## Supplementary material for "Characterization of shared and ancestry-specific signals driving complex traits using multi-ancestry fine-mapping": susiex_nc1.cs80.snp

```
BP	SNP	PIP(CS1)	LogBF(CS1,Pop1)	LogBF(CS1,Pop2)
44274843	chr7:44274843:A:G	2.94332e-09	0.311803	-1.30527
44274889	chr7:44274889:C:T	2.78565e-09	-2.00972e-10	-1.04852
44275057	chr7:44275057:G:A	3.46028e-09	0.474636	-1.30629
44275066	chr7:44275066:C:T	4.25155e-10	-1.6533	-1.27501
44275219	chr7:44275219:G:A	3.43208e-09	-2.00972e-10	-0.839835
44275280	chr7:44275280:G:A	4.86996e-09	-2.00972e-10	-0.489916
44275500	chr7:44275500:T:C	2.06387e-09	-1.34842	-3.49827e-10
44275698	chr7:44275698:T:TA	3.41535e-09	-2.00972e-10	-0.844722
44275730	chr7:44275730:C:T	1.80665e-08	2.1608	-1.33974
44275942	chr7:44275942:T:C	8.24983e-10	-1.01179	-1.2536
44276187	chr7:44276187:G:A	3.23865e-09	-2.00972e-10	-0.897847
44276417	chr7:44276417:G:A	1.99728e-08	2.23446	-1.31309
44276826	chr7:44276826:G:A	3.16668e-09	-2.00972e-10	-0.920321
44276889	chr7:44276889:C:A	2.698e-08	2.39974	-1.17765
44277238	chr7:44277238:C:CT	2.05727e-09	-2.00972e-10	-1.35162
44277318	chr7:44277318:C:T	3.43757e-09	-2.00972e-10	-0.838238
44277376	chr7:44277376:A:G	1.82357e-09	-1.47221	-3.49827e-10
44277500	chr7:44277500:C:A	3.84697e-09	-2.00972e-10	-0.725718
44278324	chr7:44278324:A:G	6.06112e-10	-1.22228	-1.35142
44278550	chr7:44278550:TC:T	2.06788e-09	-2.00972e-10	-1.34648
44278571	chr7:44278571:G:A	1.77982e-09	-1.49649	-3.49827e-10
44278574	chr7:44278574:G:T	1.78121e-09	-1.49571	-3.49827e-10
44278623	chr7:44278623:G:A	9.45895e-09	1.4705	-1.29654
44279044	chr7:44279044:G:A	7.03786e-09	1.22826	-1.34996
44279086	chr7:44279086:T:TTCCTTG	2.43983e-09	-2.00972e-10	-1.18108
44279154	chr7:44279154:AC:A	3.03932e-09	-2.00972e-10	-0.961369
44279155	chr7:44279155:C:A	2.0621e-09	-2.00972e-10	-1.34928
44279449	chr7:44279449:C:T	4.97962e-09	0.287091	-0.754741
44279785	chr7:44279785:AG:A	2.39479e-09	-2.00972e-10	-1.19971
44279938	chr7:44279938:C:T	1.27801e-09	-1.8277	-3.49827e-10
44280186	chr7:44280186:G:T	2.431e-09	-2.00972e-10	-1.1847
44280268	chr7:44280268:A:G	3.2769e-09	-2.00972e-10	-0.886104
44281463	chr7:44281463:C:T	8.96919e-09	1.42071	-1.29992
44281592	chr7:44281592:A:G	2.08185e-09	-2.00972e-10	-1.33975
44282160	chr7:44282160:G:A	3.63515e-09	-2.00972e-10	-0.782353
44282223	chr7:44282223:C:T	1.73082e-08	-2.00972e-10	0.778175
44282304	chr7:44282304:G:A	1.66043e-09	-1.56593	-3.49827e-10
44282395	chr7:44282395:G:A	9.35958e-09	1.45403	-1.29063
44282559	chr7:44282559:G:A	3.5894e-09	-2.00972e-10	-0.795017
44282931	chr7:44282931:T:C	1.29999e-09	-0.695255	-1.11539
44283628	chr7:44283628:C:T	1.03019e-08	1.54279	-1.28346
44283676	chr7:44283676:T:C	9.39377e-10	-0.915762	-1.21978
44283962	chr7:44283962:C:T	7.00884e-09	-2.00972e-10	-0.125831
44284069	chr7:44284069:C:T	2.06606e-09	-2.00972e-10	-1.34736
44284500	chr7:44284500:A:G	9.43102e-10	-0.930599	-1.20099
44284779	chr7:44284779:G:A	2.23328e-09	-2.00972e-10	-1.26953
44284869	chr7:44284869:GGA:G	2.14104e-09	-2.00972e-10	-1.31171
44285091	chr7:44285091:T:G	2.0605e-09	-2.00972e-10	-1.35005
44285395	chr7:44285395:C:T	2.16146e-09	-2.00972e-10	-1.30222
44285402	chr7:44285402:C:T	3.16031e-09	-0.922334	-3.49827e-10
44285508	chr7:44285508:A:G	2.77902e-09	-2.00972e-10	-1.0509
44285972	chr7:44285972:T:A	6.69423e-10	-1.17804	-1.2963
44286620	chr7:44286620:C:T	1.27948e-09	-1.82655	-3.49827e-10
44286634	chr7:44286634:A:T	6.75124e-10	-1.13723	-1.32863
44287211	chr7:44287211:AAGCCCCAAACCTTCTCTGAGTCCCAATGTC:A	2.76598e-09	-1.05561	-3.49827e-10
44287251	chr7:44287251:C:T	2.23096e-09	-1.27057	-3.49827e-10
44287370	chr7:44287370:T:G	7.61864e-10	-1.0377	-1.30728
44287450	chr7:44287450:C:T	2.17806e-09	-0.0198668	-1.2747
44287456	chr7:44287456:T:C	1.2313e-09	-0.569634	-1.2953
44287477	chr7:44287477:T:C	2.10983e-09	-0.073066	-1.25333
44287640	chr7:44287640:T:C	2.57164e-09	-2.00972e-10	-1.12846
44287643	chr7:44287643:TC:T	2.10858e-09	-2.00972e-10	-1.32699
44287846	chr7:44287846:G:A	9.93134e-10	-1.8523	-0.227588
44287869	chr7:44287869:T:G	2.16522e-09	-2.00972e-10	-1.30048
44288119	chr7:44288119:G:A	2.0905e-09	-0.109113	-1.22649
44288320	chr7:44288320:T:C	1.34641e-09	-0.604421	-1.17114
44288430	chr7:44288430:A:G	1.5161e-09	-0.531209	-1.12565
44288700	chr7:44288700:A:G	2.21512e-09	-2.00972e-10	-1.27769
44288816	chr7:44288816:G:A	3.23687e-10	-1.84921	-1.35177
44288937	chr7:44288937:T:C	2.18882e-09	-2.00972e-10	-1.28964
44289180	chr7:44289180:G:A	2.15123e-09	-0.487483	-0.81948
44289201	chr7:44289201:G:A	6.36456e-09	-0.222258	-3.49827e-10
44289207	chr7:44289207:C:T	6.30465e-09	-0.231715	-3.49827e-10
44289764	chr7:44289764:G:A	7.58271e-10	-1.07075	-1.27896
44289994	chr7:44289994:G:A	2.48531e-09	-2.00972e-10	-1.16261
44290157	chr7:44290157:C:T	2.24149e-09	-2.00972e-10	-1.26586
44290224	chr7:44290224:C:A	9.25666e-09	-2.00972e-10	0.15234
44290290	chr7:44290290:T:G	1.43913e-09	-0.548783	-1.16018
44290574	chr7:44290574:C:T	3.60945e-09	-2.00972e-10	-0.789446
44291144	chr7:44291144:T:C	6.46265e-10	-1.85209	-0.657463
44291177	chr7:44291177:T:C	2.11016e-09	-2.00972e-10	-1.32624
44291292	chr7:44291292:C:T	2.28146e-09	-2.00972e-10	-1.24819
44291304	chr7:44291304:G:A	6.20577e-10	-1.84194	-0.708169
44291377	chr7:44291377:G:A	6.55019e-10	-1.85062	-0.645471
44291383	chr7:44291383:C:T	3.82081e-09	-2.00972e-10	-0.73254
44291629	chr7:44291629:A:G	1.35999e-09	-0.580535	-1.18499
44291906	chr7:44291906:T:C	1.28402e-09	-0.493613	-1.32939
44291948	chr7:44291948:A:G	1.69238e-09	-0.273448	-1.27342
44292222	chr7:44292222:T:C	5.83049e-10	-1.84788	-0.764602
44292228	chr7:44292228:T:C	2.12228e-09	-2.00972e-10	-1.32051
44292579	chr7:44292579:T:G	1.74361e-09	-0.281757	-1.23529
44293056	chr7:44293056:GC:G	2.52765e-09	-1.49833	0.352613
44293179	chr7:44293179:G:T	2.63677e-09	-2.00972e-10	-1.10345
44293983	chr7:44293983:C:T	1.50519e-09	-0.493779	-1.17031
44293984	chr7:44293984:G:A	2.05592e-09	-2.00972e-10	-1.35228
44294017	chr7:44294017:A:T	2.05476e-09	-2.00972e-10	-1.35285
44294254	chr7:44294254:A:G	1.56228e-09	-0.424007	-1.20285
44294294	chr7:44294294:C:T	2.27465e-09	-2.00972e-10	-1.25118
44294360	chr7:44294360:C:T	5.05118e-09	-2.00972e-10	-0.453381
44294943	chr7:44294943:C:T	1.50396e-09	-0.340451	-1.32445
44295343	chr7:44295343:A:G	1.20529e-09	-0.553545	-1.33274
44295384	chr7:44295384:T:C	2.08273e-09	-2.00972e-10	-1.33932
44295556	chr7:44295556:A:T	6.19741e-10	-1.84228	-0.70918
44295652	chr7:44295652:T:C	1.60411e-09	-0.259977	-1.34046
44296229	chr7:44296229:C:T	6.23713e-10	-1.84309	-0.701973
44296298	chr7:44296298:GA:G	2.45446e-09	-1.49466	0.319567
44296378	chr7:44296378:T:C	2.60467e-09	-2.00972e-10	-1.1157
44296379	chr7:44296379:C:T	2.61256e-09	-2.00972e-10	-1.11267
44297071	chr7:44297071:T:C	4.11787e-09	-2.00972e-10	-0.657667
44297227	chr7:44297227:G:A	2.32608e-09	-2.00972e-10	-1.22882
44297307	chr7:44297307:AAAG:A	1.38745e-09	-0.565073	-1.18046
44297586	chr7:44297586:G:A	2.07154e-09	-2.00972e-10	-1.34471
44298049	chr7:44298049:G:A	1.12038e-09	-0.61111	-1.34822
44298235	chr7:44298235:A:T	1.65036e-09	-1.57201	-3.49827e-10
44298605	chr7:44298605:G:A	6.69161e-10	-1.84183	-0.632902
44298756	chr7:44298756:A:C	1.39731e-09	-0.391447	-1.34701
44299807	chr7:44299807:A:G	9.80994e-10	-1.00749	-1.0847
44300109	chr7:44300109:G:A	6.96378e-10	-1.21481	-1.22006
44300181	chr7:44300181:T:C	2.57045e-09	-2.00972e-10	-1.12892
44300284	chr7:44300284:C:G	2.62613e-09	-2.00972e-10	-1.10749
44300456	chr7:44300456:C:T	2.27666e-09	-2.00972e-10	-1.2503
44300809	chr7:44300809:T:C	2.05805e-09	-2.00972e-10	-1.35124
44300908	chr7:44300908:A:G	2.92297e-09	-2.00972e-10	-1.0004
44301098	chr7:44301098:A:C	6.44775e-10	-1.37352	-1.13833
44301251	chr7:44301251:T:C	6.7216e-10	-1.84363	-0.626636
44301306	chr7:44301306:G:C	5.17248e-09	-2.00972e-10	-0.429651
44301339	chr7:44301339:G:A	2.42712e-09	-2.00972e-10	-1.1863
44301552	chr7:44301552:G:A	2.06015e-09	-2.00972e-10	-1.35022
44301645	chr7:44301645:C:T	5.00218e-09	-2.00972e-10	-0.463129
44301726	chr7:44301726:G:A	2.08699e-09	-1.33728	-3.49827e-10
44301903	chr7:44301903:T:C	1.70565e-09	-0.304131	-1.23493
44302001	chr7:44302001:A:T	6.47674e-10	-1.84404	-0.663331
44302203	chr7:44302203:A:G	7.89079e-10	-1.07636	-1.23354
44302629	chr7:44302629:C:T	2.07863e-09	-2.00972e-10	-1.34129
44302661	chr7:44302661:C:G	7.00813e-10	-1.25117	-1.17735
44303222	chr7:44303222:A:G	5.78969e-10	-1.83235	-0.787164
44303370	chr7:44303370:G:A	1.41746e-09	-0.629823	-1.09432
44304613	chr7:44304613:G:A	6.99374e-09	-0.127988	-3.49827e-10
44304667	chr7:44304667:A:C	2.33326e-09	-2.00972e-10	-1.22574
44304969	chr7:44304969:T:TAGAGAAGGACTTTTTAAAACCATAGGC	2.56312e-09	-2.00972e-10	-1.13178
44304988	chr7:44304988:AC:A	4.05961e-09	-0.671916	-3.49827e-10
44305141	chr7:44305141:C:T	2.07509e-09	-2.00972e-10	-1.343
44305187	chr7:44305187:G:A	4.0774e-09	-2.00972e-10	-0.667544
44305774	chr7:44305774:C:T	2.19289e-09	-2.00972e-10	-1.28778
44306132	chr7:44306132:T:C	2.11377e-09	-2.00972e-10	-1.32453
44306276	chr7:44306276:C:T	7.56757e-10	-1.82951	-0.52221
44306346	chr7:44306346:G:A	4.24167e-09	-2.00972e-10	-0.628046
44306604	chr7:44306604:C:T	2.18953e-09	-2.00972e-10	-1.28932
44306647	chr7:44306647:T:C	2.5453e-09	-2.00972e-10	-1.13875
44306708	chr7:44306708:A:G	6.93016e-10	-1.26372	-1.17598
44308201	chr7:44308201:T:C	4.01002e-10	-1.81272	-1.17407
44308447	chr7:44308447:G:A	4.58258e-09	-2.00972e-10	-0.550741
44308581	chr7:44308581:G:A	3.72974e-09	-2.00972e-10	-0.756666
44308829	chr7:44308829:G:A	4.52501e-09	-2.00972e-10	-0.563383
44309175	chr7:44309175:A:G	5.44335e-10	-1.78655	-0.894648
44309394	chr7:44309394:A:C	4.77968e-09	-2.00972e-10	-0.508629
44309437	chr7:44309437:G:A	3.99359e-09	-0.688311	-3.49827e-10
44309464	chr7:44309464:C:T	2.10632e-09	-2.00972e-10	-1.32806
44309831	chr7:44309831:GCGTC:G	1.18824e-09	-1.82589	-0.0746396
44310014	chr7:44310014:C:T	1.488e-09	-0.328954	-1.34662
44310037	chr7:44310037:A:C	2.90547e-09	-2.00972e-10	-1.00641
44310204	chr7:44310204:A:G	2.15405e-09	-2.00972e-10	-1.30565
44311424	chr7:44311424:A:T	4.83254e-09	-2.00972e-10	-0.497631
44311516	chr7:44311516:G:T	2.6463e-09	-2.00972e-10	-1.09984
44311659	chr7:44311659:G:A	1.38897e-09	-1.21793	-0.526504
44311934	chr7:44311934:C:T	2.95253e-09	-2.00972e-10	-0.990341
44312011	chr7:44312011:C:T	1.48212e-09	-1.67953	-3.49827e-10
44312899	chr7:44312899:G:A	1.27344e-09	-1.84098	0.00969971
44312968	chr7:44312968:C:A	7.68411e-10	-1.84412	-0.492315
44313772	chr7:44313772:GC:G	3.9627e-09	-2.00972e-10	-0.696078
44314010	chr7:44314010:G:A	3.3767e-10	-1.80821	-1.35048
44314172	chr7:44314172:C:T	3.08418e-09	-0.291391	-0.655324
44314666	chr7:44314666:C:T	5.61716e-10	-1.8519	-0.797861
44314935	chr7:44314935:C:T	2.74862e-09	-1.0619	-3.49827e-10
44315031	chr7:44315031:A:C	3.49389e-10	-1.78518	-1.33939
44315312	chr7:44315312:C:T	6.29562e-09	-2.00972e-10	-0.233149
44315433	chr7:44315433:G:A	3.90463e-09	-2.00972e-10	-0.710839
44315441	chr7:44315441:C:G	2.71224e-09	-0.399574	-0.675653
44316358	chr7:44316358:T:C	3.61988e-09	-2.00972e-10	-0.786563
44316966	chr7:44316966:A:G	2.06869e-09	-2.00972e-10	-1.34609
44317104	chr7:44317104:C:G	3.55271e-09	-2.00972e-10	-0.805292
44317167	chr7:44317167:T:C	3.74496e-09	-2.00972e-10	-0.752593
44317188	chr7:44317188:T:A	1.88096e-09	-0.303931	-1.13729
44317201	chr7:44317201:G:A	8.87926e-10	-1.85196	-0.339905
44318031	chr7:44318031:T:C	3.43034e-10	-1.79121	-1.35172
44318051	chr7:44318051:A:G	3.24359e-09	-2.00972e-10	-0.896323
44318474	chr7:44318474:G:A	3.60047e-10	-1.80626	-1.28827
44318879	chr7:44318879:G:A	1.02785e-09	-0.707556	-1.33798
44319336	chr7:44319336:A:G	1.39861e-09	-0.667997	-1.06953
44320187	chr7:44320187:T:C	2.38457e-09	-2.00972e-10	-1.20398
44320562	chr7:44320562:G:A	3.17968e-09	-2.00972e-10	-0.916222
44320879	chr7:44320879:G:A	6.43462e-09	-2.00972e-10	-0.21131
44321420	chr7:44321420:A:G	6.42417e-09	-2.00972e-10	-0.212935
44322007	chr7:44322007:C:A	2.60365e-09	-2.00972e-10	-1.11609
44322024	chr7:44322024:T:C	2.76855e-09	-0.336009	-0.718672
44322072	chr7:44322072:A:G	2.26173e-09	-2.00972e-10	-1.25687
44322342	chr7:44322342:G:A	1.06243e-09	-0.672102	-1.34034
44322814	chr7:44322814:G:A	2.53708e-09	-2.00972e-10	-1.14199
44322815	chr7:44322815:C:G	2.53708e-09	-2.00972e-10	-1.14199
44323101	chr7:44323101:C:T	2.06389e-09	-2.00972e-10	-1.34841
44323113	chr7:44323113:C:T	2.0792e-09	-2.00972e-10	-1.34102
44323642	chr7:44323642:G:C	6.87668e-09	-2.00972e-10	-0.144868
44323692	chr7:44323692:G:A	2.07164e-09	-2.00972e-10	-1.34466
44323735	chr7:44323735:A:G	2.52642e-09	-2.00972e-10	-1.1462
44324143	chr7:44324143:C:T	3.86264e-09	-2.00972e-10	-0.721652
44324412	chr7:44324412:GA:G	5.74093e-10	-1.27519	-1.35278
44324614	chr7:44324614:C:T	2.0632e-09	-2.00972e-10	-1.34875
44325307	chr7:44325307:C:T	3.27006e-10	-1.8402	-1.35058
44325857	chr7:44325857:C:G	5.88453e-09	-2.00972e-10	-0.300677
44325937	chr7:44325937:C:T	2.10472e-09	-2.00972e-10	-1.32882
44325950	chr7:44325950:C:T	5.48235e-10	-1.80839	-0.865663
44326264	chr7:44326264:C:T	8.29571e-10	-1.76192	-0.497931
44326599	chr7:44326599:A:G	2.35149e-09	-2.00972e-10	-1.21795
44326791	chr7:44326791:A:G	1.67064e-09	-1.55979	-3.49827e-10
44327136	chr7:44327136:T:C	1.00844e-09	-0.71616	-1.34844
44327693	chr7:44327693:C:T	2.40263e-09	-0.352436	-0.844004
44327697	chr7:44327697:C:T	2.05492e-09	-2.00972e-10	-1.35277
44328059	chr7:44328059:G:A	2.19793e-09	-2.00972e-10	-1.28549
44328064	chr7:44328064:C:A	2.08716e-09	-2.00972e-10	-1.3372
44329535	chr7:44329535:C:T	2.57722e-09	-2.00972e-10	-1.12629
44330451	chr7:44330451:C:G	9.78776e-10	-1.63228	-0.46218
44331056	chr7:44331056:C:T	5.65122e-10	-1.38604	-1.25767
44331110	chr7:44331110:C:T	2.25096e-09	-2.00972e-10	-1.26165
44331919	chr7:44331919:G:A	5.29446e-10	-1.36604	-1.34288
44332038	chr7:44332038:G:A	5.4831e-10	-1.32969	-1.34423
44332235	chr7:44332235:G:C	2.24289e-09	-2.00972e-10	-1.26524
44332250	chr7:44332250:G:A	5.2117e-10	-1.6484	-1.07628
44332588	chr7:44332588:G:A	5.32723e-10	-1.58516	-1.11759
44332627	chr7:44332627:C:T	6.22145e-10	-1.85233	-0.695256
44332638	chr7:44332638:A:G	2.1408e-09	-2.00972e-10	-1.31182
44332899	chr7:44332899:AAAAG:A	2.09128e-09	-2.00972e-10	-1.33522
44334129	chr7:44334129:TG:T	2.40444e-09	-2.00972e-10	-1.19569
44334457	chr7:44334457:C:T	2.10984e-08	0.976196	-3.49827e-10
44334493	chr7:44334493:C:T	2.6555e-09	-2.00972e-10	-1.09637
44335328	chr7:44335328:C:G	5.41003e-10	-1.85274	-0.834595
44335609	chr7:44335609:G:A	2.74759e-09	-2.00972e-10	-1.06228
44335719	chr7:44335719:C:T	6.69177e-10	-1.50092	-0.973787
44335788	chr7:44335788:A:G	2.77022e-09	-2.00972e-10	-1.05407
44336910	chr7:44336910:G:A	3.24769e-10	-1.84511	-1.35253
44337062	chr7:44337062:A:T	1.75121e-09	-1.54978	0.0370812
44337079	chr7:44337079:A:G	1.42033e-09	-1.72211	-3.49827e-10
44337186	chr7:44337186:G:A	5.35678e-10	-1.63495	-1.06227
44337410	chr7:44337410:GA:G	1.73619e-09	-1.52131	-3.49827e-10
44337572	chr7:44337572:A:G	1.50583e-09	-0.708481	-0.955179
44337801	chr7:44337801:T:G	1.97692e-09	-1.39146	-3.49827e-10
44338308	chr7:44338308:T:C	8.74448e-10	-0.917346	-1.28982
44338337	chr7:44338337:A:G	6.34535e-09	-2.00972e-10	-0.225281
44338344	chr7:44338344:T:G	2.24344e-09	-0.592351	-0.672642
44338371	chr7:44338371:T:C	7.96011e-09	-2.00972e-10	0.0014403
44338415	chr7:44338415:G:T	1.07958e-09	-1.6665	-0.329926
44338605	chr7:44338605:A:AG	1.6235e-09	-1.5562	-0.0322214
44339039	chr7:44339039:G:C	2.30948e-09	-2.00972e-10	-1.23598
44340521	chr7:44340521:C:T	2.2918e-09	-2.00972e-10	-1.24366
44340739	chr7:44340739:T:C	2.30065e-09	-2.00972e-10	-1.23981
44340986	chr7:44340986:G:A	4.27151e-10	-1.85235	-1.07127
44341689	chr7:44341689:C:T	2.32597e-09	-2.00972e-10	-1.22887
44342620	chr7:44342620:G:A	8.50871e-09	-2.00972e-10	0.0680872
44342711	chr7:44342711:C:T	2.80456e-09	-2.00972e-10	-1.04176
44342759	chr7:44342759:C:T	2.05597e-09	-2.00972e-10	-1.35226
44342857	chr7:44342857:AAT:A	2.22253e-09	-1.27435	-3.49827e-10
44343801	chr7:44343801:AG:A	9.75471e-09	-1.6358	1.84055
44344674	chr7:44344674:G:T	1.89131e-09	-0.189141	-1.24659
44344917	chr7:44344917:T:G	3.49123e-09	-2.00972e-10	-0.822749
44345945	chr7:44345945:A:G	3.56422e-09	-2.00972e-10	-0.802057
44346950	chr7:44346950:A:G	2.06199e-09	-2.00972e-10	-1.34933
44347415	chr7:44347415:G:A	8.93353e-10	-0.917889	-1.26789
44347461	chr7:44347461:T:C	3.39521e-09	-2.00972e-10	-0.850637
44348278	chr7:44348278:G:T	2.28963e-09	0.0514954	-1.29611
44348821	chr7:44348821:C:T	1.50727e-09	-1.6627	-3.49827e-10
44348895	chr7:44348895:T:A	8.79953e-10	-1.68809	-0.512803
44348964	chr7:44348964:A:C	3.45102e-09	-2.00972e-10	-0.834333
44349020	chr7:44349020:C:T	1.0322e-09	-1.69627	-0.345042
44349200	chr7:44349200:C:T	4.23277e-09	-2.00972e-10	-0.630147
44349320	chr7:44349320:G:A	2.40302e-09	-2.00972e-10	-1.19628
44349758	chr7:44349758:G:GC	2.44149e-09	-2.00972e-10	-1.18039
44349798	chr7:44349798:G:A	2.18894e-09	-2.00972e-10	-1.28959
44349871	chr7:44349871:C:T	1.68858e-09	-1.54912	-3.49827e-10
44350255	chr7:44350255:G:A	2.05519e-09	-2.00972e-10	-1.35264
44350263	chr7:44350263:C:T	1.33376e-09	-1.785	-3.49827e-10
44350421	chr7:44350421:T:G	8.61222e-10	-1.69149	-0.530917
44350463	chr7:44350463:A:G	1.42936e-09	-1.68356	-0.0322124
44350871	chr7:44350871:C:A	2.36532e-09	-2.00972e-10	-1.21209
44352557	chr7:44352557:T:C	2.31876e-09	-2.00972e-10	-1.23197
44352796	chr7:44352796:T:C	3.55005e-09	-2.00972e-10	-0.806042
44352847	chr7:44352847:G:A	4.82377e-10	-1.848	-0.954034
44353029	chr7:44353029:C:T	2.05542e-09	-2.00972e-10	-1.35252
44353655	chr7:44353655:C:T	2.05575e-09	-2.00972e-10	-1.35236
44354882	chr7:44354882:T:G	5.61534e-10	-1.81247	-0.837618
44354987	chr7:44354987:C:T	9.09991e-10	-0.948111	-1.21921
44355297	chr7:44355297:T:C	2.0549e-09	-2.00972e-10	-1.35277
44355975	chr7:44355975:T:TTTTTG	2.64784e-09	-2.00972e-10	-1.09926
44356105	chr7:44356105:G:A	2.0571e-09	-2.00972e-10	-1.35171
44356135	chr7:44356135:G:A	2.11772e-09	-2.00972e-10	-1.32266
44357888	chr7:44357888:C:T	2.0745e-09	-2.00972e-10	-1.34328
44358432	chr7:44358432:G:A	2.32688e-09	-2.00972e-10	-1.22847
44358544	chr7:44358544:A:G	2.61501e-09	-2.00972e-10	-1.11173
44358801	chr7:44358801:T:C	3.20375e-09	-0.90868	-3.49827e-10
44359049	chr7:44359049:C:T	1.14685e-09	-0.712379	-1.2236
44359848	chr7:44359848:A:T	1.46394e-09	-1.69187	-3.49827e-10
44360230	chr7:44360230:G:A	1.70788e-08	-2.00972e-10	0.764833
44360561	chr7:44360561:A:G	2.05477e-09	-2.00972e-10	-1.35284
44360930	chr7:44360930:G:A	2.43913e-09	-1.60256	0.421193
44361073	chr7:44361073:G:T	2.35529e-09	-1.64145	0.425104
44361283	chr7:44361283:G:A	3.21639e-09	-2.00972e-10	-0.904743
44361331	chr7:44361331:G:A	1.13768e-09	-0.722218	-1.2218
44362093	chr7:44362093:C:T	3.27015e-09	-2.00972e-10	-0.888166
44362328	chr7:44362328:C:T	2.05534e-09	-2.00972e-10	-1.35256
44362591	chr7:44362591:A:G	4.90036e-10	-1.70004	-1.08624
44362777	chr7:44362777:G:A	1.60344e-09	-1.62379	0.0229386
44363230	chr7:44363230:C:T	1.42493e-09	-1.71888	-3.49827e-10
44363508	chr7:44363508:T:C	1.78263e-09	-1.73085	0.235936
44363553	chr7:44363553:G:A	2.23627e-09	-2.00972e-10	-1.26819
44364008	chr7:44364008:T:C	7.5919e-10	-1.1334	-1.21511
44364244	chr7:44364244:G:T	4.89324e-10	-1.69188	-1.09585
44364881	chr7:44364881:C:A	2.05516e-09	-2.00972e-10	-1.35265
44365410	chr7:44365410:T:C	7.61669e-10	-1.05315	-1.2921
44365686	chr7:44365686:G:GA	5.07608e-10	-1.69329	-1.05776
44365708	chr7:44365708:G:A	1.31958e-09	-1.79569	-3.49827e-10
44366114	chr7:44366114:C:T	2.05521e-09	-2.00972e-10	-1.35262
44366173	chr7:44366173:C:T	2.05561e-09	-2.00972e-10	-1.35243
44367001	chr7:44367001:G:A	5.02642e-10	-1.58018	-1.1807
44367154	chr7:44367154:A:G	1.96711e-08	-2.00972e-10	0.906146
44367363	chr7:44367363:G:A	2.07747e-09	-2.00972e-10	-1.34185
44367904	chr7:44367904:C:T	3.20528e-09	-2.00972e-10	-0.908204
44368458	chr7:44368458:C:T	4.09445e-09	-2.00972e-10	-0.663371
44368534	chr7:44368534:C:A	1.80133e-09	-1.71103	0.226556
44368962	chr7:44368962:C:A	2.4176e-09	-2.00972e-10	-1.19023
44368996	chr7:44368996:A:C	7.18658e-10	-1.62178	-0.781596
44369018	chr7:44369018:T:C	1.77042e-09	-1.72112	0.219336
44369491	chr7:44369491:C:T	3.04849e-09	-2.00972e-10	-0.958357
44369689	chr7:44369689:A:G	3.33996e-09	-2.00972e-10	-0.867043
44369875	chr7:44369875:T:C	1.83174e-09	-1.70401	0.236273
44370581	chr7:44370581:TATA:T	1.04849e-08	-2.00972e-10	0.276931
44371429	chr7:44371429:G:A	6.28017e-10	-1.6222	-0.915995
44371696	chr7:44371696:T:C	4.08917e-09	-2.00972e-10	-0.66466
44371805	chr7:44371805:T:G	5.35954e-10	-1.65523	-1.04148
44372410	chr7:44372410:A:G	2.3879e-09	-2.00972e-10	-1.20259
44372419	chr7:44372419:C:T	2.38424e-09	-2.00972e-10	-1.20412
44372422	chr7:44372422:G:GA	2.38315e-09	-2.00972e-10	-1.20458
44372428	chr7:44372428:T:C	2.42149e-09	-2.00972e-10	-1.18862
44373136	chr7:44373136:C:T	6.86025e-10	-1.56244	-0.887403
44373190	chr7:44373190:T:TG	5.22536e-10	-1.6038	-1.11827
44373271	chr7:44373271:C:T	2.1548e-09	-2.00972e-10	-1.3053
44373902	chr7:44373902:T:C	7.42647e-10	-1.64891	-0.721623
44374066	chr7:44374066:T:C	2.41667e-09	-2.00972e-10	-1.19061
44374215	chr7:44374215:G:A	1.89588e-09	-1.65635	0.223029
44374285	chr7:44374285:C:T	2.94503e-09	-2.00972e-10	-0.992885
44374297	chr7:44374297:G:A	2.79265e-09	-2.00972e-10	-1.04601
44374390	chr7:44374390:C:T	2.75812e-09	-2.00972e-10	-1.05845
44374540	chr7:44374540:G:A	4.96204e-10	-1.8277	-0.94607
44374559	chr7:44374559:C:T	1.81636e-09	-1.66763	0.191461
44374971	chr7:44374971:T:C	7.56517e-09	-2.00972e-10	-0.0494488
44375200	chr7:44375200:A:C	5.24754e-10	-1.60995	-1.10788
44375784	chr7:44375784:T:C	3.04094e-09	-2.00972e-10	-0.960837
44375985	chr7:44375985:A:G	8.41818e-10	-1.66101	-0.584185
44376093	chr7:44376093:T:C	2.00824e-09	-1.76386	0.38811
44376101	chr7:44376101:G:C	6.46448e-10	-1.6258	-0.883462
44376160	chr7:44376160:G:A	1.73474e-09	-1.6629	0.140759
44376485	chr7:44376485:C:T	1.04194e-09	-0.702634	-1.32928
44377227	chr7:44377227:G:C	5.53536e-09	-0.361847	-3.49827e-10
44377337	chr7:44377337:G:A	3.04122e-09	-2.00972e-10	-0.960743
44377384	chr7:44377384:T:C	4.81438e-09	-0.501397	-3.49827e-10
44377582	chr7:44377582:CCTGT:C	3.4039e-09	-2.00972e-10	-0.848081
44378388	chr7:44378388:C:T	3.13246e-09	-2.00972e-10	-0.931183
44378490	chr7:44378490:G:C	1.26718e-09	-1.83621	-3.49827e-10
44378807	chr7:44378807:G:C	1.06286e-08	-2.00972e-10	0.290545
44378961	chr7:44378961:T:C	2.86957e-09	-2.00972e-10	-1.01884
44379025	chr7:44379025:G:A	2.41412e-09	-1.19167	-3.49827e-10
44379054	chr7:44379054:G:GGA	4.76675e-10	-1.84	-0.973919
44379569	chr7:44379569:A:G	6.22628e-10	-1.61076	-0.936051
44379592	chr7:44379592:C:T	1.57576e-09	-1.6618	0.0435393
44380008	chr7:44380008:G:A	2.14518e-09	-2.00972e-10	-1.30978
44380102	chr7:44380102:C:T	1.20848e-09	-0.5803	-1.30334
44380572	chr7:44380572:G:A	1.36632e-09	-1.76088	-3.49827e-10
44380639	chr7:44380639:A:G	1.04662e-09	-1.66723	-0.360207
44380725	chr7:44380725:G:A	2.39714e-09	-2.00972e-10	-1.19873
44380742	chr7:44380742:A:G	1.24808e-09	-1.8514	-3.49827e-10
44380763	chr7:44380763:A:G	1.56072e-09	-1.6245	-0.00335422
44380853	chr7:44380853:CCAA:C	4.14695e-09	-0.650629	-3.49827e-10
44380859	chr7:44380859:A:C	2.16795e-09	-2.00972e-10	-1.29922
44381040	chr7:44381040:C:A	1.8645e-09	-1.67421	0.224196
44381302	chr7:44381302:A:G	1.97282e-09	-1.19136	-0.202179
44381890	chr7:44381890:C:G	1.95869e-09	-1.75994	0.35921
44382332	chr7:44382332:A:G	3.35239e-09	-2.00972e-10	-0.86333
44382419	chr7:44382419:C:T	1.08217e-09	-0.746787	-1.24724
44382475	chr7:44382475:A:G	3.25762e-09	-1.70494	0.812931
44382518	chr7:44382518:T:C	3.63764e-09	-2.00972e-10	-0.781668
44382628	chr7:44382628:C:T	1.21666e-08	-2.00972e-10	0.425693
44383229	chr7:44383229:G:C	2.63281e-09	-2.00972e-10	-1.10495
44383668	chr7:44383668:G:A	2.20285e-09	-2.00972e-10	-1.28325
44384122	chr7:44384122:T:C	3.54875e-09	-2.00972e-10	-0.806408
44384228	chr7:44384228:C:G	1.11911e-08	-2.00972e-10	0.342118
44384488	chr7:44384488:CAT:C	4.75838e-09	-2.00972e-10	-0.513096
44385338	chr7:44385338:G:A	2.06929e-09	-2.00972e-10	-1.3458
44385370	chr7:44385370:T:C	1.11357e-08	-2.00972e-10	0.337157
44385384	chr7:44385384:T:C	1.9778e-09	-1.74922	0.358196
44385489	chr7:44385489:CAA:C	2.06718e-09	-2.00972e-10	-1.34682
44387019	chr7:44387019:G:A	2.29119e-09	-2.00972e-10	-1.24393
44387820	chr7:44387820:G:C	3.36395e-09	-2.00972e-10	-0.859887
44388258	chr7:44388258:C:T	2.73664e-09	-2.00972e-10	-1.06627
44388259	chr7:44388259:G:A	2.01769e-09	-1.75336	0.382309
44388435	chr7:44388435:A:G	2.55448e-09	-2.00972e-10	-1.13516
44389076	chr7:44389076:T:C	9.01739e-09	-2.00972e-10	0.126152
44389261	chr7:44389261:GAC:G	2.03066e-09	-1.75866	0.394016
44389282	chr7:44389282:G:A	9.01739e-09	-2.00972e-10	0.126152
44389507	chr7:44389507:T:C	9.56983e-09	0.185612	-3.49827e-10
44389953	chr7:44389953:T:C	2.07054e-09	-2.00972e-10	-1.34519
44390378	chr7:44390378:A:G	2.25492e-09	-2.00972e-10	-1.25989
44390591	chr7:44390591:T:G	2.94764e-09	-1.70856	0.716561
44390592	chr7:44390592:T:C	4.55646e-10	-1.65849	-1.20055
44390652	chr7:44390652:G:T	1.38659e-09	-0.455651	-1.29051
44391801	chr7:44391801:A:G	3.22481e-09	-1.6999	0.79777
44391959	chr7:44391959:A:G	2.2567e-09	-2.00972e-10	-1.2591
44392004	chr7:44392004:G:A	2.61501e-09	-2.00972e-10	-1.11173
44393147	chr7:44393147:C:T	1.00301e-08	-2.00972e-10	0.232586
44393654	chr7:44393654:T:C	1.30263e-09	-1.80862	-3.49827e-10
44394179	chr7:44394179:C:T	2.54337e-09	-1.13951	-3.49827e-10
44394632	chr7:44394632:C:T	1.98932e-09	-1.7547	0.369494
44394692	chr7:44394692:A:C	1.09044e-09	-0.642415	-1.34401
44394757	chr7:44394757:C:T	1.80976e-09	-1.47981	-3.49827e-10
44394767	chr7:44394767:G:A	1.42419e-09	-1.7194	-3.49827e-10
44394885	chr7:44394885:C:T	3.64552e-09	-2.00972e-10	-0.779504
44395071	chr7:44395071:C:G	8.87677e-10	-1.29731	-0.894837
44395129	chr7:44395129:T:C	3.31067e-09	-1.69768	0.821822
44395670	chr7:44395670:A:T	2.13056e-09	-1.75562	0.439004
44396126	chr7:44396126:T:TG	3.14339e-09	-2.00972e-10	-0.927702
44396191	chr7:44396191:C:T	4.7585e-09	-2.00972e-10	-0.51307
44396294	chr7:44396294:C:T	3.38315e-09	-0.854197	-3.49827e-10
44396898	chr7:44396898:C:T	1.32947e-09	-1.78822	-3.49827e-10
44396951	chr7:44396951:TTG:T	3.37985e-09	-1.66335	0.80818
44398321	chr7:44398321:G:A	1.18364e-08	-2.00972e-10	0.398175
44398827	chr7:44398827:G:A	1.98487e-09	-1.73478	0.347332
44399160	chr7:44399160:G:A	2.17791e-09	-2.00972e-10	-1.29464
44399279	chr7:44399279:T:C	2.9339e-09	-2.00972e-10	-0.996671
44399633	chr7:44399633:T:C	6.515e-10	-1.2582	-1.24328
44399988	chr7:44399988:T:C	1.2534e-09	-1.84714	-3.49827e-10
44399996	chr7:44399996:C:T	1.97473e-09	-1.76021	0.367642
44400417	chr7:44400417:A:G	1.0877e-09	-1.74951	-0.239429
44400758	chr7:44400758:C:T	2.60231e-09	-2.00972e-10	-1.1166
44400952	chr7:44400952:C:T	1.95415e-09	-1.74562	0.34257
44401186	chr7:44401186:C:A	1.33161e-09	-1.78661	-3.49827e-10
44401199	chr7:44401199:C:G	3.51746e-09	-2.00972e-10	-0.815265
44401416	chr7:44401416:T:C	3.24636e-09	-0.89547	-3.49827e-10
44402056	chr7:44402056:T:C	8.99752e-09	-2.00972e-10	0.123946
44402697	chr7:44402697:A:C	8.23885e-10	-1.85213	-0.414601
44403000	chr7:44403000:T:C	9.12262e-10	-1.2549	-0.909933
44403081	chr7:44403081:G:A	3.17987e-09	-2.00972e-10	-0.916161
44403135	chr7:44403135:C:T	2.1618e-09	-2.00972e-10	-1.30206
44403304	chr7:44403304:T:C	2.61277e-09	-2.00972e-10	-1.11259
44403544	chr7:44403544:C:T	1.78498e-09	-1.74863	0.25503
44403559	chr7:44403559:G:A	2.32253e-09	-2.00972e-10	-1.23035
44403777	chr7:44403777:T:A	3.62431e-09	-2.00972e-10	-0.78534
44403856	chr7:44403856:A:G	1.87355e-09	-1.45411	0.00894213
44404171	chr7:44404171:G:C	3.34189e-09	-1.68972	0.823249
44404523	chr7:44404523:G:A	1.80389e-09	-1.74609	0.263035
44404969	chr7:44404969:A:G	9.45923e-10	-0.779426	-1.34917
44406124	chr7:44406124:T:C	3.42398e-09	-0.842199	-3.49827e-10
44406252	chr7:44406252:C:T	1.88068e-09	-1.77651	0.335137
44406536	chr7:44406536:C:A	3.62431e-09	-2.00972e-10	-0.78534
44407028	chr7:44407028:A:G	2.6105e-09	-2.00972e-10	-1.11346
44407052	chr7:44407052:G:A	4.64081e-09	-2.00972e-10	-0.538115
44407185	chr7:44407185:G:A	3.20205e-09	-2.00972e-10	-0.909213
44407202	chr7:44407202:C:T	6.81217e-10	-1.85151	-0.605362
44407365	chr7:44407365:A:G	2.86897e-09	-1.01905	-3.49827e-10
44407459	chr7:44407459:G:A	3.3072e-09	-2.00972e-10	-0.876901
44407578	chr7:44407578:A:C	2.06341e-08	-2.00972e-10	0.953943
44409044	chr7:44409044:A:G	2.14896e-09	-2.00972e-10	-1.30802
44409902	chr7:44409902:C:A	5.93869e-10	-1.83997	-0.754128
44409994	chr7:44409994:G:A	1.67041e-09	-1.55994	-3.49827e-10
44410506	chr7:44410506:C:CA	2.97441e-09	-2.00972e-10	-0.982957
44410695	chr7:44410695:A:G	3.29044e-09	-1.69719	0.815212
44410923	chr7:44410923:G:A	5.11142e-09	-2.00972e-10	-0.441526
44411230	chr7:44411230:C:T	6.46572e-10	-1.72029	-0.788779
44411307	chr7:44411307:T:C	1.25524e-09	-1.84568	-3.49827e-10
44411704	chr7:44411704:T:C	1.27336e-09	-1.83135	-3.49827e-10
44411731	chr7:44411731:G:C	2.30448e-09	-2.00972e-10	-1.23815
44412716	chr7:44412716:AG:A	2.0671e-09	-2.00972e-10	-1.34686
44412782	chr7:44412782:T:C	1.03998e-09	-1.73991	-0.293898
44413039	chr7:44413039:G:C	3.02201e-09	-2.00972e-10	-0.967081
44413407	chr7:44413407:A:C	3.62934e-09	-1.68276	0.898812
44413775	chr7:44413775:G:A	2.21946e-09	-1.27574	-3.49827e-10
44414462	chr7:44414462:C:T	2.1613e-09	-2.00972e-10	-1.30229
44414626	chr7:44414626:C:T	1.96369e-09	-1.74384	0.345662
44414892	chr7:44414892:T:A	3.31382e-09	-0.874902	-3.49827e-10
44416222	chr7:44416222:T:C	1.00253e-09	-0.738955	-1.33152
44416263	chr7:44416263:C:T	8.91175e-10	-1.25649	-0.931731
44416327	chr7:44416327:A:G	3.29914e-09	-1.67529	0.795953
44416930	chr7:44416930:C:CT	2.95103e-09	-2.00972e-10	-0.990847
44417291	chr7:44417291:C:T	5.70814e-10	-1.28264	-1.35106
44417700	chr7:44417700:C:A	1.26558e-09	-0.503714	-1.33376
44418065	chr7:44418065:T:C	9.01335e-09	-2.00972e-10	0.125704
44418273	chr7:44418273:C:G	4.64604e-10	-1.84853	-0.991043
44418292	chr7:44418292:CAG:C	2.9791e-09	-2.00972e-10	-0.981382
44418485	chr7:44418485:A:G	1.81331e-09	-1.74599	0.268145
44418875	chr7:44418875:A:G	6.36176e-10	-1.71508	-0.810198
44419224	chr7:44419224:G:A	2.43404e-09	-2.00972e-10	-1.18345
44419497	chr7:44419497:GCTAAGGGACAGACTGC:G	4.75838e-09	-2.00972e-10	-0.513096
44420152	chr7:44420152:C:G	7.32007e-10	-1.85175	-0.53322
44420782	chr7:44420782:T:C	3.78847e-09	-2.00972e-10	-0.741041
44420874	chr7:44420874:G:A	2.06791e-09	-2.00972e-10	-1.34647
44420900	chr7:44420900:A:G	3.18253e-09	-2.00972e-10	-0.915326
44421088	chr7:44421088:C:T	3.52673e-09	-2.00972e-10	-0.812632
44422679	chr7:44422679:G:A	3.5909e-09	-2.00972e-10	-0.7946
44422869	chr7:44422869:G:A	3.68236e-09	-2.00972e-10	-0.76945
44423011	chr7:44423011:C:G	1.91552e-09	-1.74799	0.324978
44423879	chr7:44423879:C:T	2.36452e-09	-2.00972e-10	-1.21243
44424054	chr7:44424054:C:T	3.2595e-09	-1.7114	0.819971
44424224	chr7:44424224:C:T	3.05428e-09	-2.00972e-10	-0.956459
44424532	chr7:44424532:G:A	6.2624e-10	-1.73017	-0.810852
44424549	chr7:44424549:T:A	6.15595e-10	-1.73351	-0.82466
44424553	chr7:44424553:T:G	6.27338e-10	-1.71596	-0.823313
44425395	chr7:44425395:G:A	9.35119e-09	-2.00972e-10	0.162501
44425525	chr7:44425525:T:C	3.2784e-09	-1.71489	0.829247
44425779	chr7:44425779:T:C	1.81394e-09	-1.4775	-3.49827e-10
44426572	chr7:44426572:G:A	2.31087e-09	-1.74198	0.5066
44426868	chr7:44426868:T:A	1.73523e-09	-1.52186	-3.49827e-10
44426998	chr7:44426998:AT:A	2.37147e-09	-2.00972e-10	-1.20949
44427833	chr7:44427833:C:T	1.15094e-09	-0.596951	-1.33547
44429689	chr7:44429689:A:T	2.61522e-09	-2.00972e-10	-1.11165
44430131	chr7:44430131:T:C	1.86121e-08	-2.00972e-10	0.850808
44430394	chr7:44430394:T:C	2.35126e-09	-2.00972e-10	-1.21805
44430481	chr7:44430481:C:T	3.59063e-09	-1.6736	0.878922
44430564	chr7:44430564:ACACACT:A	1.93824e-09	-1.41122	-3.49827e-10
44430764	chr7:44430764:T:C	9.0945e-10	-1.23162	-0.936297
44431020	chr7:44431020:A:G	1.79591e-09	-1.74309	0.255596
44431181	chr7:44431181:C:T	1.39072e-09	-1.74318	-3.49827e-10
44431545	chr7:44431545:C:G	1.24791e-09	-1.85153	-3.49827e-10
44431759	chr7:44431759:A:G	8.56296e-10	-1.2068	-1.02134
44432214	chr7:44432214:T:C	3.27936e-09	-1.69039	0.805034
44432505	chr7:44432505:C:T	8.82538e-09	-2.00972e-10	0.104628
44433354	chr7:44433354:C:T	3.83446e-09	-2.00972e-10	-0.728975
44433608	chr7:44433608:T:C	6.23972e-08	-2.00972e-10	2.06052
44433850	chr7:44433850:C:A	1.25222e-08	-2.00972e-10	0.454502
44434020	chr7:44434020:G:A	3.36325e-09	-2.00972e-10	-0.860095
44434421	chr7:44434421:G:A	3.04063e-09	-2.00972e-10	-0.960937
44435023	chr7:44435023:G:A	2.7966e-09	-2.00972e-10	-1.0446
44435072	chr7:44435072:T:G	3.58207e-09	-0.797064	-3.49827e-10
44435092	chr7:44435092:CTTT:C	1.79039e-09	-1.74795	0.257375
44435324	chr7:44435324:G:A	8.45171e-09	-2.00972e-10	0.0613663
44435668	chr7:44435668:C:G	2.60231e-09	-2.00972e-10	-1.1166
44436151	chr7:44436151:C:T	4.67187e-09	-1.65297	1.12153
44436332	chr7:44436332:C:T	2.27235e-09	-1.75082	0.498634
44436347	chr7:44436347:T:C	2.50567e-09	-1.72584	0.571395
44436367	chr7:44436367:G:A	2.06576e-09	-2.00972e-10	-1.3475
44436854	chr7:44436854:T:C	2.59852e-09	-2.00972e-10	-1.11806
44436891	chr7:44436891:A:T	2.97175e-09	-2.00972e-10	-0.983852
44436915	chr7:44436915:C:T	1.29212e-09	-1.81672	-3.49827e-10
44437171	chr7:44437171:G:A	3.04128e-09	-2.00972e-10	-0.960724
44437218	chr7:44437218:T:C	2.37714e-09	-1.78026	0.573155
44437255	chr7:44437255:A:G	9.88865e-10	-0.754128	-1.33007
44437528	chr7:44437528:AGAG:A	1.9217e-08	-2.00972e-10	0.882791
44437576	chr7:44437576:C:T	2.67321e-09	-2.00972e-10	-1.08972
44438419	chr7:44438419:A:G	3.3312e-09	-1.69154	0.821869
44438513	chr7:44438513:G:A	3.9848e-09	-1.68044	0.989926
44438983	chr7:44438983:C:T	2.10865e-09	-1.75628	0.429324
44439287	chr7:44439287:G:A	3.42798e-09	-1.70956	0.868531
44439578	chr7:44439578:A:G	3.36531e-09	-1.70596	0.846478
44439868	chr7:44439868:T:C	2.64151e-09	-2.00972e-10	-1.10165
44439889	chr7:44439889:GCTAA:G	3.32047e-09	-1.69368	0.820783
44439935	chr7:44439935:A:G	4.38878e-10	-1.83666	-1.05988
44440865	chr7:44440865:C:T	1.18724e-09	-0.575366	-1.326
44440951	chr7:44440951:A:G	3.29557e-09	-1.70927	0.828841
44441091	chr7:44441091:A:G	3.42606e-09	-1.70526	0.863667
44441244	chr7:44441244:A:T	1.97916e-09	-1.7402	0.349865
44441554	chr7:44441554:G:A	2.03336e-09	-1.73152	0.368206
44441768	chr7:44441768:G:A	1.96236e-09	-1.73399	0.335137
44441907	chr7:44441907:C:T	3.04591e-09	-2.00972e-10	-0.959203
44441937	chr7:44441937:C:T	2.17475e-09	-2.00972e-10	-1.29609
44442025	chr7:44442025:C:T	3.33414e-09	-1.7086	0.839808
44442038	chr7:44442038:A:G	6.64909e-10	-1.72486	-0.756248
44442389	chr7:44442389:A:T	2.14326e-09	-2.00972e-10	-1.31067
44442732	chr7:44442732:T:G	2.15514e-09	-2.00972e-10	-1.30515
44442797	chr7:44442797:G:A	2.65822e-09	-2.00972e-10	-1.09535
44443607	chr7:44443607:C:T	1.34983e-09	-1.77303	-3.49827e-10
44443628	chr7:44443628:C:T	3.01419e-09	-2.00972e-10	-0.969672
44443661	chr7:44443661:G:A	1.57427e-09	-0.396287	-1.22292
44443702	chr7:44443702:A:C	6.21211e-10	-1.71819	-0.830898
44444185	chr7:44444185:C:T	1.90164e-09	-1.75024	0.319953
44444371	chr7:44444371:G:A	1.24831e-09	-1.85121	-3.49827e-10
44444667	chr7:44444667:T:C	1.39667e-08	-2.00972e-10	0.563671
44444952	chr7:44444952:A:G	3.28613e-09	-1.70896	0.82567
44445159	chr7:44445159:T:C	3.79585e-09	-1.71208	0.972984
44445299	chr7:44445299:A:G	3.04576e-09	-2.00972e-10	-0.959253
44445436	chr7:44445436:G:A	3.18083e-09	-2.00972e-10	-0.91586
44445481	chr7:44445481:C:A	4.83211e-09	-0.49772	-3.49827e-10
44445750	chr7:44445750:G:C	8.82538e-09	-2.00972e-10	0.104628
44447322	chr7:44447322:G:A	4.69101e-09	-2.00972e-10	-0.527356
44447345	chr7:44447345:C:T	6.39758e-10	-1.73665	-0.783019
44447931	chr7:44447931:T:C	2.06791e-09	-2.00972e-10	-1.34647
44448287	chr7:44448287:T:C	8.69888e-10	-1.28401	-0.928387
44449049	chr7:44449049:A:G	9.01739e-09	-2.00972e-10	0.126152
44449088	chr7:44449088:C:T	2.12338e-09	-1.74107	0.421081
44449578	chr7:44449578:G:A	2.35081e-09	-2.00972e-10	-1.21824
44449922	chr7:44449922:T:C	7.38547e-10	-1.84363	-0.532441
44450175	chr7:44450175:T:C	5.02876e-10	-1.46507	-1.29535
44450217	chr7:44450217:G:A	1.87564e-09	-1.73023	0.286181
44450378	chr7:44450378:A:G	3.85993e-09	-2.00972e-10	-0.722355
44450468	chr7:44450468:G:A	3.26004e-09	-2.00972e-10	-0.891262
44450796	chr7:44450796:A:T	5.21201e-10	-1.836	-0.888626
44451571	chr7:44451571:G:A	1.55459e-08	-2.00972e-10	0.670794
44452036	chr7:44452036:G:C	2.32742e-09	-1.22824	-3.49827e-10
44452040	chr7:44452040:C:T	2.41138e-09	-2.00972e-10	-1.1928
44452041	chr7:44452041:G:A	2.14733e-09	-1.73579	0.427013
44452454	chr7:44452454:C:T	2.86705e-09	-2.00972e-10	-1.01972
44452699	chr7:44452699:T:C	1.09541e-08	-2.00972e-10	0.320707
44452824	chr7:44452824:A:C	3.04576e-09	-2.00972e-10	-0.959253
44453233	chr7:44453233:A:C	2.1888e-09	-1.73782	0.44817
44453360	chr7:44453360:T:A	2.39998e-09	-2.00972e-10	-1.19754
44453744	chr7:44453744:T:C	1.67027e-09	-1.56002	-3.49827e-10
44453813	chr7:44453813:G:A	3.3782e-09	-2.00972e-10	-0.855661
44454317	chr7:44454317:T:C	3.81109e-09	-1.72098	0.985894
44454847	chr7:44454847:T:C	2.07175e-09	-2.00972e-10	-1.34461
44455345	chr7:44455345:A:G	3.53376e-09	-1.6905	0.879859
44455690	chr7:44455690:A:G	3.37191e-09	-1.71236	0.854835
44456352	chr7:44456352:T:C	9.17072e-10	-0.828314	-1.33126
44456406	chr7:44456406:T:A	2.2577e-09	-2.00972e-10	-1.25866
44456564	chr7:44456564:T:C	3.05336e-09	-2.00972e-10	-0.95676
44456608	chr7:44456608:T:C	1.85317e-09	-1.46934	0.0132351
44456709	chr7:44456709:T:C	2.78738e-09	-1.0479	-3.49827e-10
44456969	chr7:44456969:T:C	1.64256e-09	-1.75221	0.175466
44457249	chr7:44457249:C:T	1.54009e-09	-1.73273	0.0915652
44457299	chr7:44457299:T:A	3.71139e-09	-1.68309	0.921495
44457650	chr7:44457650:C:T	6.58257e-10	-1.70134	-0.789819
44457662	chr7:44457662:G:C	6.6773e-10	-1.70024	-0.776634
44458903	chr7:44458903:A:G	6.45217e-09	-2.00972e-10	-0.208587
44459091	chr7:44459091:T:C	2.30343e-09	-1.74086	0.502252
44459178	chr7:44459178:G:A	2.06848e-09	-2.00972e-10	-1.34619
44459440	chr7:44459440:G:A	1.92059e-08	-2.00972e-10	0.882213
44460131	chr7:44460131:C:A	2.06771e-09	-2.00972e-10	-1.34656
44460821	chr7:44460821:T:C	2.23222e-09	-1.72276	0.452751
44461056	chr7:44461056:C:T	9.87697e-09	-2.00972e-10	0.217203
44461406	chr7:44461406:G:A	2.25676e-09	-2.00972e-10	-1.25907
44461670	chr7:44461670:T:A	2.62126e-09	-2.00972e-10	-1.10935
44461748	chr7:44461748:C:T	2.21453e-09	-1.75175	0.473789
44461790	chr7:44461790:G:T	1.28487e-09	-0.494199	-1.32815
44462521	chr7:44462521:C:T	2.06739e-09	-2.00972e-10	-1.34671
44462587	chr7:44462587:C:T	9.43302e-10	-1.18943	-0.941943
44462816	chr7:44462816:A:G	6.24063e-10	-1.19245	-1.35206
44462866	chr7:44462866:T:A	3.18029e-09	-2.00972e-10	-0.91603
44463172	chr7:44463172:A:T	1.26731e-09	-0.489343	-1.34676
44463418	chr7:44463418:A:T	1.59424e-09	-1.60661	-3.49827e-10
44463605	chr7:44463605:C:G	5.58046e-09	-2.00972e-10	-0.353733
44463656	chr7:44463656:A:G	1.59206e-09	-1.60797	-3.49827e-10
44463855	chr7:44463855:T:C	7.32563e-10	-1.85079	-0.53342
44463957	chr7:44463957:T:C	2.06755e-09	-2.00972e-10	-1.34664
44463970	chr7:44463970:T:C	3.27975e-09	-2.00972e-10	-0.885237
44463987	chr7:44463987:G:A	2.06754e-09	-2.00972e-10	-1.34664
44464513	chr7:44464513:G:A	1.97251e-09	-1.74468	0.350983
44464578	chr7:44464578:T:C	1.06362e-09	-1.7583	-0.253025
44465639	chr7:44465639:T:C	8.76472e-09	-2.00972e-10	0.0977313
44465893	chr7:44465893:G:A	2.61501e-09	-2.00972e-10	-1.11173
44467184	chr7:44467184:GAT:G	2.98952e-09	-2.00972e-10	-0.977892
44467394	chr7:44467394:C:T	1.35393e-09	-0.476121	-1.29387
44467543	chr7:44467543:G:A	1.72918e-08	-2.00972e-10	0.777232
44467855	chr7:44467855:G:A	1.24968e-09	-1.85011	-3.49827e-10
44468285	chr7:44468285:G:A	1.0449e-09	-0.723223	-1.30586
44468365	chr7:44468365:A:G	3.2902e-09	-2.00972e-10	-0.882054
44468410	chr7:44468410:T:C	2.78419e-09	-2.00972e-10	-1.04904
44468809	chr7:44468809:G:A	3.16206e-09	0.276874	-1.19865
44469520	chr7:44469520:T:C	1.94143e-09	-1.74577	0.336197
44470144	chr7:44470144:T:C	1.24813e-08	-2.00972e-10	0.451228
44470425	chr7:44470425:C:T	6.10514e-10	-1.72329	-0.84317
44470476	chr7:44470476:A:G	2.09463e-09	-2.00972e-10	-1.33363
44470477	chr7:44470477:T:A	1.85748e-09	-1.76116	0.307375
44470638	chr7:44470638:G:A	2.46385e-09	-2.00972e-10	-1.17128
44471612	chr7:44471612:A:C	2.13676e-09	-2.00972e-10	-1.31371
44471737	chr7:44471737:C:T	3.4818e-09	-2.00972e-10	-0.825453
44471862	chr7:44471862:C:T	3.0373e-09	-2.00972e-10	-0.962034
44472556	chr7:44472556:A:G	5.80182e-09	-0.314831	-3.49827e-10
44473157	chr7:44473157:A:G	8.62705e-09	-2.00972e-10	0.0818993
44473535	chr7:44473535:T:C	2.06872e-09	-2.00972e-10	-1.34607
44473749	chr7:44473749:A:G	7.11174e-10	-1.07943	-1.33441
44473959	chr7:44473959:C:G	1.83872e-09	-1.75472	0.290791
44474336	chr7:44474336:A:G	5.19477e-09	-0.425351	-3.49827e-10
44474413	chr7:44474413:T:C	3.49698e-09	-2.00972e-10	-0.821104
44474828	chr7:44474828:T:C	4.95673e-09	-2.00972e-10	-0.472257
44475211	chr7:44475211:A:G	2.43277e-09	-2.00972e-10	-1.18397
44475668	chr7:44475668:G:C	2.16106e-09	-2.00972e-10	-1.3024
44475717	chr7:44475717:A:G	1.17237e-09	-0.697507	-1.21647
44476954	chr7:44476954:C:CTGA	3.28362e-09	-2.00972e-10	-0.884057
44477025	chr7:44477025:AT:A	1.68957e-09	-1.7535	0.204972
44478098	chr7:44478098:T:C	2.89287e-09	-2.00972e-10	-1.01076
44478247	chr7:44478247:A:G	3.17028e-09	-2.00972e-10	-0.919184
44478300	chr7:44478300:C:T	2.62496e-09	-2.00972e-10	-1.10794
44478454	chr7:44478454:A:G	3.17143e-09	-1.70316	0.784335
44478714	chr7:44478714:A:G	3.11859e-09	-2.00972e-10	-0.935622
44478781	chr7:44478781:A:G	3.15943e-09	-2.00972e-10	-0.922612
44479472	chr7:44479472:A:T	5.78076e-09	-0.318468	-3.49827e-10
44479477	chr7:44479477:A:G	5.65023e-09	-0.341306	-3.49827e-10
44479538	chr7:44479538:T:C	2.99918e-09	-2.00972e-10	-0.974665
44480033	chr7:44480033:C:T	3.02681e-09	-2.00972e-10	-0.965492
44480659	chr7:44480659:T:A	9.99762e-10	-1.74733	-0.325914
44481039	chr7:44481039:A:T	2.07789e-09	-2.00972e-10	-1.34165
44481761	chr7:44481761:G:A	2.05529e-09	-2.00972e-10	-1.35259
44481921	chr7:44481921:A:G	9.54266e-09	-2.00972e-10	0.182769
44483018	chr7:44483018:T:C	2.38689e-09	-1.57546	0.372447
44483233	chr7:44483233:G:C	3.64064e-09	-2.00972e-10	-0.780843
44483475	chr7:44483475:C:T	2.4761e-09	-2.00972e-10	-1.16632
44483914	chr7:44483914:G:A	1.10179e-08	-2.00972e-10	0.326521
44484939	chr7:44484939:G:A	3.62431e-09	-2.00972e-10	-0.78534
44484952	chr7:44484952:A:C	2.12048e-08	-2.00972e-10	0.981227
44485775	chr7:44485775:C:T	1.27861e-09	-1.51682	-0.310408
44485798	chr7:44485798:G:A	3.24028e-09	-2.00972e-10	-0.897344
44486204	chr7:44486204:C:G	3.56824e-09	-1.45199	0.651055
44486463	chr7:44486463:T:TA	6.01886e-09	-2.00972e-10	-0.278105
44486484	chr7:44486484:CCAAA:C	1.74121e-09	-1.51842	-3.49827e-10
44486511	chr7:44486511:A:T	1.68015e-09	-1.55412	-3.49827e-10
44486857	chr7:44486857:C:G	2.07289e-09	-2.00972e-10	-1.34406
44486876	chr7:44486876:T:C	3.40327e-09	-1.54949	0.701228
44487559	chr7:44487559:C:T	1.4997e-08	-2.00972e-10	0.634848
44487744	chr7:44487744:A:G	3.35965e-09	-2.00972e-10	-0.861167
44487818	chr7:44487818:G:A	2.6141e-09	-2.00972e-10	-1.11208
44488086	chr7:44488086:T:C	4.65797e-09	-0.534422	-3.49827e-10
44488552	chr7:44488552:TC:T	1.25309e-08	-2.00972e-10	0.455198
44489124	chr7:44489124:C:T	1.49321e-08	-2.00972e-10	0.630511
44489670	chr7:44489670:C:G	2.56714e-09	-2.00972e-10	-1.13021
44489852	chr7:44489852:C:T	2.60233e-09	-2.00972e-10	-1.1166
44490127	chr7:44490127:G:A	2.75306e-09	-1.66334	0.603052
44490594	chr7:44490594:T:G	6.69918e-10	-1.12682	-1.34678
44491485	chr7:44491485:G:A	1.05616e-09	-0.670813	-1.34755
44491549	chr7:44491549:T:G	6.6838e-10	-1.6606	-0.815298
44491695	chr7:44491695:A:G	2.08543e-09	-1.66857	0.330541
44491944	chr7:44491944:C:T	5.8825e-10	-1.83391	-0.769698
44492035	chr7:44492035:G:A	2.16118e-09	-2.00972e-10	-1.30235
44492152	chr7:44492152:G:A	1.53137e-09	-1.64684	-3.49827e-10
44492295	chr7:44492295:C:G	2.49797e-09	-1.63074	0.473221
44493099	chr7:44493099:G:A	1.01359e-09	-1.05471	-1.0048
44493165	chr7:44493165:C:T	3.96681e-09	-2.00972e-10	-0.69504
44494015	chr7:44494015:C:T	2.61963e-09	-0.985646	-0.124324
44494120	chr7:44494120:T:C	2.6477e-09	-1.49734	0.398027
44494739	chr7:44494739:C:G	2.15247e-09	-2.00972e-10	-1.30638
44495110	chr7:44495110:TA:T	2.13077e-09	-1.66314	0.346617
44495235	chr7:44495235:A:G	2.21148e-09	-1.67614	0.396799
44495424	chr7:44495424:G:C	3.94994e-09	-2.00972e-10	-0.699304
44495564	chr7:44495564:T:A	4.05648e-09	-2.00972e-10	-0.672688
44495614	chr7:44495614:A:G	3.76549e-09	-2.00972e-10	-0.747125
44495760	chr7:44495760:T:C	3.94072e-09	-2.00972e-10	-0.701641
44495844	chr7:44495844:C:T	2.05488e-09	-2.00972e-10	-1.35278
44495961	chr7:44495961:T:C	2.16566e-09	-2.00972e-10	-1.30028
44497110	chr7:44497110:G:A	2.20428e-09	-2.00972e-10	-1.2826
44497212	chr7:44497212:G:A	1.27658e-09	-1.82882	-3.49827e-10
44497993	chr7:44497993:C:G	3.94994e-09	-2.00972e-10	-0.699304
44498124	chr7:44498124:G:A	2.16055e-09	-2.00972e-10	-1.30264
44498327	chr7:44498327:T:A	8.39302e-09	-2.00972e-10	0.0543978
44498338	chr7:44498338:G:A	1.13505e-09	-0.611079	-1.33525
44498356	chr7:44498356:A:C	3.0566e-09	-2.00972e-10	-0.955698
44498574	chr7:44498574:T:G	2.42478e-09	-1.69702	0.509757
44498630	chr7:44498630:A:G	2.19157e-09	-2.00972e-10	-1.28838
44498692	chr7:44498692:C:T	2.24627e-09	-1.67606	0.41233
44498796	chr7:44498796:G:A	2.48256e-09	-1.67945	0.515743
44499253	chr7:44499253:G:A	2.24473e-09	-2.00972e-10	-1.26442
44499255	chr7:44499255:C:T	2.93186e-09	-2.00972e-10	-0.997365
44499283	chr7:44499283:A:G	1.03988e-09	-1.09453	-0.939365
44499650	chr7:44499650:A:G	2.05519e-09	-2.00972e-10	-1.35264
44500094	chr7:44500094:C:T	2.159e-09	-2.00972e-10	-1.30336
44500305	chr7:44500305:C:T	2.06965e-09	-2.00972e-10	-1.34562
44500462	chr7:44500462:A:G	2.73721e-09	-2.00972e-10	-1.06606
44500704	chr7:44500704:GAA:G	2.84004e-09	-2.00972e-10	-1.02918
44500710	chr7:44500710:T:C	4.03198e-09	-2.00972e-10	-0.678745
44500733	chr7:44500733:A:G	5.14587e-09	-2.00972e-10	-0.434809
44500841	chr7:44500841:G:A	8.65681e-10	-0.868662	-1.34858
44501040	chr7:44501040:A:C	4.11322e-09	-2.00972e-10	-0.658797
44501109	chr7:44501109:T:C	6.58584e-10	-1.72362	-0.767048
44501220	chr7:44501220:ACTTTT:A	1.71697e-09	-1.53244	-3.49827e-10
44501326	chr7:44501326:T:G	2.29356e-09	-2.00972e-10	-1.2429
44501460	chr7:44501460:T:A	2.77789e-09	-2.00972e-10	-1.05131
44501498	chr7:44501498:A:G	5.61047e-09	-2.00972e-10	-0.348368
44502977	chr7:44502977:A:G	5.66811e-09	-2.00972e-10	-0.338147
44503570	chr7:44503570:G:A	1.59065e-09	-1.70196	0.0930932
44503768	chr7:44503768:T:A	1.17534e-08	-2.00972e-10	0.39114
44503998	chr7:44503998:T:C	2.80816e-09	-2.00972e-10	-1.04047
44504337	chr7:44504337:AATTT:A	8.88921e-09	-2.00972e-10	0.111836
44504939	chr7:44504939:T:C	2.10286e-09	-2.00972e-10	-1.3297
44505670	chr7:44505670:G:A	2.39785e-09	-2.00972e-10	-1.19843
44505698	chr7:44505698:A:G	8.8272e-10	-1.47456	-0.723187
44506126	chr7:44506126:A:T	2.22635e-09	-1.52946	0.256817
44506272	chr7:44506272:G:C	2.34772e-09	-2.00972e-10	-1.21956
44506281	chr7:44506281:T:C	2.32089e-09	-1.55709	0.326032
44506453	chr7:44506453:C:G	6.84897e-10	-1.68516	-0.76633
44507355	chr7:44507355:C:T	2.23264e-09	-1.76703	0.497211
44507458	chr7:44507458:G:C	3.94994e-09	-2.00972e-10	-0.699304
44508279	chr7:44508279:G:A	7.27759e-10	-1.49033	-0.900459
44508536	chr7:44508536:C:A	9.80215e-10	-0.742835	-1.35015
44509040	chr7:44509040:T:C	5.45534e-10	-1.85169	-0.827305
44509104	chr7:44509104:T:C	2.88993e-09	-2.00972e-10	-1.01177
44509113	chr7:44509113:C:T	6.89927e-10	-1.7075	-0.736669
44510108	chr7:44510108:G:A	5.80851e-10	-1.39385	-1.22241
44510616	chr7:44510616:G:A	2.08617e-09	-2.00972e-10	-1.33768
44510946	chr7:44510946:C:G	1.55991e-09	-1.73427	0.105891
44512494	chr7:44512494:AGAG:A	6.46866e-10	-1.4822	-1.02642
44512610	chr7:44512610:T:C	2.22526e-09	-1.56856	0.295429
44513317	chr7:44513317:G:A	2.14097e-09	-2.00972e-10	-1.31174
44513605	chr7:44513605:C:T	2.16176e-09	-2.00972e-10	-1.30208
44513639	chr7:44513639:A:G	4.75609e-10	-1.51789	-1.29827
44513759	chr7:44513759:T:G	2.74399e-09	-2.00972e-10	-1.06359
44513893	chr7:44513893:C:T	1.92732e-09	-1.63888	0.222005
44513897	chr7:44513897:T:C	4.30334e-10	-1.5989	-1.3173
44514227	chr7:44514227:A:G	9.78318e-10	-0.988121	-1.1068
44514520	chr7:44514520:T:G	3.66392e-10	-1.72883	-1.34823
44514844	chr7:44514844:A:AC	2.07779e-09	-2.00972e-10	-1.3417
44515000	chr7:44515000:G:A	1.59415e-09	-1.60666	-3.49827e-10
44515111	chr7:44515111:C:T	3.95046e-09	-0.699171	-3.49827e-10
44515291	chr7:44515291:T:C	3.66762e-10	-1.81428	-1.26176
44515600	chr7:44515600:A:C	3.85051e-10	-1.68403	-1.34335
44515807	chr7:44515807:G:A	4.85537e-10	-1.83164	-0.963863
44515825	chr7:44515825:C:T	3.00151e-09	-2.00972e-10	-0.973886
44515974	chr7:44515974:T:G	4.8591e-10	-1.44325	-1.35149
44517079	chr7:44517079:G:A	2.09792e-09	-2.00972e-10	-1.33206
44517294	chr7:44517294:C:T	2.468e-09	-2.00972e-10	-1.1696
44517435	chr7:44517435:C:T	1.58401e-08	-2.00972e-10	0.689539
44517436	chr7:44517436:G:A	2.10553e-09	0.0043246	-1.33276
44518263	chr7:44518263:G:A	2.41825e-09	-2.00972e-10	-1.18996
44518313	chr7:44518313:G:A	1.15479e-09	-1.00752	-0.921561
44518551	chr7:44518551:C:T	2.07262e-09	-2.00972e-10	-1.34419
44518617	chr7:44518617:C:T	1.33005e-09	-1.78779	-3.49827e-10
44518929	chr7:44518929:C:CTTCTTTTTCTTTCTTTCT	6.34205e-09	-2.00972e-10	-0.225802
44519046	chr7:44519046:T:C	8.77626e-09	-2.00972e-10	0.0990469
44519260	chr7:44519260:A:C	8.06673e-10	-1.04762	-1.24022
44519410	chr7:44519410:G:A	7.71649e-09	-2.00972e-10	-0.0296433
44519700	chr7:44519700:C:T	3.91009e-09	-2.00972e-10	-0.709442
44520146	chr7:44520146:G:C	2.52654e-09	-2.00972e-10	-1.14615
44520707	chr7:44520707:C:T	2.08141e-09	-2.00972e-10	-1.33996
44520983	chr7:44520983:C:T	3.08659e-09	-2.00972e-10	-0.945936
44521612	chr7:44521612:C:T	3.14081e-09	-2.00972e-10	-0.928524
44521745	chr7:44521745:G:A	8.04274e-09	-2.00972e-10	0.0117664
44522001	chr7:44522001:A:G	4.12865e-10	-1.61158	-1.34605
44522036	chr7:44522036:C:T	2.59979e-09	-0.268395	-0.849178
44522207	chr7:44522207:G:A	2.40923e-09	-2.00972e-10	-1.1937
44522285	chr7:44522285:C:T	3.42789e-10	-1.79954	-1.3441
44522302	chr7:44522302:A:C	4.15636e-10	-1.60029	-1.35066
44522996	chr7:44522996:G:A	2.66403e-09	-2.00972e-10	-1.09316
44523685	chr7:44523685:G:A	2.48467e-09	-2.00972e-10	-1.16286
44523754	chr7:44523754:C:A	2.77723e-09	-1.05155	-3.49827e-10
44523985	chr7:44523985:C:T	2.4974e-09	-2.00972e-10	-1.15775
44524513	chr7:44524513:A:G	2.3172e-09	-2.00972e-10	-1.23264
44524559	chr7:44524559:A:G	2.34946e-09	-2.00972e-10	-1.21882
44525136	chr7:44525136:T:C	7.87e-10	-1.14824	-1.16429
44525313	chr7:44525313:A:G	1.48355e-09	-1.67856	-3.49827e-10
44525563	chr7:44525563:A:G	2.09701e-09	-2.00972e-10	-1.33249
44525865	chr7:44525865:G:A	3.89663e-10	-1.66263	-1.35285
44525895	chr7:44525895:A:G	4.15475e-10	-1.64912	-1.30222
44526091	chr7:44526091:G:A	2.2538e-09	-2.00972e-10	-1.26039
44526495	chr7:44526495:G:C	3.8931e-10	-1.67012	-1.34627
44526512	chr7:44526512:G:A	2.24239e-09	-2.00972e-10	-1.26546
44526647	chr7:44526647:C:T	2.04098e-09	-1.35957	-3.49827e-10
44526682	chr7:44526682:C:G	1.94349e-09	-1.40852	-3.49827e-10
44527318	chr7:44527318:C:T	1.3726e-09	-1.7563	-3.49827e-10
44527647	chr7:44527647:C:T	4.63268e-10	-1.61521	-1.22725
44527888	chr7:44527888:G:A	7.36891e-09	-2.00972e-10	-0.0757327
44527901	chr7:44527901:T:C	1.15867e-09	-1.14773	-0.778001
44529478	chr7:44529478:A:C	2.1377e-09	-2.00972e-10	-1.31327
44529800	chr7:44529800:G:C	1.04266e-09	-1.1876	-0.843627
44529935	chr7:44529935:G:T	9.74261e-09	-2.00972e-10	0.203506
44530142	chr7:44530142:A:T	1.06147e-08	-2.00972e-10	0.28924
44530270	chr7:44530270:G:A	9.55333e-09	-2.00972e-10	0.183886
44530840	chr7:44530840:C:T	1.00027e-08	-2.00972e-10	0.22985
44531094	chr7:44531094:G:A	3.46112e-09	-2.00972e-10	-0.83141
44531385	chr7:44531385:G:A	1.3199e-08	-2.00972e-10	0.507138
44532029	chr7:44532029:C:T	3.31716e-10	-1.83818	-1.33829
44532122	chr7:44532122:A:G	4.42415e-09	-2.00972e-10	-0.585924
44532164	chr7:44532164:A:C	3.27154e-09	-2.00972e-10	-0.887742
44532521	chr7:44532521:C:T	4.68469e-09	-0.528704	-3.49827e-10
44532747	chr7:44532747:T:C	3.00195e-09	-0.97374	-3.49827e-10
44532959	chr7:44532959:C:T	5.06431e-09	0.868207	-1.31899
44533100	chr7:44533100:C:T	5.71509e-09	-0.329893	-3.49827e-10
44533308	chr7:44533308:C:A	2.53534e-09	-2.00972e-10	-1.14268
44533711	chr7:44533711:C:T	2.63809e-09	-2.00972e-10	-1.10295
44534096	chr7:44534096:C:T	4.17404e-09	-2.00972e-10	-0.644119
44534161	chr7:44534161:C:T	5.15935e-09	-2.00972e-10	-0.432192
44534162	chr7:44534162:C:G	2.26469e-09	-0.329281	-0.926283
44534204	chr7:44534204:G:A	1.39407e-09	-1.74077	-3.49827e-10
44534367	chr7:44534367:G:A	2.90686e-09	-2.00972e-10	-1.00593
44534701	chr7:44534701:CCAGA:C	5.2007e-09	-2.00972e-10	-0.424209
44534810	chr7:44534810:C:T	2.44027e-09	-2.00972e-10	-1.18089
44534811	chr7:44534811:C:T	2.44027e-09	-2.00972e-10	-1.18089
44535053	chr7:44535053:C:T	2.34383e-09	-2.00972e-10	-1.22122
44535078	chr7:44535078:C:A	2.48116e-09	-2.00972e-10	-1.16428
44535319	chr7:44535319:G:A	2.27921e-09	-2.00972e-10	-1.24917
44535324	chr7:44535324:G:A	3.01071e-09	-2.00972e-10	-0.970828
44535427	chr7:44535427:G:A	2.44041e-09	-2.00972e-10	-1.18084
44535437	chr7:44535437:G:A	2.22521e-09	-2.00972e-10	-1.27315
44536585	chr7:44536585:CTCCTACACCCCACT:C	2.61478e-09	-2.00972e-10	-1.11182
44536790	chr7:44536790:T:C	2.58728e-09	-2.00972e-10	-1.12239
44537970	chr7:44537970:G:A	2.50091e-09	-1.15635	-3.49827e-10
44538124	chr7:44538124:G:T	2.14087e-09	-2.00972e-10	-1.31179
44539237	chr7:44539237:T:C	2.74857e-09	-2.00972e-10	-1.06192
44539581	chr7:44539581:G:C	5.42258e-10	-1.33554	-1.34947
44541079	chr7:44541079:A:G	2.38779e-09	-2.00972e-10	-1.20263
44541277	chr7:44541277:G:T	1.26609e-09	-0.485665	-1.3514
44541333	chr7:44541333:G:A	2.08187e-09	-2.00972e-10	-1.33973
44541392	chr7:44541392:T:C	3.10778e-09	0.413272	-1.35237
44541551	chr7:44541551:A:G	3.1063e-09	-0.939571	-3.49827e-10
44541642	chr7:44541642:A:G	2.2481e-09	-2.00972e-10	-1.26292
44541954	chr7:44541954:C:T	5.97894e-09	-2.00972e-10	-0.28476
44542021	chr7:44542021:A:G	1.20805e-09	-1.49767	-0.38632
44542090	chr7:44542090:C:T	2.21935e-09	-2.00972e-10	-1.27579
44542241	chr7:44542241:C:G	4.9529e-10	-1.50731	-1.2683
44542387	chr7:44542387:T:C	9.79902e-10	-1.67807	-0.415237
44542505	chr7:44542505:G:A	9.12341e-09	-2.00972e-10	0.137841
44542732	chr7:44542732:A:G	6.74101e-10	-1.71326	-0.754117
44542777	chr7:44542777:CACAG:C	2.11448e-09	-2.00972e-10	-1.32419
44542888	chr7:44542888:G:A	2.40149e-09	-2.00972e-10	-1.19691
44542900	chr7:44542900:G:A	5.33036e-09	-2.00972e-10	-0.399584
44542917	chr7:44542917:G:A	1.31088e-09	-1.8023	-3.49827e-10
44543770	chr7:44543770:C:T	2.33818e-09	-2.00972e-10	-1.22363
44544168	chr7:44544168:AG:A	3.89429e-09	-2.00972e-10	-0.713491
44544635	chr7:44544635:C:T	3.00557e-09	-2.00972e-10	-0.972536
44544930	chr7:44544930:A:G	3.93933e-10	-1.66454	-1.34003
44545029	chr7:44545029:G:A	1.2698e-09	-1.83414	-3.49827e-10
44545427	chr7:44545427:A:G	2.14891e-09	-2.00972e-10	-1.30804
44545448	chr7:44545448:T:C	2.30066e-09	-2.00972e-10	-1.23981
44545515	chr7:44545515:TTTTTTTTTTTC:T	2.40723e-09	-2.00972e-10	-1.19453
44546087	chr7:44546087:G:A	3.64784e-09	-2.00972e-10	-0.778868
44546267	chr7:44546267:G:A	4.0007e-09	-2.00972e-10	-0.686534
44546436	chr7:44546436:C:T	1.06162e-08	-2.00972e-10	0.289376
44546557	chr7:44546557:G:A	3.46551e-09	-2.00972e-10	-0.830142
44546979	chr7:44546979:T:C	5.33778e-10	-1.62162	-1.07915
44547000	chr7:44547000:G:A	3.94898e-10	-1.80544	-1.19669
44547064	chr7:44547064:AT:A	4.95613e-10	-1.63607	-1.13889
44547146	chr7:44547146:T:A	5.78256e-09	-2.00972e-10	-0.318156
44547168	chr7:44547168:G:C	1.17223e-08	-2.00972e-10	0.388492
44548607	chr7:44548607:T:C	2.69765e-09	-2.00972e-10	-1.08062
44548611	chr7:44548611:A:T	2.05759e-09	-2.00972e-10	-1.35147
44549507	chr7:44549507:G:C	2.6588e-09	-2.00972e-10	-1.09513
44549937	chr7:44549937:A:G	3.4734e-09	-2.00972e-10	-0.82787
44550161	chr7:44550161:T:C	2.60994e-09	-2.00972e-10	-1.11367
44550811	chr7:44550811:C:A	3.96002e-09	-2.00972e-10	-0.696754
44551537	chr7:44551537:C:T	4.03622e-09	-2.00972e-10	-0.677695
44551579	chr7:44551579:T:C	4.04953e-09	-2.00972e-10	-0.674402
44551678	chr7:44551678:C:A	6.51953e-10	-1.42383	-1.07696
44551871	chr7:44551871:C:T	3.52686e-09	-2.00972e-10	-0.812595
44551977	chr7:44551977:A:C	6.38466e-10	-1.45238	-1.06931
44552569	chr7:44552569:AAG:A	5.00132e-10	-1.64648	-1.11941
44552673	chr7:44552673:G:T	3.66722e-09	-2.00972e-10	-0.77357
44552960	chr7:44552960:T:G	2.86733e-09	-2.00972e-10	-1.01962
44553966	chr7:44553966:A:G	1.27736e-08	-2.00972e-10	0.474377
44554050	chr7:44554050:T:C	6.06093e-09	-0.449682	0.178543
44554082	chr7:44554082:G:A	3.25991e-09	-2.00972e-10	-0.891305
44554501	chr7:44554501:G:A	3.68676e-09	-2.00972e-10	-0.768255
44554534	chr7:44554534:A:G	3.39665e-09	-2.00972e-10	-0.850212
44554674	chr7:44554674:T:A	2.796e-09	-2.00972e-10	-1.04481
44554739	chr7:44554739:G:A	2.10093e-09	-2.00972e-10	-1.33062
44554887	chr7:44554887:T:C	2.5445e-09	-2.00972e-10	-1.13907
44554930	chr7:44554930:G:GA	2.0669e-09	-2.00972e-10	-1.34695
44554941	chr7:44554941:A:G	2.43738e-09	-2.00972e-10	-1.18208
44555167	chr7:44555167:A:G	3.63007e-09	-2.00972e-10	-0.783751
44555168	chr7:44555168:C:G	1.29583e-09	-1.81385	-3.49827e-10
44555227	chr7:44555227:G:A	7.77441e-09	-2.00972e-10	-0.0221657
44555462	chr7:44555462:G:A	4.97808e-10	-1.6358	-1.13475
44555553	chr7:44555553:A:G	2.23949e-09	-2.00972e-10	-1.26675
44556313	chr7:44556313:G:A	7.22163e-09	-0.424638	0.328716
44556318	chr7:44556318:G:T	3.94085e-09	-0.701606	-3.49827e-10
44556575	chr7:44556575:C:T	7.25294e-10	-1.11235	-1.28183
44556662	chr7:44556662:A:G	5.82603e-10	-1.52752	-1.08573
44556955	chr7:44556955:T:G	3.39662e-09	-0.28187	-0.568351
44557162	chr7:44557162:C:T	3.87184e-09	-2.00972e-10	-0.719274
44557505	chr7:44557505:C:T	3.59522e-09	-2.00972e-10	-0.793397
44557509	chr7:44557509:C:T	3.64093e-09	-2.00972e-10	-0.780764
44558115	chr7:44558115:GAACT:G	2.05752e-09	-2.00972e-10	-1.3515
44558352	chr7:44558352:C:T	4.97681e-10	-1.51963	-1.25117
44558732	chr7:44558732:G:A	3.9236e-09	-2.00972e-10	-0.705992
44558969	chr7:44558969:A:T	2.06244e-09	-2.00972e-10	-1.34911
44559040	chr7:44559040:C:T	2.09721e-09	-2.00972e-10	-1.33239
44559313	chr7:44559313:G:A	3.33478e-09	-2.00972e-10	-0.868596
44559557	chr7:44559557:C:A	2.89386e-09	-2.00972e-10	-1.01041
44559607	chr7:44559607:A:G	6.24577e-10	-1.21204	-1.33164
44559754	chr7:44559754:T:A	2.06109e-09	-2.00972e-10	-1.34977
44559779	chr7:44559779:G:T	5.39739e-10	-1.47554	-1.21413
44560027	chr7:44560027:A:G	1.60884e-09	-1.59749	-3.49827e-10
44560540	chr7:44560540:G:C	3.36671e-09	-2.00972e-10	-0.859066
44560755	chr7:44560755:C:A	6.89489e-10	-1.44248	-1.00233
44560777	chr7:44560777:C:T	3.54787e-09	-2.00972e-10	-0.806655
44561002	chr7:44561002:T:C	3.82192e-09	-2.00972e-10	-0.732251
44561065	chr7:44561065:G:A	3.27599e-09	-2.00972e-10	-0.886384
44561095	chr7:44561095:C:T	1.43131e-09	-1.71441	-3.49827e-10
44561096	chr7:44561096:G:A	3.70092e-10	-1.7827	-1.2843
44561861	chr7:44561861:C:G	2.93605e-09	-2.00972e-10	-0.995937
44562202	chr7:44562202:AATG:A	3.17178e-09	-2.00972e-10	-0.91871
44562238	chr7:44562238:A:G	2.34955e-09	-2.00972e-10	-1.21878
44562588	chr7:44562588:G:T	4.18884e-10	-1.78672	-1.15645
44562616	chr7:44562616:C:T	1.31899e-08	-2.00972e-10	0.506451
44562646	chr7:44562646:G:A	3.84649e-09	-2.00972e-10	-0.725842
44562965	chr7:44562965:T:A	2.42118e-09	-2.00972e-10	-1.18875
44562990	chr7:44562990:T:C	5.67058e-10	-1.53379	-1.10651
44563291	chr7:44563291:T:C	2.87584e-09	-2.00972e-10	-1.01666
44563547	chr7:44563547:T:C	2.05531e-09	-2.00972e-10	-1.35258
44563857	chr7:44563857:T:G	2.84675e-09	-2.00972e-10	-1.02683
44564159	chr7:44564159:C:T	3.6769e-09	-2.00972e-10	-0.770933
44564211	chr7:44564211:G:A	2.75822e-09	-2.00972e-10	-1.05842
44564314	chr7:44564314:C:G	1.28328e-09	-1.82358	-3.49827e-10
44564521	chr7:44564521:AAAG:A	5.02174e-10	-1.73133	-1.03048
44564589	chr7:44564589:T:C	2.06044e-09	-2.00972e-10	-1.35008
44564671	chr7:44564671:T:C	6.36972e-10	-1.53222	-0.991815
44564676	chr7:44564676:C:G	6.15497e-10	-1.56726	-0.991072
44564735	chr7:44564735:A:G	2.67318e-09	-2.00972e-10	-1.08974
44564861	chr7:44564861:T:A	3.88684e-09	-2.00972e-10	-0.715407
44565131	chr7:44565131:C:T	2.52815e-09	-2.00972e-10	-1.14552
44565367	chr7:44565367:CAT:C	3.31861e-09	-2.00972e-10	-0.873458
44565589	chr7:44565589:G:A	2.74761e-09	-2.00972e-10	-1.06227
44566499	chr7:44566499:C:T	3.79595e-09	-1.10897	0.369902
44566585	chr7:44566585:C:T	3.59859e-09	-2.00972e-10	-0.792462
44566612	chr7:44566612:T:G	2.062e-09	-2.00972e-10	-1.34933
44566740	chr7:44566740:C:T	4.36251e-09	-1.05898	0.459021
44567172	chr7:44567172:G:T	2.48289e-09	-2.00972e-10	-1.16358
44567349	chr7:44567349:G:C	5.1572e-10	-1.62489	-1.11031
44567573	chr7:44567573:C:T	5.45262e-10	-1.51429	-1.1652
44567741	chr7:44567741:T:C	1.65333e-09	-1.57021	-3.49827e-10
44567924	chr7:44567924:T:C	2.34955e-09	-2.00972e-10	-1.21878
44568438	chr7:44568438:T:C	3.91793e-09	-2.00972e-10	-0.707439
44568504	chr7:44568504:A:G	5.78409e-10	-1.28456	-1.33591
44568565	chr7:44568565:G:A	3.08089e-09	-2.00972e-10	-0.947784
44568818	chr7:44568818:T:C	2.61613e-09	-2.00972e-10	-1.11131
44569119	chr7:44569119:C:T	3.26355e-09	-2.00972e-10	-0.890188
44569186	chr7:44569186:G:A	3.00251e-09	-2.00972e-10	-0.973554
44569371	chr7:44569371:C:T	5.25183e-10	-1.60804	-1.10897
44570153	chr7:44570153:C:T	6.08754e-09	-2.00972e-10	-0.266759
44570226	chr7:44570226:A:G	1.71878e-09	-1.53139	-3.49827e-10
44570253	chr7:44570253:C:T	7.84353e-09	-0.426558	0.413244
44570630	chr7:44570630:C:A	3.89775e-10	-1.66309	-1.3521
44570841	chr7:44570841:G:A	2.60964e-09	-2.00972e-10	-1.11379
44570891	chr7:44570891:C:T	4.35291e-10	-1.57368	-1.33106
44570994	chr7:44570994:C:T	3.52687e-09	-2.00972e-10	-0.812592
44571331	chr7:44571331:G:A	1.09602e-08	-2.00972e-10	0.321263
44571410	chr7:44571410:C:T	2.59842e-09	-2.00972e-10	-1.1181
44571478	chr7:44571478:T:C	5.44816e-10	-1.49128	-1.18903
44571945	chr7:44571945:T:C	5.27916e-10	-1.60243	-1.10939
44572291	chr7:44572291:A:G	3.90296e-10	-1.66433	-1.34952
44572536	chr7:44572536:G:C	2.34993e-09	-2.00972e-10	-1.21862
44572630	chr7:44572630:G:A	2.58837e-09	-2.00972e-10	-1.12197
44572748	chr7:44572748:G:C	3.362e-09	-0.317416	-0.543051
44573315	chr7:44573315:A:G	1.2595e-09	-1.84229	-3.49827e-10
44573393	chr7:44573393:T:C	2.45459e-09	-2.00972e-10	-1.17504
44573466	chr7:44573466:T:G	2.34955e-09	-2.00972e-10	-1.21878
44573504	chr7:44573504:A:G	5.3447e-10	-1.50599	-1.19349
44574012	chr7:44574012:CG:C	7.91687e-09	-0.390348	0.386341
44574056	chr7:44574056:G:A	2.7888e-09	-2.00972e-10	-1.04739
44574594	chr7:44574594:A:T	3.91539e-09	-2.00972e-10	-0.708088
44574649	chr7:44574649:T:C	5.38497e-10	-1.57941	-1.11257
44574682	chr7:44574682:C:T	3.92349e-09	-2.00972e-10	-0.706021
44575121	chr7:44575121:A:G	4.35188e-10	-1.80118	-1.1038
44575562	chr7:44575562:A:G	9.83464e-10	-0.753093	-1.33659
44575587	chr7:44575587:T:C	5.39091e-10	-1.50646	-1.18441
44575645	chr7:44575645:T:G	3.64554e-09	-2.00972e-10	-0.779498
44575671	chr7:44575671:T:C	2.35239e-09	-2.00972e-10	-1.21757
44575928	chr7:44575928:G:A	5.25454e-10	-1.51792	-1.19857
44576389	chr7:44576389:A:T	3.41194e-09	-0.30566	-0.540063
44576760	chr7:44576760:T:G	3.88966e-10	-1.66773	-1.34954
44577113	chr7:44577113:C:G	5.22429e-10	-1.61211	-1.11016
44577348	chr7:44577348:A:G	1.92112e-09	-1.42009	-3.49827e-10
44577375	chr7:44577375:G:C	3.50323e-09	-2.00972e-10	-0.819317
44577508	chr7:44577508:A:G	5.45292e-10	-1.50802	-1.17141
44577555	chr7:44577555:T:C	3.62535e-09	-0.23087	-0.554181
44578027	chr7:44578027:A:G	3.73658e-09	-2.00972e-10	-0.754832
44578149	chr7:44578149:C:T	2.70424e-09	-2.00972e-10	-1.07818
44578318	chr7:44578318:C:T	2.22648e-09	-2.00972e-10	-1.27258
44578763	chr7:44578763:G:A	7.50232e-09	-2.00972e-10	-0.0577905
44578880	chr7:44578880:AAAAAAG:A	6.90372e-10	-1.23261	-1.21091
44579000	chr7:44579000:T:A	7.87489e-09	-0.404106	0.394783
44579703	chr7:44579703:T:C	7.65517e-09	-0.414851	0.37723
44579901	chr7:44579901:T:C	3.70102e-09	-2.00972e-10	-0.764393
44580032	chr7:44580032:G:A	2.64147e-09	-2.00972e-10	-1.10167
44580045	chr7:44580045:A:C	2.73811e-09	-2.00972e-10	-1.06573
44580226	chr7:44580226:C:G	5.10549e-10	-1.60668	-1.13859
44580642	chr7:44580642:T:C	5.21673e-10	-1.60691	-1.11681
44580763	chr7:44580763:G:A	3.85761e-09	-0.259087	-0.463869
44580787	chr7:44580787:A:T	4.09271e-09	-2.00972e-10	-0.663795
44581237	chr7:44581237:C:A	3.39529e-09	-0.311177	-0.539435
44581256	chr7:44581256:A:G	2.69641e-09	-2.00972e-10	-1.08108
44582184	chr7:44582184:G:A	3.70142e-09	-2.00972e-10	-0.764287
44582334	chr7:44582334:A:T	3.91731e-09	-2.00972e-10	-0.707597
44582563	chr7:44582563:GGA:G	3.44265e-09	-2.00972e-10	-0.83676
44582687	chr7:44582687:G:A	5.86787e-10	-1.46694	-1.13916
44582954	chr7:44582954:AC:A	6.06015e-10	-1.45113	-1.12272
44582956	chr7:44582956:C:G	6.12558e-10	-1.43351	-1.1296
44583127	chr7:44583127:G:A	2.97496e-09	-2.00972e-10	-0.982772
44583317	chr7:44583317:T:C	6.92233e-09	-0.50296	0.36471
44583365	chr7:44583365:C:G	3.9335e-09	-0.703473	-3.49827e-10
44583695	chr7:44583695:T:C	3.5363e-09	-2.00972e-10	-0.809922
44583933	chr7:44583933:G:T	2.51667e-09	-2.00972e-10	-1.15007
44583980	chr7:44583980:G:A	3.91937e-09	-2.00972e-10	-0.707072
44584266	chr7:44584266:G:A	5.85967e-10	-1.54893	-1.05856
44584429	chr7:44584429:C:T	2.31157e-09	-2.00972e-10	-1.23508
44585478	chr7:44585478:A:G	4.47027e-09	-2.00972e-10	-0.575553
44585972	chr7:44585972:G:A	2.56076e-09	-2.00972e-10	-1.1327
44586064	chr7:44586064:A:G	4.62546e-09	0.0998843	-0.641312
44586323	chr7:44586323:T:C	2.07237e-09	-2.00972e-10	-1.34431
44586325	chr7:44586325:T:C	4.04408e-09	-2.00972e-10	-0.67575
44586425	chr7:44586425:G:A	2.33255e-09	-2.00972e-10	-1.22604
44586508	chr7:44586508:T:C	2.90463e-09	-2.00972e-10	-1.0067
44586665	chr7:44586665:T:C	1.15637e-09	-0.605557	-1.32216
44586683	chr7:44586683:G:A	4.13688e-09	-2.00972e-10	-0.653062
44586778	chr7:44586778:T:C	1.56859e-09	-0.549864	-1.07296
44586784	chr7:44586784:G:A	3.70102e-09	-2.00972e-10	-0.764393
44586844	chr7:44586844:A:G	3.6936e-09	-2.00972e-10	-0.766403
44587070	chr7:44587070:G:A	3.22937e-09	-2.00972e-10	-0.900716
44587827	chr7:44587827:G:A	1.24912e-09	-1.85056	-3.49827e-10
44588180	chr7:44588180:A:G	3.76824e-09	-2.00972e-10	-0.746395
44588608	chr7:44588608:C:T	1.19601e-08	0.024612	0.383961
44588866	chr7:44588866:G:A	3.78501e-09	-0.0978909	-0.644064
44589204	chr7:44589204:C:T	3.23882e-09	-2.00972e-10	-0.897794
44589803	chr7:44589803:C:T	3.70129e-09	-2.00972e-10	-0.764322
44589868	chr7:44589868:G:A	3.70274e-09	-2.00972e-10	-0.76393
44589906	chr7:44589906:G:A	3.21728e-09	-0.904467	-3.49827e-10
44590412	chr7:44590412:T:G	3.567e-09	-2.00972e-10	-0.801277
44590530	chr7:44590530:GA:G	1.14009e-09	-0.620804	-1.32109
44590719	chr7:44590719:A:G	1.38911e-09	-1.74434	-3.49827e-10
44590954	chr7:44590954:C:T	2.3309e-09	-2.00972e-10	-1.22675
44591435	chr7:44591435:C:T	8.07295e-10	-0.951087	-1.33598
44591507	chr7:44591507:C:T	9.73237e-10	-0.795508	-1.30462
44591533	chr7:44591533:G:A	1.03854e-08	0.0161439	0.251251
44592613	chr7:44592613:A:G	1.38046e-09	-0.756058	-0.994527
44592645	chr7:44592645:A:G	9.20845e-10	-0.884452	-1.27101
44593620	chr7:44593620:G:C	1.30803e-09	-0.760332	-1.04415
44593838	chr7:44593838:CCTGGGCAACAGAGTGAAACT:C	2.71012e-09	-2.00972e-10	-1.07601
44595119	chr7:44595119:G:A	2.35246e-09	-2.00972e-10	-1.21754
44595120	chr7:44595120:AAT:A	2.11483e-09	-1.32403	-3.49827e-10
44595304	chr7:44595304:C:T	2.64148e-09	-2.00972e-10	-1.10167
44595398	chr7:44595398:T:C	3.04252e-09	-2.00972e-10	-0.960318
44596211	chr7:44596211:C:T	9.9274e-10	-0.776199	-1.30409
44596255	chr7:44596255:G:C	3.75836e-09	-2.00972e-10	-0.74902
44596398	chr7:44596398:G:A	3.45582e-09	-0.832942	-3.49827e-10
44596425	chr7:44596425:TC:T	2.0695e-09	-2.00972e-10	-1.3457
44596443	chr7:44596443:T:A	3.75741e-09	-2.00972e-10	-0.749274
44596720	chr7:44596720:C:T	2.49516e-09	-2.00972e-10	-1.15865
44597358	chr7:44597358:C:T	9.6477e-09	-2.00972e-10	0.193716
44597567	chr7:44597567:T:A	1.30082e-09	-0.543131	-1.26688
44597888	chr7:44597888:G:A	2.57609e-09	0.2253	-1.35203
44597908	chr7:44597908:G:A	3.75905e-09	-2.00972e-10	-0.748837
44598012	chr7:44598012:A:T	4.55916e-10	-1.52178	-1.33667
44598094	chr7:44598094:C:T	2.67986e-09	-2.00972e-10	-1.08724
44598102	chr7:44598102:G:A	2.68528e-09	-2.00972e-10	-1.08522
44598229	chr7:44598229:A:C	2.07595e-09	-2.00972e-10	-1.34258
44599118	chr7:44599118:C:G	3.71354e-09	-2.00972e-10	-0.761018
44599273	chr7:44599273:G:A	3.96645e-09	-2.00972e-10	-0.695132
44600462	chr7:44600462:T:C	7.91062e-10	-1.35309	-0.954295
44600716	chr7:44600716:C:T	2.59452e-09	-1.1196	-3.49827e-10
44601760	chr7:44601760:G:A	1.10649e-09	-0.652062	-1.31975
44601977	chr7:44601977:C:T	8.22308e-10	-0.964811	-1.30383
44602285	chr7:44602285:T:G	1.48016e-09	-1.68085	-3.49827e-10
44602850	chr7:44602850:C:T	2.06083e-09	-2.00972e-10	-1.34989
44602865	chr7:44602865:T:A	3.85855e-09	-2.00972e-10	-0.722713
44603422	chr7:44603422:C:G	2.33022e-09	-2.00972e-10	-1.22704
44604203	chr7:44604203:G:A	2.62079e-09	0.218514	-1.32804
44604546	chr7:44604546:G:C	1.07574e-08	-0.0527602	0.355354
44604989	chr7:44604989:A:C	3.77187e-09	-2.00972e-10	-0.745433
44605487	chr7:44605487:C:T	4.21438e-09	0.0725547	-0.707055
44605856	chr7:44605856:C:A	3.56701e-09	-2.00972e-10	-0.801275
44605940	chr7:44605940:A:C	2.86108e-09	-2.00972e-10	-1.02181
44606586	chr7:44606586:G:A	1.08714e-09	-0.667687	-1.32177
44606873	chr7:44606873:C:T	9.98933e-09	-0.0863545	0.314869
44607110	chr7:44607110:G:C	2.80216e-09	-2.00972e-10	-1.04261
44607164	chr7:44607164:G:A	1.32413e-09	-0.738492	-1.05376
44607211	chr7:44607211:A:G	2.13116e-09	-2.00972e-10	-1.31633
44607839	chr7:44607839:T:C	3.74983e-09	-2.00972e-10	-0.751292
44607855	chr7:44607855:T:C	2.13648e-09	-2.00972e-10	-1.31384
44607957	chr7:44607957:CCCCAAA:C	1.32108e-09	-1.79455	-3.49827e-10
44608198	chr7:44608198:G:A	1.21438e-08	-2.00972e-10	0.423817
44608637	chr7:44608637:C:T	5.09051e-09	-2.00972e-10	-0.445625
44608958	chr7:44608958:A:G	7.58772e-09	-0.0464718	-3.49827e-10
44609201	chr7:44609201:G:A	2.07476e-09	-2.00972e-10	-1.34316
44609380	chr7:44609380:T:C	4.26486e-09	-2.00972e-10	-0.622594
44609554	chr7:44609554:G:A	2.15968e-09	-2.00972e-10	-1.30304
44610237	chr7:44610237:G:T	2.46196e-09	-2.00972e-10	-1.17205
44610372	chr7:44610372:G:A	2.27e-09	-2.00972e-10	-1.25322
44610753	chr7:44610753:C:T	1.51776e-08	-2.00972e-10	0.646817
44611272	chr7:44611272:G:T	2.11716e-09	-2.00972e-10	-1.32293
44611300	chr7:44611300:G:A	3.22359e-09	-0.902508	-3.49827e-10
44611337	chr7:44611337:C:T	2.0576e-09	-2.00972e-10	-1.35146
44611338	chr7:44611338:A:G	4.30843e-09	-2.00972e-10	-0.61243
44611376	chr7:44611376:C:T	2.6466e-09	-2.00972e-10	-1.09973
44611899	chr7:44611899:T:C	1.00247e-09	-0.748721	-1.32181
44611951	chr7:44611951:G:A	7.42182e-10	-1.0183	-1.35286
44611987	chr7:44611987:T:G	2.05609e-09	-2.00972e-10	-1.3522
44612086	chr7:44612086:A:G	2.25068e-09	-2.00972e-10	-1.26177
44612345	chr7:44612345:C:G	3.74195e-09	-2.00972e-10	-0.753395
44612817	chr7:44612817:T:C	2.30771e-09	-2.00972e-10	-1.23675
44613318	chr7:44613318:G:A	3.43976e-09	-2.00972e-10	-0.837602
44613485	chr7:44613485:G:A	2.59858e-09	0.157059	-1.2751
44613560	chr7:44613560:C:T	4.20779e-09	-2.00972e-10	-0.636065
44613602	chr7:44613602:A:G	2.72732e-09	-2.00972e-10	-1.06968
44613604	chr7:44613604:C:T	7.25432e-09	-2.00972e-10	-0.091406
44613639	chr7:44613639:G:A	2.05473e-09	-2.00972e-10	-1.35286
44613751	chr7:44613751:C:T	1.06808e-08	-2.00972e-10	0.295444
44613756	chr7:44613756:A:G	4.07248e-09	0.0651911	-0.733943
44613866	chr7:44613866:G:A	4.93895e-09	-2.00972e-10	-0.475851
44614058	chr7:44614058:G:A	3.88561e-09	-2.00972e-10	-0.715723
44614300	chr7:44614300:TTTGTTTTTTTTG:T	5.04738e-09	-2.00972e-10	-0.454133
44614312	chr7:44614312:G:T	1.00633e-09	-0.714629	-1.35206
44614453	chr7:44614453:T:G	2.33096e-09	-2.00972e-10	-1.22672
44614498	chr7:44614498:T:C	7.49149e-10	-1.01789	-1.34393
44614974	chr7:44614974:G:A	1.0386e-08	-0.0148916	0.282347
44615058	chr7:44615058:G:T	1.19056e-08	0.0739075	0.330097
44615159	chr7:44615159:G:T	1.11348e-08	-0.00843403	0.345508
44615540	chr7:44615540:A:G	7.988e-10	-0.955212	-1.34243
44615825	chr7:44615825:C:T	2.79164e-09	-2.00972e-10	-1.04637
44615974	chr7:44615974:A:G	1.37478e-09	-1.75471	-3.49827e-10
44615989	chr7:44615989:A:T	1.27617e-08	-2.00972e-10	0.473448
44616027	chr7:44616027:A:G	1.12601e-09	-0.780117	-1.17421
44616477	chr7:44616477:A:T	1.21216e-08	-2.00972e-10	0.421982
44617716	chr7:44617716:A:C	2.88911e-09	-2.00972e-10	-1.01205
44617876	chr7:44617876:C:T	2.57666e-09	0.204242	-1.33075
44617980	chr7:44617980:A:G	2.39237e-09	-2.00972e-10	-1.20072
44618141	chr7:44618141:T:C	7.84327e-10	-0.993525	-1.32241
44618377	chr7:44618377:C:T	4.67876e-09	-2.00972e-10	-0.529971
44618389	chr7:44618389:T:C	5.09086e-09	-2.00972e-10	-0.445557
44618565	chr7:44618565:C:G	1.1944e-08	0.00970949	0.397514
44618976	chr7:44618976:A:G	3.96265e-09	-2.00972e-10	-0.696089
44619079	chr7:44619079:G:A	3.77778e-09	-2.00972e-10	-0.743865
44619193	chr7:44619193:A:G	1.30389e-09	-1.80765	-3.49827e-10
44619206	chr7:44619206:G:A	3.74312e-09	-2.00972e-10	-0.753084
44619711	chr7:44619711:G:A	4.06812e-09	-2.00972e-10	-0.669823
44619884	chr7:44619884:T:C	1.11747e-08	-0.0642228	0.404871
44620170	chr7:44620170:A:G	1.15017e-08	-0.0437092	0.413198
44620510	chr7:44620510:T:G	2.48982e-09	-2.00972e-10	-1.16079
44620692	chr7:44620692:CT:C	3.74889e-09	-2.00972e-10	-0.751543
44620830	chr7:44620830:A:G	2.07293e-09	-2.00972e-10	-1.34404
44621280	chr7:44621280:C:T	1.13297e-08	-0.0200221	0.374449
44621662	chr7:44621662:A:G	1.31281e-08	-2.00972e-10	0.501755
44621685	chr7:44621685:A:G	2.9626e-09	-0.986936	-3.49827e-10
44622224	chr7:44622224:A:G	2.06519e-09	-2.00972e-10	-1.34778
44623030	chr7:44623030:C:T	3.72078e-09	-2.00972e-10	-0.759069
44623039	chr7:44623039:A:G	2.06257e-09	-2.00972e-10	-1.34905
44623150	chr7:44623150:G:T	2.12848e-09	-2.00972e-10	-1.31759
44623274	chr7:44623274:C:G	3.20697e-09	0.430732	-1.33841
44623605	chr7:44623605:G:A	2.66725e-09	-2.00972e-10	-1.09195
44623715	chr7:44623715:G:A	2.33029e-09	-2.00972e-10	-1.22701
44624171	chr7:44624171:A:G	7.24384e-10	-1.06449	-1.33094
44624278	chr7:44624278:AC:A	8.09556e-09	-2.00972e-10	0.0183131
44624856	chr7:44624856:AAAG:A	4.16241e-09	-2.00972e-10	-0.646908
44624865	chr7:44624865:A:T	2.07522e-09	-1.34294	-3.49827e-10
44625083	chr7:44625083:T:C	4.65512e-09	-2.00972e-10	-0.535036
44625207	chr7:44625207:C:G	2.42778e-09	-2.00972e-10	-1.18602
44625465	chr7:44625465:G:A	5.30715e-09	-2.00972e-10	-0.403948
44625997	chr7:44625997:C:T	1.25412e-08	0.0278051	0.428209
44626426	chr7:44626426:A:T	1.22044e-08	-2.00972e-10	0.428796
44626755	chr7:44626755:T:C	3.02621e-09	-2.00972e-10	-0.965693
44627619	chr7:44627619:C:G	3.7443e-09	-2.00972e-10	-0.752768
44627837	chr7:44627837:T:C	8.21377e-10	-0.927605	-1.34217
44627967	chr7:44627967:G:T	1.03529e-09	-0.729432	-1.30888
44629822	chr7:44629822:C:T	3.14095e-09	-2.00972e-10	-0.928476
44629826	chr7:44629826:C:T	3.95209e-09	-2.00972e-10	-0.698759
44629832	chr7:44629832:G:A	3.67641e-09	-2.00972e-10	-0.771067
44629860	chr7:44629860:G:A	5.99273e-09	0.171318	-0.453773
44629978	chr7:44629978:C:T	2.42778e-09	-2.00972e-10	-1.18602
44630065	chr7:44630065:G:A	8.362e-10	-0.934053	-1.31784
44630099	chr7:44630099:G:A	8.36314e-10	-0.934598	-1.31716
44630555	chr7:44630555:T:C	2.81686e-09	0.312707	-1.35009
44630921	chr7:44630921:A:G	2.05478e-09	-2.00972e-10	-1.35283
44630947	chr7:44630947:C:T	1.08129e-08	-2.00972e-10	0.307737
44631130	chr7:44631130:A:T	1.39036e-08	-0.156706	0.715854
44631255	chr7:44631255:G:A	1.26881e-09	-1.83492	-3.49827e-10
44631417	chr7:44631417:C:T	2.76115e-09	0.293257	-1.35061
44631722	chr7:44631722:G:A	7.58999e-09	-2.00972e-10	-0.0461726
44631792	chr7:44631792:T:G	5.0366e-09	-0.0281364	-0.428135
44631876	chr7:44631876:A:C	3.72046e-09	-2.00972e-10	-0.759156
44631901	chr7:44631901:A:G	1.36832e-08	-0.104322	0.647491
44631972	chr7:44631972:A:G	2.95183e-09	-2.00972e-10	-0.990579
44631984	chr7:44631984:G:A	7.32584e-09	-2.00972e-10	-0.0815958
44632023	chr7:44632023:G:A	3.76383e-09	-2.00972e-10	-0.747567
44632619	chr7:44632619:GTTGTTA:G	6.19133e-09	-2.00972e-10	-0.249853
44633031	chr7:44633031:A:G	3.40562e-09	-2.00972e-10	-0.847577
44633058	chr7:44633058:C:T	1.00148e-09	-0.750747	-1.32077
44633069	chr7:44633069:T:C	3.41846e-09	-2.00972e-10	-0.843812
44633418	chr7:44633418:C:G	2.08695e-09	-2.00972e-10	-1.3373
44633563	chr7:44633563:C:T	1.32945e-08	-0.141957	0.656305
44633616	chr7:44633616:A:G	3.70101e-09	-2.00972e-10	-0.764397
44633712	chr7:44633712:G:A	1.30988e-08	-0.178559	0.678079
44634824	chr7:44634824:C:G	2.60263e-09	-2.00972e-10	-1.11648
44635341	chr7:44635341:T:C	4.05027e-09	-2.00972e-10	-0.674219
44635531	chr7:44635531:G:A	2.01244e-09	-0.723036	-0.650619
44635727	chr7:44635727:A:T	1.06068e-09	-0.683857	-1.33024
44635790	chr7:44635790:C:T	4.02191e-09	-2.00972e-10	-0.681247
44635975	chr7:44635975:T:C	1.43923e-08	-2.00972e-10	0.593688
44636068	chr7:44636068:CT:C	1.55531e-08	-2.00972e-10	0.671257
44636408	chr7:44636408:G:A	5.83775e-09	-2.00972e-10	-0.308657
44636687	chr7:44636687:C:T	2.99293e-09	-2.00972e-10	-0.97675
44636733	chr7:44636733:G:A	2.14826e-09	-2.00972e-10	-1.30835
44637154	chr7:44637154:T:C	2.05609e-09	-2.00972e-10	-1.3522
44637463	chr7:44637463:T:C	3.6724e-09	-2.00972e-10	-0.772157
44637499	chr7:44637499:C:T	4.68151e-10	-1.80785	-1.02412
44638082	chr7:44638082:C:A	4.07379e-09	-2.00972e-10	-0.668429
44638337	chr7:44638337:C:T	2.70791e-09	-2.00972e-10	-1.07683
44638492	chr7:44638492:G:A	1.39172e-08	-2.00972e-10	0.560123
44638684	chr7:44638684:A:G	1.25189e-09	-1.84835	-3.49827e-10
44639193	chr7:44639193:G:C	7.25107e-09	-2.00972e-10	-0.0918536
44639649	chr7:44639649:A:G	1.22989e-09	-0.54564	-1.32044
44640020	chr7:44640020:G:A	6.6153e-09	-2.00972e-10	-0.183619
44640253	chr7:44640253:C:T	4.30939e-09	-2.00972e-10	-0.612206
44640325	chr7:44640325:C:T	5.69692e-09	-2.00972e-10	-0.333078
44640329	chr7:44640329:A:G	3.76368e-09	-2.00972e-10	-0.747606
44640397	chr7:44640397:C:T	3.42137e-09	-2.00972e-10	-0.842961
44640629	chr7:44640629:A:G	8.69799e-09	-2.00972e-10	0.0900885
44640899	chr7:44640899:T:C	5.6601e-09	-2.00972e-10	-0.339561
44641288	chr7:44641288:C:G	7.627e-09	-2.00972e-10	-0.041309
44641608	chr7:44641608:C:T	7.11842e-09	-2.00972e-10	-0.110317
44642141	chr7:44642141:G:GC	2.24268e-08	-2.00972e-10	1.03725
44642149	chr7:44642149:C:G	2.05569e-09	-2.00972e-10	-1.35239
44642288	chr7:44642288:G:T	2.33533e-09	-2.00972e-10	-1.22485
44642769	chr7:44642769:A:G	6.66504e-09	-2.00972e-10	-0.176127
44642945	chr7:44642945:A:G	7.38552e-09	-2.00972e-10	-0.0734823
44643339	chr7:44643339:G:A	3.05991e-09	-1.04779	0.0931735
44643565	chr7:44643565:T:C	2.21685e-09	-2.00972e-10	-1.27692
44643944	chr7:44643944:C:T	4.4e-10	-1.7459	-1.14808
44644234	chr7:44644234:GCTTTT:G	3.46598e-09	-2.00972e-10	-0.830008
44644290	chr7:44644290:T:C	8.38823e-09	-2.00972e-10	0.053827
44644999	chr7:44644999:G:A	7.04129e-09	-2.00972e-10	-0.121212
44645449	chr7:44645449:A:G	3.96982e-10	-1.6532	-1.34367
44645500	chr7:44645500:G:A	3.16315e-09	-0.921434	-3.49827e-10
44646458	chr7:44646458:G:T	2.15875e-09	-2.00972e-10	-1.30347
44646898	chr7:44646898:G:A	2.23572e-08	-2.00972e-10	1.03414
44646931	chr7:44646931:C:T	8.00472e-09	-2.00972e-10	0.00702849
44647271	chr7:44647271:C:T	4.48284e-10	-1.77879	-1.09654
44647835	chr7:44647835:C:G	3.99796e-09	-2.00972e-10	-0.687219
44647839	chr7:44647839:G:A	5.45835e-09	-2.00972e-10	-0.375857
44648646	chr7:44648646:TACAG:T	3.74525e-09	-2.00972e-10	-0.752514
44648800	chr7:44648800:G:A	7.38742e-09	-2.00972e-10	-0.073225
44648982	chr7:44648982:A:G	3.98447e-09	-2.00972e-10	-0.690598
44649049	chr7:44649049:T:C	7.88074e-09	-2.00972e-10	-0.00858089
44649502	chr7:44649502:G:A	4.5734e-10	-1.76171	-1.09362
44649633	chr7:44649633:G:A	2.23633e-09	-2.00972e-10	-1.26817
44650067	chr7:44650067:CAGGGAGTAGTCT:C	5.55645e-10	-1.30993	-1.3507
44650174	chr7:44650174:C:T	1.38753e-09	-1.74548	-3.49827e-10
44650274	chr7:44650274:AC:A	5.82272e-10	-1.26824	-1.34558
44650311	chr7:44650311:G:A	5.63713e-09	-2.00972e-10	-0.343628
44650423	chr7:44650423:G:A	6.40283e-09	-2.00972e-10	-0.216262
44650543	chr7:44650543:A:G	3.03293e-09	-2.00972e-10	-0.963474
44651148	chr7:44651148:G:C	2.44023e-08	-2.00972e-10	1.12168
44651675	chr7:44651675:C:T	6.55916e-09	-2.00972e-10	-0.192141
44651766	chr7:44651766:T:TG	2.34364e-09	-1.52133	0.300029
44652693	chr7:44652693:G:A	5.1972e-09	-2.00972e-10	-0.424884
44652719	chr7:44652719:A:G	2.08265e-09	-2.00972e-10	-1.33936
44652846	chr7:44652846:C:G	2.9919e-09	-2.00972e-10	-0.977093
44653094	chr7:44653094:T:C	4.15651e-09	-2.00972e-10	-0.648328
44653133	chr7:44653133:G:A	5.37495e-10	-1.81313	-0.880707
44653184	chr7:44653184:C:G	5.8357e-10	-1.26546	-1.34613
44653334	chr7:44653334:T:G	3.60681e-09	-0.790178	-3.49827e-10
44653889	chr7:44653889:C:A	2.05566e-09	-2.00972e-10	-1.35241
44654174	chr7:44654174:A:G	4.67199e-09	-2.00972e-10	-0.531418
44654181	chr7:44654181:C:T	2.47159e-09	-2.00972e-10	-1.16814
44654454	chr7:44654454:C:T	4.74992e-10	-1.71481	-1.10265
44654533	chr7:44654533:A:G	2.05579e-09	-2.00972e-10	-1.35234
44654536	chr7:44654536:T:C	5.04771e-09	-2.00972e-10	-0.454069
44655120	chr7:44655120:A:T	4.92592e-09	-2.00972e-10	-0.478493
44655372	chr7:44655372:G:A	2.06248e-09	-2.00972e-10	-1.34909
44655631	chr7:44655631:G:A	3.29046e-09	-2.00972e-10	-0.881976
44656126	chr7:44656126:T:C	4.45369e-09	-0.646351	0.0670808
44656604	chr7:44656604:T:C	2.05573e-09	-2.00972e-10	-1.35237
44657005	chr7:44657005:A:C	6.1301e-09	-2.00972e-10	-0.259792
44657300	chr7:44657300:C:T	6.1341e-09	-2.00972e-10	-0.25914
44657783	chr7:44657783:C:G	6.11719e-09	-2.00972e-10	-0.2619
44658042	chr7:44658042:A:G	6.11227e-09	-2.00972e-10	-0.262704
44658184	chr7:44658184:C:A	3.65645e-09	-2.00972e-10	-0.77651
44658602	chr7:44658602:C:T	6.12015e-09	-2.00972e-10	-0.261416
44658869	chr7:44658869:T:A	2.05573e-09	-2.00972e-10	-1.35237
44659009	chr7:44659009:C:G	6.11585e-09	-2.00972e-10	-0.262119
44659039	chr7:44659039:T:C	6.12065e-09	-2.00972e-10	-0.261335
44659373	chr7:44659373:C:A	2.04754e-09	-1.35636	-3.49827e-10
44659483	chr7:44659483:C:T	2.27132e-09	-2.00972e-10	-1.25264
44659713	chr7:44659713:A:T	2.88195e-09	-2.00972e-10	-1.01454
44660010	chr7:44660010:G:A	4.67626e-10	-1.73127	-1.10182
44660365	chr7:44660365:C:G	6.10438e-09	-2.00972e-10	-0.263997
44660525	chr7:44660525:T:A	6.28666e-09	-2.00972e-10	-0.234573
44660630	chr7:44660630:C:G	4.89507e-09	-2.00972e-10	-0.484774
44660969	chr7:44660969:TGTTA:T	1.0051e-07	-2.00972e-10	2.53725
44661279	chr7:44661279:A:G	6.36277e-10	-1.17927	-1.34585
44661599	chr7:44661599:G:T	1.64503e-09	-0.389141	-1.18611
44661630	chr7:44661630:C:T	5.82576e-09	-2.00972e-10	-0.310714
44661631	chr7:44661631:G:A	6.11247e-09	-2.00972e-10	-0.262673
44661806	chr7:44661806:G:T	2.37308e-08	-2.00972e-10	1.09377
44662096	chr7:44662096:T:A	4.33339e-08	-2.00972e-10	1.69593
44662359	chr7:44662359:C:T	2.3484e-09	-1.21927	-3.49827e-10
44662412	chr7:44662412:A:T	2.22053e-08	-2.00972e-10	1.02733
44662697	chr7:44662697:A:G	2.96614e-09	-2.00972e-10	-0.98574
44662776	chr7:44662776:C:G	2.06336e-09	-2.00972e-10	-1.34867
44662900	chr7:44662900:TATC:T	5.66932e-09	-2.00972e-10	-0.337935
44664057	chr7:44664057:G:A	3.90013e-09	-2.00972e-10	-0.711994
44664186	chr7:44664186:G:C	1.26944e-09	-1.83442	-3.49827e-10
44664284	chr7:44664284:C:CTGA	3.89495e-09	-2.00972e-10	-0.713322
44665102	chr7:44665102:G:T	2.33622e-09	-2.00972e-10	-1.22447
44665694	chr7:44665694:A:G	2.05737e-08	-2.00972e-10	0.951009
44666085	chr7:44666085:T:C	6.14757e-10	-1.21368	-1.34585
44666091	chr7:44666091:C:T	2.8968e-09	-2.00972e-10	-1.0094
44666122	chr7:44666122:T:C	6.26563e-10	-1.19446	-1.34605
44666156	chr7:44666156:G:A	3.89057e-08	-2.00972e-10	1.58814
44666381	chr7:44666381:C:T	7.21649e-10	-1.53225	-0.866968
44666946	chr7:44666946:A:G	3.67285e-09	-2.00972e-10	-0.772034
44667087	chr7:44667087:G:A	1.11223e-08	-2.00972e-10	0.335953
44667202	chr7:44667202:C:T	4.35107e-09	-2.00972e-10	-0.602581
44667670	chr7:44667670:G:A	3.98745e-09	-0.689851	-3.49827e-10
44667734	chr7:44667734:G:A	2.06156e-09	-2.00972e-10	-1.34954
44667738	chr7:44667738:A:G	4.53961e-09	-2.00972e-10	-0.560162
44668308	chr7:44668308:G:C	6.08168e-09	-2.00972e-10	-0.267722
44668340	chr7:44668340:C:T	4.41924e-09	-2.00972e-10	-0.587036
44668722	chr7:44668722:T:C	2.13177e-09	-1.45935	0.143301
44669139	chr7:44669139:C:T	1.70848e-09	-1.5374	-3.49827e-10
44669773	chr7:44669773:T:C	8.37743e-09	1.03935	-0.986812
44669822	chr7:44669822:A:G	4.16724e-08	-2.00972e-10	1.65684
44669855	chr7:44669855:T:C	7.69558e-09	-2.00972e-10	-0.0323563
44670122	chr7:44670122:C:T	1.25227e-09	-1.84805	-3.49827e-10
44670270	chr7:44670270:G:A	4.82092e-09	-2.00972e-10	-0.500038
44670652	chr7:44670652:C:G	5.90973e-09	-2.00972e-10	-0.296403
44670874	chr7:44670874:G:A	2.12667e-09	-2.00972e-10	-1.31845
44670889	chr7:44670889:T:C	5.54222e-10	-1.61417	-1.04902
44670935	chr7:44670935:C:T	5.57539e-09	-2.00972e-10	-0.354641
44671486	chr7:44671486:G:A	3.89972e-09	-0.712098	-3.49827e-10
44672083	chr7:44672083:T:A	1.48808e-08	-2.00972e-10	0.627069
44672687	chr7:44672687:G:C	1.2563e-09	-1.84483	-3.49827e-10
44672847	chr7:44672847:T:C	6.71598e-09	-2.00972e-10	-0.168514
44672932	chr7:44672932:C:T	3.25974e-08	-2.00972e-10	1.41123
44672953	chr7:44672953:T:C	9.4036e-09	-2.00972e-10	0.168089
44672977	chr7:44672977:G:A	2.31223e-09	-2.00972e-10	-1.23479
44673462	chr7:44673462:A:T	2.73439e-09	-2.00972e-10	-1.06709
44673547	chr7:44673547:G:T	3.65277e-09	-2.00972e-10	-0.777517
44673605	chr7:44673605:C:T	6.00325e-09	-0.280703	-3.49827e-10
44673665	chr7:44673665:A:G	4.08469e-09	-0.691188	0.0254312
44674092	chr7:44674092:G:A	3.00544e-08	-2.00972e-10	1.33001
44674245	chr7:44674245:G:A	4.41528e-09	-0.719581	0.131649
44674913	chr7:44674913:T:C	9.95048e-09	1.54947	-1.32485
44675501	chr7:44675501:G:C	2.21503e-09	-2.00972e-10	-1.27774
44675734	chr7:44675734:G:A	5.06133e-09	-2.00972e-10	-0.451373
44676520	chr7:44676520:A:G	6.341e-09	-2.00972e-10	-0.225966
44677224	chr7:44677224:C:T	2.0552e-09	-2.00972e-10	-1.35263
44677686	chr7:44677686:C:T	3.42914e-08	-2.00972e-10	1.46189
44678243	chr7:44678243:A:G	1.27311e-09	-1.83154	-3.49827e-10
44679020	chr7:44679020:A:C	5.27228e-09	-0.41054	-3.49827e-10
44679121	chr7:44679121:G:A	3.62795e-09	-2.00972e-10	-0.784334
44679251	chr7:44679251:C:G	3.20063e-09	-2.00972e-10	-0.909656
44679313	chr7:44679313:C:G	9.44031e-09	-2.00972e-10	0.171985
44679501	chr7:44679501:C:T	1.81069e-09	-1.4793	-3.49827e-10
44680120	chr7:44680120:G:A	1.86147e-09	-1.45163	-3.49827e-10
44680204	chr7:44680204:C:A	9.44792e-09	-2.00972e-10	0.172792
44680746	chr7:44680746:C:A	2.21457e-09	-2.00972e-10	-1.27794
44681094	chr7:44681094:A:T	3.90446e-09	-2.00972e-10	-0.710882
44681217	chr7:44681217:T:C	6.10533e-09	-2.00972e-10	-0.263841
44681677	chr7:44681677:A:G	1.02801e-08	-2.00972e-10	0.257211
44681910	chr7:44681910:G:A	5.52534e-09	-2.00972e-10	-0.363657
44682362	chr7:44682362:A:G	2.23195e-09	-2.00972e-10	-1.27013
44682496	chr7:44682496:G:A	2.68711e-09	-2.00972e-10	-1.08454
44682563	chr7:44682563:C:T	3.49172e-09	-2.00972e-10	-0.822609
44682701	chr7:44682701:A:T	2.08015e-09	-2.00972e-10	-1.34056
44682920	chr7:44682920:A:G	5.74547e-09	1.02523	-1.34983
44683267	chr7:44683267:T:C	1.42762e-08	-2.00972e-10	0.58559
44683333	chr7:44683333:A:T	7.25604e-09	-2.00972e-10	-0.0911686
44683932	chr7:44683932:G:A	3.15145e-09	-0.925142	-3.49827e-10
44684227	chr7:44684227:A:G	5.75847e-10	-1.27313	-1.35179
44684257	chr7:44684257:C:T	4.07092e-09	-2.00972e-10	-0.669134
44685323	chr7:44685323:A:G	2.69786e-09	-1.08055	-3.49827e-10
44685641	chr7:44685641:C:T	2.36936e-09	-2.00972e-10	-1.21038
44685795	chr7:44685795:C:T	1.14003e-09	-1.29869	-0.643256
44685968	chr7:44685968:G:A	2.77566e-08	-2.00972e-10	1.25047
44686130	chr7:44686130:A:G	8.98568e-09	-2.00972e-10	0.122629
44686436	chr7:44686436:A:C	6.87215e-09	-2.00972e-10	-0.145526
44686470	chr7:44686470:T:C	1.08612e-09	-1.31088	-0.679505
44686636	chr7:44686636:A:AGACT	5.88835e-10	-1.25101	-1.3516
44687082	chr7:44687082:T:A	7.45222e-10	-1.34041	-1.02666
44687221	chr7:44687221:C:T	2.90538e-08	-2.00972e-10	1.29615
44688619	chr7:44688619:A:T	6.25791e-10	-1.19343	-1.34831
44688721	chr7:44688721:C:T	3.68866e-09	-2.00972e-10	-0.76774
44689138	chr7:44689138:G:C	4.03023e-09	-2.00972e-10	-0.67918
44690685	chr7:44690685:C:T	6.73527e-09	-2.00972e-10	-0.165645
44691684	chr7:44691684:A:G	3.82708e-09	-2.00972e-10	-0.730901
44691700	chr7:44691700:G:A	3.96187e-09	-2.00972e-10	-0.696287
44691908	chr7:44691908:G:A	6.36253e-10	-1.18356	-1.34161
44692558	chr7:44692558:T:C	4.10047e-09	-2.00972e-10	-0.661902
44694664	chr7:44694664:G:C	4.0842e-09	-2.00972e-10	-0.665878
44694961	chr7:44694961:A:T	2.04052e-09	-1.3598	-3.49827e-10
44695137	chr7:44695137:C:T	1.73589e-09	-1.52148	-3.49827e-10
44695178	chr7:44695178:C:G	4.0591e-09	-2.00972e-10	-0.672042
44695295	chr7:44695295:C:T	2.38514e-09	-2.00972e-10	-1.20375
44695574	chr7:44695574:G:A	1.24216e-09	-1.21105	-0.645105
44695696	chr7:44695696:C:T	1.32212e-09	-1.79376	-3.49827e-10
44696514	chr7:44696514:T:C	2.13162e-09	-2.00972e-10	-1.31612
44696637	chr7:44696637:CCCCA:C	7.0896e-09	-1.38537	1.271
44697972	chr7:44697972:A:C	3.46219e-09	-2.00972e-10	-0.831102
44698080	chr7:44698080:A:G	6.60563e-09	-0.388568	0.203487
44698323	chr7:44698323:G:A	1.78191e-08	-0.16489	0.972157
44698521	chr7:44698521:G:A	3.51511e-09	-2.00972e-10	-0.815932
44698755	chr7:44698755:TGCTTGA:T	2.10083e-09	-1.33067	-3.49827e-10
44699595	chr7:44699595:G:A	3.95602e-09	-0.697764	-3.49827e-10
44699623	chr7:44699623:G:A	8.65519e-09	-2.00972e-10	0.0851563
44699787	chr7:44699787:C:T	1.38464e-09	-1.74756	-3.49827e-10
44700511	chr7:44700511:G:A	1.93471e-09	-1.41304	-3.49827e-10
44700722	chr7:44700722:A:G	3.60718e-09	-2.00972e-10	-0.790078
44700853	chr7:44700853:A:C	4.21604e-09	-2.00972e-10	-0.634107
44700949	chr7:44700949:G:A	3.57138e-09	-2.00972e-10	-0.800052
44701011	chr7:44701011:G:A	2.29783e-09	-2.00972e-10	-1.24104
44701752	chr7:44701752:G:A	3.94114e-09	-2.00972e-10	-0.701534
44701851	chr7:44701851:C:G	1.31433e-09	-1.79968	-3.49827e-10
44702041	chr7:44702041:A:T	3.36855e-09	-2.00972e-10	-0.858519
44702464	chr7:44702464:AG:A	3.39968e-09	-2.00972e-10	-0.849321
44702547	chr7:44702547:T:G	8.08537e-09	-2.00972e-10	0.0170527
44702740	chr7:44702740:C:T	3.44925e-09	-2.00972e-10	-0.834846
44703219	chr7:44703219:G:A	1.67747e-09	-1.55572	-3.49827e-10
44703745	chr7:44703745:G:A	1.22231e-08	-0.124755	0.555077
44703755	chr7:44703755:C:T	2.11045e-09	-2.00972e-10	-1.3261
44704075	chr7:44704075:G:C	3.73861e-09	-2.00972e-10	-0.75429
44704507	chr7:44704507:C:T	5.59421e-09	-2.00972e-10	-0.351271
44704637	chr7:44704637:G:A	2.29466e-09	-1.24242	-3.49827e-10
44704703	chr7:44704703:T:C	6.57893e-09	-0.189131	-3.49827e-10
44704791	chr7:44704791:A:G	1.30856e-09	-1.80408	-3.49827e-10
44704901	chr7:44704901:G:A	2.05916e-09	-2.00972e-10	-1.3507
44705000	chr7:44705000:T:C	1.0424e-08	-2.00972e-10	0.27111
44705184	chr7:44705184:C:G	2.0554e-09	-2.00972e-10	-1.35253
44705214	chr7:44705214:A:G	5.33356e-10	-1.35166	-1.34991
44705332	chr7:44705332:G:A	5.88792e-10	-1.48319	-1.1195
44705654	chr7:44705654:T:C	5.07962e-10	-1.39844	-1.35192
44706123	chr7:44706123:T:C	2.65833e-09	-2.00972e-10	-1.0953
44706765	chr7:44706765:C:T	4.20611e-09	-2.00972e-10	-0.636466
44707041	chr7:44707041:C:T	2.72916e-09	-2.00972e-10	-1.06901
44707376	chr7:44707376:A:G	2.07137e-09	-2.00972e-10	-1.3448
44707765	chr7:44707765:T:C	2.64305e-09	-2.00972e-10	-1.10107
44707900	chr7:44707900:G:A	1.15547e-08	-2.00972e-10	0.374093
44707979	chr7:44707979:G:A	6.75616e-10	-1.81129	-0.653841
44707990	chr7:44707990:C:T	1.297e-09	-1.81295	-3.49827e-10
44708099	chr7:44708099:G:A	3.95896e-09	-2.00972e-10	-0.697021
44708304	chr7:44708304:T:C	1.37588e-08	-0.0171966	0.565869
44708794	chr7:44708794:C:T	4.19417e-09	-2.00972e-10	-0.639307
44708852	chr7:44708852:G:A	1.2725e-08	-0.0607503	0.531315
44708878	chr7:44708878:C:T	1.78001e-09	-1.49638	-3.49827e-10
44709079	chr7:44709079:G:A	2.98398e-09	-2.00972e-10	-0.979746
44709827	chr7:44709827:C:T	5.18286e-09	-2.00972e-10	-0.427646
44709971	chr7:44709971:C:T	5.88656e-09	-0.300331	-3.49827e-10
44710480	chr7:44710480:T:C	1.17892e-08	-0.0506176	0.444798
44710628	chr7:44710628:T:C	9.3141e-09	0.112049	0.0464776
44710741	chr7:44710741:T:C	4.03199e-09	-2.00972e-10	-0.678744
44710858	chr7:44710858:G:A	3.8855e-09	-2.00972e-10	-0.715751
44711090	chr7:44711090:A:G	7.79706e-09	-2.00972e-10	-0.0192563
44711673	chr7:44711673:C:T	2.06212e-09	-2.00972e-10	-1.34927
44712501	chr7:44712501:A:G	7.83251e-09	-0.144375	0.129655
44713506	chr7:44713506:C:T	2.18275e-09	-1.29242	-3.49827e-10
44713771	chr7:44713771:G:A	2.66385e-09	-2.00972e-10	-1.09323
44713843	chr7:44713843:A:G	6.27018e-09	-2.00972e-10	-0.237198
44713850	chr7:44713850:C:T	2.07321e-09	-2.00972e-10	-1.34391
44714073	chr7:44714073:G:A	6.59028e-10	-1.8473	-0.642691
44714198	chr7:44714198:T:C	1.76796e-09	-0.494333	-1.00884
44714474	chr7:44714474:GTAA:G	1.24651e-09	-1.85266	-3.49827e-10
44714893	chr7:44714893:A:G	2.1012e-09	-1.3305	-3.49827e-10
44715358	chr7:44715358:T:G	3.74158e-09	-0.306463	-0.447033
44715460	chr7:44715460:C:T	4.41902e-09	-2.00972e-10	-0.587085
44715689	chr7:44715689:CAG:C	2.09284e-09	-2.00972e-10	-1.33448
44715865	chr7:44715865:C:T	2.17429e-09	-2.00972e-10	-1.2963
44716099	chr7:44716099:G:A	1.88441e-09	-1.43939	-3.49827e-10
44716141	chr7:44716141:G:A	2.0936e-09	-1.33412	-3.49827e-10
44716479	chr7:44716479:C:T	2.80848e-09	-2.00972e-10	-1.04036
44716512	chr7:44716512:T:C	6.31328e-09	-2.00972e-10	-0.230348
44716640	chr7:44716640:TCA:T	5.7016e-10	-1.85269	-0.782154
44717142	chr7:44717142:C:A	4.52649e-08	2.91768	-1.17815
44717358	chr7:44717358:T:A	1.2479e-09	-1.85154	-3.49827e-10
44717564	chr7:44717564:T:C	4.43291e-09	-2.00972e-10	-0.583946
44718062	chr7:44718062:G:A	1.3992e-07	2.56288	0.305195
44718286	chr7:44718286:C:T	2.1862e-09	-2.00972e-10	-1.29084
44718596	chr7:44718596:TAAC:T	4.3489e-09	-2.00972e-10	-0.60308
44718666	chr7:44718666:G:C	3.08206e-09	-2.00972e-10	-0.947404
44719057	chr7:44719057:C:T	6.38249e-09	-2.00972e-10	-0.219444
44719071	chr7:44719071:A:G	2.62184e-09	-2.00972e-10	-1.10912
44719182	chr7:44719182:T:C	6.28089e-09	-2.00972e-10	-0.235491
44719497	chr7:44719497:G:A	1.24669e-09	-1.85251	-3.49827e-10
44719570	chr7:44719570:T:C	3.9324e-09	-0.703753	-3.49827e-10
44719590	chr7:44719590:G:A	5.78819e-09	-2.00972e-10	-0.317183
44719670	chr7:44719670:G:A	2.52399e-09	-2.00972e-10	-1.14716
44720027	chr7:44720027:G:A	7.1282e-09	-2.00972e-10	-0.108944
44720119	chr7:44720119:A:G	3.13819e-09	-2.00972e-10	-0.929356
44720257	chr7:44720257:A:C	4.70897e-09	-2.00972e-10	-0.523533
44720318	chr7:44720318:C:T	1.36363e-09	-0.423861	-1.33899
44720391	chr7:44720391:T:C	4.04656e-09	-2.00972e-10	-0.675137
44720756	chr7:44720756:G:A	2.5097e-09	-2.00972e-10	-1.15284
44720854	chr7:44720854:C:T	2.09908e-09	-1.33151	-3.49827e-10
44721649	chr7:44721649:C:T	4.6779e-09	-2.00972e-10	-0.530154
44721662	chr7:44721662:T:A	3.64406e-09	-2.00972e-10	-0.779905
44721853	chr7:44721853:T:A	4.72105e-09	-2.00972e-10	-0.520972
44721917	chr7:44721917:A:G	1.05308e-08	-2.00972e-10	0.281305
44722573	chr7:44722573:G:A	2.27998e-09	-2.00972e-10	-1.24884
44722815	chr7:44722815:G:A	4.81445e-08	1.82465	-0.0234499
44722905	chr7:44722905:T:C	5.18649e-09	-2.00972e-10	-0.426947
44722961	chr7:44722961:T:C	2.18911e-09	-2.00972e-10	-1.28951
44722966	chr7:44722966:TA:T	5.63453e-08	3.04179	-1.0833
44723088	chr7:44723088:T:C	9.13389e-09	-2.00972e-10	0.138989
44723523	chr7:44723523:A:G	2.29989e-09	0.0416981	-1.28184
44723657	chr7:44723657:A:G	2.48828e-09	-2.00972e-10	-1.16141
44723697	chr7:44723697:G:A	2.99879e-08	2.67773	-1.34994
44723935	chr7:44723935:C:T	2.52154e-09	-2.00972e-10	-1.14813
44724283	chr7:44724283:C:T	3.12586e-09	-2.00972e-10	-0.933294
44724553	chr7:44724553:G:A	8.09062e-08	2.32029	-3.49827e-10
44725396	chr7:44725396:T:G	1.17172e-09	-0.756788	-1.15774
44725764	chr7:44725764:T:C	4.75591e-10	-1.51193	-1.30427
44725833	chr7:44725833:G:A	2.25935e-09	-2.00972e-10	-1.25792
44726005	chr7:44726005:T:C	1.34031e-09	-1.7801	-3.49827e-10
44726099	chr7:44726099:A:ACCAT	2.24251e-09	-2.00972e-10	-1.26541
44726452	chr7:44726452:C:T	1.49625e-09	-1.67004	-3.49827e-10
44726457	chr7:44726457:G:C	2.66751e-09	-2.00972e-10	-1.09186
44727260	chr7:44727260:ACATGG:A	7.80594e-06	8.22738	-1.33774
44727558	chr7:44727558:G:A	2.77234e-09	-2.00972e-10	-1.05331
44728597	chr7:44728597:C:T	2.48084e-09	-2.00972e-10	-1.16441
44728822	chr7:44728822:G:A	2.35595e-05	9.16418	-1.16989
44729130	chr7:44729130:G:A	2.86908e-09	-2.00972e-10	-1.01901
44729414	chr7:44729414:T:A	6.88706e-05	9.48799	-0.421011
44729420	chr7:44729420:T:A	2.72116e-09	-2.00972e-10	-1.07194
44730081	chr7:44730081:GT:G	3.41233e-05	9.43054	-1.06581
44730270	chr7:44730270:A:G	2.69829e-05	8.78067	-0.65071
44730534	chr7:44730534:A:C	3.82873e-09	-2.00972e-10	-0.730469
44730614	chr7:44730614:A:C	4.06807e-10	-1.64848	-1.32394
44730732	chr7:44730732:G:A	3.67287e-09	-2.00972e-10	-0.77203
44731152	chr7:44731152:G:A	3.96439e-10	-1.66771	-1.33053
44731254	chr7:44731254:T:C	3.78513e-09	-2.00972e-10	-0.741924
44731598	chr7:44731598:C:T	1.19984e-06	5.30962	-0.292681
44731674	chr7:44731674:G:A	9.92302e-10	-1.61936	-0.46137
44732072	chr7:44732072:G:A	7.5302e-10	-1.70991	-0.646761
44732337	chr7:44732337:A:G	2.73728e-09	-2.00972e-10	-1.06604
44732848	chr7:44732848:T:C	2.11927e-09	-2.00972e-10	-1.32193
44732908	chr7:44732908:T:C	4.7082e-09	-2.00972e-10	-0.523698
44733478	chr7:44733478:C:T	3.95179e-09	-2.00972e-10	-0.698834
44733711	chr7:44733711:C:T	1.70246e-05	9.01759	-1.34818
44734352	chr7:44734352:C:T	4.36541e-09	-2.00972e-10	-0.59929
44734533	chr7:44734533:T:C	4.68885e-09	-2.00972e-10	-0.527816
44734543	chr7:44734543:C:T	2.63008e-09	-2.00972e-10	-1.10599
44734624	chr7:44734624:A:C	3.48016e-08	2.78256	-1.3059
44734799	chr7:44734799:G:A	2.44218e-09	-2.00972e-10	-1.18011
44735045	chr7:44735045:G:T	3.42959e-05	9.65442	-1.28464
44735190	chr7:44735190:A:G	1.34929e-09	-1.77343	-3.49827e-10
44735246	chr7:44735246:A:G	1.52196e-09	-1.653	-3.49827e-10
44736852	chr7:44736852:G:A	2.38877e-09	-2.00972e-10	-1.20222
44737778	chr7:44737778:G:A	3.16997e-09	-0.91928	-3.49827e-10
44737848	chr7:44737848:G:A	4.04866e-08	1.62797	-3.49827e-10
44737968	chr7:44737968:G:C	4.43458e-08	-2.00972e-10	1.71902
44738790	chr7:44738790:T:C	2.06589e-09	-2.00972e-10	-1.34744
44738888	chr7:44738888:G:A	2.11866e-09	-2.00972e-10	-1.32222
44739512	chr7:44739512:C:T	2.49086e-09	-2.00972e-10	-1.16038
44740377	chr7:44740377:T:C	3.30789e-10	-1.83453	-1.34475
44740630	chr7:44740630:A:G	3.39627e-09	-2.00972e-10	-0.850324
44740675	chr7:44740675:C:T	3.95501e-10	-1.72485	-1.27576
44740774	chr7:44740774:A:G	2.60346e-09	-1.11616	-3.49827e-10
44740931	chr7:44740931:T:TA	2.07005e-09	-2.00972e-10	-1.34543
44741019	chr7:44741019:G:A	3.41514e-09	-2.00972e-10	-0.844784
44741396	chr7:44741396:A:G	8.72551e-09	-2.00972e-10	0.0932476
44741758	chr7:44741758:G:C	3.28964e-10	-1.84863	-1.33617
44743255	chr7:44743255:T:C	1.76541e-09	-1.50462	-3.49827e-10
44743335	chr7:44743335:A:G	2.42887e-08	-2.00972e-10	1.11701
44743445	chr7:44743445:G:C	2.21447e-09	-2.00972e-10	-1.27799
44743759	chr7:44743759:C:T	8.45884e-09	-2.00972e-10	0.0622096
44743844	chr7:44743844:G:A	1.14727e-08	0.366971	-3.49827e-10
44743963	chr7:44743963:C:T	2.17762e-09	-2.00972e-10	-1.29477
44744218	chr7:44744218:C:T	3.09868e-09	-2.00972e-10	-0.942027
44745098	chr7:44745098:C:T	2.89128e-05	8.98133	-0.782288
44745265	chr7:44745265:T:G	1.06356e-05	8.34415	-1.14519
44745267	chr7:44745267:G:A	8.81464e-06	8.17941	-1.16824
44745527	chr7:44745527:A:G	3.48858e-10	-1.80151	-1.32458
44745732	chr7:44745732:C:T	2.15876e-09	-2.00972e-10	-1.30347
44745790	chr7:44745790:C:A	9.89948e-08	2.52206	-3.49827e-10
44746992	chr7:44746992:C:A	1.90362e-09	-1.42925	-3.49827e-10
44747056	chr7:44747056:C:T	2.10007e-09	-2.00972e-10	-1.33103
44747241	chr7:44747241:A:G	3.34674e-10	-1.81904	-1.34856
44747260	chr7:44747260:G:A	2.42714e-09	-2.00972e-10	-1.18629
44747602	chr7:44747602:GAA:G	2.32793e-09	-2.00972e-10	-1.22802
44748854	chr7:44748854:C:T	2.06826e-09	-2.00972e-10	-1.3463
44749202	chr7:44749202:C:T	2.11738e-09	-2.00972e-10	-1.32282
44749598	chr7:44749598:C:T	2.11682e-09	-2.00972e-10	-1.32309
44749646	chr7:44749646:C:T	2.27878e-09	-2.00972e-10	-1.24936
44749746	chr7:44749746:TC:T	2.11738e-09	-2.00972e-10	-1.32282
44751208	chr7:44751208:T:C	3.36947e-10	-1.82927	-1.33156
44751322	chr7:44751322:T:C	3.43629e-10	-1.80042	-1.34077
44751389	chr7:44751389:G:A	2.93589e-05	8.99572	-0.781376
44751536	chr7:44751536:T:C	3.39444e-10	-1.82816	-1.32529
44752079	chr7:44752079:A:G	1.12469e-07	2.64967	-3.49827e-10
44752276	chr7:44752276:C:T	2.29741e-09	-2.00972e-10	-1.24122
44752942	chr7:44752942:C:T	2.49455e-05	8.82613	-0.774688
44753395	chr7:44753395:C:T	1.2483e-09	-1.85122	-3.49827e-10
44754179	chr7:44754179:C:T	3.41755e-09	-2.00972e-10	-0.844079
44755411	chr7:44755411:T:G	2.16832e-09	-2.00972e-10	-1.29905
44755871	chr7:44755871:C:T	2.13732e-09	-2.00972e-10	-1.31345
44756809	chr7:44756809:G:C	2.21699e-09	-2.00972e-10	-1.27685
44757076	chr7:44757076:G:A	2.72671e-09	-2.00972e-10	-1.06991
44757240	chr7:44757240:C:T	2.3478e-09	-2.00972e-10	-1.21952
44757946	chr7:44757946:G:A	3.77211e-08	1.55722	-3.49827e-10
44758127	chr7:44758127:T:C	1.29002e-09	-1.81835	-3.49827e-10
44758153	chr7:44758153:C:G	3.82609e-09	-2.00972e-10	-0.731159
44758716	chr7:44758716:G:T	3.45247e-10	-1.79864	-1.33785
44760026	chr7:44760026:G:A	2.15389e-09	-2.00972e-10	-1.30573
44760577	chr7:44760577:G:T	4.13553e-05	9.43446	-0.877502
44761026	chr7:44761026:C:G	2.40381e-09	-2.00972e-10	-1.19595
44761063	chr7:44761063:G:A	3.40223e-10	-1.84792	-1.30324
44761349	chr7:44761349:C:T	4.80138e-09	-2.00972e-10	-0.5041
44762306	chr7:44762306:A:G	6.46826e-09	-0.206095	-3.49827e-10
44762563	chr7:44762563:C:T	2.78198e-09	-2.00972e-10	-1.04984
44762564	chr7:44762564:G:A	1.59741e-09	-1.60462	-3.49827e-10
44762625	chr7:44762625:C:T	1.38689e-09	-1.74594	-3.49827e-10
44764308	chr7:44764308:C:CA	3.23418e-10	-1.84908	-1.35273
44764345	chr7:44764345:G:T	3.23786e-10	-1.85047	-1.35021
44764463	chr7:44764463:G:C	2.6794e-09	-2.00972e-10	-1.08741
44764626	chr7:44764626:C:T	0.000655606	11.8619	-0.541549
44764763	chr7:44764763:G:A	1.62513e-08	-2.00972e-10	0.715169
44765390	chr7:44765390:G:A	2.50814e-09	-2.00972e-10	-1.15346
44765641	chr7:44765641:G:C	1.24957e-08	-2.00972e-10	0.45238
44766366	chr7:44766366:G:C	2.28486e-09	-2.00972e-10	-1.2467
44766490	chr7:44766490:G:A	8.72021e-09	0.0926399	-3.49827e-10
44766880	chr7:44766880:C:T	3.43955e-09	-2.00972e-10	-0.837661
44766892	chr7:44766892:C:T	2.05945e-09	-2.00972e-10	-1.35056
44767890	chr7:44767890:CCCAGCCCTGT:C	3.31557e-09	-2.00972e-10	-0.874375
44768624	chr7:44768624:G:A	0.0292442	16.1975	-1.07932
44769674	chr7:44769674:A:G	0.000350911	11.8154	-1.12009
44769677	chr7:44769677:G:C	0.000680802	11.8752	-0.517193
44769927	chr7:44769927:A:G	1.65338e-08	-2.00972e-10	0.732406
44770069	chr7:44770069:A:G	5.52414e-09	-2.00972e-10	-0.363876
44770178	chr7:44770178:G:A	2.06659e-09	-2.00972e-10	-1.3471
44770198	chr7:44770198:C:T	2.44547e-09	-2.00972e-10	-1.17877
44770567	chr7:44770567:G:A	0.159168	16.8713	-0.0588432
44771386	chr7:44771386:G:A	0.00114541	12.4889	-0.610609
44771622	chr7:44771622:C:T	4.56088e-10	-1.62247	-1.2356
44771624	chr7:44771624:C:T	0.2487	17.3214	-0.0626293
44771950	chr7:44771950:C:T	3.47349e-09	-2.00972e-10	-0.827843
44772183	chr7:44772183:A:G	2.44059e-09	-2.00972e-10	-1.18076
44772222	chr7:44772222:C:T	2.13821e-09	-2.00972e-10	-1.31303
44772739	chr7:44772739:C:T	0.026038	15.7655	-0.763384
44773770	chr7:44773770:A:G	4.52382e-10	-1.51363	-1.35261
44774573	chr7:44774573:G:A	0.20806	17.4954	-0.415058
44775017	chr7:44775017:A:G	4.30219e-10	-1.5654	-1.35107
44775161	chr7:44775161:C:T	2.05584e-09	-2.00972e-10	-1.35232
44776251	chr7:44776251:A:G	2.47576e-09	-2.00972e-10	-1.16646
44776377	chr7:44776377:C:G	2.27038e-08	-2.00972e-10	1.04953
44777127	chr7:44777127:C:T	2.06741e-09	-2.00972e-10	-1.34671
44777186	chr7:44777186:G:A	1.30444e-07	4.05585	-1.25791
44777559	chr7:44777559:A:C	1.49218e-09	-1.67277	-3.49827e-10
44777801	chr7:44777801:G:T	2.05512e-09	-2.00972e-10	-1.35267
44778129	chr7:44778129:A:G	4.08246e-10	-1.61783	-1.35105
44778513	chr7:44778513:C:T	2.29121e-09	-2.00972e-10	-1.24392
44778930	chr7:44778930:AAAG:A	2.16392e-09	-2.00972e-10	-1.30108
44779123	chr7:44779123:C:T	2.12748e-09	-2.00972e-10	-1.31806
44779641	chr7:44779641:A:T	4.37816e-10	-1.55423	-1.34473
44779845	chr7:44779845:C:T	0.0949495	16.7302	-0.434394
44779902	chr7:44779902:G:A	2.15777e-09	-2.00972e-10	-1.30393
44780046	chr7:44780046:C:T	4.3866e-09	-2.00972e-10	-0.594448
44780109	chr7:44780109:G:C	2.77924e-09	-2.00972e-10	-1.05082
44780572	chr7:44780572:C:T	2.18363e-09	-2.00972e-10	-1.29202
44781044	chr7:44781044:A:G	2.89579e-09	-2.00972e-10	-1.00974
44781831	chr7:44781831:C:T	4.68796e-10	-1.52261	-1.30798
44781849	chr7:44781849:G:T	2.55264e-09	-2.00972e-10	-1.13588
44782034	chr7:44782034:T:C	2.17125e-09	-2.00972e-10	-1.2977
44782092	chr7:44782092:T:C	2.28397e-09	-2.00972e-10	-1.24709
44782138	chr7:44782138:A:G	1.86397e-07	4.40609	-1.25121
44782291	chr7:44782291:C:T	1.77081e-09	-1.74859	0.247031
44782778	chr7:44782778:T:C	2.11796e-09	-2.00972e-10	-1.32255
44782786	chr7:44782786:T:C	3.56893e-09	-2.00972e-10	-0.800738
44782891	chr7:44782891:C:T	5.55631e-09	-2.00972e-10	-0.358069
44783004	chr7:44783004:C:T	5.14978e-10	-1.40852	-1.32811
44783319	chr7:44783319:C:T	1.33403e-09	-1.7848	-3.49827e-10
44783474	chr7:44783474:A:G	2.16858e-09	-2.00972e-10	-1.29893
44783519	chr7:44783519:C:T	2.27099e-09	-2.00972e-10	-1.25279
44783593	chr7:44783593:C:T	5.09885e-10	-1.41876	-1.32781
44783713	chr7:44783713:G:C	1.24871e-09	-1.85089	-3.49827e-10
44783718	chr7:44783718:CCAGA:C	2.0808e-09	-2.00972e-10	-1.34025
44783729	chr7:44783729:G:A	2.08179e-09	-2.00972e-10	-1.33977
44783898	chr7:44783898:T:TG	2.23781e-09	-2.00972e-10	-1.26751
44783920	chr7:44783920:T:TGTGTAAA	5.27496e-10	-1.37555	-1.33707
44783922	chr7:44783922:GA:G	5.24448e-10	-1.38177	-1.33664
44783956	chr7:44783956:G:A	2.07234e-09	-2.00972e-10	-1.34433
44784081	chr7:44784081:C:A	3.20867e-09	-2.00972e-10	-0.907147
44784156	chr7:44784156:G:A	2.28594e-09	-1.24623	-3.49827e-10
44784441	chr7:44784441:C:T	2.09275e-09	-2.00972e-10	-1.33453
44784839	chr7:44784839:C:T	2.10247e-09	-2.00972e-10	-1.32989
44784999	chr7:44784999:A:T	2.07618e-09	-2.00972e-10	-1.34247
44785142	chr7:44785142:C:T	8.81013e-10	-0.908156	-1.29153
44785324	chr7:44785324:T:C	2.28504e-09	-2.00972e-10	-1.24662
44785328	chr7:44785328:G:A	2.28913e-09	-2.00972e-10	-1.24483
44785464	chr7:44785464:G:C	2.06755e-09	-2.00972e-10	-1.34664
44785597	chr7:44785597:G:A	5.09555e-10	-1.40985	-1.33738
44785719	chr7:44785719:G:A	5.11112e-09	-2.00972e-10	-0.441585
44785922	chr7:44785922:C:T	2.00073e-09	-1.37949	-3.49827e-10
44786479	chr7:44786479:A:G	2.09818e-09	-2.00972e-10	-1.33193
44786795	chr7:44786795:C:T	2.5843e-09	-2.00972e-10	-1.12355
44786991	chr7:44786991:A:T	2.08061e-09	-2.00972e-10	-1.34034
44787050	chr7:44787050:T:C	2.40633e-09	-2.00972e-10	-1.1949
44787287	chr7:44787287:A:G	3.54608e-09	-2.00972e-10	-0.807159
44787299	chr7:44787299:C:A	1.34752e-09	-1.77474	-3.49827e-10
44787814	chr7:44787814:T:C	2.27005e-09	-2.00972e-10	-1.2532
44787918	chr7:44787918:A:G	3.32199e-09	-2.00972e-10	-0.87244
44787974	chr7:44787974:A:G	2.05474e-09	-2.00972e-10	-1.35285
44788126	chr7:44788126:A:G	5.31125e-09	-2.00972e-10	-0.403176
44788233	chr7:44788233:C:T	5.07948e-09	-2.00972e-10	-0.447795
44788642	chr7:44788642:C:T	4.05618e-09	-0.672761	-3.49827e-10
44788752	chr7:44788752:T:A	3.56634e-09	-0.801464	-3.49827e-10
44788986	chr7:44788986:C:T	5.15251e-09	-2.00972e-10	-0.43352
44789243	chr7:44789243:G:A	2.26901e-09	-2.00972e-10	-1.25366
44789448	chr7:44789448:G:GA	2.07852e-09	-2.00972e-10	-1.34135
44789784	chr7:44789784:C:T	5.5477e-10	-1.32584	-1.33636
44790044	chr7:44790044:T:C	2.13914e-09	-2.00972e-10	-1.3126
44791018	chr7:44791018:C:T	2.08426e-09	-1.33859	-3.49827e-10
44791033	chr7:44791033:T:A	2.07153e-09	-2.00972e-10	-1.34471
44791150	chr7:44791150:GCC:G	2.33171e-09	-2.00972e-10	-1.2264
44791332	chr7:44791332:C:G	2.15434e-09	-2.00972e-10	-1.30552
44791338	chr7:44791338:G:A	4.52238e-09	0.768386	-1.33235
44791572	chr7:44791572:C:T	2.23479e-09	-2.00972e-10	-1.26886
44791584	chr7:44791584:G:A	1.61826e-09	-1.59165	-3.49827e-10
44791610	chr7:44791610:TA:T	1.26024e-09	-1.8417	-3.49827e-10
44791843	chr7:44791843:T:C	5.22967e-09	-2.00972e-10	-0.418655
44792049	chr7:44792049:T:C	5.41772e-10	-1.34888	-1.33703
44792074	chr7:44792074:C:G	4.81862e-09	-2.00972e-10	-0.500516
44792119	chr7:44792119:T:C	2.30942e-09	-2.00972e-10	-1.23601
44792180	chr7:44792180:C:G	2.84845e-09	-2.00972e-10	-1.02623
44792334	chr7:44792334:G:A	2.34763e-09	-2.00972e-10	-1.2196
44792454	chr7:44792454:G:A	2.09755e-09	-2.00972e-10	-1.33223
44793002	chr7:44793002:T:C	5.45619e-10	-1.34184	-1.33699
44793466	chr7:44793466:C:T	0.0100265	14.5664	-0.518706
44793542	chr7:44793542:G:A	5.5024e-10	-1.33281	-1.3376
44793548	chr7:44793548:C:T	3.62071e-09	-2.00972e-10	-0.786334
44794337	chr7:44794337:T:G	5.3837e-10	-1.35575	-1.33646
44794393	chr7:44794393:T:A	2.35509e-09	-2.00972e-10	-1.21642
44795157	chr7:44795157:C:CT	5.24366e-08	2.9002	-1.0136
44795306	chr7:44795306:C:A	5.3567e-10	-1.35501	-1.34223
44795554	chr7:44795554:T:A	3.72237e-08	2.87402	-1.33007
44796232	chr7:44796232:C:T	2.20844e-09	-2.00972e-10	-1.28072
44796413	chr7:44796413:C:T	2.17123e-09	-2.00972e-10	-1.29771
44796661	chr7:44796661:C:T	3.07366e-09	-2.00972e-10	-0.950133
44796715	chr7:44796715:A:G	2.62724e-09	-2.00972e-10	-1.10707
44798008	chr7:44798008:T:A	2.26851e-09	-2.00972e-10	-1.25388
44798317	chr7:44798317:G:A	2.31403e-09	-2.00972e-10	-1.23401
44798496	chr7:44798496:T:C	2.35223e-09	-2.00972e-10	-1.21764
44798538	chr7:44798538:A:T	2.46712e-09	-2.00972e-10	-1.16995
44799341	chr7:44799341:A:G	3.12773e-08	-2.00972e-10	1.36989
44799830	chr7:44799830:C:T	1.24862e-09	-1.85096	-3.49827e-10
44800017	chr7:44800017:C:T	2.89005e-09	-2.00972e-10	-1.01173
44800093	chr7:44800093:A:G	1.30343e-09	-1.808	-3.49827e-10
44800738	chr7:44800738:G:A	1.2004e-09	-1.30115	-0.589196
44800966	chr7:44800966:C:T	1.59416e-09	-1.60666	-3.49827e-10
44801073	chr7:44801073:T:G	1.24805e-09	-1.85142	-3.49827e-10
44801191	chr7:44801191:A:G	1.70772e-08	-2.00972e-10	0.76474
44801265	chr7:44801265:G:A	3.24972e-09	-2.00972e-10	-0.894433
44801483	chr7:44801483:C:T	1.45869e-08	-2.00972e-10	0.60712
44801543	chr7:44801543:G:T	2.07643e-09	-2.00972e-10	-1.34235
44801816	chr7:44801816:C:T	2.07973e-09	-2.00972e-10	-1.34077
44802175	chr7:44802175:T:TC	1.35272e-09	-1.77088	-3.49827e-10
44802325	chr7:44802325:T:G	5.83803e-10	-1.2594	-1.35179
44803236	chr7:44803236:CTT:C	2.31169e-09	-1.23502	-3.49827e-10
44803351	chr7:44803351:T:C	2.69462e-09	-2.00972e-10	-1.08175
44803421	chr7:44803421:G:T	2.05671e-09	-2.00972e-10	-1.3519
44803547	chr7:44803547:G:A	2.2181e-09	-2.00972e-10	-1.27635
44803576	chr7:44803576:A:G	2.22797e-09	-2.00972e-10	-1.27191
44803592	chr7:44803592:C:T	2.09997e-09	-2.00972e-10	-1.33108
44804057	chr7:44804057:G:A	2.05657e-09	-2.00972e-10	-1.35196
44804316	chr7:44804316:C:G	2.8446e-09	-2.00972e-10	-1.02758
44804994	chr7:44804994:GAGGTC:G	2.2931e-09	-2.00972e-10	-1.2431
44805257	chr7:44805257:G:A	2.06941e-09	-2.00972e-10	-1.34574
44805688	chr7:44805688:C:T	2.15481e-09	-2.00972e-10	-1.3053
44805708	chr7:44805708:A:G	2.72764e-09	-2.00972e-10	-1.06957
44805755	chr7:44805755:G:A	2.32257e-09	-1.23033	-3.49827e-10
44806267	chr7:44806267:T:G	5.44974e-10	-1.32718	-1.35284
44806456	chr7:44806456:T:C	2.27656e-09	-2.00972e-10	-1.25034
44806459	chr7:44806459:C:T	2.0985e-09	-2.00972e-10	-1.33178
44806706	chr7:44806706:C:A	5.46818e-10	-1.32985	-1.34679
44807357	chr7:44807357:C:T	2.61845e-09	-2.00972e-10	-1.11042
44807586	chr7:44807586:A:G	2.14122e-09	-2.00972e-10	-1.31163
44807751	chr7:44807751:T:A	1.24655e-09	-1.85262	-3.49827e-10
44809141	chr7:44809141:T:C	0.0105206	14.7073	-0.611506
44809514	chr7:44809514:C:T	5.37718e-09	-2.00972e-10	-0.39084
44810037	chr7:44810037:G:A	2.18442e-09	-2.00972e-10	-1.29165
44810875	chr7:44810875:T:C	2.1269e-09	-2.00972e-10	-1.31834
44811022	chr7:44811022:TAAAAC:T	5.0119e-10	-1.41779	-1.34598
44811097	chr7:44811097:T:C	3.6389e-09	-2.00972e-10	-0.781323
44811964	chr7:44811964:G:A	2.26551e-09	-2.00972e-10	-1.2552
44811990	chr7:44811990:G:A	2.2424e-09	-2.00972e-10	-1.26545
44812146	chr7:44812146:T:C	2.37036e-09	-1.20996	-3.49827e-10
44812190	chr7:44812190:C:A	4.56636e-09	-2.00972e-10	-0.554286
44812216	chr7:44812216:ACTACAGGCATGAG:A	2.09671e-09	-2.00972e-10	-1.33263
44812248	chr7:44812248:T:C	2.05479e-09	-2.00972e-10	-1.35283
44812371	chr7:44812371:C:T	1.68393e-08	-2.00972e-10	0.750714
44812717	chr7:44812717:C:T	2.76224e-09	-2.00972e-10	-1.05696
44813090	chr7:44813090:G:A	4.94962e-10	-1.42457	-1.35171
44813195	chr7:44813195:C:T	2.10556e-09	-2.00972e-10	-1.32842
44813414	chr7:44813414:A:C	1.01207e-08	0.241578	-3.49827e-10
44813485	chr7:44813485:T:A	5.00723e-10	-1.4131	-1.35161
44813611	chr7:44813611:CCTT:C	4.94173e-10	-1.4261	-1.35177
44813927	chr7:44813927:A:G	2.15338e-09	-2.00972e-10	-1.30596
44814296	chr7:44814296:A:G	2.12481e-09	-2.00972e-10	-1.31932
44814899	chr7:44814899:TTCTC:T	2.15044e-09	-2.00972e-10	-1.30733
44814903	chr7:44814903:C:T	2.60714e-09	-2.00972e-10	-1.11475
44815185	chr7:44815185:C:A	2.34033e-09	-2.00972e-10	-1.22271
44815233	chr7:44815233:GT:G	2.09944e-09	-2.00972e-10	-1.33133
44815484	chr7:44815484:G:A	2.49277e-09	-2.00972e-10	-1.15961
44815502	chr7:44815502:C:T	2.77502e-09	-2.00972e-10	-1.05235
44815606	chr7:44815606:G:A	4.91786e-10	-1.43091	-1.3518
44815652	chr7:44815652:T:C	5.00942e-10	-1.41251	-1.35176
44815842	chr7:44815842:C:A	2.45606e-09	-2.00972e-10	-1.17444
44816101	chr7:44816101:C:T	2.29926e-08	2.17765	-1.11548
44816572	chr7:44816572:C:T	5.08218e-10	-1.4076	-1.34225
44816772	chr7:44816772:C:T	4.90969e-10	-1.43267	-1.35171
44816873	chr7:44816873:C:T	5.05669e-10	-1.40252	-1.35235
44817438	chr7:44817438:G:T	1.12036e-07	2.64582	-3.49827e-10
44817643	chr7:44817643:GAAAA:G	1.26828e-09	-1.83534	-3.49827e-10
44817672	chr7:44817672:T:C	7.22423e-09	-2.00972e-10	-0.0955623
44817673	chr7:44817673:G:A	2.20775e-09	-2.00972e-10	-1.28103
44817735	chr7:44817735:G:A	2.37328e-09	-2.00972e-10	-1.20873
44818638	chr7:44818638:G:A	2.29778e-09	-2.00972e-10	-1.24106
44818836	chr7:44818836:G:A	5.46842e-09	-2.00972e-10	-0.374013
44818868	chr7:44818868:C:T	2.83484e-09	-2.00972e-10	-1.03102
44819716	chr7:44819716:G:T	2.12856e-09	-2.00972e-10	-1.31756
44820174	chr7:44820174:G:GGT	3.03418e-09	-2.00972e-10	-0.963063
44820865	chr7:44820865:T:C	2.72077e-08	2.38925	-1.15875
44820866	chr7:44820866:TTTTTA:T	1.89126e-08	2.00848	-1.14165
44821036	chr7:44821036:G:A	4.09082e-09	-2.00972e-10	-0.664258
44821110	chr7:44821110:C:T	6.09542e-10	-1.23825	-1.3298
44821253	chr7:44821253:T:C	6.18404e-10	-1.21446	-1.33915
44821261	chr7:44821261:G:A	1.98625e-08	-2.00972e-10	0.915832
44821566	chr7:44821566:G:A	1.97116e-08	0.908204	-3.49827e-10
44821672	chr7:44821672:G:A	2.05403e-09	-1.3532	-3.49827e-10
44821784	chr7:44821784:T:TC	2.44538e-09	-2.00972e-10	-1.1788
44822308	chr7:44822308:C:T	4.52709e-10	-1.51279	-1.35272
44822392	chr7:44822392:G:A	4.54374e-10	-1.50946	-1.35238
44822499	chr7:44822499:CA:C	2.79367e-09	-2.00972e-10	-1.04565
44822560	chr7:44822560:G:A	2.26989e-09	-2.00972e-10	-1.25327
44822722	chr7:44822722:G:GC	1.35833e-08	-2.00972e-10	0.53584
44823209	chr7:44823209:T:C	2.36904e-09	-2.00972e-10	-1.21052
44823840	chr7:44823840:T:A	5.45445e-10	-1.38576	-1.2934
44823884	chr7:44823884:T:C	3.96007e-09	-2.00972e-10	-0.69674
44824255	chr7:44824255:G:A	1.48096e-09	-1.68032	-3.49827e-10
44824336	chr7:44824336:A:G	2.96649e-09	-2.00972e-10	-0.985625
44824352	chr7:44824352:C:T	1.33132e-09	-1.78683	-3.49827e-10
44824903	chr7:44824903:C:T	2.21267e-09	-1.2788	-3.49827e-10
44825465	chr7:44825465:A:G	0.0301918	15.966	-0.815969
44825614	chr7:44825614:C:T	3.34725e-09	-0.864865	-3.49827e-10
44825764	chr7:44825764:C:T	2.41416e-09	-2.00972e-10	-1.19165
44826120	chr7:44826120:C:T	0.0107747	14.7071	-0.587359
44826137	chr7:44826137:G:A	5.04577e-10	-1.40425	-1.35279
44826441	chr7:44826441:T:C	2.08446e-09	-2.00972e-10	-1.3385
44826763	chr7:44826763:T:C	4.71041e-10	-1.4949	-1.33092
44827034	chr7:44827034:A:G	0.0125162	14.8206	-0.551094
44827105	chr7:44827105:A:G	3.13944e-09	-2.00972e-10	-0.928957
44827305	chr7:44827305:T:A	2.47487e-09	-2.00972e-10	-1.16682
44827404	chr7:44827404:T:G	2.1993e-09	-2.00972e-10	-1.28486
44827406	chr7:44827406:G:A	9.99269e-10	-0.754882	-1.31885
44827705	chr7:44827705:C:T	2.13623e-09	-2.00972e-10	-1.31396
44828468	chr7:44828468:C:T	2.40913e-08	2.26268	-1.15383
44828780	chr7:44828780:A:G	3.07663e-09	-2.00972e-10	-0.949167
44828848	chr7:44828848:T:C	6.58545e-09	-2.00972e-10	-0.18814
44829372	chr7:44829372:G:A	2.50019e-08	2.30168	-1.15573
44829380	chr7:44829380:C:T	2.13623e-09	-2.00972e-10	-1.31396
44829677	chr7:44829677:A:G	3.64601e-09	-0.77937	-3.49827e-10
44829938	chr7:44829938:C:T	6.31745e-09	-2.00972e-10	-0.229687
44829947	chr7:44829947:ATTACT:A	2.13623e-09	-2.00972e-10	-1.31396
44830229	chr7:44830229:T:C	2.05862e-09	-2.00972e-10	-1.35097
44830310	chr7:44830310:A:G	3.59656e-09	-2.00972e-10	-0.793024
44830860	chr7:44830860:A:C	2.99242e-09	-2.00972e-10	-0.976922
44831334	chr7:44831334:T:C	0.0121948	14.7971	-0.553564
44831600	chr7:44831600:A:G	1.35694e-09	-1.76777	-3.49827e-10
44832349	chr7:44832349:G:A	3.81846e-09	-2.00972e-10	-0.733156
44832760	chr7:44832760:C:G	2.26732e-09	-2.00972e-10	-1.2544
44832813	chr7:44832813:G:C	2.55726e-09	-2.00972e-10	-1.13407
44833024	chr7:44833024:T:C	2.77172e-09	-2.00972e-10	-1.05354
44833077	chr7:44833077:A:G	2.34412e-09	-2.00972e-10	-1.22109
44833083	chr7:44833083:T:C	2.27317e-09	-2.00972e-10	-1.25183
44833301	chr7:44833301:T:C	0.000197073	11.3544	-1.23611
44833312	chr7:44833312:A:G	0.000152118	11.0714	-1.21199
44833378	chr7:44833378:G:A	0.00396609	14.012	-0.891705
44833386	chr7:44833386:C:A	4.18007e-09	-2.00972e-10	-0.642676
44833400	chr7:44833400:T:C	2.23264e-09	-2.00972e-10	-1.26982
44833405	chr7:44833405:TG:T	2.26261e-09	-2.00972e-10	-1.25648
44833755	chr7:44833755:G:A	2.67052e-09	-2.00972e-10	-1.09073
44833775	chr7:44833775:C:T	2.50045e-08	2.30923	-1.16317
44834067	chr7:44834067:T:C	2.55567e-09	-2.00972e-10	-1.13469
44834201	chr7:44834201:T:C	1.37849e-09	-1.46895	-0.283066
44834383	chr7:44834383:G:A	4.9538e-10	-1.44443	-1.331
44835367	chr7:44835367:C:T	2.56147e-08	2.32787	-1.1577
44835444	chr7:44835444:C:T	7.00377e-09	1.02115	-1.1477
44836160	chr7:44836160:C:T	2.28261e-09	-2.00972e-10	-1.24768
44836254	chr7:44836254:C:T	2.19678e-09	-2.00972e-10	-1.28601
44836486	chr7:44836486:G:GGGCC	2.39489e-09	-2.00972e-10	-1.19966
44836927	chr7:44836927:C:T	2.05644e-09	-2.00972e-10	-1.35203
44837148	chr7:44837148:C:T	5.00003e-10	-1.44897	-1.31717
44837598	chr7:44837598:A:C	6.54359e-09	-2.00972e-10	-0.194517
44838047	chr7:44838047:T:G	1.69236e-09	-1.54688	-3.49827e-10
44838209	chr7:44838209:G:A	2.23985e-09	-2.00972e-10	-1.2666
44838411	chr7:44838411:G:A	2.13623e-09	-2.00972e-10	-1.31396
44838675	chr7:44838675:C:T	0.0132782	14.7875	-0.458835
44838941	chr7:44838941:A:G	1.7334e-09	-1.52292	-3.49827e-10
44839289	chr7:44839289:T:C	6.34297e-09	-2.00972e-10	-0.225656
44839539	chr7:44839539:G:A	4.35413e-09	-0.601878	-3.49827e-10
44839730	chr7:44839730:C:T	4.80401e-10	-1.47484	-1.3313
44840029	chr7:44840029:ATAAATAAATAAATAAT:A	2.31806e-09	-2.00972e-10	-1.23227
44840449	chr7:44840449:G:A	2.21105e-08	1.02305	-3.49827e-10
44841244	chr7:44841244:T:A	6.33001e-09	-2.00972e-10	-0.227702
44841413	chr7:44841413:AAATC:A	2.13522e-09	-2.00972e-10	-1.31443
44841657	chr7:44841657:G:A	2.19054e-09	-2.00972e-10	-1.28886
44842441	chr7:44842441:A:C	6.57354e-08	2.11263	-3.49827e-10
44842505	chr7:44842505:C:T	3.76042e-09	-2.00972e-10	-0.748471
44842654	chr7:44842654:A:T	2.28211e-08	2.21882	-1.16414
44843746	chr7:44843746:G:A	2.28879e-09	-2.00972e-10	-1.24498
44844435	chr7:44844435:T:C	2.13998e-09	-2.00972e-10	-1.31221
44844929	chr7:44844929:A:G	6.3486e-09	-2.00972e-10	-0.224768
44844930	chr7:44844930:G:C	1.2606e-09	-1.84142	-3.49827e-10
44845402	chr7:44845402:T:C	4.21681e-09	-2.00972e-10	-0.633924
44845857	chr7:44845857:A:C	3.91978e-09	-2.00972e-10	-0.706967
44846733	chr7:44846733:A:C	3.56656e-09	-2.00972e-10	-0.8014
44847253	chr7:44847253:T:A	2.2916e-09	-2.00972e-10	-1.24375
44847477	chr7:44847477:A:G	0.0148975	14.9341	-0.490405
44847654	chr7:44847654:T:C	1.39755e-09	-1.73828	-3.49827e-10
44847695	chr7:44847695:A:G	1.26292e-06	6.33279	-1.26461
44848495	chr7:44848495:TAA:T	2.73249e-09	-2.00972e-10	-1.06779
44848760	chr7:44848760:C:T	3.50406e-09	-2.00972e-10	-0.819079
44848979	chr7:44848979:C:G	6.17076e-09	-2.00972e-10	-0.25318
44849254	chr7:44849254:C:T	2.18294e-09	-2.00972e-10	-1.29233
44849718	chr7:44849718:G:A	4.04412e-08	2.95164	-1.32479
44849774	chr7:44849774:TC:T	2.66994e-08	2.31509	-1.10345
44849788	chr7:44849788:T:G	3.37364e-08	-2.00972e-10	1.44557
44849909	chr7:44849909:G:A	0.0179227	14.8527	-0.224127
44850180	chr7:44850180:T:C	2.05854e-09	-2.00972e-10	-1.351
44850225	chr7:44850225:T:C	2.1782e-09	-2.00972e-10	-1.2945
44850767	chr7:44850767:TATA:T	2.36967e-09	-2.00972e-10	-1.21025
44851384	chr7:44851384:G:A	2.136e-09	-2.00972e-10	-1.31407
44851559	chr7:44851559:A:G	1.3311e-09	-1.787	-3.49827e-10
44852186	chr7:44852186:C:T	2.57095e-09	-2.00972e-10	-1.12873
44852220	chr7:44852220:T:C	0.0112339	15.1558	-0.994354
44852371	chr7:44852371:T:C	7.27578e-09	-2.00972e-10	-0.0884525
44852405	chr7:44852405:G:C	8.82322e-08	2.40697	-3.49827e-10
44852479	chr7:44852479:G:A	2.18059e-09	-2.00972e-10	-1.29341
44853143	chr7:44853143:C:T	4.89282e-10	-1.45697	-1.33085
44853206	chr7:44853206:G:A	2.12813e-09	-2.00972e-10	-1.31776
44853212	chr7:44853212:G:A	7.68543e-08	-2.00972e-10	2.26891
44853914	chr7:44853914:G:A	2.365e-09	-2.00972e-10	-1.21222
44854031	chr7:44854031:C:G	2.57069e-09	-2.00972e-10	-1.12883
44854871	chr7:44854871:G:C	2.28927e-09	-2.00972e-10	-1.24477
44855162	chr7:44855162:GGC:G	4.91523e-10	-1.45225	-1.331
44855285	chr7:44855285:G:A	2.13423e-09	-2.00972e-10	-1.31489
44855387	chr7:44855387:G:A	1.32442e-09	-1.79203	-3.49827e-10
44855760	chr7:44855760:G:A	2.12439e-09	-1.31952	-3.49827e-10
44855932	chr7:44855932:T:C	3.81247e-09	-2.00972e-10	-0.734725
44855963	chr7:44855963:G:A	2.18988e-09	-2.00972e-10	-1.28916
44856263	chr7:44856263:A:G	3.73197e-09	-2.00972e-10	-0.756067
44856697	chr7:44856697:T:C	2.22375e-09	-2.00972e-10	-1.27381
44856773	chr7:44856773:T:C	6.87941e-09	-2.00972e-10	-0.144469
44857823	chr7:44857823:G:A	0.0125555	15.2921	-1.0194
44857943	chr7:44857943:C:T	5.10518e-09	-2.00972e-10	-0.442747
44858152	chr7:44858152:G:A	0.0176556	14.7975	-0.183951
44858513	chr7:44858513:A:T	3.23936e-08	-2.00972e-10	1.40496
44858664	chr7:44858664:A:T	5.08552e-09	-2.00972e-10	-0.446605
44858677	chr7:44858677:C:T	7.51206e-08	-2.00972e-10	2.24609
44859610	chr7:44859610:TTC:T	1.27559e-07	2.94753	-0.171952
44859669	chr7:44859669:C:T	1.75429e-08	0.791646	-3.49827e-10
44859777	chr7:44859777:T:A	5.00824e-10	-1.42328	-1.34123
44860175	chr7:44860175:G:A	2.89697e-09	-2.00972e-10	-1.00934
44860866	chr7:44860866:T:C	2.40081e-09	-2.00972e-10	-1.1972
44861133	chr7:44861133:C:T	3.98277e-08	2.94439	-1.33283
44861436	chr7:44861436:T:C	2.25364e-09	-2.00972e-10	-1.26046
44861523	chr7:44861523:T:C	1.25485e-09	-1.84599	-3.49827e-10
44862204	chr7:44862204:A:G	2.57527e-09	-2.00972e-10	-1.12705
44862319	chr7:44862319:C:T	2.98735e-09	-2.00972e-10	-0.978617
44862339	chr7:44862339:C:T	2.40827e-09	-2.00972e-10	-1.19409
44862999	chr7:44862999:C:T	2.61635e-08	2.31418	-1.12281
44863077	chr7:44863077:C:A	4.90337e-10	-1.45474	-1.33093
44864614	chr7:44864614:T:G	2.12242e-09	-1.32045	-3.49827e-10
44864729	chr7:44864729:A:G	3.63856e-08	2.86847	-1.3473
44864886	chr7:44864886:GAGA:G	2.28912e-09	-2.00972e-10	-1.24484
44865056	chr7:44865056:G:A	3.73959e-09	-2.00972e-10	-0.754028
44865470	chr7:44865470:T:C	2.10318e-09	-2.00972e-10	-1.32955
44865611	chr7:44865611:G:A	2.05861e-09	-2.00972e-10	-1.35097
44865701	chr7:44865701:C:G	2.69733e-09	-2.00972e-10	-1.08074
44866799	chr7:44866799:G:A	1.3307e-09	-1.7873	-3.49827e-10
44866840	chr7:44866840:A:G	7.46054e-09	-2.00972e-10	-0.0633759
44866951	chr7:44866951:C:A	2.10943e-09	-2.00972e-10	-1.32658
44866984	chr7:44866984:G:A	2.46438e-08	2.24997	-1.11844
44867145	chr7:44867145:T:C	2.40753e-09	-2.00972e-10	-1.1944
44868075	chr7:44868075:C:T	2.74285e-09	-2.00972e-10	-1.06401
44868253	chr7:44868253:C:T	2.78679e-09	-2.00972e-10	-1.04811
44868471	chr7:44868471:C:T	2.18552e-09	-2.00972e-10	-1.29115
44868479	chr7:44868479:C:T	5.00496e-10	-1.43215	-1.33301
44868698	chr7:44868698:A:G	8.18849e-09	-2.00972e-10	0.0297267
44868783	chr7:44868783:A:G	2.08581e-09	-2.00972e-10	-1.33785
44869539	chr7:44869539:AT:A	2.06565e-09	-1.34756	-3.49827e-10
44869742	chr7:44869742:T:C	3.43153e-09	-2.00972e-10	-0.839997
44869898	chr7:44869898:G:A	2.17622e-09	-2.00972e-10	-1.29541
44870127	chr7:44870127:G:A	2.13838e-09	-2.00972e-10	-1.31296
44870253	chr7:44870253:TTTA:T	4.29085e-09	-2.00972e-10	-0.616518
44870335	chr7:44870335:T:A	2.37224e-09	-2.00972e-10	-1.20917
44870821	chr7:44870821:G:A	2.14174e-09	-2.00972e-10	-1.31138
44870867	chr7:44870867:A:G	1.32164e-09	-1.79413	-3.49827e-10
44872013	chr7:44872013:G:A	1.71656e-09	-1.53268	-3.49827e-10
44872470	chr7:44872470:G:A	1.71265e-08	0.767625	-3.49827e-10
44872519	chr7:44872519:G:A	2.13537e-09	-2.00972e-10	-1.31436
44872629	chr7:44872629:G:A	2.19358e-09	-2.00972e-10	-1.28747
44872653	chr7:44872653:G:A	2.24272e-09	-2.00972e-10	-1.26531
44874298	chr7:44874298:C:T	3.18263e-09	-2.00972e-10	-0.915295
44874535	chr7:44874535:A:G	3.47794e-09	-2.00972e-10	-0.826563
44874630	chr7:44874630:C:T	2.40537e-09	-2.00972e-10	-1.1953
44874636	chr7:44874636:A:AT	2.97786e-09	-2.00972e-10	-0.981798
44874652	chr7:44874652:T:C	5.06054e-10	-1.45277	-1.30134
44875300	chr7:44875300:T:G	4.18059e-08	-2.00972e-10	1.66003
44876158	chr7:44876158:T:C	2.289e-09	-2.00972e-10	-1.24489
44877010	chr7:44877010:T:C	2.1102e-09	-2.00972e-10	-1.32622
44877441	chr7:44877441:A:G	0.011503	14.3633	-0.178186
44878388	chr7:44878388:A:G	2.22476e-09	-2.00972e-10	-1.27335
44878607	chr7:44878607:C:T	2.41781e-09	-2.00972e-10	-1.19014
44879127	chr7:44879127:G:A	1.28124e-09	-1.82517	-3.49827e-10
44879287	chr7:44879287:A:AG	2.12741e-09	-2.00972e-10	-1.3181
44879289	chr7:44879289:A:C	2.12915e-09	-2.00972e-10	-1.31728
44879601	chr7:44879601:G:A	2.37202e-09	-2.00972e-10	-1.20926
44880212	chr7:44880212:A:AACAT	3.69521e-09	-0.765967	-3.49827e-10
44880665	chr7:44880665:ATTGTT:A	2.18259e-09	-2.00972e-10	-1.29249
44880721	chr7:44880721:T:C	2.13623e-09	-2.00972e-10	-1.31396
44882190	chr7:44882190:T:A	3.79311e-08	-2.00972e-10	1.56277
44883239	chr7:44883239:A:G	7.4136e-09	-2.00972e-10	-0.0696871
44884285	chr7:44884285:T:G	1.12005e-08	0.342956	-3.49827e-10
44885028	chr7:44885028:A:C	7.3976e-09	-2.00972e-10	-0.071847
44885600	chr7:44885600:C:T	3.09304e-09	-0.94385	-3.49827e-10
44885782	chr7:44885782:C:T	2.71139e-09	-2.00972e-10	-1.07554
44885890	chr7:44885890:C:T	7.06492e-09	-2.00972e-10	-0.117861
44886075	chr7:44886075:G:T	4.79049e-10	-1.47771	-1.33125
44886297	chr7:44886297:G:A	0.0123251	14.4063	-0.152145
44888103	chr7:44888103:G:A	4.39233e-10	-1.627	-1.26873
44888157	chr7:44888157:T:G	4.84136e-10	-1.4641	-1.33429
44888353	chr7:44888353:T:C	5.96675e-10	-1.3048	-1.28459
44888941	chr7:44888941:T:C	2.09229e-09	-2.00972e-10	-1.33475
44889036	chr7:44889036:G:A	6.00009e-09	-2.00972e-10	-0.281228
44889113	chr7:44889113:T:C	0.0127497	14.8803	-0.592252
44889302	chr7:44889302:G:A	2.29213e-09	-2.00972e-10	-1.24352
44889502	chr7:44889502:G:A	1.11072e-08	-2.00972e-10	0.33459
44889644	chr7:44889644:G:A	2.11334e-09	-2.00972e-10	-1.32473
44889800	chr7:44889800:C:T	2.6954e-09	-2.00972e-10	-1.08146
44890509	chr7:44890509:G:A	3.93933e-09	-2.00972e-10	-0.701992
44891467	chr7:44891467:A:G	3.84129e-10	-1.78298	-1.2468
44892070	chr7:44892070:G:T	4.2725e-10	-1.73961	-1.18378
44892214	chr7:44892214:G:C	2.40649e-09	-1.19483	-3.49827e-10
44892402	chr7:44892402:T:C	2.51579e-09	-2.00972e-10	-1.15042
44892939	chr7:44892939:C:A	0.00701532	14.1696	-0.479029
44892986	chr7:44892986:A:G	5.57177e-09	-2.00972e-10	-0.355291
44893406	chr7:44893406:C:T	5.58403e-09	-2.00972e-10	-0.353093
44894922	chr7:44894922:G:A	3.81555e-08	2.41031	-0.84164
44895164	chr7:44895164:G:A	3.70788e-10	-1.71741	-1.34772
44895170	chr7:44895170:G:A	1.32586e-09	-1.79094	-3.49827e-10
44895556	chr7:44895556:C:A	5.7447e-09	-2.00972e-10	-0.324725
44895952	chr7:44895952:A:G	1.3541e-09	-1.76987	-3.49827e-10
44896103	chr7:44896103:A:G	1.07167e-07	3.29915	-0.697765
44896110	chr7:44896110:TATAGAA:T	2.05499e-09	-2.00972e-10	-1.35273
44896208	chr7:44896208:A:C	2.07854e-09	-2.00972e-10	-1.34134
44896246	chr7:44896246:A:G	5.35204e-09	-2.00972e-10	-0.395524
44896470	chr7:44896470:G:A	0.00505305	14.2119	-0.849419
44896511	chr7:44896511:G:A	1.91099e-09	-1.42538	-3.49827e-10
44897317	chr7:44897317:A:G	3.42032e-10	-1.79914	-1.34672
44897753	chr7:44897753:C:T	5.34438e-09	-2.00972e-10	-0.396957
44898238	chr7:44898238:A:G	3.27183e-09	-2.00972e-10	-0.887652
44898712	chr7:44898712:A:C	2.06725e-09	-2.00972e-10	-1.34679
44898798	chr7:44898798:ATT:A	4.6657e-09	-2.00972e-10	-0.532765
44898820	chr7:44898820:G:A	2.53623e-09	-2.00972e-10	-1.14233
44898979	chr7:44898979:T:C	4.49433e-09	-0.570187	-3.49827e-10
44899266	chr7:44899266:T:C	2.5031e-09	-2.00972e-10	-1.15547
44899394	chr7:44899394:A:G	2.12088e-09	-2.00972e-10	-1.32117
44899547	chr7:44899547:T:A	6.02763e-09	-2.00972e-10	-0.276649
44899592	chr7:44899592:C:T	0.00378631	14.2672	-1.19333
44900646	chr7:44900646:G:T	2.39633e-09	-1.19907	-3.49827e-10
44900657	chr7:44900657:T:C	2.80028e-09	-2.00972e-10	-1.04328
44900741	chr7:44900741:C:T	1.26628e-09	-1.83692	-3.49827e-10
44900828	chr7:44900828:G:A	3.52459e-10	-1.78173	-1.33409
44900849	chr7:44900849:G:A	2.10419e-09	-2.00972e-10	-1.32907
44901537	chr7:44901537:G:A	2.13595e-09	-2.00972e-10	-1.31409
44901735	chr7:44901735:T:C	1.43142e-08	-2.00972e-10	0.588249
44901939	chr7:44901939:A:G	2.55102e-09	-2.00972e-10	-1.13651
44902199	chr7:44902199:T:C	2.05512e-09	-2.00972e-10	-1.35267
44902296	chr7:44902296:G:A	2.08052e-09	-2.00972e-10	-1.34038
44902490	chr7:44902490:T:G	2.05545e-09	-2.00972e-10	-1.35251
44902519	chr7:44902519:A:G	2.36695e-09	-1.2114	-3.49827e-10
44902523	chr7:44902523:T:C	2.49021e-09	-1.16064	-3.49827e-10
44902945	chr7:44902945:C:T	4.8595e-09	-0.492068	-3.49827e-10
44903381	chr7:44903381:A:C	1.1988e-09	-1.60431	-0.287381
44903673	chr7:44903673:T:C	2.0935e-09	-2.00972e-10	-1.33417
44904504	chr7:44904504:G:A	5.14113e-09	-2.00972e-10	-0.43573
44904661	chr7:44904661:T:C	7.97904e-10	-1.40582	-0.892949
44905138	chr7:44905138:AG:A	1.70625e-09	-1.5387	-3.49827e-10
44906018	chr7:44906018:T:C	1.94152e-09	-1.40953	-3.49827e-10
44906233	chr7:44906233:C:A	6.4974e-09	-2.00972e-10	-0.2016
44906360	chr7:44906360:T:G	1.54488e-09	-1.51873	-0.119328
44906642	chr7:44906642:T:C	1.95949e-09	-1.83057	0.430256
44906761	chr7:44906761:G:A	8.69203e-10	-1.82682	-0.386363
44906874	chr7:44906874:T:C	4.9946e-09	-2.00972e-10	-0.464645
44906946	chr7:44906946:T:G	2.20866e-09	-2.00972e-10	-1.28062
44907010	chr7:44907010:ACATTATTG:A	5.72555e-10	-1.35254	-1.27811
44907217	chr7:44907217:T:C	1.65563e-08	1.00488	-0.271117
44907303	chr7:44907303:G:A	7.89666e-09	-2.00972e-10	-0.00656275
44907890	chr7:44907890:C:T	5.20941e-10	-1.81227	-0.912851
44908339	chr7:44908339:T:C	1.8758e-09	-1.44397	-3.49827e-10
44908611	chr7:44908611:A:G	6.45163e-09	-2.00972e-10	-0.20867
44909306	chr7:44909306:C:T	2.0447e-09	-1.35775	-3.49827e-10
44909354	chr7:44909354:T:C	9.85531e-10	-0.808962	-1.27862
44910002	chr7:44910002:G:A	3.68698e-09	-2.00972e-10	-0.768195
44910199	chr7:44910199:C:T	5.06252e-09	0.337161	-0.7883
44910770	chr7:44910770:C:T	3.76417e-09	-2.00972e-10	-0.747476
44910816	chr7:44910816:C:T	4.90046e-10	-1.71232	-1.07394
44910999	chr7:44910999:A:C	1.83938e-08	-2.00972e-10	0.839012
44911438	chr7:44911438:A:G	2.31979e-09	-2.00972e-10	-1.23153
44912304	chr7:44912304:G:A	6.01745e-09	0.470749	-0.749087
44912505	chr7:44912505:G:A	1.35587e-09	-0.807681	-0.960878
44913470	chr7:44913470:C:T	3.14671e-09	-0.926645	-3.49827e-10
44913808	chr7:44913808:C:G	4.09768e-10	-1.61928	-1.34589
44914023	chr7:44914023:C:G	3.52548e-09	-2.00972e-10	-0.812988
44914260	chr7:44914260:G:A	4.09273e-09	-2.00972e-10	-0.663791
44914263	chr7:44914263:G:C	1.24801e-09	-1.85145	-3.49827e-10
44914374	chr7:44914374:G:A	5.00392e-09	0.87068	-1.33346
44914403	chr7:44914403:G:A	6.00796e-09	1.04423	-1.32415
44914438	chr7:44914438:C:A	6.70127e-09	0.723514	-0.89422
44914515	chr7:44914515:A:C	7.13956e-09	-2.00972e-10	-0.107352
44914894	chr7:44914894:T:C	4.91425e-09	-2.00972e-10	-0.480864
44915026	chr7:44915026:A:AAAAT	2.15631e-08	0.997982	-3.49827e-10
44915187	chr7:44915187:G:A	6.11724e-06	7.05758	-0.411713
44915517	chr7:44915517:G:A	1.53473e-09	-0.582762	-1.06189
44915648	chr7:44915648:T:A	1.05262e-09	-0.712357	-1.30936
44915903	chr7:44915903:T:C	2.40796e-09	-2.00972e-10	-1.19422
44916196	chr7:44916196:C:T	1.14151e-06	6.11	-1.1429
44916348	chr7:44916348:G:A	2.40671e-09	-2.00972e-10	-1.19474
44916533	chr7:44916533:C:T	2.72431e-06	6.54997	-0.713001
44916594	chr7:44916594:C:T	3.79896e-09	-0.738275	-3.49827e-10
44917156	chr7:44917156:G:C	2.41091e-09	-2.00972e-10	-1.193
44917267	chr7:44917267:C:A	3.19976e-09	-2.00972e-10	-0.909926
44917321	chr7:44917321:C:T	1.91598e-09	-1.42277	-3.49827e-10
44917862	chr7:44917862:A:G	3.21501e-09	-2.00972e-10	-0.905172
44917919	chr7:44917919:G:A	1.38357e-09	-0.510817	-1.23752
44918357	chr7:44918357:C:G	2.89801e-09	-2.00972e-10	-1.00898
44918646	chr7:44918646:G:A	2.29525e-09	-1.58421	0.342049
44918872	chr7:44918872:C:T	3.52511e-08	-2.00972e-10	1.48949
44919217	chr7:44919217:T:C	6.60204e-10	-1.41446	-1.07375
44919265	chr7:44919265:A:G	2.14783e-09	-2.00972e-10	-1.30854
44920307	chr7:44920307:T:A	1.63667e-08	-2.00972e-10	0.722244
44920324	chr7:44920324:A:G	1.64143e-09	-0.520447	-1.05699
44920337	chr7:44920337:A:G	2.98355e-06	6.68725	-0.759386
44920790	chr7:44920790:G:C	2.14784e-09	-2.00972e-10	-1.30854
44920815	chr7:44920815:A:G	8.07069e-07	5.76897	-1.14856
44921377	chr7:44921377:C:T	7.81787e-09	-0.0165902	-3.49827e-10
44921557	chr7:44921557:CAAAG:C	7.966e-07	5.56673	-0.959384
44921645	chr7:44921645:T:TC	8.83679e-07	5.65445	-0.943361
44921808	chr7:44921808:T:G	1.92052e-09	-1.4204	-3.49827e-10
44921946	chr7:44921946:A:G	7.62466e-09	-2.00972e-10	-0.0416146
44922517	chr7:44922517:C:T	6.40582e-09	-0.215796	-3.49827e-10
44922733	chr7:44922733:G:A	2.10612e-09	-2.00972e-10	-1.32816
44923395	chr7:44923395:A:G	4.74969e-07	5.34546	-1.25521
44923791	chr7:44923791:C:T	1.1805e-09	-1.74184	-0.165226
44923869	chr7:44923869:C:T	5.58379e-09	-2.00972e-10	-0.353135
44923884	chr7:44923884:A:T	5.3876e-09	-2.00972e-10	-0.388902
44924032	chr7:44924032:T:C	5.58465e-09	-2.00972e-10	-0.352981
44924158	chr7:44924158:T:C	2.6218e-09	-2.00972e-10	-1.10914
44924267	chr7:44924267:G:T	5.35288e-10	-1.38544	-1.31252
44924517	chr7:44924517:G:A	2.69509e-09	-2.00972e-10	-1.08157
44924675	chr7:44924675:A:T	1.5693e-09	-1.62237	-3.49827e-10
44924782	chr7:44924782:C:T	2.73174e-07	4.42747	-0.890365
44924822	chr7:44924822:G:A	2.16654e-09	-2.00972e-10	-1.29987
44924829	chr7:44924829:A:G	2.6783e-09	-2.00972e-10	-1.08782
44925191	chr7:44925191:G:A	7.21248e-09	-2.00972e-10	-0.0971902
44925311	chr7:44925311:G:A	4.80226e-10	-1.46553	-1.34097
44925608	chr7:44925608:TAG:T	2.10962e-08	0.976092	-3.49827e-10
44926111	chr7:44926111:C:T	1.99505e-07	4.45741	-1.23457
44926504	chr7:44926504:G:C	2.16613e-09	-2.00972e-10	-1.30006
44926699	chr7:44926699:A:G	1.62518e-09	-1.58738	-3.49827e-10
44927061	chr7:44927061:G:A	2.33487e-09	-2.00972e-10	-1.22505
44927172	chr7:44927172:C:T	5.35523e-10	-1.34525	-1.35226
44927421	chr7:44927421:G:GGA	5.52066e-09	-2.00972e-10	-0.364505
44927551	chr7:44927551:C:T	1.01278e-09	-0.707932	-1.35237
44927581	chr7:44927581:C:T	2.44199e-09	-2.00972e-10	-1.18019
44927912	chr7:44927912:A:AG	2.11509e-09	-2.00972e-10	-1.3239
44928008	chr7:44928008:C:G	2.2051e-09	-2.00972e-10	-1.28223
44928131	chr7:44928131:G:A	2.47086e-09	-2.00972e-10	-1.16844
44928230	chr7:44928230:A:G	9.62875e-10	-0.759208	-1.35163
44928277	chr7:44928277:A:G	9.14312e-07	5.36474	-0.619572
44928490	chr7:44928490:C:G	5.45582e-10	-1.32618	-1.35272
44928577	chr7:44928577:A:G	2.19347e-09	-2.00972e-10	-1.28752
44928597	chr7:44928597:A:G	1.06756e-09	-0.655775	-1.35185
44928716	chr7:44928716:C:T	2.23958e-09	-2.00972e-10	-1.26671
44928778	chr7:44928778:C:T	8.23015e-09	-2.00972e-10	0.0348016
44928932	chr7:44928932:TA:T	2.50603e-06	6.50942	-0.75597
44928970	chr7:44928970:T:C	2.1563e-09	-2.00972e-10	-1.30461
44930092	chr7:44930092:T:C	1.10855e-09	-0.617086	-1.35286
44930216	chr7:44930216:T:G	1.11686e-09	-0.609618	-1.35287
44930407	chr7:44930407:G:A	2.43058e-09	-2.00972e-10	-1.18487
44930513	chr7:44930513:G:A	6.34226e-10	-1.53536	-0.992998
44930516	chr7:44930516:T:G	2.45688e-09	-2.00972e-10	-1.17411
44931220	chr7:44931220:C:T	2.14377e-09	-2.00972e-10	-1.31044
44931738	chr7:44931738:G:A	2.63972e-06	7.03076	-1.22534
44931909	chr7:44931909:C:T	2.28123e-09	-2.00972e-10	-1.24829
44932785	chr7:44932785:A:AG	2.55872e-09	-2.00972e-10	-1.13349
44933293	chr7:44933293:C:T	2.17201e-09	-2.00972e-10	-1.29735
44933410	chr7:44933410:A:G	8.29165e-09	-2.00972e-10	0.0422465
44933619	chr7:44933619:A:G	1.597e-06	6.14056	-0.837676
44933663	chr7:44933663:TCA:T	1.77202e-06	6.66829	-1.26141
44933720	chr7:44933720:A:G	8.26003e-09	-2.00972e-10	0.0384248
44933780	chr7:44933780:C:T	9.23362e-08	3.59328	-1.14085
44934148	chr7:44934148:C:T	3.97389e-10	-1.66409	-1.33175
44934418	chr7:44934418:G:A	2.17648e-09	-2.00972e-10	-1.29529
44934601	chr7:44934601:T:G	1.03022e-08	1.46157	-1.20221
44934697	chr7:44934697:T:C	4.3122e-08	2.23609	-0.545062
44934724	chr7:44934724:C:T	2.25694e-09	-2.00972e-10	-1.25899
44935004	chr7:44935004:T:C	1.66994e-09	-0.815106	-0.745111
44935029	chr7:44935029:C:G	8.06066e-09	-2.00972e-10	0.0139927
44935242	chr7:44935242:T:C	4.52372e-10	-1.55949	-1.30676
44935589	chr7:44935589:T:C	3.67673e-10	-1.76166	-1.3119
44936129	chr7:44936129:C:T	2.28029e-09	-2.00972e-10	-1.2487
44936134	chr7:44936134:G:A	1.53587e-09	-1.64391	-3.49827e-10
44936750	chr7:44936750:T:C	2.51498e-09	0.199083	-1.34982
44936947	chr7:44936947:C:T	2.11667e-09	-2.00972e-10	-1.32316
44937295	chr7:44937295:C:T	2.22883e-09	-0.334789	-0.936737
44937502	chr7:44937502:C:T	3.36244e-09	-2.00972e-10	-0.860336
44937710	chr7:44937710:T:C	2.05854e-09	-2.00972e-10	-1.35101
44937785	chr7:44937785:CA:C	1.36029e-09	-1.76531	-3.49827e-10
44937901	chr7:44937901:C:T	2.05476e-09	-2.00972e-10	-1.35284
44938066	chr7:44938066:T:C	3.68866e-09	-2.00972e-10	-0.767741
44938166	chr7:44938166:A:G	2.2907e-09	-2.00972e-10	-1.24415
44938519	chr7:44938519:T:G	2.49857e-09	-2.00972e-10	-1.15728
44938552	chr7:44938552:C:T	4.10567e-10	-1.8474	-1.11582
44938751	chr7:44938751:A:G	1.62453e-08	1.25027	-0.535473
44938771	chr7:44938771:A:C	2.54173e-09	-2.00972e-10	-1.14016
44938842	chr7:44938842:A:T	2.4999e-09	-2.00972e-10	-1.15675
44939111	chr7:44939111:T:C	2.4751e-09	-1.16672	-3.49827e-10
44939535	chr7:44939535:C:A	5.36075e-09	-2.00972e-10	-0.393898
44940141	chr7:44940141:A:G	1.2299e-08	-2.00972e-10	0.436518
44940394	chr7:44940394:G:C	5.52287e-09	-2.00972e-10	-0.364105
44940466	chr7:44940466:T:C	2.05651e-09	-2.00972e-10	-1.35199
44940805	chr7:44940805:T:C	1.3987e-08	-2.00972e-10	0.565123
44940906	chr7:44940906:A:T	7.36005e-10	-1.04045	-1.33907
44941039	chr7:44941039:A:G	2.44114e-09	-2.00972e-10	-1.18054
44941223	chr7:44941223:G:A	2.10712e-09	-2.00972e-10	-1.32768
44941225	chr7:44941225:G:A	1.44263e-08	1.59916	-1.00311
44941268	chr7:44941268:T:C	4.61912e-10	-1.80413	-1.04125
44941588	chr7:44941588:A:G	3.45344e-09	-0.833633	-3.49827e-10
44941728	chr7:44941728:T:C	1.17287e-08	-2.00972e-10	0.389032
44941819	chr7:44941819:A:G	4.10276e-08	2.4065	-0.765253
44941987	chr7:44941987:G:A	2.13957e-09	-2.00972e-10	-1.3124
44942238	chr7:44942238:A:G	3.36815e-10	-1.82567	-1.33555
44942432	chr7:44942432:A:G	2.27209e-09	-2.00972e-10	-1.2523
44942720	chr7:44942720:T:A	4.50752e-10	-1.81513	-1.05471
44942741	chr7:44942741:T:A	1.39791e-09	-1.84618	0.10816
44942863	chr7:44942863:C:T	2.14049e-09	-2.00972e-10	-1.31197
44942965	chr7:44942965:G:A	2.23523e-09	-0.422422	-0.846238
44943043	chr7:44943043:G:A	4.331e-10	-1.8123	-1.09749
44943177	chr7:44943177:T:C	2.11634e-09	-2.00972e-10	-1.32331
44943867	chr7:44943867:T:A	1.07641e-08	-2.00972e-10	0.303214
44944696	chr7:44944696:T:G	2.26502e-09	-2.00972e-10	-1.25542
44945010	chr7:44945010:A:G	6.7111e-09	-2.00972e-10	-0.169239
44945530	chr7:44945530:T:G	2.66857e-09	-2.00972e-10	-1.09146
44946167	chr7:44946167:G:A	2.0589e-09	-2.00972e-10	-1.35083
44946247	chr7:44946247:A:C	8.99819e-09	0.241537	-0.117516
44946372	chr7:44946372:T:C	4.30431e-09	0.715785	-1.32917
44946988	chr7:44946988:G:A	3.66541e-09	-2.00972e-10	-0.774063
44947075	chr7:44947075:G:C	1.94111e-09	-1.40974	-3.49827e-10
44947089	chr7:44947089:CA:C	2.82372e-09	-2.00972e-10	-1.03495
44947274	chr7:44947274:T:C	2.41645e-09	-2.00972e-10	-1.19071
44947416	chr7:44947416:T:A	2.44204e-09	-2.00972e-10	-1.18017
44947477	chr7:44947477:T:G	2.38186e-09	-2.00972e-10	-1.20512
44947545	chr7:44947545:T:C	2.08883e-09	-2.00972e-10	-1.3364
44947646	chr7:44947646:G:A	1.95918e-08	-2.00972e-10	0.902107
44947981	chr7:44947981:C:A	2.80823e-09	-2.00972e-10	-1.04045
44948654	chr7:44948654:CCTT:C	2.31315e-09	-2.00972e-10	-1.23439
44948871	chr7:44948871:C:T	8.50407e-10	-0.974732	-1.26031
44949230	chr7:44949230:G:A	2.54827e-09	-1.13759	-3.49827e-10
44949600	chr7:44949600:A:G	1.11494e-09	-0.653079	-1.31112
44949811	chr7:44949811:G:A	1.26795e-09	-1.8356	-3.49827e-10
44949866	chr7:44949866:G:A	1.84088e-09	-1.84987	0.387108
44949949	chr7:44949949:G:T	1.71824e-08	1.6797	-0.908818
44950011	chr7:44950011:C:T	1.54311e-09	-1.6392	-3.49827e-10
44950184	chr7:44950184:T:C	3.4318e-10	-1.83429	-1.30821
44950299	chr7:44950299:G:C	2.06652e-09	-2.00972e-10	-1.34714
44950860	chr7:44950860:C:T	2.12656e-09	-2.00972e-10	-1.3185
44951906	chr7:44951906:A:G	1.57625e-09	-1.61796	-3.49827e-10
44951971	chr7:44951971:T:G	3.35147e-09	-2.00972e-10	-0.863603
44952283	chr7:44952283:G:A	7.8935e-10	-1.27927	-1.03028
44952473	chr7:44952473:C:T	2.36879e-09	-2.00972e-10	-1.21062
44952558	chr7:44952558:C:T	3.78968e-10	-1.81838	-1.22492
44952564	chr7:44952564:A:C	2.08138e-09	-2.00972e-10	-1.33997
44953049	chr7:44953049:C:T	2.40485e-09	-2.00972e-10	-1.19552
44953386	chr7:44953386:C:T	2.30729e-09	-2.00972e-10	-1.23693
44953490	chr7:44953490:A:G	2.05838e-09	-2.00972e-10	-1.35108
44953758	chr7:44953758:C:T	2.99728e-09	-2.00972e-10	-0.975299
44953819	chr7:44953819:C:T	2.43404e-09	-2.00972e-10	-1.18345
44954159	chr7:44954159:G:C	3.84932e-10	-1.80752	-1.22017
44954514	chr7:44954514:A:T	3.41286e-09	-2.00972e-10	-0.845452
44954989	chr7:44954989:G:T	2.05727e-09	-2.00972e-10	-1.35162
44955112	chr7:44955112:T:A	3.06608e-09	-2.00972e-10	-0.952604
44955575	chr7:44955575:C:G	2.06383e-09	-2.00972e-10	-1.34844
44955728	chr7:44955728:C:T	3.93542e-10	-1.80762	-1.19795
44956159	chr7:44956159:C:T	7.96242e-09	0.00173019	-3.49827e-10
44956848	chr7:44956848:T:C	5.41274e-08	1.98374	-0.0653999
44957286	chr7:44957286:C:T	1.0259e-09	-1.8484	-0.199031
44957433	chr7:44957433:C:T	1.13683e-08	-2.00972e-10	0.357827
44957729	chr7:44957729:C:A	2.54757e-08	1.77599	-0.611272
44957866	chr7:44957866:T:C	2.06137e-09	-2.00972e-10	-1.34963
44958010	chr7:44958010:G:A	3.96578e-10	-1.79489	-1.20299
44958418	chr7:44958418:G:A	2.14186e-09	-2.00972e-10	-1.31133
44958569	chr7:44958569:C:T	8.34184e-09	0.0482804	-3.49827e-10
44958786	chr7:44958786:A:C	2.20535e-09	-2.00972e-10	-1.28212
44958942	chr7:44958942:T:C	2.22443e-09	-2.00972e-10	-1.2735
44959115	chr7:44959115:G:A	4.69833e-10	-1.82366	-1.00472
44959149	chr7:44959149:T:C	1.78796e-08	1.95407	-1.14341
44959184	chr7:44959184:TGTTG:T	2.98861e-09	-2.00972e-10	-0.978194
44959263	chr7:44959263:G:A	3.37943e-09	-2.00972e-10	-0.855296
44959326	chr7:44959326:C:T	2.43262e-09	-2.00972e-10	-1.18403
44959423	chr7:44959423:G:A	2.44361e-09	-2.00972e-10	-1.17953
44959494	chr7:44959494:C:G	3.28417e-09	-2.00972e-10	-0.883889
44959825	chr7:44959825:G:A	4.07839e-10	-1.82764	-1.14224
44960027	chr7:44960027:C:T	2.42225e-09	-2.00972e-10	-1.18831
44960239	chr7:44960239:G:A	3.67575e-09	-2.00972e-10	-0.771246
44960264	chr7:44960264:C:T	7.88272e-10	-1.82638	-0.484539
44960290	chr7:44960290:A:G	9.59593e-09	-2.00972e-10	0.188336
44960382	chr7:44960382:G:A	2.06214e-09	-2.00972e-10	-1.34926
44960503	chr7:44960503:T:C	6.22466e-09	0.912104	-1.15659
44960767	chr7:44960767:G:A	3.13449e-09	-0.744019	-0.186518
44962004	chr7:44962004:GGGGCTGAGGGAGGCAGA:G	1.50927e-08	1.96604	-1.32483
44962713	chr7:44962713:C:T	2.11556e-09	-2.00972e-10	-1.32368
44962919	chr7:44962919:G:A	2.16016e-09	-2.00972e-10	-1.30282
44963351	chr7:44963351:T:G	7.0334e-09	-2.00972e-10	-0.122332
44963422	chr7:44963422:A:G	1.42589e-08	-2.00972e-10	0.584381
44963557	chr7:44963557:C:G	2.64978e-08	-2.00972e-10	1.20406
44963711	chr7:44963711:GC:G	8.89014e-10	-1.71772	-0.472928
44963863	chr7:44963863:A:G	4.80651e-10	-1.73215	-1.07346
44964464	chr7:44964464:T:C	3.37875e-07	4.43837	-0.688702
44965355	chr7:44965355:C:T	2.0902e-09	-2.00972e-10	-1.33574
44965614	chr7:44965614:G:C	2.02694e-08	-2.00972e-10	0.936109
44966048	chr7:44966048:T:C	4.94105e-10	-1.79257	-0.985445
44966196	chr7:44966196:G:A	1.12669e-08	1.7016	-1.35274
44967182	chr7:44967182:T:C	1.10322e-07	3.18541	-0.555008
44967274	chr7:44967274:A:G	2.37201e-09	-2.00972e-10	-1.20927
44967983	chr7:44967983:G:C	5.25084e-09	-0.414615	-3.49827e-10
44968123	chr7:44968123:G:A	2.16493e-09	-2.00972e-10	-1.30061
44968629	chr7:44968629:C:T	5.03858e-10	-1.74096	-1.0175
44968699	chr7:44968699:T:C	2.0854e-09	-2.00972e-10	-1.33804
44968893	chr7:44968893:A:C	2.12963e-09	-2.00972e-10	-1.31705
44968907	chr7:44968907:T:C	1.91208e-07	3.97431	-0.793948
44969242	chr7:44969242:T:C	7.05987e-09	-2.00972e-10	-0.118576
44969323	chr7:44969323:C:T	2.05885e-09	-2.00972e-10	-1.35086
44969616	chr7:44969616:A:G	2.53149e-09	-2.00972e-10	-1.14419
44969643	chr7:44969643:A:G	3.00628e-09	-2.00972e-10	-0.9723
44969726	chr7:44969726:G:A	5.17524e-10	-1.77781	-0.953895
44969742	chr7:44969742:A:G	4.43821e-07	4.60358	-0.581165
44970124	chr7:44970124:G:A	7.92853e-10	-1.75454	-0.550576
44970170	chr7:44970170:GC:G	3.75356e-09	-2.00972e-10	-0.750299
44970379	chr7:44970379:A:G	2.06282e-09	-2.00972e-10	-1.34893
44970601	chr7:44970601:G:A	2.52395e-09	-2.00972e-10	-1.14718
44970757	chr7:44970757:T:G	6.6341e-09	-2.00972e-10	-0.180781
44970772	chr7:44970772:C:G	6.50371e-09	1.13916	-1.33979
44971135	chr7:44971135:G:A	6.08312e-10	-1.80329	-0.766782
44971264	chr7:44971264:GCCAAGGCCTCGAGGCCTCGAGT:G	2.09391e-09	-2.00972e-10	-1.33397
44971332	chr7:44971332:G:A	2.34973e-09	-2.00972e-10	-1.2187
44971466	chr7:44971466:G:A	2.23614e-09	-2.00972e-10	-1.26825
44971622	chr7:44971622:A:G	1.29754e-09	-1.77942	-0.0331083
44972348	chr7:44972348:A:G	1.69936e-08	-2.00972e-10	0.759836
44972580	chr7:44972580:C:T	2.05514e-09	-2.00972e-10	-1.35266
44972622	chr7:44972622:AC:A	6.66936e-09	-2.00972e-10	-0.175479
44972659	chr7:44972659:TCA:T	1.07353e-08	0.875013	-0.574475
44972958	chr7:44972958:C:T	4.3345e-10	-1.7681	-1.14089
44973162	chr7:44973162:A:G	1.02405e-08	0.859258	-0.605912
44973202	chr7:44973202:TC:T	2.10146e-09	-2.00972e-10	-1.33037
44974053	chr7:44974053:T:C	1.6676e-08	1.39678	-0.655814
44974164	chr7:44974164:G:A	8.60223e-09	1.35851	-1.27949
44974236	chr7:44974236:C:T	6.45866e-09	1.12439	-1.33197
44974272	chr7:44974272:C:A	9.66111e-09	1.44481	-1.2497
44974288	chr7:44974288:C:T	1.11447e-09	-1.79567	-0.16896
44974397	chr7:44974397:G:A	5.3021e-10	-1.72027	-0.987216
44974619	chr7:44974619:G:C	1.21479e-09	-1.77803	-0.100396
44974705	chr7:44974705:C:T	5.29947e-09	0.933137	-1.33853
44975027	chr7:44975027:TG:T	7.44359e-09	1.16971	-1.23536
44975395	chr7:44975395:G:T	2.05537e-09	-2.00972e-10	-1.35255
44975508	chr7:44975508:G:A	5.88889e-09	0.965197	-1.26513
44976407	chr7:44976407:T:C	2.69832e-09	-2.00972e-10	-1.08037
44977022	chr7:44977022:C:T	8.77747e-09	1.4196	-1.32042
44977119	chr7:44977119:C:A	4.43519e-09	-2.00972e-10	-0.583433
44977132	chr7:44977132:G:A	3.23547e-09	-2.00972e-10	-0.89883
44977336	chr7:44977336:G:A	7.73258e-09	1.2969	-1.32446
44977607	chr7:44977607:C:T	2.81491e-09	-1.03807	-3.49827e-10
44977645	chr7:44977645:C:T	1.13924e-09	-1.17682	-0.765823
44977939	chr7:44977939:AC:A	1.23305e-08	1.75112	-1.31204
44978155	chr7:44978155:C:T	5.77051e-09	-2.00972e-10	-0.320242
44978563	chr7:44978563:C:T	3.07657e-09	-0.949188	-3.49827e-10
44978664	chr7:44978664:G:A	2.981e-09	-1.08361	0.102866
44978701	chr7:44978701:C:T	5.33434e-10	-1.60225	-1.09918
44978765	chr7:44978765:C:T	1.07038e-08	-2.00972e-10	0.2976
44979654	chr7:44979654:G:C	2.07427e-09	-2.00972e-10	-1.34339
44979922	chr7:44979922:C:T	2.20976e-09	-2.00972e-10	-1.28012
44980215	chr7:44980215:T:G	5.65244e-08	-0.666414	2.62808
44980290	chr7:44980290:TC:T	3.53862e-09	-1.44683	0.63756
44980761	chr7:44980761:C:T	1.60073e-09	-0.953358	-0.649185
44980992	chr7:44980992:A:G	1.01606e-08	-2.00972e-10	0.245513
44981656	chr7:44981656:G:C	2.1445e-09	-2.00972e-10	-1.3101
44981689	chr7:44981689:C:G	2.14009e-09	-2.00972e-10	-1.31216
44981730	chr7:44981730:G:A	2.31737e-09	-2.00972e-10	-1.23257
44981779	chr7:44981779:C:T	1.7865e-09	-1.49275	-3.49827e-10
44982067	chr7:44982067:T:C	4.90613e-09	-0.678018	0.195499
44982071	chr7:44982071:A:T	4.75506e-09	-0.678348	0.164554
44982100	chr7:44982100:G:A	3.05657e-09	-2.00972e-10	-0.95571
44982186	chr7:44982186:C:T	5.70236e-07	4.27305	-3.49827e-10
44982270	chr7:44982270:C:G	9.28519e-07	5.60135	-0.840757
44982449	chr7:44982449:G:A	2.7176e-09	-2.00972e-10	-1.07325
44982658	chr7:44982658:T:C	8.84743e-07	5.54926	-0.836966
44982919	chr7:44982919:G:GAA	1.20983e-08	0.420063	-3.49827e-10
44982977	chr7:44982977:T:C	1.06098e-08	-2.00972e-10	0.288774
44983501	chr7:44983501:T:C	1.37715e-09	-1.43184	-0.321143
44983703	chr7:44983703:T:C	1.41944e-06	5.71499	-0.529976
44983904	chr7:44983904:T:A	3.12107e-09	-1.50758	0.572758
44984814	chr7:44984814:G:A	1.90751e-09	-0.789883	-0.637321
44985044	chr7:44985044:T:C	2.29583e-09	-2.00972e-10	-1.24191
44985277	chr7:44985277:A:G	1.30559e-06	5.79124	-0.68983
44985542	chr7:44985542:G:A	1.95845e-08	-2.00972e-10	0.901738
44985943	chr7:44985943:C:T	1.95358e-09	-0.834317	-0.569021
44986091	chr7:44986091:C:A	3.97514e-09	-2.00972e-10	-0.692944
44986121	chr7:44986121:G:C	9.53825e-07	5.60227	-0.814795
44986648	chr7:44986648:A:C	3.82204e-09	-0.716576	-0.015642
44986715	chr7:44986715:G:T	2.43578e-09	-2.00972e-10	-1.18273
44986790	chr7:44986790:A:G	1.79589e-08	-2.00972e-10	0.815083
44986994	chr7:44986994:G:A	5.06829e-10	-1.45738	-1.2952
44987206	chr7:44987206:T:C	2.16556e-09	-2.00972e-10	-1.30032
44987771	chr7:44987771:A:G	8.20112e-10	-1.77242	-0.4989
44987788	chr7:44987788:T:C	1.26861e-09	-1.83508	-3.49827e-10
44988209	chr7:44988209:G:A	1.43915e-06	5.77056	-0.571761
44988644	chr7:44988644:C:T	1.38411e-09	-0.923583	-0.824361
44989308	chr7:44989308:C:T	1.35253e-09	-1.77103	-3.49827e-10
44989331	chr7:44989331:ATC:A	2.245e-09	-2.00972e-10	-1.2643
44989393	chr7:44989393:G:A	2.00613e-09	-0.83384	-0.542955
44989758	chr7:44989758:C:T	3.0015e-09	-1.53798	0.564086
44990288	chr7:44990288:A:G	3.08083e-09	-1.48216	0.534358
44990474	chr7:44990474:T:A	1.61592e-08	-2.00972e-10	0.709486
44990750	chr7:44990750:G:T	1.01929e-08	-2.00972e-10	0.248684
44990884	chr7:44990884:C:T	2.08543e-09	-2.00972e-10	-1.33803
44991000	chr7:44991000:AG:A	1.26307e-09	-1.83946	-3.49827e-10
44991456	chr7:44991456:TG:T	2.13355e-09	-2.00972e-10	-1.31522
44991643	chr7:44991643:C:T	1.33664e-09	-0.948753	-0.83409
44991716	chr7:44991716:C:T	1.23471e-08	-0.804844	1.24526
44991828	chr7:44991828:C:G	5.58606e-10	-1.82002	-0.835291
44992057	chr7:44992057:T:C	1.41898e-09	-1.54327	-0.179791
44992135	chr7:44992135:T:C	2.06272e-09	-2.00972e-10	-1.34898
44992441	chr7:44992441:T:C	4.74233e-09	-0.764471	0.247996
44992522	chr7:44992522:C:A	7.09084e-09	-2.00972e-10	-0.114199
44993067	chr7:44993067:G:A	1.65881e-06	5.98281	-0.641952
44993172	chr7:44993172:G:A	2.07245e-09	-2.00972e-10	-1.34427
44993250	chr7:44993250:C:G	5.63461e-10	-1.82293	-0.823731
44993435	chr7:44993435:G:A	1.088e-09	-1.09167	-0.896992
44994240	chr7:44994240:T:C	1.82711e-09	-0.869276	-0.600991
44994918	chr7:44994918:T:C	1.48223e-08	-2.00972e-10	0.623129
44995523	chr7:44995523:C:T	1.13577e-06	5.74946	-0.787391
44996116	chr7:44996116:G:A	9.81422e-07	5.42025	-0.604253
44996566	chr7:44996566:G:A	3.34273e-09	-2.00972e-10	-0.866215
44996796	chr7:44996796:T:C	1.24692e-09	-1.85233	-3.49827e-10
44996934	chr7:44996934:TCACTG:T	3.49343e-09	-2.00972e-10	-0.82212
44997045	chr7:44997045:G:A	1.84436e-06	6.03947	-0.59259
44997186	chr7:44997186:G:T	6.73247e-10	-1.37515	-1.09349
44997544	chr7:44997544:T:G	2.09275e-09	-2.00972e-10	-1.33453
44998135	chr7:44998135:C:T	1.13918e-06	5.77837	-0.8133
44998235	chr7:44998235:A:G	2.11037e-09	-2.00972e-10	-1.32614
44999010	chr7:44999010:C:G	1.44104e-06	5.79668	-0.596567
44999031	chr7:44999031:T:C	2.05699e-09	-2.00972e-10	-1.35176
44999137	chr7:44999137:C:A	9.75365e-10	-1.42478	-0.673164
44999246	chr7:44999246:A:T	1.80675e-08	-2.00972e-10	0.821112
44999282	chr7:44999282:G:A	1.92517e-09	-0.831933	-0.586055
44999436	chr7:44999436:T:C	2.48886e-09	-2.00972e-10	-1.16118
44999603	chr7:44999603:C:A	1.78932e-08	-2.00972e-10	0.811418
44999606	chr7:44999606:G:A	2.51951e-09	-0.734544	-0.414395
44999877	chr7:44999877:C:T	2.09585e-09	-2.00972e-10	-1.33305
45000040	chr7:45000040:C:T	2.46131e-09	-2.00972e-10	-1.17231
45000758	chr7:45000758:A:G	2.08581e-09	-2.00972e-10	-1.33784
45001309	chr7:45001309:C:T	2.69134e-09	-2.00972e-10	-1.08296
45001417	chr7:45001417:C:T	2.44332e-09	-2.00972e-10	-1.17964
45001512	chr7:45001512:G:C	6.25291e-07	5.10427	-0.73906
45001617	chr7:45001617:A:G	1.04733e-08	-2.00972e-10	0.27583
45001667	chr7:45001667:A:G	1.2636e-09	-1.83904	-3.49827e-10
45002214	chr7:45002214:G:A	7.07646e-07	5.0365	-0.547557
45002617	chr7:45002617:G:A	2.49903e-09	-2.00972e-10	-1.1571
45002650	chr7:45002650:G:A	3.96938e-09	-2.00972e-10	-0.694394
45003215	chr7:45003215:A:G	2.09477e-09	-2.00972e-10	-1.33356
45003342	chr7:45003342:C:T	4.55234e-10	-1.85087	-1.00907
45004048	chr7:45004048:T:G	1.56803e-09	-1.59014	-0.0330412
45004524	chr7:45004524:GGAACT:G	1.72642e-09	-1.52695	-3.49827e-10
45004534	chr7:45004534:G:C	4.22095e-09	-2.00972e-10	-0.632943
45004607	chr7:45004607:C:T	2.43709e-09	-2.00972e-10	-1.1822
45004714	chr7:45004714:C:A	8.24221e-07	5.20325	-0.561813
45005149	chr7:45005149:T:G	1.24638e-09	-1.85276	-3.49827e-10
45005458	chr7:45005458:C:T	9.72941e-09	0.20215	-3.49827e-10
45005552	chr7:45005552:CTT:C	7.58371e-07	5.13868	-0.580514
45005592	chr7:45005592:A:C	3.31524e-09	-0.686936	-0.187537
45005769	chr7:45005769:A:G	7.96828e-07	5.15535	-0.547711
45005921	chr7:45005921:T:G	1.24898e-09	-1.85068	-3.49827e-10
45006172	chr7:45006172:A:G	3.08279e-09	-2.00972e-10	-0.947169
45006230	chr7:45006230:T:G	3.90208e-09	-2.00972e-10	-0.711494
45006231	chr7:45006231:C:G	1.69543e-09	-1.609	0.0639308
45006268	chr7:45006268:C:T	2.06695e-09	-2.00972e-10	-1.34693
45006473	chr7:45006473:A:G	1.99189e-09	-1.38392	-3.49827e-10
45007019	chr7:45007019:T:C	5.30813e-10	-1.80769	-0.898663
45007232	chr7:45007232:C:A	2.25567e-09	-0.675541	-0.584016
45007329	chr7:45007329:G:A	9.34913e-10	-1.06514	-1.07517
45007371	chr7:45007371:C:T	2.34202e-09	-0.664614	-0.557374
45007789	chr7:45007789:T:TG	4.10152e-10	-1.83572	-1.12851
45008133	chr7:45008133:C:CCTGGGTTCAA	2.23862e-09	-2.00972e-10	-1.26714
45008192	chr7:45008192:C:G	8.0004e-07	5.14277	-0.531109
45008226	chr7:45008226:G:A	2.05798e-09	-2.00972e-10	-1.35128
45008291	chr7:45008291:T:C	7.95869e-07	5.11957	-0.513136
45008293	chr7:45008293:C:T	5.74435e-07	5.02974	-0.749352
45008320	chr7:45008320:T:A	5.44815e-07	4.80071	-0.573267
45008573	chr7:45008573:A:G	6.64719e-07	5.12668	-0.700316
45009018	chr7:45009018:T:C	2.09773e-09	-2.00972e-10	-1.33215
45009250	chr7:45009250:A:G	1.13324e-06	5.67641	-0.716575
45009644	chr7:45009644:T:C	6.36487e-07	5.13351	-0.750553
45009696	chr7:45009696:G:T	1.06245e-08	-2.00972e-10	0.290163
45009758	chr7:45009758:A:G	2.12268e-09	-2.00972e-10	-1.32032
45010170	chr7:45010170:C:G	2.0661e-09	-2.00972e-10	-1.34734
45010252	chr7:45010252:A:G	2.24562e-09	-2.00972e-10	-1.26402
45010400	chr7:45010400:A:C	5.51052e-09	-2.00972e-10	-0.366344
45010850	chr7:45010850:G:A	3.69317e-09	-2.00972e-10	-0.766518
45010936	chr7:45010936:G:A	1.47194e-09	-1.68642	-3.49827e-10
45011433	chr7:45011433:G:A	2.06629e-09	-2.00972e-10	-1.34725
45011853	chr7:45011853:C:T	2.44076e-09	-2.00972e-10	-1.1807
45011856	chr7:45011856:G:A	3.09009e-09	-0.944803	-3.49827e-10
45012325	chr7:45012325:G:A	1.4966e-09	-1.56654	-0.103272
45012386	chr7:45012386:G:A	2.69311e-09	-2.00972e-10	-1.08231
45012753	chr7:45012753:T:C	7.21092e-07	5.05721	-0.549451
45012899	chr7:45012899:T:C	3.39628e-10	-1.81475	-1.33816
45013210	chr7:45013210:G:C	2.30247e-09	-2.00972e-10	-1.23902
45013843	chr7:45013843:T:C	9.86364e-07	5.26517	-0.444144
45014544	chr7:45014544:C:T	5.83375e-07	5.06721	-0.77138
45014787	chr7:45014787:A:G	2.47131e-09	-2.00972e-10	-1.16825
45014978	chr7:45014978:C:T	2.1007e-09	-2.00972e-10	-1.33073
45015001	chr7:45015001:C:T	1.83456e-08	-0.69849	1.53488
45015071	chr7:45015071:G:C	2.08635e-09	-2.00972e-10	-1.33759
45015420	chr7:45015420:C:T	3.52186e-09	-2.00972e-10	-0.814015
45015503	chr7:45015503:G:C	1.21553e-09	-0.889533	-0.988293
45015516	chr7:45015516:T:A	6.48604e-07	5.18594	-0.784123
45015713	chr7:45015713:C:T	2.53481e-09	-0.634508	-0.508375
45015770	chr7:45015770:T:G	4.49937e-10	-1.84963	-1.02202
45015811	chr7:45015811:G:A	8.94884e-10	-1.13575	-1.04831
45016214	chr7:45016214:C:T	5.98365e-10	-1.3784	-1.20815
45016300	chr7:45016300:A:G	3.13584e-09	-2.00972e-10	-0.930107
45016391	chr7:45016391:G:A	3.96624e-09	-2.00972e-10	-0.695185
45016519	chr7:45016519:G:A	2.41625e-09	-0.694844	-0.495943
45016586	chr7:45016586:TC:T	2.09896e-09	-2.00972e-10	-1.33156
45016881	chr7:45016881:T:C	8.81297e-07	5.18344	-0.475046
45016956	chr7:45016956:C:T	2.11287e-09	-0.773961	-0.550993
45017139	chr7:45017139:C:T	4.84376e-09	-2.00972e-10	-0.495312
45017535	chr7:45017535:G:A	2.60069e-09	-0.653308	-0.463918
45017565	chr7:45017565:C:CA	2.37774e-09	-2.00972e-10	-1.20685
45017664	chr7:45017664:GTATTT:G	2.37774e-09	-2.00972e-10	-1.20685
45017729	chr7:45017729:C:T	1.48042e-09	-1.54535	-0.135331
45018144	chr7:45018144:A:G	8.3511e-07	5.19455	-0.539988
45018911	chr7:45018911:C:T	1.49675e-09	-1.58074	-0.0889688
45018960	chr7:45018960:A:G	2.2036e-09	-2.00972e-10	-1.28291
45019376	chr7:45019376:A:G	4.13667e-09	-2.00972e-10	-0.653111
45019513	chr7:45019513:G:T	7.80026e-07	5.11262	-0.526296
45019640	chr7:45019640:T:C	3.97309e-07	4.80545	-0.893735
45019648	chr7:45019648:T:A	5.46212e-07	4.98289	-0.752891
45019740	chr7:45019740:G:A	5.98389e-07	5.09557	-0.77433
45019946	chr7:45019946:G:A	7.6077e-07	5.08806	-0.526735
45020087	chr7:45020087:GGCCAATAAAATTGCA:G	2.08651e-09	-2.00972e-10	-1.33751
45020687	chr7:45020687:C:T	3.87026e-09	-2.00972e-10	-0.71968
45020836	chr7:45020836:C:T	4.5323e-09	-0.561773	-3.49827e-10
45020859	chr7:45020859:T:TAG	7.59413e-07	5.12257	-0.563025
45022878	chr7:45022878:T:G	2.44972e-09	-2.00972e-10	-1.17703
45023229	chr7:45023229:G:A	8.01761e-07	5.13529	-0.521479
45023561	chr7:45023561:C:T	9.73751e-10	-1.0691	-1.03051
45023701	chr7:45023701:G:A	2.41556e-09	-2.00972e-10	-1.19107
45024100	chr7:45024100:C:T	3.70213e-09	-2.00972e-10	-0.764094
45024435	chr7:45024435:CTTGCTGAACACTG:C	2.25843e-09	-0.512381	-0.745951
45024441	chr7:45024441:G:C	2.03806e-09	-1.361	-3.49827e-10
45024588	chr7:45024588:T:G	6.24102e-07	5.1162	-0.752891
45024947	chr7:45024947:C:T	2.19095e-09	-0.730386	-0.558284
45025323	chr7:45025323:C:T	1.49072e-08	-0.600371	1.22921
45026050	chr7:45026050:T:C	6.91928e-07	5.1699	-0.703419
45026395	chr7:45026395:GCAAT:G	2.45261e-09	-2.00972e-10	-1.17585
45026432	chr7:45026432:T:C	4.2486e-10	-1.84719	-1.08181
45026675	chr7:45026675:T:C	1.20878e-08	-2.00972e-10	0.419191
45027031	chr7:45027031:A:G	3.37742e-09	-2.00972e-10	-0.855891
45027418	chr7:45027418:A:G	9.6322e-07	5.32765	-0.530372
45028216	chr7:45028216:C:G	2.08425e-09	-2.00972e-10	-1.3386
45028294	chr7:45028294:A:G	2.23475e-09	-1.26887	-3.49827e-10
45028400	chr7:45028400:G:A	2.4497e-09	-2.00972e-10	-1.17704
45028513	chr7:45028513:C:T	1.48409e-09	-1.51373	-0.164471
45028523	chr7:45028523:G:A	1.26404e-09	-1.83869	-3.49827e-10
45028528	chr7:45028528:G:A	6.26568e-10	-1.33442	-1.20608
45028984	chr7:45028984:C:G	1.50849e-09	-1.55456	-0.107336
45029185	chr7:45029185:T:C	1.08917e-06	5.14082	-0.220645
45029228	chr7:45029228:G:A	9.1993e-10	-1.6119	-0.544558
45029375	chr7:45029375:A:G	8.96713e-09	-2.00972e-10	0.120563
45030058	chr7:45030058:C:T	1.38712e-09	-1.74577	-3.49827e-10
45030088	chr7:45030088:C:T	5.88176e-07	5.05691	-0.752891
45030482	chr7:45030482:G:T	6.83581e-09	-0.412875	0.262047
45030560	chr7:45030560:T:A	1.2718e-09	-1.83257	-3.49827e-10
45030648	chr7:45030648:C:T	1.45912e-09	-1.69517	-3.49827e-10
45030747	chr7:45030747:G:A	4.62251e-10	-1.85179	-0.992865
45030885	chr7:45030885:G:A	2.54856e-09	-2.00972e-10	-1.13748
45030954	chr7:45030954:C:T	2.17054e-09	-0.754814	-0.543213
45031437	chr7:45031437:C:T	2.13273e-09	-2.00972e-10	-1.3156
45031946	chr7:45031946:C:T	2.10831e-09	-2.00972e-10	-1.32712
45032262	chr7:45032262:C:A	6.29696e-07	5.11801	-0.745774
45032783	chr7:45032783:G:A	3.9922e-09	-2.00972e-10	-0.688659
45033625	chr7:45033625:C:T	2.46088e-09	-0.724425	-0.448058
45033813	chr7:45033813:T:TG	9.25953e-07	5.27099	-0.513169
45033925	chr7:45033925:T:G	2.10129e-09	-2.00972e-10	-1.33045
45034134	chr7:45034134:G:C	3.37457e-09	-2.00972e-10	-0.856735
45034200	chr7:45034200:A:C	7.79873e-07	5.10435	-0.518218
45034291	chr7:45034291:A:G	8.98766e-10	-1.46701	-0.712722
45034931	chr7:45034931:G:A	1.98346e-09	-0.767576	-0.620585
45034952	chr7:45034952:T:C	3.67219e-10	-1.75357	-1.32123
45035135	chr7:45035135:C:T	8.57676e-09	-2.00972e-10	0.0760532
45035651	chr7:45035651:G:A	2.20594e-09	-2.00972e-10	-1.28185
45035884	chr7:45035884:C:G	7.19294e-07	5.24789	-0.742626
45035917	chr7:45035917:A:G	1.72167e-09	-0.908325	-0.621381
45036084	chr7:45036084:A:G	7.58604e-07	5.17088	-0.612399
45036264	chr7:45036264:A:G	8.53733e-09	-2.00972e-10	0.0714454
45036397	chr7:45036397:AG:A	3.13786e-09	-2.00972e-10	-0.929463
45037041	chr7:45037041:C:A	8.45767e-10	-1.2155	-1.02502
45037252	chr7:45037252:C:T	3.4292e-09	-0.840677	-3.49827e-10
45037351	chr7:45037351:G:A	2.39739e-09	-2.00972e-10	-1.19862
45037375	chr7:45037375:G:A	3.86185e-09	-2.00972e-10	-0.721857
45037486	chr7:45037486:C:T	3.32448e-09	-2.00972e-10	-0.871689
45037825	chr7:45037825:T:G	2.0827e-09	-2.00972e-10	-1.33934
45038379	chr7:45038379:G:A	6.23726e-10	-1.4707	-1.07434
45038473	chr7:45038473:G:A	7.95669e-09	-2.00972e-10	0.00100998
45039417	chr7:45039417:T:G	8.24986e-07	4.64236	-3.49827e-10
45039750	chr7:45039750:G:A	1.19666e-09	-0.881864	-1.01161
45039967	chr7:45039967:C:T	2.30526e-09	-0.598087	-0.639722
45040173	chr7:45040173:A:G	5.58318e-10	-1.48144	-1.17439
45040857	chr7:45040857:G:A	2.39905e-09	-2.00972e-10	-1.19793
45041087	chr7:45041087:G:C	2.27301e-09	-2.00972e-10	-1.2519
45041334	chr7:45041334:G:A	9.01713e-07	5.30716	-0.575863
45041511	chr7:45041511:C:G	1.88587e-09	-1.43861	-3.49827e-10
45041672	chr7:45041672:C:T	3.61243e-09	-2.00972e-10	-0.788623
45042004	chr7:45042004:C:T	2.25929e-09	-1.25795	-3.49827e-10
45042190	chr7:45042190:C:T	1.25632e-09	-1.84482	-3.49827e-10
45042672	chr7:45042672:A:G	3.4447e-09	-2.00972e-10	-0.836166
45042790	chr7:45042790:G:A	5.99623e-09	-2.00972e-10	-0.281872
45042813	chr7:45042813:TA:T	2.3199e-09	-2.00972e-10	-1.23148
45042820	chr7:45042820:A:T	2.31278e-09	-2.00972e-10	-1.23455
45042826	chr7:45042826:T:C	6.77103e-07	5.18825	-0.743432
45042938	chr7:45042938:C:T	2.1854e-09	-2.00972e-10	-1.29121
45043047	chr7:45043047:A:G	1.55634e-09	-0.94431	-0.686357
45043466	chr7:45043466:C:T	7.75864e-07	5.11131	-0.530334
45043605	chr7:45043605:G:A	1.40608e-09	-1.7322	-3.49827e-10
45043835	chr7:45043835:A:C	2.27483e-09	-2.00972e-10	-1.2511
45043857	chr7:45043857:T:C	2.27485e-09	-2.00972e-10	-1.25109
45044264	chr7:45044264:G:T	1.02537e-08	-2.00972e-10	0.254637
45044457	chr7:45044457:G:A	2.4974e-09	-0.720653	-0.437098
45044580	chr7:45044580:A:G	1.26726e-09	-1.83615	-3.49827e-10
45044847	chr7:45044847:T:C	7.18254e-07	5.24853	-0.744714
45044926	chr7:45044926:C:T	6.45171e-07	5.07696	-0.680448
45045108	chr7:45045108:A:G	5.8419e-07	5.06776	-0.770536
45045190	chr7:45045190:T:TAGAGCA	3.73802e-10	-1.81997	-1.23706
45045222	chr7:45045222:T:G	9.69434e-10	-1.55231	-0.551734
45045549	chr7:45045549:T:C	2.27479e-09	-2.00972e-10	-1.25111
45045910	chr7:45045910:G:A	4.56077e-09	-2.00972e-10	-0.555512
45046035	chr7:45046035:A:G	7.16338e-07	5.2249	-0.723748
45046264	chr7:45046264:A:T	6.75548e-07	5.19064	-0.748118
45046296	chr7:45046296:T:A	3.77402e-10	-1.72152	-1.32593
45046337	chr7:45046337:T:C	1.18984e-09	-0.611984	-1.2872
45046439	chr7:45046439:C:T	1.65971e-09	-1.56934	0.00297734
45046639	chr7:45046639:T:C	1.69939e-09	-0.768471	-0.774263
45046834	chr7:45046834:A:G	5.87807e-10	-1.41979	-1.18457
45047314	chr7:45047314:C:T	7.36605e-07	5.27797	-0.748922
45047387	chr7:45047387:A:G	3.43978e-09	-0.837596	-3.49827e-10
45047403	chr7:45047403:G:A	6.65234e-07	5.18579	-0.75865
45047609	chr7:45047609:C:T	1.27234e-06	5.47129	-0.395682
45047783	chr7:45047783:A:G	2.7626e-07	4.45996	-0.911624
45047792	chr7:45047792:T:A	1.49415e-09	-1.67144	-3.49827e-10
45048067	chr7:45048067:C:CAATAAAT	7.65612e-07	5.31471	-0.747036
45048219	chr7:45048219:G:T	2.5232e-09	-0.57722	-0.570256
45048393	chr7:45048393:A:G	4.35e-09	-2.00972e-10	-0.602827
45048607	chr7:45048607:A:G	2.08275e-09	-2.00972e-10	-1.33931
45048778	chr7:45048778:T:C	2.0762e-09	-2.00972e-10	-1.34247
45049024	chr7:45049024:T:C	8.75058e-07	5.44425	-0.742959
45049419	chr7:45049419:C:T	7.21433e-07	5.25401	-0.745774
45049467	chr7:45049467:C:T	7.27341e-10	-1.39306	-0.998301
45049656	chr7:45049656:C:T	7.21436e-07	5.24545	-0.737206
45049736	chr7:45049736:C:T	1.27033e-09	-1.83373	-3.49827e-10
45049773	chr7:45049773:ACT:A	3.5835e-10	-1.84476	-1.25449
45050127	chr7:45050127:T:C	7.3607e-09	-0.779345	0.702497
45050261	chr7:45050261:TA:T	7.99666e-07	5.35697	-0.745774
45050357	chr7:45050357:C:T	8.47644e-07	5.41551	-0.746051
45050878	chr7:45050878:A:T	7.98183e-07	5.36794	-0.758609
45051017	chr7:45051017:T:C	4.32463e-09	-2.00972e-10	-0.608677
45051100	chr7:45051100:G:A	2.31815e-09	-2.00972e-10	-1.23223
45051105	chr7:45051105:T:C	7.72338e-07	5.32311	-0.746691
45051140	chr7:45051140:T:C	5.35037e-09	-2.00972e-10	-0.395837
45051248	chr7:45051248:A:G	2.10263e-09	-2.00972e-10	-1.32981
45051341	chr7:45051341:C:T	2.10497e-09	-2.00972e-10	-1.3287
45051413	chr7:45051413:A:T	6.16469e-07	5.25528	-0.904272
45051646	chr7:45051646:T:C	5.93442e-07	5.05785	-0.744917
45051776	chr7:45051776:T:C	1.02978e-08	-2.00972e-10	0.258926
45052103	chr7:45052103:A:C	2.12137e-09	-2.00972e-10	-1.32094
45052418	chr7:45052418:T:C	1.24882e-09	-1.8508	-3.49827e-10
45052535	chr7:45052535:C:T	1.53706e-09	-1.64313	-3.49827e-10
45052963	chr7:45052963:C:A	2.1244e-09	-2.00972e-10	-1.31951
45053121	chr7:45053121:C:G	9.97346e-10	-1.08716	-0.988502
45053376	chr7:45053376:T:C	7.41726e-07	5.29763	-0.761655
45053392	chr7:45053392:A:C	3.89386e-09	-2.00972e-10	-0.713602
45053599	chr7:45053599:G:A	7.89588e-07	5.33976	-0.741253
45053680	chr7:45053680:C:T	2.74318e-08	-0.577582	1.81628
45053779	chr7:45053779:A:G	1.02379e-08	-2.00972e-10	0.253092
45053840	chr7:45053840:G:T	2.6114e-09	-0.717424	-0.395694
45053869	chr7:45053869:T:C	7.47892e-07	5.29013	-0.745869
45054076	chr7:45054076:T:C	3.90098e-09	-2.00972e-10	-0.711776
45054084	chr7:45054084:G:A	2.31775e-09	-2.00972e-10	-1.2324
45054235	chr7:45054235:A:G	1.73337e-09	-1.55332	0.0303791
45054481	chr7:45054481:A:G	6.59549e-07	5.06252	-0.643971
45054656	chr7:45054656:G:A	2.11382e-09	-2.00972e-10	-1.32451
45054702	chr7:45054702:G:A	5.34828e-09	-2.00972e-10	-0.396227
45055166	chr7:45055166:G:C	1.04747e-06	5.39935	-0.518218
45055217	chr7:45055217:G:A	2.09637e-09	-2.00972e-10	-1.33279
45055227	chr7:45055227:T:C	2.10175e-09	-2.00972e-10	-1.33023
45055248	chr7:45055248:A:G	1.0458e-06	5.38272	-0.503192
45055277	chr7:45055277:A:G	1.02572e-08	-2.00972e-10	0.254975
45055384	chr7:45055384:A:G	2.5009e-09	-0.743552	-0.4128
45055429	chr7:45055429:C:T	9.75174e-07	5.32114	-0.51153
45055470	chr7:45055470:C:T	1.62783e-09	-1.58577	1.882e-05
45055617	chr7:45055617:G:C	1.08512e-06	5.43475	-0.518313
45055733	chr7:45055733:A:G	2.61139e-07	4.71786	-1.22581
45056158	chr7:45056158:GTC:G	9.12254e-09	0.297823	-0.160078
45056392	chr7:45056392:C:T	2.12148e-09	-2.00972e-10	-1.32089
45056548	chr7:45056548:G:A	4.58589e-09	-2.00972e-10	-0.550019
45056636	chr7:45056636:AATGTC:A	1.27268e-09	-0.883753	-0.948128
45056723	chr7:45056723:A:C	2.33547e-09	-2.00972e-10	-1.22479
45056729	chr7:45056729:T:A	7.71697e-10	-1.07274	-1.25942
45056811	chr7:45056811:GTT:G	2.12472e-09	-2.00972e-10	-1.31936
45056837	chr7:45056837:G:T	1.09253e-06	5.46038	-0.537128
45057452	chr7:45057452:C:T	1.25184e-09	-1.84839	-3.49827e-10
45057569	chr7:45057569:G:C	2.09318e-09	-2.00972e-10	-1.33432
45058061	chr7:45058061:T:C	1.67837e-09	-1.58413	0.0289518
45058566	chr7:45058566:G:A	8.8941e-09	-2.00972e-10	0.112386
45058726	chr7:45058726:A:G	9.87732e-07	5.36819	-0.545779
45058891	chr7:45058891:G:A	9.01393e-09	-2.00972e-10	0.125768
45059177	chr7:45059177:G:A	1.03432e-06	5.42125	-0.552752
45059648	chr7:45059648:G:A	2.11204e-09	-2.00972e-10	-1.32535
45059691	chr7:45059691:T:C	6.92816e-10	-1.42457	-1.01543
45059851	chr7:45059851:C:T	1.23116e-07	3.15207	-0.411948
45059907	chr7:45059907:A:G	2.66145e-09	-1.09413	-3.49827e-10
45060500	chr7:45060500:G:A	4.58931e-09	-2.00972e-10	-0.549273
45060897	chr7:45060897:A:G	2.06583e-09	-2.00972e-10	-1.34747
45060987	chr7:45060987:C:T	1.15309e-09	-1.60151	-0.32905
45061445	chr7:45061445:T:G	2.09194e-09	-2.00972e-10	-1.33491
45061447	chr7:45061447:T:G	8.9462e-07	5.23274	-0.509346
45061964	chr7:45061964:T:G	1.25898e-09	-1.8427	-3.49827e-10
45061990	chr7:45061990:T:C	3.37517e-09	-2.00972e-10	-0.856557
45062052	chr7:45062052:T:C	4.43067e-09	-2.00972e-10	-0.584452
45062177	chr7:45062177:C:T	2.00526e-08	-0.936048	1.8614
45062188	chr7:45062188:C:T	2.31743e-09	-2.00972e-10	-1.23255
45062262	chr7:45062262:C:T	9.95782e-09	-2.00972e-10	0.225355
45062459	chr7:45062459:C:T	1.09942e-06	5.44331	-0.513775
45062719	chr7:45062719:A:C	4.41731e-09	-2.00972e-10	-0.587473
45063172	chr7:45063172:A:C	2.2203e-09	-2.00972e-10	-1.27536
45063230	chr7:45063230:G:A	2.13823e-09	-2.00972e-10	-1.31302
45063688	chr7:45063688:T:G	1.06379e-09	-1.01856	-0.9926
45063882	chr7:45063882:A:G	3.37963e-08	-0.842542	2.28989
45064172	chr7:45064172:C:T	2.65458e-08	-0.901077	2.10694
45064532	chr7:45064532:G:A	9.45581e-07	5.33676	-0.557966
45065024	chr7:45065024:T:C	2.94404e-08	-0.874623	2.18399
45065518	chr7:45065518:T:G	1.40119e-08	-0.375527	0.94243
45065534	chr7:45065534:A:G	1.46129e-09	-0.925325	-0.768358
45065547	chr7:45065547:A:G	4.66605e-10	-1.81642	-1.01886
45065611	chr7:45065611:C:T	2.02598e-09	-1.66825	0.301297
45065684	chr7:45065684:G:A	2.2515e-09	-2.00972e-10	-1.26141
45065757	chr7:45065757:G:A	2.38206e-09	-2.00972e-10	-1.20504
45065860	chr7:45065860:A:G	1.07752e-06	5.35993	-0.450512
45066258	chr7:45066258:G:T	2.78464e-08	-0.912186	2.16589
45066649	chr7:45066649:G:C	7.0767e-10	-1.41858	-1.0002
45066732	chr7:45066732:T:C	1.03793e-08	-2.00972e-10	0.266815
45067143	chr7:45067143:G:A	2.12787e-09	-2.00972e-10	-1.31788
45067278	chr7:45067278:C:T	1.04495e-06	5.40574	-0.52702
45067307	chr7:45067307:T:C	2.32652e-09	-2.00972e-10	-1.22863
45067984	chr7:45067984:A:G	2.62466e-09	-0.642717	-0.465334
45068010	chr7:45068010:C:T	6.14183e-10	-1.85122	-0.709244
45068218	chr7:45068218:A:G	2.51316e-09	-1.15146	-3.49827e-10
45068248	chr7:45068248:G:C	4.31409e-09	-2.00972e-10	-0.611117
45068284	chr7:45068284:G:C	5.18333e-09	-2.00972e-10	-0.427555
45069118	chr7:45069118:G:A	2.68651e-09	-0.707884	-0.376877
45069195	chr7:45069195:A:G	5.18681e-09	-2.00972e-10	-0.426883
45069279	chr7:45069279:C:T	9.98415e-09	0.181859	0.0461368
45069373	chr7:45069373:A:G	5.24677e-09	-1.22662	0.811229
45069546	chr7:45069546:C:T	4.56983e-09	-2.00972e-10	-0.553528
45069985	chr7:45069985:C:T	3.62788e-09	-2.00972e-10	-0.784355
45070059	chr7:45070059:G:C	3.64114e-09	-0.780706	-3.49827e-10
45070386	chr7:45070386:C:T	3.2509e-09	-2.00972e-10	-0.89407
45070691	chr7:45070691:G:A	9.70541e-10	-0.836541	-1.26636
45070724	chr7:45070724:G:A	4.46704e-09	-2.00972e-10	-0.576278
45070829	chr7:45070829:G:A	5.27067e-09	-2.00972e-10	-0.410846
45070926	chr7:45070926:T:C	2.53744e-09	-0.707405	-0.43444
45070928	chr7:45070928:G:A	9.14381e-09	-2.00972e-10	0.140074
45071050	chr7:45071050:C:G	2.54315e-09	-0.837056	-0.302544
45071352	chr7:45071352:C:A	9.75948e-07	5.34786	-0.537456
45071442	chr7:45071442:GA:G	2.14368e-09	-2.00972e-10	-1.31048
45071594	chr7:45071594:G:A	6.95541e-10	-1.39374	-1.04233
45071883	chr7:45071883:A:T	1.25389e-08	-0.29851	0.754344
45072099	chr7:45072099:ACTGT:A	2.28257e-09	-0.742696	-0.505004
45072279	chr7:45072279:G:A	1.29245e-09	-1.81646	-3.49827e-10
45072344	chr7:45072344:A:C	3.48328e-09	-0.385274	-0.439754
45072471	chr7:45072471:T:G	3.47811e-09	-0.383992	-0.442522
45072491	chr7:45072491:C:CA	2.08559e-09	-2.00972e-10	-1.33795
45072677	chr7:45072677:C:T	1.02537e-08	-2.00972e-10	0.254637
45073046	chr7:45073046:G:C	4.34129e-09	-2.00972e-10	-0.604831
45073113	chr7:45073113:A:G	2.96771e-08	-0.850979	2.16835
45073447	chr7:45073447:CA:C	2.6824e-09	-2.00972e-10	-1.08629
45073522	chr7:45073522:G:A	1.86191e-09	-1.4514	-3.49827e-10
45073571	chr7:45073571:G:A	3.18587e-08	-0.848443	2.23675
45073625	chr7:45073625:G:T	1.23931e-08	-2.00972e-10	0.444133
45073690	chr7:45073690:C:T	2.90217e-08	-0.864129	2.15917
45074338	chr7:45074338:G:A	2.18017e-09	-2.00972e-10	-1.2936
45074490	chr7:45074490:C:T	1.10944e-06	5.47451	-0.535895
45074625	chr7:45074625:A:G	3.02978e-08	-0.845003	2.18307
45074742	chr7:45074742:A:G	2.82586e-09	-2.00972e-10	-1.03419
45075313	chr7:45075313:A:G	1.27359e-09	-1.83116	-3.49827e-10
45075363	chr7:45075363:G:A	3.06211e-08	-0.848279	2.19697
45075381	chr7:45075381:C:T	2.31775e-09	-2.00972e-10	-1.2324
45075444	chr7:45075444:T:G	3.00516e-09	-0.450061	-0.522612
45075445	chr7:45075445:C:A	3.00362e-09	-0.443674	-0.52951
45075638	chr7:45075638:A:G	2.18866e-09	-2.00972e-10	-1.28971
45076174	chr7:45076174:T:C	5.2291e-09	-0.214197	-0.204567
45076206	chr7:45076206:C:A	1.24754e-09	-1.85183	-3.49827e-10
45076248	chr7:45076248:G:A	1.26389e-09	-1.83881	-3.49827e-10
45076546	chr7:45076546:A:G	1.46487e-08	-0.744959	1.35631
45076670	chr7:45076670:C:T	8.12082e-08	3.07204	-0.74803
45077033	chr7:45077033:G:A	4.31211e-09	-2.00972e-10	-0.611576
45077286	chr7:45077286:C:G	4.23347e-08	-0.464715	2.13732
45077416	chr7:45077416:G:A	6.76701e-09	-0.160944	-3.49827e-10
45077495	chr7:45077495:G:A	3.61411e-09	-2.00972e-10	-0.788159
45077620	chr7:45077620:C:T	4.79914e-08	-0.505999	2.30402
45077939	chr7:45077939:G:A	4.28951e-08	-0.595777	2.28153
45078349	chr7:45078349:C:T	9.94075e-07	5.48292	-0.654108
45079916	chr7:45079916:A:G	3.3275e-10	-1.8437	-1.32967
45080206	chr7:45080206:TGAG:T	2.10544e-09	-2.00972e-10	-1.32848
45080469	chr7:45080469:T:A	2.5061e-09	-2.00972e-10	-1.15428
45080626	chr7:45080626:C:T	8.92211e-10	-1.08106	-1.10599
45080649	chr7:45080649:G:A	9.05961e-07	5.1559	-0.419908
45080751	chr7:45080751:C:T	1.24798e-08	-2.00972e-10	0.451112
45080854	chr7:45080854:C:T	9.61391e-09	-0.628782	0.81899
45081105	chr7:45081105:C:T	1.27958e-09	-1.49136	-0.335114
45081305	chr7:45081305:C:A	1.27054e-09	-1.83356	-3.49827e-10
45081690	chr7:45081690:C:T	2.29263e-09	-2.00972e-10	-1.2433
45082420	chr7:45082420:G:C	2.08606e-09	-2.00972e-10	-1.33773
45082725	chr7:45082725:C:A	1.61811e-06	5.87626	-0.560243
45083013	chr7:45083013:G:A	2.14694e-09	-2.00972e-10	-1.30896
45084409	chr7:45084409:T:C	8.79061e-10	-1.53583	-0.666075
45084687	chr7:45084687:A:G	7.93046e-09	0.17712	-0.179413
45085327	chr7:45085327:T:C	4.0943e-09	-2.00972e-10	-0.663407
45085867	chr7:45085867:G:C	1.41565e-09	-1.72541	-3.49827e-10
45085887	chr7:45085887:T:A	2.61819e-09	-2.00972e-10	-1.11052
45086064	chr7:45086064:C:T	2.23921e-09	-2.00972e-10	-1.26688
45086066	chr7:45086066:G:A	6.07051e-10	-1.40219	-1.16996
45086176	chr7:45086176:G:A	6.88363e-09	0.119898	-0.263756
45086305	chr7:45086305:A:C	1.27224e-09	-0.640449	-1.19177
45086584	chr7:45086584:G:A	4.37881e-07	4.62726	-0.618316
45087183	chr7:45087183:C:T	2.24805e-09	-2.00972e-10	-1.26294
45087683	chr7:45087683:T:C	2.53842e-09	-0.811452	-0.330007
45087733	chr7:45087733:G:A	2.96036e-09	-1.33011	0.342415
45087830	chr7:45087830:C:T	1.35365e-09	-1.7702	-3.49827e-10
45087994	chr7:45087994:C:T	3.24396e-09	0.320348	-1.21656
45088616	chr7:45088616:C:A	4.16095e-09	-2.00972e-10	-0.647259
45088888	chr7:45088888:C:G	3.24887e-09	-2.00972e-10	-0.894695
45089579	chr7:45089579:A:G	2.4067e-09	-0.702855	-0.49189
45090282	chr7:45090282:C:T	2.23723e-09	-2.00972e-10	-1.26776
45090914	chr7:45090914:C:T	3.5013e-07	4.55447	-0.76917
45091611	chr7:45091611:G:A	1.52749e-09	-1.64937	-3.49827e-10
45091900	chr7:45091900:T:C	2.4069e-09	0.106824	-1.30149
45091985	chr7:45091985:G:A	3.57551e-09	-2.00972e-10	-0.798895
45092045	chr7:45092045:G:A	3.72936e-09	-2.00972e-10	-0.756767
45092254	chr7:45092254:T:C	2.88145e-07	4.40064	-0.810177
45092464	chr7:45092464:A:C	2.27562e-09	-2.00972e-10	-1.25075
45092651	chr7:45092651:G:T	2.05472e-09	-2.00972e-10	-1.35286
45092987	chr7:45092987:T:C	2.3119e-09	-2.00972e-10	-1.23493
45093216	chr7:45093216:G:A	2.33285e-09	-2.00972e-10	-1.22591
45093237	chr7:45093237:T:C	2.31754e-09	-2.00972e-10	-1.2325
45093422	chr7:45093422:T:C	1.75771e-09	-0.788352	-0.72064
45094536	chr7:45094536:A:T	3.47332e-07	4.66339	-0.886115
45095859	chr7:45095859:G:T	2.24814e-09	-2.00972e-10	-1.2629
45095980	chr7:45095980:G:A	8.68563e-10	-1.13302	-1.08089
45096173	chr7:45096173:A:G	2.93188e-09	0.354265	-1.35162
45096231	chr7:45096231:C:T	2.82943e-09	-2.00972e-10	-1.03293
45096240	chr7:45096240:C:G	2.86002e-09	-1.41679	0.394613
45096273	chr7:45096273:C:T	2.58361e-09	-2.00972e-10	-1.12381
45096274	chr7:45096274:G:A	2.79347e-09	-1.48072	0.434996
45096282	chr7:45096282:C:T	3.57301e-07	4.73886	-0.933289
45096304	chr7:45096304:T:A	6.39658e-10	-1.35161	-1.16821
45096793	chr7:45096793:G:A	3.72926e-09	-1.31445	0.557659
45096824	chr7:45096824:T:C	8.74912e-10	-1.36528	-0.841358
45096914	chr7:45096914:T:C	1.05401e-09	-1.39766	-0.622739
45097574	chr7:45097574:T:C	2.32594e-08	1.07371	-3.49827e-10
45097926	chr7:45097926:C:T	9.76992e-09	1.49647	-1.29016
45097932	chr7:45097932:G:GT	6.77521e-09	1.15413	-1.31386
45098160	chr7:45098160:C:G	2.18583e-08	1.87297	-0.86139
45098227	chr7:45098227:T:C	2.0766e-09	-2.00972e-10	-1.34227
45098229	chr7:45098229:C:T	2.12246e-09	-2.00972e-10	-1.32043
45098238	chr7:45098238:G:GT	3.56949e-09	-2.00972e-10	-0.800581
45098244	chr7:45098244:C:T	1.57449e-09	-0.393903	-1.22517
45098251	chr7:45098251:G:A	1.0619e-06	5.38915	-0.494337
45098269	chr7:45098269:T:C	3.62969e-10	-1.76198	-1.32446
45098309	chr7:45098309:T:C	7.70067e-10	-1.28405	-1.05023
45098432	chr7:45098432:A:G	3.88656e-10	-1.71076	-1.30731
45098614	chr7:45098614:C:T	9.04934e-09	1.47675	-1.34706
45098617	chr7:45098617:T:G	2.73746e-09	-2.00972e-10	-1.06597
45098824	chr7:45098824:T:C	2.78971e-09	-2.00972e-10	-1.04707
45098833	chr7:45098833:ATATATACT:A	2.34048e-09	-1.46016	0.237515
45098975	chr7:45098975:T:G	2.36211e-09	-1.4435	0.230048
45099101	chr7:45099101:T:C	1.99356e-09	-0.394767	-0.988312
45099125	chr7:45099125:G:A	2.1713e-09	-2.00972e-10	-1.29768
45099547	chr7:45099547:T:C	1.55662e-09	-1.63049	-3.49827e-10
45099564	chr7:45099564:T:C	8.59038e-09	1.40954	-1.3319
45100293	chr7:45100293:G:A	1.03678e-08	1.61759	-1.35189
45100320	chr7:45100320:A:C	6.83813e-07	5.2741	-0.819414
45100586	chr7:45100586:C:A	2.71135e-09	-2.00972e-10	-1.07556
45100617	chr7:45100617:G:A	1.3104e-09	-1.80267	-3.49827e-10
45101000	chr7:45101000:T:C	2.27577e-09	-1.47422	0.223534
45101315	chr7:45101315:C:T	3.5432e-10	-1.79175	-1.31881
45102068	chr7:45102068:C:T	2.31778e-09	-2.00972e-10	-1.23239
45102186	chr7:45102186:G:T	1.48021e-08	1.91463	-1.29286
45102546	chr7:45102546:T:C	1.59624e-09	-0.381188	-1.22416
45103509	chr7:45103509:T:C	2.17028e-09	-0.409463	-0.888686
45103618	chr7:45103618:A:G	2.72275e-09	-2.00972e-10	-1.07136
45103842	chr7:45103842:T:C	2.49009e-09	-2.00972e-10	-1.16069
45104293	chr7:45104293:A:G	2.3089e-09	-1.46656	0.230329
45104514	chr7:45104514:C:T	2.32974e-09	-1.45048	0.223235
45105017	chr7:45105017:C:T	1.07695e-08	0.303719	-3.49827e-10
45105204	chr7:45105204:C:T	1.31906e-09	-1.79609	-3.49827e-10
45105236	chr7:45105236:T:C	2.50836e-09	-2.00972e-10	-1.15337
45105398	chr7:45105398:C:T	1.04004e-09	-1.27184	-0.761905
45105810	chr7:45105810:C:G	3.78071e-09	-2.00972e-10	-0.743091
45106012	chr7:45106012:C:T	9.56014e-09	0.1846	-3.49827e-10
45106071	chr7:45106071:G:A	9.17805e-10	-1.24931	-0.909467
45106918	chr7:45106918:C:T	3.87501e-10	-1.71455	-1.30649
45106975	chr7:45106975:C:G	5.46806e-10	-1.32383	-1.35284
45106985	chr7:45106985:G:A	1.15209e-08	1.72278	-1.35162
45107349	chr7:45107349:C:T	2.50119e-09	-2.00972e-10	-1.15624
45107965	chr7:45107965:G:A	1.90641e-08	2.22174	-1.34694
45108420	chr7:45108420:C:T	9.18117e-07	5.53693	-0.787613
45108723	chr7:45108723:G:GC	3.65346e-10	-1.77869	-1.30122
45109068	chr7:45109068:G:A	1.77007e-09	-1.54521	0.0432245
45109174	chr7:45109174:C:A	2.42062e-09	-1.43062	0.241645
45109271	chr7:45109271:G:A	2.53947e-09	-2.00972e-10	-1.14105
45109423	chr7:45109423:T:C	2.083e-09	-2.00972e-10	-1.33919
45109685	chr7:45109685:T:A	2.24063e-09	-2.00972e-10	-1.26625
45109747	chr7:45109747:C:T	2.14987e-09	-2.00972e-10	-1.3076
45109780	chr7:45109780:C:T	5.59481e-09	-2.00972e-10	-0.351164
45109811	chr7:45109811:T:C	1.51855e-08	1.82511	-1.17777
45110041	chr7:45110041:G:A	5.79881e-10	-1.59512	-1.02281
45110260	chr7:45110260:T:C	2.50312e-09	-2.00972e-10	-1.15546
45110320	chr7:45110320:C:G	2.30062e-07	4.02978	-0.664435
45110524	chr7:45110524:G:A	2.76129e-09	-2.00972e-10	-1.05731
45110626	chr7:45110626:G:A	3.94185e-10	-1.70567	-1.29827
45110732	chr7:45110732:A:C	2.19012e-09	-1.12207	-0.16698
45110900	chr7:45110900:G:T	2.46268e-09	-2.00972e-10	-1.17175
45111027	chr7:45111027:G:C	2.92805e-09	-2.00972e-10	-0.998666
45111053	chr7:45111053:G:A	2.16753e-09	-0.169333	-1.13008
45111463	chr7:45111463:A:G	2.43693e-09	-2.00972e-10	-1.18227
45111505	chr7:45111505:G:A	4.27263e-09	-2.00972e-10	-0.620773
45111521	chr7:45111521:T:A	7.72113e-09	-0.0290428	-3.49827e-10
45112515	chr7:45112515:G:A	9.99462e-10	-0.766262	-1.30728
45112772	chr7:45112772:G:T	6.78897e-09	-2.00972e-10	-0.157704
45112806	chr7:45112806:A:G	3.30108e-09	-2.00972e-10	-0.878754
45113064	chr7:45113064:A:T	2.6199e-09	-2.00972e-10	-1.10987
45113542	chr7:45113542:A:G	2.50054e-09	-2.00972e-10	-1.1565
45113568	chr7:45113568:T:C	1.54207e-09	-1.63988	-3.49827e-10
45113641	chr7:45113641:T:G	4.13044e-10	-1.66663	-1.29057
45113686	chr7:45113686:A:AG	3.04645e-09	-2.00972e-10	-0.959026
45113750	chr7:45113750:G:A	2.14964e-09	-2.00972e-10	-1.3077
45113981	chr7:45113981:A:G	9.29432e-10	-1.6423	-0.503882
45114577	chr7:45114577:GC:G	4.21409e-10	-1.64672	-1.29044
45114700	chr7:45114700:C:G	2.14913e-09	-2.00972e-10	-1.30794
45114773	chr7:45114773:A:C	4.16509e-10	-1.73029	-1.21856
45114812	chr7:45114812:CAGCTGCCCAGAAGACTCACATGCAAGTA:C	4.79552e-09	-1.22333	0.718005
45114916	chr7:45114916:C:A	2.16785e-09	-2.00972e-10	-1.29927
45114917	chr7:45114917:A:T	3.91849e-10	-1.8526	-1.15728
45115452	chr7:45115452:T:TC	2.01751e-09	-1.37114	-3.49827e-10
45115453	chr7:45115453:T:C	2.16081e-09	-2.00972e-10	-1.30252
45115511	chr7:45115511:G:A	2.24907e-09	-1.23962	-0.0228638
45115513	chr7:45115513:T:G	5.16698e-10	-1.38486	-1.34844
45115700	chr7:45115700:C:T	5.95798e-09	-0.288272	-3.49827e-10
45116201	chr7:45116201:T:C	4.10533e-10	-1.66592	-1.29738
45116369	chr7:45116369:T:C	4.44627e-10	-1.67346	-1.21007
45116519	chr7:45116519:T:C	4.84629e-10	-1.63802	-1.15935
45116568	chr7:45116568:C:T	2.06142e-06	6.12442	-0.566278
45116619	chr7:45116619:C:T	4.07421e-10	-1.67451	-1.2964
45116643	chr7:45116643:G:A	2.27242e-09	-1.23505	-0.0171097
45116653	chr7:45116653:C:T	3.46247e-09	-2.00972e-10	-0.831022
45116747	chr7:45116747:A:G	4.24214e-10	-1.70592	-1.2246
45116773	chr7:45116773:A:T	2.40777e-09	-2.00972e-10	-1.1943
45116776	chr7:45116776:C:T	2.39297e-09	-2.00972e-10	-1.20047
45116946	chr7:45116946:T:A	2.50688e-09	-2.00972e-10	-1.15397
45117067	chr7:45117067:A:C	3.85664e-10	-1.80341	-1.22238
45117084	chr7:45117084:C:T	1.30423e-09	-1.80739	-3.49827e-10
45117190	chr7:45117190:T:C	2.36139e-09	-0.162197	-1.05155
45117234	chr7:45117234:G:T	2.3994e-09	-2.00972e-10	-1.19778
45117412	chr7:45117412:G:T	3.46829e-09	-2.00972e-10	-0.82934
45117690	chr7:45117690:C:T	1.54194e-07	3.7766	-0.811392
45118027	chr7:45118027:A:G	4.72283e-10	-1.55813	-1.26505
45118107	chr7:45118107:G:A	2.44203e-09	-2.00972e-10	-1.18017
45118204	chr7:45118204:C:T	4.21734e-08	2.98692	-1.31813
45118299	chr7:45118299:C:T	3.78136e-08	2.87671	-1.31704
45118780	chr7:45118780:A:G	4.0048e-08	2.93302	-1.31595
45118783	chr7:45118783:C:T	2.10924e-09	-2.00972e-10	-1.32667
45118941	chr7:45118941:A:G	4.22528e-09	-2.00972e-10	-0.631917
45119159	chr7:45119159:C:T	4.23516e-10	-1.82861	-1.10356
45119172	chr7:45119172:G:C	7.50204e-09	-2.00972e-10	-0.0578283
45119179	chr7:45119179:G:T	5.1444e-09	0.206756	-0.641851
45119182	chr7:45119182:T:C	3.0857e-09	-0.0939929	-0.852232
45119534	chr7:45119534:G:A	3.31203e-09	-0.0426272	-0.832815
45119715	chr7:45119715:G:A	4.49716e-09	-2.00972e-10	-0.569558
45119717	chr7:45119717:T:C	2.16679e-09	-2.00972e-10	-1.29976
45119871	chr7:45119871:G:A	2.15737e-09	-2.00972e-10	-1.30411
45119937	chr7:45119937:G:A	2.27441e-09	-2.00972e-10	-1.25128
45119984	chr7:45119984:T:A	4.13757e-10	-1.83696	-1.11851
45119997	chr7:45119997:A:G	2.35688e-09	-2.00972e-10	-1.21567
45120393	chr7:45120393:G:A	2.07045e-09	-0.0897748	-1.25546
45120549	chr7:45120549:C:T	3.53314e-09	0.244794	-1.05561
45120563	chr7:45120563:C:T	2.62421e-09	-2.00972e-10	-1.10822
45120804	chr7:45120804:C:T	4.06318e-08	2.92878	-1.29723
45120928	chr7:45120928:A:G	8.07475e-09	-2.00972e-10	0.0157392
45120977	chr7:45120977:T:C	1.27332e-09	-1.83138	-3.49827e-10
45121450	chr7:45121450:G:A	9.02193e-10	-1.48316	-0.69277
45121592	chr7:45121592:C:T	4.46499e-10	-1.72934	-1.14998
45122179	chr7:45122179:G:A	2.30157e-09	-2.00972e-10	-1.23941
45122558	chr7:45122558:C:T	2.30601e-09	-2.00972e-10	-1.23748
45122610	chr7:45122610:G:A	6.2947e-10	-1.26656	-1.26932
45122953	chr7:45122953:A:G	4.6029e-09	-2.00972e-10	-0.546315
45123064	chr7:45123064:T:C	2.18413e-09	-2.00972e-10	-1.29179
45123356	chr7:45123356:C:T	2.44514e-09	-2.00972e-10	-1.1789
45123453	chr7:45123453:T:G	2.27912e-09	-2.00972e-10	-1.24921
45123500	chr7:45123500:C:T	1.67177e-09	-1.83961	0.280495
45123528	chr7:45123528:G:A	1.35114e-09	-1.77205	-3.49827e-10
45123608	chr7:45123608:A:C	2.72851e-09	-0.175419	-0.893829
45123819	chr7:45123819:C:T	4.4351e-10	-1.54758	-1.33845
45123934	chr7:45123934:T:G	2.23416e-09	-2.00972e-10	-1.26914
45124237	chr7:45124237:G:A	2.07694e-09	-2.00972e-10	-1.34211
45124566	chr7:45124566:T:A	2.27177e-09	-2.00972e-10	-1.25244
45125458	chr7:45125458:G:A	2.15685e-09	-2.00972e-10	-1.30435
45125720	chr7:45125720:G:A	3.18635e-09	-2.00972e-10	-0.914126
45125759	chr7:45125759:A:G	3.40617e-09	-2.00972e-10	-0.847414
45125766	chr7:45125766:G:C	3.02044e-09	-2.00972e-10	-0.967601
45126187	chr7:45126187:C:A	3.99128e-09	-2.00972e-10	-0.688891
45126524	chr7:45126524:G:A	2.19113e-09	-2.00972e-10	-1.28858
45126564	chr7:45126564:C:T	2.05478e-09	-2.00972e-10	-1.35283
45127042	chr7:45127042:T:A	6.49835e-09	1.11395	-1.3154
45127067	chr7:45127067:G:A	1.18371e-09	-1.39713	-0.507222
45127694	chr7:45127694:T:C	3.32997e-10	-1.8236	-1.34903
45127696	chr7:45127696:T:C	3.33874e-10	-1.82211	-1.34789
45127725	chr7:45127725:T:A	4.91072e-09	-2.00972e-10	-0.481583
45127926	chr7:45127926:C:G	7.31979e-09	1.20959	-1.29201
45128034	chr7:45128034:T:G	2.13143e-09	-2.00972e-10	-1.31621
45128232	chr7:45128232:C:T	1.03769e-08	1.17786	-0.911278
45128344	chr7:45128344:G:C	1.91041e-09	-0.20836	-1.21732
45128807	chr7:45128807:C:T	1.29084e-09	-1.81771	-3.49827e-10
45129219	chr7:45129219:C:T	1.97984e-08	-2.00972e-10	0.9126
45129593	chr7:45129593:C:T	2.44909e-09	-2.00972e-10	-1.17729
45130139	chr7:45130139:C:T	2.08529e-09	-2.00972e-10	-1.3381
45130246	chr7:45130246:T:C	2.10493e-09	-2.00972e-10	-1.32872
45130669	chr7:45130669:A:G	3.98232e-09	-0.531211	-0.159928
45130897	chr7:45130897:C:T	2.08161e-09	-2.00972e-10	-1.33986
45130911	chr7:45130911:C:T	6.77416e-10	-1.11858	-1.3439
45131189	chr7:45131189:G:A	4.85729e-10	-1.77846	-1.01665
45131811	chr7:45131811:A:G	6.82738e-10	-1.10284	-1.35181
45131834	chr7:45131834:T:C	4.77802e-10	-1.77598	-1.03558
45131848	chr7:45131848:T:C	3.38693e-10	-1.85167	-1.30399
45131852	chr7:45131852:C:T	2.14727e-09	-2.00972e-10	-1.3088
45132645	chr7:45132645:G:T	1.6192e-08	-2.00972e-10	0.711516
45132847	chr7:45132847:G:T	1.71455e-08	-2.00972e-10	0.768736
45133030	chr7:45133030:A:G	6.94248e-10	-1.85264	-0.58529
45133092	chr7:45133092:T:C	1.01344e-09	-1.68984	-0.369819
45133373	chr7:45133373:G:A	2.13015e-09	-2.00972e-10	-1.31681
45133695	chr7:45133695:G:C	2.0577e-09	-2.00972e-10	-1.35142
45134054	chr7:45134054:G:A	2.32299e-09	-2.00972e-10	-1.23015
45134361	chr7:45134361:G:A	8.01875e-09	-2.00972e-10	0.0087793
45134490	chr7:45134490:A:G	3.50882e-10	-1.84676	-1.27355
45134822	chr7:45134822:C:T	5.80972e-10	-1.84014	-0.775918
45135485	chr7:45135485:G:T	3.61332e-10	-1.85247	-1.2385
45135526	chr7:45135526:G:A	2.77393e-09	-2.00972e-10	-1.05274
45135606	chr7:45135606:G:A	7.05814e-10	-1.35679	-1.06461
45135868	chr7:45135868:T:C	1.06357e-08	-2.00972e-10	0.29121
45136190	chr7:45136190:G:A	3.27596e-10	-1.85232	-1.33665
45136221	chr7:45136221:CACAA:C	1.80391e-09	-1.48305	-3.49827e-10
45136518	chr7:45136518:G:A	2.19767e-09	-2.00972e-10	-1.28561
45136794	chr7:45136794:T:C	2.31615e-09	-2.00972e-10	-1.2331
45136833	chr7:45136833:G:A	5.14471e-10	-1.85028	-0.887334
45136905	chr7:45136905:G:T	5.84215e-09	-2.00972e-10	-0.307905
45137524	chr7:45137524:C:T	3.01561e-09	-2.00972e-10	-0.9692
45137716	chr7:45137716:A:G	2.27238e-09	-2.00972e-10	-1.25217
45137998	chr7:45137998:C:T	2.28339e-09	-2.00972e-10	-1.24734
45138094	chr7:45138094:T:G	2.08645e-09	-2.00972e-10	-1.33754
45138115	chr7:45138115:T:C	4.97313e-10	-1.85277	-0.918773
45138142	chr7:45138142:T:G	2.05583e-09	-2.00972e-10	-1.35233
45138342	chr7:45138342:AC:A	3.48159e-10	-1.85277	-1.27533
45138388	chr7:45138388:C:T	4.66216e-09	-2.00972e-10	-0.533524
45138692	chr7:45138692:G:A	7.00435e-10	-1.70625	-0.722807
45139194	chr7:45139194:C:A	2.58714e-09	-2.00972e-10	-1.12245
45139399	chr7:45139399:T:C	1.18319e-09	-1.78302	-0.121768
45139477	chr7:45139477:G:A	7.02884e-10	-1.83735	-0.588214
45139778	chr7:45139778:G:C	3.09221e-09	-2.00972e-10	-0.944116
45139874	chr7:45139874:G:C	9.9995e-10	-1.85276	-0.220289
45140165	chr7:45140165:A:G	3.09457e-09	-2.00972e-10	-0.943355
45140232	chr7:45140232:G:C	7.036e-10	-1.09524	-1.32931
45140251	chr7:45140251:C:T	1.22668e-08	-2.00972e-10	0.433891
45140279	chr7:45140279:C:T	6.11331e-10	-1.2859	-1.27922
45140399	chr7:45140399:G:A	9.86919e-10	-1.8527	-0.233475
45140450	chr7:45140450:A:G	6.55693e-10	-1.82103	-0.674037
45141170	chr7:45141170:G:A	2.40119e-09	-2.00972e-10	-1.19704
45141671	chr7:45141671:G:A	2.69236e-09	-2.00972e-10	-1.08258
45141675	chr7:45141675:A:T	4.59292e-10	-1.70927	-1.1418
45141719	chr7:45141719:A:G	2.3538e-09	-2.00972e-10	-1.21697
45141760	chr7:45141760:C:T	5.20118e-09	-2.00972e-10	-0.424117
45141849	chr7:45141849:T:C	6.614e-10	-1.13522	-1.35118
45141936	chr7:45141936:C:T	2.14675e-09	-2.00972e-10	-1.30905
45141948	chr7:45141948:C:T	4.58268e-10	-1.50975	-1.34356
45142008	chr7:45142008:A:G	2.14902e-09	-2.00972e-10	-1.30799
45142193	chr7:45142193:A:G	9.5307e-10	-1.22704	-0.894027
45142985	chr7:45142985:G:T	2.0783e-09	-2.00972e-10	-1.34145
45142992	chr7:45142992:T:C	6.93345e-10	-1.08746	-1.35177
45143336	chr7:45143336:C:T	2.18649e-09	-2.00972e-10	-1.2907
45143338	chr7:45143338:C:T	2.06432e-09	-2.00972e-10	-1.3482
45143687	chr7:45143687:C:T	1.14016e-08	0.360749	-3.49827e-10
45143755	chr7:45143755:G:A	1.30259e-09	-1.80865	-3.49827e-10
45144403	chr7:45144403:T:C	2.10715e-09	-2.00972e-10	-1.32767
45144446	chr7:45144446:T:C	7.08329e-09	-2.00972e-10	-0.115264
45144664	chr7:45144664:G:A	2.08589e-09	-2.00972e-10	-1.33781
45144825	chr7:45144825:T:C	1.1851e-08	-2.00972e-10	0.399407
45145036	chr7:45145036:A:T	2.15553e-09	-2.00972e-10	-1.30497
45145119	chr7:45145119:A:G	3.33863e-10	-1.84573	-1.3243
45145562	chr7:45145562:A:G	4.38344e-09	-2.00972e-10	-0.59517
45145608	chr7:45145608:G:A	2.07716e-09	-2.00972e-10	-1.342
45145990	chr7:45145990:G:A	2.31427e-09	-2.00972e-10	-1.23391
45147128	chr7:45147128:C:T	4.05986e-10	-1.71686	-1.25758
45147141	chr7:45147141:G:A	8.13478e-09	1.1	-1.07686
45147409	chr7:45147409:A:G	2.47501e-09	-2.00972e-10	-1.16676
45147446	chr7:45147446:T:C	4.6312e-09	-2.00972e-10	-0.540186
45147781	chr7:45147781:A:C	2.12517e-09	-2.00972e-10	-1.31915
45148134	chr7:45148134:C:T	5.77866e-10	-1.3158	-1.30562
45148179	chr7:45148179:A:G	4.66175e-09	-2.00972e-10	-0.533613
45148216	chr7:45148216:G:C	3.33165e-09	-2.00972e-10	-0.869536
45148227	chr7:45148227:C:T	3.61154e-09	-2.00972e-10	-0.788868
45148271	chr7:45148271:G:A	3.50522e-09	-2.00972e-10	-0.818749
45148303	chr7:45148303:C:T	4.66735e-09	-2.00972e-10	-0.532411
45148562	chr7:45148562:G:A	4.46447e-09	-2.00972e-10	-0.576853
45148579	chr7:45148579:T:G	3.76733e-10	-1.77081	-1.27842
45148592	chr7:45148592:A:G	4.46447e-09	-2.00972e-10	-0.576853
45149196	chr7:45149196:TC:T	8.99672e-09	-2.00972e-10	0.123857
45149588	chr7:45149588:T:A	6.33127e-10	-1.31891	-1.21117
45150017	chr7:45150017:A:G	9.79588e-09	-2.00972e-10	0.208959
45150145	chr7:45150145:G:A	1.07013e-08	-2.00972e-10	0.29736
45150564	chr7:45150564:A:T	3.73365e-10	-1.79011	-1.26809
45150665	chr7:45150665:G:A	1.09672e-07	-2.00972e-10	2.62449
45150815	chr7:45150815:C:T	4.18389e-09	-0.530188	-0.111573
45150903	chr7:45150903:T:C	6.0927e-10	-1.30345	-1.26504
45151364	chr7:45151364:T:C	2.1186e-09	-2.00972e-10	-1.32225
45151591	chr7:45151591:G:A	4.44874e-10	-1.83419	-1.04878
45151708	chr7:45151708:G:C	1.81017e-09	-0.168987	-1.31059
45151714	chr7:45151714:C:T	3.27631e-10	-1.85273	-1.33614
45151976	chr7:45151976:C:T	4.73548e-10	-1.83368	-0.986826
45152072	chr7:45152072:C:T	1.49824e-09	-0.356235	-1.31248
45152309	chr7:45152309:G:A	1.85645e-09	-0.105387	-1.34895
45152546	chr7:45152546:G:A	7.84624e-08	-2.00972e-10	2.28962
45152676	chr7:45152676:G:A	4.76733e-09	-2.00972e-10	-0.511217
45152713	chr7:45152713:C:T	3.31942e-09	-2.00972e-10	-0.873214
45152761	chr7:45152761:T:C	1.21742e-08	-2.00972e-10	0.426314
45152987	chr7:45152987:G:T	4.82436e-09	-0.499324	-3.49827e-10
45153134	chr7:45153134:C:T	8.16907e-09	-2.00972e-10	0.0273521
45153214	chr7:45153214:G:T	4.64462e-10	-1.83163	-1.00825
45153229	chr7:45153229:G:A	1.19579e-08	1.53425	-1.12586
45153323	chr7:45153323:T:C	1.6763e-08	-2.00972e-10	0.746172
45153977	chr7:45153977:TC:T	4.80367e-09	0.846176	-1.3498
45154183	chr7:45154183:T:TC	1.25026e-09	-1.84965	-3.49827e-10
45154790	chr7:45154790:G:A	8.39186e-09	-2.00972e-10	0.0542588
45154797	chr7:45154797:G:A	2.37475e-09	-2.00972e-10	-1.20811
45154830	chr7:45154830:C:T	2.52846e-08	-2.00972e-10	1.15719
45155067	chr7:45155067:A:G	1.43054e-09	-1.71495	-3.49827e-10
45155399	chr7:45155399:C:T	1.8335e-09	-1.46677	-3.49827e-10
45155493	chr7:45155493:A:ATAAG	2.56139e-09	-2.00972e-10	-1.13245
45155554	chr7:45155554:A:G	1.65287e-09	-1.188	-0.382488
45155590	chr7:45155590:G:A	1.43229e-09	-1.71373	-3.49827e-10
45155705	chr7:45155705:C:T	1.27224e-09	-1.83223	-3.49827e-10
45155944	chr7:45155944:C:T	1.697e-08	1.00978	-0.251342
45156100	chr7:45156100:TAA:T	7.54479e-09	-2.00972e-10	-0.0521451
45156136	chr7:45156136:G:A	6.40104e-10	-1.31997	-1.19916
45156454	chr7:45156454:G:A	6.17564e-09	1.08909	-1.34148
45156801	chr7:45156801:C:T	1.12423e-08	-2.00972e-10	0.346677
45157161	chr7:45157161:C:T	1.27959e-09	-1.25091	-0.575554
45157834	chr7:45157834:G:A	3.45875e-08	1.76504	-0.294554
45158271	chr7:45158271:T:C	2.15647e-09	-2.00972e-10	-1.30453
45158596	chr7:45158596:T:A	7.7015e-10	-1.25417	-1.08
45158703	chr7:45158703:T:C	4.68055e-09	-2.00972e-10	-0.529587
45158711	chr7:45158711:A:G	1.39479e-08	1.02951	-0.467179
45158857	chr7:45158857:T:C	2.6786e-09	-2.00972e-10	-1.08771
45159112	chr7:45159112:C:T	1.45131e-09	-1.18471	-0.51582
45159134	chr7:45159134:C:T	1.69799e-09	-1.54356	-3.49827e-10
45159295	chr7:45159295:G:A	3.95266e-09	-0.698615	-3.49827e-10
45159840	chr7:45159840:A:T	1.16761e-08	1.16167	-0.777127
45159903	chr7:45159903:G:A	2.05495e-09	-2.00972e-10	-1.35275
45159917	chr7:45159917:C:T	3.023e-09	-2.00972e-10	-0.966753
45160003	chr7:45160003:A:G	6.45542e-09	1.10666	-1.31474
45160021	chr7:45160021:C:T	2.89484e-09	-2.00972e-10	-1.01007
45160054	chr7:45160054:C:T	1.02931e-08	1.05949	-0.801016
45160058	chr7:45160058:T:C	2.22589e-08	-2.00972e-10	1.02974
45160259	chr7:45160259:A:G	4.35962e-09	-2.00972e-10	-0.600619
45160775	chr7:45160775:A:G	8.55932e-09	1.14065	-1.06663
45160957	chr7:45160957:A:G	8.72926e-09	1.09218	-0.998502
45161134	chr7:45161134:GA:G	3.43348e-09	0.0236793	-0.863107
45161137	chr7:45161137:C:G	3.39613e-09	0.0124273	-0.862794
45161291	chr7:45161291:G:A	2.30973e-09	-2.00972e-10	-1.23587
45161305	chr7:45161305:C:T	1.36108e-08	-2.00972e-10	0.537862
45161425	chr7:45161425:T:A	3.82907e-09	0.378738	-1.10912
45161446	chr7:45161446:A:G	1.04604e-09	-1.23144	-0.796552
45161505	chr7:45161505:C:T	3.92644e-09	0.529604	-1.23487
45161540	chr7:45161540:C:CT	4.01411e-09	0.321195	-1.00438
45161576	chr7:45161576:A:T	5.2232e-09	0.377674	-0.797566
45161635	chr7:45161635:G:A	2.31782e-09	-2.00972e-10	-1.23238
45161698	chr7:45161698:A:G	3.90718e-09	0.463774	-1.17396
45161873	chr7:45161873:G:A	1.63136e-09	-1.58359	-3.49827e-10
45161917	chr7:45161917:C:T	2.40363e-09	-2.00972e-10	-1.19602
45162007	chr7:45162007:C:T	2.40817e-09	-2.00972e-10	-1.19414
45162208	chr7:45162208:T:C	3.38974e-09	0.26164	-1.11389
45162246	chr7:45162246:G:T	2.61503e-09	-2.00972e-10	-1.11173
45162467	chr7:45162467:T:C	3.81436e-10	-1.8468	-1.19002
45162490	chr7:45162490:G:A	1.31747e-09	-1.79729	-3.49827e-10
45162649	chr7:45162649:C:T	2.06738e-09	-2.00972e-10	-1.34672
45163031	chr7:45163031:A:G	5.24292e-09	0.715583	-1.13171
45163105	chr7:45163105:T:C	5.11731e-09	0.693492	-1.13387
45163120	chr7:45163120:A:C	5.18311e-09	0.703089	-1.13069
45163322	chr7:45163322:T:C	5.13473e-09	0.687936	-1.12491
45163385	chr7:45163385:G:A	5.03571e-09	0.676021	-1.13247
45163431	chr7:45163431:T:C	5.09046e-09	0.667346	-1.11298
45163538	chr7:45163538:G:A	2.65529e-09	-2.00972e-10	-1.09645
45163572	chr7:45163572:C:T	2.72964e-09	-2.00972e-10	-1.06883
45163616	chr7:45163616:A:G	4.52829e-09	0.776758	-1.33942
45163909	chr7:45163909:A:G	5.82384e-09	0.839193	-1.15024
45164439	chr7:45164439:G:A	6.44272e-09	0.56152	-0.771572
45164490	chr7:45164490:A:G	4.28325e-09	0.529028	-1.14732
45164534	chr7:45164534:C:T	4.48611e-09	0.650524	-1.22254
45164669	chr7:45164669:A:G	2.95972e-09	-2.00972e-10	-0.987908
45164699	chr7:45164699:G:A	4.09293e-10	-1.73256	-1.23377
45164756	chr7:45164756:T:C	1.83656e-08	-2.00972e-10	0.837478
45164821	chr7:45164821:T:C	1.74622e-08	-2.00972e-10	0.787033
45165023	chr7:45165023:T:C	3.83776e-09	0.421353	-1.14947
45165181	chr7:45165181:T:C	2.5478e-09	0.171489	-1.30926
45165183	chr7:45165183:C:T	3.84289e-09	0.422753	-1.14953
45165657	chr7:45165657:C:T	4.09299e-09	0.487484	-1.15121
45165907	chr7:45165907:G:A	4.11305e-09	0.506323	-1.16516
45166065	chr7:45166065:T:C	4.00784e-09	0.505742	-1.19049
45166151	chr7:45166151:A:G	4.22254e-09	0.545716	-1.17828
45166157	chr7:45166157:T:C	4.25549e-09	0.554542	-1.17934
45166171	chr7:45166171:G:A	3.66606e-09	0.441163	-1.21505
45166198	chr7:45166198:A:G	4.10184e-10	-1.72656	-1.23759
45166304	chr7:45166304:G:T	4.15805e-10	-1.72545	-1.22509
45166684	chr7:45166684:T:C	2.05473e-09	-2.00972e-10	-1.35286
45167158	chr7:45167158:T:C	4.67357e-09	0.663733	-1.19481
45167167	chr7:45167167:T:C	1.7941e-09	-0.18387	-1.30463
45167211	chr7:45167211:C:G	2.80863e-09	-2.00972e-10	-1.0403
45167223	chr7:45167223:CTGGGA:C	2.07558e-09	-2.00972e-10	-1.34276
45167230	chr7:45167230:T:C	2.0785e-09	-2.00972e-10	-1.34136
45167411	chr7:45167411:A:G	3.16062e-08	-2.00972e-10	1.38035
45167501	chr7:45167501:T:A	4.43286e-08	-2.00972e-10	1.71863
45167761	chr7:45167761:T:C	4.08812e-10	-1.70402	-1.26348
45167830	chr7:45167830:C:T	5.03746e-09	0.725286	-1.18139
45167833	chr7:45167833:G:A	2.30717e-09	-2.00972e-10	-1.23698
45168006	chr7:45168006:T:C	7.57447e-08	-2.00972e-10	2.25437
45168138	chr7:45168138:T:G	2.24225e-09	-2.00972e-10	-1.26552
45168261	chr7:45168261:G:T	5.46833e-09	0.771431	-1.14546
45168309	chr7:45168309:G:A	2.23119e-09	-2.00972e-10	-1.27047
45168472	chr7:45168472:G:A	4.63303e-09	0.688454	-1.22825
45168590	chr7:45168590:TA:T	2.07944e-09	-2.00972e-10	-1.3409
45168705	chr7:45168705:A:G	3.18613e-09	-2.00972e-10	-0.914196
45169035	chr7:45169035:G:A	2.69575e-09	-2.00972e-10	-1.08133
45169052	chr7:45169052:G:A	5.14045e-09	0.74042	-1.17628
45169220	chr7:45169220:C:T	4.80848e-09	0.655834	-1.15846
45169222	chr7:45169222:A:G	5.05483e-09	0.702254	-1.15491
45169248	chr7:45169248:T:C	4.91025e-09	0.691342	-1.17302
45169344	chr7:45169344:T:C	8.55655e-10	-1.01099	-1.2179
45169493	chr7:45169493:T:C	4.72629e-09	0.650868	-1.17073
45169494	chr7:45169494:TCA:T	2.69715e-09	-2.00972e-10	-1.08081
45169513	chr7:45169513:A:G	7.56016e-08	-2.00972e-10	2.25247
45169546	chr7:45169546:C:T	5.07334e-09	0.71592	-1.16492
45169587	chr7:45169587:G:T	4.93278e-09	0.686952	-1.16405
45169593	chr7:45169593:G:A	2.73379e-09	-2.00972e-10	-1.06731
45169714	chr7:45169714:A:T	6.25745e-09	-2.00972e-10	-0.23923
45169737	chr7:45169737:T:A	4.85143e-09	0.653519	-1.14725
45169945	chr7:45169945:G:A	2.19038e-09	-2.00972e-10	-1.28893
45170264	chr7:45170264:G:A	5.6967e-09	0.839236	-1.17235
45170288	chr7:45170288:G:A	5.10336e-09	0.705949	-1.14905
45170339	chr7:45170339:A:T	3.83616e-09	0.569789	-1.29832
45170441	chr7:45170441:G:A	1.24809e-09	-1.85139	-3.49827e-10
45170704	chr7:45170704:G:C	1.78686e-09	-1.49255	-3.49827e-10
45170740	chr7:45170740:G:A	2.05486e-09	-2.00972e-10	-1.3528
45170881	chr7:45170881:A:G	4.67418e-09	0.635024	-1.16597
45171173	chr7:45171173:C:T	4.39881e-09	0.539936	-1.13161
45171224	chr7:45171224:C:T	4.78209e-09	0.586136	-1.09426
45171276	chr7:45171276:C:T	4.41271e-09	0.568745	-1.15726
45171310	chr7:45171310:T:A	4.63607e-09	0.600846	-1.13998
45171355	chr7:45171355:C:T	4.76622e-09	0.644093	-1.15554
45171487	chr7:45171487:G:A	4.76876e-09	0.651972	-1.16289
45171693	chr7:45171693:G:A	4.96252e-09	0.694159	-1.16525
45171980	chr7:45171980:G:T	2.10693e-09	-2.00972e-10	-1.32777
45172020	chr7:45172020:T:G	3.86551e-09	0.608126	-1.32903
45172079	chr7:45172079:T:TGGC	4.76722e-09	0.649816	-1.16106
45172129	chr7:45172129:C:T	4.59662e-09	0.611029	-1.15871
45172174	chr7:45172174:A:G	4.84323e-09	0.661731	-1.15715
45172342	chr7:45172342:G:A	7.5426e-10	-1.49664	-0.858385
45172375	chr7:45172375:C:T	4.75576e-09	0.667768	-1.18141
45172510	chr7:45172510:T:C	4.23834e-09	0.580445	-1.20928
45172531	chr7:45172531:A:G	2.81365e-09	-2.00972e-10	-1.03852
45172634	chr7:45172634:T:C	1.31482e-09	-1.7993	-3.49827e-10
45172667	chr7:45172667:G:C	7.04711e-08	-2.00972e-10	2.1822
45173137	chr7:45173137:C:T	5.85164e-10	-1.29504	-1.31382
45173142	chr7:45173142:C:T	7.58144e-09	-2.00972e-10	-0.0473003
45173762	chr7:45173762:A:C	2.70055e-09	-2.00972e-10	-1.07955
45173855	chr7:45173855:C:T	1.24638e-09	-1.85276	-3.49827e-10
45173942	chr7:45173942:G:A	3.73545e-10	-1.79078	-1.26694
45174003	chr7:45174003:G:A	1.25078e-09	-1.84923	-3.49827e-10
45174019	chr7:45174019:T:C	3.18298e-09	-2.00972e-10	-0.915184
45174495	chr7:45174495:T:C	3.67875e-10	-1.80065	-1.27237
45174931	chr7:45174931:T:C	2.85109e-09	-2.00972e-10	-1.0253
45174949	chr7:45174949:T:G	3.29818e-10	-1.82956	-1.35265
45175313	chr7:45175313:A:G	3.74456e-10	-1.78702	-1.26826
45175489	chr7:45175489:T:C	7.00819e-10	-1.32479	-1.10372
45175777	chr7:45175777:A:G	1.14768e-09	-1.27969	-0.655568
45175850	chr7:45175850:C:T	2.09327e-09	-2.00972e-10	-1.33427
45176272	chr7:45176272:G:A	2.53992e-09	-2.00972e-10	-1.14087
45176354	chr7:45176354:T:C	3.63655e-09	0.570872	-1.35284
45176442	chr7:45176442:T:TGC	3.75031e-10	-1.80909	-1.24465
45176456	chr7:45176456:C:T	2.40625e-09	-2.00972e-10	-1.19493
45176481	chr7:45176481:G:T	1.67555e-09	-1.55686	-3.49827e-10
45176649	chr7:45176649:G:A	3.41482e-10	-1.83829	-1.30918
45176825	chr7:45176825:T:C	3.73959e-10	-1.78631	-1.2703
45177035	chr7:45177035:C:T	1.37686e-09	-1.21361	-0.539589
45177047	chr7:45177047:T:C	4.92845e-09	-1.25144	0.77346
45177185	chr7:45177185:C:T	2.17677e-09	-2.00972e-10	-1.29516
45177327	chr7:45177327:G:A	2.44461e-09	-2.00972e-10	-1.17912
45177416	chr7:45177416:T:C	3.7346e-10	-1.76723	-1.29072
45177463	chr7:45177463:G:A	3.37631e-08	-2.00972e-10	1.44636
45177692	chr7:45177692:C:T	3.00582e-09	-2.00972e-10	-0.972454
45178255	chr7:45178255:T:G	1.90306e-09	-1.39277	-0.0367721
45178277	chr7:45178277:C:T	3.7478e-09	-0.751835	-3.49827e-10
45178450	chr7:45178450:C:T	4.83765e-09	-1.26098	0.764411
45178529	chr7:45178529:T:C	2.62613e-09	-1.36354	0.256046
45178573	chr7:45178573:C:T	4.54855e-10	-1.50948	-1.3513
45178635	chr7:45178635:G:T	3.79834e-10	-1.75936	-1.28166
45178766	chr7:45178766:C:T	2.07595e-09	-2.00972e-10	-1.34259
45178767	chr7:45178767:C:T	1.24199e-09	-1.18496	-0.671325
45178968	chr7:45178968:C:T	3.5328e-10	-1.82942	-1.28408
45179077	chr7:45179077:G:A	2.78456e-09	-2.00972e-10	-1.04891
45179158	chr7:45179158:G:A	1.40274e-09	-1.13896	-0.59561
45179161	chr7:45179161:C:T	1.02798e-09	-1.29724	-0.748172
45179365	chr7:45179365:TCAC:T	1.42773e-09	-1.12769	-0.589226
45179369	chr7:45179369:T:G	1.35774e-09	-1.16388	-0.603304
45180291	chr7:45180291:T:C	1.95032e-09	-1.13393	-0.271085
45180302	chr7:45180302:C:T	2.4278e-09	-1.146	-0.0400229
45180526	chr7:45180526:G:A	2.48544e-09	-1.12755	-0.0350058
45180577	chr7:45180577:C:T	3.23462e-10	-1.84899	-1.35268
45180867	chr7:45180867:A:G	2.06669e-09	-1.14041	-0.206642
45181041	chr7:45181041:C:T	2.11397e-09	-1.15822	-0.166214
45181051	chr7:45181051:C:T	2.15125e-09	-1.14788	-0.15907
45181187	chr7:45181187:A:G	2.1163e-09	-2.00972e-10	-1.32333
45181491	chr7:45181491:T:A	2.52786e-09	-1.14563	-3.49827e-10
45182078	chr7:45182078:C:T	2.94404e-09	-2.00972e-10	-0.993221
45182086	chr7:45182086:T:C	2.24589e-09	-1.15844	-0.105464
45182113	chr7:45182113:T:C	2.22963e-09	-1.16503	-0.106136
45182205	chr7:45182205:C:T	2.23167e-09	-1.17189	-0.0983621
45182304	chr7:45182304:G:A	2.12666e-09	-1.14222	-0.176235
45182495	chr7:45182495:C:T	2.10571e-09	-1.32835	-3.49827e-10
45182601	chr7:45182601:T:C	2.26371e-09	-1.05676	-0.199242
45182693	chr7:45182693:C:A	2.06133e-09	-2.00972e-10	-1.34965
45182712	chr7:45182712:G:A	2.1449e-09	-1.14291	-0.167
45182813	chr7:45182813:C:G	2.06146e-09	-2.00972e-10	-1.34959
45182817	chr7:45182817:G:A	4.10475e-09	-2.00972e-10	-0.660859
45183031	chr7:45183031:G:A	3.48643e-10	-1.85275	-1.27396
45183660	chr7:45183660:A:G	9.17294e-10	-0.821755	-1.33758
45183887	chr7:45183887:G:T	1.3791e-09	-0.416383	-1.33519
45183945	chr7:45183945:G:A	7.79697e-10	-0.98273	-1.33912
45183982	chr7:45183982:C:T	8.87386e-10	-1.2832	-0.909274
45184145	chr7:45184145:G:A	2.29655e-09	-2.00972e-10	-1.24159
45184147	chr7:45184147:T:C	3.90368e-09	-2.00972e-10	-0.711082
45184437	chr7:45184437:T:A	2.21177e-09	-2.00972e-10	-1.27921
45184478	chr7:45184478:T:A	2.05725e-09	-2.00972e-10	-1.35163
45184551	chr7:45184551:C:T	1.36137e-09	-0.420888	-1.34362
45184627	chr7:45184627:G:A	5.1313e-10	-1.38834	-1.35189
45184687	chr7:45184687:G:T	6.93782e-09	-2.00972e-10	-0.136015
45185008	chr7:45185008:G:C	1.28596e-09	-0.48101	-1.34048
45185089	chr7:45185089:T:C	2.20903e-09	-1.28045	-3.49827e-10
45185252	chr7:45185252:G:C	2.28519e-09	-2.00972e-10	-1.24655
45185293	chr7:45185293:T:A	7.91851e-10	-0.953555	-1.35283
45185318	chr7:45185318:A:G	3.55092e-10	-1.83797	-1.27041
45185360	chr7:45185360:G:C	4.89799e-10	-1.43449	-1.35227
45185376	chr7:45185376:AG:A	7.88885e-10	-0.957394	-1.35274
45185391	chr7:45185391:G:A	7.83631e-10	-0.964014	-1.35281
45185556	chr7:45185556:T:G	8.28552e-10	-0.977412	-1.28367
45185582	chr7:45185582:T:A	1.3327e-09	-0.434751	-1.35104
45185624	chr7:45185624:T:C	7.18246e-09	-0.101361	-3.49827e-10
45185731	chr7:45185731:G:A	1.27249e-09	-0.483062	-1.34896
45185959	chr7:45185959:G:A	2.12431e-09	-1.31956	-3.49827e-10
45186055	chr7:45186055:G:A	9.55764e-09	-2.00972e-10	0.184338
45186105	chr7:45186105:C:T	2.23855e-09	-2.00972e-10	-1.26718
45186109	chr7:45186109:A:G	1.20495e-09	-0.535287	-1.35128
45186223	chr7:45186223:G:A	5.1932e-10	-1.42097	-1.30726
45186255	chr7:45186255:A:G	4.15097e-10	-1.66004	-1.29221
45186284	chr7:45186284:C:T	1.01127e-09	-0.715484	-1.34631
45186357	chr7:45186357:A:G	5.06021e-10	-1.85242	-0.901755
45186387	chr7:45186387:C:T	3.2334e-10	-1.85116	-1.3509
45186449	chr7:45186449:T:G	5.18319e-10	-1.3979	-1.33227
45186457	chr7:45186457:T:C	5.18593e-10	-1.40542	-1.32422
45186546	chr7:45186546:T:C	4.01226e-09	-2.00972e-10	-0.683648
45186726	chr7:45186726:G:A	3.31534e-10	-1.85116	-1.32586
45186803	chr7:45186803:T:G	1.1669e-08	-2.00972e-10	0.383929
45186861	chr7:45186861:T:C	6.95023e-10	-1.23535	-1.20146
45186980	chr7:45186980:A:G	6.24042e-10	-1.51407	-1.03047
45187042	chr7:45187042:C:T	2.07073e-09	-2.00972e-10	-1.3451
45187043	chr7:45187043:T:C	6.12023e-10	-1.52996	-1.03403
45187063	chr7:45187063:T:G	1.02275e-09	-0.707261	-1.34325
45187103	chr7:45187103:C:T	1.4461e-09	-0.442921	-1.26121
45187144	chr7:45187144:G:A	4.83504e-10	-1.47355	-1.32615
45187693	chr7:45187693:C:G	1.49518e-09	-1.63189	-0.0388644
45187723	chr7:45187723:C:T	9.46143e-10	-0.786763	-1.3416
45187725	chr7:45187725:A:G	6.2706e-10	-1.84547	-0.694247
45187906	chr7:45187906:A:G	1.26225e-09	-1.84011	-3.49827e-10
45187989	chr7:45187989:G:A	1.60147e-09	-0.251253	-1.35083
45188042	chr7:45188042:C:T	4.40848e-09	-2.00972e-10	-0.589473
45188226	chr7:45188226:C:G	1.63096e-09	-0.231198	-1.35264
45188375	chr7:45188375:A:G	2.25393e-09	-2.00972e-10	-1.26033
45188419	chr7:45188419:C:A	4.4613e-10	-1.83868	-1.04147
45188496	chr7:45188496:A:G	4.36625e-10	-1.84	-1.06168
45189099	chr7:45189099:T:C	1.41608e-09	-0.911894	-0.813216
45189175	chr7:45189175:T:C	7.35516e-10	-1.78304	-0.597143
45189377	chr7:45189377:C:T	7.35596e-09	-2.00972e-10	-0.0774923
45189465	chr7:45189465:G:A	3.07927e-09	-2.00972e-10	-0.948311
45189654	chr7:45189654:C:T	2.52429e-09	-2.00972e-10	-1.14704
45189717	chr7:45189717:G:A	1.01752e-09	-0.758727	-1.29691
45189750	chr7:45189750:C:T	3.57715e-09	-2.00972e-10	-0.798437
45189877	chr7:45189877:G:A	2.07331e-09	-2.00972e-10	-1.34386
45190020	chr7:45190020:T:C	4.27417e-10	-1.67244	-1.25055
45190069	chr7:45190069:GAT:G	1.66346e-09	-1.03787	-0.526236
45190258	chr7:45190258:A:C	2.19688e-09	-2.00972e-10	-1.28596
45190270	chr7:45190270:T:G	5.84466e-10	-1.83689	-0.773171
45190412	chr7:45190412:C:T	2.67417e-09	-2.00972e-10	-1.08936
45190426	chr7:45190426:T:A	3.3451e-10	-1.84294	-1.32515
45190547	chr7:45190547:C:T	3.16187e-09	-1.74233	0.820487
45190665	chr7:45190665:G:A	5.30702e-10	-1.85019	-0.856371
45190908	chr7:45190908:C:T	1.64765e-09	-1.77872	0.205066
45190963	chr7:45190963:A:G	1.68114e-09	-1.77065	0.21712
45191066	chr7:45191066:A:G	6.56273e-10	-1.68032	-0.813859
45191144	chr7:45191144:C:A	7.10344e-10	-1.55365	-0.861357
45191565	chr7:45191565:T:A	7.9685e-09	-2.00972e-10	0.00249388
45191572	chr7:45191572:G:A	2.39105e-09	-2.00972e-10	-1.20127
45191938	chr7:45191938:G:A	2.3176e-09	-2.00972e-10	-1.23247
45192211	chr7:45192211:T:C	4.23316e-10	-1.7356	-1.19704
45192333	chr7:45192333:C:T	1.43871e-09	-1.75793	0.048676
45192433	chr7:45192433:A:C	2.41753e-09	-2.00972e-10	-1.19026
45192812	chr7:45192812:G:A	8.47155e-09	-2.00972e-10	0.0637109
45193051	chr7:45193051:G:A	1.27952e-09	-1.33398	-0.492531
45193133	chr7:45193133:G:C	6.90575e-09	-2.00972e-10	-0.140649
45193243	chr7:45193243:A:G	1.46363e-09	-1.76888	0.0767938
45193296	chr7:45193296:A:T	2.68927e-09	-2.00972e-10	-1.08373
45193505	chr7:45193505:C:T	1.00833e-09	-1.66102	-0.403691
45193561	chr7:45193561:A:G	1.30075e-09	-1.79745	-0.0126098
45193633	chr7:45193633:G:A	3.88179e-10	-1.76501	-1.25428
45193938	chr7:45193938:A:G	3.60089e-09	-2.00972e-10	-0.791823
45194126	chr7:45194126:A:G	4.25797e-10	-1.58811	-1.33869
45194176	chr7:45194176:A:G	1.26372e-09	-1.83894	-3.49827e-10
45194270	chr7:45194270:G:A	2.30257e-09	-1.23898	-3.49827e-10
45194342	chr7:45194342:G:A	2.65408e-09	-2.00972e-10	-1.09691
45194669	chr7:45194669:A:G	6.29381e-10	-1.20461	-1.33141
45194718	chr7:45194718:G:T	2.52918e-09	-1.44885	0.303743
45195226	chr7:45195226:T:A	2.30426e-09	-2.00972e-10	-1.23824
45195328	chr7:45195328:C:T	5.40458e-10	-1.83329	-0.855048
45195521	chr7:45195521:C:T	3.3344e-10	-1.81957	-1.35172
45195633	chr7:45195633:T:C	4.49278e-10	-1.52033	-1.35278
45195867	chr7:45195867:T:C	3.39156e-09	-2.00972e-10	-0.851713
45196263	chr7:45196263:T:C	5.76601e-10	-1.59759	-1.02602
45196292	chr7:45196292:T:C	1.2109e-09	-1.4731	-0.408538
45196336	chr7:45196336:T:C	6.99469e-10	-1.60143	-0.829005
45196347	chr7:45196347:C:T	7.0818e-10	-1.59207	-0.825988
45196442	chr7:45196442:T:C	7.00239e-10	-1.60548	-0.823856
45196547	chr7:45196547:G:A	7.28117e-10	-1.59205	-0.798252
45196714	chr7:45196714:C:T	4.15523e-09	-2.00972e-10	-0.648636
45196736	chr7:45196736:T:C	1.00663e-09	-1.58531	-0.481082
45196741	chr7:45196741:C:A	4.68729e-10	-1.83667	-0.994067
45196766	chr7:45196766:C:T	5.65185e-10	-1.62355	-1.02006
45197311	chr7:45197311:C:T	4.30478e-09	-2.00972e-10	-0.613276
45197615	chr7:45197615:A:C	1.16071e-09	-0.895951	-1.02802
45197808	chr7:45197808:A:G	4.22141e-10	-1.70905	-1.22637
45197890	chr7:45197890:T:TGGGG	2.13015e-09	-2.00972e-10	-1.31681
45198060	chr7:45198060:C:T	2.05797e-09	-2.00972e-10	-1.35128
45198569	chr7:45198569:A:G	1.08554e-08	-2.00972e-10	0.311664
45198681	chr7:45198681:T:G	2.68857e-09	-2.00972e-10	-1.08399
45198781	chr7:45198781:G:A	1.26008e-09	-1.84183	-3.49827e-10
45199180	chr7:45199180:G:C	4.09931e-10	-1.65693	-1.30783
45199812	chr7:45199812:T:G	3.06197e-09	-2.00972e-10	-0.953945
45199813	chr7:45199813:A:C	4.97421e-10	-1.63902	-1.1323
45199862	chr7:45199862:C:A	4.5314e-09	-2.00972e-10	-0.561971
45199994	chr7:45199994:A:C	9.09067e-09	-2.00972e-10	0.134245
45200749	chr7:45200749:G:T	2.39364e-09	-2.00972e-10	-1.20019
45200826	chr7:45200826:G:A	2.12962e-09	-2.00972e-10	-1.31706
45201200	chr7:45201200:A:T	1.25125e-09	-1.84886	-3.49827e-10
45201369	chr7:45201369:T:C	2.78367e-09	-2.00972e-10	-1.04923
45201384	chr7:45201384:C:T	2.08797e-09	-2.00972e-10	-1.33681
45201581	chr7:45201581:C:T	2.94643e-09	-2.00972e-10	-0.99241
45201782	chr7:45201782:T:C	4.77081e-09	-2.00972e-10	-0.510487
45201809	chr7:45201809:C:T	4.68312e-10	-1.72469	-1.10693
45201823	chr7:45201823:G:A	3.62486e-09	-2.00972e-10	-0.785188
45201961	chr7:45201961:T:C	3.32352e-09	-2.00972e-10	-0.871978
45202259	chr7:45202259:C:G	3.27019e-09	-2.00972e-10	-0.888154
45202796	chr7:45202796:C:T	3.05124e-09	-0.967153	0.00969705
45202817	chr7:45202817:T:G	4.77632e-10	-1.50079	-1.31113
45202957	chr7:45202957:G:A	5.66284e-10	-1.55203	-1.08963
45202958	chr7:45202958:C:A	5.70777e-10	-1.54803	-1.08573
45203090	chr7:45203090:G:A	2.39603e-09	-2.00972e-10	-1.19919
45203227	chr7:45203227:G:A	4.09757e-10	-1.83121	-1.13399
45203363	chr7:45203363:G:A	3.99839e-09	-2.00972e-10	-0.687111
45203473	chr7:45203473:C:T	6.72577e-09	-2.00972e-10	-0.167057
45203666	chr7:45203666:A:G	3.32306e-09	-2.00972e-10	-0.872117
45203794	chr7:45203794:C:T	3.37744e-10	-1.85277	-1.3057
45204043	chr7:45204043:A:G	2.06174e-09	-2.00972e-10	-1.34945
45204134	chr7:45204134:G:A	5.5678e-10	-1.44363	-1.21496
45204224	chr7:45204224:A:G	2.08695e-09	-2.00972e-10	-1.3373
45204278	chr7:45204278:T:C	1.36671e-09	-0.408372	-1.35222
45204496	chr7:45204496:G:A	1.24523e-09	-0.784462	-1.06922
45204510	chr7:45204510:A:G	2.66769e-09	-0.322072	-0.769719
45204603	chr7:45204603:T:C	2.65242e-09	-2.00972e-10	-1.09753
45204700	chr7:45204700:A:G	2.11636e-09	-2.00972e-10	-1.3233
45204806	chr7:45204806:T:G	7.29106e-09	1.20763	-1.29398
45204956	chr7:45204956:A:G	3.655e-10	-1.82167	-1.25783
45205346	chr7:45205346:C:A	8.59722e-10	-1.44572	-0.778427
45205717	chr7:45205717:C:T	1.26073e-09	-0.54445	-1.29686
45205764	chr7:45205764:C:G	2.62511e-09	-1.10788	-3.49827e-10
45206023	chr7:45206023:T:C	2.10492e-09	-2.00972e-10	-1.32872
45206294	chr7:45206294:C:T	2.07399e-09	-1.34353	-3.49827e-10
45206360	chr7:45206360:G:A	3.64396e-10	-1.8202	-1.26231
45206469	chr7:45206469:A:AC	2.86061e-09	-1.02197	-3.49827e-10
45206901	chr7:45206901:C:T	1.31612e-09	-1.79831	-3.49827e-10
45207385	chr7:45207385:A:G	5.38457e-10	-1.37738	-1.31467
45207553	chr7:45207553:C:G	5.61972e-10	-1.35695	-1.29236
45207992	chr7:45207992:G:A	5.84385e-10	-1.28721	-1.32299
45208101	chr7:45208101:A:G	3.34002e-10	-1.85158	-1.31803
45208146	chr7:45208146:C:T	1.39981e-09	-1.73667	-3.49827e-10
45208314	chr7:45208314:A:G	3.24486e-10	-1.84623	-1.35229
45208436	chr7:45208436:C:G	3.88256e-10	-1.68917	-1.32992
45208603	chr7:45208603:T:C	1.17688e-09	-0.559303	-1.35084
45208619	chr7:45208619:C:G	1.27238e-09	-1.83212	-3.49827e-10
45209337	chr7:45209337:G:T	1.36508e-09	-0.44581	-1.31598
45209434	chr7:45209434:G:A	1.75184e-09	-1.51234	-3.49827e-10
45209577	chr7:45209577:C:T	1.35052e-09	-1.77251	-3.49827e-10
45210293	chr7:45210293:T:C	1.44925e-08	1.91422	-1.31359
45210412	chr7:45210412:C:A	1.46651e-09	-0.402838	-1.28728
45210749	chr7:45210749:T:C	5.70834e-10	-1.29178	-1.34188
45210848	chr7:45210848:A:G	2.69811e-09	-2.00972e-10	-1.08045
45211117	chr7:45211117:T:C	2.19319e-08	2.22721	-1.21227
45211263	chr7:45211263:T:C	1.52093e-08	1.76228	-1.11338
45211509	chr7:45211509:G:T	3.14487e-09	-2.00972e-10	-0.927232
45211761	chr7:45211761:C:T	3.75557e-10	-1.80054	-1.25181
45211772	chr7:45211772:A:T	3.37951e-10	-1.83661	-1.32125
45211813	chr7:45211813:T:C	3.73672e-10	-1.79757	-1.25981
45211844	chr7:45211844:A:G	7.75889e-10	-1.25255	-1.0742
45212087	chr7:45212087:C:T	3.83327e-10	-1.80093	-1.23094
45212256	chr7:45212256:A:C	3.66746e-10	-1.79205	-1.28404
45212363	chr7:45212363:G:A	4.27306e-10	-1.63862	-1.28464
45212409	chr7:45212409:G:T	3.65972e-10	-1.79983	-1.27838
45212932	chr7:45212932:G:C	2.08653e-09	-2.00972e-10	-1.3375
45213002	chr7:45213002:C:T	1.29388e-09	-1.81536	-3.49827e-10
45213031	chr7:45213031:G:A	3.24663e-10	-1.84517	-1.3528
45213058	chr7:45213058:A:T	3.71759e-10	-1.8124	-1.25011
45213171	chr7:45213171:C:T	3.67617e-10	-1.8166	-1.25711
45213195	chr7:45213195:T:C	3.69029e-10	-1.81503	-1.25485
45213338	chr7:45213338:A:G	3.99376e-10	-1.70021	-1.29064
45213342	chr7:45213342:A:G	3.47832e-10	-1.84263	-1.28641
45213474	chr7:45213474:G:C	3.29376e-10	-1.84545	-1.33811
45213572	chr7:45213572:C:A	3.22887e-10	-1.85065	-1.3528
45213715	chr7:45213715:A:C	3.45661e-10	-1.8367	-1.2986
45213837	chr7:45213837:G:A	1.59188e-09	-1.60809	-3.49827e-10
45213844	chr7:45213844:T:A	3.5947e-10	-1.81177	-1.28435
45213900	chr7:45213900:C:T	3.4232e-10	-1.80715	-1.33786
45214297	chr7:45214297:C:A	3.55819e-10	-1.80395	-1.30238
45214309	chr7:45214309:AC:A	3.55404e-10	-1.80663	-1.30087
45214705	chr7:45214705:A:G	8.09711e-10	-1.27085	-1.01323
45214801	chr7:45214801:G:T	3.55204e-10	-1.80655	-1.30152
45214992	chr7:45214992:T:C	8.64943e-10	-1.19136	-1.02674
45214999	chr7:45214999:G:A	3.5886e-10	-1.82133	-1.27649
45215011	chr7:45215011:G:A	3.64556e-10	-1.79962	-1.28246
45215038	chr7:45215038:C:T	3.2989e-10	-1.83069	-1.3513
45215039	chr7:45215039:G:A	2.73481e-09	-2.00972e-10	-1.06694
45215229	chr7:45215229:A:G	2.48082e-09	-2.00972e-10	-1.16441
45215524	chr7:45215524:T:C	3.45555e-10	-1.82828	-1.30733
45215766	chr7:45215766:A:G	7.78607e-10	-1.11276	-1.21049
45215793	chr7:45215793:T:C	3.78409e-10	-1.75088	-1.2939
45215867	chr7:45215867:T:C	3.59624e-10	-1.80906	-1.28664
45215978	chr7:45215978:G:A	3.62363e-10	-1.80353	-1.28458
45216071	chr7:45216071:C:T	4.00194e-10	-1.68984	-1.29897
45216157	chr7:45216157:C:T	3.80268e-10	-1.75241	-1.28747
45216392	chr7:45216392:C:T	3.53623e-10	-1.84893	-1.2636
45216621	chr7:45216621:C:T	1.71983e-09	-1.25248	-0.278301
45216633	chr7:45216633:T:C	7.27759e-10	-1.21363	-1.17715
45216950	chr7:45216950:A:G	1.52557e-09	-0.449207	-1.20143
45216992	chr7:45216992:G:A	3.78955e-10	-1.74155	-1.30179
45217088	chr7:45217088:C:T	7.86621e-10	-1.07133	-1.24169
45217100	chr7:45217100:C:G	2.25397e-09	-2.00972e-10	-1.26031
45217376	chr7:45217376:A:G	1.1868e-09	-0.624401	-1.27734
45217428	chr7:45217428:G:A	3.57264e-10	-1.75336	-1.34892
45217506	chr7:45217506:G:A	7.77262e-10	-1.12861	-1.19637
45217585	chr7:45217585:A:G	7.72097e-10	-1.12562	-1.20603
45217620	chr7:45217620:C:T	2.0756e-09	-2.00972e-10	-1.34275
45217639	chr7:45217639:G:A	7.6475e-10	-1.13605	-1.20516
45217884	chr7:45217884:T:G	7.15736e-10	-1.17792	-1.22953
45217943	chr7:45217943:AC:A	2.05486e-09	-2.00972e-10	-1.35279
45217980	chr7:45217980:T:C	3.25507e-10	-1.84805	-1.34732
45218170	chr7:45218170:T:C	9.08242e-10	-0.985335	-1.18391
45218328	chr7:45218328:A:G	2.05513e-09	-2.00972e-10	-1.35266
45218359	chr7:45218359:G:A	2.0954e-09	-2.00972e-10	-1.33326
45218489	chr7:45218489:G:A	2.06091e-09	-2.00972e-10	-1.34986
45218541	chr7:45218541:A:G	2.05485e-09	-2.00972e-10	-1.3528
45218650	chr7:45218650:G:C	2.05505e-09	-2.00972e-10	-1.3527
45218712	chr7:45218712:T:C	2.05735e-09	-2.00972e-10	-1.35158
45218799	chr7:45218799:T:TA	2.05621e-09	-2.00972e-10	-1.35214
45219327	chr7:45219327:A:T	8.79838e-09	-2.00972e-10	0.101565
45219342	chr7:45219342:C:G	2.91903e-09	-2.00972e-10	-1.00175
45219356	chr7:45219356:C:T	2.0596e-09	-2.00972e-10	-1.35049
45219509	chr7:45219509:G:A	2.15231e-09	-2.00972e-10	-1.30646
45219670	chr7:45219670:C:T	4.82246e-09	-2.00972e-10	-0.49972
45219772	chr7:45219772:C:A	2.918e-09	-2.00972e-10	-1.00211
45219777	chr7:45219777:G:A	1.61653e-09	-1.08405	-0.50867
45219862	chr7:45219862:T:C	4.0465e-10	-1.82055	-1.15719
45219956	chr7:45219956:A:G	3.74292e-10	-1.70467	-1.35105
45219997	chr7:45219997:T:C	1.31269e-09	-0.769461	-1.03147
45220054	chr7:45220054:A:G	2.88496e-09	-2.00972e-10	-1.01349
45220248	chr7:45220248:T:G	2.2006e-09	-2.00972e-10	-1.28427
45220640	chr7:45220640:A:C	1.25106e-09	-1.84901	-3.49827e-10
45220798	chr7:45220798:A:T	3.49846e-10	-1.83331	-1.28995
45221187	chr7:45221187:A:G	5.38775e-10	-1.49582	-1.19564
45221291	chr7:45221291:C:T	4.28759e-10	-1.69432	-1.22554
45221441	chr7:45221441:G:T	2.59376e-09	-2.00972e-10	-1.1199
45221541	chr7:45221541:T:A	5.76945e-10	-1.5454	-1.07761
45221711	chr7:45221711:C:G	5.07302e-09	-2.00972e-10	-0.449066
45222160	chr7:45222160:A:G	3.17801e-09	-2.00972e-10	-0.916747
45222324	chr7:45222324:A:G	4.96304e-10	-1.51086	-1.26271
45222681	chr7:45222681:T:C	3.54993e-10	-1.77394	-1.33472
45222901	chr7:45222901:C:A	6.34607e-10	-1.8259	-0.701853
45222919	chr7:45222919:C:T	2.09607e-09	-2.00972e-10	-1.33294
45223018	chr7:45223018:C:T	4.71182e-10	-1.52789	-1.29762
45223314	chr7:45223314:A:G	3.97374e-08	2.6362	-1.02691
45223427	chr7:45223427:T:C	8.2724e-10	-1.02549	-1.23718
45223491	chr7:45223491:C:T	6.23158e-10	-1.81819	-0.727765
45223549	chr7:45223549:G:A	6.10617e-10	-1.8195	-0.746783
45223562	chr7:45223562:T:C	4.49843e-10	-1.52303	-1.34883
45223580	chr7:45223580:A:G	4.46215e-09	-2.00972e-10	-0.577373
45223683	chr7:45223683:A:T	5.98561e-10	-1.82427	-0.76196
45223963	chr7:45223963:C:T	3.9335e-10	-1.83273	-1.17333
45223988	chr7:45223988:G:A	9.29786e-10	-1.82819	-0.31761
45224006	chr7:45224006:CAG:C	3.55242e-10	-1.77224	-1.33572
45224035	chr7:45224035:T:G	6.02695e-10	-1.83208	-0.747267
45224462	chr7:45224462:C:T	2.29384e-09	-2.00972e-10	-1.24278
45224736	chr7:45224736:G:A	3.58735e-10	-1.75752	-1.34065
45224742	chr7:45224742:T:C	1.21359e-07	-2.00972e-10	2.72575
45224745	chr7:45224745:T:C	5.80387e-10	-1.83407	-0.782988
45224827	chr7:45224827:C:T	6.89441e-10	-1.29352	-1.15136
45224911	chr7:45224911:C:T	4.37492e-10	-1.81865	-1.08105
45225053	chr7:45225053:G:T	2.0848e-09	-2.00972e-10	-1.33833
45225267	chr7:45225267:A:G	4.55046e-10	-1.51889	-1.34147
45225598	chr7:45225598:G:A	4.22216e-10	-1.5864	-1.34884
45225689	chr7:45225689:C:G	2.05632e-09	-2.00972e-10	-1.35208
45225819	chr7:45225819:G:A	2.69103e-09	-2.00972e-10	-1.08308
45225829	chr7:45225829:G:A	2.53677e-09	0.0379462	-1.18006
45226005	chr7:45226005:G:A	6.95345e-10	-1.40268	-1.03367
45226078	chr7:45226078:G:A	2.58438e-09	-2.00972e-10	-1.12352
45226219	chr7:45226219:G:A	3.79104e-10	-1.69743	-1.34551
45226511	chr7:45226511:C:T	2.92021e-09	-2.00972e-10	-1.00135
45226805	chr7:45226805:G:A	3.85606e-10	-1.67976	-1.34618
45226905	chr7:45226905:C:T	2.06775e-09	-2.00972e-10	-1.34654
45226934	chr7:45226934:A:G	1.2467e-09	-1.8525	-3.49827e-10
45227158	chr7:45227158:A:G	2.57067e-09	-2.00972e-10	-1.12883
45227246	chr7:45227246:A:C	2.10642e-09	-1.32802	-3.49827e-10
45227958	chr7:45227958:GA:G	2.11764e-09	-2.00972e-10	-1.3227
45228599	chr7:45228599:C:T	5.4422e-10	-1.37184	-1.30957
45228842	chr7:45228842:G:A	4.56506e-10	-1.57876	-1.27839
45229159	chr7:45229159:G:C	2.40046e-09	-2.00972e-10	-1.19734
45229225	chr7:45229225:G:A	4.75173e-09	-2.00972e-10	-0.514493
45230115	chr7:45230115:T:A	5.2275e-10	-1.79421	-0.927443
45230304	chr7:45230304:A:G	6.21707e-10	-1.39316	-1.15513
45230958	chr7:45230958:C:T	2.49785e-09	-2.00972e-10	-1.15757
45233234	chr7:45233234:G:T	2.8362e-09	-2.00972e-10	-1.03054
45233260	chr7:45233260:C:T	4.96401e-10	-1.80565	-0.967727
45233665	chr7:45233665:A:G	3.30195e-10	-1.85241	-1.32866
45234227	chr7:45234227:C:T	1.28942e-08	-2.00972e-10	0.483775
45234500	chr7:45234500:C:T	1.18347e-08	-2.00972e-10	0.398035
45235018	chr7:45235018:G:A	5.15263e-10	-1.76841	-0.967673
45235584	chr7:45235584:A:T	1.05066e-09	-0.877566	-1.14602
45236172	chr7:45236172:C:G	6.65451e-09	-2.00972e-10	-0.177708
45236412	chr7:45236412:A:C	5.93641e-10	-1.45071	-1.14377
45236896	chr7:45236896:T:C	8.56149e-10	-0.941434	-1.28688
45237236	chr7:45237236:TA:T	3.54426e-09	-2.00972e-10	-0.807674
45237411	chr7:45237411:AT:A	4.38238e-10	-1.74945	-1.14855
45237482	chr7:45237482:T:G	1.28643e-08	-2.00972e-10	0.481456
45238183	chr7:45238183:C:T	6.30878e-09	-0.231061	-3.49827e-10
45238221	chr7:45238221:C:T	6.0664e-09	-2.00972e-10	-0.270238
45238392	chr7:45238392:C:A	6.94797e-10	-1.08558	-1.35156
45238409	chr7:45238409:T:G	1.32105e-09	-1.79458	-3.49827e-10
45238981	chr7:45238981:A:G	2.07106e-09	-2.00972e-10	-1.34494
45239493	chr7:45239493:A:T	3.55069e-10	-1.84731	-1.26114
45240661	chr7:45240661:C:T	4.87821e-09	-2.00972e-10	-0.488225
45240752	chr7:45240752:A:T	6.50514e-10	-1.82061	-0.682384
45240803	chr7:45240803:C:T	2.84244e-09	-2.00972e-10	-1.02834
45240841	chr7:45240841:C:T	1.32615e-09	-1.25213	-0.538594
45241124	chr7:45241124:G:T	5.6104e-09	-2.00972e-10	-0.348381
45241127	chr7:45241127:G:T	1.14071e-09	-0.707244	-1.23411
45241486	chr7:45241486:T:C	8.28517e-09	-2.00972e-10	0.0414641
45242117	chr7:45242117:T:C	5.01653e-10	-1.7919	-0.970945
45242779	chr7:45242779:A:G	4.59453e-09	-2.00972e-10	-0.548136
45242784	chr7:45242784:T:C	4.54649e-09	-2.00972e-10	-0.558648
45243091	chr7:45243091:G:A	3.22984e-09	-1.35448	0.453909
45243120	chr7:45243120:G:T	2.74762e-09	-2.00972e-10	-1.06227
45243145	chr7:45243145:C:T	1.5825e-08	-2.00972e-10	0.688587
45243181	chr7:45243181:GGCTGA:G	9.74074e-10	-1.3653	-0.733969
45243516	chr7:45243516:C:T	4.55268e-10	-1.66154	-1.19833
45243570	chr7:45243570:G:A	1.91848e-09	-1.852	0.430536
45243888	chr7:45243888:A:G	1.94758e-09	-1.40641	-3.49827e-10
45244347	chr7:45244347:C:G	2.63729e-08	-2.00972e-10	1.19933
45244825	chr7:45244825:C:T	5.60551e-09	-1.8362	1.48694
45245158	chr7:45245158:T:C	5.96392e-09	-2.00972e-10	-0.287275
45245467	chr7:45245467:C:T	5.27158e-09	-2.00972e-10	-0.410673
45245995	chr7:45245995:G:A	9.51293e-09	-2.00972e-10	0.179649
45246101	chr7:45246101:C:T	6.39806e-09	-2.00972e-10	-0.217008
45246224	chr7:45246224:G:A	1.26476e-09	-1.83812	-3.49827e-10
45246454	chr7:45246454:GGACAA:G	9.9896e-10	-1.017	-1.05705
45246691	chr7:45246691:C:A	5.44328e-09	-2.00972e-10	-0.378621
45246698	chr7:45246698:G:A	3.4824e-10	-1.77503	-1.35284
45246762	chr7:45246762:A:G	8.40338e-10	-1.66917	-0.57778
45246805	chr7:45246805:A:G	3.50262e-10	-1.76923	-1.35284
45247085	chr7:45247085:A:G	1.24983e-09	-1.85	-3.49827e-10
45247149	chr7:45247149:T:A	2.95483e-09	-2.00972e-10	-0.989562
45247164	chr7:45247164:T:C	8.92064e-10	-1.03751	-1.14971
45248128	chr7:45248128:T:C	1.39116e-09	-1.74287	-3.49827e-10
45248192	chr7:45248192:T:G	2.36593e-09	-2.00972e-10	-1.21183
45248289	chr7:45248289:G:A	2.33886e-09	-2.00972e-10	-1.22334
45248504	chr7:45248504:A:G	1.43652e-09	-1.71078	-3.49827e-10
45248616	chr7:45248616:A:G	5.35107e-09	-1.84806	1.45236
45248865	chr7:45248865:C:T	5.40376e-09	-2.00972e-10	-0.385908
45249252	chr7:45249252:A:T	9.733e-10	-1.83303	-0.267031
45249463	chr7:45249463:A:G	7.48779e-09	-2.00972e-10	-0.0597297
45249493	chr7:45249493:A:C	7.09105e-10	-1.12432	-1.29244
45249985	chr7:45249985:G:T	6.88937e-10	-1.17972	-1.26589
45250362	chr7:45250362:A:G	3.45374e-10	-1.78523	-1.3509
45250382	chr7:45250382:C:G	5.07155e-10	-1.43579	-1.31615
45250561	chr7:45250561:T:A	4.15018e-09	-2.00972e-10	-0.649851
45251087	chr7:45251087:G:A	1.56321e-09	-1.62626	-3.49827e-10
45251229	chr7:45251229:T:C	8.75833e-10	-1.71153	-0.494057
45251400	chr7:45251400:C:T	7.28468e-10	-1.10129	-1.28853
45251418	chr7:45251418:T:C	8.86278e-10	-1.70273	-0.490995
45251586	chr7:45251586:G:A	5.29752e-10	-1.37961	-1.32874
45251697	chr7:45251697:G:A	1.73063e-08	1.53782	-0.759749
45251770	chr7:45251770:A:G	6.21703e-09	-1.843	1.59729
45251987	chr7:45251987:A:G	4.13995e-09	-2.00972e-10	-0.652319
45252326	chr7:45252326:A:AG	8.20312e-10	-1.7177	-0.553376
45252447	chr7:45252447:G:T	8.24377e-10	-1.72905	-0.537079
45252474	chr7:45252474:C:T	5.48142e-09	-1.83928	1.46764
45252587	chr7:45252587:C:T	1.29606e-09	-1.81367	-3.49827e-10
45252682	chr7:45252682:C:G	8.28873e-07	-2.00972e-10	4.64706
45253138	chr7:45253138:C:A	2.61029e-09	-2.00972e-10	-1.11354
45253351	chr7:45253351:T:TTCTG	9.61499e-10	-1.72739	-0.38487
45253612	chr7:45253612:C:A	2.46936e-09	-2.00972e-10	-1.16904
45253730	chr7:45253730:T:C	9.86416e-10	-1.7496	-0.337082
45253959	chr7:45253959:G:A	2.09326e-09	-1.33428	-3.49827e-10
45254002	chr7:45254002:C:T	1.25228e-09	-1.84804	-3.49827e-10
45254037	chr7:45254037:C:T	4.51932e-09	-1.45088	0.886236
45254219	chr7:45254219:C:T	4.43857e-09	-1.16305	0.58038
45254346	chr7:45254346:T:C	6.00397e-09	-2.00972e-10	-0.280583
45254408	chr7:45254408:A:T	1.46415e-09	-0.894559	-0.79717
45254486	chr7:45254486:C:T	1.82952e-09	-1.85072	0.381774
45254988	chr7:45254988:T:A	2.06497e-09	-2.00972e-10	-1.34789
45255118	chr7:45255118:A:G	5.31169e-10	-1.84831	-0.85737
45255211	chr7:45255211:T:C	7.97172e-10	-1.85167	-0.448014
45255433	chr7:45255433:C:T	1.25479e-09	-1.84603	-3.49827e-10
45255455	chr7:45255455:C:T	1.34666e-08	-0.732856	1.26007
45255539	chr7:45255539:T:A	2.73486e-09	-2.00972e-10	-1.06692
45255578	chr7:45255578:A:G	1.50088e-09	-1.66695	-3.49827e-10
45255786	chr7:45255786:A:G	7.78276e-10	-1.85241	-0.471266
45256224	chr7:45256224:A:G	3.02364e-09	-2.00972e-10	-0.966541
45256273	chr7:45256273:A:G	4.21848e-09	-2.00972e-10	-0.633528
45256368	chr7:45256368:G:A	1.38381e-08	-0.697293	1.25171
45256459	chr7:45256459:G:A	1.10474e-09	-0.796609	-1.17679
45256626	chr7:45256626:T:C	7.43322e-10	-1.85268	-0.516945
45256683	chr7:45256683:G:A	1.25203e-09	-1.84824	-3.49827e-10
45256702	chr7:45256702:G:C	5.3737e-09	-2.00972e-10	-0.391486
45256771	chr7:45256771:A:G	1.68306e-09	-1.55239	-3.49827e-10
45256831	chr7:45256831:C:G	1.47509e-09	-1.68428	-3.49827e-10
45256891	chr7:45256891:T:C	7.28533e-10	-1.85156	-0.538165
45256906	chr7:45256906:C:T	2.83472e-08	-2.00972e-10	1.27153
45257471	chr7:45257471:TACCC:T	9.81751e-10	-1.83051	-0.260911
45257536	chr7:45257536:G:A	1.76324e-08	-2.00972e-10	0.796736
45257587	chr7:45257587:G:A	1.06678e-09	-0.883955	-1.12441
45258026	chr7:45258026:T:C	1.04977e-09	-0.69101	-1.33343
45258160	chr7:45258160:A:T	1.03482e-09	-0.705668	-1.33311
45258279	chr7:45258279:C:T	3.67344e-09	-0.607305	-0.164569
45258499	chr7:45258499:T:G	3.41409e-09	-0.845092	-3.49827e-10
45258763	chr7:45258763:G:T	1.02854e-09	-0.725212	-1.31965
45258822	chr7:45258822:G:A	1.30773e-09	-1.80471	-3.49827e-10
45258880	chr7:45258880:G:T	1.78229e-09	-1.32091	-0.174202
45258978	chr7:45258978:A:G	4.82644e-09	0.220152	-0.719046
45259264	chr7:45259264:A:C	3.22293e-10	-1.85263	-1.35267
45259500	chr7:45259500:T:C	3.22342e-10	-1.85247	-1.35267
45259555	chr7:45259555:C:T	3.81714e-10	-1.72949	-1.3066
45259578	chr7:45259578:C:T	8.95394e-09	-2.00972e-10	0.11909
45259898	chr7:45259898:G:A	4.47779e-09	-0.573874	-3.49827e-10
45260064	chr7:45260064:T:G	9.81485e-09	0.693127	-0.482234
45260457	chr7:45260457:G:A	1.52673e-09	-1.64987	-3.49827e-10
45260503	chr7:45260503:C:T	2.08923e-09	-2.00972e-10	-1.33621
45261174	chr7:45261174:C:T	6.20638e-10	-1.85276	-0.697246
45261175	chr7:45261175:G:A	8.52545e-10	-1.85275	-0.379785
45261459	chr7:45261459:A:G	5.27895e-09	-2.00972e-10	-0.409276
45261488	chr7:45261488:C:T	3.60823e-10	-1.76045	-1.33193
45262389	chr7:45262389:G:C	4.21012e-09	-2.00972e-10	-0.635512
45262617	chr7:45262617:G:A	1.87752e-09	-1.44305	-3.49827e-10
45262744	chr7:45262744:G:A	2.83236e-09	-2.00972e-10	-1.03189
45262761	chr7:45262761:A:G	2.14635e-09	-2.00972e-10	-1.30924
45262813	chr7:45262813:A:C	4.30792e-09	0.224001	-0.836548
45262897	chr7:45262897:G:A	2.54048e-09	-2.00972e-10	-1.14065
45263003	chr7:45263003:C:T	2.0795e-09	-2.00972e-10	-1.34088
45263093	chr7:45263093:T:C	1.21092e-08	1.49798	-1.07702
45263348	chr7:45263348:G:A	1.43843e-09	-1.8459	0.136452
45263374	chr7:45263374:C:G	2.16477e-09	-2.00972e-10	-1.30069
45263405	chr7:45263405:G:GA	3.64443e-10	-1.74701	-1.33538
45263440	chr7:45263440:T:G	2.02125e-09	-1.36929	-3.49827e-10
45263492	chr7:45263492:T:C	5.06967e-10	-1.67608	-1.07623
45263915	chr7:45263915:C:T	4.34846e-10	-1.5713	-1.33447
45264167	chr7:45264167:TC:T	2.46315e-09	-2.00972e-10	-1.17156
45264306	chr7:45264306:G:A	2.07278e-09	-2.00972e-10	-1.34411
45264425	chr7:45264425:C:T	3.65494e-10	-1.74828	-1.33122
45265084	chr7:45265084:A:G	2.27562e-09	-2.00972e-10	-1.25075
45265096	chr7:45265096:TTC:T	6.0012e-09	-0.725325	0.444281
45265147	chr7:45265147:C:T	5.65343e-09	-0.737654	0.396914
45265242	chr7:45265242:G:A	2.06044e-09	-2.00972e-10	-1.35009
45265341	chr7:45265341:C:T	3.17838e-09	-2.00972e-10	-0.916631
45265453	chr7:45265453:A:ACAGGCTG	3.5997e-10	-1.75841	-1.33633
45265535	chr7:45265535:A:G	2.93262e-09	-2.00972e-10	-0.997107
45265767	chr7:45265767:T:C	2.99091e-09	-2.00972e-10	-0.977427
45265941	chr7:45265941:G:A	8.0121e-10	-1.79818	-0.496458
45266057	chr7:45266057:C:T	3.6028e-10	-1.75908	-1.3348
45266308	chr7:45266308:T:G	5.84568e-10	-1.84404	-0.765841
45266317	chr7:45266317:A:G	3.86649e-10	-1.78395	-1.2393
45266402	chr7:45266402:AC:A	5.82245e-09	-0.792088	0.480805
45266589	chr7:45266589:G:A	3.60367e-10	-1.75375	-1.33988
45266683	chr7:45266683:T:C	3.28863e-09	0.23622	-1.11875
45267285	chr7:45267285:T:G	1.65772e-08	0.48887	0.246157
45267336	chr7:45267336:T:C	1.87585e-09	-0.795411	-0.64853
45267386	chr7:45267386:G:A	1.49178e-09	-0.741174	-0.931857
45267483	chr7:45267483:C:T	1.05825e-09	-1.85275	-0.163639
45268284	chr7:45268284:C:T	1.55384e-09	-1.63228	-3.49827e-10
45268776	chr7:45268776:C:A	4.76086e-09	-0.862184	0.34961
45268878	chr7:45268878:TC:T	4.56989e-10	-1.82824	-1.02786
45269073	chr7:45269073:G:A	1.51685e-09	-1.84586	0.189497
45269105	chr7:45269105:C:CCA	5.00618e-09	-2.00972e-10	-0.462329
45269343	chr7:45269343:G:A	2.10186e-09	-2.00972e-10	-1.33018
45269481	chr7:45269481:C:T	1.54286e-09	-1.63936	-3.49827e-10
45269722	chr7:45269722:C:T	3.84181e-09	-2.00972e-10	-0.72706
45269754	chr7:45269754:A:T	4.71267e-10	-1.54178	-1.28356
45270397	chr7:45270397:C:A	2.13051e-09	-1.31664	-3.49827e-10
45270432	chr7:45270432:C:T	4.42952e-10	-1.82989	-1.05741
45270641	chr7:45270641:T:G	1.84054e-08	0.456948	0.382693
45270821	chr7:45270821:T:C	3.52046e-09	-2.00972e-10	-0.81441
45270893	chr7:45270893:G:A	3.9429e-10	-1.70481	-1.29887
45271073	chr7:45271073:T:C	2.88641e-09	-2.00972e-10	-1.01299
45271803	chr7:45271803:G:A	7.34012e-09	-2.00972e-10	-0.0796478
45272027	chr7:45272027:T:C	1.21208e-08	-2.00972e-10	0.421921
45272110	chr7:45272110:T:C	2.34463e-09	-0.335435	-0.885441
45272228	chr7:45272228:C:T	4.82005e-10	-1.57675	-1.22605
45272298	chr7:45272298:A:G	3.82744e-10	-1.76016	-1.27323
45273001	chr7:45273001:T:C	5.23045e-09	-0.0141704	-0.404335
45273086	chr7:45273086:C:T	4.49569e-09	-0.984758	0.414874
45273124	chr7:45273124:A:G	2.20872e-09	-2.00972e-10	-1.28059
45273310	chr7:45273310:T:C	7.31077e-09	-0.0836549	-3.49827e-10
45273452	chr7:45273452:G:T	2.07839e-09	-0.129616	-1.21179
45273490	chr7:45273490:C:G	4.32196e-09	-0.932011	0.322716
45273676	chr7:45273676:T:C	2.19857e-09	-2.00972e-10	-1.28519
45273785	chr7:45273785:T:C	1.08796e-08	-2.00972e-10	0.313886
45273868	chr7:45273868:A:G	6.55967e-09	-1.6162	1.42414
45273925	chr7:45273925:G:A	4.30995e-09	-2.00972e-10	-0.612076
45274013	chr7:45274013:T:C	6.73649e-10	-1.12732	-1.34073
45274023	chr7:45274023:C:T	3.84584e-10	-1.78593	-1.24267
45274376	chr7:45274376:C:T	7.45183e-09	-2.00972e-10	-0.0645434
45274391	chr7:45274391:A:G	8.26183e-09	0.0386432	-3.49827e-10
45274494	chr7:45274494:T:C	1.38878e-06	-2.00972e-10	5.16318
```
