## Supplementary material for "Characterization of shared and ancestry-specific signals driving complex traits using multi-ancestry fine-mapping": susiex_nc2.cs80.cs

```
CS_ID	SNP	BP	REF_ALLELE	ALT_ALLELE	REF_FRQ	BETA	SE	-LOG10P	CS_PIP	OVRL_PIP
1	chr7:44774573:G:A	44774573	A,A	G,G	1,1	inf,inf	inf,inf	9.51895,0.806079	0.242925	0.242939
1	chr7:44771624:C:T	44771624	T,T	C,C	1,1	inf,inf	inf,inf	9.43963,1.01618	0.214191	0.214205
1	chr7:44770567:G:A	44770567	A,A	G,G	1,1	inf,inf	inf,inf	9.23439,1.01839	0.139104	0.139118
1	chr7:44779845:C:T	44779845	T,T	C,C	1,1	inf,inf	inf,inf	9.17004,0.794194	0.0789713	0.078985
1	chr7:44768624:G:A	44768624	A,A	G,G	1,1	inf,inf	inf,inf	8.92692,0.352732	0.0301322	0.0301467
1	chr7:44825465:A:G	44825465	G,G	A,A	1,1	inf,inf	inf,inf	8.82123,0.547568	0.0292528	0.0292686
1	chr7:44772739:C:T	44772739	T,T	C,C	1,1	-inf,-inf	inf,inf	8.72961,0.583316	0.0278176	0.027832
1	chr7:44857823:G:A	44857823	A,A	G,G	1,1	inf,inf	inf,inf	8.5133,0.400218	0.0194963	0.0195123
1	chr7:44849909:G:A	44849909	A,A	G,G	1,1	inf,inf	inf,inf	8.3124,0.921278	0.0188796	0.0188944
2	chr7:45274494:T:C	45274494	NA,C	NA,T	NA,1	NA,-inf	NA,inf	NA,3.72977	0.0435354	0.0435367
2	chr7:45252682:C:G	45252682	NA,G	NA,C	NA,1	NA,-inf	NA,inf	NA,3.47369	0.0265671	0.026568
2	chr7:45039417:T:G	45039417	G,NA	T,NA	1,NA	-inf,NA	inf,NA	3.57904,NA	0.0115788	0.011579
2	chr7:45116568:C:T	45116568	T,T	C,C	1,1	inf,inf	inf,inf	4.27865,0.711827	0.0111139	0.0111139
2	chr7:44982186:C:T	44982186	T,NA	C,NA	1,NA	-inf,NA	inf,NA	3.40342,NA	0.00839608	0.00839621
2	chr7:45082725:C:A	45082725	A,A	C,C	1,1	inf,inf	inf,inf	4.162,0.71565	0.00818148	0.0081815
2	chr7:44997045:G:A	44997045	A,A	G,G	1,1	-inf,-inf	inf,inf	4.23874,0.695089	0.00793429	0.00793432
2	chr7:44993067:G:A	44993067	A,A	G,G	1,1	-inf,-inf	inf,inf	4.21211,0.663372	0.00729015	0.00729017
2	chr7:45098251:G:A	45098251	A,A	G,G	1,1	inf,inf	inf,inf	3.93249,0.757053	0.00655487	0.00655489
2	chr7:44999010:C:G	44999010	G,G	C,C	1,1	-inf,-inf	inf,inf	4.12456,0.692549	0.0063979	0.00639792
2	chr7:44988209:G:A	44988209	A,A	G,G	1,1	-inf,-inf	inf,inf	4.11227,0.708347	0.00636751	0.00636754
2	chr7:44983703:T:C	44983703	C,C	T,T	1,1	-inf,-inf	inf,inf	4.0861,0.734743	0.00633098	0.00633101
2	chr7:45047609:C:T	45047609	T,T	C,C	1,1	inf,inf	inf,inf	3.97125,0.817944	0.00614312	0.00614314
2	chr7:45009250:A:G	45009250	G,G	A,A	1,1	-inf,-inf	inf,inf	4.06793,0.614553	0.00599741	0.00599742
2	chr7:44985277:A:G	44985277	G,G	A,A	1,1	-inf,-inf	inf,inf	4.122,0.63218	0.00590151	0.00590154
2	chr7:45108420:C:T	45108420	T,T	C,C	1,1	inf,inf	inf,inf	4.00221,0.566937	0.0056651	0.00566512
2	chr7:45029185:T:C	45029185	C,C	T,T	1,1	-inf,-inf	inf,inf	3.81519,0.923347	0.00556935	0.00556936
2	chr7:45074490:C:T	45074490	T,T	C,C	1,1	inf,inf	inf,inf	3.97277,0.73102	0.00552192	0.00552194
2	chr7:45062459:C:T	45062459	T,T	C,C	1,1	inf,inf	inf,inf	3.95805,0.744907	0.00548433	0.00548435
2	chr7:45056837:G:T	45056837	T,T	G,G	1,1	inf,inf	inf,inf	3.9661,0.730243	0.00545807	0.00545809
2	chr7:45055617:G:C	45055617	C,C	G,G	1,1	inf,inf	inf,inf	3.95402,0.742064	0.00542494	0.00542496
2	chr7:45065860:A:G	45065860	G,G	A,A	1,1	inf,inf	inf,inf	3.9187,0.784252	0.00538025	0.00538027
2	chr7:44998135:C:T	44998135	T,T	C,C	1,1	-inf,-inf	inf,inf	4.11594,0.5494	0.00532458	0.0053246
2	chr7:44995523:C:T	44995523	T,T	C,C	1,1	-inf,-inf	inf,inf	4.10233,0.567087	0.00530915	0.00530917
2	chr7:45055166:G:C	45055166	C,C	G,G	1,1	inf,inf	inf,inf	3.93731,0.742123	0.00526071	0.00526072
2	chr7:45067278:C:T	45067278	T,T	C,C	1,1	inf,inf	inf,inf	3.94032,0.7366	0.00525771	0.00525773
2	chr7:45055248:A:G	45055248	G,G	A,A	1,1	inf,inf	inf,inf	3.92946,0.751527	0.00525174	0.00525175
2	chr7:45059177:G:A	45059177	A,A	G,G	1,1	inf,inf	inf,inf	3.94764,0.720388	0.00522078	0.0052208
2	chr7:45058726:A:G	45058726	G,G	A,A	1,1	inf,inf	inf,inf	3.9226,0.724791	0.00501057	0.00501059
2	chr7:45013843:T:C	45013843	C,C	T,T	1,1	-inf,-inf	inf,inf	3.87395,0.788184	0.004991	0.00499102
2	chr7:45078349:C:T	45078349	T,T	C,C	1,1	inf,inf	inf,inf	3.97673,0.655495	0.0049428	0.00494282
2	chr7:45055429:C:T	45055429	T,T	C,C	1,1	inf,inf	inf,inf	3.90039,0.746313	0.00494247	0.00494249
2	chr7:45071352:C:A	45071352	A,A	C,C	1,1	inf,inf	inf,inf	3.91301,0.730037	0.00493761	0.00493763
2	chr7:45027418:A:G	45027418	G,G	A,A	1,1	-inf,-inf	inf,inf	3.90346,0.734494	0.00487027	0.00487028
2	chr7:45064532:G:A	45064532	A,A	G,G	1,1	inf,inf	inf,inf	3.90777,0.717092	0.004823	0.00482302
2	chr7:45033813:T:TG	45033813	TG,TG	T,T	1,1	-inf,-inf	inf,inf	3.8767,0.745286	0.00472827	0.00472828
2	chr7:44996116:G:A	44996116	A,A	G,G	1,1	-inf,-inf	inf,inf	3.94717,0.687633	0.0046459	0.00464591
2	chr7:45041334:G:A	45041334	A,A	G,G	1,1	-inf,-inf	inf,inf	3.89379,0.705742	0.00460279	0.0046028
2	chr7:45080649:G:A	45080649	A,A	G,G	1,1	inf,inf	inf,inf	3.82232,0.803103	0.00459251	0.00459252
2	chr7:45049024:T:C	45049024	C,C	T,T	1,1	inf,inf	inf,inf	3.95849,0.597009	0.00458654	0.00458656
2	chr7:44986121:G:C	44986121	C,C	G,G	1,1	-inf,-inf	inf,inf	4.033,0.548375	0.00456744	0.00456745
2	chr7:45061447:T:G	45061447	G,G	T,T	1,1	inf,inf	inf,inf	3.85864,0.747679	0.00455514	0.00455515
2	chr7:45016881:T:C	45016881	C,C	T,T	1,1	-inf,-inf	inf,inf	3.83534,0.769057	0.00452633	0.00452634
2	chr7:45050357:C:T	45050357	T,T	C,C	1,1	inf,inf	inf,inf	3.94493,0.594943	0.00446836	0.00446837
2	chr7:44982270:C:G	44982270	G,G	C,C	1,1	-inf,-inf	inf,inf	4.03257,0.530446	0.00443534	0.00443536
2	chr7:45100320:A:C	45100320	C,C	A,A	1,1	inf,inf	inf,inf	3.87817,0.5452	0.00441657	0.00441659
2	chr7:45018144:A:G	45018144	G,G	A,A	1,1	-inf,-inf	inf,inf	3.84059,0.728442	0.00432651	0.00432652
2	chr7:45004714:C:A	45004714	A,A	C,C	1,1	-inf,-inf	inf,inf	3.8447,0.714656	0.00427175	0.00427176
2	chr7:45050261:TA:T	45050261	T,T	TA,TA	1,1	inf,inf	inf,inf	3.9173,0.595128	0.00424239	0.0042424
2	chr7:45050878:A:T	45050878	T,T	A,A	1,1	inf,inf	inf,inf	3.92249,0.586527	0.00423837	0.00423839
2	chr7:44982658:T:C	44982658	C,C	T,T	1,1	-inf,-inf	inf,inf	4.00802,0.533077	0.00422711	0.00422713
2	chr7:45053599:G:A	45053599	A,A	G,G	1,1	inf,inf	inf,inf	3.90918,0.598149	0.00420149	0.00420151
2	chr7:45008291:T:C	45008291	C,C	T,T	1,1	-inf,-inf	inf,inf	3.80514,0.745307	0.00417162	0.00417163
2	chr7:45023229:G:A	45023229	A,A	G,G	1,1	-inf,-inf	inf,inf	3.81257,0.740078	0.00416308	0.00416309
2	chr7:45008192:C:G	45008192	G,G	C,C	1,1	-inf,-inf	inf,inf	3.81611,0.73403	0.00416053	0.00416054
2	chr7:45005769:A:G	45005769	G,G	A,A	1,1	-inf,-inf	inf,inf	3.82206,0.723572	0.00414177	0.00414178
2	chr7:45051105:T:C	45051105	C,C	T,T	1,1	inf,inf	inf,inf	3.90132,0.594515	0.00411635	0.00411636
2	chr7:45048067:C:CAATAAAT	45048067	CAATAAAT,CAATAAAT	C,C	1,1	inf,inf	inf,inf	3.89735,0.594284	0.00408995	0.00408996
2	chr7:45019513:G:T	45019513	T,T	G,G	1,1	-inf,-inf	inf,inf	3.80185,0.737055	0.00406996	0.00406997
2	chr7:45034200:A:C	45034200	C,C	A,A	1,1	-inf,-inf	inf,inf	3.79794,0.742123	0.00405541	0.00405542
2	chr7:45043466:C:T	45043466	T,T	C,C	1,1	inf,inf	inf,inf	3.80123,0.734518	0.00405177	0.00405178
2	chr7:45005552:CTT:C	45005552	C,C	CTT,CTT	1,1	-inf,-inf	inf,inf	3.81418,0.702784	0.00403265	0.00403266
2	chr7:45224742:T:C	45224742	NA,C	NA,T	NA,1	NA,-inf	NA,inf	NA,2.507	0.0040026	0.00400287
2	chr7:45053869:T:C	45053869	C,C	T,T	1,1	inf,inf	inf,inf	3.88574,0.595065	0.00400214	0.00400215
2	chr7:45020859:T:TAG	45020859	TAG,TAG	T,T	1,1	-inf,-inf	inf,inf	3.80656,0.713888	0.00398582	0.00398583
2	chr7:45019946:G:A	45019946	A,A	G,G	1,1	-inf,-inf	inf,inf	3.79024,0.736779	0.00398524	0.00398526
2	chr7:45036084:A:G	45036084	G,G	A,A	1,1	-inf,-inf	inf,inf	3.8294,0.682411	0.00397585	0.00397586
2	chr7:45053376:T:C	45053376	C,C	T,T	1,1	inf,inf	inf,inf	3.88929,0.584479	0.00397456	0.00397458
2	chr7:45047314:C:T	45047314	T,T	C,C	1,1	inf,inf	inf,inf	3.88,0.593022	0.00394857	0.00394858
2	chr7:44980215:T:G	44980215	G,G	T,T	1,1	-inf,-inf	inf,inf	0.924778,2.45711	0.00394553	0.00394558
2	chr7:45049656:C:T	45049656	T,T	C,C	1,1	inf,inf	inf,inf	3.86464,0.600848	0.00388781	0.00388782
2	chr7:45049419:C:T	45049419	T,T	C,C	1,1	inf,inf	inf,inf	3.86868,0.595128	0.0038808	0.00388082
2	chr7:45044847:T:C	45044847	C,C	T,T	1,1	inf,inf	inf,inf	3.8661,0.595837	0.00386532	0.00386533
2	chr7:45035884:C:G	45035884	G,G	C,C	1,1	-inf,-inf	inf,inf	3.86579,0.597232	0.00385025	0.00385027
2	chr7:45046035:A:G	45046035	G,G	A,A	1,1	inf,inf	inf,inf	3.85493,0.609799	0.0038418	0.00384182
2	chr7:45012753:T:C	45012753	C,C	T,T	1,1	-inf,-inf	inf,inf	3.77564,0.722473	0.0038085	0.00380852
2	chr7:45002214:G:A	45002214	A,A	G,G	1,1	-inf,-inf	inf,inf	3.76584,0.72367	0.00373973	0.00373974
2	chr7:45026050:T:C	45026050	C,C	T,T	1,1	-inf,-inf	inf,inf	3.82894,0.623243	0.00372666	0.00372667
2	chr7:45042826:T:C	45042826	C,C	T,T	1,1	inf,inf	inf,inf	3.83761,0.596694	0.00366322	0.00366323
2	chr7:45046264:A:T	45046264	T,T	A,A	1,1	inf,inf	inf,inf	3.83874,0.59356	0.0036509	0.00365091
2	chr7:45047403:G:A	45047403	A,A	G,G	1,1	inf,inf	inf,inf	3.83644,0.586499	0.00361367	0.00361368
2	chr7:45054481:A:G	45054481	G,G	A,A	1,1	inf,inf	inf,inf	3.77816,0.662066	0.00359537	0.00359538
2	chr7:45008573:A:G	45008573	G,G	A,A	1,1	-inf,-inf	inf,inf	3.8085,0.625287	0.00356637	0.00356638
2	chr7:45015516:T:A	45015516	A,A	T,T	1,1	-inf,-inf	inf,inf	3.83652,0.569305	0.00353186	0.00353188
2	chr7:45044926:C:T	45044926	T,T	C,C	1,1	inf,inf	inf,inf	3.78499,0.638328	0.00350837	0.00350838
2	chr7:45009644:T:C	45009644	C,C	T,T	1,1	-inf,-inf	inf,inf	3.81173,0.59193	0.00347501	0.00347503
2	chr7:45001512:G:C	45001512	C,C	G,G	1,1	-inf,-inf	inf,inf	3.79791,0.599612	0.00342231	0.00342232
2	chr7:45032262:C:A	45032262	A,A	C,C	1,1	-inf,-inf	inf,inf	3.8044,0.595128	0.00341958	0.00341959
2	chr7:45024588:T:G	45024588	G,G	T,T	1,1	-inf,-inf	inf,inf	3.80355,0.590363	0.00340847	0.00340848
2	chr7:45150665:G:A	45150665	NA,A	NA,G	NA,1	NA,-inf	NA,inf	NA,2.45527	0.00330454	0.00330475
2	chr7:45019740:G:A	45019740	A,A	G,G	1,1	-inf,-inf	inf,inf	3.79379,0.575935	0.00330077	0.00330078
2	chr7:45051646:T:C	45051646	C,C	T,T	1,1	inf,inf	inf,inf	3.77595,0.595701	0.00326697	0.00326698
2	chr7:45030088:C:T	45030088	T,T	C,C	1,1	-inf,-inf	inf,inf	3.7755,0.590363	0.0032468	0.00324681
2	chr7:45014544:C:T	45014544	T,T	C,C	1,1	-inf,-inf	inf,inf	3.78037,0.577927	0.00323712	0.00323714
2	chr7:45045108:A:G	45045108	G,G	A,A	1,1	inf,inf	inf,inf	3.78063,0.578497	0.0032246	0.00322461
2	chr7:45008293:C:T	45008293	T,T	C,C	1,1	-inf,-inf	inf,inf	3.76264,0.592734	0.00317414	0.00317415
2	chr7:45086584:G:A	45086584	A,A	G,G	1,1	inf,inf	inf,inf	3.57187,0.678612	0.00314923	0.00314924
2	chr7:45077620:C:T	45077620	T,T	C,C	1,1	-inf,-inf	inf,inf	1.01491,2.29083	0.00313628	0.00313632
2	chr7:45051413:A:T	45051413	T,T	A,A	1,1	inf,inf	inf,inf	3.86928,0.485663	0.00306415	0.00306417
2	chr7:45019648:T:A	45019648	A,A	T,T	1,1	-inf,-inf	inf,inf	3.74047,0.590363	0.0030444	0.00304441
2	chr7:45008320:T:A	45008320	A,A	T,T	1,1	-inf,-inf	inf,inf	3.65416,0.707391	0.00297147	0.00297148
2	chr7:45077286:C:G	45077286	G,G	C,C	1,1	-inf,-inf	inf,inf	1.03783,2.20484	0.00275999	0.00276003
2	chr7:45077939:G:A	45077939	A,A	G,G	1,1	-inf,-inf	inf,inf	0.964695,2.27925	0.00273969	0.00273973
2	chr7:44969742:A:G	44969742	G,G	A,A	1,1	-inf,-inf	inf,inf	3.56063,0.70237	0.00272327	0.00272329
2	chr7:45096282:C:T	45096282	T,T	C,C	1,1	inf,inf	inf,inf	3.62483,0.464706	0.00266903	0.00266904
2	chr7:45094536:A:T	45094536	T,T	A,A	1,1	inf,inf	inf,inf	3.58902,0.498609	0.00253343	0.00253344
2	chr7:45090914:C:T	45090914	T,T	C,C	1,1	inf,inf	inf,inf	3.5373,0.579418	0.00250474	0.00250475
2	chr7:45152546:G:A	45152546	NA,A	NA,G	NA,1	NA,-inf	NA,inf	NA,2.28342	0.0023794	0.00237955
2	chr7:44737968:G:C	44737968	NA,C	NA,G	NA,1	NA,inf	NA,inf	NA,1.98741	0.00235601	0.0023561
2	chr7:45019640:T:C	45019640	C,C	T,T	1,1	-inf,-inf	inf,inf	3.65641,0.493191	0.00233848	0.00233848
2	chr7:44433608:T:C	44433608	NA,C	NA,T	NA,1	NA,inf	NA,inf	NA,2.1651	0.0023196	0.00231974
2	chr7:45168006:T:C	45168006	NA,C	NA,T	NA,1	NA,-inf	NA,inf	NA,2.26525	0.00228578	0.00228593
2	chr7:45169513:A:G	45169513	NA,G	NA,A	NA,1	NA,-inf	NA,inf	NA,2.26428	0.00228163	0.00228179
2	chr7:45110320:C:G	45110320	G,G	C,C	1,1	inf,inf	inf,inf	3.2874,0.648781	0.00218376	0.00218377
2	chr7:44964464:T:C	44964464	C,C	T,T	1,1	-inf,-inf	inf,inf	3.48211,0.63292	0.00215387	0.00215388
2	chr7:44853212:G:A	44853212	NA,A	NA,G	NA,1	NA,-inf	NA,inf	NA,2.27275	0.00213899	0.00213914
2	chr7:45172667:G:C	45172667	NA,C	NA,G	NA,1	NA,-inf	NA,inf	NA,2.22802	0.00212898	0.00212912
2	chr7:44858677:C:T	44858677	NA,T	NA,C	NA,1	NA,-inf	NA,inf	NA,2.26099	0.00209322	0.00209337
2	chr7:45055733:A:G	45055733	G,G	A,A	1,1	inf,-inf	inf,inf	3.61487,0.220545	0.00208975	0.00208976
2	chr7:45092254:T:C	45092254	C,C	T,T	1,1	inf,inf	inf,inf	3.46416,0.551543	0.00201413	0.00201414
2	chr7:45063882:A:G	45063882	G,G	A,A	1,1	-inf,-inf	inf,inf	0.823441,2.28356	0.00199143	0.00199146
2	chr7:45117690:C:T	45117690	T,T	C,C	1,1	inf,inf	inf,inf	3.16634,0.55071	0.00192624	0.00192625
2	chr7:45073571:G:A	45073571	A,A	G,G	1,1	-inf,-inf	inf,inf	0.819995,2.25617	0.00187211	0.00187214
2	chr7:45053680:C:T	45053680	T,T	C,C	1,1	-inf,-inf	inf,inf	0.974917,2.0382	0.00183391	0.00183394
2	chr7:45075363:G:A	45075363	A,A	G,G	1,1	-inf,-inf	inf,inf	0.82009,2.23565	0.00180069	0.00180072
2	chr7:45074625:A:G	45074625	G,G	A,A	1,1	-inf,-inf	inf,inf	0.822004,2.22847	0.00176976	0.00176979
2	chr7:45073113:A:G	45073113	G,G	A,A	1,1	-inf,-inf	inf,inf	0.818513,2.22087	0.00174738	0.00174741
2	chr7:45065024:T:C	45065024	C,C	T,T	1,1	-inf,-inf	inf,inf	0.804663,2.22895	0.00172238	0.0017224
2	chr7:45073690:C:T	45073690	T,T	C,C	1,1	-inf,-inf	inf,inf	0.810818,2.21613	0.00170245	0.00170248
2	chr7:45047783:A:G	45047783	G,G	A,A	1,1	inf,inf	inf,inf	3.49238,0.480385	0.00161451	0.00161452
2	chr7:45066258:G:T	45066258	T,T	G,G	1,1	-inf,-inf	inf,inf	0.782535,2.2196	0.00161131	0.00161134
2	chr7:45064172:C:T	45064172	T,T	C,C	1,1	-inf,-inf	inf,inf	0.789096,2.18913	0.00154853	0.00154855
2	chr7:44752079:A:G	44752079	G,NA	A,NA	1,NA	inf,NA	inf,NA	2.6229,NA	0.00149213	0.00149227
2	chr7:44660969:TGTTA:T	44660969	NA,T	NA,TGTTA	NA,1	NA,-inf	NA,inf	NA,2.41062	0.00142513	0.00142531
2	chr7:45167501:T:A	45167501	NA,A	NA,T	NA,1	NA,-inf	NA,inf	NA,1.98721	0.00135112	0.00135121
2	chr7:44967182:T:C	44967182	C,C	T,T	1,1	-inf,-inf	inf,inf	2.88228,0.718962	0.00134353	0.00134354
2	chr7:44968907:T:C	44968907	C,C	T,T	1,1	-inf,-inf	inf,inf	3.26091,0.562629	0.0013429	0.00134291
2	chr7:44963557:C:G	44963557	NA,G	NA,C	NA,1	NA,inf	NA,inf	NA,1.71583	0.00128812	0.00128818
2	chr7:45059851:C:T	45059851	T,T	C,C	1,1	inf,inf	inf,inf	2.8662,0.807987	0.00126525	0.00126526
2	chr7:44743335:A:G	44743335	NA,G	NA,A	NA,1	NA,inf	NA,inf	NA,1.66939	0.00124274	0.0012428
2	chr7:44875300:T:G	44875300	NA,G	NA,T	NA,1	NA,-inf	NA,inf	NA,1.95655	0.00119213	0.00119221
2	chr7:45062177:C:T	45062177	T,T	C,C	1,1	-inf,-inf	inf,inf	0.768395,2.0617	0.00117835	0.00117837
2	chr7:45015001:C:T	45015001	T,T	C,C	1,1	-inf,-inf	inf,inf	0.906524,1.89086	0.00117698	0.001177
2	chr7:44776377:C:G	44776377	NA,G	NA,C	NA,1	NA,inf	NA,inf	NA,1.63327	0.00115453	0.00115458
2	chr7:44991716:C:T	44991716	T,T	C,C	1,1	-inf,-inf	inf,inf	0.84537,1.73774	0.00114333	0.00114335
2	chr7:44882190:T:A	44882190	NA,A	NA,T	NA,1	NA,-inf	NA,inf	NA,1.90552	0.0010857	0.00108577
2	chr7:44918872:C:T	44918872	NA,T	NA,C	NA,1	NA,-inf	NA,inf	NA,1.86697	0.00106488	0.00106496
2	chr7:45177463:G:A	45177463	NA,A	NA,G	NA,1	NA,-inf	NA,inf	NA,1.84423	0.00102195	0.00102202
2	chr7:45167411:A:G	45167411	NA,G	NA,A	NA,1	NA,-inf	NA,inf	NA,1.80937	0.000986273	0.000986338
2	chr7:44849788:T:G	44849788	NA,G	NA,T	NA,1	NA,-inf	NA,inf	NA,1.84382	0.000969287	0.000969356
2	chr7:45076546:A:G	45076546	G,G	A,A	1,1	-inf,-inf	inf,inf	0.879928,1.79665	0.000962927	0.000962941
2	chr7:45256906:C:T	45256906	NA,T	NA,C	NA,1	NA,inf	NA,inf	NA,1.7517	0.000961566	0.000961633
2	chr7:45025323:C:T	45025323	T,T	C,C	1,1	-inf,-inf	inf,inf	0.96211,1.72921	0.000937113	0.000937126
2	chr7:44858513:A:T	44858513	NA,T	NA,A	NA,1	NA,-inf	NA,inf	NA,1.82237	0.000925344	0.00092541
2	chr7:44947646:G:A	44947646	NA,A	NA,G	NA,1	NA,inf	NA,inf	NA,1.55398	0.000923159	0.000923203
2	chr7:45223314:A:G	45223314	G,G	A,A	1,1	-inf,inf	inf,inf	2.61635,0.394405	0.000902268	0.000902352
2	chr7:44910999:A:C	44910999	NA,C	NA,A	NA,1	NA,inf	NA,inf	NA,1.51987	0.000881958	0.000881999
2	chr7:44799341:A:G	44799341	NA,G	NA,A	NA,1	NA,-inf	NA,inf	NA,1.80383	0.000878592	0.000878665
2	chr7:45244347:C:G	45244347	NA,G	NA,C	NA,1	NA,-inf	NA,inf	NA,1.71331	0.000819945	0.000819996
2	chr7:45154830:C:T	45154830	NA,T	NA,C	NA,1	NA,-inf	NA,inf	NA,1.69085	0.00079509	0.000795143
2	chr7:44484952:A:C	44484952	NA,C	NA,A	NA,1	NA,inf	NA,inf	NA,1.59661	0.000794916	0.000794963
2	chr7:44920307:T:A	44920307	NA,A	NA,T	NA,1	NA,inf	NA,inf	NA,1.45643	0.000774429	0.000774466
2	chr7:44407578:A:C	44407578	NA,C	NA,A	NA,1	NA,inf	NA,inf	NA,1.58193	0.00077131	0.000771356
2	chr7:44367154:A:G	44367154	NA,G	NA,A	NA,1	NA,inf	NA,inf	NA,1.55616	0.00073487	0.000734914
2	chr7:44437528:AGAG:A	44437528	NA,A	NA,AGAG	NA,1	NA,inf	NA,inf	NA,1.54355	0.00071911	0.000719153
2	chr7:44459440:G:A	44459440	NA,A	NA,G	NA,1	NA,inf	NA,inf	NA,1.54324	0.000718706	0.000718748
2	chr7:44430131:T:C	44430131	NA,C	NA,T	NA,1	NA,inf	NA,inf	NA,1.52625	0.000697004	0.000697045
2	chr7:44677686:C:T	44677686	NA,T	NA,C	NA,1	NA,-inf	NA,inf	NA,1.85242	0.000664191	0.000664258
2	chr7:45076670:C:T	45076670	T,T	C,C	1,1	inf,inf	inf,inf	2.82757,0.593619	0.000663554	0.000663558
2	chr7:44965614:G:C	44965614	NA,C	NA,G	NA,1	NA,-inf	NA,inf	NA,1.57232	0.000661134	0.000661181
2	chr7:44610753:C:T	44610753	NA,T	NA,C	NA,1	NA,inf	NA,inf	NA,1.41523	0.000660157	0.000660192
2	chr7:44517435:C:T	44517435	NA,T	NA,C	NA,1	NA,inf	NA,inf	NA,1.43859	0.000658289	0.000658327
2	chr7:44662096:T:A	44662096	NA,A	NA,T	NA,1	NA,-inf	NA,inf	NA,1.97534	0.000655859	0.000655938
2	chr7:45160058:T:C	45160058	NA,C	NA,T	NA,1	NA,-inf	NA,inf	NA,1.62266	0.00064932	0.000649367
2	chr7:44282223:C:T	44282223	NA,T	NA,C	NA,1	NA,inf	NA,inf	NA,1.48687	0.000646868	0.000646906
2	chr7:44451571:G:A	44451571	NA,A	NA,G	NA,1	NA,inf	NA,inf	NA,1.42834	0.000642231	0.000642268
2	chr7:44467543:G:A	44467543	NA,A	NA,G	NA,1	NA,inf	NA,inf	NA,1.48635	0.000639388	0.00063943
2	chr7:44765641:G:C	44765641	NA,C	NA,G	NA,1	NA,inf	NA,inf	NA,1.3081	0.000638681	0.00063871
2	chr7:45257536:G:A	45257536	NA,A	NA,G	NA,1	NA,inf	NA,inf	NA,1.49695	0.000637175	0.000637217
2	chr7:44360230:G:A	44360230	NA,A	NA,G	NA,1	NA,inf	NA,inf	NA,1.47961	0.000637161	0.000637199
2	chr7:44669822:A:G	44669822	NA,G	NA,A	NA,1	NA,-inf	NA,inf	NA,1.95487	0.000633779	0.000633855
2	chr7:45129219:C:T	45129219	NA,T	NA,C	NA,1	NA,-inf	NA,inf	NA,1.55964	0.000631863	0.000631905
2	chr7:45114812:CAGCTGCCCAGAAGACTCACATGCAAGTA:C	45114812	C,C	CAGCTGCCCAGAAGACTCACATGCAAGTA,CAGCTGCCCAGAAGACTCACATGCAAGTA	1,1	-inf,-inf	inf,inf	0.59172,1.45412	0.000628352	0.00062836
2	chr7:44636068:CT:C	44636068	NA,C	NA,CT	NA,1	NA,inf	NA,inf	NA,1.4286	0.000618396	0.000618431
2	chr7:44666156:G:A	44666156	NA,A	NA,G	NA,1	NA,-inf	NA,inf	NA,1.91884	0.000597942	0.000598013
2	chr7:44674092:G:A	44674092	NA,A	NA,G	NA,1	NA,-inf	NA,inf	NA,1.78272	0.000590203	0.000590262
2	chr7:44985542:G:A	44985542	NA,A	NA,G	NA,1	NA,-inf	NA,inf	NA,1.55378	0.000581808	0.000581848
2	chr7:44487559:C:T	44487559	NA,T	NA,C	NA,1	NA,inf	NA,inf	NA,1.40867	0.000581754	0.000581789
2	chr7:44489124:C:T	44489124	NA,T	NA,C	NA,1	NA,inf	NA,inf	NA,1.40629	0.00057916	0.000579195
2	chr7:44444667:T:C	44444667	NA,C	NA,T	NA,1	NA,inf	NA,inf	NA,1.36959	0.000575389	0.000575422
2	chr7:44687221:C:T	44687221	NA,T	NA,C	NA,1	NA,-inf	NA,inf	NA,1.76477	0.000575087	0.000575145
2	chr7:44672932:C:T	44672932	NA,T	NA,C	NA,1	NA,-inf	NA,inf	NA,1.82569	0.000574943	0.000575006
2	chr7:44635975:T:C	44635975	NA,C	NA,T	NA,1	NA,inf	NA,inf	NA,1.38609	0.000569502	0.000569534
2	chr7:45164756:T:C	45164756	NA,C	NA,T	NA,1	NA,-inf	NA,inf	NA,1.51904	0.000567399	0.000567438
2	chr7:44821261:G:A	44821261	NA,A	NA,G	NA,1	NA,-inf	NA,inf	NA,1.56139	0.000563991	0.000564032
2	chr7:44685968:G:A	44685968	NA,A	NA,G	NA,1	NA,-inf	NA,inf	NA,1.74051	0.000552558	0.000552613
2	chr7:44672083:T:A	44672083	NA,A	NA,T	NA,1	NA,inf	NA,inf	NA,1.40441	0.000550684	0.00055072
2	chr7:44638492:G:A	44638492	NA,A	NA,G	NA,1	NA,inf	NA,inf	NA,1.36763	0.000550575	0.000550606
2	chr7:44999246:A:T	44999246	NA,T	NA,A	NA,1	NA,-inf	NA,inf	NA,1.51017	0.000547399	0.000547436
2	chr7:45132847:G:T	45132847	NA,T	NA,G	NA,1	NA,-inf	NA,inf	NA,1.48173	0.000547339	0.000547375
2	chr7:44994918:T:C	44994918	NA,C	NA,T	NA,1	NA,inf	NA,inf	NA,1.40225	0.00054697	0.000547005
2	chr7:45243145:C:T	45243145	NA,T	NA,C	NA,1	NA,inf	NA,inf	NA,1.43807	0.000544448	0.000544485
2	chr7:44986790:A:G	44986790	NA,G	NA,A	NA,1	NA,-inf	NA,inf	NA,1.5069	0.000544216	0.000544252
2	chr7:44999603:C:A	44999603	NA,A	NA,C	NA,1	NA,-inf	NA,inf	NA,1.50491	0.000542193	0.000542228
2	chr7:45164821:T:C	45164821	NA,C	NA,T	NA,1	NA,-inf	NA,inf	NA,1.49168	0.00054032	0.000540358
2	chr7:44956848:T:C	44956848	C,C	T,T	1,1	-inf,-inf	inf,inf	2.2972,1.01457	0.000522257	0.000522265
2	chr7:44562616:C:T	44562616	NA,T	NA,C	NA,1	NA,inf	NA,inf	NA,1.33803	0.000519137	0.000519167
2	chr7:44621662:A:G	44621662	NA,G	NA,A	NA,1	NA,inf	NA,inf	NA,1.33544	0.000517316	0.000517346
2	chr7:45132645:G:T	45132645	NA,T	NA,G	NA,1	NA,-inf	NA,inf	NA,1.45058	0.000516933	0.000516967
2	chr7:44972348:A:G	44972348	NA,G	NA,A	NA,1	NA,-inf	NA,inf	NA,1.4769	0.000515699	0.000515733
2	chr7:45211117:T:C	45211117	C,C	T,T	1,1	-inf,inf	inf,inf	2.41676,0.234286	0.000512137	0.000512183
2	chr7:45270641:T:G	45270641	G,G	T,T	1,1	-inf,inf	inf,inf	1.52915,1.26936	0.000504093	0.000504134
2	chr7:44745790:C:A	44745790	A,NA	C,NA	1,NA	inf,NA	inf,NA	2.5608,NA	0.000502845	0.000502963
2	chr7:44615989:A:T	44615989	NA,T	NA,A	NA,1	NA,inf	NA,inf	NA,1.31978	0.000502394	0.000502424
2	chr7:44764763:G:A	44764763	NA,A	NA,G	NA,1	NA,-inf	NA,inf	NA,1.45257	0.000501893	0.000501931
2	chr7:44553966:A:G	44553966	NA,G	NA,A	NA,1	NA,inf	NA,inf	NA,1.32029	0.000501812	0.000501841
2	chr7:44769927:A:G	44769927	NA,G	NA,A	NA,1	NA,-inf	NA,inf	NA,1.46197	0.000496501	0.00049654
2	chr7:45153323:T:C	45153323	NA,C	NA,T	NA,1	NA,-inf	NA,inf	NA,1.46946	0.00049501	0.000495046
2	chr7:44982919:G:GAA	44982919	GAA,NA	G,NA	1,NA	inf,NA	inf,NA	1.51004,NA	0.00049182	0.000491853
2	chr7:44990474:T:A	44990474	NA,A	NA,T	NA,1	NA,-inf	NA,inf	NA,1.44947	0.000491589	0.000491621
2	chr7:45127042:T:A	45127042	A,A	T,T	1,1	inf,inf	inf,inf	1.86434,0.109631	0.000491512	0.000491519
2	chr7:44801191:A:G	44801191	NA,G	NA,A	NA,1	NA,-inf	NA,inf	NA,1.47956	0.000488393	0.000488429
2	chr7:44488552:TC:T	44488552	NA,T	NA,TC	NA,1	NA,inf	NA,inf	NA,1.30967	0.000486194	0.000486223
2	chr7:44433850:C:A	44433850	NA,A	NA,C	NA,1	NA,inf	NA,inf	NA,1.30928	0.00048584	0.000485869
2	chr7:44470144:T:C	44470144	NA,C	NA,T	NA,1	NA,inf	NA,inf	NA,1.30747	0.000484226	0.000484255
2	chr7:45135868:T:C	45135868	NA,C	NA,T	NA,1	NA,inf	NA,inf	NA,1.21818	0.000483574	0.000483599
2	chr7:45237482:T:G	45237482	NA,G	NA,T	NA,1	NA,inf	NA,inf	NA,1.32421	0.000480489	0.00048052
2	chr7:44343801:AG:A	44343801	A,A	AG,AG	1,1	inf,-inf	inf,inf	0.296831,2.05084	0.00048	0.000480025
2	chr7:44626426:A:T	44626426	NA,T	NA,A	NA,1	NA,inf	NA,inf	NA,1.29501	0.00047814	0.000478168
2	chr7:44608198:G:A	44608198	NA,A	NA,G	NA,1	NA,inf	NA,inf	NA,1.29225	0.000475749	0.000475777
2	chr7:44630947:C:T	44630947	NA,T	NA,C	NA,1	NA,inf	NA,inf	NA,1.22746	0.000475339	0.000475365
2	chr7:44616477:A:T	44616477	NA,T	NA,A	NA,1	NA,inf	NA,inf	NA,1.29123	0.000474873	0.000474901
2	chr7:44382628:C:T	44382628	NA,T	NA,C	NA,1	NA,inf	NA,inf	NA,1.29329	0.00047185	0.000471878
2	chr7:44812371:C:T	44812371	NA,T	NA,C	NA,1	NA,-inf	NA,inf	NA,1.47193	0.000471807	0.000471842
2	chr7:44276889:C:A	44276889	A,A	C,C	1,1	inf,inf	inf,inf	2.50113,0.267592	0.00047035	0.000470396
2	chr7:45234227:C:T	45234227	NA,T	NA,C	NA,1	NA,inf	NA,inf	NA,1.3255	0.000467983	0.000468014
2	chr7:45186803:T:G	45186803	NA,G	NA,T	NA,1	NA,inf	NA,inf	NA,1.27005	0.000464115	0.000464145
2	chr7:44898979:T:C	44898979	C,NA	T,NA	1,NA	inf,NA	inf,NA	0.979066,NA	0.000463602	0.000463614
2	chr7:45267285:T:G	45267285	G,G	T,T	1,1	-inf,inf	inf,inf	1.54565,1.19284	0.000451552	0.000451588
2	chr7:44679020:A:C	44679020	C,NA	A,NA	1,NA	-inf,NA	inf,NA	1.06775,NA	0.000444088	0.000444102
2	chr7:44503768:T:A	44503768	NA,A	NA,T	NA,1	NA,inf	NA,inf	NA,1.27407	0.000441241	0.000441268
2	chr7:44452699:T:C	44452699	NA,C	NA,T	NA,1	NA,inf	NA,inf	NA,1.23472	0.000438	0.000438026
2	chr7:44661806:G:T	44661806	NA,T	NA,G	NA,1	NA,-inf	NA,inf	NA,1.65697	0.00043536	0.000435406
2	chr7:44385370:T:C	44385370	NA,C	NA,T	NA,1	NA,inf	NA,inf	NA,1.24393	0.000434822	0.000434848
2	chr7:44940805:T:C	44940805	NA,C	NA,T	NA,1	NA,-inf	NA,inf	NA,1.37038	0.000433432	0.000433461
2	chr7:45109811:T:C	45109811	C,C	T,T	1,1	inf,inf	inf,inf	2.21897,0.267477	0.000432796	0.0004328
2	chr7:44483914:G:A	44483914	NA,A	NA,G	NA,1	NA,inf	NA,inf	NA,1.23798	0.000428952	0.000428977
2	chr7:44734624:A:C	44734624	C,C	A,A	1,1	inf,inf	inf,inf	2.68744,0.124331	0.000428234	0.000428285
2	chr7:44982067:T:C	44982067	C,C	T,T	1,1	-inf,-inf	inf,inf	0.918184,1.16422	0.000425502	0.000425508
2	chr7:44963422:A:G	44963422	NA,G	NA,A	NA,1	NA,-inf	NA,inf	NA,1.38098	0.00042432	0.000424349
2	chr7:44597358:C:T	44597358	NA,T	NA,C	NA,1	NA,inf	NA,inf	NA,1.16321	0.000421957	0.000421979
2	chr7:45256368:G:A	45256368	A,A	G,G	1,1	-inf,-inf	inf,inf	0.907207,1.74117	0.00042135	0.000421378
2	chr7:44667087:G:A	44667087	NA,A	NA,G	NA,1	NA,inf	NA,inf	NA,1.24326	0.000421142	0.000421168
2	chr7:45096793:G:A	45096793	A,A	G,G	1,1	-inf,-inf	inf,inf	0.532347,1.36628	0.00042091	0.000420916
2	chr7:44801483:C:T	44801483	NA,T	NA,C	NA,1	NA,-inf	NA,inf	NA,1.39346	0.000420648	0.000420679
2	chr7:45234500:C:T	45234500	NA,T	NA,C	NA,1	NA,-inf	NA,inf	NA,1.27791	0.000418826	0.000418854
2	chr7:44613751:C:T	44613751	NA,T	NA,C	NA,1	NA,inf	NA,inf	NA,1.22056	0.000416863	0.000416888
2	chr7:45251697:G:A	45251697	A,A	G,G	1,1	-inf,inf	inf,inf	2.07654,0.58576	0.000416683	0.000416719
2	chr7:44546436:C:T	44546436	NA,T	NA,C	NA,1	NA,inf	NA,inf	NA,1.21715	0.000416667	0.000416691
2	chr7:44901735:T:C	44901735	NA,C	NA,T	NA,1	NA,-inf	NA,inf	NA,1.3831	0.000414243	0.000414273
2	chr7:44982071:A:T	44982071	T,T	A,A	1,1	-inf,-inf	inf,inf	0.917996,1.14668	0.000412255	0.000412261
2	chr7:45128232:C:T	45128232	T,T	C,C	1,1	inf,inf	inf,inf	1.89651,0.480634	0.000411296	0.0004113
2	chr7:45161305:C:T	45161305	NA,T	NA,C	NA,1	NA,-inf	NA,inf	NA,1.35537	0.000411106	0.000411135
2	chr7:45198569:A:G	45198569	NA,G	NA,A	NA,1	NA,-inf	NA,inf	NA,1.22966	0.000409347	0.000409376
2	chr7:45255455:C:T	45255455	T,T	C,C	1,1	-inf,-inf	inf,inf	0.886874,1.74561	0.000408745	0.000408772
2	chr7:45152761:T:C	45152761	NA,C	NA,T	NA,1	NA,-inf	NA,inf	NA,1.29364	0.000407398	0.000407426
2	chr7:45272027:T:C	45272027	NA,C	NA,T	NA,1	NA,-inf	NA,inf	NA,1.29119	0.00040666	0.000406688
2	chr7:44370581:TATA:T	44370581	NA,T	NA,TATA	NA,1	NA,inf	NA,inf	NA,1.21016	0.000404782	0.000404807
2	chr7:45157834:G:A	45157834	A,A	G,G	1,1	-inf,inf	inf,inf	2.18927,0.879208	0.000402755	0.000402804
2	chr7:44378807:G:C	44378807	NA,C	NA,G	NA,1	NA,inf	NA,inf	NA,1.21781	0.000397701	0.000397725
2	chr7:45140251:C:T	45140251	NA,T	NA,C	NA,1	NA,-inf	NA,inf	NA,1.29784	0.000396445	0.000396471
2	chr7:44974053:T:C	44974053	C,C	T,T	1,1	-inf,inf	inf,inf	2.00623,0.654387	0.000393044	0.000393064
2	chr7:45098160:C:G	45098160	G,G	C,C	1,1	inf,inf	inf,inf	2.2426,0.51605	0.000392306	0.00039231
2	chr7:44822722:G:GC	44822722	NA,GC	NA,G	NA,1	NA,-inf	NA,inf	NA,1.35425	0.000392058	0.000392086
2	chr7:45118204:C:T	45118204	T,T	C,C	1,1	inf,inf	inf,inf	2.78642,0.105142	0.000391667	0.000391699
2	chr7:44681677:A:G	44681677	NA,G	NA,A	NA,1	NA,inf	NA,inf	NA,1.19906	0.000390336	0.00039036
2	chr7:44398321:G:A	44398321	NA,A	NA,G	NA,1	NA,inf	NA,inf	NA,1.27799	0.00038694	0.000386968
2	chr7:45144825:T:C	45144825	NA,C	NA,T	NA,1	NA,-inf	NA,inf	NA,1.27867	0.000386019	0.000386047
2	chr7:44461056:C:T	44461056	NA,T	NA,C	NA,1	NA,inf	NA,inf	NA,1.1765	0.000384138	0.000384161
2	chr7:44651148:G:C	44651148	NA,C	NA,G	NA,1	NA,-inf	NA,inf	NA,1.67189	0.000383072	0.000383118
2	chr7:45186055:G:A	45186055	NA,A	NA,G	NA,1	NA,inf	NA,inf	NA,1.1579	0.000381907	0.000381931
2	chr7:44940141:A:G	44940141	NA,G	NA,A	NA,1	NA,-inf	NA,inf	NA,1.2993	0.000381446	0.000381472
2	chr7:44941728:T:C	44941728	NA,C	NA,T	NA,1	NA,-inf	NA,inf	NA,1.27289	0.000380722	0.000380748
2	chr7:44393147:C:T	44393147	NA,T	NA,C	NA,1	NA,inf	NA,inf	NA,1.18518	0.000374703	0.000374726
2	chr7:45273785:T:C	45273785	NA,C	NA,T	NA,1	NA,inf	NA,inf	NA,1.2309	0.000374673	0.000374698
2	chr7:45120804:C:T	45120804	T,T	C,C	1,1	inf,inf	inf,inf	2.75829,0.136759	0.000374553	0.000374584
2	chr7:45156801:C:T	45156801	NA,T	NA,C	NA,1	NA,-inf	NA,inf	NA,1.24926	0.000372757	0.00037278
2	chr7:45118780:A:G	45118780	G,G	A,A	1,1	inf,inf	inf,inf	2.76035,0.108741	0.000371678	0.000371709
2	chr7:44384228:C:G	44384228	NA,G	NA,C	NA,1	NA,inf	NA,inf	NA,1.24671	0.000366875	0.000366902
2	chr7:44957433:C:T	44957433	NA,T	NA,C	NA,1	NA,-inf	NA,inf	NA,1.25549	0.000366748	0.000366773
2	chr7:45118299:C:T	45118299	T,T	C,C	1,1	inf,inf	inf,inf	2.73308,0.106948	0.000365614	0.000365642
2	chr7:44907303:G:A	44907303	NA,A	NA,G	NA,1	NA,inf	NA,inf	NA,1.04869	0.000361003	0.000361021
2	chr7:44642141:G:GC	44642141	NA,GC	NA,G	NA,1	NA,-inf	NA,inf	NA,1.62669	0.000359954	0.000359997
2	chr7:45020836:C:T	45020836	T,NA	C,NA	1,NA	-inf,NA	inf,NA	0.98378,NA	0.000358941	0.000358946
2	chr7:44646898:G:A	44646898	NA,A	NA,G	NA,1	NA,-inf	NA,inf	NA,1.62503	0.000358557	0.0003586
2	chr7:44680204:C:A	44680204	NA,A	NA,C	NA,1	NA,inf	NA,inf	NA,1.15135	0.000357913	0.000357935
2	chr7:45211263:T:C	45211263	C,C	T,T	1,1	-inf,inf	inf,inf	2.18791,0.324462	0.00035779	0.000357822
2	chr7:44679313:C:G	44679313	NA,G	NA,C	NA,1	NA,inf	NA,inf	NA,1.15089	0.000357616	0.000357638
2	chr7:44276417:G:A	44276417	A,A	G,G	1,1	inf,-inf	inf,inf	2.42031,0.113334	0.000357226	0.000357262
2	chr7:44481921:A:G	44481921	NA,G	NA,A	NA,1	NA,inf	NA,inf	NA,1.15701	0.000356907	0.000356928
2	chr7:44723697:G:A	44723697	A,A	G,G	1,1	inf,inf	inf,inf	2.63654,0.0283292	0.00035648	0.000356524
2	chr7:44672953:T:C	44672953	NA,C	NA,T	NA,1	NA,inf	NA,inf	NA,1.14868	0.000356196	0.000356218
2	chr7:45097574:T:C	45097574	C,NA	T,NA	1,NA	-inf,NA	inf,NA	1.84405,NA	0.000355532	0.000355578
2	chr7:44662412:A:T	44662412	NA,T	NA,A	NA,1	NA,-inf	NA,inf	NA,1.62137	0.000354778	0.00035482
2	chr7:45245995:G:A	45245995	NA,A	NA,G	NA,1	NA,inf	NA,inf	NA,1.15524	0.000353596	0.000353619
2	chr7:44425395:G:A	44425395	NA,A	NA,G	NA,1	NA,inf	NA,inf	NA,1.14551	0.000351519	0.000351541
2	chr7:44880212:A:AACAT	44880212	AACAT,NA	A,NA	1,NA	-inf,NA	inf,NA	0.867843,NA	0.00034897	0.000348978
2	chr7:45199994:A:C	45199994	NA,C	NA,A	NA,1	NA,inf	NA,inf	NA,1.12944	0.000345246	0.000345267
2	chr7:44504337:AATTT:A	44504337	NA,A	NA,AATTT	NA,1	NA,inf	NA,inf	NA,1.11667	0.000345049	0.00034507
2	chr7:45259578:C:T	45259578	NA,T	NA,C	NA,1	NA,inf	NA,inf	NA,1.12081	0.000344496	0.000344517
2	chr7:44943867:T:A	44943867	NA,A	NA,T	NA,1	NA,-inf	NA,inf	NA,1.22492	0.000339844	0.000339867
2	chr7:44531385:G:A	44531385	NA,A	NA,G	NA,1	NA,-inf	NA,inf	NA,1.33841	0.000338557	0.000338585
2	chr7:44519046:T:C	44519046	NA,C	NA,T	NA,1	NA,inf	NA,inf	NA,1.10937	0.000338542	0.000338562
2	chr7:45150145:G:A	45150145	NA,A	NA,G	NA,1	NA,-inf	NA,inf	NA,1.22163	0.000337329	0.000337352
2	chr7:44788752:T:A	44788752	A,NA	T,NA	1,NA	inf,NA	inf,NA	0.84733,NA	0.000336645	0.000336653
2	chr7:44449049:A:G	44449049	NA,G	NA,A	NA,1	NA,inf	NA,inf	NA,1.12483	0.000336225	0.000336245
2	chr7:44389282:G:A	44389282	NA,A	NA,G	NA,1	NA,inf	NA,inf	NA,1.12483	0.000336225	0.000336245
2	chr7:44389076:T:C	44389076	NA,C	NA,T	NA,1	NA,inf	NA,inf	NA,1.12483	0.000336225	0.000336245
2	chr7:44418065:T:C	44418065	NA,C	NA,T	NA,1	NA,inf	NA,inf	NA,1.12458	0.000336085	0.000336105
2	chr7:44402056:T:C	44402056	NA,C	NA,T	NA,1	NA,inf	NA,inf	NA,1.12357	0.000335481	0.000335501
2	chr7:44473157:A:G	44473157	NA,G	NA,A	NA,1	NA,inf	NA,inf	NA,1.09956	0.00033404	0.00033406
2	chr7:44665694:A:G	44665694	NA,G	NA,A	NA,1	NA,-inf	NA,inf	NA,1.58035	0.000333274	0.000333313
2	chr7:44980290:TC:T	44980290	T,T	TC,TC	1,1	-inf,-inf	inf,inf	0.441671,1.41016	0.00033143	0.000331436
2	chr7:45069373:A:G	45069373	G,G	A,A	1,1	-inf,-inf	inf,inf	0.589608,1.50481	0.000331207	0.000331214
2	chr7:44445750:G:C	44445750	NA,C	NA,G	NA,1	NA,inf	NA,inf	NA,1.11255	0.000329454	0.000329474
2	chr7:44432505:C:T	44432505	NA,T	NA,C	NA,1	NA,inf	NA,inf	NA,1.11255	0.000329454	0.000329474
2	chr7:44978664:G:A	44978664	A,A	G,G	1,1	-inf,-inf	inf,inf	0.679301,1.11155	0.0003294	0.000329404
2	chr7:44342620:G:A	44342620	NA,A	NA,G	NA,1	NA,inf	NA,inf	NA,1.09165	0.000328972	0.000328992
2	chr7:45107965:G:A	45107965	A,A	G,G	1,1	inf,inf	inf,inf	2.41408,0.0408255	0.000327557	0.000327561
2	chr7:44334457:C:T	44334457	T,NA	C,NA	1,NA	-inf,NA	inf,NA	1.79477,NA	0.000327388	0.000327439
2	chr7:44465639:T:C	44465639	NA,C	NA,T	NA,1	NA,inf	NA,inf	NA,1.10861	0.000327146	0.000327166
2	chr7:45149196:TC:T	45149196	NA,T	NA,TC	NA,1	NA,inf	NA,inf	NA,1.12352	0.000326858	0.000326879
2	chr7:45087733:G:A	45087733	A,A	G,G	1,1	-inf,-inf	inf,inf	0.521926,1.24687	0.000325322	0.000325327
2	chr7:44498327:T:A	44498327	NA,A	NA,T	NA,1	NA,inf	NA,inf	NA,1.08379	0.000324349	0.000324368
2	chr7:44960767:G:A	44960767	A,A	G,G	1,1	-inf,-inf	inf,inf	0.880468,0.943564	0.000323578	0.000323582
2	chr7:44889502:G:A	44889502	NA,A	NA,G	NA,1	NA,-inf	NA,inf	NA,1.2425	0.000322752	0.000322778
2	chr7:45210293:T:C	45210293	C,C	T,T	1,1	-inf,inf	inf,inf	2.26295,0.112542	0.000322372	0.000322402
2	chr7:44731598:C:T	44731598	T,T	C,C	1,1	inf,inf	inf,inf	3.89495,0.880333	0.000318336	0.00032046
2	chr7:44435324:G:A	44435324	NA,A	NA,G	NA,1	NA,inf	NA,inf	NA,1.08779	0.000314983	0.000315002
2	chr7:44275730:C:T	44275730	T,T	C,C	1,1	inf,-inf	inf,inf	2.3842,0.0620755	0.000311815	0.000311847
2	chr7:44960290:A:G	44960290	NA,G	NA,A	NA,1	NA,-inf	NA,inf	NA,1.16016	0.000310367	0.000310389
2	chr7:44521745:G:A	44521745	NA,A	NA,G	NA,1	NA,inf	NA,inf	NA,1.05927	0.00031014	0.000310158
2	chr7:45150017:A:G	45150017	NA,G	NA,A	NA,1	NA,-inf	NA,inf	NA,1.17184	0.000309821	0.000309843
2	chr7:44290224:C:A	44290224	NA,A	NA,C	NA,1	NA,-inf	NA,inf	NA,1.13974	0.000308832	0.000308853
2	chr7:45050127:T:C	45050127	C,C	T,T	1,1	-inf,-inf	inf,inf	0.860126,1.44566	0.000308698	0.000308705
2	chr7:44669855:T:C	44669855	NA,C	NA,T	NA,1	NA,inf	NA,inf	NA,1.03376	0.000302231	0.000302249
2	chr7:44631722:G:A	44631722	NA,A	NA,G	NA,1	NA,inf	NA,inf	NA,1.02575	0.000301327	0.000301345
2	chr7:45096240:C:G	45096240	G,G	C,C	1,1	-inf,-inf	inf,inf	0.462807,1.276	0.000301112	0.000301117
2	chr7:44519410:G:A	44519410	NA,A	NA,G	NA,1	NA,inf	NA,inf	NA,1.03533	0.000298056	0.000298074
2	chr7:44338371:T:C	44338371	NA,C	NA,T	NA,1	NA,inf	NA,inf	NA,1.05331	0.000296612	0.000296629
2	chr7:45153134:C:T	45153134	NA,T	NA,C	NA,1	NA,inf	NA,inf	NA,1.06825	0.000296551	0.00029657
2	chr7:44667670:G:A	44667670	A,NA	G,NA	1,NA	-inf,NA	inf,NA	0.911449,NA	0.000296213	0.000296223
2	chr7:45219327:A:T	45219327	NA,T	NA,A	NA,1	NA,-inf	NA,inf	NA,1.1108	0.000294996	0.000295016
2	chr7:44578763:G:A	44578763	NA,A	NA,G	NA,1	NA,inf	NA,inf	NA,1.019	0.000293726	0.000293743
2	chr7:44975027:TG:T	44975027	T,T	TG,TG	1,1	-inf,inf	inf,inf	1.89241,0.210566	0.000293572	0.000293583
2	chr7:45156100:TAA:T	45156100	NA,T	NA,TAA	NA,1	NA,inf	NA,inf	NA,1.02228	0.000289765	0.000289783
2	chr7:44530840:C:T	44530840	NA,T	NA,C	NA,1	NA,-inf	NA,inf	NA,1.18364	0.000288796	0.000288819
2	chr7:45203473:C:T	45203473	NA,T	NA,C	NA,1	NA,inf	NA,inf	NA,0.95505	0.000286055	0.000286072
2	chr7:44722815:G:A	44722815	A,A	G,G	1,1	-inf,-inf	inf,inf	2.21874,1.03892	0.000285907	0.000285984
2	chr7:45204806:T:G	45204806	G,G	T,T	1,1	-inf,inf	inf,inf	1.91147,0.141217	0.000285588	0.000285602
2	chr7:45260064:T:G	45260064	G,G	T,T	1,1	-inf,-inf	inf,inf	1.65069,0.76459	0.000285472	0.000285491
2	chr7:45241486:T:C	45241486	NA,C	NA,T	NA,1	NA,inf	NA,inf	NA,1.07637	0.000284504	0.000284523
2	chr7:45080751:C:T	45080751	NA,T	NA,C	NA,1	NA,inf	NA,inf	NA,1.3074	0.000283978	0.000284008
2	chr7:45102186:G:T	45102186	T,T	G,G	1,1	-inf,inf	inf,inf	2.26315,0.142728	0.000283864	0.000283884
2	chr7:44683267:T:C	44683267	NA,C	NA,T	NA,1	NA,inf	NA,inf	NA,1.38164	0.000282991	0.000283024
2	chr7:45096274:G:A	45096274	A,A	G,G	1,1	-inf,-inf	inf,inf	0.417341,1.29846	0.000282973	0.000282978
2	chr7:44529935:G:T	44529935	NA,T	NA,G	NA,1	NA,-inf	NA,inf	NA,1.16875	0.00028252	0.000282542
2	chr7:45073625:G:T	45073625	NA,T	NA,G	NA,1	NA,inf	NA,inf	NA,1.30353	0.000282355	0.000282384
2	chr7:44945010:A:G	44945010	NA,G	NA,A	NA,1	NA,inf	NA,inf	NA,0.953764	0.000282327	0.000282342
2	chr7:44530142:A:T	44530142	NA,T	NA,A	NA,1	NA,-inf	NA,inf	NA,1.21708	0.000282062	0.000282085
2	chr7:45249463:A:G	45249463	NA,G	NA,A	NA,1	NA,inf	NA,inf	NA,1.01787	0.000281742	0.00028176
2	chr7:44374971:T:C	44374971	NA,C	NA,T	NA,1	NA,inf	NA,inf	NA,1.02384	0.000281034	0.000281051
2	chr7:44990288:A:G	44990288	G,G	A,A	1,1	-inf,-inf	inf,inf	0.41629,1.35344	0.000280728	0.000280734
2	chr7:44542505:G:A	44542505	NA,A	NA,G	NA,1	NA,-inf	NA,inf	NA,1.13149	0.000280589	0.000280611
2	chr7:44983904:T:A	44983904	A,A	T,T	1,1	-inf,-inf	inf,inf	0.397643,1.37458	0.000280197	0.000280202
2	chr7:45127926:C:G	45127926	G,G	C,C	1,1	inf,inf	inf,inf	1.91246,0.143881	0.000280155	0.000280158
2	chr7:45154790:G:A	45154790	NA,A	NA,G	NA,1	NA,-inf	NA,inf	NA,1.08371	0.000278825	0.000278845
2	chr7:44472556:A:G	44472556	G,NA	A,NA	1,NA	-inf,NA	inf,NA	1.1202,NA	0.00027833	0.000278342
2	chr7:44530270:G:A	44530270	NA,A	NA,G	NA,1	NA,-inf	NA,inf	NA,1.15764	0.000277192	0.000277213
2	chr7:44479472:A:T	44479472	T,NA	A,NA	1,NA	-inf,NA	inf,NA	1.11821,NA	0.000276998	0.000277009
2	chr7:44686130:A:G	44686130	NA,G	NA,A	NA,1	NA,-inf	NA,inf	NA,1.12282	0.000273554	0.000273575
2	chr7:45192812:G:A	45192812	NA,A	NA,G	NA,1	NA,-inf	NA,inf	NA,1.08914	0.00027104	0.000271058
2	chr7:44479477:A:G	44479477	G,NA	A,NA	1,NA	-inf,NA	inf,NA	1.10574,NA	0.000270339	0.000270351
2	chr7:44527888:G:A	44527888	NA,A	NA,G	NA,1	NA,inf	NA,inf	NA,1.00856	0.000270133	0.00027015
2	chr7:44957729:C:A	44957729	A,A	C,C	1,1	-inf,-inf	inf,inf	2.19469,0.683135	0.000267834	0.000267838
2	chr7:45274376:C:T	45274376	NA,T	NA,C	NA,1	NA,inf	NA,inf	NA,1.01507	0.000266616	0.000266634
2	chr7:44972659:TCA:T	44972659	T,T	TCA,TCA	1,1	-inf,inf	inf,inf	1.74345,0.706624	0.000265541	0.000265554
2	chr7:45271803:G:A	45271803	NA,A	NA,G	NA,1	NA,inf	NA,inf	NA,1.00628	0.000265165	0.000265183
2	chr7:45026675:T:C	45026675	NA,C	NA,T	NA,1	NA,inf	NA,inf	NA,1.28968	0.000264795	0.000264824
2	chr7:44699623:G:A	44699623	NA,A	NA,G	NA,1	NA,-inf	NA,inf	NA,1.10142	0.000264595	0.000264615
2	chr7:44989758:C:T	44989758	T,T	C,C	1,1	-inf,-inf	inf,inf	0.374862,1.36981	0.000263602	0.000263607
2	chr7:45109174:C:A	45109174	A,A	C,C	1,1	-inf,-inf	inf,inf	0.453118,1.19029	0.000262937	0.000262941
2	chr7:44672847:T:C	44672847	NA,C	NA,T	NA,1	NA,inf	NA,inf	NA,0.954192	0.000262123	0.000262138
2	chr7:45116643:G:A	45116643	A,A	G,G	1,1	-inf,-inf	inf,inf	0.584196,1.04259	0.000261995	0.000261998
2	chr7:45120928:A:G	45120928	NA,G	NA,A	NA,1	NA,-inf	NA,inf	NA,1.06156	0.000260717	0.000260735
2	chr7:44642769:A:G	44642769	NA,G	NA,A	NA,1	NA,inf	NA,inf	NA,0.949701	0.000260668	0.000260683
2	chr7:44723088:T:C	44723088	NA,C	NA,T	NA,1	NA,-inf	NA,inf	NA,1.13214	0.0002605	0.00026052
2	chr7:44741396:A:G	44741396	NA,G	NA,A	NA,1	NA,-inf	NA,inf	NA,1.10605	0.000259555	0.000259574
2	chr7:44640020:G:A	44640020	NA,A	NA,G	NA,1	NA,inf	NA,inf	NA,0.945277	0.000258614	0.00025863
2	chr7:45115511:G:A	45115511	A,A	G,G	1,1	-inf,-inf	inf,inf	0.58125,1.03926	0.000258485	0.000258488
2	chr7:44933410:A:G	44933410	NA,G	NA,A	NA,1	NA,-inf	NA,inf	NA,1.07681	0.000258356	0.000258374
2	chr7:44707900:G:A	44707900	NA,A	NA,G	NA,1	NA,-inf	NA,inf	NA,1.26456	0.000258305	0.000258329
2	chr7:44933720:A:G	44933720	NA,G	NA,A	NA,1	NA,-inf	NA,inf	NA,1.07462	0.000257409	0.000257427
2	chr7:44928778:C:T	44928778	NA,T	NA,C	NA,1	NA,-inf	NA,inf	NA,1.07253	0.000256526	0.000256543
2	chr7:44651675:C:T	44651675	NA,T	NA,C	NA,1	NA,inf	NA,inf	NA,0.94024	0.00025619	0.000256205
2	chr7:45098975:T:G	45098975	G,G	T,T	1,1	-inf,-inf	inf,inf	0.444031,1.18375	0.000254949	0.000254953
2	chr7:44315312:C:T	44315312	NA,T	NA,C	NA,1	NA,inf	NA,inf	NA,0.915914	0.000254331	0.000254345
2	chr7:45119172:G:C	45119172	NA,C	NA,G	NA,1	NA,-inf	NA,inf	NA,1.01898	0.000254313	0.00025433
2	chr7:45263093:T:C	45263093	C,C	T,T	1,1	-inf,inf	inf,inf	2.05671,0.354609	0.000254061	0.000254085
2	chr7:44973162:A:G	44973162	G,G	A,A	1,1	-inf,inf	inf,inf	1.73544,0.68657	0.000254019	0.000254032
2	chr7:44925608:TAG:T	44925608	T,NA	TAG,NA	1,NA	-inf,NA	inf,NA	1.79472,NA	0.000252837	0.00025288
2	chr7:44743759:C:T	44743759	NA,T	NA,C	NA,1	NA,-inf	NA,inf	NA,1.08828	0.000252133	0.000252151
2	chr7:44935029:C:G	44935029	NA,G	NA,C	NA,1	NA,-inf	NA,inf	NA,1.06055	0.000251628	0.000251645
2	chr7:44978765:C:T	44978765	NA,T	NA,C	NA,1	NA,inf	NA,inf	NA,1.22177	0.000251456	0.000251481
2	chr7:45184687:G:T	45184687	NA,T	NA,G	NA,1	NA,inf	NA,inf	NA,0.973309	0.000250614	0.00025063
2	chr7:45098833:ATATATACT:A	45098833	A,A	ATATATACT,ATATATACT	1,1	-inf,-inf	inf,inf	0.432162,1.18796	0.000250215	0.000250219
2	chr7:45104514:C:T	45104514	T,T	C,C	1,1	-inf,-inf	inf,inf	0.439072,1.1799	0.000250059	0.000250063
2	chr7:44650423:G:A	44650423	NA,A	NA,G	NA,1	NA,inf	NA,inf	NA,0.925948	0.000249902	0.000249917
2	chr7:44702547:T:G	44702547	NA,G	NA,T	NA,1	NA,-inf	NA,inf	NA,1.06231	0.000247953	0.000247972
2	chr7:45236172:C:G	45236172	NA,G	NA,C	NA,1	NA,inf	NA,inf	NA,0.948768	0.000247896	0.000247911
2	chr7:45037252:C:T	45037252	T,NA	C,NA	1,NA	inf,NA	inf,NA	0.824529,NA	0.000247869	0.000247878
2	chr7:45191565:T:A	45191565	NA,A	NA,T	NA,1	NA,-inf	NA,inf	NA,1.05392	0.000247448	0.000247465
2	chr7:45155944:C:T	45155944	T,T	C,C	1,1	-inf,inf	inf,inf	1.81177,0.905075	0.000246713	0.000246739
2	chr7:45104293:A:G	45104293	G,G	A,A	1,1	-inf,-inf	inf,inf	0.427568,1.18391	0.000245309	0.000245313
2	chr7:44660525:T:A	44660525	NA,A	NA,T	NA,1	NA,inf	NA,inf	NA,0.915066	0.000244881	0.000244895
2	chr7:44547168:G:C	44547168	NA,C	NA,G	NA,1	NA,inf	NA,inf	NA,1.27259	0.000244426	0.000244453
2	chr7:45273868:A:G	45273868	G,G	A,A	1,1	-inf,inf	inf,inf	0.313164,1.8325	0.000241578	0.000241593
2	chr7:45101000:T:C	45101000	C,C	T,T	1,1	-inf,-inf	inf,inf	0.422048,1.18007	0.000240424	0.000240428
2	chr7:44735045:G:T	44735045	T,T	G,G	1,1	-inf,-inf	inf,inf	5.92273,0.15355	0.000239967	0.00030542
2	chr7:44657300:C:T	44657300	NA,T	NA,C	NA,1	NA,inf	NA,inf	NA,0.900419	0.000238634	0.000238648
2	chr7:44921946:A:G	44921946	NA,G	NA,A	NA,1	NA,-inf	NA,inf	NA,1.02839	0.000238608	0.000238624
2	chr7:44657005:A:C	44657005	NA,C	NA,A	NA,1	NA,inf	NA,inf	NA,0.90003	0.000238475	0.000238489
2	chr7:44659039:T:C	44659039	NA,C	NA,T	NA,1	NA,inf	NA,inf	NA,0.899108	0.000238094	0.000238108
2	chr7:44658602:C:T	44658602	NA,T	NA,C	NA,1	NA,inf	NA,inf	NA,0.89906	0.000238073	0.000238087
2	chr7:44657783:C:G	44657783	NA,G	NA,C	NA,1	NA,inf	NA,inf	NA,0.898771	0.000237944	0.000237959
2	chr7:44659009:C:G	44659009	NA,G	NA,C	NA,1	NA,inf	NA,inf	NA,0.89864	0.000237879	0.000237893
2	chr7:44661631:G:A	44661631	NA,A	NA,G	NA,1	NA,inf	NA,inf	NA,0.898309	0.000237767	0.000237781
2	chr7:44658042:A:G	44658042	NA,G	NA,A	NA,1	NA,inf	NA,inf	NA,0.89829	0.000237748	0.000237762
2	chr7:44660365:C:G	44660365	NA,G	NA,C	NA,1	NA,inf	NA,inf	NA,0.897517	0.000237433	0.000237447
2	chr7:44713843:A:G	44713843	NA,G	NA,A	NA,1	NA,inf	NA,inf	NA,0.913504	0.000237079	0.000237093
2	chr7:45009696:G:T	45009696	NA,T	NA,G	NA,1	NA,inf	NA,inf	NA,1.21759	0.000237075	0.0002371
2	chr7:44681217:T:C	44681217	NA,C	NA,T	NA,1	NA,inf	NA,inf	NA,0.897611	0.000236937	0.000236951
2	chr7:44982977:T:C	44982977	NA,C	NA,T	NA,1	NA,inf	NA,inf	NA,1.21681	0.0002368	0.000236825
2	chr7:44668308:G:C	44668308	NA,C	NA,G	NA,1	NA,inf	NA,inf	NA,0.89529	0.000236509	0.000236523
2	chr7:44872470:G:A	44872470	A,NA	G,NA	1,NA	-inf,NA	inf,NA	1.68876,NA	0.000236126	0.000236162
2	chr7:44338337:A:G	44338337	NA,G	NA,A	NA,1	NA,inf	NA,inf	NA,0.920592	0.000235862	0.000235877
2	chr7:44724553:G:A	44724553	A,NA	G,NA	1,NA	-inf,NA	inf,NA	2.46231,NA	0.000235777	0.000235962
2	chr7:44283962:C:T	44283962	NA,T	NA,C	NA,1	NA,-inf	NA,inf	NA,0.979283	0.000235777	0.000235793
2	chr7:45001617:A:G	45001617	NA,G	NA,A	NA,1	NA,inf	NA,inf	NA,1.20954	0.000234497	0.000234521
2	chr7:44966196:G:A	44966196	A,A	G,G	1,1	-inf,inf	inf,inf	2.15786,0.00578289	0.000234375	0.000234389
2	chr7:44969242:T:C	44969242	NA,C	NA,T	NA,1	NA,-inf	NA,inf	NA,0.983533	0.000233566	0.000233582
2	chr7:45066732:T:C	45066732	NA,C	NA,T	NA,1	NA,inf	NA,inf	NA,1.20447	0.000232511	0.000232535
2	chr7:45051776:T:C	45051776	NA,C	NA,T	NA,1	NA,inf	NA,inf	NA,1.20003	0.000231146	0.00023117
2	chr7:44963351:T:G	44963351	NA,G	NA,T	NA,1	NA,-inf	NA,inf	NA,0.981333	0.000231126	0.000231142
2	chr7:45055277:A:G	45055277	NA,G	NA,A	NA,1	NA,inf	NA,inf	NA,1.19781	0.00023038	0.000230404
2	chr7:45072677:C:T	45072677	NA,T	NA,C	NA,1	NA,inf	NA,inf	NA,1.19762	0.000230137	0.000230161
2	chr7:45044264:G:T	45044264	NA,T	NA,G	NA,1	NA,inf	NA,inf	NA,1.19762	0.000230137	0.000230161
2	chr7:45189377:C:T	45189377	NA,T	NA,C	NA,1	NA,-inf	NA,inf	NA,1.00753	0.00023007	0.000230086
2	chr7:45053779:A:G	45053779	NA,G	NA,A	NA,1	NA,inf	NA,inf	NA,1.19674	0.000229997	0.000230021
2	chr7:44323642:G:C	44323642	NA,C	NA,G	NA,1	NA,-inf	NA,inf	NA,0.968109	0.000229578	0.000229594
2	chr7:44670652:C:G	44670652	NA,G	NA,C	NA,1	NA,inf	NA,inf	NA,0.878097	0.000229471	0.000229485
2	chr7:44990750:G:T	44990750	NA,T	NA,G	NA,1	NA,inf	NA,inf	NA,1.19426	0.000228951	0.000228975
2	chr7:44858664:A:T	44858664	NA,T	NA,A	NA,1	NA,inf	NA,inf	NA,0.786665	0.00022858	0.000228592
2	chr7:44571331:G:A	44571331	NA,A	NA,G	NA,1	NA,inf	NA,inf	NA,1.23504	0.00022836	0.000228386
2	chr7:44980992:A:G	44980992	NA,G	NA,A	NA,1	NA,inf	NA,inf	NA,1.19247	0.000228212	0.000228236
2	chr7:44959149:T:C	44959149	C,C	T,T	1,1	-inf,-inf	inf,inf	2.28259,0.298547	0.000226897	0.000226918
2	chr7:44639193:G:C	44639193	NA,C	NA,G	NA,1	NA,-inf	NA,inf	NA,0.999157	0.000226154	0.000226171
2	chr7:44925191:G:A	44925191	NA,A	NA,G	NA,1	NA,-inf	NA,inf	NA,0.996041	0.000226153	0.000226169
2	chr7:44940394:G:C	44940394	NA,C	NA,G	NA,1	NA,inf	NA,inf	NA,0.83719	0.000225344	0.000225358
2	chr7:45062262:C:T	45062262	NA,T	NA,C	NA,1	NA,inf	NA,inf	NA,1.1811	0.0002245	0.000224524
2	chr7:44914515:A:C	44914515	NA,C	NA,A	NA,1	NA,-inf	NA,inf	NA,0.990102	0.000224039	0.000224054
2	chr7:45106985:G:A	45106985	A,A	G,G	1,1	inf,-inf	inf,inf	2.16835,0.0182673	0.00022364	0.000223643
2	chr7:45274391:A:G	45274391	G,NA	A,NA	1,NA	inf,NA	inf,NA	1.31016,NA	0.000222546	0.000222564
2	chr7:45112772:G:T	45112772	NA,T	NA,G	NA,1	NA,-inf	NA,inf	NA,0.960559	0.000221147	0.000221162
2	chr7:45185624:T:C	45185624	C,NA	T,NA	1,NA	-inf,NA	inf,NA	1.23555,NA	0.000220767	0.000220776
2	chr7:45251770:A:G	45251770	G,G	A,A	1,1	inf,-inf	inf,inf	0.0518371,1.92365	0.00022073	0.000220744
2	chr7:44883239:A:G	44883239	NA,G	NA,A	NA,1	NA,-inf	NA,inf	NA,1.01208	0.000220537	0.000220554
2	chr7:44640325:C:T	44640325	NA,T	NA,C	NA,1	NA,inf	NA,inf	NA,0.855996	0.000220396	0.000220409
2	chr7:44972622:AC:A	44972622	NA,A	NA,AC	NA,1	NA,-inf	NA,inf	NA,0.950083	0.00022033	0.000220346
2	chr7:44547146:T:A	44547146	NA,A	NA,T	NA,1	NA,inf	NA,inf	NA,0.865004	0.000220292	0.000220306
2	chr7:44640629:A:G	44640629	NA,G	NA,A	NA,1	NA,-inf	NA,inf	NA,1.10424	0.000219537	0.000219556
2	chr7:44970757:T:G	44970757	NA,G	NA,T	NA,1	NA,-inf	NA,inf	NA,0.946954	0.000219205	0.000219221
2	chr7:44320879:G:A	44320879	NA,A	NA,G	NA,1	NA,-inf	NA,inf	NA,0.928886	0.000218981	0.000218996
2	chr7:44640899:T:C	44640899	NA,C	NA,T	NA,1	NA,inf	NA,inf	NA,0.852075	0.000218915	0.000218928
2	chr7:44992522:C:A	44992522	NA,A	NA,C	NA,1	NA,-inf	NA,inf	NA,0.986096	0.000218847	0.000218861
2	chr7:44631984:G:A	44631984	NA,A	NA,G	NA,1	NA,-inf	NA,inf	NA,1.00514	0.000218619	0.000218635
2	chr7:44696637:CCCCA:C	44696637	C,C	CCCCA,CCCCA	1,1	inf,inf	inf,inf	0.484533,1.75142	0.000218576	0.000218591
2	chr7:44613604:C:T	44613604	NA,T	NA,C	NA,1	NA,-inf	NA,inf	NA,0.999419	0.000218115	0.000218132
2	chr7:45144446:T:C	45144446	NA,C	NA,T	NA,1	NA,-inf	NA,inf	NA,0.985473	0.000217474	0.000217489
2	chr7:44458903:A:G	44458903	NA,G	NA,A	NA,1	NA,-inf	NA,inf	NA,0.930501	0.000216206	0.000216221
2	chr7:45193133:G:C	45193133	NA,C	NA,G	NA,1	NA,-inf	NA,inf	NA,0.970588	0.000215637	0.000215652
2	chr7:45246101:C:T	45246101	NA,T	NA,C	NA,1	NA,inf	NA,inf	NA,0.925505	0.000214976	0.000214991
2	chr7:45105017:C:T	45105017	T,NA	C,NA	1,NA	inf,NA	inf,NA	1.44954,NA	0.000214162	0.000214175
2	chr7:45173142:C:T	45173142	NA,T	NA,C	NA,1	NA,inf	NA,inf	NA,1.02509	0.000213847	0.000213865
2	chr7:45254346:T:C	45254346	NA,C	NA,T	NA,1	NA,inf	NA,inf	NA,0.88759	0.000213738	0.000213752
2	chr7:44733711:C:T	44733711	T,T	C,C	1,1	-inf,-inf	inf,inf	5.62783,0.0361327	0.000212992	0.000246832
2	chr7:44644290:T:C	44644290	NA,C	NA,T	NA,1	NA,-inf	NA,inf	NA,1.08347	0.00021269	0.000212708
2	chr7:44321420:A:G	44321420	NA,G	NA,A	NA,1	NA,-inf	NA,inf	NA,0.927923	0.000212604	0.000212619
2	chr7:45238221:C:T	45238221	NA,T	NA,C	NA,1	NA,inf	NA,inf	NA,0.893785	0.000212032	0.000212047
2	chr7:45109780:C:T	45109780	NA,T	NA,C	NA,1	NA,inf	NA,inf	NA,0.845046	0.000211156	0.00021117
2	chr7:44852405:G:C	44852405	C,NA	G,NA	1,NA	inf,NA	inf,NA	2.50466,NA	0.000211	0.000211126
2	chr7:44301306:G:C	44301306	NA,C	NA,G	NA,1	NA,inf	NA,inf	NA,0.797114	0.000209614	0.000209626
2	chr7:44518929:C:CTTCTTTTTCTTTCTTTCT	44518929	NA,CTTCTTTTTCTTTCTTTCT	NA,C	NA,1	NA,-inf	NA,inf	NA,0.920283	0.000209088	0.000209103
2	chr7:45070928:G:A	45070928	NA,A	NA,G	NA,1	NA,inf	NA,inf	NA,1.13276	0.000208951	0.000208973
2	chr7:44501498:A:G	44501498	NA,G	NA,A	NA,1	NA,inf	NA,inf	NA,0.846741	0.00020824	0.000208252
2	chr7:44289207:C:T	44289207	T,NA	C,NA	1,NA	inf,NA	inf,NA	1.16536,NA	0.000207801	0.000207815
2	chr7:45100293:G:A	45100293	A,A	G,G	1,1	inf,inf	inf,inf	2.11619,0.0161547	0.000207138	0.000207141
2	chr7:44978563:C:T	44978563	T,NA	C,NA	1,NA	inf,NA	inf,NA	0.760579,NA	0.000207016	0.000207025
2	chr7:45029375:A:G	45029375	NA,G	NA,A	NA,1	NA,inf	NA,inf	NA,1.12165	0.000205694	0.000205715
2	chr7:44906233:C:A	44906233	NA,A	NA,C	NA,1	NA,-inf	NA,inf	NA,0.934641	0.000204974	0.000204988
2	chr7:44646931:C:T	44646931	NA,T	NA,C	NA,1	NA,-inf	NA,inf	NA,1.05653	0.000204128	0.000204146
2	chr7:45241124:G:T	45241124	NA,T	NA,G	NA,1	NA,inf	NA,inf	NA,0.846733	0.000203574	0.000203588
2	chr7:45058891:G:A	45058891	NA,A	NA,G	NA,1	NA,inf	NA,inf	NA,1.12461	0.00020348	0.000203501
2	chr7:44474336:A:G	44474336	G,NA	A,NA	1,NA	inf,NA	inf,NA	1.05959,NA	0.000203204	0.000203215
2	chr7:45158711:A:G	45158711	G,G	A,A	1,1	-inf,inf	inf,inf	1.82174,0.773938	0.000203172	0.000203193
2	chr7:44301645:C:T	44301645	NA,T	NA,C	NA,1	NA,inf	NA,inf	NA,0.776448	0.000202935	0.000202947
2	chr7:45058566:G:A	45058566	NA,A	NA,G	NA,1	NA,inf	NA,inf	NA,1.11698	0.000202792	0.000202813
2	chr7:45177047:T:C	45177047	C,C	T,T	1,1	inf,-inf	inf,inf	0.57362,1.4843	0.000201814	0.000201828
2	chr7:45143687:C:T	45143687	T,NA	C,NA	1,NA	inf,NA	inf,NA	1.47924,NA	0.000201519	0.000201533
2	chr7:44649049:T:C	44649049	NA,C	NA,T	NA,1	NA,-inf	NA,inf	NA,1.04752	0.000201441	0.000201459
2	chr7:45244825:C:T	45244825	T,T	C,C	1,1	inf,-inf	inf,inf	0.0686511,1.86563	0.000200905	0.000200917
2	chr7:45245158:T:C	45245158	NA,C	NA,T	NA,1	NA,inf	NA,inf	NA,0.883578	0.000200512	0.000200527
2	chr7:44757946:G:A	44757946	A,NA	G,NA	1,NA	-inf,NA	inf,NA	2.08619,NA	0.000200387	0.000200481
2	chr7:44977939:AC:A	44977939	A,A	AC,AC	1,1	-inf,-inf	inf,inf	2.18238,0.114982	0.000199407	0.000199421
2	chr7:44908611:A:G	44908611	NA,G	NA,A	NA,1	NA,-inf	NA,inf	NA,0.930452	0.000198916	0.00019893
2	chr7:45273310:T:C	45273310	C,NA	T,NA	1,NA	inf,NA	inf,NA	1.24503,NA	0.000198782	0.000198797
2	chr7:44608637:C:T	44608637	NA,T	NA,C	NA,1	NA,inf	NA,inf	NA,0.78727	0.000198037	0.000198049
2	chr7:44721917:A:G	44721917	NA,G	NA,A	NA,1	NA,-inf	NA,inf	NA,1.21262	0.000197811	0.000197832
2	chr7:44436151:C:T	44436151	T,T	C,C	1,1	inf,-inf	inf,inf	0.282146,1.67181	0.000197485	0.000197496
2	chr7:45035135:C:T	45035135	NA,T	NA,C	NA,1	NA,inf	NA,inf	NA,1.09621	0.000197424	0.000197444
2	chr7:45036264:A:G	45036264	NA,G	NA,A	NA,1	NA,inf	NA,inf	NA,1.09357	0.000196805	0.000196825
2	chr7:44705000:T:C	44705000	NA,C	NA,T	NA,1	NA,-inf	NA,inf	NA,1.20689	0.000196676	0.000196697
2	chr7:44486463:T:TA	44486463	NA,TA	NA,T	NA,1	NA,-inf	NA,inf	NA,0.889075	0.000196455	0.000196468
2	chr7:45252474:C:T	45252474	T,T	C,C	1,1	inf,-inf	inf,inf	0.0615069,1.85545	0.000195288	0.0001953
2	chr7:44977607:C:T	44977607	T,NA	C,NA	1,NA	inf,NA	inf,NA	0.707122,NA	0.000194875	0.000194882
2	chr7:45106012:C:T	45106012	T,NA	C,NA	1,NA	inf,NA	inf,NA	1.38718,NA	0.000194068	0.000194079
2	chr7:45265096:TTC:T	45265096	T,T	TTC,TTC	1,1	-inf,-inf	inf,inf	0.891188,1.30361	0.000194003	0.000194015
2	chr7:44722905:T:C	44722905	NA,C	NA,T	NA,1	NA,inf	NA,inf	NA,0.798777	0.000193942	0.000193954
2	chr7:44641288:C:G	44641288	NA,G	NA,C	NA,1	NA,-inf	NA,inf	NA,1.02857	0.000193579	0.000193596
2	chr7:44325857:C:G	44325857	NA,G	NA,C	NA,1	NA,-inf	NA,inf	NA,0.875529	0.000193512	0.000193526
2	chr7:45136905:G:T	45136905	NA,T	NA,G	NA,1	NA,-inf	NA,inf	NA,0.87118	0.000193041	0.000193054
2	chr7:45127725:T:A	45127725	NA,A	NA,T	NA,1	NA,inf	NA,inf	NA,0.764995	0.000192915	0.000192926
2	chr7:44962004:GGGGCTGAGGGAGGCAGA:G	44962004	G,G	GGGGCTGAGGGAGGCAGA,GGGGCTGAGGGAGGCAGA	1,1	-inf,inf	inf,inf	2.28849,0.0934649	0.000192427	0.000192453
2	chr7:45097926:C:T	45097926	T,T	C,C	1,1	inf,inf	inf,inf	2.05595,0.146345	0.000192268	0.000192271
2	chr7:45042790:G:A	45042790	NA,A	NA,G	NA,1	NA,-inf	NA,inf	NA,0.886818	0.000191917	0.00019193
2	chr7:45256702:G:C	45256702	NA,C	NA,G	NA,1	NA,inf	NA,inf	NA,0.820508	0.000191368	0.000191381
2	chr7:44978155:C:T	44978155	NA,T	NA,C	NA,1	NA,-inf	NA,inf	NA,0.863747	0.000191359	0.000191372
2	chr7:44500733:A:G	44500733	NA,G	NA,A	NA,1	NA,inf	NA,inf	NA,0.793938	0.000190533	0.000190545
2	chr7:45011856:G:A	45011856	A,NA	G,NA	1,NA	inf,NA	inf,NA	0.763189,NA	0.000190463	0.000190471
2	chr7:44648800:G:A	44648800	NA,A	NA,G	NA,1	NA,-inf	NA,inf	NA,1.01002	0.000190442	0.000190458
2	chr7:44949949:G:T	44949949	T,T	G,G	1,1	-inf,-inf	inf,inf	2.14701,0.482402	0.000190252	0.000190255
2	chr7:44570153:C:T	44570153	NA,T	NA,C	NA,1	NA,-inf	NA,inf	NA,0.895866	0.000189573	0.000189587
2	chr7:45266402:AC:A	45266402	A,A	AC,AC	1,1	-inf,-inf	inf,inf	0.85276,1.32385	0.000189553	0.000189564
2	chr7:44889036:G:A	44889036	NA,A	NA,G	NA,1	NA,-inf	NA,inf	NA,0.887204	0.000189448	0.000189461
2	chr7:45178450:C:T	45178450	T,T	C,C	1,1	inf,-inf	inf,inf	0.567432,1.47938	0.000189311	0.000189325
2	chr7:45065518:T:G	45065518	G,G	T,T	1,1	inf,-inf	inf,inf	1.08699,1.57572	0.000189237	0.000189249
2	chr7:44642945:A:G	44642945	NA,G	NA,A	NA,1	NA,-inf	NA,inf	NA,1.00987	0.000188727	0.000188744
2	chr7:45248616:A:G	45248616	G,G	A,A	1,1	inf,-inf	inf,inf	0.0353656,1.84739	0.000188646	0.000188658
2	chr7:44655120:A:T	44655120	NA,T	NA,A	NA,1	NA,inf	NA,inf	NA,0.766916	0.00018822	0.000188232
2	chr7:45261459:A:G	45261459	NA,G	NA,A	NA,1	NA,inf	NA,inf	NA,0.809625	0.000187896	0.000187909
2	chr7:44654536:T:C	44654536	NA,C	NA,T	NA,1	NA,inf	NA,inf	NA,0.782054	0.000187794	0.000187806
2	chr7:45245467:C:T	45245467	NA,T	NA,C	NA,1	NA,inf	NA,inf	NA,0.808768	0.000187666	0.000187678
2	chr7:45134361:G:A	45134361	NA,A	NA,G	NA,1	NA,inf	NA,inf	NA,1.05754	0.000187554	0.000187573
2	chr7:44636408:G:A	44636408	NA,A	NA,G	NA,1	NA,-inf	NA,inf	NA,0.870727	0.000187422	0.000187436
2	chr7:44683333:A:T	44683333	NA,T	NA,A	NA,1	NA,-inf	NA,inf	NA,0.999557	0.000187233	0.000187249
2	chr7:44924032:T:C	44924032	NA,C	NA,T	NA,1	NA,-inf	NA,inf	NA,0.843944	0.00018674	0.000186753
2	chr7:44923869:C:T	44923869	NA,T	NA,C	NA,1	NA,-inf	NA,inf	NA,0.843851	0.000186718	0.00018673
2	chr7:44941819:A:G	44941819	G,G	A,A	1,1	-inf,-inf	inf,inf	2.50443,0.582058	0.000186329	0.000186476
2	chr7:45038473:G:A	45038473	NA,A	NA,G	NA,1	NA,inf	NA,inf	NA,1.05306	0.00018566	0.000185679
2	chr7:44632619:GTTGTTA:G	44632619	NA,G	NA,GTTGTTA	NA,1	NA,-inf	NA,inf	NA,0.905963	0.000185583	0.000185597
2	chr7:44927421:G:GGA	44927421	NA,GGA	NA,G	NA,1	NA,-inf	NA,inf	NA,0.836947	0.000184699	0.000184711
2	chr7:45246691:C:A	45246691	NA,A	NA,C	NA,1	NA,inf	NA,inf	NA,0.828357	0.000183369	0.000183382
2	chr7:44939111:T:C	44939111	C,NA	T,NA	1,NA	inf,NA	inf,NA	0.627647,NA	0.000183338	0.000183345
2	chr7:44730270:A:G	44730270	G,G	A,A	1,1	-inf,-inf	inf,inf	5.51796,0.6577	0.000183074	0.000234163
2	chr7:44641608:C:T	44641608	NA,T	NA,C	NA,1	NA,-inf	NA,inf	NA,0.988368	0.000182881	0.000182897
2	chr7:45240661:C:T	45240661	NA,T	NA,C	NA,1	NA,inf	NA,inf	NA,0.760862	0.00018284	0.000182852
2	chr7:45098614:C:T	45098614	T,T	C,C	1,1	inf,inf	inf,inf	2.04613,0.0403771	0.000182531	0.000182534
2	chr7:44541954:C:T	44541954	NA,T	NA,C	NA,1	NA,-inf	NA,inf	NA,0.885086	0.000182222	0.000182235
2	chr7:45115700:C:T	45115700	T,NA	C,NA	1,NA	inf,NA	inf,NA	1.13467,NA	0.000182135	0.000182142
2	chr7:44660630:C:G	44660630	NA,G	NA,C	NA,1	NA,inf	NA,inf	NA,0.76301	0.000182127	0.000182138
2	chr7:45248865:C:T	45248865	NA,T	NA,C	NA,1	NA,inf	NA,inf	NA,0.823914	0.000181983	0.000181996
2	chr7:44895556:C:A	44895556	NA,A	NA,C	NA,1	NA,-inf	NA,inf	NA,0.861041	0.000181979	0.000181991
2	chr7:45221711:C:G	45221711	NA,G	NA,C	NA,1	NA,inf	NA,inf	NA,0.785146	0.000181964	0.000181976
2	chr7:44289201:G:A	44289201	A,NA	G,NA	1,NA	-inf,NA	inf,NA	1.17048,NA	0.000181876	0.00018189
2	chr7:45265147:C:T	45265147	T,T	C,C	1,1	-inf,-inf	inf,inf	0.884122,1.27728	0.0001815	0.000181511
2	chr7:44644999:G:A	44644999	NA,A	NA,G	NA,1	NA,-inf	NA,inf	NA,0.98199	0.000181201	0.000181217
2	chr7:44463605:C:G	44463605	NA,G	NA,C	NA,1	NA,-inf	NA,inf	NA,0.843488	0.000180934	0.000180947
2	chr7:44923884:A:T	44923884	NA,T	NA,A	NA,1	NA,-inf	NA,inf	NA,0.822086	0.000180332	0.000180344
2	chr7:44915026:A:AAAAT	44915026	AAAAT,NA	A,NA	1,NA	inf,NA	inf,NA	1.8058,NA	0.000180087	0.000180114
2	chr7:44704703:T:C	44704703	C,NA	T,NA	1,NA	-inf,NA	inf,NA	1.18837,NA	0.00017945	0.000179464
2	chr7:44686436:A:C	44686436	NA,C	NA,A	NA,1	NA,-inf	NA,inf	NA,0.967722	0.000178596	0.000178611
2	chr7:44624278:AC:A	44624278	NA,A	NA,AC	NA,1	NA,inf	NA,inf	NA,1.06304	0.000178399	0.000178418
2	chr7:44275280:G:A	44275280	NA,A	NA,G	NA,1	NA,inf	NA,inf	NA,0.759808	0.000178329	0.000178341
2	chr7:45201782:T:C	45201782	NA,C	NA,T	NA,1	NA,inf	NA,inf	NA,0.746965	0.00017832	0.000178331
2	chr7:45152676:G:A	45152676	NA,A	NA,G	NA,1	NA,inf	NA,inf	NA,0.746509	0.000178184	0.000178196
2	chr7:44824903:C:T	44824903	T,NA	C,NA	1,NA	inf,NA	inf,NA	0.555822,NA	0.000177361	0.000177367
2	chr7:45010400:A:C	45010400	NA,C	NA,A	NA,1	NA,-inf	NA,inf	NA,0.835829	0.000177236	0.000177248
2	chr7:45269105:C:CCA	45269105	NA,CCA	NA,C	NA,1	NA,inf	NA,inf	NA,0.776943	0.000177215	0.000177226
2	chr7:45229225:G:A	45229225	NA,A	NA,G	NA,1	NA,inf	NA,inf	NA,0.744457	0.000176952	0.000176963
2	chr7:44893406:C:T	44893406	NA,T	NA,C	NA,1	NA,-inf	NA,inf	NA,0.843876	0.000176941	0.000176953
2	chr7:44892986:A:G	44892986	NA,G	NA,A	NA,1	NA,-inf	NA,inf	NA,0.842543	0.00017659	0.000176602
2	chr7:44842441:A:C	44842441	C,NA	A,NA	1,NA	inf,NA	inf,NA	2.36057,NA	0.000176288	0.000176383
2	chr7:44384488:CAT:C	44384488	NA,C	NA,CAT	NA,1	NA,inf	NA,inf	NA,0.745332	0.000175828	0.000175839
2	chr7:44419497:GCTAAGGGACAGACTGC:G	44419497	NA,G	NA,GCTAAGGGACAGACTGC	NA,1	NA,inf	NA,inf	NA,0.745332	0.000175828	0.000175839
2	chr7:44721853:T:A	44721853	NA,A	NA,T	NA,1	NA,inf	NA,inf	NA,0.740397	0.000175442	0.000175453
2	chr7:45099564:T:C	45099564	C,C	T,T	1,1	inf,inf	inf,inf	2.0126,0.0797991	0.000175203	0.000175206
2	chr7:45160259:A:G	45160259	NA,G	NA,A	NA,1	NA,inf	NA,inf	NA,0.689958	0.000175106	0.000175117
2	chr7:44720257:A:C	44720257	NA,C	NA,A	NA,1	NA,inf	NA,inf	NA,0.738789	0.000175009	0.00017502
2	chr7:44502977:A:G	44502977	NA,G	NA,A	NA,1	NA,-inf	NA,inf	NA,0.85293	0.000173606	0.000173619
2	chr7:44654174:A:G	44654174	NA,G	NA,A	NA,1	NA,inf	NA,inf	NA,0.733836	0.000173529	0.00017354
2	chr7:44410923:G:A	44410923	NA,A	NA,G	NA,1	NA,-inf	NA,inf	NA,0.789799	0.000172598	0.000172609
2	chr7:45051140:T:C	45051140	NA,C	NA,T	NA,1	NA,-inf	NA,inf	NA,0.817849	0.000172345	0.000172357
2	chr7:45054702:G:A	45054702	NA,A	NA,G	NA,1	NA,-inf	NA,inf	NA,0.817611	0.000172277	0.000172288
2	chr7:44294360:C:T	44294360	NA,T	NA,C	NA,1	NA,-inf	NA,inf	NA,0.782479	0.000172096	0.000172107
2	chr7:45242779:A:G	45242779	NA,G	NA,A	NA,1	NA,inf	NA,inf	NA,0.723304	0.000171794	0.000171805
2	chr7:44555227:G:A	44555227	NA,A	NA,G	NA,1	NA,inf	NA,inf	NA,1.03966	0.000171613	0.000171631
2	chr7:44647839:G:A	44647839	NA,A	NA,G	NA,1	NA,-inf	NA,inf	NA,0.830041	0.00017132	0.000171333
2	chr7:44308447:G:A	44308447	NA,A	NA,G	NA,1	NA,inf	NA,inf	NA,0.721659	0.000171249	0.00017126
2	chr7:44823884:T:C	44823884	NA,C	NA,T	NA,1	NA,inf	NA,inf	NA,0.62764	0.00017119	0.0001712
2	chr7:44283628:C:T	44283628	T,T	C,C	1,1	inf,-inf	inf,inf	2.07901,0.155057	0.000170995	0.000171014
2	chr7:44625465:G:A	44625465	NA,A	NA,G	NA,1	NA,-inf	NA,inf	NA,0.812888	0.000170933	0.000170946
2	chr7:44939535:C:A	44939535	NA,A	NA,C	NA,1	NA,-inf	NA,inf	NA,0.819035	0.000170282	0.000170293
2	chr7:44896246:A:G	44896246	NA,G	NA,A	NA,1	NA,-inf	NA,inf	NA,0.818041	0.00017026	0.000170272
2	chr7:44681910:G:A	44681910	NA,A	NA,G	NA,1	NA,-inf	NA,inf	NA,0.837462	0.000170183	0.000170195
2	chr7:44897753:C:T	44897753	NA,T	NA,C	NA,1	NA,-inf	NA,inf	NA,0.817165	0.000170132	0.000170144
2	chr7:45242784:T:C	45242784	NA,C	NA,T	NA,1	NA,inf	NA,inf	NA,0.71666	0.000169924	0.000169935
2	chr7:45005458:C:T	45005458	T,NA	C,NA	1,NA	inf,NA	inf,NA	1.3964,NA	0.000169621	0.000169631
2	chr7:45169714:A:T	45169714	NA,T	NA,A	NA,1	NA,inf	NA,inf	NA,0.912294	0.000169602	0.000169616
2	chr7:44899547:T:A	44899547	NA,A	NA,T	NA,1	NA,-inf	NA,inf	NA,0.889947	0.000169466	0.000169479
2	chr7:45199862:C:A	45199862	NA,A	NA,C	NA,1	NA,inf	NA,inf	NA,0.714556	0.000169389	0.0001694
2	chr7:44845857:A:C	44845857	NA,C	NA,A	NA,1	NA,inf	NA,inf	NA,0.620903	0.000169348	0.000169357
2	chr7:45202796:C:T	45202796	T,T	C,C	1,1	inf,inf	inf,inf	0.749858,1.05807	0.000169337	0.000169344
2	chr7:44670935:C:T	44670935	NA,T	NA,C	NA,1	NA,-inf	NA,inf	NA,0.842937	0.000168816	0.000168828
2	chr7:45273001:T:C	45273001	C,C	T,T	1,1	inf,inf	inf,inf	1.2821,0.812651	0.000168638	0.000168649
2	chr7:44454317:T:C	44454317	C,C	T,T	1,1	inf,-inf	inf,inf	0.219498,1.59912	0.000168613	0.000168622
2	chr7:45141760:C:T	45141760	NA,T	NA,C	NA,1	NA,-inf	NA,inf	NA,0.800517	0.000168595	0.000168607
2	chr7:44438513:G:A	44438513	A,A	G,G	1,1	inf,-inf	inf,inf	0.257821,1.60128	0.000168475	0.000168485
2	chr7:44667738:A:G	44667738	NA,G	NA,A	NA,1	NA,inf	NA,inf	NA,0.715701	0.000168418	0.000168429
2	chr7:44652693:G:A	44652693	NA,A	NA,G	NA,1	NA,-inf	NA,inf	NA,0.800045	0.000168207	0.000168219
2	chr7:44676520:A:G	44676520	NA,G	NA,A	NA,1	NA,-inf	NA,inf	NA,0.920185	0.000166714	0.000166728
2	chr7:45109068:G:A	45109068	A,A	G,G	1,1	-inf,-inf	inf,inf	0.369354,1.07738	0.000166647	0.00016665
2	chr7:44445159:T:C	44445159	C,C	T,T	1,1	inf,-inf	inf,inf	0.228213,1.59217	0.000166099	0.000166108
2	chr7:44699595:G:A	44699595	A,NA	G,NA	1,NA	inf,NA	inf,NA	0.906939,NA	0.000165787	0.000165797
2	chr7:44673605:C:T	44673605	T,NA	C,NA	1,NA	-inf,NA	inf,NA	1.13878,NA	0.000165545	0.000165557
2	chr7:44297071:T:C	44297071	NA,C	NA,T	NA,1	NA,inf	NA,inf	NA,0.653183	0.000165432	0.000165442
2	chr7:44618389:T:C	44618389	NA,C	NA,T	NA,1	NA,-inf	NA,inf	NA,0.787312	0.000164682	0.000164694
2	chr7:44394179:C:T	44394179	T,NA	C,NA	1,NA	-inf,NA	inf,NA	0.644693,NA	0.000164317	0.000164323
2	chr7:44542900:G:A	44542900	NA,A	NA,G	NA,1	NA,-inf	NA,inf	NA,0.815559	0.000163978	0.00016399
2	chr7:44974272:C:A	44974272	A,A	C,C	1,1	-inf,-inf	inf,inf	2.0302,0.195032	0.000163859	0.00016387
2	chr7:44534701:CCAGA:C	44534701	NA,C	NA,CCAGA	NA,1	NA,-inf	NA,inf	NA,0.80046	0.00016341	0.000163422
2	chr7:45071883:A:T	45071883	T,T	A,A	1,1	inf,-inf	inf,inf	1.12909,1.47391	0.000163192	0.000163202
2	chr7:44614300:TTTGTTTTTTTTG:T	44614300	NA,T	NA,TTTGTTTTTTTTG	NA,1	NA,-inf	NA,inf	NA,0.782015	0.000163185	0.000163197
2	chr7:45219670:C:T	45219670	NA,T	NA,C	NA,1	NA,-inf	NA,inf	NA,0.753695	0.000162392	0.000162403
2	chr7:44474828:T:C	44474828	NA,C	NA,T	NA,1	NA,-inf	NA,inf	NA,0.770788	0.00016192	0.000161931
2	chr7:44709971:C:T	44709971	T,NA	C,NA	1,NA	-inf,NA	inf,NA	1.1281,NA	0.000161685	0.000161698
2	chr7:44904504:G:A	44904504	NA,A	NA,G	NA,1	NA,-inf	NA,inf	NA,0.793371	0.000161564	0.000161575
2	chr7:44743844:G:A	44743844	A,NA	G,NA	1,NA	-inf,NA	inf,NA	1.48248,NA	0.000161199	0.000161224
2	chr7:44282395:G:A	44282395	A,A	G,G	1,1	inf,-inf	inf,inf	2.0348,0.145723	0.00016117	0.000161187
2	chr7:44992441:T:C	44992441	C,C	T,T	1,1	-inf,-inf	inf,inf	0.868705,1.19387	0.000161071	0.000161078
2	chr7:44613866:G:A	44613866	NA,A	NA,G	NA,1	NA,-inf	NA,inf	NA,0.768557	0.000160354	0.000160365
2	chr7:44278623:G:A	44278623	A,A	G,G	1,1	inf,-inf	inf,inf	2.04301,0.137713	0.000160169	0.000160187
2	chr7:45223580:A:G	45223580	NA,G	NA,A	NA,1	NA,inf	NA,inf	NA,0.704782	0.000159489	0.000159499
2	chr7:45238183:C:T	45238183	T,NA	C,NA	1,NA	inf,NA	inf,NA	1.16572,NA	0.000159337	0.000159351
2	chr7:45159840:A:T	45159840	T,T	A,A	1,1	-inf,inf	inf,inf	1.88837,0.574044	0.000159101	0.000159118
2	chr7:44698521:G:A	44698521	NA,A	NA,G	NA,1	NA,-inf	NA,inf	NA,0.547594	0.000159035	0.000159043
2	chr7:45059907:A:G	45059907	G,NA	A,NA	1,NA	inf,NA	inf,NA	0.672827,NA	0.000158897	0.000158904
2	chr7:45158703:T:C	45158703	NA,C	NA,T	NA,1	NA,-inf	NA,inf	NA,0.734987	0.000158853	0.000158864
2	chr7:44719057:C:T	44719057	NA,T	NA,C	NA,1	NA,-inf	NA,inf	NA,0.924059	0.000158664	0.000158678
2	chr7:44304613:G:A	44304613	A,NA	G,NA	1,NA	inf,NA	inf,NA	1.22127,NA	0.000158661	0.000158678
2	chr7:44700853:A:C	44700853	NA,C	NA,A	NA,1	NA,inf	NA,inf	NA,0.668442	0.000158389	0.000158399
2	chr7:44711090:A:G	44711090	NA,G	NA,A	NA,1	NA,-inf	NA,inf	NA,1.04135	0.000158342	0.000158358
2	chr7:44706765:C:T	44706765	NA,T	NA,C	NA,1	NA,inf	NA,inf	NA,0.666919	0.000158012	0.000158022
2	chr7:44306346:G:A	44306346	NA,A	NA,G	NA,1	NA,inf	NA,inf	NA,0.672351	0.000157956	0.000157966
2	chr7:44811097:T:C	44811097	NA,C	NA,T	NA,1	NA,-inf	NA,inf	NA,0.571204	0.000157762	0.000157771
2	chr7:45188042:C:T	45188042	NA,T	NA,C	NA,1	NA,inf	NA,inf	NA,0.697077	0.000157761	0.000157772
2	chr7:44708794:C:T	44708794	NA,T	NA,C	NA,1	NA,inf	NA,inf	NA,0.665083	0.000157545	0.000157554
2	chr7:44311424:A:T	44311424	NA,T	NA,A	NA,1	NA,inf	NA,inf	NA,0.754999	0.000157517	0.000157529
2	chr7:44716512:T:C	44716512	NA,C	NA,T	NA,1	NA,-inf	NA,inf	NA,0.91758	0.000157375	0.000157389
2	chr7:45262389:G:C	45262389	NA,C	NA,G	NA,1	NA,inf	NA,inf	NA,0.667535	0.000157322	0.000157332
2	chr7:44906874:T:C	44906874	NA,C	NA,T	NA,1	NA,-inf	NA,inf	NA,0.775508	0.000157162	0.000157172
2	chr7:45017139:C:T	45017139	NA,T	NA,C	NA,1	NA,-inf	NA,inf	NA,0.756445	0.000156877	0.000156888
2	chr7:44719182:T:C	44719182	NA,C	NA,T	NA,1	NA,-inf	NA,inf	NA,0.91452	0.000156625	0.000156638
2	chr7:44770069:A:G	44770069	NA,G	NA,A	NA,1	NA,-inf	NA,inf	NA,0.837329	0.000156566	0.000156579
2	chr7:44457299:T:A	44457299	A,A	T,T	1,1	inf,-inf	inf,inf	0.255413,1.56444	0.000156478	0.000156486
2	chr7:44670270:G:A	44670270	NA,A	NA,G	NA,1	NA,-inf	NA,inf	NA,0.753496	0.00015645	0.000156462
2	chr7:45148303:C:T	45148303	NA,T	NA,C	NA,1	NA,-inf	NA,inf	NA,0.733212	0.000156374	0.000156385
2	chr7:45065611:C:T	45065611	T,T	C,C	1,1	-inf,-inf	inf,inf	0.26876,1.22384	0.000156327	0.000156331
2	chr7:45148179:A:G	45148179	NA,G	NA,A	NA,1	NA,-inf	NA,inf	NA,0.732456	0.000156191	0.000156202
2	chr7:45138388:C:T	45138388	NA,T	NA,C	NA,1	NA,-inf	NA,inf	NA,0.732512	0.000155975	0.000155986
2	chr7:45273086:C:T	45273086	T,T	C,C	1,1	-inf,-inf	inf,inf	0.739313,1.28728	0.000155789	0.000155798
2	chr7:44309394:A:C	44309394	NA,C	NA,A	NA,1	NA,inf	NA,inf	NA,0.748127	0.000155289	0.000155301
2	chr7:44396191:C:T	44396191	NA,T	NA,C	NA,1	NA,-inf	NA,inf	NA,0.745348	0.00015522	0.000155231
2	chr7:45147446:T:C	45147446	NA,C	NA,T	NA,1	NA,-inf	NA,inf	NA,0.728317	0.000155202	0.000155213
2	chr7:44813414:A:C	44813414	C,NA	A,NA	1,NA	-inf,NA	inf,NA	1.41706,NA	0.000155186	0.000155208
2	chr7:45268776:C:A	45268776	A,A	C,C	1,1	-inf,-inf	inf,inf	0.811957,1.2509	0.000155109	0.000155119
2	chr7:44305187:G:A	44305187	NA,A	NA,G	NA,1	NA,inf	NA,inf	NA,0.646755	0.00015503	0.00015504
2	chr7:45030482:G:T	45030482	T,T	G,G	1,1	-inf,-inf	inf,inf	1.06646,1.20179	0.000154687	0.000154696
2	chr7:44377384:T:C	44377384	C,NA	T,NA	1,NA	inf,NA	inf,NA	1.01748,NA	0.000154473	0.000154484
2	chr7:44447322:G:A	44447322	NA,A	NA,G	NA,1	NA,-inf	NA,inf	NA,0.736389	0.000153743	0.000153754
2	chr7:44721649:C:T	44721649	NA,T	NA,C	NA,1	NA,-inf	NA,inf	NA,0.734631	0.000153668	0.000153678
2	chr7:45254037:C:T	45254037	T,T	C,C	1,1	-inf,-inf	inf,inf	0.438789,1.54541	0.00015305	0.00015306
2	chr7:44413407:A:C	44413407	C,C	A,A	1,1	inf,-inf	inf,inf	0.255712,1.5522	0.000152919	0.000152927
2	chr7:45256273:A:G	45256273	NA,G	NA,A	NA,1	NA,inf	NA,inf	NA,0.668816	0.000152877	0.000152888
2	chr7:44281463:C:T	44281463	T,T	C,C	1,1	inf,-inf	inf,inf	2.01818,0.132983	0.000152731	0.000152748
2	chr7:44690685:C:T	44690685	NA,T	NA,C	NA,1	NA,-inf	NA,inf	NA,0.955882	0.000152073	0.000152087
2	chr7:44291383:C:T	44291383	NA,T	NA,C	NA,1	NA,inf	NA,inf	NA,0.603956	0.00015184	0.000151849
2	chr7:44692558:T:C	44692558	NA,C	NA,T	NA,1	NA,inf	NA,inf	NA,0.650429	0.000151679	0.000151688
2	chr7:44407052:G:A	44407052	NA,A	NA,G	NA,1	NA,-inf	NA,inf	NA,0.729622	0.000151608	0.000151619
2	chr7:44727260:ACATGG:A	44727260	A,A	ACATGG,ACATGG	1,1	-inf,-inf	inf,inf	5.261,0.0669556	0.000151606	0.00016763
2	chr7:44277500:C:A	44277500	NA,A	NA,C	NA,1	NA,inf	NA,inf	NA,0.608491	0.000151171	0.00015118
2	chr7:44720027:G:A	44720027	NA,A	NA,G	NA,1	NA,-inf	NA,inf	NA,0.989171	0.000151133	0.000151147
2	chr7:44710741:T:C	44710741	NA,C	NA,T	NA,1	NA,inf	NA,inf	NA,0.639443	0.000151071	0.000151081
2	chr7:44694664:G:C	44694664	NA,C	NA,G	NA,1	NA,inf	NA,inf	NA,0.647841	0.000150977	0.000150987
2	chr7:44455345:A:G	44455345	G,G	A,A	1,1	inf,-inf	inf,inf	0.248614,1.54196	0.000150815	0.000150823
2	chr7:44914894:T:C	44914894	NA,C	NA,T	NA,1	NA,-inf	NA,inf	NA,0.765442	0.000150811	0.000150822
2	chr7:44532122:A:G	44532122	NA,G	NA,A	NA,1	NA,-inf	NA,inf	NA,0.699339	0.000150773	0.000150783
2	chr7:45250561:T:A	45250561	NA,A	NA,T	NA,1	NA,inf	NA,inf	NA,0.658257	0.000150213	0.000150222
2	chr7:44430481:C:T	44430481	T,T	C,C	1,1	inf,-inf	inf,inf	0.263988,1.54146	0.000149891	0.000149899
2	chr7:45251987:A:G	45251987	NA,G	NA,A	NA,1	NA,inf	NA,inf	NA,0.656656	0.000149833	0.000149843
2	chr7:45148592:A:G	45148592	NA,G	NA,A	NA,1	NA,-inf	NA,inf	NA,0.705113	0.000149743	0.000149753
2	chr7:45148562:G:A	45148562	NA,A	NA,G	NA,1	NA,-inf	NA,inf	NA,0.705113	0.000149743	0.000149753
2	chr7:44708099:G:A	44708099	NA,A	NA,G	NA,1	NA,inf	NA,inf	NA,0.627456	0.000149587	0.000149597
2	chr7:44534161:C:T	44534161	NA,T	NA,C	NA,1	NA,-inf	NA,inf	NA,0.79555	0.000149394	0.000149405
2	chr7:44689138:G:C	44689138	NA,C	NA,G	NA,1	NA,inf	NA,inf	NA,0.639158	0.000149084	0.000149093
2	chr7:44890509:G:A	44890509	NA,A	NA,G	NA,1	NA,inf	NA,inf	NA,0.624183	0.000149007	0.000149016
2	chr7:45273490:C:G	45273490	G,G	C,C	1,1	-inf,-inf	inf,inf	0.770792,1.23585	0.000148775	0.000148784
2	chr7:44977022:C:T	44977022	T,T	C,C	1,1	-inf,-inf	inf,inf	2.01762,0.101271	0.00014853	0.000148541
2	chr7:45045910:G:A	45045910	NA,A	NA,G	NA,1	NA,-inf	NA,inf	NA,0.718644	0.00014819	0.0001482
2	chr7:44974164:G:A	44974164	A,A	G,G	1,1	-inf,-inf	inf,inf	1.9871,0.160077	0.000148186	0.000148197
2	chr7:44700511:G:A	44700511	A,NA	G,NA	1,NA	-inf,NA	inf,NA	0.465416,NA	0.000148141	0.000148146
2	chr7:44546267:G:A	44546267	NA,A	NA,G	NA,1	NA,inf	NA,inf	NA,0.634342	0.000148125	0.000148134
2	chr7:44441091:A:G	44441091	G,G	A,A	1,1	inf,-inf	inf,inf	0.234765,1.53321	0.000148073	0.000148081
2	chr7:44949230:G:A	44949230	A,NA	G,NA	1,NA	-inf,NA	inf,NA	0.645893,NA	0.000147878	0.000147883
2	chr7:45182817:G:A	45182817	NA,A	NA,G	NA,1	NA,inf	NA,inf	NA,0.651108	0.000147612	0.000147621
2	chr7:44701752:G:A	44701752	NA,A	NA,G	NA,1	NA,inf	NA,inf	NA,0.624485	0.000147497	0.000147506
2	chr7:44439287:G:A	44439287	A,A	G,G	1,1	inf,-inf	inf,inf	0.230641,1.53584	0.000147493	0.000147502
2	chr7:44308829:G:A	44308829	NA,A	NA,G	NA,1	NA,inf	NA,inf	NA,0.713662	0.000147482	0.000147492
2	chr7:45145562:A:G	45145562	NA,G	NA,A	NA,1	NA,-inf	NA,inf	NA,0.693441	0.000147476	0.000147487
2	chr7:45119715:G:A	45119715	NA,A	NA,G	NA,1	NA,-inf	NA,inf	NA,0.709746	0.000147098	0.000147108
2	chr7:44661630:C:T	44661630	NA,T	NA,C	NA,1	NA,-inf	NA,inf	NA,0.869489	0.000147058	0.000147071
2	chr7:44732908:T:C	44732908	NA,C	NA,T	NA,1	NA,-inf	NA,inf	NA,0.738686	0.000146977	0.000146988
2	chr7:45118941:A:G	45118941	NA,G	NA,A	NA,1	NA,-inf	NA,inf	NA,0.669855	0.000146513	0.000146523
2	chr7:44455690:A:G	44455690	G,G	A,A	1,1	inf,-inf	inf,inf	0.227941,1.52843	0.000146482	0.00014649
2	chr7:44618377:C:T	44618377	NA,T	NA,C	NA,1	NA,-inf	NA,inf	NA,0.734746	0.000146311	0.000146321
2	chr7:45197311:C:T	45197311	NA,T	NA,C	NA,1	NA,-inf	NA,inf	NA,0.681849	0.000146284	0.000146294
2	chr7:44691700:G:A	44691700	NA,A	NA,G	NA,1	NA,inf	NA,inf	NA,0.627938	0.000146277	0.000146286
2	chr7:44719590:G:A	44719590	NA,A	NA,G	NA,1	NA,-inf	NA,inf	NA,0.865591	0.000146248	0.00014626
2	chr7:44761349:C:T	44761349	NA,T	NA,C	NA,1	NA,-inf	NA,inf	NA,0.750959	0.000146196	0.000146207
2	chr7:45122953:A:G	45122953	NA,G	NA,A	NA,1	NA,-inf	NA,inf	NA,0.724453	0.000146049	0.00014606
2	chr7:44734533:T:C	44734533	NA,C	NA,T	NA,1	NA,-inf	NA,inf	NA,0.7361	0.000145885	0.000145895
2	chr7:45196714:C:T	45196714	NA,T	NA,C	NA,1	NA,inf	NA,inf	NA,0.659044	0.000145684	0.000145694
2	chr7:44960503:T:C	44960503	C,C	T,T	1,1	-inf,inf	inf,inf	1.76228,0.28683	0.000145664	0.000145673
2	chr7:45004534:G:C	45004534	NA,C	NA,G	NA,1	NA,-inf	NA,inf	NA,0.669193	0.000145461	0.000145471
2	chr7:45070724:G:A	45070724	NA,A	NA,G	NA,1	NA,-inf	NA,inf	NA,0.705478	0.000145268	0.000145277
2	chr7:44519700:C:T	44519700	NA,T	NA,C	NA,1	NA,inf	NA,inf	NA,0.619269	0.000145083	0.000145092
2	chr7:44898798:ATT:A	44898798	NA,A	NA,ATT	NA,1	NA,-inf	NA,inf	NA,0.732989	0.000144863	0.000144873
2	chr7:44713506:C:T	44713506	T,NA	C,NA	1,NA	-inf,NA	inf,NA	0.546896,NA	0.000144676	0.000144681
2	chr7:45254219:C:T	45254219	T,T	C,C	1,1	-inf,-inf	inf,inf	0.629955,1.37878	0.000144666	0.000144676
2	chr7:44389507:T:C	44389507	C,NA	T,NA	1,NA	-inf,NA	inf,NA	1.38772,NA	0.000144504	0.000144523
2	chr7:45080854:C:T	45080854	T,T	C,C	1,1	inf,-inf	inf,inf	0.94609,1.50902	0.000144336	0.000144345
2	chr7:45273925:G:A	45273925	NA,A	NA,G	NA,1	NA,-inf	NA,inf	NA,0.682619	0.000144126	0.000144136
2	chr7:44439578:A:G	44439578	G,G	A,A	1,1	inf,-inf	inf,inf	0.234094,1.52391	0.000144076	0.000144084
2	chr7:44324143:C:T	44324143	NA,T	NA,C	NA,1	NA,inf	NA,inf	NA,0.61119	0.000143946	0.000143955
2	chr7:44662900:TATC:T	44662900	NA,T	NA,TATC	NA,1	NA,-inf	NA,inf	NA,0.853059	0.000143846	0.000143859
2	chr7:45054235:A:G	45054235	G,G	A,A	1,1	-inf,-inf	inf,inf	0.363138,1.06999	0.000143676	0.000143679
2	chr7:44279449:C:T	44279449	T,T	C,C	1,1	inf,inf	inf,inf	1.44086,0.589123	0.00014303	0.00014304
2	chr7:45160054:C:T	45160054	T,T	C,C	1,1	-inf,inf	inf,inf	1.83688,0.557809	0.000143019	0.000143035
2	chr7:45024441:G:C	45024441	C,NA	G,NA	1,NA	-inf,NA	inf,NA	0.501143,NA	0.00014299	0.000142993
2	chr7:44640253:C:T	44640253	NA,T	NA,C	NA,1	NA,-inf	NA,inf	NA,0.682536	0.000142984	0.000142994
2	chr7:44442025:C:T	44442025	T,T	C,C	1,1	inf,-inf	inf,inf	0.23157,1.5203	0.000142982	0.00014299
2	chr7:44425525:T:C	44425525	C,C	T,T	1,1	inf,-inf	inf,inf	0.225477,1.51458	0.000142671	0.000142679
2	chr7:44282160:G:A	44282160	NA,A	NA,G	NA,1	NA,inf	NA,inf	NA,0.570505	0.000142659	0.000142668
2	chr7:44440951:A:G	44440951	G,G	A,A	1,1	inf,-inf	inf,inf	0.230927,1.51436	0.000142584	0.000142592
2	chr7:44444952:A:G	44444952	G,G	A,A	1,1	inf,-inf	inf,inf	0.231219,1.51264	0.000142148	0.000142156
2	chr7:44562646:G:A	44562646	NA,A	NA,G	NA,1	NA,inf	NA,inf	NA,0.608409	0.000141994	0.000142003
2	chr7:44395129:T:C	44395129	C,C	T,T	1,1	inf,-inf	inf,inf	0.241934,1.51055	0.000141708	0.000141715
2	chr7:45070829:G:A	45070829	NA,A	NA,G	NA,1	NA,inf	NA,inf	NA,0.808662	0.000141584	0.000141596
2	chr7:44349200:C:T	44349200	NA,T	NA,C	NA,1	NA,-inf	NA,inf	NA,0.670996	0.000141455	0.000141465
2	chr7:44424054:C:T	44424054	T,T	C,C	1,1	inf,-inf	inf,inf	0.228869,1.50955	0.000141191	0.000141199
2	chr7:44404171:G:C	44404171	C,C	G,G	1,1	inf,-inf	inf,inf	0.249339,1.51133	0.00014079	0.000140798
2	chr7:45056548:G:A	45056548	NA,A	NA,G	NA,1	NA,-inf	NA,inf	NA,0.722115	0.000140758	0.000140768
2	chr7:45097932:G:GT	45097932	GT,GT	G,G	1,1	inf,inf	inf,inf	1.88458,0.112104	0.000140707	0.000140709
2	chr7:44282559:G:A	44282559	NA,A	NA,G	NA,1	NA,inf	NA,inf	NA,0.5619	0.000140704	0.000140713
2	chr7:44410695:A:G	44410695	G,G	A,A	1,1	inf,-inf	inf,inf	0.242387,1.50697	0.000140655	0.000140663
2	chr7:45111505:G:A	45111505	NA,A	NA,G	NA,1	NA,-inf	NA,inf	NA,0.677033	0.000140629	0.000140639
2	chr7:45068248:G:C	45068248	NA,C	NA,G	NA,1	NA,-inf	NA,inf	NA,0.683234	0.000140612	0.000140621
2	chr7:44438419:A:G	44438419	G,G	A,A	1,1	inf,-inf	inf,inf	0.247653,1.51058	0.000140605	0.000140613
2	chr7:45056158:GTC:G	45056158	G,G	GTC,GTC	1,1	inf,inf	inf,inf	1.44646,0.959162	0.000140543	0.000140545
2	chr7:44382475:A:G	44382475	G,G	A,A	1,1	inf,-inf	inf,inf	0.235071,1.50573	0.000140354	0.000140362
2	chr7:45069546:C:T	45069546	NA,T	NA,C	NA,1	NA,-inf	NA,inf	NA,0.719898	0.000140284	0.000140293
2	chr7:44585478:A:G	44585478	NA,G	NA,A	NA,1	NA,-inf	NA,inf	NA,0.705939	0.000140271	0.000140281
2	chr7:44439889:GCTAA:G	44439889	G,G	GCTAA,GCTAA	1,1	inf,-inf	inf,inf	0.245666,1.50999	0.00014027	0.000140277
2	chr7:44650311:G:A	44650311	NA,A	NA,G	NA,1	NA,-inf	NA,inf	NA,0.849613	0.000139647	0.000139659
2	chr7:44432214:T:C	44432214	C,C	T,T	1,1	inf,-inf	inf,inf	0.248719,1.50145	0.000139323	0.00013933
2	chr7:45269722:C:T	45269722	NA,T	NA,C	NA,1	NA,inf	NA,inf	NA,0.6076	0.000139257	0.000139266
2	chr7:44868698:A:G	44868698	NA,G	NA,A	NA,1	NA,inf	NA,inf	NA,1.06961	0.000139249	0.000139266
2	chr7:44396951:TTG:T	44396951	T,T	TTG,TTG	1,1	inf,-inf	inf,inf	0.273086,1.50315	0.000139043	0.000139051
2	chr7:45060500:G:A	45060500	NA,A	NA,G	NA,1	NA,-inf	NA,inf	NA,0.722586	0.000138683	0.000138693
2	chr7:44371696:T:C	44371696	NA,C	NA,T	NA,1	NA,-inf	NA,inf	NA,0.648634	0.000138578	0.000138588
2	chr7:44695178:C:G	44695178	NA,G	NA,C	NA,1	NA,-inf	NA,inf	NA,0.643821	0.0001385	0.000138509
2	chr7:45111521:T:A	45111521	A,NA	T,NA	1,NA	inf,NA	inf,NA	1.27418,NA	0.000138462	0.000138471
2	chr7:44715460:C:T	44715460	NA,T	NA,C	NA,1	NA,-inf	NA,inf	NA,0.6986	0.000138434	0.000138443
2	chr7:44416327:A:G	44416327	G,G	A,A	1,1	inf,-inf	inf,inf	0.262467,1.49652	0.000138201	0.000138209
2	chr7:44308581:G:A	44308581	NA,A	NA,G	NA,1	NA,inf	NA,inf	NA,0.587831	0.000138028	0.000138037
2	chr7:45085327:T:C	45085327	NA,C	NA,T	NA,1	NA,-inf	NA,inf	NA,0.64945	0.000137715	0.000137724
2	chr7:44874535:A:G	44874535	NA,G	NA,A	NA,1	NA,inf	NA,inf	NA,0.540273	0.000137527	0.000137536
2	chr7:44996934:TCACTG:T	44996934	NA,T	NA,TCACTG	NA,1	NA,inf	NA,inf	NA,0.543337	0.000137171	0.00013718
2	chr7:44956159:C:T	44956159	T,NA	C,NA	1,NA	-inf,NA	inf,NA	1.29056,NA	0.000137023	0.00013704
2	chr7:45046439:C:T	45046439	T,T	C,C	1,1	-inf,-inf	inf,inf	0.350716,1.0542	0.000136938	0.000136941
2	chr7:44720854:C:T	44720854	T,NA	C,NA	1,NA	-inf,NA	inf,NA	0.520991,NA	0.000136845	0.00013685
2	chr7:44391801:A:G	44391801	G,G	A,A	1,1	inf,-inf	inf,inf	0.239845,1.49751	0.000136838	0.000136846
2	chr7:44500710:T:C	44500710	NA,C	NA,T	NA,1	NA,-inf	NA,inf	NA,0.639442	0.000136806	0.000136816
2	chr7:44734352:C:T	44734352	NA,T	NA,C	NA,1	NA,-inf	NA,inf	NA,0.690808	0.000136757	0.000136767
2	chr7:44368458:C:T	44368458	NA,T	NA,C	NA,1	NA,-inf	NA,inf	NA,0.649474	0.000136694	0.000136704
```
