## Supplementary material for "Characterization of shared and ancestry-specific signals driving complex traits using multi-ancestry fine-mapping": susiex_nc2.cs80.snp

```
BP	SNP	PIP(CS1)	LogBF(CS1,Pop1)	LogBF(CS1,Pop2)	PIP(CS2)	LogBF(CS2,Pop1)	LogBF(CS2,Pop2)
44274843	chr7:44274843:A:G	5.37327e-09	0.0654431	-1.32069	3.83076e-05	-0.66572	-1.32555
44274889	chr7:44274889:C:T	6.58237e-09	-2.00972e-10	-1.05228	0.00010106	-2.00972e-10	-1.02121
44275057	chr7:44275057:G:A	6.25205e-09	0.21778	-1.32155	4.3466e-05	-0.53861	-1.32633
44275066	chr7:44275066:C:T	1.02877e-09	-1.6285	-1.27981	2.32835e-05	-1.23156	-1.25762
44275219	chr7:44275219:G:A	8.08698e-09	-2.00972e-10	-0.846424	0.000117354	-2.00972e-10	-0.871723
44275280	chr7:44275280:G:A	1.15137e-08	-2.00972e-10	-0.493144	0.000178329	-2.00972e-10	-0.45329
44275500	chr7:44275500:T:C	5.11078e-09	-1.30533	-3.49827e-10	7.77181e-05	-1.28383	-3.49827e-10
44275698	chr7:44275698:T:TA	8.04781e-09	-2.00972e-10	-0.851279	0.000116794	-2.00972e-10	-0.876509
44275730	chr7:44275730:C:T	3.21776e-08	1.85906	-1.32447	0.000311815	1.39595	-1.29046
44275942	chr7:44275942:T:C	1.68738e-09	-1.14761	-1.26589	1.93614e-05	-1.41226	-1.26138
44276187	chr7:44276187:G:A	7.6341e-09	-2.00972e-10	-0.904054	0.000110945	-2.00972e-10	-0.927887
44276417	chr7:44276417:G:A	3.5893e-08	1.93265	-1.28879	0.000357226	1.48346	-1.24201
44276826	chr7:44276826:G:A	7.49402e-09	-2.00972e-10	-0.922574	0.000122467	-2.00972e-10	-0.829076
44276889	chr7:44276889:C:A	4.63373e-08	2.10268	-1.20341	0.00047035	1.70597	-1.18942
44277238	chr7:44277238:C:CT	4.88e-09	-2.00972e-10	-1.35153	7.28109e-05	-2.00972e-10	-1.34906
44277318	chr7:44277318:C:T	8.1324e-09	-2.00972e-10	-0.840824	0.000133958	-2.00972e-10	-0.739397
44277376	chr7:44277376:A:G	3.96959e-09	-1.55802	-3.49827e-10	4.88851e-05	-1.74745	-3.49827e-10
44277500	chr7:44277500:C:A	9.09611e-09	-2.00972e-10	-0.728832	0.000151171	-2.00972e-10	-0.618512
44278324	chr7:44278324:A:G	1.2704e-09	-1.3467	-1.35065	1.43515e-05	-1.62532	-1.34775
44278550	chr7:44278550:TC:T	4.90262e-09	-2.00972e-10	-1.34691	7.27746e-05	-2.00972e-10	-1.34955
44278571	chr7:44278571:G:A	3.9896e-09	-1.55299	-3.49827e-10	5.28302e-05	-1.66984	-3.49827e-10
44278574	chr7:44278574:G:T	3.99245e-09	-1.55227	-3.49827e-10	5.28599e-05	-1.66928	-3.49827e-10
44278623	chr7:44278623:G:A	1.76447e-08	1.20605	-1.27229	0.000160169	0.665396	-1.22609
44279044	chr7:44279044:G:A	1.30871e-08	0.981171	-1.34623	0.000120584	0.497274	-1.34185
44279086	chr7:44279086:T:TTCCTTG	5.84083e-09	-2.00972e-10	-1.17181	9.01335e-05	-2.00972e-10	-1.13563
44279154	chr7:44279154:AC:A	7.22558e-09	-2.00972e-10	-0.959052	0.000103077	-2.00972e-10	-1.00145
44279155	chr7:44279155:C:A	4.88698e-09	-2.00972e-10	-1.3501	7.25683e-05	-2.00972e-10	-1.35239
44279449	chr7:44279449:C:T	1.00301e-08	0.169422	-0.800515	0.00014303	0.158092	-0.831962
44279785	chr7:44279785:AG:A	5.72904e-09	-2.00972e-10	-1.19113	8.81272e-05	-2.00972e-10	-1.15814
44279938	chr7:44279938:C:T	3.00844e-09	-1.83526	-3.49827e-10	4.67742e-05	-1.79159	-3.49827e-10
44280186	chr7:44280186:G:T	5.80081e-09	-2.00972e-10	-1.17868	8.71022e-05	-2.00972e-10	-1.16984
44280268	chr7:44280268:A:G	7.64089e-09	-2.00972e-10	-0.903165	0.000113716	-2.00972e-10	-0.90322
44281463	chr7:44281463:C:T	1.67441e-08	1.15772	-1.27635	0.000152731	0.622773	-1.23101
44281592	chr7:44281592:A:G	4.92979e-09	-2.00972e-10	-1.34138	7.29849e-05	-2.00972e-10	-1.34667
44282160	chr7:44282160:G:A	8.60223e-09	-2.00972e-10	-0.784658	0.000142659	-2.00972e-10	-0.676464
44282223	chr7:44282223:C:T	3.85551e-08	-2.00972e-10	0.71541	0.000646868	-2.00972e-10	0.83522
44282304	chr7:44282304:G:A	3.78338e-09	-1.60606	-3.49827e-10	5.15932e-05	-1.69353	-3.49827e-10
44282395	chr7:44282395:G:A	1.74907e-08	1.19043	-1.26544	0.00016117	0.662584	-1.21705
44282559	chr7:44282559:G:A	8.49419e-09	-2.00972e-10	-0.797297	0.000140704	-2.00972e-10	-0.69026
44282931	chr7:44282931:T:C	3.2543e-09	-0.61321	-1.14349	7.66075e-05	-0.0939803	-1.20425
44283628	chr7:44283628:C:T	1.9297e-08	1.28016	-1.25689	0.000170995	0.710209	-1.2055
44283676	chr7:44283676:T:C	1.87396e-09	-1.07372	-1.2349	1.94541e-05	-1.45098	-1.21788
44283962	chr7:44283962:C:T	1.6118e-08	-2.00972e-10	-0.156744	0.000235777	-2.00972e-10	-0.174037
44284069	chr7:44284069:C:T	4.90548e-09	-2.00972e-10	-1.34633	7.33682e-05	-2.00972e-10	-1.34143
44284500	chr7:44284500:A:G	1.88138e-09	-1.08731	-1.21736	1.9648e-05	-1.45991	-1.19904
44284779	chr7:44284779:G:A	5.28703e-09	-2.00972e-10	-1.27142	7.76783e-05	-2.00972e-10	-1.28434
44284869	chr7:44284869:GGA:G	5.09185e-09	-2.00972e-10	-1.30904	7.67376e-05	-2.00972e-10	-1.29653
44285091	chr7:44285091:T:G	4.88506e-09	-2.00972e-10	-1.3505	7.2562e-05	-2.00972e-10	-1.35248
44285395	chr7:44285395:C:T	5.11815e-09	-2.00972e-10	-1.30389	7.54175e-05	-2.00972e-10	-1.31388
44285402	chr7:44285402:C:T	7.65656e-09	-0.901117	-3.49827e-10	8.31287e-05	-1.21653	-3.49827e-10
44285508	chr7:44285508:A:G	6.5696e-09	-2.00972e-10	-1.05423	0.000101079	-2.00972e-10	-1.02102
44285972	chr7:44285972:T:A	1.6112e-09	-1.1646	-1.2951	1.82847e-05	-1.43071	-1.30014
44286620	chr7:44286620:C:T	3.09459e-09	-1.80702	-3.49827e-10	4.85227e-05	-1.75489	-3.49827e-10
44286634	chr7:44286634:A:T	1.37265e-09	-1.28186	-1.33807	1.45675e-05	-1.61192	-1.34621
44287211	chr7:44287211:AAGCCCCAAACCTTCTCTGAGTCCCAATGTC:A	6.69282e-09	-1.03564	-3.49827e-10	7.5093e-05	-1.31819	-3.49827e-10
44287251	chr7:44287251:C:T	5.17957e-09	-1.29196	-3.49827e-10	9.08816e-05	-1.12736	-3.49827e-10
44287370	chr7:44287370:T:G	1.54153e-09	-1.18664	-1.31726	1.64492e-05	-1.52674	-1.30991
44287450	chr7:44287450:C:T	4.55127e-09	-0.173943	-1.24733	4.98515e-05	-0.534899	-1.19297
44287456	chr7:44287456:T:C	2.38431e-09	-0.759193	-1.30858	1.97306e-05	-1.33647	-1.31828
44287477	chr7:44287477:T:C	4.43233e-09	-0.225149	-1.2226	4.90554e-05	-0.58113	-1.16284
44287640	chr7:44287640:T:C	6.08142e-09	-2.00972e-10	-1.13144	9.31725e-05	-2.00972e-10	-1.10247
44287643	chr7:44287643:TC:T	4.98403e-09	-2.00972e-10	-1.33044	7.3675e-05	-2.00972e-10	-1.33726
44287846	chr7:44287846:G:A	2.21964e-09	-1.84563	-0.293698	3.44163e-05	-1.65722	-0.441172
44287869	chr7:44287869:T:G	5.11932e-09	-2.00972e-10	-1.30366	7.49711e-05	-2.00972e-10	-1.31982
44288119	chr7:44288119:G:A	4.41345e-09	-0.260032	-1.19199	4.92988e-05	-0.61273	-1.12629
44288320	chr7:44288320:T:C	2.56272e-09	-0.794264	-1.20135	2.06556e-05	-1.37077	-1.23816
44288430	chr7:44288430:A:G	2.85951e-09	-0.726387	-1.15964	2.24202e-05	-1.3253	-1.20166
44288700	chr7:44288700:A:G	5.23393e-09	-2.00972e-10	-1.28152	7.63689e-05	-2.00972e-10	-1.30135
44288816	chr7:44288816:G:A	7.64428e-10	-1.85271	-1.35259	1.29256e-05	-1.72606	-1.35165
44288937	chr7:44288937:T:C	5.17305e-09	-2.00972e-10	-1.29322	7.56135e-05	-2.00972e-10	-1.31129
44289180	chr7:44289180:G:A	5.02929e-09	-0.577869	-0.743532	6.72157e-05	-0.818787	-0.610227
44289201	chr7:44289201:G:A	1.44607e-08	-0.265245	-3.49827e-10	0.000181876	-0.433596	-3.49827e-10
44289207	chr7:44289207:C:T	1.44156e-08	-0.268369	-3.49827e-10	0.000207801	-0.300341	-3.49827e-10
44289764	chr7:44289764:G:A	1.63756e-09	-1.18129	-1.26218	1.56086e-05	-1.66781	-1.2213
44289994	chr7:44289994:G:A	5.87969e-09	-2.00972e-10	-1.16517	8.56081e-05	-2.00972e-10	-1.18714
44290157	chr7:44290157:C:T	5.30297e-09	-2.00972e-10	-1.26841	7.78902e-05	-2.00972e-10	-1.28162
44290224	chr7:44290224:C:A	2.12406e-08	-2.00972e-10	0.119236	0.000308832	-2.00972e-10	0.0958751
44290290	chr7:44290290:T:G	2.92844e-09	-0.726802	-1.13541	2.22755e-05	-1.4402	-1.09323
44290574	chr7:44290574:C:T	8.48709e-09	-2.00972e-10	-0.798133	0.000124842	-2.00972e-10	-0.809873
44291144	chr7:44291144:T:C	1.45996e-09	-1.84679	-0.711477	2.33451e-05	-1.63864	-0.847889
44291177	chr7:44291177:T:C	4.99628e-09	-2.00972e-10	-1.32799	7.36261e-05	-2.00972e-10	-1.33792
44291292	chr7:44291292:C:T	5.38981e-09	-2.00972e-10	-1.25217	7.81696e-05	-2.00972e-10	-1.27804
44291304	chr7:44291304:G:A	1.38705e-09	-1.84944	-0.76006	2.13021e-05	-1.68125	-0.896871
44291377	chr7:44291377:G:A	1.46828e-09	-1.85272	-0.699872	2.36421e-05	-1.63076	-0.843132
44291383	chr7:44291383:C:T	9.00774e-09	-2.00972e-10	-0.738595	0.00015184	-2.00972e-10	-0.614093
44291629	chr7:44291629:A:G	2.76905e-09	-0.758541	-1.15963	2.12221e-05	-1.46911	-1.11277
44291906	chr7:44291906:T:C	2.48176e-09	-0.68404	-1.34367	1.71073e-05	-1.44497	-1.35245
44291948	chr7:44291948:A:G	3.55954e-09	-0.421596	-1.24545	3.91706e-05	-0.778393	-1.1906
44292222	chr7:44292222:T:C	1.31059e-09	-1.85219	-0.814011	2.09126e-05	-1.65222	-0.944352
44292228	chr7:44292228:T:C	5.02341e-09	-2.00972e-10	-1.32257	7.37931e-05	-2.00972e-10	-1.33566
44292579	chr7:44292579:T:G	3.68744e-09	-0.429834	-1.20191	4.09426e-05	-0.787377	-1.13737
44293056	chr7:44293056:GC:G	5.29065e-09	-1.55682	0.286084	4.93502e-05	-1.83011	0.0921278
44293179	chr7:44293179:G:T	6.18593e-09	-2.00972e-10	-1.1144	0.000100572	-2.00972e-10	-1.02604
44293983	chr7:44293983:C:T	3.04862e-09	-0.680974	-1.14101	2.32492e-05	-1.42172	-1.06893
44293984	chr7:44293984:G:A	4.87517e-09	-2.00972e-10	-1.35252	7.25614e-05	-2.00972e-10	-1.35249
44294017	chr7:44294017:A:T	4.8737e-09	-2.00972e-10	-1.35283	7.26176e-05	-2.00972e-10	-1.35171
44294254	chr7:44294254:A:G	3.14111e-09	-0.61588	-1.17622	2.31199e-05	-1.38737	-1.10886
44294294	chr7:44294294:C:T	5.42141e-09	-2.00972e-10	-1.24632	7.569e-05	-2.00972e-10	-1.31028
44294360	chr7:44294360:C:T	1.18635e-08	-2.00972e-10	-0.463216	0.000172096	-2.00972e-10	-0.488871
44294943	chr7:44294943:C:T	2.87161e-09	-0.541384	-1.34042	1.86575e-05	-1.35781	-1.35286
44295343	chr7:44295343:A:G	2.34097e-09	-0.740451	-1.34566	1.65755e-05	-1.47722	-1.35178
44295384	chr7:44295384:T:C	4.92567e-09	-2.00972e-10	-1.34222	7.29944e-05	-2.00972e-10	-1.34654
44295556	chr7:44295556:A:T	1.3869e-09	-1.84972	-0.759892	2.14285e-05	-1.67349	-0.898709
44295652	chr7:44295652:T:C	3.137e-09	-0.465791	-1.32762	2.08124e-05	-1.31848	-1.2829
44296229	chr7:44296229:C:T	1.39532e-09	-1.85022	-0.75333	2.16209e-05	-1.67042	-0.892838
44296298	chr7:44296298:GA:G	5.13483e-09	-1.55564	0.255007	4.76912e-05	-1.83178	0.0596073
44296378	chr7:44296378:T:C	6.20698e-09	-2.00972e-10	-1.111	9.71999e-05	-2.00972e-10	-1.06015
44296379	chr7:44296379:C:T	6.22598e-09	-2.00972e-10	-1.10795	9.75231e-05	-2.00972e-10	-1.05683
44297071	chr7:44297071:T:C	9.78875e-09	-2.00972e-10	-0.655445	0.000165432	-2.00972e-10	-0.52836
44297227	chr7:44297227:G:A	5.53904e-09	-2.00972e-10	-1.22486	8.58295e-05	-2.00972e-10	-1.18456
44297307	chr7:44297307:AAAG:A	3.08126e-09	-0.657503	-1.15384	3.8183e-05	-0.894687	-1.09984
44297586	chr7:44297586:G:A	4.90614e-09	-2.00972e-10	-1.34619	7.29836e-05	-2.00972e-10	-1.34669
44298049	chr7:44298049:G:A	2.28418e-09	-0.758356	-1.35232	1.71631e-05	-1.44656	-1.3476
44298235	chr7:44298235:A:T	3.88975e-09	-1.57833	-3.49827e-10	5.52125e-05	-1.62573	-3.49827e-10
44298605	chr7:44298605:G:A	1.49123e-09	-1.84955	-0.687521	2.27376e-05	-1.675	-0.837901
44298756	chr7:44298756:A:C	2.71087e-09	-0.587313	-1.3521	1.81004e-05	-1.39383	-1.34716
44299807	chr7:44299807:A:G	2.04268e-09	-1.13483	-1.08758	1.84179e-05	-1.59986	-1.12374
44300109	chr7:44300109:G:A	1.59772e-09	-1.23071	-1.23739	1.88301e-05	-1.47314	-1.22832
44300181	chr7:44300181:T:C	6.12478e-09	-2.00972e-10	-1.12434	9.57696e-05	-2.00972e-10	-1.07498
44300284	chr7:44300284:C:G	6.26823e-09	-2.00972e-10	-1.10118	9.44951e-05	-2.00972e-10	-1.08837
44300456	chr7:44300456:C:T	5.41858e-09	-2.00972e-10	-1.24684	8.36444e-05	-2.00972e-10	-1.21035
44300809	chr7:44300809:T:C	4.87713e-09	-2.00972e-10	-1.35212	7.25438e-05	-2.00972e-10	-1.35273
44300908	chr7:44300908:A:G	6.81425e-09	-2.00972e-10	-1.01766	0.000100102	-2.00972e-10	-1.03073
44301098	chr7:44301098:A:C	1.47435e-09	-1.38779	-1.16067	1.80787e-05	-1.59294	-1.14925
44301251	chr7:44301251:T:C	1.50185e-09	-1.85045	-0.679526	2.31615e-05	-1.66871	-0.825718
44301306	chr7:44301306:G:C	1.21773e-08	-2.00972e-10	-0.437104	0.000209614	-2.00972e-10	-0.291652
44301339	chr7:44301339:G:A	5.66696e-09	-2.00972e-10	-1.20203	8.23678e-05	-2.00972e-10	-1.22573
44301552	chr7:44301552:G:A	4.8886e-09	-2.00972e-10	-1.34977	7.31268e-05	-2.00972e-10	-1.34473
44301645	chr7:44301645:C:T	1.17853e-08	-2.00972e-10	-0.46983	0.000202935	-2.00972e-10	-0.324036
44301726	chr7:44301726:G:A	5.08648e-09	-1.31009	-3.49827e-10	6.84079e-05	-1.41143	-3.49827e-10
44301903	chr7:44301903:T:C	3.23844e-09	-0.503944	-1.25764	2.06641e-05	-1.32132	-1.2872
44302001	chr7:44302001:A:T	1.44668e-09	-1.85067	-0.716737	2.23561e-05	-1.666	-0.863823
44302203	chr7:44302203:A:G	1.64955e-09	-1.19893	-1.23725	1.58843e-05	-1.63478	-1.23681
44302629	chr7:44302629:C:T	4.91744e-09	-2.00972e-10	-1.34389	7.29966e-05	-2.00972e-10	-1.34651
44302661	chr7:44302661:C:G	1.60794e-09	-1.26422	-1.19751	1.95365e-05	-1.47713	-1.1875
44303222	chr7:44303222:A:G	1.29399e-09	-1.84368	-0.835263	1.93912e-05	-1.70437	-0.967735
44303370	chr7:44303370:G:A	2.96655e-09	-0.756706	-1.09257	2.4604e-05	-1.31708	-1.11693
44304613	chr7:44304613:G:A	1.66886e-08	-0.121956	-3.49827e-10	0.000158661	-0.570152	-3.49827e-10
44304667	chr7:44304667:A:C	5.55602e-09	-2.00972e-10	-1.2218	8.61354e-05	-2.00972e-10	-1.181
44304969	chr7:44304969:T:TAGAGAAGGACTTTTTAAAACCATAGGC	6.03313e-09	-2.00972e-10	-1.13941	8.71321e-05	-2.00972e-10	-1.1695
44304988	chr7:44304988:AC:A	9.57772e-09	-0.677239	-3.49827e-10	0.000133197	-0.745096	-3.49827e-10
44305141	chr7:44305141:C:T	4.90878e-09	-2.00972e-10	-1.34565	7.29089e-05	-2.00972e-10	-1.34771
44305187	chr7:44305187:G:A	9.67298e-09	-2.00972e-10	-0.667343	0.00015503	-2.00972e-10	-0.593302
44305774	chr7:44305774:C:T	5.17982e-09	-2.00972e-10	-1.29191	7.58967e-05	-2.00972e-10	-1.30755
44306132	chr7:44306132:T:C	5.02508e-09	-2.00972e-10	-1.32224	7.55963e-05	-2.00972e-10	-1.31151
44306276	chr7:44306276:C:T	1.67069e-09	-1.84188	-0.581559	2.4102e-05	-1.71371	-0.74092
44306346	chr7:44306346:G:A	9.98612e-09	-2.00972e-10	-0.635483	0.000157956	-2.00972e-10	-0.574607
44306604	chr7:44306604:C:T	5.21233e-09	-2.00972e-10	-1.28565	7.39122e-05	-2.00972e-10	-1.33404
44306647	chr7:44306647:T:C	6.09065e-09	-2.00972e-10	-1.12992	8.25479e-05	-2.00972e-10	-1.22354
44306708	chr7:44306708:A:G	1.57112e-09	-1.31605	-1.16884	2.1237e-05	-1.36637	-1.2148
44308201	chr7:44308201:T:C	9.25751e-10	-1.81865	-1.19518	1.29146e-05	-1.84132	-1.23724
44308447	chr7:44308447:G:A	1.09002e-08	-2.00972e-10	-0.547894	0.000171249	-2.00972e-10	-0.493802
44308581	chr7:44308581:G:A	8.86531e-09	-2.00972e-10	-0.754534	0.000138028	-2.00972e-10	-0.709465
44308829	chr7:44308829:G:A	1.08699e-08	-2.00972e-10	-0.550683	0.000147482	-2.00972e-10	-0.643218
44309175	chr7:44309175:A:G	1.24154e-09	-1.80725	-0.91308	1.87585e-05	-1.79207	-0.913199
44309394	chr7:44309394:A:C	1.14875e-08	-2.00972e-10	-0.495424	0.000155289	-2.00972e-10	-0.591631
44309437	chr7:44309437:G:A	9.41968e-09	-0.693878	-3.49827e-10	0.000131051	-0.761333	-3.49827e-10
44309464	chr7:44309464:C:T	5.00551e-09	-2.00972e-10	-1.32614	7.55874e-05	-2.00972e-10	-1.31163
44309831	chr7:44309831:GCGTC:G	2.72923e-09	-1.83756	-0.0951008	4.24626e-05	-1.74634	-0.141952
44310014	chr7:44310014:C:T	3.48313e-09	-0.345722	-1.34303	3.62084e-05	-0.703927	-1.3437
44310037	chr7:44310037:A:C	6.83633e-09	-2.00972e-10	-1.01443	9.89036e-05	-2.00972e-10	-1.04278
44310204	chr7:44310204:A:G	5.13359e-09	-2.00972e-10	-1.30087	7.70835e-05	-2.00972e-10	-1.29203
44311424	chr7:44311424:A:T	1.16173e-08	-2.00972e-10	-0.484183	0.000157517	-2.00972e-10	-0.577385
44311516	chr7:44311516:G:T	6.21944e-09	-2.00972e-10	-1.109	9.01391e-05	-2.00972e-10	-1.13557
44311659	chr7:44311659:G:A	2.92972e-09	-1.32652	-0.535249	2.72035e-05	-1.72294	-0.610636
44311934	chr7:44311934:C:T	6.96699e-09	-2.00972e-10	-0.995496	0.00011158	-2.00972e-10	-0.922175
44312011	chr7:44312011:C:T	3.49416e-09	-1.68559	-3.49827e-10	4.86864e-05	-1.75152	-3.49827e-10
44312899	chr7:44312899:G:A	2.8415e-09	-1.83193	-0.0604225	5.55243e-05	-1.42225	-0.197851
44312968	chr7:44312968:C:A	1.74024e-09	-1.83646	-0.546194	3.43142e-05	-1.44288	-0.658482
44313772	chr7:44313772:GC:G	9.48261e-09	-2.00972e-10	-0.68722	0.000130541	-2.00972e-10	-0.765234
44314010	chr7:44314010:G:A	8.14448e-10	-1.78975	-1.35217	1.19349e-05	-1.80478	-1.35267
44314172	chr7:44314172:C:T	5.76806e-09	-0.510115	-0.674229	3.30528e-05	-1.39987	-0.738939
44314666	chr7:44314666:C:T	1.2696e-09	-1.84854	-0.849431	2.28529e-05	-1.51912	-0.988716
44314935	chr7:44314935:C:T	5.68698e-09	-1.1985	-3.49827e-10	6.14816e-05	-1.51818	-3.49827e-10
44315031	chr7:44315031:A:C	8.4362e-10	-1.76271	-1.34403	1.22859e-05	-1.78183	-1.34665
44315312	chr7:44315312:C:T	1.48723e-08	-2.00972e-10	-0.237176	0.000254331	-2.00972e-10	-0.0982862
44315433	chr7:44315433:G:A	9.04946e-09	-2.00972e-10	-0.733974	0.000132352	-2.00972e-10	-0.751459
44315441	chr7:44315441:C:G	5.11816e-09	-0.609808	-0.694076	3.05799e-05	-1.4581	-0.758477
44316358	chr7:44316358:T:C	8.53759e-09	-2.00972e-10	-0.792201	0.000133736	-2.00972e-10	-0.741055
44316966	chr7:44316966:A:G	4.89948e-09	-2.00972e-10	-1.34755	7.30918e-05	-2.00972e-10	-1.3452
44317104	chr7:44317104:C:G	8.25355e-09	-2.00972e-10	-0.826035	0.000120599	-2.00972e-10	-0.844451
44317167	chr7:44317167:T:C	8.95713e-09	-2.00972e-10	-0.744229	0.000123715	-2.00972e-10	-0.818941
44317188	chr7:44317188:T:A	3.52322e-09	-0.527611	-1.14969	2.10242e-05	-1.42377	-1.16747
44317201	chr7:44317201:G:A	1.98464e-09	-1.85269	-0.398552	3.3838e-05	-1.58994	-0.525397
44318031	chr7:44318031:T:C	8.32976e-10	-1.7668	-1.35263	1.23753e-05	-1.7684	-1.35282
44318051	chr7:44318051:A:G	7.76177e-09	-2.00972e-10	-0.887468	0.00010135	-2.00972e-10	-1.01834
44318474	chr7:44318474:G:A	8.65267e-10	-1.78464	-1.29676	1.28072e-05	-1.78645	-1.30047
44318879	chr7:44318879:G:A	2.18449e-09	-0.832735	-1.32256	2.47274e-05	-1.1426	-1.28641
44319336	chr7:44319336:A:G	3.11589e-09	-0.795276	-1.00489	3.79331e-05	-1.11297	-0.888123
44320187	chr7:44320187:T:C	5.64936e-09	-2.00972e-10	-1.20514	8.87717e-05	-2.00972e-10	-1.15085
44320562	chr7:44320562:G:A	7.46762e-09	-2.00972e-10	-0.926103	0.000105896	-2.00972e-10	-0.97446
44320879	chr7:44320879:G:A	1.50158e-08	-2.00972e-10	-0.227573	0.000218981	-2.00972e-10	-0.247938
44321420	chr7:44321420:A:G	1.4594e-08	-2.00972e-10	-0.256068	0.000212604	-2.00972e-10	-0.277489
44322007	chr7:44322007:C:A	6.15726e-09	-2.00972e-10	-1.11905	9.46358e-05	-2.00972e-10	-1.08689
44322024	chr7:44322024:T:C	5.50189e-09	-0.462646	-0.768941	3.5022e-05	-1.27256	-0.80839
44322072	chr7:44322072:A:G	5.38624e-09	-2.00972e-10	-1.25283	8.18311e-05	-2.00972e-10	-1.23226
44322342	chr7:44322342:G:A	2.22196e-09	-0.792526	-1.34576	2.41565e-05	-1.10055	-1.35182
44322814	chr7:44322814:G:A	5.92275e-09	-2.00972e-10	-1.15788	8.84822e-05	-2.00972e-10	-1.15412
44322815	chr7:44322815:C:G	5.92275e-09	-2.00972e-10	-1.15788	8.84822e-05	-2.00972e-10	-1.15412
44323101	chr7:44323101:C:T	4.88922e-09	-2.00972e-10	-1.34965	7.28949e-05	-2.00972e-10	-1.3479
44323113	chr7:44323113:C:T	4.93092e-09	-2.00972e-10	-1.34115	7.40753e-05	-2.00972e-10	-1.33184
44323642	chr7:44323642:G:C	1.58113e-08	-2.00972e-10	-0.175951	0.000229578	-2.00972e-10	-0.200677
44323692	chr7:44323692:G:A	4.91306e-09	-2.00972e-10	-1.34478	7.37214e-05	-2.00972e-10	-1.33663
44323735	chr7:44323735:A:G	5.98365e-09	-2.00972e-10	-1.14765	9.46118e-05	-2.00972e-10	-1.08714
44324143	chr7:44324143:C:T	9.26798e-09	-2.00972e-10	-0.710114	0.000143946	-2.00972e-10	-0.667482
44324412	chr7:44324412:GA:G	1.28525e-09	-1.33284	-1.35288	1.26835e-05	-1.74676	-1.34986
44324614	chr7:44324614:C:T	4.88791e-09	-2.00972e-10	-1.34991	7.28332e-05	-2.00972e-10	-1.34875
44325307	chr7:44325307:C:T	7.8449e-10	-1.82756	-1.35184	1.16986e-05	-1.82522	-1.35223
44325857	chr7:44325857:C:G	1.38097e-08	-2.00972e-10	-0.311305	0.000193512	-2.00972e-10	-0.371582
44325937	chr7:44325937:C:T	4.98276e-09	-2.00972e-10	-1.33069	7.40364e-05	-2.00972e-10	-1.33236
44325950	chr7:44325950:C:T	1.24888e-09	-1.81093	-0.903504	1.64639e-05	-1.80989	-1.02587
44326264	chr7:44326264:C:T	1.92215e-09	-1.76288	-0.520357	2.75792e-05	-1.84529	-0.474568
44326599	chr7:44326599:A:G	5.56563e-09	-2.00972e-10	-1.22007	8.10705e-05	-2.00972e-10	-1.2416
44326791	chr7:44326791:A:G	3.97668e-09	-1.55623	-3.49827e-10	8.19176e-05	-1.23121	-3.49827e-10
44327136	chr7:44327136:T:C	2.10392e-09	-0.840483	-1.35239	2.30408e-05	-1.14973	-1.34992
44327693	chr7:44327693:C:T	4.8102e-09	-0.483214	-0.882727	4.70713e-05	-0.802094	-0.983163
44327697	chr7:44327697:C:T	4.87418e-09	-2.00972e-10	-1.35273	7.26866e-05	-2.00972e-10	-1.35076
44328059	chr7:44328059:G:A	5.202e-09	-2.00972e-10	-1.28764	7.65406e-05	-2.00972e-10	-1.2991
44328064	chr7:44328064:C:A	4.95099e-09	-2.00972e-10	-1.33709	7.45521e-05	-2.00972e-10	-1.32542
44329535	chr7:44329535:C:T	6.18079e-09	-2.00972e-10	-1.11523	9.08719e-05	-2.00972e-10	-1.12747
44330451	chr7:44330451:C:G	2.09271e-09	-1.63986	-0.558357	2.44755e-05	-1.77757	-0.661682
44331056	chr7:44331056:C:T	1.30051e-09	-1.40628	-1.26764	1.30353e-05	-1.76906	-1.3002
44331110	chr7:44331110:C:T	5.32529e-09	-2.00972e-10	-1.26421	7.77386e-05	-2.00972e-10	-1.28357
44331919	chr7:44331919:G:A	1.22375e-09	-1.38817	-1.34659	1.24116e-05	-1.76542	-1.35287
44332038	chr7:44332038:G:A	1.26839e-09	-1.3518	-1.34713	1.26529e-05	-1.74617	-1.35286
44332235	chr7:44332235:G:C	5.29935e-09	-2.00972e-10	-1.2691	8.6428e-05	-2.00972e-10	-1.17761
44332250	chr7:44332250:G:A	1.23757e-09	-1.64973	-1.0738	1.7302e-05	-1.81597	-0.970124
44332588	chr7:44332588:G:A	1.26518e-09	-1.58632	-1.11514	1.69706e-05	-1.78767	-1.01777
44332627	chr7:44332627:C:T	1.44426e-09	-1.8506	-0.718487	2.60117e-05	-1.73409	-0.644285
44332638	chr7:44332638:A:G	5.09228e-09	-2.00972e-10	-1.30895	7.67059e-05	-2.00972e-10	-1.29694
44332899	chr7:44332899:AAAAG:A	4.97222e-09	-2.00972e-10	-1.33281	7.49834e-05	-2.00972e-10	-1.31965
44334129	chr7:44334129:TG:T	5.67949e-09	-2.00972e-10	-1.19982	8.43127e-05	-2.00972e-10	-1.20239
44334457	chr7:44334457:C:T	5.11146e-08	0.997392	-3.49827e-10	0.000327388	0.154225	-3.49827e-10
44334493	chr7:44334493:C:T	6.39282e-09	-2.00972e-10	-1.0815	9.48175e-05	-2.00972e-10	-1.08497
44335328	chr7:44335328:C:G	1.24488e-09	-1.85234	-0.865304	2.12407e-05	-1.7579	-0.823103
44335609	chr7:44335609:G:A	6.60857e-09	-2.00972e-10	-1.04831	9.66401e-05	-2.00972e-10	-1.06593
44335719	chr7:44335719:C:T	1.44023e-09	-1.5319	-1.03997	2.13548e-05	-1.42281	-1.15284
44335788	chr7:44335788:A:G	6.5256e-09	-2.00972e-10	-1.06095	9.63503e-05	-2.00972e-10	-1.06893
44336910	chr7:44336910:G:A	7.70283e-10	-1.84528	-1.3524	1.14971e-05	-1.85247	-1.34235
44337062	chr7:44337062:A:T	4.24718e-09	-1.57804	0.0876183	6.15796e-05	-1.84326	0.326669
44337079	chr7:44337079:A:G	3.36793e-09	-1.72238	-3.49827e-10	4.61473e-05	-1.80508	-3.49827e-10
44337186	chr7:44337186:G:A	1.20061e-09	-1.6609	-1.09295	1.57221e-05	-1.73136	-1.15049
44337410	chr7:44337410:GA:G	4.08453e-09	-1.52947	-3.49827e-10	7.03845e-05	-1.38295	-3.49827e-10
44337572	chr7:44337572:A:G	3.01968e-09	-0.840547	-0.990982	3.08591e-05	-1.16095	-1.04654
44337801	chr7:44337801:T:G	4.58841e-09	-1.41315	-3.49827e-10	5.52688e-05	-1.62471	-3.49827e-10
44338308	chr7:44338308:T:C	1.91419e-09	-0.99776	-1.28963	1.54631e-05	-1.62803	-1.27043
44338337	chr7:44338337:A:G	1.51072e-08	-2.00972e-10	-0.221509	0.000235862	-2.00972e-10	-0.173673
44338344	chr7:44338344:T:G	4.69088e-09	-0.670386	-0.720673	3.93064e-05	-1.2908	-0.674729
44338371	chr7:44338371:T:C	1.79306e-08	-2.00972e-10	-0.0501709	0.000296612	-2.00972e-10	0.0555022
44338415	chr7:44338415:G:T	2.6175e-09	-1.67747	-0.296993	3.99685e-05	-1.85223	-0.0965955
44338605	chr7:44338605:A:AG	3.99668e-09	-1.57138	0.020163	6.31361e-05	-1.83642	0.344795
44339039	chr7:44339039:G:C	5.55297e-09	-2.00972e-10	-1.22235	8.48502e-05	-2.00972e-10	-1.19603
44340521	chr7:44340521:C:T	5.44861e-09	-2.00972e-10	-1.24132	8.27225e-05	-2.00972e-10	-1.22143
44340739	chr7:44340739:T:C	5.46968e-09	-2.00972e-10	-1.23746	8.30696e-05	-2.00972e-10	-1.21724
44340986	chr7:44340986:G:A	1.05074e-09	-1.85117	-1.03601	1.98236e-05	-1.72208	-0.927972
44341689	chr7:44341689:C:T	5.51049e-09	-2.00972e-10	-1.23003	8.38838e-05	-2.00972e-10	-1.20749
44342620	chr7:44342620:G:A	1.98952e-08	-2.00972e-10	0.0538018	0.000328972	-2.00972e-10	0.159052
44342711	chr7:44342711:C:T	6.81107e-09	-2.00972e-10	-1.01813	0.000103211	-2.00972e-10	-1.00015
44342759	chr7:44342759:C:T	4.87642e-09	-2.00972e-10	-1.35227	7.27058e-05	-2.00972e-10	-1.3505
44342857	chr7:44342857:AAT:A	5.37646e-09	-1.25465	-3.49827e-10	7.13607e-05	-1.36917	-3.49827e-10
44343801	chr7:44343801:AG:A	2.46269e-08	-1.64761	1.91477	0.00048	-1.83644	2.3733
44344674	chr7:44344674:G:T	3.64386e-09	-0.390426	-1.25321	3.9931e-05	-0.682355	-1.26741
44344917	chr7:44344917:T:G	8.1694e-09	-2.00972e-10	-0.836284	0.000114834	-2.00972e-10	-0.893431
44345945	chr7:44345945:A:G	8.2401e-09	-2.00972e-10	-0.827666	0.000118986	-2.00972e-10	-0.857912
44346950	chr7:44346950:A:G	4.89471e-09	-2.00972e-10	-1.34852	7.3411e-05	-2.00972e-10	-1.34085
44347415	chr7:44347415:G:A	1.89927e-09	-1.00195	-1.29326	2.94071e-05	-0.930255	-1.32543
44347461	chr7:44347461:T:C	8.0782e-09	-2.00972e-10	-0.84751	0.000124452	-2.00972e-10	-0.812999
44348278	chr7:44348278:G:T	4.3963e-09	-0.15857	-1.29735	4.75009e-05	-0.472331	-1.30384
44348821	chr7:44348821:C:T	3.57659e-09	-1.66227	-3.49827e-10	5.85735e-05	-1.56664	-3.49827e-10
44348895	chr7:44348895:T:A	2.04634e-09	-1.69728	-0.523349	2.90011e-05	-1.85265	-0.416938
44348964	chr7:44348964:A:C	8.15437e-09	-2.00972e-10	-0.838125	0.000126586	-2.00972e-10	-0.795999
44349020	chr7:44349020:C:T	2.5635e-09	-1.71999	-0.275318	4.33615e-05	-1.82586	-0.0414909
44349200	chr7:44349200:C:T	9.78151e-09	-2.00972e-10	-0.656185	0.000141455	-2.00972e-10	-0.684939
44349320	chr7:44349320:G:A	5.69226e-09	-2.00972e-10	-1.19757	8.6837e-05	-2.00972e-10	-1.17289
44349758	chr7:44349758:G:GC	5.81315e-09	-2.00972e-10	-1.17656	8.94089e-05	-2.00972e-10	-1.1437
44349798	chr7:44349798:G:A	5.17611e-09	-2.00972e-10	-1.29263	7.56542e-05	-2.00972e-10	-1.31075
44349871	chr7:44349871:C:T	3.8854e-09	-1.57945	-3.49827e-10	4.74603e-05	-1.77703	-3.49827e-10
44350255	chr7:44350255:G:A	4.88076e-09	-2.00972e-10	-1.35138	7.29047e-05	-2.00972e-10	-1.34777
44350263	chr7:44350263:C:T	3.14305e-09	-1.79149	-3.49827e-10	4.51181e-05	-1.82764	-3.49827e-10
44350421	chr7:44350421:T:G	2.0029e-09	-1.70062	-0.541458	2.84426e-05	-1.8527	-0.436336
44350463	chr7:44350463:A:G	3.52841e-09	-1.69467	0.0188405	6.20388e-05	-1.85266	0.343503
44350871	chr7:44350871:C:A	5.60293e-09	-2.00972e-10	-1.21339	8.53844e-05	-2.00972e-10	-1.18976
44352557	chr7:44352557:T:C	5.42571e-09	-2.00972e-10	-1.24553	8.08971e-05	-2.00972e-10	-1.24374
44352796	chr7:44352796:T:C	8.20748e-09	-2.00972e-10	-0.831633	0.000118536	-2.00972e-10	-0.861702
44352847	chr7:44352847:G:A	1.15554e-09	-1.84964	-0.942467	1.75032e-05	-1.8395	-0.935037
44353029	chr7:44353029:C:T	4.87794e-09	-2.00972e-10	-1.35196	7.29177e-05	-2.00972e-10	-1.34759
44353655	chr7:44353655:C:T	4.88376e-09	-2.00972e-10	-1.35076	7.29856e-05	-2.00972e-10	-1.34666
44354882	chr7:44354882:T:G	1.34167e-09	-1.81707	-0.825698	2.07198e-05	-1.78871	-0.81712
44354987	chr7:44354987:C:T	2.00274e-09	-1.02188	-1.22029	1.8254e-05	-1.53608	-1.19646
44355297	chr7:44355297:T:C	4.87437e-09	-2.00972e-10	-1.35269	7.26941e-05	-2.00972e-10	-1.35066
44355975	chr7:44355975:T:TTTTTG	6.16871e-09	-2.00972e-10	-1.11719	9.27522e-05	-2.00972e-10	-1.10699
44356105	chr7:44356105:G:A	4.88965e-09	-2.00972e-10	-1.34956	7.31286e-05	-2.00972e-10	-1.3447
44356135	chr7:44356135:G:A	5.06035e-09	-2.00972e-10	-1.31524	7.59751e-05	-2.00972e-10	-1.30651
44357888	chr7:44357888:C:T	4.92506e-09	-2.00972e-10	-1.34234	7.36796e-05	-2.00972e-10	-1.3372
44358432	chr7:44358432:G:A	5.4711e-09	-2.00972e-10	-1.2372	8.02125e-05	-2.00972e-10	-1.25224
44358544	chr7:44358544:A:G	6.13256e-09	-2.00972e-10	-1.12307	8.85842e-05	-2.00972e-10	-1.15297
44358801	chr7:44358801:T:C	6.47137e-09	-1.06929	-3.49827e-10	6.6368e-05	-1.44171	-3.49827e-10
44359049	chr7:44359049:C:T	2.47665e-09	-0.805288	-1.22449	1.95013e-05	-1.4656	-1.20083
44359848	chr7:44359848:A:T	3.44072e-09	-1.701	-3.49827e-10	5.13817e-05	-1.69764	-3.49827e-10
44360230	chr7:44360230:G:A	3.78875e-08	-2.00972e-10	0.697942	0.000637161	-2.00972e-10	0.820101
44360561	chr7:44360561:A:G	4.87505e-09	-2.00972e-10	-1.35255	7.27267e-05	-2.00972e-10	-1.35021
44360930	chr7:44360930:G:A	6.01403e-09	-1.616	0.473412	0.000101656	-1.84621	0.830884
44361073	chr7:44361073:G:T	5.81227e-09	-1.6537	0.476988	0.00010147	-1.85098	0.833817
44361283	chr7:44361283:G:A	7.61389e-09	-2.00972e-10	-0.906704	9.63212e-05	-2.00972e-10	-1.06923
44361331	chr7:44361331:G:A	2.46003e-09	-0.813781	-1.22272	1.94579e-05	-1.46993	-1.19874
44362093	chr7:44362093:C:T	7.65891e-09	-2.00972e-10	-0.90081	0.000108067	-2.00972e-10	-0.954165
44362328	chr7:44362328:C:T	4.8817e-09	-2.00972e-10	-1.35119	7.29442e-05	-2.00972e-10	-1.34723
44362591	chr7:44362591:A:G	1.14946e-09	-1.70724	-1.09014	1.54046e-05	-1.85264	-1.04962
44362777	chr7:44362777:G:A	3.95576e-09	-1.63666	0.0751538	6.63029e-05	-1.84902	0.406331
44363230	chr7:44363230:C:T	3.31192e-09	-1.73915	-3.49827e-10	6.41511e-05	-1.47568	-3.49827e-10
44363508	chr7:44363508:T:C	4.43039e-09	-1.73797	0.289774	8.26477e-05	-1.85269	0.630356
44363553	chr7:44363553:G:A	5.29653e-09	-2.00972e-10	-1.26963	8.04079e-05	-2.00972e-10	-1.24981
44364008	chr7:44364008:T:C	1.68364e-09	-1.19918	-1.21654	1.65489e-05	-1.63781	-1.19279
44364244	chr7:44364244:G:T	1.15061e-09	-1.6965	-1.09988	1.53226e-05	-1.84681	-1.06078
44364881	chr7:44364881:C:A	4.88065e-09	-2.00972e-10	-1.3514	7.29157e-05	-2.00972e-10	-1.34762
44365410	chr7:44365410:T:C	1.68931e-09	-1.12049	-1.29187	1.57591e-05	-1.58362	-1.29588
44365686	chr7:44365686:G:GA	1.19311e-09	-1.69806	-1.06205	1.59473e-05	-1.8474	-1.02023
44365708	chr7:44365708:G:A	3.0846e-09	-1.81026	-3.49827e-10	7.22676e-05	-1.35654	-3.49827e-10
44366114	chr7:44366114:C:T	4.88094e-09	-2.00972e-10	-1.35134	7.29235e-05	-2.00972e-10	-1.34751
44366173	chr7:44366173:C:T	4.88313e-09	-2.00972e-10	-1.35089	7.29824e-05	-2.00972e-10	-1.3467
44367001	chr7:44367001:G:A	1.17617e-09	-1.59034	-1.18408	1.41779e-05	-1.83468	-1.15056
44367154	chr7:44367154:A:G	4.35369e-08	-2.00972e-10	0.836931	0.00073487	-2.00972e-10	0.962773
44367363	chr7:44367363:G:A	4.95423e-09	-2.00972e-10	-1.33644	7.44916e-05	-2.00972e-10	-1.32623
44367904	chr7:44367904:C:T	7.46916e-09	-2.00972e-10	-0.925897	0.000105401	-2.00972e-10	-0.979145
44368458	chr7:44368458:C:T	9.47095e-09	-2.00972e-10	-0.68845	0.000136694	-2.00972e-10	-0.719174
44368534	chr7:44368534:C:A	4.47293e-09	-1.71801	0.279374	8.19543e-05	-1.85232	0.621563
44368962	chr7:44368962:C:A	5.72612e-09	-2.00972e-10	-1.19164	8.65431e-05	-2.00972e-10	-1.17628
44368996	chr7:44368996:A:C	1.73057e-09	-1.62927	-0.758953	2.3812e-05	-1.83514	-0.63159
44369018	chr7:44369018:T:C	4.39741e-09	-1.72784	0.272173	8.13292e-05	-1.85268	0.614261
44369491	chr7:44369491:C:T	7.42733e-09	-2.00972e-10	-0.931513	0.000112762	-2.00972e-10	-0.911641
44369689	chr7:44369689:A:G	7.85751e-09	-2.00972e-10	-0.875209	0.000115116	-2.00972e-10	-0.890984
44369875	chr7:44369875:T:C	4.54889e-09	-1.71119	0.289393	8.29138e-05	-1.85184	0.632721
44370581	chr7:44370581:TATA:T	2.44703e-08	-2.00972e-10	0.260783	0.000404782	-2.00972e-10	0.366428
44371429	chr7:44371429:G:A	1.47058e-09	-1.63065	-0.920371	1.84943e-05	-1.84327	-0.876187
44371696	chr7:44371696:T:C	9.34046e-09	-2.00972e-10	-0.702324	0.000138578	-2.00972e-10	-0.705485
44371805	chr7:44371805:T:G	1.25903e-09	-1.66028	-1.04605	1.63671e-05	-1.83865	-1.003
44372410	chr7:44372410:A:G	5.65609e-09	-2.00972e-10	-1.20395	8.54285e-05	-2.00972e-10	-1.18924
44372419	chr7:44372419:C:T	5.64745e-09	-2.00972e-10	-1.20547	8.52951e-05	-2.00972e-10	-1.1908
44372422	chr7:44372422:G:GA	5.6449e-09	-2.00972e-10	-1.20593	8.52566e-05	-2.00972e-10	-1.19126
44372428	chr7:44372428:T:C	5.73531e-09	-2.00972e-10	-1.19004	8.66884e-05	-2.00972e-10	-1.1746
44373136	chr7:44373136:C:T	1.64172e-09	-1.57478	-0.866158	2.11749e-05	-1.83704	-0.747064
44373190	chr7:44373190:T:TG	1.22336e-09	-1.61308	-1.12199	1.50651e-05	-1.84123	-1.08332
44373271	chr7:44373271:C:T	5.11145e-09	-2.00972e-10	-1.3052	7.67058e-05	-2.00972e-10	-1.29694
44373902	chr7:44373902:T:C	1.79252e-09	-1.65414	-0.698913	2.52593e-05	-1.84102	-0.56671
44374066	chr7:44374066:T:C	5.72391e-09	-2.00972e-10	-1.19203	8.6509e-05	-2.00972e-10	-1.17667
44374215	chr7:44374215:G:A	4.69525e-09	-1.66636	0.276236	8.256e-05	-1.85193	0.628537
44374285	chr7:44374285:C:T	6.96155e-09	-2.00972e-10	-0.996277	0.000108327	-2.00972e-10	-0.951769
44374297	chr7:44374297:G:A	6.78017e-09	-2.00972e-10	-1.02268	0.000103264	-2.00972e-10	-0.999636
44374390	chr7:44374390:C:T	6.39701e-09	-2.00972e-10	-1.08085	9.18144e-05	-2.00972e-10	-1.11715
44374540	chr7:44374540:G:A	1.23164e-09	-1.82252	-0.905815	2.5628e-05	-1.61275	-0.78048
44374559	chr7:44374559:C:T	4.49747e-09	-1.6773	0.244135	7.9643e-05	-1.85248	0.593116
44374971	chr7:44374971:T:C	1.70455e-08	-2.00972e-10	-0.100795	0.000281034	-2.00972e-10	0.00155463
44375200	chr7:44375200:A:C	1.23004e-09	-1.61738	-1.11225	1.52202e-05	-1.84065	-1.07365
44375784	chr7:44375784:T:C	7.40893e-09	-2.00972e-10	-0.933993	0.000112481	-2.00972e-10	-0.91414
44375985	chr7:44375985:A:G	2.00336e-09	-1.66833	-0.573527	2.72038e-05	-1.85086	-0.482704
44376093	chr7:44376093:T:C	5.00228e-09	-1.76794	0.441153	9.82046e-05	-1.84937	0.799507
44376101	chr7:44376101:G:C	1.51471e-09	-1.63229	-0.889159	1.91004e-05	-1.84317	-0.844048
44376160	chr7:44376160:G:A	4.29425e-09	-1.6725	0.193097	7.52205e-05	-1.85226	0.535759
44376485	chr7:44376485:C:T	2.12002e-09	-0.853225	-1.33203	2.59307e-05	-1.04459	-1.3369
44377227	chr7:44377227:G:C	1.01802e-08	-0.616232	-3.49827e-10	9.91928e-05	-1.03986	-3.49827e-10
44377337	chr7:44377337:G:A	7.40966e-09	-2.00972e-10	-0.933894	0.000112493	-2.00972e-10	-0.914027
44377384	chr7:44377384:T:C	1.14336e-08	-0.500125	-3.49827e-10	0.000154473	-0.596902	-3.49827e-10
44377582	chr7:44377582:CCTGT:C	7.96067e-09	-2.00972e-10	-0.862166	0.000114497	-2.00972e-10	-0.896377
44378388	chr7:44378388:C:T	7.25941e-09	-2.00972e-10	-0.95438	0.000109634	-2.00972e-10	-0.939776
44378490	chr7:44378490:G:C	3.06705e-09	-1.81596	-3.49827e-10	4.42638e-05	-1.84675	-3.49827e-10
44378807	chr7:44378807:G:C	2.38168e-08	-2.00972e-10	0.233712	0.000397701	-2.00972e-10	0.348779
44378961	chr7:44378961:T:C	6.97522e-09	-2.00972e-10	-0.994315	0.000105847	-2.00972e-10	-0.974929
44379025	chr7:44379025:G:A	5.81762e-09	-1.17579	-3.49827e-10	8.44666e-05	-1.20056	-3.49827e-10
44379054	chr7:44379054:G:GGA	1.17981e-09	-1.83624	-0.935079	2.37329e-05	-1.65534	-0.814715
44379569	chr7:44379569:A:G	1.45989e-09	-1.61703	-0.941287	1.81152e-05	-1.84086	-0.899306
44379592	chr7:44379592:C:T	3.89289e-09	-1.67118	0.0936495	6.72724e-05	-1.85239	0.424217
44380008	chr7:44380008:G:A	5.08447e-09	-2.00972e-10	-1.31049	7.67176e-05	-2.00972e-10	-1.29679
44380102	chr7:44380102:C:T	2.43608e-09	-0.738761	-1.30753	2.90978e-05	-0.951518	-1.31474
44380572	chr7:44380572:G:A	3.2569e-09	-1.7559	-3.49827e-10	7.48152e-05	-1.3219	-3.49827e-10
44380639	chr7:44380639:A:G	2.40251e-09	-1.67386	-0.386308	3.35956e-05	-1.85115	-0.27138
44380725	chr7:44380725:G:A	5.67801e-09	-2.00972e-10	-1.20008	7.80888e-05	-2.00972e-10	-1.27907
44380742	chr7:44380742:A:G	2.95659e-09	-1.85264	-3.49827e-10	4.49295e-05	-1.83183	-3.49827e-10
44380763	chr7:44380763:A:G	3.69876e-09	-1.63384	0.00515906	5.83064e-05	-1.8485	0.277295
44380853	chr7:44380853:CCAA:C	8.92526e-09	-0.747794	-3.49827e-10	7.90683e-05	-1.26661	-3.49827e-10
44380859	chr7:44380859:A:C	5.12617e-09	-2.00972e-10	-1.30232	7.58654e-05	-2.00972e-10	-1.30796
44381040	chr7:44381040:C:A	4.62132e-09	-1.68338	0.27738	8.26042e-05	-1.8527	0.629841
44381302	chr7:44381302:A:G	4.69164e-09	-1.18694	-0.203954	6.24322e-05	-1.51535	0.012514
44381890	chr7:44381890:C:G	4.87724e-09	-1.76404	0.411938	9.48134e-05	-1.85012	0.765109
44382332	chr7:44382332:A:G	7.75385e-09	-2.00972e-10	-0.88849	0.000117384	-2.00972e-10	-0.871473
44382419	chr7:44382419:C:T	2.20738e-09	-0.891314	-1.25356	2.68221e-05	-1.08172	-1.26597
44382475	chr7:44382475:A:G	7.79341e-09	-1.70938	0.825982	0.000140354	-1.85161	1.15886
44382518	chr7:44382518:T:C	8.43363e-09	-2.00972e-10	-0.804452	0.000122072	-2.00972e-10	-0.832307
44382628	chr7:44382628:C:T	2.83818e-08	-2.00972e-10	0.409069	0.00047185	-2.00972e-10	0.51974
44383229	chr7:44383229:G:C	6.30503e-09	-2.00972e-10	-1.09533	9.5578e-05	-2.00972e-10	-1.07698
44383668	chr7:44383668:G:A	5.17088e-09	-2.00972e-10	-1.29364	7.71276e-05	-2.00972e-10	-1.29146
44384122	chr7:44384122:T:C	8.26792e-09	-2.00972e-10	-0.824296	0.000119809	-2.00972e-10	-0.851024
44384228	chr7:44384228:C:G	2.67421e-08	-2.00972e-10	0.349559	0.000366875	-2.00972e-10	0.268101
44384488	chr7:44384488:CAT:C	1.12787e-08	-2.00972e-10	-0.513762	0.000175828	-2.00972e-10	-0.467416
44385338	chr7:44385338:G:A	4.93004e-09	-2.00972e-10	-1.34133	7.40247e-05	-2.00972e-10	-1.33252
44385370	chr7:44385370:T:C	2.60152e-08	-2.00972e-10	0.322003	0.000434822	-2.00972e-10	0.438015
44385384	chr7:44385384:T:C	4.92249e-09	-1.75368	0.410813	9.4574e-05	-1.85155	0.764009
44385489	chr7:44385489:CAA:C	4.92356e-09	-2.00972e-10	-1.34265	7.38967e-05	-2.00972e-10	-1.33425
44387019	chr7:44387019:G:A	5.36537e-09	-2.00972e-10	-1.25671	8.00127e-05	-2.00972e-10	-1.25474
44387820	chr7:44387820:G:C	7.78008e-09	-2.00972e-10	-0.885113	0.000117734	-2.00972e-10	-0.868492
44388258	chr7:44388258:C:T	6.55888e-09	-2.00972e-10	-1.05586	0.000100097	-2.00972e-10	-1.03078
44388259	chr7:44388259:G:A	5.02497e-09	-1.75757	0.435314	9.71453e-05	-1.85111	0.790398
44388435	chr7:44388435:A:G	5.94352e-09	-2.00972e-10	-1.15438	8.577e-05	-2.00972e-10	-1.18525
44389076	chr7:44389076:T:C	2.02618e-08	-2.00972e-10	0.0720602	0.000336225	-2.00972e-10	0.180859
44389261	chr7:44389261:GAC:G	5.0587e-09	-1.76277	0.447198	9.84949e-05	-1.85032	0.803407
44389282	chr7:44389282:G:A	2.02618e-08	-2.00972e-10	0.0720602	0.000336225	-2.00972e-10	0.180859
44389507	chr7:44389507:T:C	1.9311e-08	0.0239952	-3.49827e-10	0.000144504	-0.663613	-3.49827e-10
44389953	chr7:44389953:T:C	4.93382e-09	-2.00972e-10	-1.34057	7.41016e-05	-2.00972e-10	-1.33148
44390378	chr7:44390378:A:G	5.28559e-09	-2.00972e-10	-1.27169	7.88059e-05	-2.00972e-10	-1.26993
44390591	chr7:44390591:T:G	7.04943e-09	-1.71308	0.729344	0.000126385	-1.85192	1.05433
44390592	chr7:44390592:T:C	1.04732e-09	-1.6966	-1.19384	1.39503e-05	-1.8402	-1.16122
44390652	chr7:44390652:G:T	2.91191e-09	-0.55598	-1.31189	4.69823e-05	-0.449774	-1.33738
44391801	chr7:44391801:A:G	7.71333e-09	-1.70439	0.810664	0.000136838	-1.85111	1.13299
44391959	chr7:44391959:A:G	5.28944e-09	-2.00972e-10	-1.27097	7.88637e-05	-2.00972e-10	-1.2692
44392004	chr7:44392004:G:A	6.10092e-09	-2.00972e-10	-1.12824	9.15101e-05	-2.00972e-10	-1.12047
44393147	chr7:44393147:C:T	2.24939e-08	-2.00972e-10	0.176567	0.000374703	-2.00972e-10	0.289213
44393654	chr7:44393654:T:C	3.0875e-09	-1.80932	-3.49827e-10	4.42075e-05	-1.84803	-3.49827e-10
44394179	chr7:44394179:C:T	6.13281e-09	-1.12303	-3.49827e-10	0.000164317	-0.535122	-3.49827e-10
44394632	chr7:44394632:C:T	4.9473e-09	-1.75898	0.421143	9.57656e-05	-1.85093	0.775912
44394692	chr7:44394692:A:C	2.21051e-09	-0.797773	-1.34568	2.67958e-05	-1.00016	-1.34852
44394757	chr7:44394757:C:T	4.16642e-09	-1.50962	-3.49827e-10	0.000105431	-0.978861	-3.49827e-10
44394767	chr7:44394767:G:A	3.31141e-09	-1.73931	-3.49827e-10	4.47004e-05	-1.83694	-3.49827e-10
44394885	chr7:44394885:C:T	8.45246e-09	-2.00972e-10	-0.802221	0.000122333	-2.00972e-10	-0.830174
44395071	chr7:44395071:C:G	1.96914e-09	-1.35044	-0.908638	2.0246e-05	-1.73252	-0.896447
44395129	chr7:44395129:T:C	7.91874e-09	-1.70233	0.834887	0.000141708	-1.85091	1.16775
44395670	chr7:44395670:A:T	5.30154e-09	-1.75967	0.490984	0.000103579	-1.85091	0.854326
44396126	chr7:44396126:T:TG	7.66141e-09	-2.00972e-10	-0.900483	0.0001165	-2.00972e-10	-0.879029
44396191	chr7:44396191:C:T	1.10719e-08	-2.00972e-10	-0.532266	0.00015522	-2.00972e-10	-0.592079
44396294	chr7:44396294:C:T	7.87941e-09	-0.872426	-3.49827e-10	8.23301e-05	-1.22618	-3.49827e-10
44396898	chr7:44396898:C:T	3.15766e-09	-1.78685	-3.49827e-10	5.08985e-05	-1.70709	-3.49827e-10
44396951	chr7:44396951:TTG:T	8.07761e-09	-1.66868	0.821096	0.000139043	-1.84614	1.14401
44398321	chr7:44398321:G:A	2.82878e-08	-2.00972e-10	0.405752	0.00038694	-2.00972e-10	0.321347
44398827	chr7:44398827:G:A	4.93796e-09	-1.73952	0.399797	9.34194e-05	-1.85257	0.752753
44399160	chr7:44399160:G:A	5.19471e-09	-2.00972e-10	-1.28904	7.74738e-05	-2.00972e-10	-1.28698
44399279	chr7:44399279:T:C	6.8128e-09	-2.00972e-10	-1.01788	0.000102793	-2.00972e-10	-1.0042
44399633	chr7:44399633:T:C	1.457e-09	-1.31	-1.2503	1.48415e-05	-1.69144	-1.24805
44399988	chr7:44399988:T:C	3.01269e-09	-1.83385	-3.49827e-10	4.40132e-05	-1.85243	-3.49827e-10
44399996	chr7:44399996:C:T	4.91764e-09	-1.76421	0.420362	9.56991e-05	-1.85022	0.774507
44400417	chr7:44400417:A:G	2.50222e-09	-1.75213	-0.267372	3.79242e-05	-1.85267	-0.148665
44400758	chr7:44400758:C:T	6.10324e-09	-2.00972e-10	-1.12786	8.80987e-05	-2.00972e-10	-1.15846
44400952	chr7:44400952:C:T	4.86223e-09	-1.75009	0.394907	9.29075e-05	-1.85193	0.746617
44401186	chr7:44401186:C:A	3.16428e-09	-1.78475	-3.49827e-10	4.78516e-05	-1.76882	-3.49827e-10
44401199	chr7:44401199:C:G	8.12195e-09	-2.00972e-10	-0.842109	0.000122105	-2.00972e-10	-0.832041
44401416	chr7:44401416:T:C	6.34726e-09	-1.08866	-3.49827e-10	6.88522e-05	-1.40496	-3.49827e-10
44402056	chr7:44402056:T:C	2.02176e-08	-2.00972e-10	0.0698727	0.000335481	-2.00972e-10	0.178645
44402697	chr7:44402697:A:C	1.79902e-09	-1.85256	-0.496874	2.37952e-05	-1.84958	-0.617854
44403000	chr7:44403000:T:C	2.02365e-09	-1.308	-0.923777	2.0689e-05	-1.69323	-0.914087
44403081	chr7:44403081:G:A	7.36186e-09	-2.00972e-10	-0.940366	0.000110614	-2.00972e-10	-0.930876
44403135	chr7:44403135:C:T	5.12437e-09	-2.00972e-10	-1.30267	7.73859e-05	-2.00972e-10	-1.28812
44403304	chr7:44403304:T:C	6.09587e-09	-2.00972e-10	-1.12907	9.14346e-05	-2.00972e-10	-1.1213
44403544	chr7:44403544:C:T	4.43561e-09	-1.75302	0.306006	8.42959e-05	-1.85166	0.649069
44403559	chr7:44403559:G:A	5.57068e-09	-2.00972e-10	-1.21916	8.31057e-05	-2.00972e-10	-1.21681
44403777	chr7:44403777:T:A	8.40333e-09	-2.00972e-10	-0.808051	0.000121642	-2.00972e-10	-0.835839
44403856	chr7:44403856:A:G	4.47413e-09	-1.44374	0.00537695	7.04147e-05	-1.6074	0.22488
44404171	chr7:44404171:G:C	7.99229e-09	-1.69441	0.836213	0.00014079	-1.84989	1.16024
44404523	chr7:44404523:G:A	4.48271e-09	-1.75038	0.313927	8.49349e-05	-1.8519	0.656865
44404969	chr7:44404969:A:G	1.99662e-09	-0.894048	-1.35118	2.55513e-05	-1.04505	-1.35118
44406124	chr7:44406124:T:C	7.37308e-09	-0.938843	-3.49827e-10	6.20279e-05	-1.50934	-3.49827e-10
44406252	chr7:44406252:C:T	4.68358e-09	-1.78004	0.38742	9.25858e-05	-1.84672	0.737933
44406536	chr7:44406536:C:A	8.40333e-09	-2.00972e-10	-0.808051	0.000121642	-2.00972e-10	-0.835839
44407028	chr7:44407028:A:G	6.09076e-09	-2.00972e-10	-1.12991	9.13547e-05	-2.00972e-10	-1.12217
44407052	chr7:44407052:G:A	1.0791e-08	-2.00972e-10	-0.557963	0.000151608	-2.00972e-10	-0.615623
44407185	chr7:44407185:G:A	7.41203e-09	-2.00972e-10	-0.933575	0.00011133	-2.00972e-10	-0.924424
44407202	chr7:44407202:C:T	1.71622e-09	-1.84615	-0.550407	2.90553e-05	-1.82575	-0.441976
44407365	chr7:44407365:A:G	6.84324e-09	-1.01342	-3.49827e-10	9.74163e-05	-1.05793	-3.49827e-10
44407459	chr7:44407459:G:A	7.64891e-09	-2.00972e-10	-0.902116	0.000114919	-2.00972e-10	-0.892693
44407578	chr7:44407578:A:C	4.56331e-08	-2.00972e-10	0.883955	0.00077131	-2.00972e-10	1.01117
44409044	chr7:44409044:A:G	5.09542e-09	-2.00972e-10	-1.30834	7.32863e-05	-2.00972e-10	-1.34255
44409902	chr7:44409902:C:A	1.3042e-09	-1.84727	-0.823821	1.79492e-05	-1.83013	-0.919249
44409994	chr7:44409994:G:A	3.81135e-09	-1.5987	-3.49827e-10	4.62945e-05	-1.8019	-3.49827e-10
44410506	chr7:44410506:C:CA	7.24149e-09	-2.00972e-10	-0.956852	0.000109874	-2.00972e-10	-0.937589
44410695	chr7:44410695:A:G	7.86847e-09	-1.7019	0.82808	0.000140655	-1.85083	1.16021
44410923	chr7:44410923:G:A	1.16197e-08	-2.00972e-10	-0.483973	0.000172598	-2.00972e-10	-0.485958
44411230	chr7:44411230:C:T	1.52066e-09	-1.72223	-0.795297	2.08767e-05	-1.85088	-0.747407
44411307	chr7:44411307:T:C	2.97571e-09	-1.8462	-3.49827e-10	4.88926e-05	-1.7473	-3.49827e-10
44411704	chr7:44411704:T:C	2.9975e-09	-1.8389	-3.49827e-10	4.41124e-05	-1.85018	-3.49827e-10
44411731	chr7:44411731:G:C	5.45926e-09	-2.00972e-10	-1.23937	7.59631e-05	-2.00972e-10	-1.30667
44412716	chr7:44412716:AG:A	4.92329e-09	-2.00972e-10	-1.3427	7.38917e-05	-2.00972e-10	-1.33432
44412782	chr7:44412782:T:C	2.39352e-09	-1.74244	-0.321473	3.58368e-05	-1.85267	-0.205276
44413039	chr7:44413039:G:C	7.36324e-09	-2.00972e-10	-0.940179	0.000111798	-2.00972e-10	-0.920231
44413407	chr7:44413407:A:C	8.681e-09	-1.68765	0.912111	0.000152919	-1.84892	1.24191
44413775	chr7:44413775:G:A	5.26893e-09	-1.27485	-3.49827e-10	6.73915e-05	-1.4264	-3.49827e-10
44414462	chr7:44414462:C:T	5.1232e-09	-2.00972e-10	-1.3029	7.73653e-05	-2.00972e-10	-1.28838
44414626	chr7:44414626:C:T	4.88614e-09	-1.74832	0.398042	9.32131e-05	-1.85207	0.750039
44414892	chr7:44414892:T:A	7.19195e-09	-0.963717	-3.49827e-10	6.09592e-05	-1.52672	-3.49827e-10
44416222	chr7:44416222:T:C	2.04733e-09	-0.885878	-1.33427	2.51919e-05	-1.07134	-1.33905
44416263	chr7:44416263:C:T	1.97887e-09	-1.30936	-0.944793	2.02404e-05	-1.69392	-0.935325
44416327	chr7:44416327:A:G	7.88884e-09	-1.6802	0.80897	0.000138201	-1.84775	1.13954
44416930	chr7:44416930:C:CT	7.00493e-09	-2.00972e-10	-0.990065	8.71761e-05	-2.00972e-10	-1.16899
44417291	chr7:44417291:C:T	1.28869e-09	-1.33278	-1.35028	1.3294e-05	-1.70039	-1.34922
44417700	chr7:44417700:C:A	2.54254e-09	-0.667195	-1.33632	3.01199e-05	-0.891123	-1.34061
44418065	chr7:44418065:T:C	2.02531e-08	-2.00972e-10	0.0716265	0.000336085	-2.00972e-10	0.180442
44418273	chr7:44418273:C:G	1.11301e-09	-1.85	-0.979614	1.68736e-05	-1.83859	-0.972581
44418292	chr7:44418292:CAG:C	6.90826e-09	-2.00972e-10	-1.00396	0.000103763	-2.00972e-10	-0.994808
44418485	chr7:44418485:A:G	4.50666e-09	-1.75037	0.319247	8.55033e-05	-1.85186	0.663494
44418875	chr7:44418875:A:G	1.49635e-09	-1.71694	-0.81671	2.04282e-05	-1.85021	-0.769796
44419224	chr7:44419224:G:A	5.69487e-09	-2.00972e-10	-1.19711	8.52968e-05	-2.00972e-10	-1.19078
44419497	chr7:44419497:GCTAAGGGACAGACTGC:G	1.12787e-08	-2.00972e-10	-0.513762	0.000175828	-2.00972e-10	-0.467416
44420152	chr7:44420152:C:G	1.83699e-09	-1.85253	-0.476016	3.09591e-05	-1.84302	-0.361236
44420782	chr7:44420782:T:C	8.77626e-09	-2.00972e-10	-0.764629	0.000126899	-2.00972e-10	-0.793526
44420874	chr7:44420874:G:A	4.92579e-09	-2.00972e-10	-1.34219	7.39415e-05	-2.00972e-10	-1.33365
44420900	chr7:44420900:A:G	7.3711e-09	-2.00972e-10	-0.939112	0.000111486	-2.00972e-10	-0.92302
44421088	chr7:44421088:C:T	8.27062e-09	-2.00972e-10	-0.82397	0.0001173	-2.00972e-10	-0.872188
44422679	chr7:44422679:G:A	8.32675e-09	-2.00972e-10	-0.817206	0.000120555	-2.00972e-10	-0.844816
44422869	chr7:44422869:G:A	8.54559e-09	-2.00972e-10	-0.791263	0.000125259	-2.00972e-10	-0.806535
44423011	chr7:44423011:C:G	4.76522e-09	-1.75237	0.377039	9.11249e-05	-1.8517	0.727008
44423879	chr7:44423879:C:T	5.65914e-09	-2.00972e-10	-1.20341	8.58321e-05	-2.00972e-10	-1.18453
44424054	chr7:44424054:C:T	7.79901e-09	-1.71574	0.833057	0.000141191	-1.85209	1.16529
44424224	chr7:44424224:C:T	7.44262e-09	-2.00972e-10	-0.929456	0.000113003	-2.00972e-10	-0.909506
44424532	chr7:44424532:G:A	1.47312e-09	-1.7319	-0.817399	2.03782e-05	-1.85188	-0.77058
44424549	chr7:44424549:T:A	1.44862e-09	-1.73519	-0.830873	2.00892e-05	-1.85212	-0.784622
44424553	chr7:44424553:T:G	1.47576e-09	-1.71776	-0.829741	2.01482e-05	-1.85033	-0.783474
44425395	chr7:44425395:G:A	2.21557e-08	-2.00972e-10	0.161414	0.000351519	-2.00972e-10	0.225343
44425525	chr7:44425525:T:C	7.84367e-09	-1.71931	0.842334	0.000142671	-1.8523	1.17592
44425779	chr7:44425779:T:C	4.17539e-09	-1.50747	-3.49827e-10	0.000105739	-0.97595	-3.49827e-10
44426572	chr7:44426572:G:A	5.75594e-09	-1.74636	0.559916	0.000110855	-1.85222	0.923522
44426868	chr7:44426868:T:A	4.27867e-09	-1.48304	-3.49827e-10	6.58546e-05	-1.44947	-3.49827e-10
44426998	chr7:44426998:AT:A	5.67616e-09	-2.00972e-10	-1.2004	8.61026e-05	-2.00972e-10	-1.18138
44427833	chr7:44427833:C:T	2.32684e-09	-0.754246	-1.33792	2.78759e-05	-0.966988	-1.34217
44429689	chr7:44429689:A:T	6.10138e-09	-2.00972e-10	-1.12816	9.15182e-05	-2.00972e-10	-1.12038
44430131	chr7:44430131:T:C	4.12377e-08	-2.00972e-10	0.782674	0.000697004	-2.00972e-10	0.90987
44430394	chr7:44430394:T:C	5.51107e-09	-2.00972e-10	-1.22992	8.2462e-05	-2.00972e-10	-1.22458
44430481	chr7:44430481:C:T	8.58384e-09	-1.67872	0.891919	0.000149891	-1.84751	1.2205
44430564	chr7:44430564:ACACACT:A	4.45615e-09	-1.44239	-3.49827e-10	0.000107712	-0.957457	-3.49827e-10
44430764	chr7:44430764:T:C	2.01708e-09	-1.28569	-0.94934	2.04045e-05	-1.68105	-0.940121
44431020	chr7:44431020:A:G	4.46225e-09	-1.74761	0.306581	8.43076e-05	-1.85214	0.649686
44431181	chr7:44431181:C:T	3.27864e-09	-1.74925	-3.49827e-10	4.47349e-05	-1.83617	-3.49827e-10
44431545	chr7:44431545:C:G	2.95779e-09	-1.85224	-3.49827e-10	4.69708e-05	-1.7874	-3.49827e-10
44431759	chr7:44431759:A:G	1.8993e-09	-1.26214	-1.03306	1.89986e-05	-1.66749	-1.02507
44432214	chr7:44432214:T:C	7.84174e-09	-1.69526	0.818043	0.000139323	-1.85004	1.14991
44432505	chr7:44432505:C:T	1.98386e-08	-2.00972e-10	0.0509521	0.000329454	-2.00972e-10	0.160515
44433354	chr7:44433354:C:T	9.04753e-09	-2.00972e-10	-0.734187	0.00012651	-2.00972e-10	-0.7966
44433608	chr7:44433608:T:C	1.36946e-07	-2.00972e-10	1.98291	0.0023196	-2.00972e-10	2.11223
44433850	chr7:44433850:C:A	2.92041e-08	-2.00972e-10	0.43763	0.00048584	-2.00972e-10	0.548958
44434020	chr7:44434020:G:A	7.77487e-09	-2.00972e-10	-0.885783	0.000116836	-2.00972e-10	-0.876152
44434421	chr7:44434421:G:A	7.0339e-09	-2.00972e-10	-0.985938	0.000105126	-2.00972e-10	-0.98176
44435023	chr7:44435023:G:A	6.50002e-09	-2.00972e-10	-1.06487	9.73014e-05	-2.00972e-10	-1.05911
44435072	chr7:44435072:T:G	6.98347e-09	-0.993133	-3.49827e-10	7.32728e-05	-1.34273	-3.49827e-10
44435092	chr7:44435092:CTTT:C	4.44966e-09	-1.7523	0.308447	8.44767e-05	-1.85173	0.651283
44435324	chr7:44435324:G:A	1.9058e-08	-2.00972e-10	0.0108103	0.000314983	-2.00972e-10	0.115597
44435668	chr7:44435668:C:G	6.10324e-09	-2.00972e-10	-1.12786	8.80987e-05	-2.00972e-10	-1.15846
44436151	chr7:44436151:C:T	1.11896e-08	-1.65829	1.13659	0.000197485	-1.84375	1.49249
44436332	chr7:44436332:C:T	5.67168e-09	-1.75515	0.553953	0.000110464	-1.85141	0.919173
44436347	chr7:44436347:T:C	6.25696e-09	-1.73069	0.627703	0.000119574	-1.85272	0.999734
44436367	chr7:44436367:G:A	4.91874e-09	-2.00972e-10	-1.34363	7.37434e-05	-2.00972e-10	-1.33633
44436854	chr7:44436854:T:C	6.09453e-09	-2.00972e-10	-1.12929	8.79817e-05	-2.00972e-10	-1.15979
44436891	chr7:44436891:A:T	7.23467e-09	-2.00972e-10	-0.957795	0.000109773	-2.00972e-10	-0.938505
44436915	chr7:44436915:C:T	3.10173e-09	-1.80472	-3.49827e-10	4.97386e-05	-1.73014	-3.49827e-10
44437171	chr7:44437171:G:A	7.03116e-09	-2.00972e-10	-0.986327	0.000105237	-2.00972e-10	-0.980706
44437218	chr7:44437218:T:C	5.94359e-09	-1.78384	0.629472	0.000120714	-1.8451	1.0016
44437255	chr7:44437255:A:G	2.01578e-09	-0.902789	-1.33289	2.47459e-05	-1.09052	-1.33774
44437528	chr7:44437528:AGAG:A	4.25482e-08	-2.00972e-10	0.813959	0.00071911	-2.00972e-10	0.941094
44437576	chr7:44437576:C:T	6.22868e-09	-2.00972e-10	-1.10751	9.37242e-05	-2.00972e-10	-1.09657
44438419	chr7:44438419:A:G	7.96501e-09	-1.6964	0.834783	0.000140605	-1.85014	1.15917
44438513	chr7:44438513:G:A	9.5655e-09	-1.68379	1.00527	0.000168475	-1.84901	1.33888
44438983	chr7:44438983:C:T	5.25174e-09	-1.76047	0.482351	0.00010228	-1.85068	0.841472
44439287	chr7:44439287:G:A	8.20148e-09	-1.714	0.881633	0.000147493	-1.85196	1.20882
44439578	chr7:44439578:A:G	8.04885e-09	-1.71054	0.85939	0.000144076	-1.85168	1.1851
44439868	chr7:44439868:T:C	6.19303e-09	-2.00972e-10	-1.11325	8.931e-05	-2.00972e-10	-1.14481
44439889	chr7:44439889:GCTAA:G	7.93959e-09	-1.6984	0.833586	0.00014027	-1.85043	1.15707
44439935	chr7:44439935:A:G	1.01659e-09	-1.8217	-1.09853	1.7404e-05	-1.65039	-1.12983
44440865	chr7:44440865:C:T	2.39588e-09	-0.733903	-1.32903	2.8625e-05	-0.948404	-1.33424
44440951	chr7:44440951:A:G	7.88451e-09	-1.71375	0.841966	0.000142584	-1.85196	1.17497
44441091	chr7:44441091:A:G	8.19695e-09	-1.70982	0.8769	0.000148073	-1.85164	1.21242
44441244	chr7:44441244:A:T	4.9248e-09	-1.74477	0.402375	9.35912e-05	-1.85231	0.754321
44441554	chr7:44441554:G:A	5.05999e-09	-1.73628	0.420968	9.54571e-05	-1.85266	0.774421
44441768	chr7:44441768:G:A	4.88131e-09	-1.73869	0.38742	9.20433e-05	-1.8526	0.737933
44441907	chr7:44441907:C:T	7.42147e-09	-2.00972e-10	-0.932301	0.000112677	-2.00972e-10	-0.912398
44441937	chr7:44441937:C:T	5.21074e-09	-2.00972e-10	-1.28596	7.84344e-05	-2.00972e-10	-1.27466
44442025	chr7:44442025:C:T	7.97658e-09	-1.71308	0.852909	0.000142982	-1.85189	1.17769
44442038	chr7:44442038:A:G	1.56343e-09	-1.72669	-0.763111	2.15727e-05	-1.8514	-0.714093
44442389	chr7:44442389:A:T	5.13617e-09	-2.00972e-10	-1.30037	7.80428e-05	-2.00972e-10	-1.27966
44442732	chr7:44442732:T:G	5.10867e-09	-2.00972e-10	-1.30574	7.71164e-05	-2.00972e-10	-1.2916
44442797	chr7:44442797:G:A	6.17499e-09	-2.00972e-10	-1.11617	8.88421e-05	-2.00972e-10	-1.15006
44443607	chr7:44443607:C:T	3.21611e-09	-1.76851	-3.49827e-10	7.26103e-05	-1.35181	-3.49827e-10
44443628	chr7:44443628:C:T	7.34158e-09	-2.00972e-10	-0.943126	0.000111434	-2.00972e-10	-0.92349
44443661	chr7:44443661:G:A	3.16375e-09	-0.56248	-1.22244	3.88007e-05	-0.77977	-1.19871
44443702	chr7:44443702:A:C	1.46134e-09	-1.7201	-0.837231	1.99836e-05	-1.85061	-0.7914
44444185	chr7:44444185:C:T	4.73048e-09	-1.75461	0.371957	9.06133e-05	-1.85149	0.721165
44444371	chr7:44444371:G:A	2.98433e-09	-1.8433	-3.49827e-10	4.93563e-05	-1.73786	-3.49827e-10
44444667	chr7:44444667:T:C	3.27707e-08	-2.00972e-10	0.552856	0.000575389	-2.00972e-10	0.718126
44444952	chr7:44444952:A:G	7.86107e-09	-1.7135	0.838748	0.000142148	-1.85192	1.17187
44445159	chr7:44445159:T:C	9.08974e-09	-1.71633	0.986796	0.000166099	-1.8521	1.32776
44445299	chr7:44445299:A:G	7.42108e-09	-2.00972e-10	-0.932354	0.00011267	-2.00972e-10	-0.91246
44445436	chr7:44445436:G:A	7.36907e-09	-2.00972e-10	-0.939388	0.000111355	-2.00972e-10	-0.924197
44445481	chr7:44445481:C:A	1.13967e-08	-0.503357	-3.49827e-10	9.83219e-05	-1.04867	-3.49827e-10
44445750	chr7:44445750:G:C	1.98386e-08	-2.00972e-10	0.0509521	0.000329454	-2.00972e-10	0.160515
44447322	chr7:44447322:G:A	1.09235e-08	-2.00972e-10	-0.545766	0.000153743	-2.00972e-10	-0.601637
44447345	chr7:44447345:C:T	1.50514e-09	-1.7383	-0.789492	2.09536e-05	-1.85233	-0.742282
44447931	chr7:44447931:T:C	4.92579e-09	-2.00972e-10	-1.34219	7.39415e-05	-2.00972e-10	-1.33365
44448287	chr7:44448287:T:C	1.93413e-09	-1.33551	-0.941512	2.00338e-05	-1.70776	-0.931741
44449049	chr7:44449049:A:G	2.02618e-08	-2.00972e-10	0.0720602	0.000336225	-2.00972e-10	0.180859
44449088	chr7:44449088:C:T	5.2904e-09	-1.74552	0.474735	0.000101172	-1.85226	0.83217
44449578	chr7:44449578:G:A	5.51005e-09	-2.00972e-10	-1.23011	8.24465e-05	-2.00972e-10	-1.22477
44449922	chr7:44449922:T:C	1.87592e-09	-1.83307	-0.474515	3.22873e-05	-1.804	-0.358247
44450175	chr7:44450175:T:C	1.0997e-09	-1.54433	-1.29732	2.00599e-05	-1.31579	-1.32241
44450217	chr7:44450217:G:A	4.66475e-09	-1.73486	0.338216	8.69434e-05	-1.85269	0.681025
44450378	chr7:44450378:A:G	8.93836e-09	-2.00972e-10	-0.746327	0.000129196	-2.00972e-10	-0.775589
44450468	chr7:44450468:G:A	7.65507e-09	-2.00972e-10	-0.901311	0.000118849	-2.00972e-10	-0.859071
44450796	chr7:44450796:A:T	1.2962e-09	-1.83175	-0.845495	2.66252e-05	-1.64042	-0.714645
44451571	chr7:44451571:G:A	3.6424e-08	-2.00972e-10	0.658548	0.000642231	-2.00972e-10	0.828027
44452036	chr7:44452036:G:C	5.59498e-09	-1.21481	-3.49827e-10	7.31415e-05	-1.34452	-3.49827e-10
44452040	chr7:44452040:C:T	5.77461e-09	-2.00972e-10	-1.18321	8.76732e-05	-2.00972e-10	-1.1633
44452041	chr7:44452041:G:A	5.34118e-09	-1.74199	0.480758	0.000101835	-1.85235	0.838788
44452454	chr7:44452454:C:T	6.69764e-09	-2.00972e-10	-1.03492	9.51873e-05	-2.00972e-10	-1.08107
44452699	chr7:44452699:T:C	2.56967e-08	-2.00972e-10	0.309682	0.000438	-2.00972e-10	0.445299
44452824	chr7:44452824:A:C	7.42108e-09	-2.00972e-10	-0.932354	0.00011267	-2.00972e-10	-0.91246
44453233	chr7:44453233:A:C	5.45511e-09	-1.74232	0.50219	0.0001043	-1.85243	0.862785
44453360	chr7:44453360:T:A	5.74564e-09	-2.00972e-10	-1.18824	8.86145e-05	-2.00972e-10	-1.15263
44453744	chr7:44453744:T:C	4.02907e-09	-1.54314	-3.49827e-10	8.21461e-05	-1.22842	-3.49827e-10
44453813	chr7:44453813:G:A	7.81217e-09	-2.00972e-10	-0.880997	0.000118228	-2.00972e-10	-0.864303
44454317	chr7:44454317:T:C	9.12515e-09	-1.72517	0.999529	0.000168613	-1.85257	1.34326
44454847	chr7:44454847:T:C	4.93747e-09	-2.00972e-10	-1.33983	7.41742e-05	-2.00972e-10	-1.33051
44455345	chr7:44455345:A:G	8.45477e-09	-1.69511	0.89316	0.000150815	-1.84998	1.22912
44455690	chr7:44455690:A:G	8.06945e-09	-1.71667	0.868075	0.000146482	-1.85214	1.20213
44456352	chr7:44456352:T:C	1.8848e-09	-0.968871	-1.33399	2.33873e-05	-1.1461	-1.33863
44456406	chr7:44456406:T:A	5.29163e-09	-2.00972e-10	-1.27055	7.88963e-05	-2.00972e-10	-1.26879
44456564	chr7:44456564:T:C	7.44031e-09	-2.00972e-10	-0.929767	0.000112966	-2.00972e-10	-0.909834
44456608	chr7:44456608:T:C	4.42502e-09	-1.45913	0.00972197	6.99246e-05	-1.61922	0.229716
44456709	chr7:44456709:T:C	6.24688e-09	-1.1046	-3.49827e-10	8.52529e-05	-1.1913	-3.49827e-10
44456969	chr7:44456969:T:C	3.76802e-09	-1.75406	0.143936	5.74034e-05	-1.85265	0.265835
44457249	chr7:44457249:C:T	3.53525e-09	-1.73482	0.0609294	5.27014e-05	-1.85227	0.179991
44457299	chr7:44457299:T:A	8.87822e-09	-1.68788	0.9348	0.000156478	-1.84899	1.26498
44457650	chr7:44457650:C:T	1.54794e-09	-1.70325	-0.796501	2.08947e-05	-1.8481	-0.749328
44457662	chr7:44457662:G:C	1.57009e-09	-1.70216	-0.783384	2.11845e-05	-1.84791	-0.735746
44458903	chr7:44458903:A:G	1.45757e-08	-2.00972e-10	-0.257322	0.000216206	-2.00972e-10	-0.260688
44459091	chr7:44459091:T:C	5.74565e-09	-1.74533	0.557098	0.000110749	-1.85228	0.922628
44459178	chr7:44459178:G:A	4.92755e-09	-2.00972e-10	-1.34184	7.39782e-05	-2.00972e-10	-1.33315
44459440	chr7:44459440:G:A	4.25229e-08	-2.00972e-10	0.813363	0.000718706	-2.00972e-10	0.940531
44460131	chr7:44460131:C:A	4.92517e-09	-2.00972e-10	-1.34232	7.39289e-05	-2.00972e-10	-1.33382
44460821	chr7:44460821:T:C	5.56198e-09	-1.72755	0.50683	0.000104796	-1.85269	0.867793
44461056	chr7:44461056:C:T	2.30759e-08	-2.00972e-10	0.202108	0.000384138	-2.00972e-10	0.314081
44461406	chr7:44461406:G:A	5.28958e-09	-2.00972e-10	-1.27094	7.88661e-05	-2.00972e-10	-1.26917
44461670	chr7:44461670:T:A	6.1171e-09	-2.00972e-10	-1.12559	9.22362e-05	-2.00972e-10	-1.11257
44461748	chr7:44461748:C:T	5.52277e-09	-1.75594	0.528138	0.000107384	-1.85133	0.890822
44461790	chr7:44461790:G:T	2.58084e-09	-0.657532	-1.33103	3.05725e-05	-0.880882	-1.33594
44462521	chr7:44462521:C:T	4.92421e-09	-2.00972e-10	-1.34252	7.39095e-05	-2.00972e-10	-1.33408
44462587	chr7:44462587:C:T	2.08863e-09	-1.24539	-0.954782	2.06972e-05	-1.66239	-0.944537
44462816	chr7:44462816:A:G	1.40165e-09	-1.24654	-1.35249	1.38523e-05	-1.65569	-1.35277
44462866	chr7:44462866:T:A	7.36607e-09	-2.00972e-10	-0.939795	0.000111408	-2.00972e-10	-0.923726
44463172	chr7:44463172:A:T	2.62357e-09	-0.622728	-1.34941	3.28856e-05	-0.794348	-1.34954
44463418	chr7:44463418:A:T	3.77839e-09	-1.60738	-3.49827e-10	6.28639e-05	-1.49595	-3.49827e-10
44463605	chr7:44463605:C:G	1.2963e-08	-2.00972e-10	-0.374582	0.000180934	-2.00972e-10	-0.438787
44463656	chr7:44463656:A:G	3.67509e-09	-1.6351	-3.49827e-10	5.35587e-05	-1.65614	-3.49827e-10
44463855	chr7:44463855:T:C	1.8522e-09	-1.84476	-0.475546	3.15749e-05	-1.82305	-0.361511
44463957	chr7:44463957:T:C	4.92471e-09	-2.00972e-10	-1.34241	7.39194e-05	-2.00972e-10	-1.33395
44463970	chr7:44463970:T:C	7.58654e-09	-2.00972e-10	-0.910303	0.000114027	-2.00972e-10	-0.900483
44463987	chr7:44463987:G:A	4.92465e-09	-2.00972e-10	-1.34243	7.39172e-05	-2.00972e-10	-1.33398
44464513	chr7:44464513:G:A	4.911e-09	-1.74905	0.403845	9.36708e-05	-1.852	0.754869
44464578	chr7:44464578:T:C	2.44776e-09	-1.76043	-0.281075	3.72098e-05	-1.85222	-0.168132
44465639	chr7:44465639:T:C	1.97048e-08	-2.00972e-10	0.0441832	0.000327146	-2.00972e-10	0.153487
44465893	chr7:44465893:G:A	6.10092e-09	-2.00972e-10	-1.12824	9.15101e-05	-2.00972e-10	-1.12047
44467184	chr7:44467184:GAT:G	7.27953e-09	-2.00972e-10	-0.951612	0.000110502	-2.00972e-10	-0.931892
44467394	chr7:44467394:C:T	2.66293e-09	-0.658271	-1.29898	3.01079e-05	-0.921844	-1.31029
44467543	chr7:44467543:G:A	4.12521e-08	-2.00972e-10	0.783023	0.000639388	-2.00972e-10	0.823591
44467855	chr7:44467855:G:A	2.96324e-09	-1.8504	-3.49827e-10	4.79217e-05	-1.76735	-3.49827e-10
44468285	chr7:44468285:G:A	2.11807e-09	-0.877772	-1.3084	2.5514e-05	-1.08203	-1.31566
44468365	chr7:44468365:A:G	7.61078e-09	-2.00972e-10	-0.907114	0.000114416	-2.00972e-10	-0.897081
44468410	chr7:44468410:T:C	6.48918e-09	-2.00972e-10	-1.06654	9.74421e-05	-2.00972e-10	-1.05766
44468809	chr7:44468809:G:A	6.38305e-09	0.110858	-1.19389	4.77368e-05	-0.588394	-1.18282
44469520	chr7:44469520:T:C	4.83076e-09	-1.75014	0.388462	9.21839e-05	-1.85188	0.738748
44470144	chr7:44470144:T:C	2.91091e-08	-2.00972e-10	0.43437	0.000484226	-2.00972e-10	0.54563
44470425	chr7:44470425:C:T	1.43617e-09	-1.72502	-0.849686	1.97043e-05	-1.85128	-0.804809
44470476	chr7:44470476:A:G	4.97555e-09	-2.00972e-10	-1.33214	7.44327e-05	-2.00972e-10	-1.32703
44470477	chr7:44470477:T:A	4.62162e-09	-1.76517	0.35924	8.94529e-05	-1.84986	0.706653
44470638	chr7:44470638:G:A	5.90416e-09	-2.00972e-10	-1.16102	8.97176e-05	-2.00972e-10	-1.14025
44471612	chr7:44471612:A:C	5.0736e-09	-2.00972e-10	-1.31263	7.5863e-05	-2.00972e-10	-1.30799
44471737	chr7:44471737:C:T	8.04559e-09	-2.00972e-10	-0.851555	0.000121823	-2.00972e-10	-0.834353
44471862	chr7:44471862:C:T	7.39977e-09	-2.00972e-10	-0.93523	0.000112337	-2.00972e-10	-0.915417
44472556	chr7:44472556:A:G	1.17172e-08	-0.47562	-3.49827e-10	0.00027833	-0.00811287	-3.49827e-10
44473157	chr7:44473157:A:G	2.01761e-08	-2.00972e-10	0.0678201	0.00033404	-2.00972e-10	0.174339
44473535	chr7:44473535:T:C	4.92829e-09	-2.00972e-10	-1.34169	7.39919e-05	-2.00972e-10	-1.33296
44473749	chr7:44473749:A:G	1.45804e-09	-1.22418	-1.33541	1.97758e-05	-1.31228	-1.34018
44473959	chr7:44473959:C:G	4.57107e-09	-1.75889	0.341956	8.77192e-05	-1.85092	0.688137
44474336	chr7:44474336:A:G	1.09142e-08	-0.546616	-3.49827e-10	0.000203204	-0.322711	-3.49827e-10
44474413	chr7:44474413:T:C	8.11425e-09	-2.00972e-10	-0.843057	0.000117608	-2.00972e-10	-0.869565
44474828	chr7:44474828:T:C	1.153e-08	-2.00972e-10	-0.491727	0.00016192	-2.00972e-10	-0.549819
44475211	chr7:44475211:A:G	5.71373e-09	-2.00972e-10	-1.19381	8.28796e-05	-2.00972e-10	-1.21953
44475668	chr7:44475668:G:C	5.12263e-09	-2.00972e-10	-1.30301	7.73562e-05	-2.00972e-10	-1.2885
44475717	chr7:44475717:A:G	2.39199e-09	-0.828563	-1.23599	2.99076e-05	-1.02016	-1.21865
44476954	chr7:44476954:C:CTGA	7.62991e-09	-2.00972e-10	-0.904602	0.000110724	-2.00972e-10	-0.929878
44477025	chr7:44477025:AT:A	4.19439e-09	-1.75772	0.254791	7.96952e-05	-1.85108	0.592371
44478098	chr7:44478098:T:C	6.71986e-09	-2.00972e-10	-1.03161	0.000101355	-2.00972e-10	-1.01829
44478247	chr7:44478247:A:G	7.34343e-09	-2.00972e-10	-0.942873	0.000111055	-2.00972e-10	-0.926896
44478300	chr7:44478300:C:T	6.12544e-09	-2.00972e-10	-1.12423	9.23654e-05	-2.00972e-10	-1.11117
44478454	chr7:44478454:A:G	7.58251e-09	-1.70773	0.796891	0.00013602	-1.85146	1.12734
44478714	chr7:44478714:A:G	7.6045e-09	-2.00972e-10	-0.907939	0.000115519	-2.00972e-10	-0.887482
44478781	chr7:44478781:A:G	7.31906e-09	-2.00972e-10	-0.946198	0.000110684	-2.00972e-10	-0.930242
44479472	chr7:44479472:A:T	1.16743e-08	-0.479293	-3.49827e-10	0.000276998	-0.0129122	-3.49827e-10
44479477	chr7:44479477:A:G	1.14242e-08	-0.500948	-3.49827e-10	0.000270339	-0.0372428	-3.49827e-10
44479538	chr7:44479538:T:C	6.95754e-09	-2.00972e-10	-0.996854	0.000105118	-2.00972e-10	-0.981841
44480033	chr7:44480033:C:T	7.21575e-09	-2.00972e-10	-0.960413	0.000101735	-2.00972e-10	-1.01455
44480659	chr7:44480659:T:A	2.30165e-09	-1.7497	-0.353358	3.44662e-05	-1.8527	-0.244239
44481039	chr7:44481039:A:T	4.9264e-09	-2.00972e-10	-1.34207	7.40741e-05	-2.00972e-10	-1.33186
44481761	chr7:44481761:G:A	4.87556e-09	-2.00972e-10	-1.35245	7.27653e-05	-2.00972e-10	-1.34968
44481921	chr7:44481921:A:G	2.14212e-08	-2.00972e-10	0.127702	0.000356907	-2.00972e-10	0.240553
44483018	chr7:44483018:T:C	5.92135e-09	-1.5882	0.430085	0.000100253	-1.833	0.80377
44483233	chr7:44483233:G:C	8.44043e-09	-2.00972e-10	-0.803646	0.000122163	-2.00972e-10	-0.831564
44483475	chr7:44483475:C:T	5.81459e-09	-2.00972e-10	-1.17631	8.42363e-05	-2.00972e-10	-1.2033
44483914	chr7:44483914:G:A	2.56971e-08	-2.00972e-10	0.309699	0.000428952	-2.00972e-10	0.424423
44484939	chr7:44484939:G:A	8.40333e-09	-2.00972e-10	-0.808051	0.000121642	-2.00972e-10	-0.835839
44484952	chr7:44484952:A:C	4.68807e-08	-2.00972e-10	0.910928	0.000794916	-2.00972e-10	1.04132
44485775	chr7:44485775:C:T	2.92648e-09	-1.52735	-0.335527	3.72723e-05	-1.80463	-0.214047
44485798	chr7:44485798:G:A	7.49764e-09	-2.00972e-10	-0.92209	0.000112616	-2.00972e-10	-0.912939
44486204	chr7:44486204:C:G	8.49532e-09	-1.46507	0.667906	0.00012729	-1.78882	0.99837
44486463	chr7:44486463:T:TA	1.34518e-08	-2.00972e-10	-0.337568	0.000196455	-2.00972e-10	-0.356489
44486484	chr7:44486484:CCAAA:C	4.1257e-09	-1.51944	-3.49827e-10	6.98124e-05	-1.39111	-3.49827e-10
44486511	chr7:44486511:A:T	3.86644e-09	-1.58435	-3.49827e-10	4.73173e-05	-1.78004	-3.49827e-10
44486857	chr7:44486857:C:G	4.94086e-09	-2.00972e-10	-1.33914	7.42405e-05	-2.00972e-10	-1.32961
44486876	chr7:44486876:T:C	8.11349e-09	-1.56157	0.718416	0.000130896	-1.82398	1.06147
44487559	chr7:44487559:C:T	3.49331e-08	-2.00972e-10	0.616757	0.000581754	-2.00972e-10	0.729127
44487744	chr7:44487744:A:G	7.7702e-09	-2.00972e-10	-0.886384	0.000117586	-2.00972e-10	-0.869751
44487818	chr7:44487818:G:A	6.09886e-09	-2.00972e-10	-1.12858	9.14777e-05	-2.00972e-10	-1.12083
44488086	chr7:44488086:T:C	1.09943e-08	-0.539305	-3.49827e-10	9.46877e-05	-1.08634	-3.49827e-10
44488552	chr7:44488552:TC:T	2.92245e-08	-2.00972e-10	0.438327	0.000486194	-2.00972e-10	0.549686
44489124	chr7:44489124:C:T	3.47825e-08	-2.00972e-10	0.612434	0.00057916	-2.00972e-10	0.724658
44489670	chr7:44489670:C:G	6.02276e-09	-2.00972e-10	-1.14113	8.70196e-05	-2.00972e-10	-1.17079
44489852	chr7:44489852:C:T	6.07225e-09	-2.00972e-10	-1.13295	9.10128e-05	-2.00972e-10	-1.12592
44490127	chr7:44490127:G:A	6.58775e-09	-1.66818	0.616709	0.000112033	-1.84598	0.927852
44490594	chr7:44490594:T:G	1.50463e-09	-1.1827	-1.34544	1.44856e-05	-1.61993	-1.34383
44491485	chr7:44491485:G:A	2.15654e-09	-0.819389	-1.34879	2.63159e-05	-1.01567	-1.35107
44491549	chr7:44491549:T:G	1.57267e-09	-1.66251	-0.82139	2.05388e-05	-1.83962	-0.774988
44491695	chr7:44491695:A:G	5.18697e-09	-1.67411	0.383579	9.22556e-05	-1.84759	0.735234
44491944	chr7:44491944:C:T	1.29083e-09	-1.84306	-0.838335	1.79198e-05	-1.8191	-0.931916
44492035	chr7:44492035:G:A	5.12291e-09	-2.00972e-10	-1.30296	7.73603e-05	-2.00972e-10	-1.28845
44492152	chr7:44492152:G:A	3.54467e-09	-1.67123	-3.49827e-10	5.16676e-05	-1.69209	-3.49827e-10
44492295	chr7:44492295:C:G	6.0029e-09	-1.63612	0.491687	9.9592e-05	-1.83886	0.803021
44493099	chr7:44493099:G:A	2.23799e-09	-1.11477	-1.01633	2.09676e-05	-1.58796	-1.00598
44493165	chr7:44493165:C:T	9.17752e-09	-2.00972e-10	-0.719922	0.000132651	-2.00972e-10	-0.7492
44494015	chr7:44494015:C:T	6.2359e-09	-0.98558	-0.120776	8.55194e-05	-1.29994	0.111765
44494120	chr7:44494120:T:C	6.5685e-09	-1.51127	0.456873	0.000105875	-1.80933	0.834673
44494739	chr7:44494739:C:G	5.08249e-09	-2.00972e-10	-1.31088	7.46371e-05	-2.00972e-10	-1.32428
44495110	chr7:44495110:TA:T	5.30117e-09	-1.66871	0.399954	9.39358e-05	-1.84658	0.752275
44495235	chr7:44495235:A:G	5.50919e-09	-1.68157	0.451306	9.88345e-05	-1.84875	0.805273
44495424	chr7:44495424:G:C	9.13924e-09	-2.00972e-10	-0.724101	0.000132111	-2.00972e-10	-0.753275
44495564	chr7:44495564:T:A	9.56495e-09	-2.00972e-10	-0.678574	0.000133414	-2.00972e-10	-0.743468
44495614	chr7:44495614:A:G	8.86164e-09	-2.00972e-10	-0.754948	0.000125729	-2.00972e-10	-0.802788
44495760	chr7:44495760:T:C	9.11833e-09	-2.00972e-10	-0.726393	0.000131818	-2.00972e-10	-0.7555
44495844	chr7:44495844:C:T	4.87489e-09	-2.00972e-10	-1.35258	7.26593e-05	-2.00972e-10	-1.35114
44495961	chr7:44495961:T:C	5.13349e-09	-2.00972e-10	-1.30089	7.75422e-05	-2.00972e-10	-1.2861
44497110	chr7:44497110:G:A	5.25049e-09	-2.00972e-10	-1.27836	7.92083e-05	-2.00972e-10	-1.26484
44497212	chr7:44497212:G:A	3.01668e-09	-1.83252	-3.49827e-10	4.48499e-05	-1.8336	-3.49827e-10
44497993	chr7:44497993:C:G	9.13924e-09	-2.00972e-10	-0.724101	0.000132111	-2.00972e-10	-0.753275
44498124	chr7:44498124:G:A	5.12142e-09	-2.00972e-10	-1.30325	7.73354e-05	-2.00972e-10	-1.28877
44498327	chr7:44498327:T:A	1.96464e-08	-2.00972e-10	0.0412164	0.000324349	-2.00972e-10	0.144898
44498338	chr7:44498338:G:A	2.29258e-09	-0.769462	-1.33754	2.74307e-05	-0.978822	-1.34644
44498356	chr7:44498356:A:C	7.45006e-09	-2.00972e-10	-0.928457	0.000113168	-2.00972e-10	-0.908046
44498574	chr7:44498574:T:G	6.05462e-09	-1.70198	0.566125	0.000112008	-1.8514	0.933049
44498630	chr7:44498630:A:G	5.25438e-09	-2.00972e-10	-1.27762	7.91845e-05	-2.00972e-10	-1.26514
44498692	chr7:44498692:C:T	5.59786e-09	-1.68142	0.467125	0.00010071	-1.84891	0.824226
44498796	chr7:44498796:G:A	6.19705e-09	-1.68472	0.572117	0.000112984	-1.84937	0.939689
44499253	chr7:44499253:G:A	5.28506e-09	-2.00972e-10	-1.2718	7.81435e-05	-2.00972e-10	-1.27837
44499255	chr7:44499255:C:T	6.8212e-09	-2.00972e-10	-1.01664	0.000102503	-2.00972e-10	-1.00703
44499283	chr7:44499283:A:G	2.29557e-09	-1.15408	-0.951617	2.19083e-05	-1.60938	-0.940676
44499650	chr7:44499650:A:G	4.87392e-09	-2.00972e-10	-1.35278	7.41639e-05	-2.00972e-10	-1.33064
44500094	chr7:44500094:C:T	5.1178e-09	-2.00972e-10	-1.30396	7.72725e-05	-2.00972e-10	-1.28958
44500305	chr7:44500305:C:T	4.89015e-09	-2.00972e-10	-1.34946	7.26177e-05	-2.00972e-10	-1.35171
44500462	chr7:44500462:A:G	6.38323e-09	-2.00972e-10	-1.083	9.58098e-05	-2.00972e-10	-1.07456
44500704	chr7:44500704:GAA:G	6.61348e-09	-2.00972e-10	-1.04757	9.93372e-05	-2.00972e-10	-1.0384
44500710	chr7:44500710:T:C	9.20752e-09	-2.00972e-10	-0.716658	0.000136806	-2.00972e-10	-0.718354
44500733	chr7:44500733:A:G	1.18037e-08	-2.00972e-10	-0.468264	0.000190533	-2.00972e-10	-0.387096
44500841	chr7:44500841:G:A	1.79169e-09	-1.00382	-1.3497	2.23994e-05	-1.17619	-1.35169
44501040	chr7:44501040:A:C	9.59644e-09	-2.00972e-10	-0.675287	0.000135379	-2.00972e-10	-0.728841
44501109	chr7:44501109:T:C	1.55046e-09	-1.72537	-0.772756	2.13554e-05	-1.85151	-0.724105
44501220	chr7:44501220:ACTTTT:A	3.94607e-09	-1.56396	-3.49827e-10	4.78208e-05	-1.76946	-3.49827e-10
44501326	chr7:44501326:T:G	5.39506e-09	-2.00972e-10	-1.2512	7.97381e-05	-2.00972e-10	-1.25817
44501460	chr7:44501460:T:A	6.47371e-09	-2.00972e-10	-1.06893	9.71231e-05	-2.00972e-10	-1.06094
44501498	chr7:44501498:A:G	1.28492e-08	-2.00972e-10	-0.383395	0.00020824	-2.00972e-10	-0.298232
44502977	chr7:44502977:A:G	1.29661e-08	-2.00972e-10	-0.37434	0.000173606	-2.00972e-10	-0.480134
44503570	chr7:44503570:G:A	3.94831e-09	-1.70711	0.143723	7.03648e-05	-1.85182	0.468589
44503768	chr7:44503768:T:A	2.62836e-08	-2.00972e-10	0.332268	0.000441241	-2.00972e-10	0.452671
44503998	chr7:44503998:T:C	6.54378e-09	-2.00972e-10	-1.05816	9.89039e-05	-2.00972e-10	-1.04277
44504337	chr7:44504337:AATTT:A	2.07852e-08	-2.00972e-10	0.0975614	0.000345049	-2.00972e-10	0.206766
44504939	chr7:44504939:T:C	5.02773e-09	-2.00972e-10	-1.32171	7.60584e-05	-2.00972e-10	-1.30542
44505670	chr7:44505670:G:A	5.55837e-09	-2.00972e-10	-1.22137	8.12417e-05	-2.00972e-10	-1.23949
44505698	chr7:44505698:A:G	2.06485e-09	-1.4842	-0.727421	2.41283e-05	-1.78623	-0.667312
44506126	chr7:44506126:A:T	5.51761e-09	-1.54287	0.314136	8.972e-05	-1.82048	0.680251
44506272	chr7:44506272:G:C	5.54462e-09	-2.00972e-10	-1.22385	8.14487e-05	-2.00972e-10	-1.23695
44506281	chr7:44506281:T:C	5.76469e-09	-1.5695	0.384575	9.62361e-05	-1.82814	0.758028
44506453	chr7:44506453:C:G	1.61194e-09	-1.68714	-0.772097	2.15268e-05	-1.84559	-0.722035
44507355	chr7:44507355:C:T	5.58849e-09	-1.77069	0.554723	0.000110859	-1.84836	0.9197
44507458	chr7:44507458:G:C	9.13924e-09	-2.00972e-10	-0.724101	0.000132111	-2.00972e-10	-0.753275
44508279	chr7:44508279:G:A	1.66375e-09	-1.52099	-0.906616	3.97931e-05	-1.03282	-0.920413
44508536	chr7:44508536:C:A	2.00221e-09	-0.891402	-1.35103	2.44449e-05	-1.08834	-1.35216
44509040	chr7:44509040:T:C	1.31037e-09	-1.85232	-0.814052	1.98214e-05	-1.84516	-0.804994
44509104	chr7:44509104:T:C	7.02947e-09	-2.00972e-10	-0.986567	0.000106678	-2.00972e-10	-0.967107
44509113	chr7:44509113:C:T	1.62399e-09	-1.70921	-0.74258	2.21153e-05	-1.84974	-0.69091
44510108	chr7:44510108:G:A	1.26339e-09	-1.44814	-1.25474	1.83396e-05	-1.43017	-1.29768
44510616	chr7:44510616:G:A	4.91922e-09	-2.00972e-10	-1.34353	7.29132e-05	-2.00972e-10	-1.34765
44510946	chr7:44510946:C:G	3.87303e-09	-1.73897	0.156324	7.15312e-05	-1.85249	0.485703
44512494	chr7:44512494:AGAG:A	1.51283e-09	-1.49299	-1.02971	1.75212e-05	-1.7918	-0.98171
44512610	chr7:44512610:T:C	5.52364e-09	-1.58116	0.353514	9.24676e-05	-1.83166	0.721598
44513317	chr7:44513317:G:A	5.13933e-09	-2.00972e-10	-1.29976	7.76399e-05	-2.00972e-10	-1.28484
44513605	chr7:44513605:C:T	5.12428e-09	-2.00972e-10	-1.30269	7.73843e-05	-2.00972e-10	-1.28814
44513639	chr7:44513639:A:G	1.11634e-09	-1.52669	-1.29993	1.28428e-05	-1.8024	-1.28174
44513759	chr7:44513759:T:G	6.39996e-09	-2.00972e-10	-1.08039	9.67072e-05	-2.00972e-10	-1.06523
44513893	chr7:44513893:C:T	4.78341e-09	-1.65011	0.278585	8.40344e-05	-1.84709	0.641397
44513897	chr7:44513897:T:C	1.01113e-09	-1.60702	-1.31859	1.22266e-05	-1.82995	-1.30336
44514227	chr7:44514227:A:G	2.14278e-09	-1.05878	-1.1158	1.92579e-05	-1.57575	-1.10325
44514520	chr7:44514520:T:G	8.61367e-10	-1.73422	-1.35169	1.14177e-05	-1.85212	-1.34964
44514844	chr7:44514844:A:AC	4.90428e-09	-2.00972e-10	-1.34657	7.27997e-05	-2.00972e-10	-1.34921
44515000	chr7:44515000:G:A	3.7447e-09	-1.61634	-3.49827e-10	5.02219e-05	-1.72047	-3.49827e-10
44515111	chr7:44515111:C:T	7.84036e-09	-0.877394	-3.49827e-10	9.46493e-05	-1.08674	-3.49827e-10
44515291	chr7:44515291:T:C	8.65769e-10	-1.81414	-1.26668	1.30159e-05	-1.83681	-1.23393
44515600	chr7:44515600:A:C	9.09917e-10	-1.68754	-1.34354	1.14623e-05	-1.84875	-1.34911
44515807	chr7:44515807:G:A	1.18797e-09	-1.83276	-0.931679	2.15158e-05	-1.80502	-0.763116
44515825	chr7:44515825:C:T	7.03224e-09	-2.00972e-10	-0.986174	0.000100326	-2.00972e-10	-1.0285
44515974	chr7:44515974:T:G	1.1109e-09	-1.47939	-1.35212	1.2246e-05	-1.78042	-1.3513
44517079	chr7:44517079:G:A	4.93399e-09	-2.00972e-10	-1.34053	7.31133e-05	-2.00972e-10	-1.34491
44517294	chr7:44517294:C:T	5.91501e-09	-2.00972e-10	-1.15919	8.99277e-05	-2.00972e-10	-1.13792
44517435	chr7:44517435:C:T	3.72e-08	-2.00972e-10	0.67963	0.000658289	-2.00972e-10	0.852724
44517436	chr7:44517436:G:A	4.09148e-09	-0.196403	-1.33137	4.54394e-05	-0.487759	-1.33278
44518263	chr7:44518263:G:A	5.66443e-09	-2.00972e-10	-1.20247	8.3419e-05	-2.00972e-10	-1.21305
44518313	chr7:44518313:G:A	2.40557e-09	-1.1407	-0.918186	3.22356e-05	-1.27	-0.893853
44518551	chr7:44518551:C:T	4.89375e-09	-2.00972e-10	-1.34872	7.26425e-05	-2.00972e-10	-1.35137
44518617	chr7:44518617:C:T	3.15111e-09	-1.78892	-3.49827e-10	4.45974e-05	-1.83925	-3.49827e-10
44518929	chr7:44518929:C:CTTCTTTTTCTTTCTTTCT	1.46977e-08	-2.00972e-10	-0.248986	0.000209088	-2.00972e-10	-0.294164
44519046	chr7:44519046:T:C	2.04867e-08	-2.00972e-10	0.0830969	0.000338542	-2.00972e-10	0.187726
44519260	chr7:44519260:A:C	1.68407e-09	-1.17842	-1.23705	2.18818e-05	-1.31685	-1.23441
44519410	chr7:44519410:G:A	1.80384e-08	-2.00972e-10	-0.0441778	0.000298056	-2.00972e-10	0.060359
44519700	chr7:44519700:C:T	9.40233e-09	-2.00972e-10	-0.695722	0.000145083	-2.00972e-10	-0.659617
44520146	chr7:44520146:G:C	5.99567e-09	-2.00972e-10	-1.14564	9.20086e-05	-2.00972e-10	-1.11504
44520707	chr7:44520707:C:T	4.93579e-09	-2.00972e-10	-1.34017	7.40503e-05	-2.00972e-10	-1.33218
44520983	chr7:44520983:C:T	7.2887e-09	-2.00972e-10	-0.950354	0.000115619	-2.00972e-10	-0.886622
44521612	chr7:44521612:C:T	7.3987e-09	-2.00972e-10	-0.935374	0.000106068	-2.00972e-10	-0.972844
44521745	chr7:44521745:G:A	1.81688e-08	-2.00972e-10	-0.0369736	0.00031014	-2.00972e-10	0.100103
44522001	chr7:44522001:A:G	9.39996e-10	-1.65076	-1.3478	1.18981e-05	-1.81734	-1.34321
44522036	chr7:44522036:C:T	5.79793e-09	-0.372506	-0.806672	0.000128906	-0.000433866	-0.777404
44522207	chr7:44522207:G:A	5.64208e-09	-2.00972e-10	-1.20643	8.33896e-05	-2.00972e-10	-1.2134
44522285	chr7:44522285:C:T	8.2132e-10	-1.7917	-1.34183	1.43668e-05	-1.63062	-1.34138
44522302	chr7:44522302:A:C	9.45943e-10	-1.64064	-1.35161	1.1885e-05	-1.81275	-1.3489
44522996	chr7:44522996:G:A	6.15335e-09	-2.00972e-10	-1.11968	8.85334e-05	-2.00972e-10	-1.15354
44523685	chr7:44523685:G:A	5.806e-09	-2.00972e-10	-1.17779	8.31587e-05	-2.00972e-10	-1.21617
44523754	chr7:44523754:C:A	6.61406e-09	-1.04748	-3.49827e-10	8.21639e-05	-1.2282	-3.49827e-10
44523985	chr7:44523985:C:T	5.78548e-09	-2.00972e-10	-1.18133	8.40347e-05	-2.00972e-10	-1.20569
44524513	chr7:44524513:A:G	5.60437e-09	-2.00972e-10	-1.21313	8.4857e-05	-2.00972e-10	-1.19595
44524559	chr7:44524559:A:G	5.56277e-09	-2.00972e-10	-1.22058	8.50539e-05	-2.00972e-10	-1.19364
44525136	chr7:44525136:T:C	1.69394e-09	-1.23359	-1.17604	1.58283e-05	-1.64778	-1.22734
44525313	chr7:44525313:A:G	3.43931e-09	-1.70141	-3.49827e-10	4.47101e-05	-1.83672	-3.49827e-10
44525563	chr7:44525563:A:G	5.01722e-09	-2.00972e-10	-1.3238	7.5323e-05	-2.00972e-10	-1.31514
44525865	chr7:44525865:G:A	8.90172e-10	-1.70026	-1.35276	1.1911e-05	-1.80709	-1.35237
44525895	chr7:44525895:A:G	9.40006e-10	-1.69056	-1.30799	1.21179e-05	-1.81029	-1.33194
44526091	chr7:44526091:G:A	5.32271e-09	-2.00972e-10	-1.2647	7.90376e-05	-2.00972e-10	-1.267
44526495	chr7:44526495:G:C	8.8681e-10	-1.70898	-1.34783	1.17634e-05	-1.81911	-1.35282
44526512	chr7:44526512:G:A	5.23287e-09	-2.00972e-10	-1.28172	7.66309e-05	-2.00972e-10	-1.29792
44526647	chr7:44526647:C:T	5.05653e-09	-1.316	-3.49827e-10	5.5268e-05	-1.62473	-3.49827e-10
44526682	chr7:44526682:C:G	4.51265e-09	-1.42979	-3.49827e-10	7.79608e-05	-1.28072	-3.49827e-10
44527318	chr7:44527318:C:T	3.27078e-09	-1.75165	-3.49827e-10	4.87559e-05	-1.7501	-3.49827e-10
44527647	chr7:44527647:C:T	1.04192e-09	-1.65915	-1.23646	1.25023e-05	-1.83272	-1.2783
44527888	chr7:44527888:G:A	1.75443e-08	-2.00972e-10	-0.071951	0.000270133	-2.00972e-10	-0.0380081
44527901	chr7:44527901:T:C	2.44216e-09	-1.27042	-0.773378	3.29787e-05	-1.38465	-0.756408
44529478	chr7:44529478:A:C	5.02366e-09	-2.00972e-10	-1.32252	7.36675e-05	-2.00972e-10	-1.33736
44529800	chr7:44529800:G:C	2.40268e-09	-1.18034	-0.879751	3.07044e-05	-1.37289	-0.839622
44529935	chr7:44529935:G:T	2.18674e-08	-2.00972e-10	0.148316	0.00028252	-2.00972e-10	0.00682839
44530142	chr7:44530142:A:T	2.29793e-08	-2.00972e-10	0.197915	0.000282062	-2.00972e-10	0.00520712
44530270	chr7:44530270:G:A	2.14444e-08	-2.00972e-10	0.128786	0.000277192	-2.00972e-10	-0.0122111
44530840	chr7:44530840:C:T	2.24437e-08	-2.00972e-10	0.174331	0.000288796	-2.00972e-10	0.0288007
44531094	chr7:44531094:G:A	8.08261e-09	-2.00972e-10	-0.846964	0.000115734	-2.00972e-10	-0.885627
44531385	chr7:44531385:G:A	2.8301e-08	-2.00972e-10	0.406219	0.000338557	-2.00972e-10	0.18777
44532029	chr7:44532029:C:T	7.8352e-10	-1.83988	-1.34076	1.23591e-05	-1.78168	-1.34085
44532122	chr7:44532122:A:G	1.04671e-08	-2.00972e-10	-0.588441	0.000150773	-2.00972e-10	-0.621146
44532164	chr7:44532164:A:C	7.81783e-09	-2.00972e-10	-0.880272	9.55278e-05	-2.00972e-10	-1.0775
44532521	chr7:44532521:C:T	9.64636e-09	-0.670099	-3.49827e-10	8.27438e-05	-1.22117	-3.49827e-10
44532747	chr7:44532747:T:C	7.51555e-09	-0.919705	-3.49827e-10	5.95762e-05	-1.54966	-3.49827e-10
44532959	chr7:44532959:C:T	1.11444e-08	0.805686	-1.33143	2.24122e-05	-1.1913	-1.33602
44533100	chr7:44533100:C:T	1.20724e-08	-0.445756	-3.49827e-10	9.2413e-05	-1.11065	-3.49827e-10
44533308	chr7:44533308:C:A	5.98279e-09	-2.00972e-10	-1.14779	8.63124e-05	-2.00972e-10	-1.17895
44533711	chr7:44533711:C:T	6.25735e-09	-2.00972e-10	-1.10292	9.41498e-05	-2.00972e-10	-1.09203
44534096	chr7:44534096:C:T	9.51729e-09	-2.00972e-10	-0.683569	0.000132874	-2.00972e-10	-0.74752
44534161	chr7:44534161:C:T	1.13142e-08	-2.00972e-10	-0.51062	0.000149394	-2.00972e-10	-0.630337
44534162	chr7:44534162:C:G	5.14013e-09	-0.339408	-0.960193	4.86903e-05	-0.733564	-1.01788
44534204	chr7:44534204:G:A	3.23899e-09	-1.76142	-3.49827e-10	4.67792e-05	-1.79148	-3.49827e-10
44534367	chr7:44534367:G:A	6.77878e-09	-2.00972e-10	-1.02288	9.28566e-05	-2.00972e-10	-1.10586
44534701	chr7:44534701:CCAGA:C	1.17894e-08	-2.00972e-10	-0.46948	0.00016341	-2.00972e-10	-0.540658
44534810	chr7:44534810:C:T	5.79132e-09	-2.00972e-10	-1.18032	8.73526e-05	-2.00972e-10	-1.16697
44534811	chr7:44534811:C:T	5.79132e-09	-2.00972e-10	-1.18032	8.73526e-05	-2.00972e-10	-1.16697
44535053	chr7:44535053:C:T	5.51129e-09	-2.00972e-10	-1.22988	7.8692e-05	-2.00972e-10	-1.27138
44535078	chr7:44535078:C:A	5.74161e-09	-2.00972e-10	-1.18894	7.94041e-05	-2.00972e-10	-1.26237
44535319	chr7:44535319:G:A	5.41165e-09	-2.00972e-10	-1.24812	7.88399e-05	-2.00972e-10	-1.2695
44535324	chr7:44535324:G:A	7.01809e-09	-2.00972e-10	-0.988188	9.53152e-05	-2.00972e-10	-1.07973
44535427	chr7:44535427:G:A	5.79546e-09	-2.00972e-10	-1.1796	8.71898e-05	-2.00972e-10	-1.16883
44535437	chr7:44535437:G:A	5.2425e-09	-2.00972e-10	-1.27988	7.56469e-05	-2.00972e-10	-1.31084
44536585	chr7:44536585:CTCCTACACCCCACT:C	6.20315e-09	-2.00972e-10	-1.11162	9.32674e-05	-2.00972e-10	-1.10145
44536790	chr7:44536790:T:C	6.13731e-09	-2.00972e-10	-1.12229	9.22506e-05	-2.00972e-10	-1.11241
44537970	chr7:44537970:G:A	5.38603e-09	-1.25287	-3.49827e-10	5.05302e-05	-1.71435	-3.49827e-10
44538124	chr7:44538124:G:T	5.06361e-09	-2.00972e-10	-1.3146	7.47788e-05	-2.00972e-10	-1.32239
44539237	chr7:44539237:T:C	6.40729e-09	-2.00972e-10	-1.07924	8.81016e-05	-2.00972e-10	-1.15843
44539581	chr7:44539581:G:C	1.27792e-09	-1.34176	-1.34969	1.23415e-05	-1.77613	-1.34782
44541079	chr7:44541079:A:G	5.70565e-09	-2.00972e-10	-1.19522	8.22923e-05	-2.00972e-10	-1.22664
44541277	chr7:44541277:G:T	2.65346e-09	-0.607956	-1.35286	2.40222e-05	-1.11495	-1.343
44541333	chr7:44541333:G:A	4.93778e-09	-2.00972e-10	-1.33976	7.28581e-05	-2.00972e-10	-1.34841
44541392	chr7:44541392:T:C	6.97132e-09	0.353661	-1.34854	1.59947e-05	-1.51662	-1.34804
44541551	chr7:44541551:A:G	6.41848e-09	-1.0775	-3.49827e-10	6.75578e-05	-1.42394	-3.49827e-10
44541642	chr7:44541642:A:G	5.36261e-09	-2.00972e-10	-1.25723	8.29935e-05	-2.00972e-10	-1.21816
44541954	chr7:44541954:C:T	1.3213e-08	-2.00972e-10	-0.355479	0.000182222	-2.00972e-10	-0.431695
44542021	chr7:44542021:A:G	2.44436e-09	-1.5975	-0.445396	2.9307e-05	-1.6298	-0.629299
44542090	chr7:44542090:C:T	5.27269e-09	-2.00972e-10	-1.27414	8.05604e-05	-2.00972e-10	-1.24791
44542241	chr7:44542241:C:G	1.07642e-09	-1.58247	-1.28057	1.44545e-05	-1.70891	-1.25701
44542387	chr7:44542387:T:C	2.31735e-09	-1.65852	-0.437731	2.74382e-05	-1.76811	-0.556879
44542505	chr7:44542505:G:A	2.12618e-08	-2.00972e-10	0.120233	0.000280589	-2.00972e-10	-2.92133e-05
44542732	chr7:44542732:A:G	1.59324e-09	-1.69471	-0.776194	1.93437e-05	-1.78756	-0.886997
44542777	chr7:44542777:CACAG:C	5.00266e-09	-2.00972e-10	-1.32671	7.35858e-05	-2.00972e-10	-1.33847
44542888	chr7:44542888:G:A	5.71514e-09	-2.00972e-10	-1.19356	8.6192e-05	-2.00972e-10	-1.18034
44542900	chr7:44542900:G:A	1.18254e-08	-2.00972e-10	-0.466429	0.000163978	-2.00972e-10	-0.537187
44542917	chr7:44542917:G:A	3.06981e-09	-1.81506	-3.49827e-10	4.40652e-05	-1.85125	-3.49827e-10
44543770	chr7:44543770:C:T	5.6544e-09	-2.00972e-10	-1.20425	8.66734e-05	-2.00972e-10	-1.17477
44544168	chr7:44544168:AG:A	8.77271e-09	-2.00972e-10	-0.765033	0.000123412	-2.00972e-10	-0.821396
44544635	chr7:44544635:C:T	7.07213e-09	-2.00972e-10	-0.980517	0.000100463	-2.00972e-10	-1.02713
44544930	chr7:44544930:A:G	8.73596e-10	-1.73063	-1.34119	1.34506e-05	-1.68914	-1.34876
44545029	chr7:44545029:G:A	3.00372e-09	-1.83683	-3.49827e-10	6.06422e-05	-1.53193	-3.49827e-10
44545427	chr7:44545427:A:G	5.14125e-09	-2.00972e-10	-1.29938	7.65797e-05	-2.00972e-10	-1.29859
44545448	chr7:44545448:T:C	5.42021e-09	-2.00972e-10	-1.24654	7.92632e-05	-2.00972e-10	-1.26415
44545515	chr7:44545515:TTTTTTTTTTTC:T	5.73598e-09	-2.00972e-10	-1.18992	8.64292e-05	-2.00972e-10	-1.1776
44546087	chr7:44546087:G:A	8.60049e-09	-2.00972e-10	-0.78486	0.000124543	-2.00972e-10	-0.812268
44546267	chr7:44546267:G:A	9.37009e-09	-2.00972e-10	-0.699157	0.000148125	-2.00972e-10	-0.638865
44546436	chr7:44546436:C:T	2.43955e-08	-2.00972e-10	0.257718	0.000416667	-2.00972e-10	0.395366
44546557	chr7:44546557:G:A	8.18732e-09	-2.00972e-10	-0.834093	0.00011533	-2.00972e-10	-0.889122
44546979	chr7:44546979:T:C	1.20365e-09	-1.63932	-1.112	1.43949e-05	-1.79221	-1.17784
44547000	chr7:44547000:G:A	9.43812e-10	-1.80206	-1.19245	1.42535e-05	-1.77484	-1.20508
44547064	chr7:44547064:AT:A	1.12269e-09	-1.65321	-1.16775	1.36205e-05	-1.79972	-1.22562
44547146	chr7:44547146:T:A	1.33599e-08	-2.00972e-10	-0.344421	0.000220292	-2.00972e-10	-0.241965
44547168	chr7:44547168:G:C	2.7693e-08	-2.00972e-10	0.384499	0.000244426	-2.00972e-10	-0.13801
44548607	chr7:44548607:T:C	6.29596e-09	-2.00972e-10	-1.09677	8.82034e-05	-2.00972e-10	-1.15728
44548611	chr7:44548611:A:T	4.8869e-09	-2.00972e-10	-1.35012	7.28771e-05	-2.00972e-10	-1.34815
44549507	chr7:44549507:G:C	6.26872e-09	-2.00972e-10	-1.10111	8.97221e-05	-2.00972e-10	-1.1402
44549937	chr7:44549937:A:G	7.95199e-09	-2.00972e-10	-0.863257	0.000101299	-2.00972e-10	-1.01884
44550161	chr7:44550161:T:C	6.09788e-09	-2.00972e-10	-1.12874	8.57836e-05	-2.00972e-10	-1.18509
44550811	chr7:44550811:C:A	8.85223e-09	-2.00972e-10	-0.75601	0.000125491	-2.00972e-10	-0.80469
44551537	chr7:44551537:C:T	9.01444e-09	-2.00972e-10	-0.737851	0.000127696	-2.00972e-10	-0.787271
44551579	chr7:44551579:T:C	9.04296e-09	-2.00972e-10	-0.734692	0.000128081	-2.00972e-10	-0.784259
44551678	chr7:44551678:C:A	1.52892e-09	-1.4368	-1.07532	1.48252e-05	-1.85067	-1.08992
44551871	chr7:44551871:C:T	8.32836e-09	-2.00972e-10	-0.817012	0.000117177	-2.00972e-10	-0.873233
44551977	chr7:44551977:A:C	1.4983e-09	-1.46472	-1.06762	1.48919e-05	-1.85217	-1.08393
44552569	chr7:44552569:AAG:A	1.13373e-09	-1.66293	-1.14823	1.38278e-05	-1.80442	-1.20582
44552673	chr7:44552673:G:T	8.24078e-09	-2.00972e-10	-0.827585	0.000117256	-2.00972e-10	-0.872562
44552960	chr7:44552960:T:G	6.75203e-09	-2.00972e-10	-1.02684	0.000104797	-2.00972e-10	-0.984896
44553966	chr7:44553966:A:G	2.91399e-08	-2.00972e-10	0.435428	0.000501812	-2.00972e-10	0.581305
44554050	chr7:44554050:T:C	1.01773e-08	-0.649523	0.0330082	3.26891e-05	-1.73264	-0.41724
44554082	chr7:44554082:G:A	7.39879e-09	-2.00972e-10	-0.935363	9.82248e-05	-2.00972e-10	-1.04966
44554501	chr7:44554501:G:A	8.70679e-09	-2.00972e-10	-0.772576	0.000121654	-2.00972e-10	-0.835739
44554534	chr7:44554534:A:G	7.88763e-09	-2.00972e-10	-0.871384	0.000106646	-2.00972e-10	-0.967408
44554674	chr7:44554674:T:A	6.51483e-09	-2.00972e-10	-1.0626	9.16229e-05	-2.00972e-10	-1.11924
44554739	chr7:44554739:G:A	4.95457e-09	-2.00972e-10	-1.33637	7.3189e-05	-2.00972e-10	-1.34388
44554887	chr7:44554887:T:C	5.92275e-09	-2.00972e-10	-1.15788	8.80972e-05	-2.00972e-10	-1.15848
44554930	chr7:44554930:G:GA	4.90042e-09	-2.00972e-10	-1.34736	7.25986e-05	-2.00972e-10	-1.35197
44554941	chr7:44554941:A:G	5.76711e-09	-2.00972e-10	-1.18451	8.88057e-05	-2.00972e-10	-1.15047
44555167	chr7:44555167:A:G	8.50399e-09	-2.00972e-10	-0.796144	0.000133733	-2.00972e-10	-0.741074
44555168	chr7:44555168:C:G	3.09024e-09	-1.80843	-3.49827e-10	4.74522e-05	-1.7772	-3.49827e-10
44555227	chr7:44555227:G:A	1.83595e-08	-2.00972e-10	-0.0265318	0.000171613	-2.00972e-10	-0.491681
44555462	chr7:44555462:G:A	1.12768e-09	-1.65262	-1.16389	1.36605e-05	-1.79951	-1.2229
44555553	chr7:44555553:A:G	5.29724e-09	-2.00972e-10	-1.26949	7.65625e-05	-2.00972e-10	-1.29881
44556313	chr7:44556313:G:A	1.20031e-08	-0.62627	0.174752	3.72184e-05	-1.72541	-0.294703
44556318	chr7:44556318:G:T	8.77166e-09	-0.765153	-3.49827e-10	7.73457e-05	-1.28864	-3.49827e-10
44556575	chr7:44556575:C:T	1.55551e-09	-1.20782	-1.28706	1.28479e-05	-1.77343	-1.31031
44556662	chr7:44556662:A:G	1.35925e-09	-1.53792	-1.09182	1.4701e-05	-1.85085	-1.09816
44556955	chr7:44556955:T:G	5.86938e-09	-0.496148	-0.670782	1.88079e-05	-1.68709	-1.01556
44557162	chr7:44557162:C:T	8.66373e-09	-2.00972e-10	-0.777534	0.000122976	-2.00972e-10	-0.82493
44557505	chr7:44557505:C:T	8.33729e-09	-2.00972e-10	-0.815941	0.000112139	-2.00972e-10	-0.91718
44557509	chr7:44557509:C:T	8.44112e-09	-2.00972e-10	-0.803564	0.000113409	-2.00972e-10	-0.905917
44558115	chr7:44558115:GAACT:G	4.88112e-09	-2.00972e-10	-1.35131	7.29986e-05	-2.00972e-10	-1.34648
44558352	chr7:44558352:C:T	1.17177e-09	-1.53207	-1.24609	1.28357e-05	-1.84994	-1.23476
44558732	chr7:44558732:G:A	8.77409e-09	-2.00972e-10	-0.764876	0.000124453	-2.00972e-10	-0.812992
44558969	chr7:44558969:A:T	4.88255e-09	-2.00972e-10	-1.35101	7.27582e-05	-2.00972e-10	-1.34978
44559040	chr7:44559040:C:T	4.96508e-09	-2.00972e-10	-1.33425	7.29966e-05	-2.00972e-10	-1.34651
44559313	chr7:44559313:G:A	7.66594e-09	-2.00972e-10	-0.899892	0.000102724	-2.00972e-10	-1.00487
44559557	chr7:44559557:C:A	6.8088e-09	-2.00972e-10	-1.01846	0.000105816	-2.00972e-10	-0.975222
44559607	chr7:44559607:A:G	1.35351e-09	-1.29969	-1.33428	1.20619e-05	-1.80163	-1.34524
44559754	chr7:44559754:T:A	4.8829e-09	-2.00972e-10	-1.35094	7.25346e-05	-2.00972e-10	-1.35286
44559779	chr7:44559779:G:T	1.21529e-09	-1.49753	-1.24417	1.29636e-05	-1.78105	-1.29373
44560027	chr7:44560027:A:G	3.54038e-09	-1.67244	-3.49827e-10	4.47003e-05	-1.83694	-3.49827e-10
44560540	chr7:44560540:G:C	7.81929e-09	-2.00972e-10	-0.880085	0.000105885	-2.00972e-10	-0.974568
44560755	chr7:44560755:C:A	1.60343e-09	-1.45511	-1.00942	1.61384e-05	-1.85227	-1.00345
44560777	chr7:44560777:C:T	8.01566e-09	-2.00972e-10	-0.855282	0.000105208	-2.00972e-10	-0.980984
44561002	chr7:44561002:T:C	8.557e-09	-2.00972e-10	-0.78993	0.000121525	-2.00972e-10	-0.836797
44561065	chr7:44561065:G:A	7.73694e-09	-2.00972e-10	-0.890673	0.000108862	-2.00972e-10	-0.946838
44561095	chr7:44561095:C:T	3.38401e-09	-1.71762	-3.49827e-10	4.46548e-05	-1.83796	-3.49827e-10
44561096	chr7:44561096:G:A	8.7987e-10	-1.78506	-1.2796	1.3431e-05	-1.76903	-1.27032
44561861	chr7:44561861:C:G	6.96783e-09	-2.00972e-10	-0.995376	0.000100744	-2.00972e-10	-1.02434
44562202	chr7:44562202:AATG:A	7.30482e-09	-2.00972e-10	-0.948145	9.84772e-05	-2.00972e-10	-1.0471
44562238	chr7:44562238:A:G	5.57001e-09	-2.00972e-10	-1.21928	8.57903e-05	-2.00972e-10	-1.18501
44562588	chr7:44562588:G:T	9.87665e-10	-1.78809	-1.161	1.4823e-05	-1.77364	-1.1671
44562616	chr7:44562616:C:T	3.00777e-08	-2.00972e-10	0.467106	0.000519137	-2.00972e-10	0.615247
44562646	chr7:44562646:G:A	9.00615e-09	-2.00972e-10	-0.738772	0.000141994	-2.00972e-10	-0.681135
44562965	chr7:44562965:T:A	5.72517e-09	-2.00972e-10	-1.19181	8.81256e-05	-2.00972e-10	-1.15816
44562990	chr7:44562990:T:C	1.278e-09	-1.55389	-1.1375	1.47385e-05	-1.74559	-1.20087
44563291	chr7:44563291:T:C	6.83276e-09	-2.00972e-10	-1.01495	9.88427e-05	-2.00972e-10	-1.04339
44563547	chr7:44563547:T:C	4.8739e-09	-2.00972e-10	-1.35278	7.26866e-05	-2.00972e-10	-1.35076
44563857	chr7:44563857:T:G	6.69907e-09	-2.00972e-10	-1.03471	0.000103913	-2.00972e-10	-0.993365
44564159	chr7:44564159:C:T	8.25085e-09	-2.00972e-10	-0.826363	0.00011727	-2.00972e-10	-0.872444
44564211	chr7:44564211:G:A	6.61926e-09	-2.00972e-10	-1.0467	9.05208e-05	-2.00972e-10	-1.13134
44564314	chr7:44564314:C:G	3.05998e-09	-1.81827	-3.49827e-10	4.55165e-05	-1.81885	-3.49827e-10
44564521	chr7:44564521:AAAG:A	1.18165e-09	-1.73329	-1.03648	1.62572e-05	-1.81665	-1.03173
44564589	chr7:44564589:T:C	4.87929e-09	-2.00972e-10	-1.35168	7.2694e-05	-2.00972e-10	-1.35066
44564671	chr7:44564671:T:C	1.4639e-09	-1.54987	-1.00571	1.83248e-05	-1.72578	-1.00289
44564676	chr7:44564676:C:G	1.41593e-09	-1.58391	-1.00498	1.79453e-05	-1.74745	-1.00214
44564735	chr7:44564735:A:G	6.20368e-09	-2.00972e-10	-1.11154	9.24666e-05	-2.00972e-10	-1.11007
44564861	chr7:44564861:T:A	8.69861e-09	-2.00972e-10	-0.773516	0.000123395	-2.00972e-10	-0.82153
44565131	chr7:44565131:C:T	5.92327e-09	-2.00972e-10	-1.15779	8.62962e-05	-2.00972e-10	-1.17914
44565367	chr7:44565367:CAT:C	7.63001e-09	-2.00972e-10	-0.90459	0.000102347	-2.00972e-10	-1.00855
44565589	chr7:44565589:G:A	6.40561e-09	-2.00972e-10	-1.07951	9.02376e-05	-2.00972e-10	-1.13447
44566499	chr7:44566499:C:T	6.72835e-09	-1.24327	0.212923	3.45063e-05	-1.84082	-0.25496
44566585	chr7:44566585:C:T	8.25639e-09	-2.00972e-10	-0.825692	0.000108974	-2.00972e-10	-0.945813
44566612	chr7:44566612:T:G	4.8818e-09	-2.00972e-10	-1.35116	7.27435e-05	-2.00972e-10	-1.34998
44566740	chr7:44566740:C:T	7.67156e-09	-1.19764	0.298479	3.73462e-05	-1.83395	-0.182742
44567172	chr7:44567172:G:T	5.77844e-09	-2.00972e-10	-1.18254	8.08133e-05	-2.00972e-10	-1.24478
44567349	chr7:44567349:G:C	1.16664e-09	-1.64167	-1.14089	1.39921e-05	-1.79471	-1.20372
44567573	chr7:44567573:C:T	1.27105e-09	-1.52602	-1.17082	1.35636e-05	-1.85167	-1.17786
44567741	chr7:44567741:T:C	3.62224e-09	-1.64959	-3.49827e-10	4.44175e-05	-1.84329	-3.49827e-10
44567924	chr7:44567924:T:C	5.57001e-09	-2.00972e-10	-1.21928	8.57903e-05	-2.00972e-10	-1.18501
44568438	chr7:44568438:T:C	8.7647e-09	-2.00972e-10	-0.765947	0.000124287	-2.00972e-10	-0.814329
44568504	chr7:44568504:A:G	1.25841e-09	-1.36856	-1.33828	1.17985e-05	-1.82127	-1.34768
44568565	chr7:44568565:G:A	7.30812e-09	-2.00972e-10	-0.947693	0.000105494	-2.00972e-10	-0.978266
44568818	chr7:44568818:T:C	6.07684e-09	-2.00972e-10	-1.13219	9.05589e-05	-2.00972e-10	-1.13092
44569119	chr7:44569119:C:T	7.50816e-09	-2.00972e-10	-0.920689	0.000100899	-2.00972e-10	-1.0228
44569186	chr7:44569186:G:A	7.15931e-09	-2.00972e-10	-0.968265	8.05239e-05	-2.00972e-10	-1.24837
44569371	chr7:44569371:C:T	1.18668e-09	-1.62589	-1.13963	1.41325e-05	-1.78577	-1.20267
44570153	chr7:44570153:C:T	1.39958e-08	-2.00972e-10	-0.297922	0.000189573	-2.00972e-10	-0.392147
44570226	chr7:44570226:A:G	3.94927e-09	-1.56315	-3.49827e-10	4.46516e-05	-1.83803	-3.49827e-10
44570253	chr7:44570253:C:T	1.29772e-08	-0.628337	0.254854	3.97245e-05	-1.72782	-0.227137
44570630	chr7:44570630:C:A	9.09841e-10	-1.67829	-1.35288	1.18729e-05	-1.81111	-1.35156
44570841	chr7:44570841:G:A	6.15183e-09	-2.00972e-10	-1.11993	9.4793e-05	-2.00972e-10	-1.08522
44570891	chr7:44570891:C:T	1.02393e-09	-1.58449	-1.32854	1.17888e-05	-1.84301	-1.32676
44570994	chr7:44570994:C:T	8.26495e-09	-2.00972e-10	-0.824655	0.000129786	-2.00972e-10	-0.771034
44571331	chr7:44571331:G:A	2.59043e-08	-2.00972e-10	0.317729	0.00022836	-2.00972e-10	-0.205997
44571410	chr7:44571410:C:T	6.08178e-09	-2.00972e-10	-1.13138	8.41286e-05	-2.00972e-10	-1.20457
44571478	chr7:44571478:T:C	1.27185e-09	-1.50204	-1.19416	1.32381e-05	-1.85257	-1.20126
44571945	chr7:44571945:T:C	1.19264e-09	-1.62048	-1.14003	1.41695e-05	-1.78282	-1.20301
44572291	chr7:44572291:A:G	9.14924e-10	-1.67944	-1.34615	1.20244e-05	-1.81184	-1.33814
44572536	chr7:44572536:G:C	5.57093e-09	-2.00972e-10	-1.21912	8.58065e-05	-2.00972e-10	-1.18483
44572630	chr7:44572630:G:A	6.05892e-09	-2.00972e-10	-1.13515	8.38692e-05	-2.00972e-10	-1.20766
44572748	chr7:44572748:G:C	5.80557e-09	-0.529446	-0.648416	1.88025e-05	-1.70072	-1.00221
44573315	chr7:44573315:A:G	3.04069e-09	-1.8246	-3.49827e-10	5.15336e-05	-1.69469	-3.49827e-10
44573393	chr7:44573393:T:C	5.75549e-09	-2.00972e-10	-1.18652	8.05063e-05	-2.00972e-10	-1.24859
44573466	chr7:44573466:T:G	5.57001e-09	-2.00972e-10	-1.21928	8.57903e-05	-2.00972e-10	-1.18501
44573504	chr7:44573504:A:G	1.24807e-09	-1.51648	-1.1986	1.31872e-05	-1.85213	-1.20555
44574012	chr7:44574012:CG:C	1.30715e-08	-0.5951	0.228852	3.92169e-05	-1.7172	-0.250612
44574056	chr7:44574056:G:A	6.61808e-09	-2.00972e-10	-1.04687	9.58508e-05	-2.00972e-10	-1.07413
44574594	chr7:44574594:A:T	8.75184e-09	-2.00972e-10	-0.767415	0.000124129	-2.00972e-10	-0.815601
44574649	chr7:44574649:T:C	1.21588e-09	-1.59819	-1.14302	1.43097e-05	-1.7705	-1.20548
44574682	chr7:44574682:C:T	8.77372e-09	-2.00972e-10	-0.764918	0.000124459	-2.00972e-10	-0.812943
44575121	chr7:44575121:A:G	1.00056e-09	-1.82334	-1.11278	1.22472e-05	-1.85246	-1.27916
44575562	chr7:44575562:A:G	2.02862e-09	-0.888551	-1.34077	1.28335e-05	-1.73437	-1.35049
44575587	chr7:44575587:T:C	1.25862e-09	-1.51698	-1.18968	1.33036e-05	-1.85211	-1.19678
44575645	chr7:44575645:T:G	8.53527e-09	-2.00972e-10	-0.792472	0.000134396	-2.00972e-10	-0.736128
44575671	chr7:44575671:T:C	5.5767e-09	-2.00972e-10	-1.21808	8.5906e-05	-2.00972e-10	-1.18367
44575928	chr7:44575928:G:A	1.22734e-09	-1.52829	-1.20354	1.31318e-05	-1.85155	-1.21033
44576389	chr7:44576389:A:T	5.88451e-09	-0.518726	-0.645629	1.89055e-05	-1.69722	-1.00025
44576760	chr7:44576760:T:G	9.11915e-10	-1.68271	-1.34618	1.20043e-05	-1.81347	-1.33819
44577113	chr7:44577113:C:G	1.18072e-09	-1.62979	-1.14076	1.40895e-05	-1.78785	-1.20364
44577348	chr7:44577348:A:G	4.70658e-09	-1.38772	-3.49827e-10	5.25216e-05	-1.6757	-3.49827e-10
44577375	chr7:44577375:G:C	8.21005e-09	-2.00972e-10	-0.831321	0.000128898	-2.00972e-10	-0.777903
44577508	chr7:44577508:A:G	1.27292e-09	-1.51897	-1.1764	1.35082e-05	-1.85191	-1.18172
44577555	chr7:44577555:T:C	6.22185e-09	-0.449276	-0.659336	1.91572e-05	-1.67318	-1.01106
44578027	chr7:44578027:A:G	8.4226e-09	-2.00972e-10	-0.80576	0.000109812	-2.00972e-10	-0.938149
44578149	chr7:44578149:C:T	6.26874e-09	-2.00972e-10	-1.1011	8.62954e-05	-2.00972e-10	-1.17914
44578318	chr7:44578318:C:T	5.27592e-09	-2.00972e-10	-1.27353	7.61424e-05	-2.00972e-10	-1.30432
44578763	chr7:44578763:G:A	1.734e-08	-2.00972e-10	-0.083663	0.000293726	-2.00972e-10	0.0457256
44578880	chr7:44578880:AAAAAAG:A	1.56639e-09	-1.256	-1.2319	1.70754e-05	-1.53672	-1.26257
44579000	chr7:44579000:T:A	1.30167e-08	-0.607707	0.237262	3.94201e-05	-1.72097	-0.241669
44579703	chr7:44579703:T:C	1.2677e-08	-0.617409	0.220521	3.87516e-05	-1.72409	-0.255657
44579901	chr7:44579901:T:C	8.73823e-09	-2.00972e-10	-0.768971	0.000122187	-2.00972e-10	-0.831365
44580032	chr7:44580032:G:A	6.2428e-09	-2.00972e-10	-1.10525	0.000114311	-2.00972e-10	-0.897995
44580045	chr7:44580045:A:C	6.34395e-09	-2.00972e-10	-1.08918	8.71496e-05	-2.00972e-10	-1.1693
44580226	chr7:44580226:C:G	1.15745e-09	-1.62459	-1.16587	1.38939e-05	-1.78466	-1.22081
44580642	chr7:44580642:T:C	1.17944e-09	-1.62484	-1.1468	1.40558e-05	-1.78499	-1.20889
44580763	chr7:44580763:G:A	6.60154e-09	-0.475337	-0.574039	2.01961e-05	-1.68183	-0.949599
44580787	chr7:44580787:A:T	9.13439e-09	-2.00972e-10	-0.724633	0.000129334	-2.00972e-10	-0.774524
44581237	chr7:44581237:C:A	5.85705e-09	-0.52402	-0.645013	1.88794e-05	-1.69913	-0.999726
44581256	chr7:44581256:A:G	6.24512e-09	-2.00972e-10	-1.10488	8.45471e-05	-2.00972e-10	-1.19961
44582184	chr7:44582184:G:A	8.73915e-09	-2.00972e-10	-0.768867	0.000122201	-2.00972e-10	-0.831255
44582334	chr7:44582334:A:T	8.76001e-09	-2.00972e-10	-0.766482	0.000124279	-2.00972e-10	-0.814388
44582563	chr7:44582563:GGA:G	7.99594e-09	-2.00972e-10	-0.857745	0.000111469	-2.00972e-10	-0.923177
44582687	chr7:44582687:G:A	1.37107e-09	-1.47659	-1.14449	1.39329e-05	-1.85257	-1.1501
44582954	chr7:44582954:AC:A	1.41557e-09	-1.46089	-1.12826	1.4163e-05	-1.8521	-1.13418
44582956	chr7:44582956:C:G	1.43059e-09	-1.44348	-1.13512	1.408e-05	-1.85122	-1.14095
44583127	chr7:44583127:G:A	6.77986e-09	-2.00972e-10	-1.02272	9.10828e-05	-2.00972e-10	-1.12515
44583317	chr7:44583317:T:C	1.15452e-08	-0.699156	0.208747	3.73878e-05	-1.74968	-0.265899
44583365	chr7:44583365:C:G	8.62027e-09	-0.782562	-3.49827e-10	7.33113e-05	-1.34221	-3.49827e-10
44583695	chr7:44583695:T:C	8.28681e-09	-2.00972e-10	-0.822014	0.000130145	-2.00972e-10	-0.768271
44583933	chr7:44583933:G:T	5.90462e-09	-2.00972e-10	-1.16094	8.47595e-05	-2.00972e-10	-1.1971
44583980	chr7:44583980:G:A	8.76485e-09	-2.00972e-10	-0.76593	0.000124325	-2.00972e-10	-0.814021
44584266	chr7:44584266:G:A	1.31979e-09	-1.56854	-1.09067	1.52958e-05	-1.753	-1.15634
44584429	chr7:44584429:C:T	5.48041e-09	-2.00972e-10	-1.2355	8.42968e-05	-2.00972e-10	-1.20258
44585478	chr7:44585478:A:G	9.95981e-09	-2.00972e-10	-0.638121	0.000140271	-2.00972e-10	-0.693348
44585972	chr7:44585972:G:A	5.99517e-09	-2.00972e-10	-1.14572	8.31903e-05	-2.00972e-10	-1.21579
44586064	chr7:44586064:A:G	7.6871e-09	-0.154705	-0.742431	2.06837e-05	-1.53922	-1.06836
44586323	chr7:44586323:T:C	4.90789e-09	-2.00972e-10	-1.34584	7.28073e-05	-2.00972e-10	-1.3491
44586325	chr7:44586325:T:C	9.02241e-09	-2.00972e-10	-0.736968	0.000127524	-2.00972e-10	-0.788618
44586425	chr7:44586425:G:A	5.52977e-09	-2.00972e-10	-1.22653	8.51036e-05	-2.00972e-10	-1.19305
44586508	chr7:44586508:T:C	6.70587e-09	-2.00972e-10	-1.0337	8.95498e-05	-2.00972e-10	-1.14213
44586665	chr7:44586665:T:C	2.55241e-09	-0.667169	-1.33247	2.88236e-05	-0.928521	-1.3472
44586683	chr7:44586683:G:A	9.24534e-09	-2.00972e-10	-0.712559	0.000130751	-2.00972e-10	-0.763628
44586778	chr7:44586778:T:C	3.55669e-09	-0.589749	-1.0781	2.11533e-05	-1.49928	-1.08585
44586784	chr7:44586784:G:A	8.73823e-09	-2.00972e-10	-0.768971	0.000122187	-2.00972e-10	-0.831365
44586844	chr7:44586844:A:G	8.64675e-09	-2.00972e-10	-0.779495	0.000136271	-2.00972e-10	-0.722273
44587070	chr7:44587070:G:A	7.51042e-09	-2.00972e-10	-0.920388	0.000105127	-2.00972e-10	-0.981754
44587827	chr7:44587827:G:A	2.97769e-09	-1.84553	-3.49827e-10	4.82765e-05	-1.75998	-3.49827e-10
44588180	chr7:44588180:A:G	8.44315e-09	-2.00972e-10	-0.803324	0.000120042	-2.00972e-10	-0.84908
44588608	chr7:44588608:C:T	1.87938e-08	-0.22244	0.219285	4.48365e-05	-1.56258	-0.271318
44588866	chr7:44588866:G:A	6.39862e-09	-0.336782	-0.743815	1.91941e-05	-1.61136	-1.07096
44589204	chr7:44589204:C:T	7.65098e-09	-2.00972e-10	-0.901845	0.000107804	-2.00972e-10	-0.956602
44589803	chr7:44589803:C:T	8.73874e-09	-2.00972e-10	-0.768913	0.000122192	-2.00972e-10	-0.831327
44589868	chr7:44589868:G:A	8.74225e-09	-2.00972e-10	-0.768511	0.000122239	-2.00972e-10	-0.830945
44589906	chr7:44589906:G:A	6.91207e-09	-1.00341	-3.49827e-10	5.37404e-05	-1.65276	-3.49827e-10
44590412	chr7:44590412:T:G	8.50991e-09	-2.00972e-10	-0.795448	8.87166e-05	-2.00972e-10	-1.15147
44590530	chr7:44590530:GA:G	2.51306e-09	-0.683369	-1.33181	2.8096e-05	-0.953975	-1.34732
44590719	chr7:44590719:A:G	3.16662e-09	-1.78402	-3.49827e-10	5.72622e-05	-1.58928	-3.49827e-10
44590954	chr7:44590954:C:T	5.52583e-09	-2.00972e-10	-1.22724	8.50355e-05	-2.00972e-10	-1.19385
44591435	chr7:44591435:C:T	1.70992e-09	-1.06179	-1.33844	1.3276e-05	-1.70328	-1.34768
44591507	chr7:44591507:C:T	2.20894e-09	-0.850815	-1.29335	2.65204e-05	-1.08263	-1.27638
44591533	chr7:44591533:G:A	1.64413e-08	-0.230019	0.0931361	4.02592e-05	-1.56583	-0.375753
44592613	chr7:44592613:A:G	3.12714e-09	-0.796788	-0.999771	2.04641e-05	-1.61188	-1.00637
44592645	chr7:44592645:A:G	2.1104e-09	-0.92447	-1.26533	1.48274e-05	-1.67897	-1.26147
44593620	chr7:44593620:G:C	2.96487e-09	-0.800158	-1.04969	1.94477e-05	-1.61107	-1.05813
44593838	chr7:44593838:CCTGGGCAACAGAGTGAAACT:C	6.28576e-09	-2.00972e-10	-1.09839	9.36757e-05	-2.00972e-10	-1.09708
44595119	chr7:44595119:G:A	5.59379e-09	-2.00972e-10	-1.21502	8.45573e-05	-2.00972e-10	-1.19949
44595120	chr7:44595120:AAT:A	4.15656e-09	-1.51199	-3.49827e-10	4.86091e-05	-1.75311	-3.49827e-10
44595304	chr7:44595304:C:T	6.1331e-09	-2.00972e-10	-1.12298	9.15418e-05	-2.00972e-10	-1.12013
44595398	chr7:44595398:T:C	7.02077e-09	-2.00972e-10	-0.987806	9.4895e-05	-2.00972e-10	-1.08415
44596211	chr7:44596211:C:T	2.25288e-09	-0.831697	-1.29277	2.69741e-05	-1.06638	-1.27566
44596255	chr7:44596255:G:C	8.42208e-09	-2.00972e-10	-0.805822	0.000119754	-2.00972e-10	-0.851484
44596398	chr7:44596398:G:A	8.49526e-09	-0.797171	-3.49827e-10	4.95757e-05	-1.73342	-3.49827e-10
44596425	chr7:44596425:TC:T	4.89512e-09	-2.00972e-10	-1.34844	7.29869e-05	-2.00972e-10	-1.34664
44596443	chr7:44596443:T:A	8.42e-09	-2.00972e-10	-0.806069	0.000119725	-2.00972e-10	-0.851725
44596720	chr7:44596720:C:T	5.84473e-09	-2.00972e-10	-1.17114	8.14691e-05	-2.00972e-10	-1.2367
44597358	chr7:44597358:C:T	2.24759e-08	-2.00972e-10	0.175764	0.000421957	-2.00972e-10	0.407982
44597567	chr7:44597567:T:A	2.89924e-09	-0.632032	-1.2402	2.69311e-05	-1.15636	-1.18728
44597888	chr7:44597888:G:A	4.93802e-09	0.0108259	-1.35054	2.17155e-05	-1.21843	-1.34046
44597908	chr7:44597908:G:A	8.87265e-09	-2.00972e-10	-0.753705	0.000123925	-2.00972e-10	-0.817242
44598012	chr7:44598012:A:T	1.01168e-09	-1.58021	-1.34486	1.17987e-05	-1.81609	-1.35284
44598094	chr7:44598094:C:T	6.21905e-09	-2.00972e-10	-1.10906	9.283e-05	-2.00972e-10	-1.10615
44598102	chr7:44598102:G:A	6.37216e-09	-2.00972e-10	-1.08474	9.24471e-05	-2.00972e-10	-1.11028
44598229	chr7:44598229:A:C	4.90742e-09	-2.00972e-10	-1.34593	7.32002e-05	-2.00972e-10	-1.34372
44599118	chr7:44599118:C:G	8.32645e-09	-2.00972e-10	-0.817242	0.000118452	-2.00972e-10	-0.862413
44599273	chr7:44599273:G:A	8.92376e-09	-2.00972e-10	-0.747962	0.000115569	-2.00972e-10	-0.887056
44600462	chr7:44600462:T:C	1.81069e-09	-1.36277	-0.9802	1.56915e-05	-1.79045	-1.09335
44600716	chr7:44600716:C:T	6.35341e-09	-1.08769	-3.49827e-10	0.000109033	-0.94527	-3.49827e-10
44601760	chr7:44601760:G:A	2.44614e-09	-0.711673	-1.33049	2.77883e-05	-0.966165	-1.34614
44601977	chr7:44601977:C:T	1.88924e-09	-1.00804	-1.29246	2.35133e-05	-1.2039	-1.27545
44602285	chr7:44602285:T:G	3.58641e-09	-1.65953	-3.49827e-10	4.96064e-05	-1.7328	-3.49827e-10
44602850	chr7:44602850:C:T	4.8873e-09	-2.00972e-10	-1.35004	7.30363e-05	-2.00972e-10	-1.34596
44602865	chr7:44602865:T:A	8.7849e-09	-2.00972e-10	-0.763644	0.000113227	-2.00972e-10	-0.907522
44603422	chr7:44603422:C:G	5.52427e-09	-2.00972e-10	-1.22753	8.50079e-05	-2.00972e-10	-1.19418
44604203	chr7:44604203:G:A	5.05928e-09	0.0115492	-1.327	2.29664e-05	-1.18295	-1.31994
44604546	chr7:44604546:G:C	1.703e-08	-0.294227	0.192526	4.26408e-05	-1.59208	-0.292032
44604989	chr7:44604989:A:C	8.4536e-09	-2.00972e-10	-0.802087	0.000120138	-2.00972e-10	-0.848278
44605487	chr7:44605487:C:T	7.05492e-09	-0.180094	-0.80286	1.95653e-05	-1.55227	-1.1109
44605856	chr7:44605856:C:A	8.42153e-09	-2.00972e-10	-0.805887	0.000117979	-2.00972e-10	-0.866414
44605940	chr7:44605940:A:C	6.61036e-09	-2.00972e-10	-1.04804	8.83741e-05	-2.00972e-10	-1.15534
44606586	chr7:44606586:G:A	2.40273e-09	-0.727923	-1.33215	2.73287e-05	-0.98195	-1.34704
44606873	chr7:44606873:C:T	1.588e-08	-0.325601	0.153983	4.0759e-05	-1.60532	-0.323929
44607110	chr7:44607110:G:C	6.48668e-09	-2.00972e-10	-1.06693	8.87082e-05	-2.00972e-10	-1.15157
44607164	chr7:44607164:G:A	3.00055e-09	-0.778905	-1.05898	1.94659e-05	-1.60147	-1.06678
44607211	chr7:44607211:A:G	5.03717e-09	-2.00972e-10	-1.31984	7.40615e-05	-2.00972e-10	-1.33203
44607839	chr7:44607839:T:C	8.4065e-09	-2.00972e-10	-0.807674	0.000119487	-2.00972e-10	-0.853713
44607855	chr7:44607855:T:C	5.05814e-09	-2.00972e-10	-1.31568	7.39376e-05	-2.00972e-10	-1.3337
44607957	chr7:44607957:CCCCAAA:C	3.04198e-09	-1.82417	-3.49827e-10	6.10407e-05	-1.52538	-3.49827e-10
44608198	chr7:44608198:G:A	2.77172e-08	-2.00972e-10	0.385374	0.000475749	-2.00972e-10	0.52797
44608637	chr7:44608637:C:T	1.17652e-08	-2.00972e-10	-0.471533	0.000198037	-2.00972e-10	-0.348465
44608958	chr7:44608958:A:G	1.69346e-08	-0.107323	-3.49827e-10	0.000131996	-0.754152	-3.49827e-10
44609201	chr7:44609201:G:A	4.90514e-09	-2.00972e-10	-1.3464	7.31603e-05	-2.00972e-10	-1.34427
44609380	chr7:44609380:T:C	9.58936e-09	-2.00972e-10	-0.676025	0.000124064	-2.00972e-10	-0.816126
44609554	chr7:44609554:G:A	5.10213e-09	-2.00972e-10	-1.30702	7.48191e-05	-2.00972e-10	-1.32185
44610237	chr7:44610237:G:T	5.87023e-09	-2.00972e-10	-1.16678	8.95288e-05	-2.00972e-10	-1.14236
44610372	chr7:44610372:G:A	5.38399e-09	-2.00972e-10	-1.25325	8.25643e-05	-2.00972e-10	-1.22334
44610753	chr7:44610753:C:T	3.51075e-08	-2.00972e-10	0.621735	0.000660157	-2.00972e-10	0.855557
44611272	chr7:44611272:G:T	4.98674e-09	-2.00972e-10	-1.3299	7.36705e-05	-2.00972e-10	-1.33732
44611300	chr7:44611300:G:A	7.15719e-09	-0.968562	-3.49827e-10	6.48196e-05	-1.46531	-3.49827e-10
44611337	chr7:44611337:C:T	4.88111e-09	-2.00972e-10	-1.35131	7.34634e-05	-2.00972e-10	-1.34013
44611338	chr7:44611338:A:G	9.69292e-09	-2.00972e-10	-0.665283	0.000124613	-2.00972e-10	-0.811711
44611376	chr7:44611376:C:T	6.14482e-09	-2.00972e-10	-1.12107	9.15581e-05	-2.00972e-10	-1.11995
44611899	chr7:44611899:T:C	2.22055e-09	-0.806742	-1.33218	2.55432e-05	-1.0495	-1.34705
44611951	chr7:44611951:G:A	1.58472e-09	-1.12343	-1.35284	1.30481e-05	-1.71541	-1.35287
44611987	chr7:44611987:T:G	4.87726e-09	-2.00972e-10	-1.35209	7.32814e-05	-2.00972e-10	-1.34261
44612086	chr7:44612086:A:G	5.32805e-09	-2.00972e-10	-1.26369	8.12908e-05	-2.00972e-10	-1.23889
44612345	chr7:44612345:C:G	8.38953e-09	-2.00972e-10	-0.809695	0.000119278	-2.00972e-10	-0.855465
44612817	chr7:44612817:T:C	5.42073e-09	-2.00972e-10	-1.24645	8.47665e-05	-2.00972e-10	-1.19702
44613318	chr7:44613318:G:A	8.06215e-09	-2.00972e-10	-0.849498	0.000126401	-2.00972e-10	-0.797465
44613485	chr7:44613485:G:A	5.1019e-09	-0.0271309	-1.27994	3.22903e-05	-0.875463	-1.28669
44613560	chr7:44613560:C:T	9.88326e-09	-2.00972e-10	-0.645837	0.000134937	-2.00972e-10	-0.732111
44613602	chr7:44613602:A:G	6.3787e-09	-2.00972e-10	-1.08372	8.74653e-05	-2.00972e-10	-1.16568
44613604	chr7:44613604:C:T	1.64972e-08	-2.00972e-10	-0.133491	0.000218115	-2.00972e-10	-0.251896
44613639	chr7:44613639:G:A	4.8735e-09	-2.00972e-10	-1.35287	7.29769e-05	-2.00972e-10	-1.34678
44613751	chr7:44613751:C:T	2.44127e-08	-2.00972e-10	0.258423	0.000416863	-2.00972e-10	0.395837
44613756	chr7:44613756:A:G	6.83552e-09	-0.186994	-0.827553	1.91802e-05	-1.55574	-1.1273
44613866	chr7:44613866:G:A	1.17081e-08	-2.00972e-10	-0.476397	0.000160354	-2.00972e-10	-0.559539
44614058	chr7:44614058:G:A	8.6925e-09	-2.00972e-10	-0.774219	0.000123453	-2.00972e-10	-0.821059
44614300	chr7:44614300:TTTGTTTTTTTTG:T	1.19531e-08	-2.00972e-10	-0.455692	0.000163185	-2.00972e-10	-0.542036
44614312	chr7:44614312:G:T	2.10511e-09	-0.840052	-1.35226	1.48332e-05	-1.58994	-1.35011
44614453	chr7:44614453:T:G	5.52601e-09	-2.00972e-10	-1.22721	8.50387e-05	-2.00972e-10	-1.19381
44614498	chr7:44614498:T:C	1.59823e-09	-1.12301	-1.34478	1.31855e-05	-1.71512	-1.34269
44614974	chr7:44614974:G:A	1.64459e-08	-0.259328	0.122723	4.07417e-05	-1.57855	-0.351115
44615058	chr7:44615058:G:T	1.87068e-08	-0.176225	0.168433	4.38795e-05	-1.54339	-0.31208
44615159	chr7:44615159:G:T	1.75835e-08	-0.252834	0.183114	4.30219e-05	-1.5755	-0.299709
44615540	chr7:44615540:A:G	1.69708e-09	-1.06441	-1.34336	1.35533e-05	-1.68924	-1.34105
44615825	chr7:44615825:C:T	6.45692e-09	-2.00972e-10	-1.07153	8.68117e-05	-2.00972e-10	-1.17318
44615974	chr7:44615974:A:G	3.1446e-09	-1.79099	-3.49827e-10	6.40462e-05	-1.47732	-3.49827e-10
44615989	chr7:44615989:A:T	2.90582e-08	-2.00972e-10	0.432622	0.000502394	-2.00972e-10	0.582465
44616027	chr7:44616027:A:G	2.46231e-09	-0.837064	-1.19852	2.76922e-05	-1.07733	-1.23844
44616477	chr7:44616477:A:T	2.76672e-08	-2.00972e-10	0.383567	0.000474873	-2.00972e-10	0.526127
44617716	chr7:44617716:A:C	6.82727e-09	-2.00972e-10	-1.01575	0.000106323	-2.00972e-10	-0.970436
44617876	chr7:44617876:C:T	4.98012e-09	-0.00144135	-1.32978	2.27506e-05	-1.18854	-1.32379
44617980	chr7:44617980:A:G	5.67132e-09	-2.00972e-10	-1.20126	8.75547e-05	-2.00972e-10	-1.16466
44618141	chr7:44618141:T:C	1.66898e-09	-1.10071	-1.32376	1.36092e-05	-1.70575	-1.32042
44618377	chr7:44618377:C:T	1.03824e-08	-2.00972e-10	-0.596568	0.000146311	-2.00972e-10	-0.651188
44618389	chr7:44618389:T:C	1.20561e-08	-2.00972e-10	-0.447111	0.000164682	-2.00972e-10	-0.532904
44618565	chr7:44618565:C:G	1.87859e-08	-0.236112	0.232539	4.51298e-05	-1.56859	-0.258786
44618976	chr7:44618976:A:G	8.91232e-09	-2.00972e-10	-0.749244	0.000115441	-2.00972e-10	-0.888158
44619079	chr7:44619079:G:A	8.46326e-09	-2.00972e-10	-0.800945	0.000120326	-2.00972e-10	-0.846714
44619193	chr7:44619193:A:G	3.14175e-09	-1.7919	-3.49827e-10	4.46221e-05	-1.83869	-3.49827e-10
44619206	chr7:44619206:G:A	8.38933e-09	-2.00972e-10	-0.809719	0.00011932	-2.00972e-10	-0.855115
44619711	chr7:44619711:G:A	9.13967e-09	-2.00972e-10	-0.724055	0.000118055	-2.00972e-10	-0.865771
44619884	chr7:44619884:T:C	1.7655e-08	-0.305159	0.239499	4.42046e-05	-1.59595	-0.252145
44620170	chr7:44620170:A:G	1.81371e-08	-0.286032	0.247315	4.48434e-05	-1.58831	-0.245434
44620510	chr7:44620510:T:G	5.93824e-09	-2.00972e-10	-1.15527	9.06704e-05	-2.00972e-10	-1.12969
44620692	chr7:44620692:CT:C	8.40163e-09	-2.00972e-10	-0.808253	0.000119491	-2.00972e-10	-0.853677
44620830	chr7:44620830:A:G	4.91886e-09	-2.00972e-10	-1.3436	7.46352e-05	-2.00972e-10	-1.32431
44621280	chr7:44621280:C:T	1.78565e-08	-0.264486	0.210174	4.37582e-05	-1.57973	-0.27851
44621662	chr7:44621662:A:G	2.9878e-08	-2.00972e-10	0.460442	0.000517316	-2.00972e-10	0.611732
44621685	chr7:44621685:A:G	5.56186e-09	-1.22075	-3.49827e-10	5.92375e-05	-1.55537	-3.49827e-10
44622224	chr7:44622224:A:G	4.90004e-09	-2.00972e-10	-1.34744	7.41071e-05	-2.00972e-10	-1.33141
44623030	chr7:44623030:C:T	8.4814e-09	-2.00972e-10	-0.798803	0.000110012	-2.00972e-10	-0.936335
44623039	chr7:44623039:A:G	4.89362e-09	-2.00972e-10	-1.34875	7.38961e-05	-2.00972e-10	-1.33426
44623150	chr7:44623150:G:T	5.07137e-09	-2.00972e-10	-1.31307	7.42018e-05	-2.00972e-10	-1.33013
44623274	chr7:44623274:C:G	6.12432e-09	0.213271	-1.33768	2.57416e-05	-1.05578	-1.33303
44623605	chr7:44623605:G:A	6.25123e-09	-2.00972e-10	-1.1039	8.93254e-05	-2.00972e-10	-1.14464
44623715	chr7:44623715:G:A	5.51122e-09	-2.00972e-10	-1.22989	7.99945e-05	-2.00972e-10	-1.25496
44624171	chr7:44624171:A:G	1.54253e-09	-1.16934	-1.33392	1.28837e-05	-1.74165	-1.33931
44624278	chr7:44624278:AC:A	1.91308e-08	-2.00972e-10	0.014619	0.000178399	-2.00972e-10	-0.4529
44624856	chr7:44624856:AAAG:A	9.34496e-09	-2.00972e-10	-0.701842	0.000120501	-2.00972e-10	-0.845264
44624865	chr7:44624865:A:T	5.10091e-09	-1.30726	-3.49827e-10	5.52926e-05	-1.62428	-3.49827e-10
44625083	chr7:44625083:T:C	1.04092e-08	-2.00972e-10	-0.593989	0.000132609	-2.00972e-10	-0.749519
44625207	chr7:44625207:C:G	5.78774e-09	-2.00972e-10	-1.18094	8.82536e-05	-2.00972e-10	-1.15671
44625465	chr7:44625465:G:A	1.25724e-08	-2.00972e-10	-0.405171	0.000170933	-2.00972e-10	-0.49565
44625997	chr7:44625997:C:T	1.96637e-08	-0.21971	0.261805	4.66338e-05	-1.56106	-0.23353
44626426	chr7:44626426:A:T	2.78594e-08	-2.00972e-10	0.39049	0.00047814	-2.00972e-10	0.532982
44626755	chr7:44626755:T:C	6.98317e-09	-2.00972e-10	-0.993176	9.45134e-05	-2.00972e-10	-1.08818
44627619	chr7:44627619:C:G	8.39457e-09	-2.00972e-10	-0.809094	0.000119343	-2.00972e-10	-0.854918
44627837	chr7:44627837:T:C	1.72942e-09	-1.04443	-1.34446	1.32894e-05	-1.69848	-1.35147
44627967	chr7:44627967:G:T	2.28739e-09	-0.787848	-1.32142	2.61465e-05	-1.03238	-1.34082
44629822	chr7:44629822:C:T	7.23753e-09	-2.00972e-10	-0.957399	9.7501e-05	-2.00972e-10	-1.05706
44629826	chr7:44629826:C:T	8.83479e-09	-2.00972e-10	-0.757982	0.000125404	-2.00972e-10	-0.805379
44629832	chr7:44629832:G:A	8.24917e-09	-2.00972e-10	-0.826566	0.000117338	-2.00972e-10	-0.871862
44629860	chr7:44629860:G:A	9.78232e-09	-0.0884344	-0.567668	2.37691e-05	-1.51716	-0.951375
44629978	chr7:44629978:C:T	5.78774e-09	-2.00972e-10	-1.18094	8.82536e-05	-2.00972e-10	-1.15671
44630065	chr7:44630065:G:A	1.7578e-09	-1.05057	-1.32205	1.3384e-05	-1.70436	-1.33851
44630099	chr7:44630099:G:A	1.75793e-09	-1.05114	-1.32141	1.33878e-05	-1.70453	-1.33805
44630555	chr7:44630555:T:C	5.40537e-09	0.100515	-1.3498	2.35554e-05	-1.13021	-1.34736
44630921	chr7:44630921:A:G	4.87416e-09	-2.00972e-10	-1.35273	7.25327e-05	-2.00972e-10	-1.35288
44630947	chr7:44630947:C:T	2.51772e-08	-2.00972e-10	0.289258	0.000475339	-2.00972e-10	0.527108
44631130	chr7:44631130:A:T	2.18085e-08	-0.390898	0.536519	5.43069e-05	-1.63425	-0.00802293
44631255	chr7:44631255:G:A	3.03164e-09	-1.82758	-3.49827e-10	4.56739e-05	-1.81539	-3.49827e-10
44631417	chr7:44631417:C:T	5.30471e-09	0.0822634	-1.35035	2.32601e-05	-1.14211	-1.34807
44631722	chr7:44631722:G:A	1.77534e-08	-2.00972e-10	-0.0601047	0.000301327	-2.00972e-10	0.071275
44631792	chr7:44631792:T:G	8.32667e-09	-0.274009	-0.543206	2.23941e-05	-1.59529	-0.932836
44631876	chr7:44631876:A:C	8.34282e-09	-2.00972e-10	-0.815278	0.000118584	-2.00972e-10	-0.861296
44631901	chr7:44631901:A:G	2.1429e-08	-0.342683	0.470747	5.22485e-05	-1.61579	-0.0651186
44631972	chr7:44631972:A:G	6.80971e-09	-2.00972e-10	-1.01833	9.06101e-05	-2.00972e-10	-1.13036
44631984	chr7:44631984:G:A	1.60826e-08	-2.00972e-10	-0.15894	0.000218619	-2.00972e-10	-0.249591
44632023	chr7:44632023:G:A	8.42754e-09	-2.00972e-10	-0.805174	0.000115759	-2.00972e-10	-0.885409
44632619	chr7:44632619:GTTGTTA:G	1.36457e-08	-2.00972e-10	-0.323256	0.000185583	-2.00972e-10	-0.413419
44633031	chr7:44633031:A:G	7.71042e-09	-2.00972e-10	-0.894107	0.000101823	-2.00972e-10	-1.01369
44633058	chr7:44633058:C:T	2.21693e-09	-0.809212	-1.33134	2.55874e-05	-1.04821	-1.34661
44633069	chr7:44633069:T:C	7.69825e-09	-2.00972e-10	-0.895686	0.000109826	-2.00972e-10	-0.938027
44633418	chr7:44633418:C:G	4.92958e-09	-2.00972e-10	-1.34143	7.35705e-05	-2.00972e-10	-1.33868
44633563	chr7:44633563:C:T	2.08859e-08	-0.377172	0.479567	5.20439e-05	-1.62879	-0.0560435
44633616	chr7:44633616:A:G	8.302e-09	-2.00972e-10	-0.820183	0.000118094	-2.00972e-10	-0.865439
44633712	chr7:44633712:G:A	2.05973e-08	-0.411905	0.500388	5.21431e-05	-1.64445	-0.0384779
44634824	chr7:44634824:C:G	6.16928e-09	-2.00972e-10	-1.1171	9.61121e-05	-2.00972e-10	-1.07141
44635341	chr7:44635341:T:C	9.04721e-09	-2.00972e-10	-0.734223	0.000128238	-2.00972e-10	-0.783035
44635531	chr7:44635531:G:A	5.02301e-09	-0.684597	-0.638053	2.91471e-05	-1.68701	-0.577553
44635727	chr7:44635727:A:T	2.34873e-09	-0.74387	-1.33893	2.70054e-05	-0.990547	-1.35034
44635790	chr7:44635790:C:T	9.35256e-09	-2.00972e-10	-0.701029	0.000134926	-2.00972e-10	-0.732195
44635975	chr7:44635975:T:C	3.27807e-08	-2.00972e-10	0.553159	0.000569502	-2.00972e-10	0.707841
44636068	chr7:44636068:CT:C	3.54283e-08	-2.00972e-10	0.630831	0.000618396	-2.00972e-10	0.790207
44636408	chr7:44636408:G:A	1.38248e-08	-2.00972e-10	-0.310213	0.000187422	-2.00972e-10	-0.403558
44636687	chr7:44636687:C:T	6.90752e-09	-2.00972e-10	-1.00407	9.36351e-05	-2.00972e-10	-1.09752
44636733	chr7:44636733:G:A	5.10881e-09	-2.00972e-10	-1.30571	7.68673e-05	-2.00972e-10	-1.29484
44637154	chr7:44637154:T:C	4.87358e-09	-2.00972e-10	-1.35285	7.31712e-05	-2.00972e-10	-1.34412
44637463	chr7:44637463:T:C	8.24106e-09	-2.00972e-10	-0.82755	0.000117252	-2.00972e-10	-0.872595
44637499	chr7:44637499:C:T	1.08072e-09	-1.79619	-1.06286	1.71762e-05	-1.60247	-1.19092
44638082	chr7:44638082:C:A	9.13737e-09	-2.00972e-10	-0.724307	0.000127245	-2.00972e-10	-0.79081
44638337	chr7:44638337:C:T	6.41883e-09	-2.00972e-10	-1.07744	0.000100362	-2.00972e-10	-1.02814
44638492	chr7:44638492:G:A	3.16836e-08	-2.00972e-10	0.519121	0.000550575	-2.00972e-10	0.674041
44638684	chr7:44638684:A:G	2.98668e-09	-1.84252	-3.49827e-10	4.72114e-05	-1.78229	-3.49827e-10
44639193	chr7:44639193:G:C	1.69605e-08	-2.00972e-10	-0.105793	0.000226154	-2.00972e-10	-0.215703
44639649	chr7:44639649:A:G	2.72118e-09	-0.604358	-1.33126	2.82428e-05	-0.949132	-1.34695
44640020	chr7:44640020:G:A	1.52222e-08	-2.00972e-10	-0.213926	0.000258614	-2.00972e-10	-0.0815834
44640253	chr7:44640253:C:T	9.9625e-09	-2.00972e-10	-0.637851	0.000142984	-2.00972e-10	-0.674185
44640325	chr7:44640325:C:T	1.31479e-08	-2.00972e-10	-0.360417	0.000220396	-2.00972e-10	-0.241497
44640329	chr7:44640329:A:G	8.99704e-09	-2.00972e-10	-0.739784	0.000135195	-2.00972e-10	-0.730202
44640397	chr7:44640397:C:T	7.62002e-09	-2.00972e-10	-0.9059	0.000103073	-2.00972e-10	-1.00148
44640629	chr7:44640629:A:G	1.9278e-08	-2.00972e-10	0.0222856	0.000219537	-2.00972e-10	-0.245402
44640899	chr7:44640899:T:C	1.30643e-08	-2.00972e-10	-0.366797	0.000218915	-2.00972e-10	-0.248237
44641288	chr7:44641288:C:G	1.6942e-08	-2.00972e-10	-0.106882	0.000193579	-2.00972e-10	-0.371237
44641608	chr7:44641608:C:T	1.58405e-08	-2.00972e-10	-0.174106	0.000182881	-2.00972e-10	-0.428086
44642141	chr7:44642141:G:GC	4.25611e-08	-2.00972e-10	0.814261	0.000359954	-2.00972e-10	0.249056
44642149	chr7:44642149:C:G	4.87414e-09	-2.00972e-10	-1.35273	7.25761e-05	-2.00972e-10	-1.35229
44642288	chr7:44642288:G:T	5.41521e-09	-2.00972e-10	-1.24747	7.82907e-05	-2.00972e-10	-1.27649
44642769	chr7:44642769:A:G	1.53353e-08	-2.00972e-10	-0.206524	0.000260668	-2.00972e-10	-0.0736744
44642945	chr7:44642945:A:G	1.64184e-08	-2.00972e-10	-0.138278	0.000188727	-2.00972e-10	-0.396618
44643339	chr7:44643339:G:A	5.6545e-09	-1.13569	-0.0685406	4.60848e-05	-1.33796	-0.468474
44643565	chr7:44643565:T:C	5.26239e-09	-2.00972e-10	-1.27609	7.70219e-05	-2.00972e-10	-1.29283
44643944	chr7:44643944:C:T	1.01796e-09	-1.75158	-1.1673	1.2963e-05	-1.83105	-1.24377
44644234	chr7:44644234:GCTTTT:G	8.06538e-09	-2.00972e-10	-0.849098	0.000130421	-2.00972e-10	-0.76615
44644290	chr7:44644290:T:C	1.861e-08	-2.00972e-10	-0.0129777	0.00021269	-2.00972e-10	-0.277086
44644999	chr7:44644999:G:A	1.56745e-08	-2.00972e-10	-0.184642	0.000181201	-2.00972e-10	-0.437315
44645449	chr7:44645449:A:G	9.61477e-10	-1.63075	-1.34522	2.11786e-05	-1.25002	-1.33391
44645500	chr7:44645500:G:A	7.71815e-09	-0.893104	-3.49827e-10	4.7752e-05	-1.7709	-3.49827e-10
44646458	chr7:44646458:G:T	5.10792e-09	-2.00972e-10	-1.30589	7.43196e-05	-2.00972e-10	-1.32855
44646898	chr7:44646898:G:A	4.24049e-08	-2.00972e-10	0.810585	0.000358557	-2.00972e-10	0.245168
44646931	chr7:44646931:C:T	1.77833e-08	-2.00972e-10	-0.0584171	0.000204128	-2.00972e-10	-0.318173
44647271	chr7:44647271:C:T	1.03461e-09	-1.78444	-1.11821	1.38226e-05	-1.80499	-1.20562
44647835	chr7:44647835:C:G	9.17989e-09	-2.00972e-10	-0.719664	0.000130814	-2.00972e-10	-0.763142
44647839	chr7:44647839:G:A	1.27769e-08	-2.00972e-10	-0.389041	0.00017132	-2.00972e-10	-0.493388
44648646	chr7:44648646:TACAG:T	8.2954e-09	-2.00972e-10	-0.820977	0.000111011	-2.00972e-10	-0.92729
44648800	chr7:44648800:G:A	1.64425e-08	-2.00972e-10	-0.13681	0.000190442	-2.00972e-10	-0.387574
44648982	chr7:44648982:A:G	9.22693e-09	-2.00972e-10	-0.714552	0.000132053	-2.00972e-10	-0.753719
44649049	chr7:44649049:T:C	1.75196e-08	-2.00972e-10	-0.0733564	0.000201441	-2.00972e-10	-0.331423
44649502	chr7:44649502:G:A	1.05449e-09	-1.76831	-1.11532	1.36901e-05	-1.81672	-1.20353
44649633	chr7:44649633:G:A	5.323e-09	-2.00972e-10	-1.26464	8.22092e-05	-2.00972e-10	-1.22765
44650067	chr7:44650067:CAGGGAGTAGTCT:C	1.25817e-09	-1.35431	-1.3527	1.56377e-05	-1.53723	-1.35001
44650174	chr7:44650174:C:T	3.16571e-09	-1.7843	-3.49827e-10	5.69002e-05	-1.59562	-3.49827e-10
44650274	chr7:44650274:AC:A	1.3128e-09	-1.31437	-1.35015	1.60958e-05	-1.50571	-1.35266
44650311	chr7:44650311:G:A	1.23811e-08	-2.00972e-10	-0.420505	0.000139647	-2.00972e-10	-0.697805
44650423	chr7:44650423:G:A	1.4747e-08	-2.00972e-10	-0.245638	0.000249902	-2.00972e-10	-0.115853
44650543	chr7:44650543:A:G	6.91118e-09	-2.00972e-10	-1.00354	9.71204e-05	-2.00972e-10	-1.06097
44651148	chr7:44651148:G:C	4.60931e-08	-2.00972e-10	0.893985	0.000383072	-2.00972e-10	0.311303
44651675	chr7:44651675:C:T	1.50944e-08	-2.00972e-10	-0.222357	0.00025619	-2.00972e-10	-0.0910021
44651766	chr7:44651766:T:TG	4.58101e-09	-1.55076	0.135999	3.42896e-05	-1.79306	-0.309014
44652693	chr7:44652693:G:A	1.19995e-08	-2.00972e-10	-0.45181	0.000168207	-2.00972e-10	-0.511724
44652719	chr7:44652719:A:G	4.93728e-09	-2.00972e-10	-1.33986	7.29422e-05	-2.00972e-10	-1.34725
44652846	chr7:44652846:C:G	6.82226e-09	-2.00972e-10	-1.01649	9.59323e-05	-2.00972e-10	-1.07328
44653094	chr7:44653094:T:C	9.63123e-09	-2.00972e-10	-0.671669	0.000136028	-2.00972e-10	-0.72406
44653133	chr7:44653133:G:A	1.33342e-09	-1.7737	-0.875235	1.66038e-05	-1.82704	-1.00025
44653184	chr7:44653184:C:G	1.31568e-09	-1.31184	-1.35048	1.61381e-05	-1.5032	-1.35254
44653334	chr7:44653334:T:G	9.09628e-09	-0.728814	-3.49827e-10	7.00162e-05	-1.38819	-3.49827e-10
44653889	chr7:44653889:C:A	4.87413e-09	-2.00972e-10	-1.35274	7.2593e-05	-2.00972e-10	-1.35205
44654174	chr7:44654174:A:G	1.0907e-08	-2.00972e-10	-0.547273	0.000173529	-2.00972e-10	-0.480578
44654181	chr7:44654181:C:T	5.70187e-09	-2.00972e-10	-1.19588	8.18113e-05	-2.00972e-10	-1.23251
44654454	chr7:44654454:C:T	1.09432e-09	-1.72257	-1.12398	1.33094e-05	-1.83814	-1.21031
44654533	chr7:44654533:A:G	4.87431e-09	-2.00972e-10	-1.3527	7.25873e-05	-2.00972e-10	-1.35213
44654536	chr7:44654536:T:C	1.17765e-08	-2.00972e-10	-0.470576	0.000187794	-2.00972e-10	-0.401576
44655120	chr7:44655120:A:T	1.14042e-08	-2.00972e-10	-0.502701	0.00018822	-2.00972e-10	-0.399308
44655372	chr7:44655372:G:A	4.8967e-09	-2.00972e-10	-1.34812	7.3153e-05	-2.00972e-10	-1.34437
44655631	chr7:44655631:G:A	7.74001e-09	-2.00972e-10	-0.890276	0.000113157	-2.00972e-10	-0.90814
44656126	chr7:44656126:T:C	8.12722e-09	-0.749195	-0.0922642	6.32931e-05	-1.00028	-0.488869
44656604	chr7:44656604:T:C	4.87423e-09	-2.00972e-10	-1.35272	7.25896e-05	-2.00972e-10	-1.3521
44657005	chr7:44657005:A:C	1.41206e-08	-2.00972e-10	-0.289045	0.000238475	-2.00972e-10	-0.162657
44657300	chr7:44657300:C:T	1.41296e-08	-2.00972e-10	-0.28841	0.000238634	-2.00972e-10	-0.161991
44657783	chr7:44657783:C:G	1.40912e-08	-2.00972e-10	-0.29113	0.000237944	-2.00972e-10	-0.164884
44658042	chr7:44658042:A:G	1.408e-08	-2.00972e-10	-0.291924	0.000237748	-2.00972e-10	-0.165709
44658184	chr7:44658184:C:A	8.26404e-09	-2.00972e-10	-0.824765	0.000113943	-2.00972e-10	-0.901227
44658602	chr7:44658602:C:T	1.4098e-08	-2.00972e-10	-0.290646	0.000238073	-2.00972e-10	-0.164342
44658869	chr7:44658869:T:A	4.87423e-09	-2.00972e-10	-1.35272	7.25896e-05	-2.00972e-10	-1.3521
44659009	chr7:44659009:C:G	1.40881e-08	-2.00972e-10	-0.291351	0.000237879	-2.00972e-10	-0.165159
44659039	chr7:44659039:T:C	1.40989e-08	-2.00972e-10	-0.290585	0.000238094	-2.00972e-10	-0.164256
44659373	chr7:44659373:C:A	4.81609e-09	-1.36472	-3.49827e-10	5.4759e-05	-1.63398	-3.49827e-10
44659483	chr7:44659483:C:T	5.37012e-09	-2.00972e-10	-1.25583	7.81986e-05	-2.00972e-10	-1.27767
44659713	chr7:44659713:A:T	6.78365e-09	-2.00972e-10	-1.02216	0.00010888	-2.00972e-10	-0.946671
44660010	chr7:44660010:G:A	1.07757e-09	-1.73878	-1.12319	1.34047e-05	-1.83163	-1.20969
44660365	chr7:44660365:C:G	1.40621e-08	-2.00972e-10	-0.293193	0.000237433	-2.00972e-10	-0.167036
44660525	chr7:44660525:T:A	1.44792e-08	-2.00972e-10	-0.263969	0.000244881	-2.00972e-10	-0.13615
44660630	chr7:44660630:C:G	1.14226e-08	-2.00972e-10	-0.501083	0.000182127	-2.00972e-10	-0.432219
44660969	chr7:44660969:TGTTA:T	1.78431e-07	-2.00972e-10	2.24752	0.00142513	-2.00972e-10	1.6251
44661279	chr7:44661279:A:G	1.4351e-09	-1.22513	-1.35031	1.70677e-05	-1.44713	-1.3526
44661599	chr7:44661599:G:T	4.35672e-09	-0.293438	-1.17152	0.000129994	0.424896	-1.19433
44661630	chr7:44661630:C:T	1.2954e-08	-2.00972e-10	-0.375273	0.000147058	-2.00972e-10	-0.646097
44661631	chr7:44661631:G:A	1.40804e-08	-2.00972e-10	-0.291894	0.000237767	-2.00972e-10	-0.165631
44661806	chr7:44661806:G:T	4.66265e-08	-2.00972e-10	0.905489	0.00043536	-2.00972e-10	0.439252
44662096	chr7:44662096:T:A	7.9185e-08	-2.00972e-10	1.43511	0.000655859	-2.00972e-10	0.849024
44662359	chr7:44662359:C:T	5.82695e-09	-1.17419	-3.49827e-10	7.91493e-05	-1.26559	-3.49827e-10
44662412	chr7:44662412:A:T	4.21391e-08	-2.00972e-10	0.804298	0.000354778	-2.00972e-10	0.23457
44662697	chr7:44662697:A:G	6.97764e-09	-2.00972e-10	-0.993969	0.000112453	-2.00972e-10	-0.914389
44662776	chr7:44662776:C:G	4.89999e-09	-2.00972e-10	-1.34745	7.34969e-05	-2.00972e-10	-1.33968
44662900	chr7:44662900:TATC:T	1.26165e-08	-2.00972e-10	-0.401674	0.000143846	-2.00972e-10	-0.668175
44664057	chr7:44664057:G:A	8.76917e-09	-2.00972e-10	-0.765437	0.000120158	-2.00972e-10	-0.848114
44664186	chr7:44664186:G:C	2.98616e-09	-1.84269	-3.49827e-10	4.46621e-05	-1.8378	-3.49827e-10
44664284	chr7:44664284:C:CTGA	8.77936e-09	-2.00972e-10	-0.764276	0.000120509	-2.00972e-10	-0.845193
44665102	chr7:44665102:G:T	5.55273e-09	-2.00972e-10	-1.22239	8.55975e-05	-2.00972e-10	-1.18727
44665694	chr7:44665694:A:G	3.91996e-08	-2.00972e-10	0.731987	0.000333274	-2.00972e-10	0.172044
44666085	chr7:44666085:T:C	1.38849e-09	-1.25815	-1.35032	1.66088e-05	-1.47439	-1.3526
44666091	chr7:44666091:C:T	6.65903e-09	-2.00972e-10	-1.04071	8.92878e-05	-2.00972e-10	-1.14506
44666122	chr7:44666122:T:C	1.41405e-09	-1.23979	-1.35043	1.68647e-05	-1.45914	-1.35256
44666156	chr7:44666156:G:A	7.14348e-08	-2.00972e-10	1.33211	0.000597942	-2.00972e-10	0.756572
44666381	chr7:44666381:C:T	1.52732e-09	-1.63962	-0.873546	2.20438e-05	-1.78162	-0.762269
44666946	chr7:44666946:A:G	8.54484e-09	-2.00972e-10	-0.791351	0.000123332	-2.00972e-10	-0.822044
44667087	chr7:44667087:G:A	2.61589e-08	-2.00972e-10	0.327509	0.000421142	-2.00972e-10	0.40605
44667202	chr7:44667202:C:T	9.59597e-09	-2.00972e-10	-0.675336	0.000133175	-2.00972e-10	-0.745259
44667670	chr7:44667670:G:A	1.05062e-08	-0.584713	-3.49827e-10	0.000296213	0.0541569	-3.49827e-10
44667734	chr7:44667734:G:A	4.89402e-09	-2.00972e-10	-1.34867	7.31072e-05	-2.00972e-10	-1.34499
44667738	chr7:44667738:A:G	1.06005e-08	-2.00972e-10	-0.575774	0.000168418	-2.00972e-10	-0.51047
44668308	chr7:44668308:G:C	1.40106e-08	-2.00972e-10	-0.296867	0.000236509	-2.00972e-10	-0.170933
44668340	chr7:44668340:C:T	9.73899e-09	-2.00972e-10	-0.660541	0.000135034	-2.00972e-10	-0.731392
44668722	chr7:44668722:T:C	4.1782e-09	-1.49389	-0.0129094	3.11462e-05	-1.7628	-0.43543
44669139	chr7:44669139:C:T	3.9563e-09	-1.56137	-3.49827e-10	5.34787e-05	-1.65764	-3.49827e-10
44669773	chr7:44669773:T:C	2.00512e-08	1.06422	-1.00261	2.79249e-05	-1.23847	-1.06894
44669822	chr7:44669822:A:G	7.62677e-08	-2.00972e-10	1.39757	0.000633779	-2.00972e-10	0.814779
44669855	chr7:44669855:T:C	1.76765e-08	-2.00972e-10	-0.0644425	0.000302231	-2.00972e-10	0.0742708
44670122	chr7:44670122:C:T	2.9837e-09	-1.84352	-3.49827e-10	5.12116e-05	-1.70096	-3.49827e-10
44670270	chr7:44670270:G:A	1.11436e-08	-2.00972e-10	-0.525815	0.00015645	-2.00972e-10	-0.584182
44670652	chr7:44670652:C:G	1.362e-08	-2.00972e-10	-0.325137	0.000229471	-2.00972e-10	-0.201143
44670874	chr7:44670874:G:A	5.06934e-09	-2.00972e-10	-1.31347	7.39305e-05	-2.00972e-10	-1.3338
44670889	chr7:44670889:T:C	1.26422e-09	-1.62928	-1.07294	1.36678e-05	-1.85242	-1.16946
44670935	chr7:44670935:C:T	1.21386e-08	-2.00972e-10	-0.440292	0.000168816	-2.00972e-10	-0.508112
44671486	chr7:44671486:G:A	1.00344e-08	-0.630657	-3.49827e-10	6.42351e-05	-1.47437	-3.49827e-10
44672083	chr7:44672083:T:A	3.56259e-08	-2.00972e-10	0.636394	0.000550684	-2.00972e-10	0.67424
44672687	chr7:44672687:G:C	3.00022e-09	-1.83799	-3.49827e-10	5.26664e-05	-1.67294	-3.49827e-10
44672847	chr7:44672847:T:C	1.54524e-08	-2.00972e-10	-0.198916	0.000262123	-2.00972e-10	-0.0681087
44672932	chr7:44672932:C:T	6.33088e-08	-2.00972e-10	1.21135	0.000574943	-2.00972e-10	0.71735
44672953	chr7:44672953:T:C	2.2103e-08	-2.00972e-10	0.159034	0.000356196	-2.00972e-10	0.238559
44672977	chr7:44672977:G:A	5.39585e-09	-2.00972e-10	-1.25105	8.04389e-05	-2.00972e-10	-1.24942
44673462	chr7:44673462:A:T	6.27972e-09	-2.00972e-10	-1.09935	8.61178e-05	-2.00972e-10	-1.18121
44673547	chr7:44673547:G:T	8.50801e-09	-2.00972e-10	-0.795671	0.000121919	-2.00972e-10	-0.833565
44673605	chr7:44673605:C:T	1.26272e-08	-0.400825	-3.49827e-10	0.000165545	-0.527679	-3.49827e-10
44673665	chr7:44673665:A:G	7.45169e-09	-0.79486	-0.133379	5.92174e-05	-1.02779	-0.527918
44674092	chr7:44674092:G:A	5.92823e-08	-2.00972e-10	1.14563	0.000590203	-2.00972e-10	0.743545
44674245	chr7:44674245:G:A	8.01775e-09	-0.82169	-0.0333318	6.28176e-05	-1.05225	-0.444435
44674913	chr7:44674913:T:C	1.74417e-08	1.266	-1.34381	3.25556e-05	-0.80358	-1.35039
44675501	chr7:44675501:G:C	5.25846e-09	-2.00972e-10	-1.27684	7.99275e-05	-2.00972e-10	-1.2558
44675734	chr7:44675734:G:A	1.0866e-08	-2.00972e-10	-0.551038	0.000122176	-2.00972e-10	-0.831459
44676520	chr7:44676520:A:G	1.4177e-08	-2.00972e-10	-0.285061	0.000166714	-2.00972e-10	-0.520644
44677224	chr7:44677224:C:T	4.87359e-09	-2.00972e-10	-1.35285	7.26279e-05	-2.00972e-10	-1.35157
44677686	chr7:44677686:C:T	6.73408e-08	-2.00972e-10	1.27309	0.000664191	-2.00972e-10	0.861649
44678243	chr7:44678243:A:G	3.01596e-09	-1.83276	-3.49827e-10	4.81525e-05	-1.76255	-3.49827e-10
44679020	chr7:44679020:A:C	1.39134e-08	-0.30383	-3.49827e-10	0.000444088	0.459103	-3.49827e-10
44679121	chr7:44679121:G:A	8.50709e-09	-2.00972e-10	-0.795779	0.000133749	-2.00972e-10	-0.740957
44679251	chr7:44679251:C:G	7.51436e-09	-2.00972e-10	-0.919863	0.000117861	-2.00972e-10	-0.867419
44679313	chr7:44679313:C:G	2.21889e-08	-2.00972e-10	0.162913	0.000357616	-2.00972e-10	0.242537
44679501	chr7:44679501:C:T	4.06403e-09	-1.5345	-3.49827e-10	6.13571e-05	-1.52021	-3.49827e-10
44680120	chr7:44680120:G:A	4.43324e-09	-1.44755	-3.49827e-10	0.000104479	-0.987931	-3.49827e-10
44680204	chr7:44680204:C:A	2.22072e-08	-2.00972e-10	0.163738	0.000357913	-2.00972e-10	0.24337
44680746	chr7:44680746:C:A	5.28654e-09	-2.00972e-10	-1.27152	7.96622e-05	-2.00972e-10	-1.25913
44681094	chr7:44681094:A:T	8.64466e-09	-2.00972e-10	-0.779737	0.000121152	-2.00972e-10	-0.839879
44681217	chr7:44681217:T:C	1.40576e-08	-2.00972e-10	-0.293518	0.000236937	-2.00972e-10	-0.169126
44681677	chr7:44681677:A:G	2.41614e-08	-2.00972e-10	0.248076	0.000390336	-2.00972e-10	0.330087
44681910	chr7:44681910:G:A	1.21564e-08	-2.00972e-10	-0.438819	0.000170183	-2.00972e-10	-0.500049
44682362	chr7:44682362:A:G	5.32984e-09	-2.00972e-10	-1.26336	8.03591e-05	-2.00972e-10	-1.25042
44682496	chr7:44682496:G:A	6.33018e-09	-2.00972e-10	-1.09135	9.15859e-05	-2.00972e-10	-1.11964
44682563	chr7:44682563:C:T	8.39684e-09	-2.00972e-10	-0.808824	0.000126715	-2.00972e-10	-0.794977
44682701	chr7:44682701:A:T	4.92407e-09	-2.00972e-10	-1.34254	7.27837e-05	-2.00972e-10	-1.34943
44682920	chr7:44682920:A:G	1.18546e-08	0.887835	-1.3518	5.12922e-05	-0.348092	-1.35129
44683267	chr7:44683267:T:C	3.35979e-08	-2.00972e-10	0.577786	0.000282991	-2.00972e-10	0.00849343
44683333	chr7:44683333:A:T	1.61657e-08	-2.00972e-10	-0.15379	0.000187233	-2.00972e-10	-0.404566
44683932	chr7:44683932:G:A	6.29423e-09	-1.09705	-3.49827e-10	6.16755e-05	-1.51503	-3.49827e-10
44684227	chr7:44684227:A:G	1.30285e-09	-1.31924	-1.35289	1.58528e-05	-1.5256	-1.34797
44684257	chr7:44684257:C:T	9.45301e-09	-2.00972e-10	-0.690346	0.000136182	-2.00972e-10	-0.722927
44685323	chr7:44685323:A:G	6.61637e-09	-1.04713	-3.49827e-10	0.000113983	-0.90087	-3.49827e-10
44685641	chr7:44685641:C:T	5.62991e-09	-2.00972e-10	-1.20859	8.76699e-05	-2.00972e-10	-1.16334
44685795	chr7:44685795:C:T	2.46703e-09	-1.34325	-0.690411	2.85575e-05	-1.54024	-0.744762
44685968	chr7:44685968:G:A	5.49638e-08	-2.00972e-10	1.07	0.000552558	-2.00972e-10	0.677637
44686130	chr7:44686130:A:G	2.10139e-08	-2.00972e-10	0.108504	0.000273554	-2.00972e-10	-0.0254208
44686436	chr7:44686436:A:C	1.53272e-08	-2.00972e-10	-0.207051	0.000178596	-2.00972e-10	-0.451795
44686470	chr7:44686470:T:C	2.35511e-09	-1.35481	-0.725281	2.73115e-05	-1.55094	-0.778675
44686636	chr7:44686636:A:AGACT	1.33093e-09	-1.29792	-1.35288	1.61104e-05	-1.50911	-1.34835
44687082	chr7:44687082:T:A	1.67832e-09	-1.37951	-1.03938	2.10954e-05	-1.56151	-1.02636
44687221	chr7:44687221:C:T	5.73992e-08	-2.00972e-10	1.11335	0.000575087	-2.00972e-10	0.717601
44688619	chr7:44688619:A:T	1.40712e-09	-1.24341	-1.35173	1.67306e-05	-1.4681	-1.35158
44688721	chr7:44688721:C:T	8.3299e-09	-2.00972e-10	-0.816828	0.00011477	-2.00972e-10	-0.893991
44689138	chr7:44689138:G:C	9.42131e-09	-2.00972e-10	-0.693705	0.000149084	-2.00972e-10	-0.632412
44690685	chr7:44690685:C:T	1.42354e-08	-2.00972e-10	-0.28095	0.000152073	-2.00972e-10	-0.612563
44691684	chr7:44691684:A:G	8.62959e-09	-2.00972e-10	-0.781482	0.000118633	-2.00972e-10	-0.860883
44691700	chr7:44691700:G:A	9.26273e-09	-2.00972e-10	-0.71068	0.000146277	-2.00972e-10	-0.651421
44691908	chr7:44691908:G:A	1.42763e-09	-1.2331	-1.34757	1.67805e-05	-1.46383	-1.35287
44692558	chr7:44692558:T:C	9.58453e-09	-2.00972e-10	-0.676529	0.000151679	-2.00972e-10	-0.615158
44694664	chr7:44694664:G:C	9.54603e-09	-2.00972e-10	-0.680554	0.000150977	-2.00972e-10	-0.619794
44694961	chr7:44694961:A:T	4.43177e-09	-1.44788	-3.49827e-10	0.000126574	-0.796096	-3.49827e-10
44695137	chr7:44695137:C:T	4.17874e-09	-1.50667	-3.49827e-10	4.42518e-05	-1.84703	-3.49827e-10
44695178	chr7:44695178:C:G	9.52642e-09	-2.00972e-10	-0.68261	0.0001385	-2.00972e-10	-0.706052
44695295	chr7:44695295:C:T	5.66893e-09	-2.00972e-10	-1.20168	8.76555e-05	-2.00972e-10	-1.16351
44695574	chr7:44695574:G:A	2.68192e-09	-1.25808	-0.692064	3.05887e-05	-1.47122	-0.74507
44695696	chr7:44695696:C:T	3.07923e-09	-1.812	-3.49827e-10	4.40711e-05	-1.85112	-3.49827e-10
44696514	chr7:44696514:T:C	5.03919e-09	-2.00972e-10	-1.31943	7.39797e-05	-2.00972e-10	-1.33313
44696637	chr7:44696637:CCCCA:C	1.51488e-08	-1.41764	1.19888	0.000218576	-1.56067	1.31088
44697972	chr7:44697972:A:C	7.83723e-09	-2.00972e-10	-0.877794	0.000106068	-2.00972e-10	-0.972844
44698080	chr7:44698080:A:G	1.31135e-08	-0.432713	0.0696769	4.80067e-05	-1.49579	-0.269791
44698323	chr7:44698323:G:A	3.20329e-08	-0.225321	0.755406	8.36925e-05	-1.42543	0.215656
44698521	chr7:44698521:G:A	8.28185e-09	-2.00972e-10	-0.822612	0.000159035	-2.00972e-10	-0.567797
44698755	chr7:44698755:TGCTTGA:T	4.661e-09	-1.39745	-3.49827e-10	4.53366e-05	-1.82281	-3.49827e-10
44699595	chr7:44699595:G:A	1.01175e-08	-0.622413	-3.49827e-10	0.000165787	-0.526218	-3.49827e-10
44699623	chr7:44699623:G:A	2.02569e-08	-2.00972e-10	0.0718145	0.000264595	-2.00972e-10	-0.0587218
44699787	chr7:44699787:C:T	3.21408e-09	-1.76914	-3.49827e-10	4.41131e-05	-1.85016	-3.49827e-10
44700511	chr7:44700511:G:A	4.28749e-09	-1.48098	-3.49827e-10	0.000148141	-0.638754	-3.49827e-10
44700722	chr7:44700722:A:G	8.14438e-09	-2.00972e-10	-0.839351	0.000111293	-2.00972e-10	-0.924754
44700853	chr7:44700853:A:C	9.90989e-09	-2.00972e-10	-0.643146	0.000158389	-2.00972e-10	-0.571865
44700949	chr7:44700949:G:A	7.92935e-09	-2.00972e-10	-0.866108	0.000113219	-2.00972e-10	-0.907597
44701011	chr7:44701011:G:A	5.37632e-09	-2.00972e-10	-1.25468	7.92426e-05	-2.00972e-10	-1.26441
44701752	chr7:44701752:G:A	9.26728e-09	-2.00972e-10	-0.710189	0.000147497	-2.00972e-10	-0.643115
44701851	chr7:44701851:C:G	3.06953e-09	-1.81515	-3.49827e-10	5.17606e-05	-1.69029	-3.49827e-10
44702041	chr7:44702041:A:T	7.6338e-09	-2.00972e-10	-0.904093	0.000104771	-2.00972e-10	-0.985142
44702464	chr7:44702464:AG:A	7.70101e-09	-2.00972e-10	-0.895327	0.000105602	-2.00972e-10	-0.977243
44702547	chr7:44702547:T:G	1.89297e-08	-2.00972e-10	0.00405105	0.000247953	-2.00972e-10	-0.12368
44702740	chr7:44702740:C:T	7.80782e-09	-2.00972e-10	-0.881553	0.000106929	-2.00972e-10	-0.964759
44703219	chr7:44703219:G:A	3.79019e-09	-1.60426	-3.49827e-10	8.87052e-05	-1.1516	-3.49827e-10
44703745	chr7:44703745:G:A	2.24924e-08	-0.185917	0.362416	5.92184e-05	-1.41089	-0.144799
44703755	chr7:44703755:C:T	5.00609e-09	-2.00972e-10	-1.32602	7.58183e-05	-2.00972e-10	-1.30858
44704075	chr7:44704075:G:C	8.52545e-09	-2.00972e-10	-0.793624	0.000106818	-2.00972e-10	-0.965793
44704507	chr7:44704507:C:T	1.18496e-08	-2.00972e-10	-0.464382	0.000136157	-2.00972e-10	-0.723115
44704637	chr7:44704637:G:A	5.61264e-09	-1.21166	-3.49827e-10	4.41824e-05	-1.84859	-3.49827e-10
44704703	chr7:44704703:T:C	1.37663e-08	-0.314458	-3.49827e-10	0.00017945	-0.447023	-3.49827e-10
44704791	chr7:44704791:A:G	3.059e-09	-1.81859	-3.49827e-10	5.13961e-05	-1.69736	-3.49827e-10
44704901	chr7:44704901:G:A	4.88008e-09	-2.00972e-10	-1.35152	7.25368e-05	-2.00972e-10	-1.35283
44705000	chr7:44705000:T:C	2.0743e-08	-2.00972e-10	0.0955279	0.000196676	-2.00972e-10	-0.355363
44705184	chr7:44705184:C:G	4.87433e-09	-2.00972e-10	-1.3527	7.26564e-05	-2.00972e-10	-1.35118
44705214	chr7:44705214:A:G	1.3739e-09	-1.27823	-1.3408	1.25154e-05	-1.76164	-1.34832
44705332	chr7:44705332:G:A	1.2325e-09	-1.60441	-1.12322	1.70963e-05	-1.75712	-1.04094
44705654	chr7:44705654:T:C	1.29776e-09	-1.33064	-1.3454	1.27374e-05	-1.7415	-1.35088
44706123	chr7:44706123:T:C	6.12021e-09	-2.00972e-10	-1.12508	8.48854e-05	-2.00972e-10	-1.19562
44706765	chr7:44706765:C:T	9.89172e-09	-2.00972e-10	-0.644981	0.000158012	-2.00972e-10	-0.574252
44707041	chr7:44707041:C:T	6.42098e-09	-2.00972e-10	-1.07711	9.16588e-05	-2.00972e-10	-1.11885
44707376	chr7:44707376:A:G	4.90916e-09	-2.00972e-10	-1.34558	7.26042e-05	-2.00972e-10	-1.3519
44707765	chr7:44707765:T:C	6.03788e-09	-2.00972e-10	-1.13863	8.72423e-05	-2.00972e-10	-1.16823
44707900	chr7:44707900:G:A	2.36866e-08	-2.00972e-10	0.228232	0.000258305	-2.00972e-10	-0.0827792
44707979	chr7:44707979:G:A	1.62729e-09	-1.82448	-0.625279	2.74859e-05	-1.70612	-0.617127
44707990	chr7:44707990:C:T	3.03652e-09	-1.82597	-3.49827e-10	5.06333e-05	-1.71231	-3.49827e-10
44708099	chr7:44708099:G:A	9.32327e-09	-2.00972e-10	-0.704166	0.000149587	-2.00972e-10	-0.629041
44708304	chr7:44708304:T:C	2.52192e-08	-0.0814218	0.372349	6.31463e-05	-1.35697	-0.134495
44708794	chr7:44708794:C:T	9.86479e-09	-2.00972e-10	-0.647707	0.000157545	-2.00972e-10	-0.577213
44708852	chr7:44708852:G:A	2.33872e-08	-0.124039	0.33955	6.00236e-05	-1.3792	-0.162984
44708878	chr7:44708878:C:T	3.84187e-09	-1.59072	-3.49827e-10	4.42309e-05	-1.8475	-3.49827e-10
44709079	chr7:44709079:G:A	7.01212e-09	-2.00972e-10	-0.989038	9.94173e-05	-2.00972e-10	-1.0376
44709827	chr7:44709827:C:T	1.10288e-08	-2.00972e-10	-0.536167	0.000128198	-2.00972e-10	-0.783348
44709971	chr7:44709971:C:T	1.23663e-08	-0.4217	-3.49827e-10	0.000161685	-0.551269	-3.49827e-10
44710480	chr7:44710480:T:C	2.17651e-08	-0.114161	0.257792	5.63272e-05	-1.37414	-0.231602
44710628	chr7:44710628:T:C	1.75716e-08	0.048124	-0.118516	4.65379e-05	-1.28861	-0.508039
44710741	chr7:44710741:T:C	9.47985e-09	-2.00972e-10	-0.687511	0.000151071	-2.00972e-10	-0.619169
44710858	chr7:44710858:G:A	8.58618e-09	-2.00972e-10	-0.786526	0.000121442	-2.00972e-10	-0.837481
44711090	chr7:44711090:A:G	1.58494e-08	-2.00972e-10	-0.173546	0.000158342	-2.00972e-10	-0.572164
44711673	chr7:44711673:C:T	4.88696e-09	-2.00972e-10	-1.35011	7.25901e-05	-2.00972e-10	-1.35209
44712501	chr7:44712501:A:G	1.47358e-08	-0.208619	-0.0377789	4.25224e-05	-1.41636	-0.470532
44713506	chr7:44713506:C:T	5.41286e-09	-1.2479	-3.49827e-10	0.000144676	-0.662427	-3.49827e-10
44713771	chr7:44713771:G:A	6.26714e-09	-2.00972e-10	-1.10136	8.98857e-05	-2.00972e-10	-1.13838
44713843	chr7:44713843:A:G	1.4764e-08	-2.00972e-10	-0.244489	0.000237079	-2.00972e-10	-0.16853
44713850	chr7:44713850:C:T	4.92635e-09	-2.00972e-10	-1.34208	7.41431e-05	-2.00972e-10	-1.33092
44714073	chr7:44714073:G:A	1.59154e-09	-1.85046	-0.621522	2.5399e-05	-1.77291	-0.6293
44714198	chr7:44714198:T:C	3.76562e-09	-0.548584	-1.06218	1.76883e-05	-1.56176	-1.20225
44714474	chr7:44714474:GTAA:G	2.95723e-09	-1.85243	-3.49827e-10	4.61289e-05	-1.80548	-3.49827e-10
44714893	chr7:44714893:A:G	4.6754e-09	-1.39436	-3.49827e-10	4.52859e-05	-1.82393	-3.49827e-10
44715358	chr7:44715358:T:G	7.31739e-09	-0.376544	-0.569881	2.54123e-05	-1.51693	-0.884752
44715460	chr7:44715460:C:T	9.8082e-09	-2.00972e-10	-0.653461	0.000138434	-2.00972e-10	-0.70653
44715689	chr7:44715689:CAG:C	4.96475e-09	-2.00972e-10	-1.33432	7.50402e-05	-2.00972e-10	-1.3189
44715865	chr7:44715865:C:T	5.181e-09	-2.00972e-10	-1.29168	7.425e-05	-2.00972e-10	-1.32948
44716099	chr7:44716099:G:A	4.30773e-09	-1.47627	-3.49827e-10	5.06829e-05	-1.71133	-3.49827e-10
44716141	chr7:44716141:G:A	5.18377e-09	-1.29115	-3.49827e-10	0.000136327	-0.721867	-3.49827e-10
44716479	chr7:44716479:C:T	6.64042e-09	-2.00972e-10	-1.0435	0.000104884	-2.00972e-10	-0.984066
44716512	chr7:44716512:T:C	1.34061e-08	-2.00972e-10	-0.340967	0.000157375	-2.00972e-10	-0.578288
44716640	chr7:44716640:TCA:T	1.39797e-09	-1.8514	-0.750256	2.17566e-05	-1.81278	-0.744223
44717142	chr7:44717142:C:A	7.9376e-08	2.66755	-1.23004	3.84037e-05	-0.666242	-1.32252
44717358	chr7:44717358:T:A	2.96794e-09	-1.84881	-3.49827e-10	4.53241e-05	-1.82308	-3.49827e-10
44717564	chr7:44717564:T:C	9.58262e-09	-2.00972e-10	-0.676728	0.000118255	-2.00972e-10	-0.86408
44718062	chr7:44718062:G:A	2.24377e-07	2.3199	0.156746	7.24666e-05	-0.870466	-0.48333
44718286	chr7:44718286:C:T	5.19683e-09	-2.00972e-10	-1.28863	7.96227e-05	-2.00972e-10	-1.25962
44718596	chr7:44718596:TAAC:T	9.65929e-09	-2.00972e-10	-0.668759	0.000136429	-2.00972e-10	-0.721115
44718666	chr7:44718666:G:C	6.88626e-09	-2.00972e-10	-1.00715	8.90377e-05	-2.00972e-10	-1.14786
44719057	chr7:44719057:C:T	1.3546e-08	-2.00972e-10	-0.330586	0.000158664	-2.00972e-10	-0.570131
44719071	chr7:44719071:A:G	6.03662e-09	-2.00972e-10	-1.13883	8.4091e-05	-2.00972e-10	-1.20502
44719182	chr7:44719182:T:C	1.33492e-08	-2.00972e-10	-0.345222	0.000156625	-2.00972e-10	-0.583069
44719497	chr7:44719497:G:A	2.96195e-09	-1.85083	-3.49827e-10	4.564e-05	-1.81614	-3.49827e-10
44719570	chr7:44719570:T:C	7.68584e-09	-0.897299	-3.49827e-10	6.65069e-05	-1.43961	-3.49827e-10
44719590	chr7:44719590:G:A	1.23547e-08	-2.00972e-10	-0.422646	0.000146248	-2.00972e-10	-0.651619
44719670	chr7:44719670:G:A	5.81469e-09	-2.00972e-10	-1.17629	8.2917e-05	-2.00972e-10	-1.21908
44720027	chr7:44720027:G:A	1.45512e-08	-2.00972e-10	-0.259006	0.000151133	-2.00972e-10	-0.618763
44720119	chr7:44720119:A:G	7.00175e-09	-2.00972e-10	-0.990519	9.01211e-05	-2.00972e-10	-1.13577
44720257	chr7:44720257:A:C	1.09907e-08	-2.00972e-10	-0.539626	0.000175009	-2.00972e-10	-0.472084
44720318	chr7:44720318:C:T	2.5244e-09	-0.673745	-1.33693	3.99612e-05	-0.61472	-1.33429
44720391	chr7:44720391:T:C	9.52599e-09	-2.00972e-10	-0.682656	0.000131428	-2.00972e-10	-0.758461
44720756	chr7:44720756:G:A	5.9099e-09	-2.00972e-10	-1.16005	8.52819e-05	-2.00972e-10	-1.19096
44720854	chr7:44720854:C:T	5.19709e-09	-1.28858	-3.49827e-10	0.000136845	-0.718074	-3.49827e-10
44721649	chr7:44721649:C:T	1.08994e-08	-2.00972e-10	-0.547976	0.000153668	-2.00972e-10	-0.60213
44721662	chr7:44721662:T:A	8.22259e-09	-2.00972e-10	-0.829794	0.000112777	-2.00972e-10	-0.911509
44721853	chr7:44721853:T:A	1.10178e-08	-2.00972e-10	-0.537169	0.000175442	-2.00972e-10	-0.469613
44721917	chr7:44721917:A:G	2.09284e-08	-2.00972e-10	0.104427	0.000197811	-2.00972e-10	-0.349611
44722573	chr7:44722573:G:A	5.30317e-09	-2.00972e-10	-1.26837	7.66004e-05	-2.00972e-10	-1.29832
44722815	chr7:44722815:G:A	7.71771e-08	1.54232	-0.132897	0.000285907	0.703765	-0.685019
44722905	chr7:44722905:T:C	1.20948e-08	-2.00972e-10	-0.4439	0.000193942	-2.00972e-10	-0.369361
44722961	chr7:44722961:T:C	5.21617e-09	-2.00972e-10	-1.28492	7.36616e-05	-2.00972e-10	-1.33744
44722966	chr7:44722966:TA:T	9.29667e-08	2.65602	-1.06046	5.0273e-05	-0.648937	-1.07052
44723088	chr7:44723088:T:C	1.9883e-08	-2.00972e-10	0.0531848	0.0002605	-2.00972e-10	-0.074319
44723523	chr7:44723523:A:G	5.40161e-09	0.0442053	-1.29419	2.21394e-05	-1.19631	-1.34325
44723657	chr7:44723657:A:G	5.84366e-09	-2.00972e-10	-1.17132	8.41455e-05	-2.00972e-10	-1.20437
44723697	chr7:44723697:G:A	4.42502e-08	2.20298	-1.3498	0.00035648	1.58415	-1.34479
44723935	chr7:44723935:C:T	5.97801e-09	-2.00972e-10	-1.14859	8.5827e-05	-2.00972e-10	-1.18459
44724283	chr7:44724283:C:T	6.96714e-09	-2.00972e-10	-0.995474	9.41159e-05	-2.00972e-10	-1.09239
44724553	chr7:44724553:G:A	1.84805e-07	2.28262	-3.49827e-10	0.000235777	-0.174033	-3.49827e-10
44725396	chr7:44725396:T:G	2.61766e-09	-0.83384	-1.14056	1.42998e-05	-1.78843	-1.18825
44725764	chr7:44725764:T:C	1.05427e-09	-1.55976	-1.32407	1.18096e-05	-1.81516	-1.35285
44725833	chr7:44725833:G:A	5.36629e-09	-2.00972e-10	-1.25654	8.35283e-05	-2.00972e-10	-1.21174
44726005	chr7:44726005:T:C	3.46106e-09	-1.6951	-3.49827e-10	6.50174e-05	-1.46227	-3.49827e-10
44726099	chr7:44726099:A:ACCAT	5.27445e-09	-2.00972e-10	-1.27381	7.71935e-05	-2.00972e-10	-1.29061
44726452	chr7:44726452:C:T	3.6587e-09	-1.63957	-3.49827e-10	5.23431e-05	-1.6791	-3.49827e-10
44726457	chr7:44726457:G:C	6.131e-09	-2.00972e-10	-1.12332	8.68708e-05	-2.00972e-10	-1.1725
44727260	chr7:44727260:ACATGG:A	1.6027e-05	8.07777	-1.33243	0.000151606	0.7321	-1.34774
44727558	chr7:44727558:G:A	6.51535e-09	-2.00972e-10	-1.06252	9.09948e-05	-2.00972e-10	-1.12612
44728597	chr7:44728597:C:T	5.96131e-09	-2.00972e-10	-1.15139	9.95885e-05	-2.00972e-10	-1.03587
44728822	chr7:44728822:G:A	5.34041e-05	9.13368	-1.18471	4.38338e-05	-0.514633	-1.34188
44729130	chr7:44729130:G:A	6.52787e-09	-2.00972e-10	-1.0606	9.63776e-05	-2.00972e-10	-1.06865
44729414	chr7:44729414:T:A	0.000146274	9.42776	-0.471205	5.17353e-05	-0.474059	-1.21672
44729420	chr7:44729420:T:A	6.22535e-09	-2.00972e-10	-1.10805	8.6596e-05	-2.00972e-10	-1.17567
44730081	chr7:44730081:GT:G	7.59443e-05	9.38565	-1.08457	4.39989e-05	-0.499871	-1.35289
44730270	chr7:44730270:A:G	5.10985e-05	8.58964	-0.684806	0.000183074	0.680385	-1.10742
44730534	chr7:44730534:A:C	8.50558e-09	-2.00972e-10	-0.795957	0.000121507	-2.00972e-10	-0.836946
44730614	chr7:44730614:A:C	9.12088e-10	-1.68918	-1.33952	3.23158e-05	-0.837738	-1.32363
44730732	chr7:44730732:G:A	8.17234e-09	-2.00972e-10	-0.835924	0.000116128	-2.00972e-10	-0.882227
44731152	chr7:44731152:G:A	8.92679e-10	-1.70634	-1.34387	3.06964e-05	-0.882552	-1.33022
44731254	chr7:44731254:T:C	8.41378e-09	-2.00972e-10	-0.806809	0.000120244	-2.00972e-10	-0.847396
44731598	chr7:44731598:C:T	2.12447e-06	5.08305	-0.358456	0.000318336	0.749749	-0.623564
44731674	chr7:44731674:G:A	2.15138e-09	-1.65256	-0.518013	7.38946e-05	-0.605345	-0.728936
44732072	chr7:44732072:G:A	1.65751e-09	-1.7358	-0.695559	5.06655e-05	-0.827874	-0.883802
44732337	chr7:44732337:A:G	6.26416e-09	-2.00972e-10	-1.10184	8.6847e-05	-2.00972e-10	-1.17277
44732848	chr7:44732848:T:C	5.05234e-09	-2.00972e-10	-1.31683	7.68893e-05	-2.00972e-10	-1.29455
44732908	chr7:44732908:T:C	1.0352e-08	-2.00972e-10	-0.599495	0.000146977	-2.00972e-10	-0.646643
44733478	chr7:44733478:C:T	8.762e-09	-2.00972e-10	-0.766255	0.000125023	-2.00972e-10	-0.808423
44733711	chr7:44733711:C:T	3.38475e-05	8.83812	-1.34518	0.000212992	1.06122	-1.33689
44734352	chr7:44734352:C:T	9.62715e-09	-2.00972e-10	-0.672091	0.000136757	-2.00972e-10	-0.718714
44734533	chr7:44734533:T:C	1.0293e-08	-2.00972e-10	-0.60522	0.000145885	-2.00972e-10	-0.654104
44734543	chr7:44734543:C:T	6.33787e-09	-2.00972e-10	-1.09014	0.000106858	-2.00972e-10	-0.965424
44734624	chr7:44734624:A:C	5.11907e-08	2.30448	-1.3056	0.000428234	1.70642	-1.28367
44734799	chr7:44734799:G:A	5.87095e-09	-2.00972e-10	-1.16666	9.74152e-05	-2.00972e-10	-1.05794
44735045	chr7:44735045:G:T	6.54687e-05	9.43787	-1.28522	0.000239967	1.19575	-1.35217
44735190	chr7:44735190:A:G	3.18587e-09	-1.77795	-3.49827e-10	4.93654e-05	-1.73767	-3.49827e-10
44735246	chr7:44735246:A:G	3.65653e-09	-1.64016	-3.49827e-10	4.49826e-05	-1.83065	-3.49827e-10
44736852	chr7:44736852:G:A	5.63919e-09	-2.00972e-10	-1.20694	8.63963e-05	-2.00972e-10	-1.17798
44737778	chr7:44737778:G:A	7.87261e-09	-0.87329	-3.49827e-10	6.22358e-05	-1.50599	-3.49827e-10
44737848	chr7:44737848:G:A	7.76324e-08	1.41531	-3.49827e-10	0.000131691	-0.756466	-3.49827e-10
44737968	chr7:44737968:G:C	9.91815e-08	-2.00972e-10	1.66027	0.00235601	-2.00972e-10	2.1278
44738790	chr7:44738790:T:C	4.89954e-09	-2.00972e-10	-1.34754	7.25452e-05	-2.00972e-10	-1.35271
44738888	chr7:44738888:G:A	5.02829e-09	-2.00972e-10	-1.3216	7.695e-05	-2.00972e-10	-1.29377
44739512	chr7:44739512:C:T	5.78084e-09	-2.00972e-10	-1.18213	8.26894e-05	-2.00972e-10	-1.22183
44740377	chr7:44740377:T:C	7.82751e-10	-1.84517	-1.33645	1.87923e-05	-1.35271	-1.35076
44740630	chr7:44740630:A:G	7.71706e-09	-2.00972e-10	-0.893246	9.85062e-05	-2.00972e-10	-1.0468
44740675	chr7:44740675:C:T	1.02501e-09	-1.63103	-1.28095	2.25441e-05	-1.18081	-1.34064
44740774	chr7:44740774:A:G	5.7983e-09	-1.17911	-3.49827e-10	5.83018e-05	-1.57129	-3.49827e-10
44740931	chr7:44740931:T:TA	4.90962e-09	-2.00972e-10	-1.34548	7.2583e-05	-2.00972e-10	-1.35219
44741019	chr7:44741019:G:A	8.04235e-09	-2.00972e-10	-0.851957	8.82782e-05	-2.00972e-10	-1.15643
44741396	chr7:44741396:A:G	1.86436e-08	-2.00972e-10	-0.0111788	0.000259555	-2.00972e-10	-0.0779507
44741758	chr7:44741758:G:C	7.711e-10	-1.85218	-1.34444	1.73021e-05	-1.46317	-1.32292
44743255	chr7:44743255:T:C	4.0203e-09	-1.54532	-3.49827e-10	4.46696e-05	-1.83763	-3.49827e-10
44743335	chr7:44743335:A:G	5.46415e-08	-2.00972e-10	1.06411	0.00124274	-2.00972e-10	1.48815
44743445	chr7:44743445:G:C	5.24565e-09	-2.00972e-10	-1.27928	7.60785e-05	-2.00972e-10	-1.30516
44743759	chr7:44743759:C:T	1.80965e-08	-2.00972e-10	-0.0409579	0.000252133	-2.00972e-10	-0.106963
44743844	chr7:44743844:G:A	2.45334e-08	0.263355	-3.49827e-10	0.000161199	-0.55428	-3.49827e-10
44743963	chr7:44743963:C:T	5.21376e-09	-2.00972e-10	-1.28538	8.4193e-05	-2.00972e-10	-1.20381
44744218	chr7:44744218:C:T	7.50761e-09	-2.00972e-10	-0.920762	0.000126652	-2.00972e-10	-0.79548
44745098	chr7:44745098:C:T	5.49556e-05	8.82176	-0.84416	1.19977e-05	-1.80381	-1.34839
44745265	chr7:44745265:T:G	1.9255e-05	8.081	-1.15216	1.59761e-05	-1.52143	-1.34439
44745267	chr7:44745267:G:A	1.60003e-05	7.9184	-1.17472	1.54561e-05	-1.55041	-1.3485
44745527	chr7:44745527:A:G	7.98745e-10	-1.82134	-1.34005	2.19151e-05	-1.22475	-1.325
44745732	chr7:44745732:C:T	5.11541e-09	-2.00972e-10	-1.30442	7.45771e-05	-2.00972e-10	-1.32509
44745790	chr7:44745790:C:A	1.18105e-07	1.8349	-3.49827e-10	0.000502845	0.583361	-3.49827e-10
44746992	chr7:44746992:C:A	4.30057e-09	-1.47793	-3.49827e-10	4.49035e-05	-1.83241	-3.49827e-10
44747056	chr7:44747056:C:T	5.00311e-09	-2.00972e-10	-1.32662	7.59827e-05	-2.00972e-10	-1.30642
44747241	chr7:44747241:A:G	7.78202e-10	-1.83466	-1.35279	2.00106e-05	-1.2917	-1.34896
44747260	chr7:44747260:G:A	5.64157e-09	-2.00972e-10	-1.20652	8.08132e-05	-2.00972e-10	-1.24478
44747602	chr7:44747602:GAA:G	5.42424e-09	-2.00972e-10	-1.2458	7.79584e-05	-2.00972e-10	-1.28075
44748854	chr7:44748854:C:T	4.89454e-09	-2.00972e-10	-1.34856	7.25505e-05	-2.00972e-10	-1.35264
44749202	chr7:44749202:C:T	5.01962e-09	-2.00972e-10	-1.32333	7.35912e-05	-2.00972e-10	-1.3384
44749598	chr7:44749598:C:T	5.01831e-09	-2.00972e-10	-1.32359	7.35779e-05	-2.00972e-10	-1.33858
44749646	chr7:44749646:C:T	5.45653e-09	-2.00972e-10	-1.23987	8.43317e-05	-2.00972e-10	-1.20216
44749746	chr7:44749746:TC:T	5.01962e-09	-2.00972e-10	-1.32333	7.35912e-05	-2.00972e-10	-1.3384
44751208	chr7:44751208:T:C	7.79005e-10	-1.84183	-1.34459	1.9463e-05	-1.33648	-1.33192
44751322	chr7:44751322:T:C	7.82144e-10	-1.8318	-1.3506	2.45256e-05	-1.09693	-1.34027
44751389	chr7:44751389:G:A	5.60288e-05	8.83947	-0.842528	1.19527e-05	-1.80701	-1.34895
44751536	chr7:44751536:T:C	7.82776e-10	-1.84106	-1.34053	1.9686e-05	-1.3313	-1.32571
44752079	chr7:44752079:A:G	1.42261e-07	2.02098	-3.49827e-10	0.00149213	1.67104	-3.49827e-10
44752276	chr7:44752276:C:T	5.41189e-09	-2.00972e-10	-1.24808	8.93994e-05	-2.00972e-10	-1.14381
44752942	chr7:44752942:C:T	4.76823e-05	8.67151	-0.835877	1.18433e-05	-1.81732	-1.34784
44753395	chr7:44753395:C:T	2.97453e-09	-1.84659	-3.49827e-10	7.02358e-05	-1.38506	-3.49827e-10
44754179	chr7:44754179:C:T	8.11917e-09	-2.00972e-10	-0.842451	0.000130828	-2.00972e-10	-0.763035
44755411	chr7:44755411:T:G	5.13909e-09	-2.00972e-10	-1.2998	7.48941e-05	-2.00972e-10	-1.32085
44755871	chr7:44755871:C:T	5.06622e-09	-2.00972e-10	-1.31408	7.40752e-05	-2.00972e-10	-1.33184
44756809	chr7:44756809:G:C	5.25353e-09	-2.00972e-10	-1.27778	7.62138e-05	-2.00972e-10	-1.30338
44757076	chr7:44757076:G:A	6.25856e-09	-2.00972e-10	-1.10273	9.03659e-05	-2.00972e-10	-1.13305
44757240	chr7:44757240:C:T	5.54152e-09	-2.00972e-10	-1.22441	8.02931e-05	-2.00972e-10	-1.25124
44757946	chr7:44757946:G:A	9.37905e-08	1.60438	-3.49827e-10	0.000200387	-0.336672	-3.49827e-10
44758127	chr7:44758127:T:C	3.11041e-09	-1.80192	-3.49827e-10	4.87042e-05	-1.75116	-3.49827e-10
44758153	chr7:44758153:C:G	9.00852e-09	-2.00972e-10	-0.738508	9.47672e-05	-2.00972e-10	-1.0855
44758716	chr7:44758716:G:T	7.93717e-10	-1.81941	-1.34829	2.16826e-05	-1.2222	-1.33822
44760026	chr7:44760026:G:A	5.08966e-09	-2.00972e-10	-1.30947	7.46337e-05	-2.00972e-10	-1.32433
44760577	chr7:44760577:G:T	7.22983e-05	9.21819	-0.966309	5.86162e-05	-0.318343	-1.24757
44761026	chr7:44761026:C:G	5.67137e-09	-2.00972e-10	-1.20125	8.19735e-05	-2.00972e-10	-1.23052
44761063	chr7:44761063:G:A	8.03416e-10	-1.83321	-1.32235	1.83373e-05	-1.4422	-1.28578
44761349	chr7:44761349:C:T	1.07829e-08	-2.00972e-10	-0.558721	0.000146196	-2.00972e-10	-0.651975
44762306	chr7:44762306:A:G	1.45067e-08	-0.262069	-3.49827e-10	7.94012e-05	-1.26241	-3.49827e-10
44762563	chr7:44762563:C:T	6.38749e-09	-2.00972e-10	-1.08234	8.99053e-05	-2.00972e-10	-1.13816
44762564	chr7:44762564:G:A	3.85619e-09	-1.587	-3.49827e-10	4.44022e-05	-1.84363	-3.49827e-10
44762625	chr7:44762625:C:T	3.39255e-09	-1.7151	-3.49827e-10	4.41596e-05	-1.84911	-3.49827e-10
44764308	chr7:44764308:C:CA	7.67464e-10	-1.85236	-1.34898	1.75808e-05	-1.41738	-1.35273
44764345	chr7:44764345:G:T	7.64232e-10	-1.85268	-1.35288	1.73503e-05	-1.43316	-1.35015
44764463	chr7:44764463:G:C	6.16615e-09	-2.00972e-10	-1.1176	8.71129e-05	-2.00972e-10	-1.16972
44764626	chr7:44764626:C:T	0.00160162	11.9748	-0.62499	1.9636e-05	-1.34661	-1.31295
44764763	chr7:44764763:G:A	3.80752e-08	-2.00972e-10	0.702885	0.000501893	-2.00972e-10	0.581467
44765390	chr7:44765390:G:A	5.94438e-09	-2.00972e-10	-1.15423	9.4006e-05	-2.00972e-10	-1.09356
44765641	chr7:44765641:G:C	2.90454e-08	-2.00972e-10	0.43218	0.000638681	-2.00972e-10	0.822483
44766366	chr7:44766366:G:C	5.45719e-09	-2.00972e-10	-1.23975	8.39026e-05	-2.00972e-10	-1.20726
44766490	chr7:44766490:G:A	2.11462e-08	0.114783	-3.49827e-10	0.000135366	-0.728942	-3.49827e-10
44766880	chr7:44766880:C:T	7.82133e-09	-2.00972e-10	-0.879824	0.000108323	-2.00972e-10	-0.951803
44766892	chr7:44766892:C:T	4.89095e-09	-2.00972e-10	-1.34929	7.37151e-05	-2.00972e-10	-1.33671
44767890	chr7:44767890:CCCAGCCCTGT:C	7.96872e-09	-2.00972e-10	-0.861156	0.000126849	-2.00972e-10	-0.793924
44768624	chr7:44768624:G:A	0.0301322	15.3999	-1.11551	1.49815e-05	-1.59482	-1.33528
44769674	chr7:44769674:A:G	0.000340116	10.9447	-1.14435	1.35783e-05	-1.67904	-1.34941
44769677	chr7:44769677:G:C	0.000626088	10.9814	-0.570864	1.61345e-05	-1.68776	-1.1682
44769927	chr7:44769927:A:G	3.86987e-08	-2.00972e-10	0.719128	0.000496501	-2.00972e-10	0.570664
44770069	chr7:44770069:A:G	1.28711e-08	-2.00972e-10	-0.381691	0.000156566	-2.00972e-10	-0.583444
44770178	chr7:44770178:G:A	4.93172e-09	-2.00972e-10	-1.34099	7.66722e-05	-2.00972e-10	-1.29738
44770198	chr7:44770198:C:T	5.81035e-09	-2.00972e-10	-1.17704	8.96247e-05	-2.00972e-10	-1.14129
44770567	chr7:44770567:G:A	0.139104	16.0045	-0.190402	1.65699e-05	-1.60607	-1.22326
44771386	chr7:44771386:G:A	0.00103068	11.5647	-0.655604	1.72578e-05	-1.61545	-1.17321
44771622	chr7:44771622:C:T	1.13005e-09	-1.55161	-1.26281	1.51229e-05	-1.71422	-1.20649
44771624	chr7:44771624:C:T	0.214191	16.4424	-0.196674	1.73658e-05	-1.55213	-1.23029
44771950	chr7:44771950:C:T	8.29275e-09	-2.00972e-10	-0.821298	0.000130995	-2.00972e-10	-0.761758
44772183	chr7:44772183:A:G	5.87224e-09	-2.00972e-10	-1.16644	9.69374e-05	-2.00972e-10	-1.06286
44772222	chr7:44772222:C:T	5.0532e-09	-2.00972e-10	-1.31666	8.19468e-05	-2.00972e-10	-1.23085
44772739	chr7:44772739:C:T	0.0278176	15.0003	-0.795817	1.47598e-05	-1.66464	-1.28038
44773770	chr7:44773770:A:G	1.16343e-09	-1.43555	-1.34975	1.23338e-05	-1.77226	-1.35232
44774573	chr7:44774573:G:A	0.242925	16.902	-0.530402	1.86335e-05	-1.4051	-1.30686
44775017	chr7:44775017:A:G	1.10203e-09	-1.49339	-1.34613	1.26792e-05	-1.74408	-1.35288
44775161	chr7:44775161:C:T	4.87811e-09	-2.00972e-10	-1.35192	7.3299e-05	-2.00972e-10	-1.34237
44776251	chr7:44776251:A:G	5.95991e-09	-2.00972e-10	-1.15162	9.87722e-05	-2.00972e-10	-1.0441
44776377	chr7:44776377:C:G	5.10684e-08	-2.00972e-10	0.996488	0.00115453	-2.00972e-10	1.41453
44777127	chr7:44777127:C:T	4.89825e-09	-2.00972e-10	-1.3478	7.26965e-05	-2.00972e-10	-1.35063
44777186	chr7:44777186:G:A	2.32926e-07	3.74689	-1.23284	1.23398e-05	-1.81736	-1.30672
44777559	chr7:44777559:A:C	3.38504e-09	-1.71731	-3.49827e-10	4.81256e-05	-1.76311	-3.49827e-10
44777801	chr7:44777801:G:T	4.87571e-09	-2.00972e-10	-1.35241	7.31661e-05	-2.00972e-10	-1.34419
44778129	chr7:44778129:A:G	1.02902e-09	-1.5552	-1.35287	1.32169e-05	-1.70924	-1.34618
44778513	chr7:44778513:C:T	5.46451e-09	-2.00972e-10	-1.2384	8.60071e-05	-2.00972e-10	-1.18249
44778930	chr7:44778930:AAAG:A	5.12007e-09	-2.00972e-10	-1.30351	7.48558e-05	-2.00972e-10	-1.32136
44779123	chr7:44779123:C:T	5.03503e-09	-2.00972e-10	-1.32026	7.33391e-05	-2.00972e-10	-1.34183
44779641	chr7:44779641:A:T	1.10879e-09	-1.48313	-1.35028	1.28013e-05	-1.7512	-1.33617
44779845	chr7:44779845:C:T	0.0789713	15.7967	-0.548787	1.48187e-05	-1.61972	-1.32131
44779902	chr7:44779902:G:A	5.10113e-09	-2.00972e-10	-1.30722	7.42024e-05	-2.00972e-10	-1.33012
44780046	chr7:44780046:C:T	9.63621e-09	-2.00972e-10	-0.671151	9.08936e-05	-2.00972e-10	-1.12723
44780109	chr7:44780109:G:C	6.6171e-09	-2.00972e-10	-1.04702	0.000103004	-2.00972e-10	-1.00215
44780572	chr7:44780572:C:T	5.19114e-09	-2.00972e-10	-1.28972	7.78747e-05	-2.00972e-10	-1.28182
44781044	chr7:44781044:A:G	6.49988e-09	-2.00972e-10	-1.0649	7.30544e-05	-2.00972e-10	-1.34572
44781831	chr7:44781831:C:T	1.17659e-09	-1.45148	-1.32257	1.3019e-05	-1.78001	-1.2905
44781849	chr7:44781849:G:T	6.04589e-09	-2.00972e-10	-1.1373	9.44904e-05	-2.00972e-10	-1.08842
44782034	chr7:44782034:T:C	5.17203e-09	-2.00972e-10	-1.29341	8.00829e-05	-2.00972e-10	-1.25386
44782092	chr7:44782092:T:C	5.45678e-09	-2.00972e-10	-1.23982	8.57477e-05	-2.00972e-10	-1.18551
44782138	chr7:44782138:A:G	3.09331e-07	4.04965	-1.25192	1.22702e-05	-1.80082	-1.32892
44782291	chr7:44782291:C:T	3.95309e-09	-1.711	0.148818	5.79413e-05	-1.82038	0.242887
44782778	chr7:44782778:T:C	5.01645e-09	-2.00972e-10	-1.32396	7.57709e-05	-2.00972e-10	-1.30921
44782786	chr7:44782786:T:C	7.93013e-09	-2.00972e-10	-0.86601	7.81852e-05	-2.00972e-10	-1.27784
44782891	chr7:44782891:C:T	1.20347e-08	-2.00972e-10	-0.448885	0.000105098	-2.00972e-10	-0.982029
44783004	chr7:44783004:C:T	1.32107e-09	-1.31898	-1.33926	1.23094e-05	-1.81258	-1.31397
44783319	chr7:44783319:C:T	3.18408e-09	-1.77851	-3.49827e-10	5.20818e-05	-1.68411	-3.49827e-10
44783474	chr7:44783474:A:G	5.10357e-09	-2.00972e-10	-1.30674	7.41901e-05	-2.00972e-10	-1.33029
44783519	chr7:44783519:C:T	5.37173e-09	-2.00972e-10	-1.25553	8.18575e-05	-2.00972e-10	-1.23194
44783593	chr7:44783593:C:T	1.30647e-09	-1.33032	-1.33904	1.23528e-05	-1.80944	-1.31359
44783713	chr7:44783713:G:C	3.02608e-09	-1.82941	-3.49827e-10	5.4559e-05	-1.63764	-3.49827e-10
44783718	chr7:44783718:CCAGA:C	4.92857e-09	-2.00972e-10	-1.34163	7.29743e-05	-2.00972e-10	-1.34681
44783729	chr7:44783729:G:A	4.9308e-09	-2.00972e-10	-1.34118	7.29984e-05	-2.00972e-10	-1.34648
44783898	chr7:44783898:T:TG	5.336e-09	-2.00972e-10	-1.2622	8.32717e-05	-2.00972e-10	-1.21481
44783920	chr7:44783920:T:TGTGTAAA	1.36037e-09	-1.28327	-1.34565	1.20596e-05	-1.82156	-1.3255
44783922	chr7:44783922:GA:G	1.35157e-09	-1.29004	-1.34537	1.20856e-05	-1.81996	-1.32495
44783956	chr7:44783956:G:A	4.9101e-09	-2.00972e-10	-1.34539	7.28322e-05	-2.00972e-10	-1.34876
44784081	chr7:44784081:C:A	7.20398e-09	-2.00972e-10	-0.962046	7.60281e-05	-2.00972e-10	-1.30582
44784156	chr7:44784156:G:A	4.97086e-09	-1.33309	-3.49827e-10	4.44423e-05	-1.84273	-3.49827e-10
44784441	chr7:44784441:C:T	4.95903e-09	-2.00972e-10	-1.33547	9.35373e-05	-2.00972e-10	-1.09856
44784839	chr7:44784839:C:T	4.99713e-09	-2.00972e-10	-1.32781	7.60385e-05	-2.00972e-10	-1.30568
44784999	chr7:44784999:A:T	4.91828e-09	-2.00972e-10	-1.34372	7.28641e-05	-2.00972e-10	-1.34832
44785142	chr7:44785142:C:T	2.22593e-09	-0.857281	-1.27922	1.25428e-05	-1.80006	-1.30772
44785324	chr7:44785324:T:C	5.45937e-09	-2.00972e-10	-1.23935	8.57931e-05	-2.00972e-10	-1.18498
44785328	chr7:44785328:G:A	5.46946e-09	-2.00972e-10	-1.2375	8.59832e-05	-2.00972e-10	-1.18277
44785464	chr7:44785464:G:C	4.89933e-09	-2.00972e-10	-1.34758	7.27179e-05	-2.00972e-10	-1.35033
44785597	chr7:44785597:G:A	1.30996e-09	-1.32082	-1.34586	1.21724e-05	-1.81186	-1.32589
44785719	chr7:44785719:G:A	1.11199e-08	-2.00972e-10	-0.527938	0.000100008	-2.00972e-10	-1.03167
44785922	chr7:44785922:C:T	5.40508e-09	-1.24934	-3.49827e-10	4.41445e-05	-1.84945	-3.49827e-10
44786479	chr7:44786479:A:G	4.98023e-09	-2.00972e-10	-1.3312	7.33552e-05	-2.00972e-10	-1.34161
44786795	chr7:44786795:C:T	6.15278e-09	-2.00972e-10	-1.11977	9.51994e-05	-2.00972e-10	-1.08095
44786991	chr7:44786991:A:T	4.91915e-09	-2.00972e-10	-1.34354	7.27828e-05	-2.00972e-10	-1.34944
44787050	chr7:44787050:T:C	5.57667e-09	-2.00972e-10	-1.21809	7.26243e-05	-2.00972e-10	-1.35162
44787287	chr7:44787287:A:G	8.43336e-09	-2.00972e-10	-0.804483	9.67804e-05	-2.00972e-10	-1.06448
44787299	chr7:44787299:C:A	3.13395e-09	-1.79439	-3.49827e-10	4.48271e-05	-1.83411	-3.49827e-10
44787814	chr7:44787814:T:C	5.42239e-09	-2.00972e-10	-1.24614	8.50713e-05	-2.00972e-10	-1.19343
44787918	chr7:44787918:A:G	7.44199e-09	-2.00972e-10	-0.92954	7.6835e-05	-2.00972e-10	-1.29526
44787974	chr7:44787974:A:G	4.87358e-09	-2.00972e-10	-1.35285	7.26125e-05	-2.00972e-10	-1.35178
44788126	chr7:44788126:A:G	1.15442e-08	-2.00972e-10	-0.490492	0.000101215	-2.00972e-10	-1.01968
44788233	chr7:44788233:C:T	1.10535e-08	-2.00972e-10	-0.533934	9.96648e-05	-2.00972e-10	-1.03511
44788642	chr7:44788642:C:T	9.58688e-09	-0.676284	-3.49827e-10	7.13409e-05	-1.36945	-3.49827e-10
44788752	chr7:44788752:T:A	8.05195e-09	-0.850765	-3.49827e-10	0.000336645	0.182108	-3.49827e-10
44788986	chr7:44788986:C:T	1.1214e-08	-2.00972e-10	-0.519513	9.94081e-05	-2.00972e-10	-1.03769
44789243	chr7:44789243:G:A	5.36712e-09	-2.00972e-10	-1.25639	8.17799e-05	-2.00972e-10	-1.23289
44789448	chr7:44789448:G:GA	4.93737e-09	-2.00972e-10	-1.33985	7.47434e-05	-2.00972e-10	-1.32286
44789784	chr7:44789784:C:T	1.43637e-09	-1.22941	-1.34515	1.19435e-05	-1.83242	-1.32431
44790044	chr7:44790044:T:C	5.06153e-09	-2.00972e-10	-1.31501	7.45203e-05	-2.00972e-10	-1.32585
44791018	chr7:44791018:C:T	4.69703e-09	-1.38975	-3.49827e-10	4.52185e-05	-1.82542	-3.49827e-10
44791033	chr7:44791033:T:A	4.90811e-09	-2.00972e-10	-1.34579	7.28061e-05	-2.00972e-10	-1.34912
44791150	chr7:44791150:GCC:G	5.57534e-09	-2.00972e-10	-1.21833	8.78551e-05	-2.00972e-10	-1.16123
44791332	chr7:44791332:C:G	5.13866e-09	-2.00972e-10	-1.29989	7.951e-05	-2.00972e-10	-1.26104
44791338	chr7:44791338:G:A	8.64256e-09	0.547643	-1.32762	1.54745e-05	-1.5532	-1.34453
44791572	chr7:44791572:C:T	5.28025e-09	-2.00972e-10	-1.2727	7.75995e-05	-2.00972e-10	-1.28536
44791584	chr7:44791584:G:A	3.41585e-09	-1.70825	-3.49827e-10	5.19471e-05	-1.6867	-3.49827e-10
44791610	chr7:44791610:TA:T	2.98685e-09	-1.84246	-3.49827e-10	4.81283e-05	-1.76305	-3.49827e-10
44791843	chr7:44791843:T:C	1.13642e-08	-2.00972e-10	-0.506211	0.000101425	-2.00972e-10	-1.0176
44792049	chr7:44792049:T:C	1.40031e-09	-1.25436	-1.34563	1.19812e-05	-1.82813	-1.32545
44792074	chr7:44792074:C:G	1.05135e-08	-2.00972e-10	-0.584024	9.66284e-05	-2.00972e-10	-1.06605
44792119	chr7:44792119:T:C	5.51946e-09	-2.00972e-10	-1.2284	8.69267e-05	-2.00972e-10	-1.17186
44792180	chr7:44792180:C:G	6.90813e-09	-2.00972e-10	-1.00398	0.000122685	-2.00972e-10	-0.827302
44792334	chr7:44792334:G:A	5.61566e-09	-2.00972e-10	-1.21112	8.82665e-05	-2.00972e-10	-1.15656
44792454	chr7:44792454:G:A	4.96943e-09	-2.00972e-10	-1.33337	7.48737e-05	-2.00972e-10	-1.32112
44793002	chr7:44793002:T:C	1.41257e-09	-1.24557	-1.34569	1.19994e-05	-1.82687	-1.32519
44793466	chr7:44793466:C:T	0.0122717	14.0071	-0.620982	1.28638e-05	-1.74895	-1.33355
44793542	chr7:44793542:G:A	1.42445e-09	-1.2369	-1.34599	1.19329e-05	-1.83156	-1.32606
44793548	chr7:44793548:C:T	8.04074e-09	-2.00972e-10	-0.852158	7.86042e-05	-2.00972e-10	-1.2725
44794337	chr7:44794337:T:G	1.39045e-09	-1.26181	-1.34524	1.20083e-05	-1.82662	-1.3247
44794393	chr7:44794393:T:A	5.62269e-09	-2.00972e-10	-1.20987	8.85068e-05	-2.00972e-10	-1.15384
44795157	chr7:44795157:C:CT	1.11871e-07	2.78034	-0.999666	1.42208e-05	-1.84972	-1.13249
44795306	chr7:44795306:C:A	1.38649e-09	-1.26089	-1.34901	1.19134e-05	-1.82676	-1.3325
44795554	chr7:44795554:T:A	7.7729e-08	2.74525	-1.3287	1.13914e-05	-1.85139	-1.35267
44796232	chr7:44796232:C:T	5.22936e-09	-2.00972e-10	-1.28239	7.63358e-05	-2.00972e-10	-1.30178
44796413	chr7:44796413:C:T	5.15567e-09	-2.00972e-10	-1.29658	7.5429e-05	-2.00972e-10	-1.31373
44796661	chr7:44796661:C:T	7.24617e-09	-2.00972e-10	-0.956207	8.24535e-05	-2.00972e-10	-1.22469
44796715	chr7:44796715:A:G	6.05069e-09	-2.00972e-10	-1.13651	7.38672e-05	-2.00972e-10	-1.33465
44798008	chr7:44798008:T:A	5.36377e-09	-2.00972e-10	-1.25701	8.17706e-05	-2.00972e-10	-1.233
44798317	chr7:44798317:G:A	5.5546e-09	-2.00972e-10	-1.22205	8.96861e-05	-2.00972e-10	-1.14061
44798496	chr7:44798496:T:C	5.62481e-09	-2.00972e-10	-1.20949	9.09095e-05	-2.00972e-10	-1.12706
44798538	chr7:44798538:A:T	5.9058e-09	-2.00972e-10	-1.16074	9.41647e-05	-2.00972e-10	-1.09188
44799341	chr7:44799341:A:G	7.24191e-08	-2.00972e-10	1.34579	0.000878592	-2.00972e-10	1.1414
44799830	chr7:44799830:C:T	2.96006e-09	-1.85147	-3.49827e-10	4.63125e-05	-1.80151	-3.49827e-10
44800017	chr7:44800017:C:T	6.44624e-09	-2.00972e-10	-1.07318	7.26667e-05	-2.00972e-10	-1.35104
44800093	chr7:44800093:A:G	3.04404e-09	-1.82349	-3.49827e-10	4.74182e-05	-1.77791	-3.49827e-10
44800738	chr7:44800738:G:A	2.75023e-09	-1.36921	-0.555786	2.28122e-05	-1.83651	-0.673113
44800966	chr7:44800966:C:T	3.95731e-09	-1.56111	-3.49827e-10	5.26108e-05	-1.674	-3.49827e-10
44801073	chr7:44801073:T:G	2.97147e-09	-1.84762	-3.49827e-10	5.09532e-05	-1.70601	-3.49827e-10
44801191	chr7:44801191:A:G	3.56778e-08	-2.00972e-10	0.637849	0.000488393	-2.00972e-10	0.5542
44801265	chr7:44801265:G:A	7.19142e-09	-2.00972e-10	-0.96379	7.44344e-05	-2.00972e-10	-1.327
44801483	chr7:44801483:C:T	3.06234e-08	-2.00972e-10	0.485086	0.000420648	-2.00972e-10	0.404875
44801543	chr7:44801543:G:T	4.9183e-09	-2.00972e-10	-1.34372	7.28397e-05	-2.00972e-10	-1.34866
44801816	chr7:44801816:C:T	4.93873e-09	-2.00972e-10	-1.33957	7.39811e-05	-2.00972e-10	-1.33311
44802175	chr7:44802175:T:TC	3.31489e-09	-1.73825	-3.49827e-10	4.6942e-05	-1.78801	-3.49827e-10
44802325	chr7:44802325:T:G	1.52878e-09	-1.15939	-1.35282	1.14769e-05	-1.84855	-1.34804
44803236	chr7:44803236:CTT:C	5.14725e-09	-1.29822	-3.49827e-10	4.73029e-05	-1.78035	-3.49827e-10
44803351	chr7:44803351:T:C	6.49703e-09	-2.00972e-10	-1.06533	0.00010991	-2.00972e-10	-0.937257
44803421	chr7:44803421:G:T	4.88145e-09	-2.00972e-10	-1.35124	7.3548e-05	-2.00972e-10	-1.33898
44803547	chr7:44803547:G:A	5.21205e-09	-2.00972e-10	-1.28571	7.53672e-05	-2.00972e-10	-1.31455
44803576	chr7:44803576:A:G	5.26879e-09	-2.00972e-10	-1.27488	8.00819e-05	-2.00972e-10	-1.25387
44803592	chr7:44803592:C:T	4.97266e-09	-2.00972e-10	-1.33273	7.33112e-05	-2.00972e-10	-1.34221
44804057	chr7:44804057:G:A	4.88107e-09	-2.00972e-10	-1.35131	7.35723e-05	-2.00972e-10	-1.33865
44804316	chr7:44804316:C:G	6.89629e-09	-2.00972e-10	-1.0057	0.000123083	-2.00972e-10	-0.824065
44804994	chr7:44804994:GAGGTC:G	5.4522e-09	-2.00972e-10	-1.24066	8.44302e-05	-2.00972e-10	-1.201
44805257	chr7:44805257:G:A	4.90743e-09	-2.00972e-10	-1.34593	7.26371e-05	-2.00972e-10	-1.35145
44805688	chr7:44805688:C:T	5.09523e-09	-2.00972e-10	-1.30837	7.4726e-05	-2.00972e-10	-1.32309
44805708	chr7:44805708:A:G	6.57674e-09	-2.00972e-10	-1.05314	0.000110664	-2.00972e-10	-0.93042
44805755	chr7:44805755:G:A	5.16872e-09	-1.29405	-3.49827e-10	4.73652e-05	-1.77903	-3.49827e-10
44806267	chr7:44806267:T:G	1.42099e-09	-1.23455	-1.35077	1.15183e-05	-1.84106	-1.35192
44806456	chr7:44806456:T:C	5.29645e-09	-2.00972e-10	-1.26964	7.27634e-05	-2.00972e-10	-1.34971
44806459	chr7:44806459:C:T	4.96887e-09	-2.00972e-10	-1.33349	7.45708e-05	-2.00972e-10	-1.32517
44806706	chr7:44806706:C:A	1.42584e-09	-1.23033	-1.35159	1.16535e-05	-1.84122	-1.3401
44807357	chr7:44807357:C:T	6.05515e-09	-2.00972e-10	-1.13577	8.60045e-05	-2.00972e-10	-1.18252
44807586	chr7:44807586:A:G	5.10198e-09	-2.00972e-10	-1.30705	7.77561e-05	-2.00972e-10	-1.28334
44807751	chr7:44807751:T:A	3.00192e-09	-1.83743	-3.49827e-10	5.2791e-05	-1.67058	-3.49827e-10
44809141	chr7:44809141:T:C	0.0124619	14.1073	-0.705806	1.33998e-05	-1.69936	-1.34232
44809514	chr7:44809514:C:T	1.1696e-08	-2.00972e-10	-0.477431	0.000104657	-2.00972e-10	-0.986237
44810037	chr7:44810037:G:A	5.19609e-09	-2.00972e-10	-1.28877	7.90685e-05	-2.00972e-10	-1.26661
44810875	chr7:44810875:T:C	5.03234e-09	-2.00972e-10	-1.32079	7.43182e-05	-2.00972e-10	-1.32857
44811022	chr7:44811022:TAAAAC:T	1.28662e-09	-1.33357	-1.35109	1.18736e-05	-1.82369	-1.33892
44811097	chr7:44811097:T:C	8.82727e-09	-2.00972e-10	-0.758833	0.000157762	-2.00972e-10	-0.575834
44811964	chr7:44811964:G:A	5.41001e-09	-2.00972e-10	-1.24843	8.48056e-05	-2.00972e-10	-1.19656
44811990	chr7:44811990:G:A	5.34761e-09	-2.00972e-10	-1.26003	8.35249e-05	-2.00972e-10	-1.21178
44812146	chr7:44812146:T:C	5.93746e-09	-1.1554	-3.49827e-10	5.35501e-05	-1.6563	-3.49827e-10
44812190	chr7:44812190:C:A	1.08126e-08	-2.00972e-10	-0.555962	0.000100216	-2.00972e-10	-1.02959
44812216	chr7:44812216:ACTACAGGCATGAG:A	4.96377e-09	-2.00972e-10	-1.33451	7.32402e-05	-2.00972e-10	-1.34318
44812248	chr7:44812248:T:C	4.87346e-09	-2.00972e-10	-1.35288	7.28504e-05	-2.00972e-10	-1.34851
44812371	chr7:44812371:C:T	3.50585e-08	-2.00972e-10	0.620339	0.000471807	-2.00972e-10	0.519649
44812717	chr7:44812717:C:T	6.24335e-09	-2.00972e-10	-1.10516	7.27448e-05	-2.00972e-10	-1.34996
44813090	chr7:44813090:G:A	1.27653e-09	-1.33969	-1.35284	1.17967e-05	-1.82112	-1.34798
44813195	chr7:44813195:C:T	5.00547e-09	-2.00972e-10	-1.32615	7.56743e-05	-2.00972e-10	-1.31048
44813414	chr7:44813414:A:C	2.16066e-08	0.136318	-3.49827e-10	0.000155186	-0.592295	-3.49827e-10
44813485	chr7:44813485:T:A	1.30119e-09	-1.32635	-1.34705	1.17069e-05	-1.82386	-1.35289
44813611	chr7:44813611:CCTT:C	1.27432e-09	-1.34143	-1.35283	1.18007e-05	-1.82066	-1.3481
44813927	chr7:44813927:A:G	5.07445e-09	-2.00972e-10	-1.31246	7.44712e-05	-2.00972e-10	-1.32651
44814296	chr7:44814296:A:G	5.06082e-09	-2.00972e-10	-1.31515	7.69818e-05	-2.00972e-10	-1.29335
44814899	chr7:44814899:TTCTC:T	5.16927e-09	-2.00972e-10	-1.29395	7.84581e-05	-2.00972e-10	-1.27436
44814903	chr7:44814903:C:T	5.87357e-09	-2.00972e-10	-1.16622	7.26639e-05	-2.00972e-10	-1.35108
44815185	chr7:44815185:C:A	5.37829e-09	-2.00972e-10	-1.25431	7.40474e-05	-2.00972e-10	-1.33222
44815233	chr7:44815233:GT:G	4.99292e-09	-2.00972e-10	-1.32866	7.25326e-05	-2.00972e-10	-1.35288
44815484	chr7:44815484:G:A	5.9082e-09	-2.00972e-10	-1.16034	9.2903e-05	-2.00972e-10	-1.10536
44815502	chr7:44815502:C:T	6.26912e-09	-2.00972e-10	-1.10104	7.27782e-05	-2.00972e-10	-1.3495
44815606	chr7:44815606:G:A	1.26784e-09	-1.34654	-1.35282	1.18166e-05	-1.81925	-1.34816
44815652	chr7:44815652:T:C	1.29341e-09	-1.32656	-1.35283	1.17597e-05	-1.82416	-1.34808
44815842	chr7:44815842:C:A	5.82137e-09	-2.00972e-10	-1.17514	9.13524e-05	-2.00972e-10	-1.1222
44816101	chr7:44816101:C:T	4.65646e-08	2.01821	-1.11405	1.29865e-05	-1.83895	-1.23406
44816572	chr7:44816572:C:T	1.3277e-09	-1.32091	-1.33232	1.17476e-05	-1.82475	-1.34852
44816772	chr7:44816772:C:T	1.26527e-09	-1.34855	-1.35284	1.18242e-05	-1.81879	-1.34798
44816873	chr7:44816873:C:T	1.30921e-09	-1.31471	-1.35255	1.17326e-05	-1.82514	-1.3494
44817438	chr7:44817438:G:T	2.243e-07	2.47631	-3.49827e-10	4.40214e-05	-1.85225	-3.49827e-10
44817643	chr7:44817643:GAAAA:G	3.03013e-09	-1.82807	-3.49827e-10	4.90271e-05	-1.74455	-3.49827e-10
44817672	chr7:44817672:T:C	1.56631e-08	-2.00972e-10	-0.185369	0.000129586	-2.00972e-10	-0.772574
44817673	chr7:44817673:G:A	5.17342e-09	-2.00972e-10	-1.29314	7.27713e-05	-2.00972e-10	-1.3496
44817735	chr7:44817735:G:A	5.69889e-09	-2.00972e-10	-1.19641	9.16658e-05	-2.00972e-10	-1.11877
44818638	chr7:44818638:G:A	5.48368e-09	-2.00972e-10	-1.2349	8.60993e-05	-2.00972e-10	-1.18142
44818836	chr7:44818836:G:A	1.19344e-08	-2.00972e-10	-0.45725	0.000106432	-2.00972e-10	-0.969418
44818868	chr7:44818868:C:T	6.39183e-09	-2.00972e-10	-1.08166	7.29691e-05	-2.00972e-10	-1.34688
44819716	chr7:44819716:G:T	5.07015e-09	-2.00972e-10	-1.31331	7.71401e-05	-2.00972e-10	-1.2913
44820174	chr7:44820174:G:GGT	7.33023e-09	-2.00972e-10	-0.944672	0.000127205	-2.00972e-10	-0.791124
44820865	chr7:44820865:T:C	5.49965e-08	2.22909	-1.1585	1.24709e-05	-1.85064	-1.26288
44820866	chr7:44820866:TTTTTA:T	3.84908e-08	1.85522	-1.14148	1.28408e-05	-1.83312	-1.25117
44821036	chr7:44821036:G:A	9.21037e-09	-2.00972e-10	-0.716349	0.000112847	-2.00972e-10	-0.910885
44821110	chr7:44821110:C:T	1.62303e-09	-1.13586	-1.31653	1.15591e-05	-1.85001	-1.33944
44821253	chr7:44821253:T:C	1.62525e-09	-1.10383	-1.34718	1.16552e-05	-1.85128	-1.32989
44821261	chr7:44821261:G:A	4.13467e-08	-2.00972e-10	0.785315	0.000563991	-2.00972e-10	0.698117
44821566	chr7:44821566:G:A	4.28254e-08	0.820451	-3.49827e-10	7.89072e-05	-1.26865	-3.49827e-10
44821672	chr7:44821672:G:A	4.51125e-09	-1.43011	-3.49827e-10	4.40707e-05	-1.85113	-3.49827e-10
44821784	chr7:44821784:T:TC	5.8436e-09	-2.00972e-10	-1.17133	9.25846e-05	-2.00972e-10	-1.1088
44822308	chr7:44822308:C:T	1.1634e-09	-1.43522	-1.35012	1.21068e-05	-1.79081	-1.35234
44822392	chr7:44822392:G:A	1.16918e-09	-1.43141	-1.34896	1.20852e-05	-1.79224	-1.3527
44822499	chr7:44822499:CA:C	6.62403e-09	-2.00972e-10	-1.04598	0.000103341	-2.00972e-10	-0.998891
44822560	chr7:44822560:G:A	5.44509e-09	-2.00972e-10	-1.24196	8.28749e-05	-2.00972e-10	-1.21959
44822722	chr7:44822722:G:GC	2.85303e-08	-2.00972e-10	0.414288	0.000392058	-2.00972e-10	0.334489
44823209	chr7:44823209:T:C	5.65488e-09	-2.00972e-10	-1.20416	8.91193e-05	-2.00972e-10	-1.14695
44823840	chr7:44823840:T:A	1.39379e-09	-1.32607	-1.27858	1.21936e-05	-1.82304	-1.31297
44823884	chr7:44823884:T:C	9.29655e-09	-2.00972e-10	-0.707036	0.00017119	-2.00972e-10	-0.494145
44824255	chr7:44824255:G:A	3.3295e-09	-1.73386	-3.49827e-10	0.000132573	-0.749791	-3.49827e-10
44824336	chr7:44824336:A:G	7.08566e-09	-2.00972e-10	-0.978606	0.000110815	-2.00972e-10	-0.929057
44824352	chr7:44824352:C:T	3.10423e-09	-1.80391	-3.49827e-10	6.90146e-05	-1.4026	-3.49827e-10
44824903	chr7:44824903:C:T	5.82454e-09	-1.1746	-3.49827e-10	0.000177361	-0.458732	-3.49827e-10
44825465	chr7:44825465:A:G	0.0292528	15.1581	-0.903316	1.63116e-05	-1.49259	-1.35246
44825614	chr7:44825614:C:T	6.63722e-09	-1.04399	-3.49827e-10	5.81762e-05	-1.57344	-3.49827e-10
44825764	chr7:44825764:C:T	5.77171e-09	-2.00972e-10	-1.18371	8.94533e-05	-2.00972e-10	-1.1432
44826120	chr7:44826120:C:T	0.0116806	14.0251	-0.68838	1.3619e-05	-1.68673	-1.33872
44826137	chr7:44826137:G:A	1.30214e-09	-1.31984	-1.35283	1.14778e-05	-1.85153	-1.34498
44826441	chr7:44826441:T:C	4.94613e-09	-2.00972e-10	-1.33807	8.10195e-05	-2.00972e-10	-1.24223
44826763	chr7:44826763:T:C	1.19145e-09	-1.44144	-1.32007	1.23064e-05	-1.78565	-1.34115
44827034	chr7:44827034:A:G	0.0135286	14.1382	-0.654536	1.38455e-05	-1.67552	-1.33345
44827105	chr7:44827105:A:G	7.05236e-09	-2.00972e-10	-0.983317	7.5878e-05	-2.00972e-10	-1.30779
44827305	chr7:44827305:T:A	5.92594e-09	-2.00972e-10	-1.15734	9.43528e-05	-2.00972e-10	-1.08988
44827404	chr7:44827404:T:G	5.19992e-09	-2.00972e-10	-1.28804	7.59395e-05	-2.00972e-10	-1.30698
44827406	chr7:44827406:G:A	2.53477e-09	-0.697118	-1.30946	1.28512e-05	-1.75354	-1.32994
44827705	chr7:44827705:C:T	5.05373e-09	-2.00972e-10	-1.31655	7.4597e-05	-2.00972e-10	-1.32482
44828468	chr7:44828468:C:T	4.8713e-08	2.10278	-1.15351	1.25727e-05	-1.84573	-1.25967
44828780	chr7:44828780:A:G	6.92023e-09	-2.00972e-10	-1.00223	7.53958e-05	-2.00972e-10	-1.31417
44828848	chr7:44828848:T:C	1.42366e-08	-2.00972e-10	-0.28086	0.000119479	-2.00972e-10	-0.853783
44829372	chr7:44829372:G:A	5.05285e-08	2.14127	-1.15541	1.25377e-05	-1.8472	-1.26098
44829380	chr7:44829380:C:T	5.05373e-09	-2.00972e-10	-1.31655	7.4597e-05	-2.00972e-10	-1.32482
44829677	chr7:44829677:A:G	9.15837e-09	-0.722011	-3.49827e-10	4.82352e-05	-1.76083	-3.49827e-10
44829938	chr7:44829938:C:T	1.36836e-08	-2.00972e-10	-0.320478	0.0001163	-2.00972e-10	-0.880744
44829947	chr7:44829947:ATTACT:A	5.05373e-09	-2.00972e-10	-1.31655	7.4597e-05	-2.00972e-10	-1.32482
44830229	chr7:44830229:T:C	4.88003e-09	-2.00972e-10	-1.35153	7.25463e-05	-2.00972e-10	-1.3527
44830310	chr7:44830310:A:G	8.33272e-09	-2.00972e-10	-0.81649	0.000120352	-2.00972e-10	-0.846504
44830860	chr7:44830860:A:C	7.19449e-09	-2.00972e-10	-0.963363	0.000116703	-2.00972e-10	-0.877291
44831334	chr7:44831334:T:C	0.0131662	14.1134	-0.656878	1.38089e-05	-1.67774	-1.33387
44831600	chr7:44831600:A:G	3.1032e-09	-1.80425	-3.49827e-10	0.000102222	-1.00977	-3.49827e-10
44832349	chr7:44832349:G:A	8.48119e-09	-2.00972e-10	-0.798828	8.25366e-05	-2.00972e-10	-1.22368
44832760	chr7:44832760:C:G	5.41164e-09	-2.00972e-10	-1.24813	8.32138e-05	-2.00972e-10	-1.21551
44832813	chr7:44832813:G:C	6.06229e-09	-2.00972e-10	-1.13459	9.40444e-05	-2.00972e-10	-1.09315
44833024	chr7:44833024:T:C	6.65127e-09	-2.00972e-10	-1.04187	0.000107804	-2.00972e-10	-0.956607
44833077	chr7:44833077:A:G	5.45991e-09	-2.00972e-10	-1.23925	7.25777e-05	-2.00972e-10	-1.35226
44833083	chr7:44833083:T:C	5.42595e-09	-2.00972e-10	-1.24549	8.34837e-05	-2.00972e-10	-1.21227
44833301	chr7:44833301:T:C	0.000236925	10.6788	-1.24	1.52373e-05	-1.56147	-1.35171
44833312	chr7:44833312:A:G	0.00018404	10.4025	-1.21628	1.46305e-05	-1.60093	-1.35288
44833378	chr7:44833378:G:A	0.00497023	13.403	-0.920695	1.38507e-05	-1.69785	-1.31073
44833386	chr7:44833386:C:A	9.28741e-09	-2.00972e-10	-0.708019	0.000131954	-2.00972e-10	-0.754471
44833400	chr7:44833400:T:C	5.32631e-09	-2.00972e-10	-1.26402	8.16304e-05	-2.00972e-10	-1.23472
44833405	chr7:44833405:TG:T	5.40006e-09	-2.00972e-10	-1.25027	8.30145e-05	-2.00972e-10	-1.21791
44833755	chr7:44833755:G:A	6.40415e-09	-2.00972e-10	-1.07973	0.000103393	-2.00972e-10	-0.998383
44833775	chr7:44833775:C:T	5.05144e-08	2.14844	-1.16286	1.24694e-05	-1.8476	-1.26604
44834067	chr7:44834067:T:C	6.05853e-09	-2.00972e-10	-1.13521	9.39801e-05	-2.00972e-10	-1.09384
44834201	chr7:44834201:T:C	2.87722e-09	-1.53651	-0.343339	2.52325e-05	-1.76529	-0.643495
44834383	chr7:44834383:G:A	1.25766e-09	-1.38725	-1.32017	1.20758e-05	-1.80451	-1.3412
44835367	chr7:44835367:C:T	5.17391e-08	2.16692	-1.15738	1.25082e-05	-1.8482	-1.26233
44835444	chr7:44835444:C:T	1.25003e-08	0.724294	-1.13522	1.95883e-05	-1.4745	-1.18749
44836160	chr7:44836160:C:T	5.39812e-09	-2.00972e-10	-1.25063	8.23238e-05	-2.00972e-10	-1.22626
44836254	chr7:44836254:C:T	5.23459e-09	-2.00972e-10	-1.28139	8.00283e-05	-2.00972e-10	-1.25454
44836486	chr7:44836486:G:GGGCC	5.6014e-09	-2.00972e-10	-1.21366	8.15253e-05	-2.00972e-10	-1.23601
44836927	chr7:44836927:C:T	4.88311e-09	-2.00972e-10	-1.3509	7.31853e-05	-2.00972e-10	-1.34393
44837148	chr7:44837148:C:T	1.27257e-09	-1.39196	-1.30368	1.22263e-05	-1.8026	-1.33073
44837598	chr7:44837598:A:C	1.41606e-08	-2.00972e-10	-0.286214	0.000119193	-2.00972e-10	-0.856174
44838047	chr7:44838047:T:G	3.76297e-09	-1.61147	-3.49827e-10	4.43683e-05	-1.8444	-3.49827e-10
44838209	chr7:44838209:G:A	5.34357e-09	-2.00972e-10	-1.26079	8.20529e-05	-2.00972e-10	-1.22956
44838411	chr7:44838411:G:A	5.05373e-09	-2.00972e-10	-1.31655	7.4597e-05	-2.00972e-10	-1.32482
44838675	chr7:44838675:C:T	0.0142553	14.1044	-0.56848	1.40429e-05	-1.67782	-1.31698
44838941	chr7:44838941:A:G	4.05295e-09	-1.53723	-3.49827e-10	4.43038e-05	-1.84585	-3.49827e-10
44839289	chr7:44839289:T:C	1.37369e-08	-2.00972e-10	-0.316594	0.000116833	-2.00972e-10	-0.876173
44839539	chr7:44839539:G:A	7.46392e-09	-0.926598	-3.49827e-10	7.62748e-05	-1.30258	-3.49827e-10
44839730	chr7:44839730:C:T	1.21685e-09	-1.41989	-1.32053	1.22127e-05	-1.79301	-1.34143
44840029	chr7:44840029:ATAAATAAATAAATAAT:A	5.53529e-09	-2.00972e-10	-1.22553	8.54347e-05	-2.00972e-10	-1.18917
44840449	chr7:44840449:G:A	4.78492e-08	0.931376	-3.49827e-10	8.35465e-05	-1.21152	-3.49827e-10
44841244	chr7:44841244:T:A	1.37108e-08	-2.00972e-10	-0.318496	0.000116519	-2.00972e-10	-0.878864
44841413	chr7:44841413:AAATC:A	5.05141e-09	-2.00972e-10	-1.31701	7.45672e-05	-2.00972e-10	-1.32522
44841657	chr7:44841657:G:A	5.2218e-09	-2.00972e-10	-1.28384	7.98641e-05	-2.00972e-10	-1.25659
44842441	chr7:44842441:A:C	9.49631e-08	1.61681	-3.49827e-10	0.000176288	-0.464802	-3.49827e-10
44842505	chr7:44842505:C:T	8.35874e-09	-2.00972e-10	-0.813372	8.19723e-05	-2.00972e-10	-1.23054
44842654	chr7:44842654:A:T	4.61951e-08	2.06002	-1.16383	1.2508e-05	-1.84387	-1.26669
44843746	chr7:44843746:G:A	5.41256e-09	-2.00972e-10	-1.24796	8.25652e-05	-2.00972e-10	-1.22333
44844435	chr7:44844435:T:C	5.06231e-09	-2.00972e-10	-1.31486	7.47092e-05	-2.00972e-10	-1.32332
44844929	chr7:44844929:A:G	1.37494e-08	-2.00972e-10	-0.315681	0.000116743	-2.00972e-10	-0.876948
44844930	chr7:44844930:G:C	2.96928e-09	-1.84836	-3.49827e-10	5.05514e-05	-1.71393	-3.49827e-10
44845402	chr7:44845402:T:C	9.49086e-09	-2.00972e-10	-0.68635	0.000115815	-2.00972e-10	-0.884927
44845857	chr7:44845857:A:C	9.20223e-09	-2.00972e-10	-0.717234	0.000169348	-2.00972e-10	-0.504967
44846733	chr7:44846733:A:C	7.87317e-09	-2.00972e-10	-0.873219	8.06306e-05	-2.00972e-10	-1.24704
44847253	chr7:44847253:T:A	5.41907e-09	-2.00972e-10	-1.24675	8.26763e-05	-2.00972e-10	-1.22199
44847477	chr7:44847477:A:G	0.0159591	14.2465	-0.597684	1.41758e-05	-1.66233	-1.32305
44847654	chr7:44847654:T:C	3.41866e-09	-1.70743	-3.49827e-10	8.41136e-05	-1.20475	-3.49827e-10
44847695	chr7:44847695:A:G	2.44062e-06	6.16527	-1.30194	2.32543e-05	-1.13908	-1.35135
44848495	chr7:44848495:TAA:T	6.55838e-09	-2.00972e-10	-1.05594	0.000105383	-2.00972e-10	-0.979318
44848760	chr7:44848760:C:T	7.82097e-09	-2.00972e-10	-0.87987	7.95421e-05	-2.00972e-10	-1.26063
44848979	chr7:44848979:C:G	1.33832e-08	-2.00972e-10	-0.342677	0.000114706	-2.00972e-10	-0.894547
44849254	chr7:44849254:C:T	5.20297e-09	-2.00972e-10	-1.28745	7.95241e-05	-2.00972e-10	-1.26086
44849718	chr7:44849718:G:A	8.02714e-08	2.77541	-1.32668	1.14297e-05	-1.84783	-1.35287
44849774	chr7:44849774:TC:T	5.40211e-08	2.15601	-1.10331	1.29969e-05	-1.84787	-1.22434
44849788	chr7:44849788:T:G	6.8851e-08	-2.00972e-10	1.29527	0.000969287	-2.00972e-10	1.23964
44849909	chr7:44849909:G:A	0.0188796	14.1665	-0.349587	1.50892e-05	-1.66604	-1.2569
44850180	chr7:44850180:T:C	4.89168e-09	-2.00972e-10	-1.34914	7.35146e-05	-2.00972e-10	-1.33944
44850225	chr7:44850225:T:C	5.1912e-09	-2.00972e-10	-1.28971	7.93078e-05	-2.00972e-10	-1.26358
44850767	chr7:44850767:TATA:T	5.61811e-09	-2.00972e-10	-1.21068	8.64688e-05	-2.00972e-10	-1.17714
44851384	chr7:44851384:G:A	5.01886e-09	-2.00972e-10	-1.32348	7.39512e-05	-2.00972e-10	-1.33352
44851559	chr7:44851559:A:G	3.14623e-09	-1.79048	-3.49827e-10	4.83365e-05	-1.75873	-3.49827e-10
44852186	chr7:44852186:C:T	6.11779e-09	-2.00972e-10	-1.12548	9.42697e-05	-2.00972e-10	-1.09076
44852220	chr7:44852220:T:C	0.0174105	14.7995	-1.06362	1.59104e-05	-1.53475	-1.3352
44852371	chr7:44852371:T:C	1.56542e-08	-2.00972e-10	-0.185942	0.000128583	-2.00972e-10	-0.780347
44852405	chr7:44852405:G:C	1.25807e-07	1.89807	-3.49827e-10	0.000211	-0.285061	-3.49827e-10
44852479	chr7:44852479:G:A	5.19714e-09	-2.00972e-10	-1.28857	7.9416e-05	-2.00972e-10	-1.26222
44853143	chr7:44853143:C:T	1.24052e-09	-1.40115	-1.31999	1.2131e-05	-1.80006	-1.3411
44853206	chr7:44853206:G:A	5.03974e-09	-2.00972e-10	-1.31932	7.61933e-05	-2.00972e-10	-1.30365
44853212	chr7:44853212:G:A	1.53681e-07	-2.00972e-10	2.0982	0.00213899	-2.00972e-10	2.03117
44853914	chr7:44853914:G:A	5.59038e-09	-2.00972e-10	-1.21563	8.55669e-05	-2.00972e-10	-1.18762
44854031	chr7:44854031:C:G	6.11719e-09	-2.00972e-10	-1.12558	9.42595e-05	-2.00972e-10	-1.09087
44854871	chr7:44854871:G:C	5.41363e-09	-2.00972e-10	-1.24776	8.25849e-05	-2.00972e-10	-1.22309
44855162	chr7:44855162:GGC:G	1.24665e-09	-1.39604	-1.32017	1.21091e-05	-1.80176	-1.3412
44855285	chr7:44855285:G:A	5.04917e-09	-2.00972e-10	-1.31746	7.45379e-05	-2.00972e-10	-1.32561
44855387	chr7:44855387:G:A	3.13087e-09	-1.79537	-3.49827e-10	4.86397e-05	-1.75248	-3.49827e-10
44855760	chr7:44855760:G:A	5.38704e-09	-1.25268	-3.49827e-10	4.5777e-05	-1.81314	-3.49827e-10
44855932	chr7:44855932:T:C	8.45601e-09	-2.00972e-10	-0.801802	8.20678e-05	-2.00972e-10	-1.22938
44855963	chr7:44855963:G:A	5.22018e-09	-2.00972e-10	-1.28415	7.98332e-05	-2.00972e-10	-1.25698
44856263	chr7:44856263:A:G	8.28792e-09	-2.00972e-10	-0.82188	8.13018e-05	-2.00972e-10	-1.23875
44856697	chr7:44856697:T:C	5.30386e-09	-2.00972e-10	-1.26824	8.13398e-05	-2.00972e-10	-1.23829
44856773	chr7:44856773:T:C	1.48256e-08	-2.00972e-10	-0.240321	0.00012382	-2.00972e-10	-0.818091
44857823	chr7:44857823:G:A	0.0194963	14.9352	-1.08617	1.63206e-05	-1.51543	-1.32907
44857943	chr7:44857943:C:T	1.115e-08	-2.00972e-10	-0.525243	9.60518e-05	-2.00972e-10	-1.07203
44858152	chr7:44858152:G:A	0.0185489	14.1109	-0.311686	1.51854e-05	-1.67157	-1.24501
44858513	chr7:44858513:A:T	6.61076e-08	-2.00972e-10	1.2546	0.000925344	-2.00972e-10	1.19324
44858664	chr7:44858664:A:T	1.19035e-08	-2.00972e-10	-0.459847	0.00022858	-2.00972e-10	-0.205034
44858677	chr7:44858677:C:T	1.50286e-07	-2.00972e-10	2.07586	0.00209322	-2.00972e-10	2.00954
44859610	chr7:44859610:TTC:T	2.12032e-07	2.69532	-0.275258	2.4487e-05	-1.54168	-0.897096
44859669	chr7:44859669:C:T	3.29741e-08	0.559043	-3.49827e-10	0.000103576	-0.996617	-3.49827e-10
44859777	chr7:44859777:T:A	1.26942e-09	-1.36509	-1.33303	1.1909e-05	-1.81138	-1.34826
44860175	chr7:44860175:G:A	6.96054e-09	-2.00972e-10	-0.996422	0.000112604	-2.00972e-10	-0.913042
44860866	chr7:44860866:T:C	5.74351e-09	-2.00972e-10	-1.18861	9.57467e-05	-2.00972e-10	-1.07521
44861133	chr7:44861133:C:T	7.90806e-08	2.7681	-1.33432	1.14381e-05	-1.84796	-1.35201
44861436	chr7:44861436:T:C	5.26506e-09	-2.00972e-10	-1.27559	7.26169e-05	-2.00972e-10	-1.35172
44861523	chr7:44861523:T:C	3.03041e-09	-1.82798	-3.49827e-10	5.1577e-05	-1.69385	-3.49827e-10
44862204	chr7:44862204:A:G	6.12819e-09	-2.00972e-10	-1.12378	9.44386e-05	-2.00972e-10	-1.08897
44862319	chr7:44862319:C:T	7.18213e-09	-2.00972e-10	-0.965083	0.00011657	-2.00972e-10	-0.878433
44862339	chr7:44862339:C:T	5.70978e-09	-2.00972e-10	-1.1945	8.80502e-05	-2.00972e-10	-1.15901
44862999	chr7:44862999:C:T	5.30022e-08	2.15595	-1.12229	1.28179e-05	-1.84811	-1.23797
44863077	chr7:44863077:C:A	1.24348e-09	-1.39868	-1.32008	1.21205e-05	-1.80087	-1.34115
44864614	chr7:44864614:T:G	5.58017e-09	-1.21746	-3.49827e-10	4.57565e-05	-1.81359	-3.49827e-10
44864729	chr7:44864729:A:G	7.00175e-08	2.66006	-1.34799	1.20935e-05	-1.79794	-1.34631
44864886	chr7:44864886:GAGA:G	5.41328e-09	-2.00972e-10	-1.24782	8.25791e-05	-2.00972e-10	-1.22316
44865056	chr7:44865056:G:A	8.30329e-09	-2.00972e-10	-0.820028	8.13649e-05	-2.00972e-10	-1.23798
44865470	chr7:44865470:T:C	4.97883e-09	-2.00972e-10	-1.33148	7.36758e-05	-2.00972e-10	-1.33725
44865611	chr7:44865611:G:A	4.88012e-09	-2.00972e-10	-1.35151	7.2551e-05	-2.00972e-10	-1.35263
44865701	chr7:44865701:C:G	6.37831e-09	-2.00972e-10	-1.08378	7.89175e-05	-2.00972e-10	-1.26852
44866799	chr7:44866799:G:A	3.20211e-09	-1.77287	-3.49827e-10	4.89748e-05	-1.74562	-3.49827e-10
44866840	chr7:44866840:A:G	1.60248e-08	-2.00972e-10	-0.16254	0.000130682	-2.00972e-10	-0.764152
44866951	chr7:44866951:C:A	5.01017e-09	-2.00972e-10	-1.32521	7.53824e-05	-2.00972e-10	-1.31435
44866984	chr7:44866984:G:A	4.99589e-08	2.09241	-1.11789	1.28889e-05	-1.84572	-1.23484
44867145	chr7:44867145:T:C	5.70796e-09	-2.00972e-10	-1.19482	8.80203e-05	-2.00972e-10	-1.15935
44868075	chr7:44868075:C:T	6.46561e-09	-2.00972e-10	-1.07018	7.78111e-05	-2.00972e-10	-1.28264
44868253	chr7:44868253:C:T	6.50109e-09	-2.00972e-10	-1.06471	9.32519e-05	-2.00972e-10	-1.10162
44868471	chr7:44868471:C:T	5.2073e-09	-2.00972e-10	-1.28662	8.07019e-05	-2.00972e-10	-1.24616
44868479	chr7:44868479:C:T	1.27057e-09	-1.37458	-1.32264	1.2009e-05	-1.8086	-1.34267
44868698	chr7:44868698:A:G	1.75257e-08	-2.00972e-10	-0.0730123	0.000139249	-2.00972e-10	-0.70066
44868783	chr7:44868783:A:G	4.95122e-09	-2.00972e-10	-1.33705	7.41873e-05	-2.00972e-10	-1.33033
44869539	chr7:44869539:AT:A	5.38507e-09	-1.25305	-3.49827e-10	4.43501e-05	-1.84481	-3.49827e-10
44869742	chr7:44869742:T:C	7.65725e-09	-2.00972e-10	-0.901026	7.85308e-05	-2.00972e-10	-1.27343
44869898	chr7:44869898:G:A	5.1863e-09	-2.00972e-10	-1.29066	7.92193e-05	-2.00972e-10	-1.2647
44870127	chr7:44870127:G:A	5.05862e-09	-2.00972e-10	-1.31559	7.46599e-05	-2.00972e-10	-1.32398
44870253	chr7:44870253:TTTA:T	9.3533e-09	-2.00972e-10	-0.70095	8.34835e-05	-2.00972e-10	-1.21227
44870335	chr7:44870335:T:A	5.6628e-09	-2.00972e-10	-1.20276	8.92039e-05	-2.00972e-10	-1.146
44870821	chr7:44870821:G:A	5.06617e-09	-2.00972e-10	-1.31409	7.47815e-05	-2.00972e-10	-1.32235
44870867	chr7:44870867:A:G	3.1245e-09	-1.79741	-3.49827e-10	4.87756e-05	-1.74969	-3.49827e-10
44872013	chr7:44872013:G:A	3.82134e-09	-1.59608	-3.49827e-10	4.44231e-05	-1.84316	-3.49827e-10
44872470	chr7:44872470:G:A	3.60911e-08	0.649368	-3.49827e-10	0.000236126	-0.172556	-3.49827e-10
44872519	chr7:44872519:G:A	5.05177e-09	-2.00972e-10	-1.31694	7.45717e-05	-2.00972e-10	-1.32516
44872629	chr7:44872629:G:A	5.22924e-09	-2.00972e-10	-1.28241	7.9969e-05	-2.00972e-10	-1.25528
44872653	chr7:44872653:G:A	5.302e-09	-2.00972e-10	-1.26859	8.06202e-05	-2.00972e-10	-1.24717
44874298	chr7:44874298:C:T	7.4701e-09	-2.00972e-10	-0.925771	0.000106508	-2.00972e-10	-0.968704
44874535	chr7:44874535:A:G	8.54925e-09	-2.00972e-10	-0.790835	0.000137527	-2.00972e-10	-0.713097
44874630	chr7:44874630:C:T	5.58532e-09	-2.00972e-10	-1.21654	7.27217e-05	-2.00972e-10	-1.35028
44874636	chr7:44874636:A:AT	7.09913e-09	-2.00972e-10	-0.976706	0.000112236	-2.00972e-10	-0.916317
44874652	chr7:44874652:T:C	1.29009e-09	-1.39665	-1.28531	1.2399e-05	-1.8016	-1.3177
44875300	chr7:44875300:T:G	8.49017e-08	-2.00972e-10	1.50481	0.00119213	-2.00972e-10	1.44658
44876158	chr7:44876158:T:C	5.413e-09	-2.00972e-10	-1.24787	8.25745e-05	-2.00972e-10	-1.22322
44877010	chr7:44877010:T:C	5.00912e-09	-2.00972e-10	-1.32542	7.57929e-05	-2.00972e-10	-1.30892
44877441	chr7:44877441:A:G	0.0122171	13.6879	-0.306208	1.46117e-05	-1.71191	-1.24318
44878388	chr7:44878388:A:G	5.3066e-09	-2.00972e-10	-1.26773	8.13722e-05	-2.00972e-10	-1.23789
44878607	chr7:44878607:C:T	5.61221e-09	-2.00972e-10	-1.21173	7.2773e-05	-2.00972e-10	-1.34958
44879127	chr7:44879127:G:A	3.05366e-09	-1.82034	-3.49827e-10	5.59452e-05	-1.61255	-3.49827e-10
44879287	chr7:44879287:A:AG	5.03806e-09	-2.00972e-10	-1.31966	7.61613e-05	-2.00972e-10	-1.30407
44879289	chr7:44879289:A:C	5.04212e-09	-2.00972e-10	-1.31885	7.62352e-05	-2.00972e-10	-1.3031
44879601	chr7:44879601:G:A	5.5268e-09	-2.00972e-10	-1.22707	7.27126e-05	-2.00972e-10	-1.35041
44880212	chr7:44880212:A:AACAT	8.33763e-09	-0.8159	-3.49827e-10	0.00034897	0.218065	-3.49827e-10
44880665	chr7:44880665:ATTGTT:A	5.20208e-09	-2.00972e-10	-1.28762	7.95093e-05	-2.00972e-10	-1.26105
44880721	chr7:44880721:T:C	5.05373e-09	-2.00972e-10	-1.31655	7.4597e-05	-2.00972e-10	-1.32482
44882190	chr7:44882190:T:A	7.72211e-08	-2.00972e-10	1.40999	0.0010857	-2.00972e-10	1.35306
44883239	chr7:44883239:A:G	1.7271e-08	-2.00972e-10	-0.0876509	0.000220537	-2.00972e-10	-0.240855
44884285	chr7:44884285:T:G	2.0707e-08	0.0937925	-3.49827e-10	5.74656e-05	-1.58573	-3.49827e-10
44885028	chr7:44885028:A:C	1.5905e-08	-2.00972e-10	-0.170043	0.000130354	-2.00972e-10	-0.766671
44885600	chr7:44885600:C:T	7.31874e-09	-0.946241	-3.49827e-10	6.04346e-05	-1.53536	-3.49827e-10
44885782	chr7:44885782:C:T	6.47302e-09	-2.00972e-10	-1.06904	9.90087e-05	-2.00972e-10	-1.04171
44885890	chr7:44885890:C:T	1.52073e-08	-2.00972e-10	-0.214901	0.000125951	-2.00972e-10	-0.801026
44886075	chr7:44886075:G:T	1.21287e-09	-1.42322	-1.32047	1.22221e-05	-1.79229	-1.34139
44886297	chr7:44886297:G:A	0.0130455	13.7289	-0.281657	1.47943e-05	-1.70761	-1.23507
44888103	chr7:44888103:G:A	1.07235e-09	-1.58703	-1.27979	1.48414e-05	-1.71529	-1.22421
44888157	chr7:44888157:T:G	1.22482e-09	-1.40964	-1.32425	1.20298e-05	-1.80591	-1.34363
44888353	chr7:44888353:T:C	1.4576e-09	-1.26273	-1.29716	1.18054e-05	-1.82957	-1.33879
44888941	chr7:44888941:T:C	4.9541e-09	-2.00972e-10	-1.33646	7.31567e-05	-2.00972e-10	-1.34432
44889036	chr7:44889036:G:A	1.30125e-08	-2.00972e-10	-0.370772	0.000189448	-2.00972e-10	-0.392806
44889113	chr7:44889113:T:C	0.013163	14.1622	-0.705925	2.12899e-05	-1.27198	-1.30671
44889302	chr7:44889302:G:A	5.46737e-09	-2.00972e-10	-1.23788	8.23735e-05	-2.00972e-10	-1.22566
44889502	chr7:44889502:G:A	2.57633e-08	-2.00972e-10	0.312273	0.000322752	-2.00972e-10	0.139963
44889644	chr7:44889644:G:A	4.99207e-09	-2.00972e-10	-1.32883	7.32358e-05	-2.00972e-10	-1.34324
44889800	chr7:44889800:C:T	6.42567e-09	-2.00972e-10	-1.07638	9.95652e-05	-2.00972e-10	-1.03611
44890509	chr7:44890509:G:A	9.40421e-09	-2.00972e-10	-0.695521	0.000149007	-2.00972e-10	-0.632929
44891467	chr7:44891467:A:G	9.25225e-10	-1.75085	-1.26355	1.72242e-05	-1.58321	-1.2074
44892070	chr7:44892070:G:T	1.03533e-09	-1.70007	-1.20189	1.74331e-05	-1.65173	-1.12682
44892214	chr7:44892214:G:C	5.17386e-09	-1.29306	-3.49827e-10	4.84515e-05	-1.75636	-3.49827e-10
44892402	chr7:44892402:T:C	5.9621e-09	-2.00972e-10	-1.15126	9.3178e-05	-2.00972e-10	-1.10241
44892939	chr7:44892939:C:A	0.00735958	13.4759	-0.60111	1.97144e-05	-1.38018	-1.27539
44892986	chr7:44892986:A:G	1.2124e-08	-2.00972e-10	-0.441492	0.00017659	-2.00972e-10	-0.463091
44893406	chr7:44893406:C:T	1.2151e-08	-2.00972e-10	-0.439268	0.000176941	-2.00972e-10	-0.461104
44894922	chr7:44894922:G:A	8.24359e-08	2.29787	-0.822528	1.75621e-05	-1.85043	-0.920746
44895164	chr7:44895164:G:A	9.15593e-10	-1.67304	-1.35182	1.36268e-05	-1.68371	-1.34118
44895170	chr7:44895170:G:A	3.19211e-09	-1.776	-3.49827e-10	4.42888e-05	-1.84619	-3.49827e-10
44895556	chr7:44895556:C:A	1.24849e-08	-2.00972e-10	-0.412162	0.000181979	-2.00972e-10	-0.43303
44895952	chr7:44895952:A:G	3.29218e-09	-1.74513	-3.49827e-10	4.76724e-05	-1.77257	-3.49827e-10
44896103	chr7:44896103:A:G	2.20532e-07	3.16077	-0.701406	1.97192e-05	-1.79595	-0.859375
44896110	chr7:44896110:TATAGAA:T	4.87581e-09	-2.00972e-10	-1.35239	7.31291e-05	-2.00972e-10	-1.3447
44896208	chr7:44896208:A:C	4.97003e-09	-2.00972e-10	-1.33325	8.63398e-05	-2.00972e-10	-1.17863
44896246	chr7:44896246:A:G	1.16694e-08	-2.00972e-10	-0.479707	0.00017026	-2.00972e-10	-0.499592
44896470	chr7:44896470:G:A	0.00822314	13.9132	-0.92742	3.45894e-05	-0.746663	-1.34671
44896511	chr7:44896511:G:A	4.39966e-09	-1.45515	-3.49827e-10	4.70632e-05	-1.78543	-3.49827e-10
44897317	chr7:44897317:A:G	8.61982e-10	-1.74869	-1.33651	1.37353e-05	-1.66743	-1.34953
44897753	chr7:44897753:C:T	1.16603e-08	-2.00972e-10	-0.480487	0.000170132	-2.00972e-10	-0.500347
44898238	chr7:44898238:A:G	7.70794e-09	-2.00972e-10	-0.894428	0.000121698	-2.00972e-10	-0.835377
44898712	chr7:44898712:A:C	4.93378e-09	-2.00972e-10	-1.34057	8.4476e-05	-2.00972e-10	-1.20045
44898798	chr7:44898798:ATT:A	1.03502e-08	-2.00972e-10	-0.599677	0.000144863	-2.00972e-10	-0.661134
44898820	chr7:44898820:G:A	5.9746e-09	-2.00972e-10	-1.14916	8.6272e-05	-2.00972e-10	-1.17942
44898979	chr7:44898979:T:C	1.24167e-08	-0.417638	-3.49827e-10	0.000463602	0.502105	-3.49827e-10
44899266	chr7:44899266:T:C	5.83566e-09	-2.00972e-10	-1.17269	8.25137e-05	-2.00972e-10	-1.22396
44899394	chr7:44899394:A:G	5.01882e-09	-2.00972e-10	-1.32348	7.38539e-05	-2.00972e-10	-1.33483
44899547	chr7:44899547:T:A	1.31286e-08	-2.00972e-10	-0.361883	0.000169466	-2.00972e-10	-0.504268
44899592	chr7:44899592:C:T	0.00616028	13.9346	-1.23761	3.84066e-05	-0.695364	-1.29333
44900646	chr7:44900646:G:T	5.67212e-09	-1.20112	-3.49827e-10	5.27612e-05	-1.67115	-3.49827e-10
44900657	chr7:44900657:T:C	6.4791e-09	-2.00972e-10	-1.0681	8.76171e-05	-2.00972e-10	-1.16395
44900741	chr7:44900741:C:T	2.96382e-09	-1.8502	-3.49827e-10	6.9508e-05	-1.39548	-3.49827e-10
44900828	chr7:44900828:G:A	8.99198e-10	-1.72481	-1.31812	1.34719e-05	-1.69704	-1.33928
44900849	chr7:44900849:G:A	4.96178e-09	-2.00972e-10	-1.33491	7.28624e-05	-2.00972e-10	-1.34835
44901537	chr7:44901537:G:A	5.09482e-09	-2.00972e-10	-1.30846	7.61288e-05	-2.00972e-10	-1.30449
44901735	chr7:44901735:T:C	3.03454e-08	-2.00972e-10	0.475966	0.000414243	-2.00972e-10	0.389531
44901939	chr7:44901939:A:G	5.71425e-09	-2.00972e-10	-1.19372	7.25601e-05	-2.00972e-10	-1.35251
44902199	chr7:44902199:T:C	4.8737e-09	-2.00972e-10	-1.35283	7.25592e-05	-2.00972e-10	-1.35252
44902296	chr7:44902296:G:A	4.95366e-09	-2.00972e-10	-1.33655	7.62189e-05	-2.00972e-10	-1.30331
44902490	chr7:44902490:T:G	4.87479e-09	-2.00972e-10	-1.3526	7.2758e-05	-2.00972e-10	-1.34978
44902519	chr7:44902519:A:G	5.3001e-09	-1.26895	-3.49827e-10	5.09618e-05	-1.70584	-3.49827e-10
44902523	chr7:44902523:T:C	5.5618e-09	-1.22076	-3.49827e-10	5.19705e-05	-1.68625	-3.49827e-10
44902945	chr7:44902945:C:T	9.14399e-09	-0.723582	-3.49827e-10	6.20233e-05	-1.50941	-3.49827e-10
44903381	chr7:44903381:A:C	2.85783e-09	-1.57775	-0.308865	3.46668e-05	-1.83968	-0.251457
44903673	chr7:44903673:T:C	4.95464e-09	-2.00972e-10	-1.33635	7.29099e-05	-2.00972e-10	-1.3477
44904504	chr7:44904504:G:A	1.12591e-08	-2.00972e-10	-0.515501	0.000161564	-2.00972e-10	-0.552022
44904661	chr7:44904661:T:C	1.99186e-09	-1.36675	-0.880862	1.92645e-05	-1.84656	-0.832099
44905138	chr7:44905138:AG:A	3.81821e-09	-1.5969	-3.49827e-10	4.97677e-05	-1.72955	-3.49827e-10
44906018	chr7:44906018:T:C	5.18129e-09	-1.29163	-3.49827e-10	4.43544e-05	-1.84471	-3.49827e-10
44906233	chr7:44906233:C:A	1.40725e-08	-2.00972e-10	-0.292453	0.000204974	-2.00972e-10	-0.314039
44906360	chr7:44906360:T:G	3.69299e-09	-1.48714	-0.143103	4.05466e-05	-1.8517	-0.0827684
44906642	chr7:44906642:T:C	4.64786e-09	-1.83798	0.437709	8.6536e-05	-1.8512	0.674837
44906761	chr7:44906761:G:A	2.0585e-09	-1.83467	-0.380031	3.65026e-05	-1.84843	-0.191104
44906874	chr7:44906874:T:C	1.0953e-08	-2.00972e-10	-0.543063	0.000157162	-2.00972e-10	-0.579647
44906946	chr7:44906946:T:G	5.23221e-09	-2.00972e-10	-1.28185	7.98257e-05	-2.00972e-10	-1.25708
44907010	chr7:44907010:ACATTATTG:A	1.34206e-09	-1.33452	-1.30796	1.25901e-05	-1.75163	-1.35238
44907217	chr7:44907217:T:C	3.35656e-08	0.810352	-0.233528	5.73747e-05	-1.23329	-0.354031
44907303	chr7:44907303:G:A	1.82473e-08	-2.00972e-10	-0.0326619	0.000361003	-2.00972e-10	0.251964
44907890	chr7:44907890:C:T	1.22084e-09	-1.82567	-0.911471	2.42122e-05	-1.79979	-0.650276
44908339	chr7:44908339:T:C	4.98384e-09	-1.33048	-3.49827e-10	4.41807e-05	-1.84863	-3.49827e-10
44908611	chr7:44908611:A:G	1.402e-08	-2.00972e-10	-0.296197	0.000198916	-2.00972e-10	-0.344041
44909306	chr7:44909306:C:T	5.63153e-09	-1.2083	-3.49827e-10	4.59138e-05	-1.81015	-3.49827e-10
44909354	chr7:44909354:T:C	2.39042e-09	-0.780735	-1.28447	1.3508e-05	-1.83338	-1.20026
44910002	chr7:44910002:G:A	8.4718e-09	-2.00972e-10	-0.799936	0.000123529	-2.00972e-10	-0.820445
44910199	chr7:44910199:C:T	9.49927e-09	0.190225	-0.875688	3.56951e-05	-1.20229	-0.859616
44910770	chr7:44910770:C:T	8.77151e-09	-2.00972e-10	-0.76517	0.00012185	-2.00972e-10	-0.834134
44910816	chr7:44910816:C:T	1.20307e-09	-1.64551	-1.10629	1.72684e-05	-1.7501	-1.03794
44910999	chr7:44910999:A:C	4.14411e-08	-2.00972e-10	0.787594	0.000881958	-2.00972e-10	1.14522
44911438	chr7:44911438:A:G	5.51163e-09	-2.00972e-10	-1.22982	9.09715e-05	-2.00972e-10	-1.12637
44912304	chr7:44912304:G:A	1.12076e-08	0.320055	-0.840138	4.00405e-05	-1.12718	-0.819847
44912505	chr7:44912505:G:A	3.22465e-09	-0.781455	-0.9844	1.98542e-05	-1.83609	-0.812412
44913470	chr7:44913470:C:T	7.42906e-09	-0.931279	-3.49827e-10	5.48362e-05	-1.63257	-3.49827e-10
44913808	chr7:44913808:C:G	1.06324e-09	-1.5236	-1.35175	1.18356e-05	-1.82351	-1.3423
44914023	chr7:44914023:C:G	8.1105e-09	-2.00972e-10	-0.84352	0.000118429	-2.00972e-10	-0.862606
44914260	chr7:44914260:G:A	9.38134e-09	-2.00972e-10	-0.697956	0.000136646	-2.00972e-10	-0.719526
44914263	chr7:44914263:G:C	2.95641e-09	-1.8527	-3.49827e-10	4.44898e-05	-1.84166	-3.49827e-10
44914374	chr7:44914374:G:A	1.00483e-08	0.714344	-1.34362	3.04946e-05	-0.874197	-1.34517
44914403	chr7:44914403:G:A	1.1965e-08	0.882244	-1.33694	3.41599e-05	-0.767139	-1.33873
44914438	chr7:44914438:C:A	1.26054e-08	0.566877	-0.969428	3.93025e-05	-0.97939	-0.986244
44914515	chr7:44914515:A:C	1.53829e-08	-2.00972e-10	-0.203423	0.000224039	-2.00972e-10	-0.2251
44914894	chr7:44914894:T:C	1.09357e-08	-2.00972e-10	-0.544645	0.000150811	-2.00972e-10	-0.620895
44915026	chr7:44915026:A:AAAAT	2.71831e-08	0.365916	-3.49827e-10	0.000180087	-0.443483	-3.49827e-10
44915187	chr7:44915187:G:A	8.41595e-06	6.5863	-0.485093	8.0244e-05	-0.658322	-0.593527
44915517	chr7:44915517:G:A	3.66005e-09	-0.554593	-1.08461	1.80983e-05	-1.79877	-0.942332
44915648	chr7:44915648:T:A	2.56109e-09	-0.682351	-1.3139	1.3097e-05	-1.81823	-1.24631
44915903	chr7:44915903:T:C	5.75713e-09	-2.00972e-10	-1.18624	8.96238e-05	-2.00972e-10	-1.1413
44916196	chr7:44916196:C:T	1.97468e-06	5.82018	-1.1687	3.22198e-05	-0.8285	-1.33584
44916348	chr7:44916348:G:A	5.69341e-09	-2.00972e-10	-1.19737	8.67463e-05	-2.00972e-10	-1.17393
44916533	chr7:44916533:C:T	3.89729e-06	6.10468	-0.773319	5.34757e-05	-0.80877	-0.848923
44916594	chr7:44916594:C:T	9.66937e-09	-0.667716	-3.49827e-10	7.52369e-05	-1.31628	-3.49827e-10
44917156	chr7:44917156:G:C	5.76439e-09	-2.00972e-10	-1.18498	8.97433e-05	-2.00972e-10	-1.13997
44917267	chr7:44917267:C:A	7.70345e-09	-2.00972e-10	-0.895011	0.000123623	-2.00972e-10	-0.819686
44917321	chr7:44917321:C:T	5.10819e-09	-1.30583	-3.49827e-10	4.42996e-05	-1.84594	-3.49827e-10
44917862	chr7:44917862:A:G	7.74085e-09	-2.00972e-10	-0.890168	0.000124258	-2.00972e-10	-0.814558
44917919	chr7:44917919:G:A	3.37818e-09	-0.491103	-1.22824	1.30168e-05	-1.80317	-1.2675
44918357	chr7:44918357:C:G	6.85985e-09	-2.00972e-10	-1.01099	9.81612e-05	-2.00972e-10	-1.05031
44918646	chr7:44918646:G:A	4.82988e-09	-1.68704	0.325187	7.97835e-05	-1.7235	0.465897
44918872	chr7:44918872:C:T	7.97535e-08	-2.00972e-10	1.44226	0.00106488	-2.00972e-10	1.33369
44919217	chr7:44919217:T:C	1.4332e-09	-1.47007	-1.1067	1.83927e-05	-1.77691	-0.948058
44919265	chr7:44919265:A:G	5.11398e-09	-2.00972e-10	-1.3047	7.7807e-05	-2.00972e-10	-1.28269
44920307	chr7:44920307:T:A	3.70893e-08	-2.00972e-10	0.676648	0.000774429	-2.00972e-10	1.0152
44920324	chr7:44920324:A:G	3.91174e-09	-0.492257	-1.08044	1.88758e-05	-1.7848	-0.914235
44920337	chr7:44920337:A:G	4.25257e-06	6.23342	-0.814819	5.29091e-05	-0.776227	-0.892119
44920790	chr7:44920790:G:C	5.11402e-09	-2.00972e-10	-1.30469	7.78073e-05	-2.00972e-10	-1.28269
44920815	chr7:44920815:A:G	1.40026e-06	5.4837	-1.17596	2.85102e-05	-0.947164	-1.3395
44921377	chr7:44921377:C:T	2.02651e-08	0.0722231	-3.49827e-10	6.6603e-05	-1.43817	-3.49827e-10
44921557	chr7:44921557:CAAAG:C	1.36999e-06	5.28382	-0.997937	2.85308e-05	-1.01741	-1.26853
44921645	chr7:44921645:T:TC	1.5174e-06	5.37061	-0.98254	2.95997e-05	-0.988044	-1.26111
44921808	chr7:44921808:T:G	4.33219e-09	-1.47061	-3.49827e-10	4.88341e-05	-1.74849	-3.49827e-10
44921946	chr7:44921946:A:G	1.63854e-08	-2.00972e-10	-0.140288	0.000238608	-2.00972e-10	-0.1621
44922517	chr7:44922517:C:T	1.6476e-08	-0.134775	-3.49827e-10	6.08951e-05	-1.52777	-3.49827e-10
44922733	chr7:44922733:G:A	4.99132e-09	-2.00972e-10	-1.32898	7.35823e-05	-2.00972e-10	-1.33852
44923395	chr7:44923395:A:G	8.03336e-07	5.03329	-1.2812	2.52136e-05	-1.06773	-1.34181
44923791	chr7:44923791:C:T	2.81448e-09	-1.6921	-0.209802	3.44034e-05	-1.8057	-0.293063
44923869	chr7:44923869:C:T	1.26655e-08	-2.00972e-10	-0.3978	0.000186718	-2.00972e-10	-0.407323
44923884	chr7:44923884:A:T	1.22305e-08	-2.00972e-10	-0.432747	0.000180332	-2.00972e-10	-0.442124
44924032	chr7:44924032:T:C	1.26674e-08	-2.00972e-10	-0.397645	0.00018674	-2.00972e-10	-0.407202
44924158	chr7:44924158:T:C	6.17633e-09	-2.00972e-10	-1.11595	9.44768e-05	-2.00972e-10	-1.08857
44924267	chr7:44924267:G:T	1.20723e-09	-1.43074	-1.31761	1.42299e-05	-1.76079	-1.22079
44924517	chr7:44924517:G:A	6.46898e-09	-2.00972e-10	-1.06966	0.000102591	-2.00972e-10	-1.00617
44924675	chr7:44924675:A:T	4.06922e-09	-1.53323	-3.49827e-10	4.42774e-05	-1.84645	-3.49827e-10
44924782	chr7:44924782:C:T	4.54832e-07	4.11549	-0.932242	2.4033e-05	-1.22961	-1.22788
44924822	chr7:44924822:G:A	5.12797e-09	-2.00972e-10	-1.30197	7.73319e-05	-2.00972e-10	-1.28881
44924829	chr7:44924829:A:G	6.42798e-09	-2.00972e-10	-1.07602	0.000101874	-2.00972e-10	-1.01318
44925191	chr7:44925191:G:A	1.55327e-08	-2.00972e-10	-0.193734	0.000226153	-2.00972e-10	-0.215708
44925311	chr7:44925311:G:A	1.09562e-09	-1.50921	-1.33615	1.221e-05	-1.78199	-1.35267
44925608	chr7:44925608:TAG:T	4.33052e-08	0.831594	-3.49827e-10	0.000252837	-0.104175	-3.49827e-10
44926111	chr7:44926111:C:T	3.3388e-07	4.13731	-1.2632	2.11938e-05	-1.23447	-1.34874
44926504	chr7:44926504:G:C	5.15925e-09	-2.00972e-10	-1.29589	7.86447e-05	-2.00972e-10	-1.27198
44926699	chr7:44926699:A:G	4.16261e-09	-1.51054	-3.49827e-10	4.40348e-05	-1.85194	-3.49827e-10
44927061	chr7:44927061:G:A	5.578e-09	-2.00972e-10	-1.21785	8.64831e-05	-2.00972e-10	-1.17697
44927172	chr7:44927172:C:T	1.20972e-09	-1.39534	-1.35095	1.27368e-05	-1.75133	-1.34109
44927421	chr7:44927421:G:GGA	1.25266e-08	-2.00972e-10	-0.408823	0.000184699	-2.00972e-10	-0.418195
44927551	chr7:44927551:C:T	2.48331e-09	-0.675138	-1.35195	1.19895e-05	-1.81177	-1.34112
44927581	chr7:44927581:C:T	5.84498e-09	-2.00972e-10	-1.1711	9.13995e-05	-2.00972e-10	-1.12168
44927912	chr7:44927912:A:AG	5.01272e-09	-2.00972e-10	-1.3247	7.60116e-05	-2.00972e-10	-1.30604
44928008	chr7:44928008:C:G	5.315e-09	-2.00972e-10	-1.26615	8.11819e-05	-2.00972e-10	-1.24023
44928131	chr7:44928131:G:A	5.83355e-09	-2.00972e-10	-1.17305	7.49274e-05	-2.00972e-10	-1.3204
44928230	chr7:44928230:A:G	2.35924e-09	-0.727366	-1.35098	1.18506e-05	-1.82073	-1.34382
44928277	chr7:44928277:A:G	1.52e-06	5.06408	-0.674294	3.45483e-05	-1.0215	-1.07306
44928490	chr7:44928490:C:G	1.22945e-09	-1.37728	-1.35283	1.29761e-05	-1.74245	-1.33137
44928577	chr7:44928577:A:G	5.22668e-09	-2.00972e-10	-1.2829	7.98464e-05	-2.00972e-10	-1.25682
44928597	chr7:44928597:A:G	2.61964e-09	-0.622389	-1.35125	1.20927e-05	-1.80124	-1.34308
44928716	chr7:44928716:C:T	5.31777e-09	-2.00972e-10	-1.26563	8.29694e-05	-2.00972e-10	-1.21845
44928778	chr7:44928778:C:T	1.76241e-08	-2.00972e-10	-0.0674145	0.000256526	-2.00972e-10	-0.0896929
44928932	chr7:44928932:TA:T	3.60175e-06	6.06483	-0.812337	5.11325e-05	-0.820679	-0.881823
44928970	chr7:44928970:T:C	5.13483e-09	-2.00972e-10	-1.30063	7.82022e-05	-2.00972e-10	-1.27762
44930092	chr7:44930092:T:C	2.71934e-09	-0.583497	-1.35279	1.23518e-05	-1.792	-1.33111
44930216	chr7:44930216:T:G	2.74138e-09	-0.575405	-1.35281	1.2372e-05	-1.79062	-1.33087
44930407	chr7:44930407:G:A	5.81815e-09	-2.00972e-10	-1.1757	9.0971e-05	-2.00972e-10	-1.12638
44930513	chr7:44930513:G:A	1.2843e-09	-1.65416	-1.03231	1.72795e-05	-1.71023	-1.07717
44930516	chr7:44930516:T:G	5.82526e-09	-2.00972e-10	-1.17447	9.06835e-05	-2.00972e-10	-1.12955
44931220	chr7:44931220:C:T	5.10372e-09	-2.00972e-10	-1.30671	7.7632e-05	-2.00972e-10	-1.28494
44931738	chr7:44931738:G:A	3.9204e-06	6.57791	-1.24064	4.30679e-05	-0.605029	-1.26912
44931909	chr7:44931909:C:T	5.44614e-09	-2.00972e-10	-1.24177	8.41399e-05	-2.00972e-10	-1.20444
44932785	chr7:44932785:A:AG	6.04946e-09	-2.00972e-10	-1.13671	8.66619e-05	-2.00972e-10	-1.17491
44933293	chr7:44933293:C:T	5.17042e-09	-2.00972e-10	-1.29373	7.71153e-05	-2.00972e-10	-1.29162
44933410	chr7:44933410:A:G	1.77508e-08	-2.00972e-10	-0.0602502	0.000258356	-2.00972e-10	-0.0825827
44933619	chr7:44933619:A:G	2.35193e-06	5.71685	-0.890543	4.20608e-05	-0.937944	-0.95986
44933663	chr7:44933663:TCA:T	2.69132e-06	6.23561	-1.2745	3.67373e-05	-0.733025	-1.3001
44933720	chr7:44933720:A:G	1.76855e-08	-2.00972e-10	-0.0639321	0.000257409	-2.00972e-10	-0.0862549
44933780	chr7:44933780:C:T	1.35851e-07	3.15867	-1.18379	3.09645e-05	-0.868074	-1.33601
44934148	chr7:44934148:C:T	1.00592e-09	-1.5872	-1.34358	1.18082e-05	-1.83888	-1.32925
44934418	chr7:44934418:G:A	5.18884e-09	-2.00972e-10	-1.29017	7.97561e-05	-2.00972e-10	-1.25795
44934601	chr7:44934601:T:G	2.23027e-08	1.4041	-1.23607	1.89565e-05	-1.34228	-1.35249
44934697	chr7:44934697:T:C	7.57483e-08	2.01847	-0.627738	3.6937e-05	-1.35074	-0.676969
44934724	chr7:44934724:C:T	5.38778e-09	-2.00972e-10	-1.25255	8.30322e-05	-2.00972e-10	-1.21769
44935004	chr7:44935004:T:C	4.13174e-09	-0.748865	-0.769116	2.59684e-05	-1.83783	-0.542207
44935029	chr7:44935029:C:G	1.72742e-08	-2.00972e-10	-0.0874624	0.000251628	-2.00972e-10	-0.108971
44935242	chr7:44935242:T:C	1.15814e-09	-1.46467	-1.32519	1.1964e-05	-1.85261	-1.30242
44935589	chr7:44935589:T:C	8.9587e-10	-1.7292	-1.31744	1.49161e-05	-1.64551	-1.28897
44936129	chr7:44936129:C:T	5.4409e-09	-2.00972e-10	-1.24273	8.33998e-05	-2.00972e-10	-1.21328
44936134	chr7:44936134:G:A	3.93405e-09	-1.56701	-3.49827e-10	6.73843e-05	-1.42651	-3.49827e-10
44936750	chr7:44936750:T:C	7.7959e-09	0.466327	-1.34941	1.56919e-05	-1.53098	-1.3528
44936947	chr7:44936947:C:T	5.01615e-09	-2.00972e-10	-1.32402	7.38653e-05	-2.00972e-10	-1.33468
44937295	chr7:44937295:C:T	5.42748e-09	-0.26523	-0.979974	2.46266e-05	-1.52633	-0.906764
44937502	chr7:44937502:C:T	7.99346e-09	-2.00972e-10	-0.858056	0.000116297	-2.00972e-10	-0.880778
44937710	chr7:44937710:T:C	4.88289e-09	-2.00972e-10	-1.35094	7.28383e-05	-2.00972e-10	-1.34868
44937785	chr7:44937785:CA:C	3.62315e-09	-1.64933	-3.49827e-10	4.40008e-05	-1.85271	-3.49827e-10
44937901	chr7:44937901:C:T	4.87342e-09	-2.00972e-10	-1.35288	7.25936e-05	-2.00972e-10	-1.35204
44938066	chr7:44938066:T:C	8.66919e-09	-2.00972e-10	-0.776904	9.60625e-05	-2.00972e-10	-1.07192
44938166	chr7:44938166:A:G	5.35978e-09	-2.00972e-10	-1.25776	7.73147e-05	-2.00972e-10	-1.28904
44938519	chr7:44938519:T:G	5.88366e-09	-2.00972e-10	-1.1645	7.60057e-05	-2.00972e-10	-1.30611
44938552	chr7:44938552:C:T	1.12685e-09	-1.7851	-1.03215	1.55785e-05	-1.84566	-1.04537
44938751	chr7:44938751:A:G	2.37199e-08	0.818459	-0.588822	3.71527e-05	-1.33709	-0.684795
44938771	chr7:44938771:A:C	6.00709e-09	-2.00972e-10	-1.14374	9.24201e-05	-2.00972e-10	-1.11058
44938842	chr7:44938842:A:T	5.88674e-09	-2.00972e-10	-1.16398	7.60249e-05	-2.00972e-10	-1.30586
44939111	chr7:44939111:T:C	6.57773e-09	-1.05299	-3.49827e-10	0.000183338	-0.42559	-3.49827e-10
44939535	chr7:44939535:C:A	1.15857e-08	-2.00972e-10	-0.486905	0.000170282	-2.00972e-10	-0.499466
44940141	chr7:44940141:A:G	2.55186e-08	-2.00972e-10	0.302729	0.000381446	-2.00972e-10	0.307049
44940394	chr7:44940394:G:C	1.36945e-08	-2.00972e-10	-0.319685	0.000225344	-2.00972e-10	-0.219294
44940466	chr7:44940466:T:C	4.87789e-09	-2.00972e-10	-1.35197	7.34857e-05	-2.00972e-10	-1.33983
44940805	chr7:44940805:T:C	2.89779e-08	-2.00972e-10	0.429856	0.000433432	-2.00972e-10	0.434813
44940906	chr7:44940906:A:T	1.48462e-09	-1.21194	-1.32958	1.15721e-05	-1.85217	-1.33615
44941039	chr7:44941039:A:G	5.7713e-09	-2.00972e-10	-1.18378	8.85109e-05	-2.00972e-10	-1.1538
44941223	chr7:44941223:G:A	4.9907e-09	-2.00972e-10	-1.3291	7.50573e-05	-2.00972e-10	-1.31867
44941225	chr7:44941225:G:A	5.33266e-08	2.05297	-1.01322	0.000100759	-0.124277	-0.899913
44941268	chr7:44941268:T:C	1.35677e-09	-1.65768	-0.973892	1.65756e-05	-1.80195	-1.02704
44941588	chr7:44941588:A:G	7.34553e-09	-0.942587	-3.49827e-10	6.15104e-05	-1.51772	-3.49827e-10
44941728	chr7:44941728:T:C	2.65415e-08	-2.00972e-10	0.342029	0.000380722	-2.00972e-10	0.305148
44941819	chr7:44941819:A:G	1.46764e-07	2.83789	-0.785736	0.000186329	0.371273	-0.780681
44941987	chr7:44941987:G:A	5.07301e-09	-2.00972e-10	-1.31275	7.37388e-05	-2.00972e-10	-1.33639
44942238	chr7:44942238:A:G	9.25348e-10	-1.70296	-1.3113	1.20766e-05	-1.82263	-1.32302
44942432	chr7:44942432:A:G	5.31946e-09	-2.00972e-10	-1.26531	7.70417e-05	-2.00972e-10	-1.29257
44942720	chr7:44942720:T:A	1.35971e-09	-1.67843	-0.95098	1.73256e-05	-1.81117	-0.973569
44942741	chr7:44942741:T:A	3.04407e-09	-1.85171	0.0282287	5.10489e-05	-1.40294	-0.301199
44942863	chr7:44942863:C:T	5.04679e-09	-2.00972e-10	-1.31793	7.41726e-05	-2.00972e-10	-1.33053
44942965	chr7:44942965:G:A	4.55371e-09	-0.596406	-0.824331	2.17573e-05	-1.67951	-0.87746
44943043	chr7:44943043:G:A	1.25052e-09	-1.70255	-1.01057	1.66131e-05	-1.80384	-1.02289
44943177	chr7:44943177:T:C	5.03883e-09	-2.00972e-10	-1.31951	7.49805e-05	-2.00972e-10	-1.31969
44943867	chr7:44943867:T:A	2.25161e-08	-2.00972e-10	0.177551	0.000339844	-2.00972e-10	0.191566
44944696	chr7:44944696:T:G	5.22647e-09	-2.00972e-10	-1.28294	7.68144e-05	-2.00972e-10	-1.29553
44945010	chr7:44945010:A:G	1.54194e-08	-2.00972e-10	-0.201051	0.000282327	-2.00972e-10	0.00614462
44945530	chr7:44945530:T:G	6.32921e-09	-2.00972e-10	-1.0915	0.00010803	-2.00972e-10	-0.954511
44946167	chr7:44946167:G:A	4.87821e-09	-2.00972e-10	-1.3519	7.26133e-05	-2.00972e-10	-1.35177
44946247	chr7:44946247:A:C	1.52485e-08	-0.0884876	-0.123709	3.68783e-05	-1.7808	-0.248503
44946372	chr7:44946372:T:C	9.05704e-09	0.596934	-1.33007	3.23823e-05	-0.842105	-1.3172
44946988	chr7:44946988:G:A	8.61518e-09	-2.00972e-10	-0.783153	9.65564e-05	-2.00972e-10	-1.06679
44947075	chr7:44947075:G:C	4.27658e-09	-1.48353	-3.49827e-10	0.000136296	-0.722093	-3.49827e-10
44947089	chr7:44947089:CA:C	6.64842e-09	-2.00972e-10	-1.0423	9.6747e-05	-2.00972e-10	-1.06482
44947274	chr7:44947274:T:C	5.69059e-09	-2.00972e-10	-1.19787	8.16219e-05	-2.00972e-10	-1.23482
44947416	chr7:44947416:T:A	5.81801e-09	-2.00972e-10	-1.17572	7.61554e-05	-2.00972e-10	-1.30415
44947477	chr7:44947477:T:G	5.61096e-09	-2.00972e-10	-1.21196	8.0629e-05	-2.00972e-10	-1.24706
44947545	chr7:44947545:T:C	4.96869e-09	-2.00972e-10	-1.33352	7.39501e-05	-2.00972e-10	-1.33353
44947646	chr7:44947646:G:A	4.46393e-08	-2.00972e-10	0.861936	0.000923159	-2.00972e-10	1.19088
44947981	chr7:44947981:C:A	6.60892e-09	-2.00972e-10	-1.04826	9.61421e-05	-2.00972e-10	-1.07109
44948654	chr7:44948654:CCTT:C	5.45125e-09	-2.00972e-10	-1.24083	7.86464e-05	-2.00972e-10	-1.27196
44948871	chr7:44948871:C:T	1.80067e-09	-1.10063	-1.2479	1.50543e-05	-1.70003	-1.22523
44949230	chr7:44949230:G:A	5.28263e-09	-1.27226	-3.49827e-10	0.000147878	-0.640537	-3.49827e-10
44949600	chr7:44949600:A:G	1.74297e-09	-1.07909	-1.302	9.66028e-05	0.223814	-1.29013
44949811	chr7:44949811:G:A	2.9749e-09	-1.84647	-3.49827e-10	4.97882e-05	-1.72914	-3.49827e-10
44949866	chr7:44949866:G:A	4.60506e-09	-1.83586	0.426335	9.46597e-05	-1.84728	0.760647
44949949	chr7:44949949:G:T	3.13155e-09	-0.649015	-1.14613	0.000190252	0.643113	-1.03168
44950011	chr7:44950011:C:T	3.28326e-09	-1.74784	-3.49827e-10	0.000112269	-0.916023	-3.49827e-10
44950184	chr7:44950184:T:C	9.95586e-10	-1.62865	-1.31245	1.29121e-05	-1.82381	-1.25494
44950299	chr7:44950299:G:C	4.90305e-09	-2.00972e-10	-1.34682	7.29676e-05	-2.00972e-10	-1.34691
44950860	chr7:44950860:C:T	5.02683e-09	-2.00972e-10	-1.32189	7.48962e-05	-2.00972e-10	-1.32082
44951906	chr7:44951906:A:G	3.60688e-09	-1.65383	-3.49827e-10	4.69332e-05	-1.78819	-3.49827e-10
44951971	chr7:44951971:T:G	7.85921e-09	-2.00972e-10	-0.874993	0.00011573	-2.00972e-10	-0.88566
44952283	chr7:44952283:G:A	9.09069e-10	-1.83227	-1.19975	1.81975e-05	-1.6103	-1.12534
44952473	chr7:44952473:C:T	5.74849e-09	-2.00972e-10	-1.18774	8.78815e-05	-2.00972e-10	-1.16093
44952558	chr7:44952558:C:T	1.14026e-09	-1.57699	-1.22843	1.4934e-05	-1.81475	-1.11853
44952564	chr7:44952564:A:C	4.9371e-09	-2.00972e-10	-1.3399	7.76027e-05	-2.00972e-10	-1.28532
44953049	chr7:44953049:C:T	5.60221e-09	-2.00972e-10	-1.21352	8.2474e-05	-2.00972e-10	-1.22444
44953386	chr7:44953386:C:T	5.44952e-09	-2.00972e-10	-1.24115	7.91285e-05	-2.00972e-10	-1.26585
44953490	chr7:44953490:A:G	4.88183e-09	-2.00972e-10	-1.35116	7.30421e-05	-2.00972e-10	-1.34589
44953758	chr7:44953758:C:T	7.2163e-09	-2.00972e-10	-0.960336	0.000110495	-2.00972e-10	-0.931953
44953819	chr7:44953819:C:T	5.66631e-09	-2.00972e-10	-1.20214	8.33624e-05	-2.00972e-10	-1.21372
44954159	chr7:44954159:G:C	1.17907e-09	-1.54819	-1.22377	1.51934e-05	-1.80355	-1.11251
44954514	chr7:44954514:A:T	8.00129e-09	-2.00972e-10	-0.857076	0.000117856	-2.00972e-10	-0.867456
44954989	chr7:44954989:G:T	4.87345e-09	-2.00972e-10	-1.35288	7.2561e-05	-2.00972e-10	-1.35249
44955112	chr7:44955112:T:A	7.53613e-09	-2.00972e-10	-0.916971	0.000116448	-2.00972e-10	-0.879475
44955575	chr7:44955575:C:G	4.89744e-09	-2.00972e-10	-1.34797	7.33731e-05	-2.00972e-10	-1.34136
44955728	chr7:44955728:C:T	1.20819e-09	-1.54555	-1.20201	1.56632e-05	-1.8004	-1.08521
44956159	chr7:44956159:C:T	1.67911e-08	-0.115833	-3.49827e-10	0.000137023	-0.716773	-3.49827e-10
44956848	chr7:44956848:T:C	7.06618e-09	-0.478824	-0.502536	0.000522257	0.903868	-0.282628
44957286	chr7:44957286:C:T	2.60792e-09	-1.83108	-0.14705	4.45461e-05	-1.85132	0.0109202
44957433	chr7:44957433:C:T	2.53972e-08	-2.00972e-10	0.297959	0.000366748	-2.00972e-10	0.267753
44957729	chr7:44957729:C:A	4.04933e-09	-0.605021	-0.933107	0.000267834	0.72857	-0.775124
44957866	chr7:44957866:T:C	4.89903e-09	-2.00972e-10	-1.34764	7.32753e-05	-2.00972e-10	-1.3427
44958010	chr7:44958010:G:A	1.23721e-09	-1.51691	-1.20691	1.57306e-05	-1.78969	-1.09162
44958418	chr7:44958418:G:A	5.08897e-09	-2.00972e-10	-1.3096	7.69457e-05	-2.00972e-10	-1.29382
44958569	chr7:44958569:C:T	1.63041e-08	-0.145265	-3.49827e-10	0.000130549	-0.76517	-3.49827e-10
44958786	chr7:44958786:A:C	5.20972e-09	-2.00972e-10	-1.28615	7.76928e-05	-2.00972e-10	-1.28416
44958942	chr7:44958942:T:C	5.25332e-09	-2.00972e-10	-1.27782	7.83379e-05	-2.00972e-10	-1.27589
44959115	chr7:44959115:G:A	1.58767e-09	-1.52905	-0.945367	1.60715e-05	-1.83378	-1.02609
44959149	chr7:44959149:T:C	2.16332e-08	1.2973	-1.15975	0.000226897	0.959332	-1.17176
44959184	chr7:44959184:TGTTG:T	7.19515e-09	-2.00972e-10	-0.963272	0.000110239	-2.00972e-10	-0.93427
44959263	chr7:44959263:G:A	8.13566e-09	-2.00972e-10	-0.840422	0.000127993	-2.00972e-10	-0.784943
44959326	chr7:44959326:C:T	5.74621e-09	-2.00972e-10	-1.18814	8.27587e-05	-2.00972e-10	-1.22099
44959423	chr7:44959423:G:A	5.68654e-09	-2.00972e-10	-1.19858	8.36667e-05	-2.00972e-10	-1.21008
44959494	chr7:44959494:C:G	7.68683e-09	-2.00972e-10	-0.89717	0.000113944	-2.00972e-10	-0.901211
44959825	chr7:44959825:G:A	1.18893e-09	-1.60342	-1.16021	1.61666e-05	-1.82048	-1.03349
44960027	chr7:44960027:C:T	5.6402e-09	-2.00972e-10	-1.20676	8.30242e-05	-2.00972e-10	-1.21779
44960239	chr7:44960239:G:A	8.60044e-09	-2.00972e-10	-0.784866	0.000128397	-2.00972e-10	-0.781793
44960264	chr7:44960264:C:T	1.91211e-09	-1.8455	-0.442973	3.89443e-05	-1.7763	-0.198489
44960290	chr7:44960290:A:G	2.15203e-08	-2.00972e-10	0.132317	0.000310367	-2.00972e-10	0.100835
44960382	chr7:44960382:G:A	4.88038e-09	-2.00972e-10	-1.35146	7.28476e-05	-2.00972e-10	-1.34855
44960503	chr7:44960503:T:C	8.07816e-09	0.279964	-1.12748	0.000145664	0.345745	-1.00136
44960767	chr7:44960767:G:A	4.38661e-09	-1.2059	-0.252222	0.000323578	0.1662	-0.0236823
44962004	chr7:44962004:GGGGCTGAGGGAGGCAGA:G	2.6284e-08	1.65483	-1.32255	0.000192427	0.939097	-1.3163
44962713	chr7:44962713:C:T	4.99905e-09	-2.00972e-10	-1.32743	7.43771e-05	-2.00972e-10	-1.32777
44962919	chr7:44962919:G:A	5.12824e-09	-2.00972e-10	-1.30192	7.4835e-05	-2.00972e-10	-1.32164
44963351	chr7:44963351:T:G	1.60277e-08	-2.00972e-10	-0.16236	0.000231126	-2.00972e-10	-0.193958
44963422	chr7:44963422:A:G	2.91619e-08	-2.00972e-10	0.436185	0.00042432	-2.00972e-10	0.413568
44963557	chr7:44963557:C:G	5.96834e-08	-2.00972e-10	1.15237	0.00128812	-2.00972e-10	1.52402
44963711	chr7:44963711:GC:G	2.01227e-09	-1.76416	-0.473251	3.66807e-05	-1.62393	-0.410746
44963863	chr7:44963863:A:G	1.09647e-09	-1.77372	-1.07086	2.10258e-05	-1.64903	-0.942139
44964464	chr7:44964464:T:C	1.17586e-08	0.591368	-1.06346	0.00215387	2.93327	-0.895169
44965355	chr7:44965355:C:T	4.94819e-09	-2.00972e-10	-1.33766	7.28253e-05	-2.00972e-10	-1.34886
44965614	chr7:44965614:G:C	4.6986e-08	-2.00972e-10	0.91317	0.000661134	-2.00972e-10	0.857035
44966048	chr7:44966048:T:C	1.09519e-09	-1.83245	-1.01331	1.8013e-05	-1.8253	-0.920529
44966196	chr7:44966196:G:A	1.36031e-08	1.02643	-1.35281	0.000234375	1.17114	-1.35114
44967182	chr7:44967182:T:C	7.63848e-09	0.0188009	-0.922282	0.00134353	2.28834	-0.7222
44967274	chr7:44967274:A:G	5.60638e-09	-2.00972e-10	-1.21277	8.09586e-05	-2.00972e-10	-1.24298
44967983	chr7:44967983:G:C	1.12281e-08	-0.518256	-3.49827e-10	8.02078e-05	-1.2523	-3.49827e-10
44968123	chr7:44968123:G:A	5.16061e-09	-2.00972e-10	-1.29562	7.66131e-05	-2.00972e-10	-1.29815
44968629	chr7:44968629:C:T	1.61218e-09	-1.45676	-1.00234	2.37082e-05	-1.37611	-1.09499
44968699	chr7:44968699:T:C	4.9373e-09	-2.00972e-10	-1.33986	7.27466e-05	-2.00972e-10	-1.34994
44968893	chr7:44968893:A:C	5.05095e-09	-2.00972e-10	-1.3171	7.39698e-05	-2.00972e-10	-1.33326
44968907	chr7:44968907:T:C	7.98363e-09	0.272743	-1.13203	0.0013429	2.54746	-0.98179
44969242	chr7:44969242:T:C	1.65454e-08	-2.00972e-10	-0.130573	0.000233566	-2.00972e-10	-0.183458
44969323	chr7:44969323:C:T	4.87889e-09	-2.00972e-10	-1.35176	7.26084e-05	-2.00972e-10	-1.35184
44969616	chr7:44969616:A:G	6.02162e-09	-2.00972e-10	-1.14132	8.66985e-05	-2.00972e-10	-1.17448
44969643	chr7:44969643:A:G	7.16523e-09	-2.00972e-10	-0.967439	9.22159e-05	-2.00972e-10	-1.11279
44969726	chr7:44969726:G:A	1.63536e-09	-1.52715	-0.91766	2.42936e-05	-1.44358	-1.00313
44969742	chr7:44969742:A:G	1.34854e-08	0.657976	-0.993047	0.00272327	3.07616	-0.803494
44970124	chr7:44970124:G:A	1.55638e-09	-1.8168	-0.677516	2.81734e-05	-1.80468	-0.493864
44970170	chr7:44970170:GC:G	8.81517e-09	-2.00972e-10	-0.760205	0.000100178	-2.00972e-10	-1.02997
44970379	chr7:44970379:A:G	4.88633e-09	-2.00972e-10	-1.35024	7.27156e-05	-2.00972e-10	-1.35036
44970601	chr7:44970601:G:A	5.97659e-09	-2.00972e-10	-1.14883	8.62299e-05	-2.00972e-10	-1.1799
44970757	chr7:44970757:T:G	1.51924e-08	-2.00972e-10	-0.215885	0.000219205	-2.00972e-10	-0.246912
44970772	chr7:44970772:C:G	8.21355e-09	0.509607	-1.3405	0.000124031	0.532105	-1.3485
44971135	chr7:44971135:G:A	1.33327e-09	-1.77269	-0.876354	2.17798e-05	-1.83613	-0.719812
44971264	chr7:44971264:GCCAAGGCCTCGAGGCCTCGAGT:G	4.95648e-09	-2.00972e-10	-1.33598	7.28976e-05	-2.00972e-10	-1.34787
44971332	chr7:44971332:G:A	5.55516e-09	-2.00972e-10	-1.22195	8.03021e-05	-2.00972e-10	-1.25112
44971466	chr7:44971466:G:A	5.29991e-09	-2.00972e-10	-1.26899	7.73893e-05	-2.00972e-10	-1.28807
44971622	chr7:44971622:A:G	3.0852e-09	-1.8136	0.00353298	5.47754e-05	-1.73173	0.0980508
44972348	chr7:44972348:A:G	3.41136e-08	-2.00972e-10	0.593016	0.000515699	-2.00972e-10	0.608602
44972580	chr7:44972580:C:T	4.8735e-09	-2.00972e-10	-1.35287	7.25981e-05	-2.00972e-10	-1.35198
44972622	chr7:44972622:AC:A	1.52714e-08	-2.00972e-10	-0.210698	0.00022033	-2.00972e-10	-0.241793
44972659	chr7:44972659:TCA:T	1.33987e-08	0.205737	-0.547261	0.000265541	0.455507	-0.510659
44972958	chr7:44972958:C:T	1.36637e-09	-1.50705	-1.11747	2.06035e-05	-1.42874	-1.18272
44973162	chr7:44973162:A:G	1.28074e-08	0.192418	-0.579077	0.000254019	0.444525	-0.544037
44973202	chr7:44973202:TC:T	4.97207e-09	-2.00972e-10	-1.33284	7.30395e-05	-2.00972e-10	-1.34592
44974053	chr7:44974053:T:C	1.94364e-08	0.654946	-0.624476	0.000393044	0.874891	-0.53789
44974164	chr7:44974164:G:A	1.04655e-08	0.69344	-1.28204	0.000148186	0.649857	-1.28831
44974236	chr7:44974236:C:T	8.11539e-09	0.488518	-1.33143	0.000122537	0.492555	-1.32106
44974272	chr7:44974272:C:A	1.16237e-08	0.769224	-1.25286	0.000163859	0.722831	-1.26075
44974288	chr7:44974288:C:T	2.66001e-09	-1.82539	-0.132962	4.65972e-05	-1.75592	-0.0394639
44974397	chr7:44974397:G:A	1.72101e-09	-1.41595	-0.977813	2.56659e-05	-1.33145	-1.06031
44974619	chr7:44974619:G:C	2.86789e-09	-1.81217	-0.0709294	5.11793e-05	-1.72767	0.0260837
44974705	chr7:44974705:C:T	6.82659e-09	0.324428	-1.34028	0.000102896	0.34661	-1.34981
44975027	chr7:44975027:TG:T	1.12957e-08	0.7262	-1.23846	0.000293572	1.32314	-1.27794
44975395	chr7:44975395:G:T	4.87363e-09	-2.00972e-10	-1.35284	7.25818e-05	-2.00972e-10	-1.35221
44975508	chr7:44975508:G:A	7.53805e-09	0.348913	-1.26563	0.000111907	0.341173	-1.26042
44976407	chr7:44976407:T:C	6.36749e-09	-2.00972e-10	-1.08547	9.0919e-05	-2.00972e-10	-1.12695
44977022	chr7:44977022:C:T	1.057e-08	0.745606	-1.32426	0.00014853	0.690331	-1.32646
44977119	chr7:44977119:C:A	1.03891e-08	-2.00972e-10	-0.595921	0.000112928	-2.00972e-10	-0.910168
44977132	chr7:44977132:G:A	7.66102e-09	-2.00972e-10	-0.900534	0.000125505	-2.00972e-10	-0.804578
44977336	chr7:44977336:G:A	9.44923e-09	0.637324	-1.32807	0.000133039	0.583653	-1.32993
44977607	chr7:44977607:C:T	7.65446e-09	-0.901391	-3.49827e-10	0.000194875	-0.364565	-3.49827e-10
44977645	chr7:44977645:C:T	1.77148e-09	-1.54596	-0.818903	9.72756e-05	-0.417568	-0.641805
44977939	chr7:44977939:AC:A	1.34182e-08	0.977411	-1.31747	0.000199407	0.977482	-1.31905
44978155	chr7:44978155:C:T	1.32399e-08	-2.00972e-10	-0.353442	0.000191359	-2.00972e-10	-0.38277
44978563	chr7:44978563:C:T	8.339e-09	-0.815735	-3.49827e-10	0.000207016	-0.304123	-3.49827e-10
44978664	chr7:44978664:G:A	4.40017e-09	-1.48011	0.0250774	0.0003294	-0.274604	0.434956
44978701	chr7:44978701:C:T	1.17208e-09	-1.69822	-1.07968	2.27242e-05	-1.5806	-0.93289
44978765	chr7:44978765:C:T	2.52084e-08	-2.00972e-10	0.2905	0.000251456	-2.00972e-10	-0.109653
44979654	chr7:44979654:G:C	4.92054e-09	-2.00972e-10	-1.34326	7.68036e-05	-2.00972e-10	-1.29567
44979922	chr7:44979922:C:T	5.22785e-09	-2.00972e-10	-1.28268	7.55482e-05	-2.00972e-10	-1.31215
44980215	chr7:44980215:T:G	5.02419e-08	-1.2429	2.22307	0.00394553	0.0912171	2.5522
44980290	chr7:44980290:TC:T	5.73107e-09	-1.7171	0.526319	0.00033143	-0.801187	0.967682
44980761	chr7:44980761:C:T	2.92624e-09	-1.15779	-0.705175	5.38645e-05	-1.01849	-0.631958
44980992	chr7:44980992:A:G	2.37718e-08	-2.00972e-10	0.231821	0.000228212	-2.00972e-10	-0.206644
44981656	chr7:44981656:G:C	5.07504e-09	-2.00972e-10	-1.31235	7.47077e-05	-2.00972e-10	-1.32334
44981689	chr7:44981689:C:G	5.06475e-09	-2.00972e-10	-1.31438	7.45772e-05	-2.00972e-10	-1.32509
44981730	chr7:44981730:G:A	5.45499e-09	-2.00972e-10	-1.24015	7.91147e-05	-2.00972e-10	-1.26602
44981779	chr7:44981779:C:T	3.75417e-09	-1.61381	-3.49827e-10	6.23123e-05	-1.50476	-3.49827e-10
44982067	chr7:44982067:T:C	5.41521e-09	-1.24846	0.000992955	0.000425502	0.142795	0.273554
44982071	chr7:44982071:A:T	5.26021e-09	-1.24862	-0.0278872	0.000412255	0.142776	0.241946
44982100	chr7:44982100:G:A	6.75087e-09	-2.00972e-10	-1.02701	0.000102036	-2.00972e-10	-1.0116
44982186	chr7:44982186:C:T	1.39536e-07	2.00164	-3.49827e-10	0.00839608	3.3986	-3.49827e-10
44982270	chr7:44982270:C:G	1.75125e-08	1.09461	-1.16838	0.00443534	3.77611	-1.01567
44982449	chr7:44982449:G:A	6.3717e-09	-2.00972e-10	-1.08481	8.90299e-05	-2.00972e-10	-1.14795
44982658	chr7:44982658:T:C	1.69813e-08	1.06162	-1.16618	0.00422711	3.72476	-1.01241
44982919	chr7:44982919:G:GAA	3.26737e-08	0.549892	-3.49827e-10	0.00049182	0.561192	-3.49827e-10
44982977	chr7:44982977:T:C	2.48012e-08	-2.00972e-10	0.274212	0.0002368	-2.00972e-10	-0.169705
44983501	chr7:44983501:T:C	2.31226e-09	-1.70843	-0.390021	0.000128384	-0.77386	-0.00803659
44983703	chr7:44983703:T:C	2.26329e-08	1.15549	-0.972759	0.00633098	3.87886	-0.762568
44983904	chr7:44983904:T:A	5.20423e-09	-1.75142	0.464214	0.000280197	-0.902838	0.901408
44984814	chr7:44984814:G:A	2.22676e-09	-1.47784	-0.658289	2.70706e-05	-1.56047	-0.778006
44985044	chr7:44985044:T:C	5.40598e-09	-2.00972e-10	-1.24917	7.85003e-05	-2.00972e-10	-1.27382
44985277	chr7:44985277:A:G	2.13397e-08	1.20272	-1.07883	0.00590151	3.94252	-0.896478
44985542	chr7:44985542:G:A	3.94222e-08	-2.00972e-10	0.737651	0.000581808	-2.00972e-10	0.72922
44985943	chr7:44985943:C:T	2.32028e-09	-1.50397	-0.591025	2.81013e-05	-1.58467	-0.716435
44986091	chr7:44986091:C:A	8.6008e-09	-2.00972e-10	-0.784823	0.000130277	-2.00972e-10	-0.767262
44986121	chr7:44986121:G:C	1.7602e-08	1.08478	-1.15345	0.00456744	3.78294	-0.993154
44986648	chr7:44986648:A:C	6.13279e-09	-0.962571	-0.160459	0.000128784	-0.742209	-0.0365783
44986715	chr7:44986715:G:T	5.72961e-09	-2.00972e-10	-1.19103	8.49675e-05	-2.00972e-10	-1.19465
44986790	chr7:44986790:A:G	3.59955e-08	-2.00972e-10	0.646715	0.000544216	-2.00972e-10	0.662425
44986994	chr7:44986994:G:A	1.33492e-09	-1.35299	-1.29481	1.34593e-05	-1.75714	-1.28011
44987206	chr7:44987206:T:C	5.12346e-09	-2.00972e-10	-1.30285	7.53313e-05	-2.00972e-10	-1.31502
44987771	chr7:44987771:A:G	1.91959e-09	-1.82476	-0.459808	3.48156e-05	-1.80903	-0.277822
44987788	chr7:44987788:T:C	3.09754e-09	-1.80607	-3.49827e-10	4.40041e-05	-1.85264	-3.49827e-10
44988209	chr7:44988209:G:A	2.27716e-08	1.19015	-1.00132	0.00636751	3.92092	-0.79888
44988644	chr7:44988644:C:T	2.92415e-09	-1.06583	-0.797843	3.3819e-05	-1.54336	-0.572543
44989308	chr7:44989308:C:T	3.11621e-09	-1.80006	-3.49827e-10	5.74193e-05	-1.58654	-3.49827e-10
44989331	chr7:44989331:ATC:A	5.29219e-09	-2.00972e-10	-1.27045	7.86003e-05	-2.00972e-10	-1.27255
44989393	chr7:44989393:G:A	2.38142e-09	-1.50372	-0.565262	2.8906e-05	-1.5838	-0.689076
44989758	chr7:44989758:C:T	5.0782e-09	-1.76755	0.45583	0.000263602	-0.954541	0.89206
44990288	chr7:44990288:A:G	5.08289e-09	-1.7378	0.426996	0.000280728	-0.86095	0.861417
44990474	chr7:44990474:T:A	3.25251e-08	-2.00972e-10	0.545334	0.000491589	-2.00972e-10	0.560721
44990750	chr7:44990750:G:T	2.3845e-08	-2.00972e-10	0.234896	0.000228951	-2.00972e-10	-0.203412
44990884	chr7:44990884:C:T	4.94598e-09	-2.00972e-10	-1.3381	7.32929e-05	-2.00972e-10	-1.34246
44991000	chr7:44991000:AG:A	3.36018e-09	-1.72468	-3.49827e-10	4.44567e-05	-1.84241	-3.49827e-10
44991456	chr7:44991456:TG:T	5.06066e-09	-2.00972e-10	-1.31518	7.45197e-05	-2.00972e-10	-1.32586
44991643	chr7:44991643:C:T	2.82989e-09	-1.08814	-0.808302	3.29934e-05	-1.5545	-0.586116
44991716	chr7:44991716:C:T	1.33856e-08	-1.33943	0.996926	0.00114333	0.0241192	1.38066
44991828	chr7:44991828:C:G	1.32128e-09	-1.84784	-0.810239	2.44363e-05	-1.8336	-0.607251
44992057	chr7:44992057:T:C	2.46394e-09	-1.77061	-0.264312	0.000113408	-0.964309	0.058381
44992135	chr7:44992135:T:C	4.89492e-09	-2.00972e-10	-1.34848	7.34011e-05	-2.00972e-10	-1.34098
44992441	chr7:44992441:T:C	7.61323e-09	-0.997683	0.0908912	0.000161071	-0.776833	0.221756
44992522	chr7:44992522:C:A	1.47715e-08	-2.00972e-10	-0.243983	0.000218847	-2.00972e-10	-0.24855
44993067	chr7:44993067:G:A	2.50222e-08	1.32621	-1.04313	0.00729015	4.11124	-0.853881
44993172	chr7:44993172:G:A	4.9153e-09	-2.00972e-10	-1.34433	7.2924e-05	-2.00972e-10	-1.3475
44993250	chr7:44993250:C:G	1.33557e-09	-1.84891	-0.798405	2.47234e-05	-1.83593	-0.593243
44993435	chr7:44993435:G:A	2.32706e-09	-1.21922	-0.872858	2.82249e-05	-1.63513	-0.661587
44994240	chr7:44994240:T:C	2.20191e-09	-1.52518	-0.622169	2.6814e-05	-1.60254	-0.745458
44994918	chr7:44994918:T:C	3.49393e-08	-2.00972e-10	0.616932	0.00054697	-2.00972e-10	0.667473
44995523	chr7:44995523:C:T	1.96167e-08	1.17633	-1.13663	0.00530915	3.91095	-0.970685
44996116	chr7:44996116:G:A	1.79197e-08	0.972365	-1.02314	0.0046459	3.63276	-0.825946
44996566	chr7:44996566:G:A	7.79889e-09	-2.00972e-10	-0.882698	0.00011205	-2.00972e-10	-0.917979
44996796	chr7:44996796:T:C	2.95871e-09	-1.85193	-3.49827e-10	4.47118e-05	-1.83668	-3.49827e-10
44996934	chr7:44996934:TCACTG:T	8.56402e-09	-2.00972e-10	-0.789109	0.000137171	-2.00972e-10	-0.715691
44997045	chr7:44997045:G:A	2.66196e-08	1.36036	-1.01539	0.00793429	4.15818	-0.816153
44997186	chr7:44997186:G:T	1.35799e-09	-1.53968	-1.091	1.68162e-05	-1.75188	-1.0627
44997544	chr7:44997544:T:G	4.94831e-09	-2.00972e-10	-1.33763	7.35618e-05	-2.00972e-10	-1.33879
44998135	chr7:44998135:C:T	1.96622e-08	1.19455	-1.15254	0.00532458	3.9351	-0.991932
44998235	chr7:44998235:A:G	4.9885e-09	-2.00972e-10	-1.32954	7.41267e-05	-2.00972e-10	-1.33115
44999010	chr7:44999010:C:G	2.27505e-08	1.20594	-1.01803	0.0063979	3.9463	-0.819494
44999031	chr7:44999031:T:C	4.87805e-09	-2.00972e-10	-1.35193	7.25327e-05	-2.00972e-10	-1.35288
44999137	chr7:44999137:C:A	1.65258e-09	-1.70478	-0.729556	8.63098e-05	-0.762455	-0.416523
44999246	chr7:44999246:A:T	3.62019e-08	-2.00972e-10	0.652432	0.000547399	-2.00972e-10	0.668258
44999282	chr7:44999282:G:A	2.28366e-09	-1.50308	-0.607824	2.77115e-05	-1.58331	-0.73176
44999436	chr7:44999436:T:C	5.8737e-09	-2.00972e-10	-1.16619	8.51687e-05	-2.00972e-10	-1.19229
44999603	chr7:44999603:C:A	3.58668e-08	-2.00972e-10	0.643132	0.000542193	-2.00972e-10	0.6587
44999606	chr7:44999606:G:A	4.13834e-09	-0.971068	-0.545317	8.15727e-05	-0.733041	-0.502386
44999877	chr7:44999877:C:T	4.95669e-09	-2.00972e-10	-1.33594	7.36727e-05	-2.00972e-10	-1.33729
45000040	chr7:45000040:C:T	5.80866e-09	-2.00972e-10	-1.17733	8.42749e-05	-2.00972e-10	-1.20284
45000758	chr7:45000758:A:G	4.93481e-09	-2.00972e-10	-1.34037	7.33679e-05	-2.00972e-10	-1.34143
45001309	chr7:45001309:C:T	6.31129e-09	-2.00972e-10	-1.09434	8.81413e-05	-2.00972e-10	-1.15798
45001417	chr7:45001417:C:T	5.7694e-09	-2.00972e-10	-1.18411	8.36479e-05	-2.00972e-10	-1.21031
45001512	chr7:45001512:G:C	1.1703e-08	0.638622	-1.11545	0.00342231	3.4342	-0.933052
45001617	chr7:45001617:A:G	2.4495e-08	-2.00972e-10	0.261789	0.000234497	-2.00972e-10	-0.179479
45001667	chr7:45001667:A:G	2.96917e-09	-1.8484	-3.49827e-10	5.55191e-05	-1.62019	-3.49827e-10
45002214	chr7:45002214:G:A	1.26548e-08	0.597293	-0.995935	0.00373973	3.37037	-0.780524
45002617	chr7:45002617:G:A	5.86969e-09	-2.00972e-10	-1.16688	8.27899e-05	-2.00972e-10	-1.22061
45002650	chr7:45002650:G:A	8.4368e-09	-2.00972e-10	-0.804076	0.000121681	-2.00972e-10	-0.835519
45003215	chr7:45003215:A:G	4.96766e-09	-2.00972e-10	-1.33373	7.36082e-05	-2.00972e-10	-1.33817
45003342	chr7:45003342:C:T	1.08669e-09	-1.84826	-1.00528	1.88216e-05	-1.8523	-0.849613
45004048	chr7:45004048:T:G	2.79218e-09	-1.79438	-0.115474	0.000126793	-1.07108	0.276716
45004524	chr7:45004524:GGAACT:G	4.3489e-09	-1.46676	-3.49827e-10	4.43116e-05	-1.84568	-3.49827e-10
45004534	chr7:45004534:G:C	9.99425e-09	-2.00972e-10	-0.634669	0.000145461	-2.00972e-10	-0.657014
45004607	chr7:45004607:C:T	5.75488e-09	-2.00972e-10	-1.18663	8.34603e-05	-2.00972e-10	-1.21255
45004714	chr7:45004714:C:A	1.38591e-08	0.697669	-1.00541	0.00427175	3.51539	-0.792533
45005149	chr7:45005149:T:G	2.96361e-09	-1.85027	-3.49827e-10	4.44808e-05	-1.84186	-3.49827e-10
45005458	chr7:45005458:C:T	9.71953e-09	-0.662542	-3.49827e-10	0.000169621	-0.503354	-3.49827e-10
45005552	chr7:45005552:CTT:C	1.32462e-08	0.658924	-1.01189	0.00403265	3.46341	-0.798156
45005592	chr7:45005592:A:C	5.43466e-09	-0.928824	-0.315058	0.000116246	-0.69206	-0.18915
45005769	chr7:45005769:A:G	1.35891e-08	0.668628	-0.996038	0.00414177	3.47261	-0.780654
45005921	chr7:45005921:T:G	2.95637e-09	-1.85272	-3.49827e-10	4.51031e-05	-1.82797	-3.49827e-10
45006172	chr7:45006172:A:G	7.29886e-09	-2.00972e-10	-0.94896	0.00011913	-2.00972e-10	-0.856707
45006230	chr7:45006230:T:G	9.16e-09	-2.00972e-10	-0.721833	0.000102758	-2.00972e-10	-1.00455
45006231	chr7:45006231:C:G	3.05264e-09	-1.80331	-0.0173654	0.000110821	-1.11665	0.187652
45006268	chr7:45006268:C:T	4.90209e-09	-2.00972e-10	-1.34702	7.3393e-05	-2.00972e-10	-1.34109
45006473	chr7:45006473:A:G	5.15554e-09	-1.29661	-3.49827e-10	4.84874e-05	-1.75562	-3.49827e-10
45007019	chr7:45007019:T:C	1.22992e-09	-1.8434	-0.88633	2.0213e-05	-1.82938	-0.801216
45007232	chr7:45007232:C:A	2.36051e-09	-1.48558	-0.592219	3.08062e-05	-1.48168	-0.727525
45007329	chr7:45007329:G:A	1.95915e-09	-1.19425	-1.06991	2.18671e-05	-1.60761	-0.944333
45007371	chr7:45007371:C:T	2.43883e-09	-1.47944	-0.565723	3.17525e-05	-1.47544	-0.703504
45007789	chr7:45007789:T:TG	9.61403e-10	-1.85233	-1.12371	1.59828e-05	-1.84246	-1.02295
45008133	chr7:45008133:C:CCTGGGTTCAA	5.27845e-09	-2.00972e-10	-1.27305	7.83821e-05	-2.00972e-10	-1.27533
45008192	chr7:45008192:C:G	1.36321e-08	0.660705	-0.984957	0.00416053	3.46312	-0.766645
45008226	chr7:45008226:G:A	4.87526e-09	-2.00972e-10	-1.35251	7.25327e-05	-2.00972e-10	-1.35288
45008291	chr7:45008291:T:C	1.3614e-08	0.647156	-0.972739	0.00417162	3.45083	-0.751697
45008293	chr7:45008293:C:T	1.11181e-08	0.59361	-1.12171	0.00317414	3.36762	-0.941751
45008320	chr7:45008320:T:A	1.08241e-08	0.45804	-1.01294	0.00297147	3.16206	-0.802165
45008573	chr7:45008573:A:G	1.20961e-08	0.651128	-1.09492	0.00356637	3.4502	-0.90782
45009018	chr7:45009018:T:C	4.97463e-09	-2.00972e-10	-1.33233	7.36996e-05	-2.00972e-10	-1.33692
45009250	chr7:45009250:A:G	1.68435e-08	0.99148	-1.10419	0.00599741	3.98087	-0.91871
45009644	chr7:45009644:T:C	1.18195e-08	0.655653	-1.12258	0.00347501	3.45898	-0.942549
45009696	chr7:45009696:G:T	2.48449e-08	-2.00972e-10	0.275971	0.000237075	-2.00972e-10	-0.168545
45009758	chr7:45009758:A:G	5.04136e-09	-2.00972e-10	-1.319	7.63327e-05	-2.00972e-10	-1.30182
45010170	chr7:45010170:C:G	4.88762e-09	-2.00972e-10	-1.34997	7.26273e-05	-2.00972e-10	-1.35158
45010252	chr7:45010252:A:G	5.29057e-09	-2.00972e-10	-1.27075	7.71034e-05	-2.00972e-10	-1.29177
45010400	chr7:45010400:A:C	1.16768e-08	-2.00972e-10	-0.479078	0.000177236	-2.00972e-10	-0.459437
45010850	chr7:45010850:G:A	7.90216e-09	-2.00972e-10	-0.869543	0.000114051	-2.00972e-10	-0.900277
45010936	chr7:45010936:G:A	3.62878e-09	-1.64778	-3.49827e-10	4.40007e-05	-1.85272	-3.49827e-10
45011433	chr7:45011433:G:A	4.88794e-09	-2.00972e-10	-1.34991	7.26304e-05	-2.00972e-10	-1.35154
45011853	chr7:45011853:C:T	5.76346e-09	-2.00972e-10	-1.18514	8.35894e-05	-2.00972e-10	-1.211
45011856	chr7:45011856:G:A	8.34932e-09	-0.814499	-3.49827e-10	0.000190463	-0.387463	-3.49827e-10
45012325	chr7:45012325:G:A	2.63761e-09	-1.78312	-0.183681	0.000123272	-1.02477	0.202238
45012386	chr7:45012386:G:A	6.35251e-09	-2.00972e-10	-1.08783	9.1311e-05	-2.00972e-10	-1.12265
45012753	chr7:45012753:T:C	1.27916e-08	0.609308	-0.997196	0.0038085	3.39019	-0.782121
45012899	chr7:45012899:T:C	7.71541e-10	-1.85156	-1.34449	1.73474e-05	-1.49227	-1.29121
45013210	chr7:45013210:G:C	5.37998e-09	-2.00972e-10	-1.25399	8.14766e-05	-2.00972e-10	-1.23661
45013843	chr7:45013843:T:C	1.55595e-08	0.733972	-0.925981	0.004991	3.57104	-0.692568
45014544	chr7:45014544:C:T	1.12809e-08	0.621818	-1.13539	0.00323712	3.40523	-0.959707
45014787	chr7:45014787:A:G	5.8113e-09	-2.00972e-10	-1.17687	8.23095e-05	-2.00972e-10	-1.22643
45014978	chr7:45014978:C:T	4.96758e-09	-2.00972e-10	-1.33375	7.38286e-05	-2.00972e-10	-1.33518
45015001	chr7:45015001:C:T	1.67868e-08	-1.27125	1.15517	0.00117698	0.0674099	1.36638
45015071	chr7:45015071:G:C	4.92374e-09	-2.00972e-10	-1.34261	7.38103e-05	-2.00972e-10	-1.33542
45015420	chr7:45015420:C:T	8.29903e-09	-2.00972e-10	-0.820541	0.000118267	-2.00972e-10	-0.863977
45015503	chr7:45015503:G:C	2.51644e-09	-1.03033	-0.983501	2.67606e-05	-1.49716	-0.852829
45015516	chr7:45015516:T:A	1.19468e-08	0.686971	-1.14318	0.00353186	3.50229	-0.969628
45015713	chr7:45015713:C:T	4.14705e-09	-0.882091	-0.63219	8.2105e-05	-0.631492	-0.59743
45015770	chr7:45015770:T:G	1.08258e-09	-1.849	-1.00833	1.72723e-05	-1.85262	-0.935193
45015811	chr7:45015811:G:A	1.88896e-09	-1.25785	-1.04281	2.17361e-05	-1.64647	-0.911474
45016214	chr7:45016214:C:T	1.59003e-09	-1.26496	-1.20796	1.53835e-05	-1.71797	-1.18566
45016300	chr7:45016300:A:G	7.33555e-09	-2.00972e-10	-0.943947	0.000101241	-2.00972e-10	-1.01941
45016391	chr7:45016391:G:A	8.48794e-09	-2.00972e-10	-0.798032	0.00012334	-2.00972e-10	-0.821976
45016519	chr7:45016519:G:A	2.54892e-09	-1.49593	-0.505082	3.3075e-05	-1.4903	-0.647845
45016586	chr7:45016586:TC:T	4.94797e-09	-2.00972e-10	-1.3377	7.41925e-05	-2.00972e-10	-1.33026
45016881	chr7:45016881:T:C	1.45032e-08	0.684871	-0.947183	0.00452633	3.49917	-0.718428
45016956	chr7:45016956:C:T	2.31104e-09	-1.53949	-0.559491	3.00471e-05	-1.53621	-0.697943
45017139	chr7:45017139:C:T	1.0343e-08	-2.00972e-10	-0.60037	0.000156877	-2.00972e-10	-0.581457
45017535	chr7:45017535:G:A	2.69372e-09	-1.47299	-0.472767	3.48037e-05	-1.46838	-0.618815
45017565	chr7:45017565:C:CA	5.61583e-09	-2.00972e-10	-1.21109	8.16352e-05	-2.00972e-10	-1.23466
45017664	chr7:45017664:GTATTT:G	5.61583e-09	-2.00972e-10	-1.21109	8.16352e-05	-2.00972e-10	-1.23466
45017729	chr7:45017729:C:T	2.58553e-09	-1.77218	-0.214566	0.000122395	-0.993244	0.163573
45018144	chr7:45018144:A:G	1.39749e-08	0.69152	-0.990934	0.00432651	3.50905	-0.773453
45018911	chr7:45018911:C:T	2.65666e-09	-1.78981	-0.169802	0.000121434	-1.05287	0.215324
45018960	chr7:45018960:A:G	5.19578e-09	-2.00972e-10	-1.28883	7.58977e-05	-2.00972e-10	-1.30753
45019376	chr7:45019376:A:G	8.76257e-09	-2.00972e-10	-0.76619	0.000126221	-2.00972e-10	-0.798887
45019513	chr7:45019513:G:T	1.34351e-08	0.642966	-0.981778	0.00406996	3.43635	-0.761884
45019640	chr7:45019640:T:C	8.94446e-09	0.46099	-1.20664	0.00233848	3.17837	-1.05803
45019648	chr7:45019648:T:A	1.07891e-08	0.565915	-1.12405	0.0030444	3.32805	-0.943915
45019740	chr7:45019740:G:A	1.1389e-08	0.633189	-1.13722	0.00330077	3.42657	-0.961582
45019946	chr7:45019946:G:A	1.32352e-08	0.628277	-0.982072	0.00398524	3.41569	-0.762255
45020087	chr7:45020087:GGCCAATAAAATTGCA:G	4.94817e-09	-2.00972e-10	-1.33766	7.3357e-05	-2.00972e-10	-1.34158
45020687	chr7:45020687:C:T	8.29675e-09	-2.00972e-10	-0.820816	0.000120584	-2.00972e-10	-0.844576
45020836	chr7:45020836:C:T	5.23379e-09	-1.28154	-3.49827e-10	0.000358941	0.246237	-3.49827e-10
45020859	chr7:45020859:T:TAG	1.31908e-08	0.649116	-1.00628	0.00398582	3.4467	-0.793117
45022878	chr7:45022878:T:G	5.78424e-09	-2.00972e-10	-1.18154	8.38441e-05	-2.00972e-10	-1.20796
45023229	chr7:45023229:G:A	1.36589e-08	0.65626	-0.978548	0.00416308	3.4549	-0.75781
45023561	chr7:45023561:C:T	2.04242e-09	-1.19756	-1.02498	2.29686e-05	-1.61292	-0.889879
45023701	chr7:45023701:G:A	5.7247e-09	-2.00972e-10	-1.19189	8.20289e-05	-2.00972e-10	-1.22985
45024100	chr7:45024100:C:T	7.96613e-09	-2.00972e-10	-0.86148	0.000115862	-2.00972e-10	-0.884524
45024435	chr7:45024435:CTTGCTGAACACTG:C	3.73687e-09	-0.774274	-0.844157	7.0741e-05	-0.533099	-0.844797
45024441	chr7:45024441:G:C	3.47871e-09	-1.69002	-3.49827e-10	0.00014299	-0.674147	-3.49827e-10
45024588	chr7:45024588:T:G	1.16799e-08	0.645248	-1.12405	0.00340847	3.44101	-0.943915
45024947	chr7:45024947:C:T	2.34932e-09	-1.51305	-0.569504	2.9983e-05	-1.50546	-0.730828
45025323	chr7:45025323:C:T	1.3604e-08	-1.20154	0.875229	0.000937113	0.17608	1.0298
45026050	chr7:45026050:T:C	1.2442e-08	0.677077	-1.09268	0.00372666	3.48907	-0.90272
45026395	chr7:45026395:GCAAT:G	5.79108e-09	-2.00972e-10	-1.18036	8.39361e-05	-2.00972e-10	-1.20687
45026432	chr7:45026432:T:C	1.00878e-09	-1.85142	-1.07652	1.6773e-05	-1.85061	-0.966538
45026675	chr7:45026675:T:C	2.8272e-08	-2.00972e-10	0.405194	0.000264795	-2.00972e-10	-0.0579635
45027031	chr7:45027031:A:G	7.98207e-09	-2.00972e-10	-0.859481	0.000125348	-2.00972e-10	-0.805824
45027418	chr7:45027418:A:G	1.52417e-08	0.771892	-0.984536	0.00487027	3.61956	-0.765575
45028216	chr7:45028216:C:G	4.93168e-09	-2.00972e-10	-1.341	7.332e-05	-2.00972e-10	-1.34209
45028294	chr7:45028294:A:G	6.01727e-09	-1.14205	-3.49827e-10	0.000130489	-0.765634	-3.49827e-10
45028400	chr7:45028400:G:A	5.78436e-09	-2.00972e-10	-1.18152	8.38324e-05	-2.00972e-10	-1.2081
45028513	chr7:45028513:C:T	2.55547e-09	-1.75564	-0.242801	0.000124841	-0.941239	0.131355
45028523	chr7:45028523:G:A	3.0913e-09	-1.80809	-3.49827e-10	4.40203e-05	-1.85227	-3.49827e-10
45028528	chr7:45028528:G:A	1.67309e-09	-1.21611	-1.2059	1.57837e-05	-1.69448	-1.18346
45028984	chr7:45028984:C:G	2.64416e-09	-1.77686	-0.187464	0.000124289	-1.0091	0.194783
45029185	chr7:45029185:T:C	1.73372e-08	0.660253	-0.744077	0.00556935	3.46182	-0.473709
45029228	chr7:45029228:G:A	1.69127e-09	-1.80379	-0.607407	7.3212e-05	-1.07862	-0.264942
45029375	chr7:45029375:A:G	2.09858e-08	-2.00972e-10	0.107168	0.000205694	-2.00972e-10	-0.310533
45030058	chr7:45030058:C:T	3.21695e-09	-1.76825	-3.49827e-10	4.48933e-05	-1.83263	-3.49827e-10
45030088	chr7:45030088:C:T	1.12756e-08	0.610019	-1.12405	0.0032468	3.39242	-0.943915
45030482	chr7:45030482:G:T	9.45914e-09	-0.698878	0.00918077	0.000154687	-0.568372	-0.0271474
45030560	chr7:45030560:T:A	3.06324e-09	-1.81721	-3.49827e-10	5.00906e-05	-1.72309	-3.49827e-10
45030648	chr7:45030648:C:T	3.01404e-09	-1.8334	-3.49827e-10	4.58023e-05	-1.81259	-3.49827e-10
45030747	chr7:45030747:G:A	1.11992e-09	-1.84537	-0.978057	1.79071e-05	-1.85138	-0.900339
45030885	chr7:45030885:G:A	5.96155e-09	-2.00972e-10	-1.15135	8.42358e-05	-2.00972e-10	-1.2033
45030954	chr7:45030954:C:T	3.6026e-09	-0.995584	-0.659438	6.72482e-05	-0.773285	-0.655246
45031437	chr7:45031437:C:T	5.01669e-09	-2.00972e-10	-1.32391	7.54089e-05	-2.00972e-10	-1.314
45031946	chr7:45031946:C:T	4.96727e-09	-2.00972e-10	-1.33381	7.38287e-05	-2.00972e-10	-1.33517
45032262	chr7:45032262:C:A	1.17467e-08	0.646562	-1.11967	0.00341958	3.43858	-0.93823
45032783	chr7:45032783:G:A	8.4817e-09	-2.00972e-10	-0.798768	0.000122241	-2.00972e-10	-0.830926
45033625	chr7:45033625:C:T	4.08732e-09	-0.962718	-0.56607	7.67511e-05	-0.737219	-0.559135
45033813	chr7:45033813:T:TG	1.49037e-08	0.737663	-0.972736	0.00472827	3.57541	-0.751018
45033925	chr7:45033925:T:G	4.96887e-09	-2.00972e-10	-1.33349	7.38473e-05	-2.00972e-10	-1.33492
45034134	chr7:45034134:G:C	7.97572e-09	-2.00972e-10	-0.860277	0.000124933	-2.00972e-10	-0.809143
45034200	chr7:45034200:A:C	1.3435e-08	0.637571	-0.976388	0.00405541	3.42618	-0.755298
45034291	chr7:45034291:A:G	1.54837e-09	-1.73319	-0.766284	6.85146e-05	-0.940297	-0.469578
45034931	chr7:45034931:G:A	2.16328e-09	-1.53428	-0.63077	2.7439e-05	-1.54032	-0.784632
45034952	chr7:45034952:T:C	1.03476e-09	-1.58029	-1.32222	1.17981e-05	-1.82202	-1.34697
45035135	chr7:45035135:C:T	2.00689e-08	-2.00972e-10	0.0624904	0.000197424	-2.00972e-10	-0.35157
45035651	chr7:45035651:G:A	5.22668e-09	-2.00972e-10	-1.2829	7.59246e-05	-2.00972e-10	-1.30718
45035884	chr7:45035884:C:G	1.27241e-08	0.724416	-1.1176	0.00385025	3.55441	-0.935432
45035917	chr7:45035917:A:G	1.17214e-09	-1.82309	-0.95476	3.91119e-05	-1.20444	-0.766053
45036084	chr7:45036084:A:G	1.31735e-08	0.67854	-1.03701	0.00397585	3.48382	-0.832752
45036264	chr7:45036264:A:G	1.99791e-08	-2.00972e-10	0.058007	0.000196805	-2.00972e-10	-0.354706
45036397	chr7:45036397:AG:A	7.30284e-09	-2.00972e-10	-0.948416	0.000101356	-2.00972e-10	-1.01828
45037041	chr7:45037041:C:A	9.40013e-10	-1.80794	-1.1906	2.42525e-05	-1.35818	-1.09022
45037252	chr7:45037252:C:T	9.13258e-09	-0.724831	-3.49827e-10	0.000247869	-0.124022	-3.49827e-10
45037351	chr7:45037351:G:A	5.69931e-09	-2.00972e-10	-1.19633	8.24444e-05	-2.00972e-10	-1.2248
45037375	chr7:45037375:G:A	8.35224e-09	-2.00972e-10	-0.814149	0.000126535	-2.00972e-10	-0.7964
45037486	chr7:45037486:C:T	7.86392e-09	-2.00972e-10	-0.874394	0.000128558	-2.00972e-10	-0.780544
45037825	chr7:45037825:T:G	4.93347e-09	-2.00972e-10	-1.34064	7.45919e-05	-2.00972e-10	-1.32489
45038379	chr7:45038379:G:A	1.28432e-09	-1.61432	-1.07213	1.65188e-05	-1.78859	-1.04383
45038473	chr7:45038473:G:A	1.86166e-08	-2.00972e-10	-0.0126255	0.00018566	-2.00972e-10	-0.413002
45039417	chr7:45039417:T:G	1.88809e-07	2.30406	-3.49827e-10	0.0115788	3.72001	-3.49827e-10
45039750	chr7:45039750:G:A	2.47366e-09	-1.0248	-1.00618	2.63296e-05	-1.49719	-0.869035
45039967	chr7:45039967:C:T	3.81435e-09	-0.850878	-0.74703	7.21766e-05	-0.614845	-0.74296
45040173	chr7:45040173:A:G	1.46756e-09	-1.37894	-1.17413	1.51221e-05	-1.77156	-1.1492
45040857	chr7:45040857:G:A	5.66625e-09	-2.00972e-10	-1.20215	8.22875e-05	-2.00972e-10	-1.2267
45041087	chr7:45041087:G:C	5.37367e-09	-2.00972e-10	-1.25517	7.84099e-05	-2.00972e-10	-1.27497
45041334	chr7:45041334:G:A	1.46257e-08	0.760561	-1.01446	0.00460279	3.60167	-0.804173
45041511	chr7:45041511:C:G	4.96953e-09	-1.33335	-3.49827e-10	4.85612e-05	-1.7541	-3.49827e-10
45041672	chr7:45041672:C:T	7.74509e-09	-2.00972e-10	-0.88962	0.00011196	-2.00972e-10	-0.918782
45042004	chr7:45042004:C:T	3.4288e-09	-1.70447	-3.49827e-10	8.22578e-05	-1.22706	-3.49827e-10
45042190	chr7:45042190:C:T	2.97925e-09	-1.84501	-3.49827e-10	5.28393e-05	-1.66967	-3.49827e-10
45042672	chr7:45042672:A:G	8.03619e-09	-2.00972e-10	-0.852724	0.000115265	-2.00972e-10	-0.889685
45042790	chr7:45042790:G:A	1.26424e-08	-2.00972e-10	-0.399625	0.000191917	-2.00972e-10	-0.379856
45042813	chr7:45042813:TA:T	5.44559e-09	-2.00972e-10	-1.24187	7.80218e-05	-2.00972e-10	-1.27993
45042820	chr7:45042820:A:T	5.42961e-09	-2.00972e-10	-1.24481	7.78375e-05	-2.00972e-10	-1.2823
45042826	chr7:45042826:T:C	1.2262e-08	0.688041	-1.11822	0.00366322	3.50546	-0.936278
45042938	chr7:45042938:C:T	5.17886e-09	-2.00972e-10	-1.29209	7.53521e-05	-2.00972e-10	-1.31475
45043047	chr7:45043047:A:G	1.11034e-09	-1.8293	-1.00271	3.58031e-05	-1.23472	-0.824163
45043466	chr7:45043466:C:T	1.33824e-08	0.641436	-0.984172	0.00405177	3.43506	-0.765075
45043605	chr7:45043605:G:A	3.07437e-09	-1.81358	-3.49827e-10	8.61159e-05	-1.18123	-3.49827e-10
45043835	chr7:45043835:A:C	5.37791e-09	-2.00972e-10	-1.25438	7.84651e-05	-2.00972e-10	-1.27427
45043857	chr7:45043857:T:C	5.37799e-09	-2.00972e-10	-1.25436	7.84655e-05	-2.00972e-10	-1.27426
45044264	chr7:45044264:G:T	2.39809e-08	-2.00972e-10	0.24058	0.000230137	-2.00972e-10	-0.198246
45044457	chr7:45044457:G:A	2.6583e-09	-1.51035	-0.448638	3.3488e-05	-1.50335	-0.622387
45044580	chr7:45044580:A:G	3.04829e-09	-1.8221	-3.49827e-10	4.96404e-05	-1.73212	-3.49827e-10
45044847	chr7:45044847:T:C	1.27229e-08	0.72562	-1.11889	0.00386532	3.56015	-0.937273
45044926	chr7:45044926:C:T	1.19468e-08	0.621376	-1.07759	0.00350837	3.4089	-0.88291
45045108	chr7:45045108:A:G	1.12235e-08	0.616132	-1.1348	0.0032246	3.40031	-0.958672
45045190	chr7:45045190:T:TAGAGCA	8.65082e-10	-1.84772	-1.23389	1.4129e-05	-1.82933	-1.15936
45045222	chr7:45045222:T:G	1.7277e-09	-1.7757	-0.614189	7.81316e-05	-1.00213	-0.276398
45045549	chr7:45045549:T:C	5.37783e-09	-2.00972e-10	-1.25439	7.8464e-05	-2.00972e-10	-1.27428
45045910	chr7:45045910:G:A	9.77596e-09	-2.00972e-10	-0.656753	0.00014819	-2.00972e-10	-0.638423
45046035	chr7:45046035:A:G	1.26934e-08	0.710266	-1.10586	0.0038418	3.53648	-0.919707
45046264	chr7:45046264:A:T	1.22452e-08	0.689576	-1.12112	0.0036509	3.50599	-0.940185
45046296	chr7:45046296:T:A	1.08394e-09	-1.52922	-1.32686	1.19617e-05	-1.80629	-1.34892
45046337	chr7:45046337:T:C	1.23963e-09	-1.45643	-1.26543	1.75019e-05	-1.47018	-1.30443
45046439	chr7:45046439:C:T	2.91935e-09	-1.78428	-0.081039	0.000136938	-1.03475	0.317354
45046639	chr7:45046639:T:C	2.90163e-09	-1.00212	-0.869289	5.40854e-05	-0.782479	-0.863878
45046834	chr7:45046834:A:G	1.55454e-09	-1.31114	-1.18436	1.5439e-05	-1.73963	-1.16039
45047314	chr7:45047314:C:T	1.28971e-08	0.741941	-1.12161	0.00394857	3.585	-0.940815
45047387	chr7:45047387:A:G	7.30011e-09	-0.948789	-3.49827e-10	7.19646e-05	-1.36075	-3.49827e-10
45047403	chr7:45047403:G:A	1.21294e-08	0.686577	-1.12762	0.00361367	3.50441	-0.948852
45047609	chr7:45047609:C:T	1.8577e-08	0.868839	-0.883592	0.00614312	3.73211	-0.64594
45047783	chr7:45047783:A:G	8.67334e-09	0.426965	-1.20339	0.00161451	2.82778	-1.07792
45047792	chr7:45047792:T:A	3.80832e-09	-1.59949	-3.49827e-10	4.44076e-05	-1.84351	-3.49827e-10
45048067	chr7:45048067:C:CAATAAAT	1.32059e-08	0.764432	-1.12045	0.00408995	3.61866	-0.93929
45048219	chr7:45048219:G:T	2.52462e-09	-1.42935	-0.581242	3.24182e-05	-1.41753	-0.740671
45048393	chr7:45048393:A:G	9.23908e-09	-2.00972e-10	-0.713237	0.000133962	-2.00972e-10	-0.739364
45048607	chr7:45048607:A:G	4.91859e-09	-2.00972e-10	-1.34366	7.2981e-05	-2.00972e-10	-1.34672
45048778	chr7:45048778:T:C	4.9198e-09	-2.00972e-10	-1.34341	7.26763e-05	-2.00972e-10	-1.35091
45049024	chr7:45049024:T:C	1.432e-08	0.842896	-1.11792	0.00458654	3.72987	-0.935909
45049419	chr7:45049419:C:T	1.27409e-08	0.727802	-1.11967	0.0038808	3.56511	-0.93823
45049467	chr7:45049467:C:T	1.92938e-09	-1.28072	-0.99876	1.88813e-05	-1.7215	-0.977256
45049656	chr7:45049656:C:T	1.27547e-08	0.723041	-1.11382	0.00388781	3.55932	-0.930637
45049736	chr7:45049736:C:T	2.97542e-09	-1.84629	-3.49827e-10	6.04242e-05	-1.53553	-3.49827e-10
45049773	chr7:45049773:ACT:A	8.46757e-10	-1.85223	-1.25079	1.37018e-05	-1.85028	-1.16911
45050127	chr7:45050127:T:C	7.08968e-09	-1.37912	0.401085	0.000308698	-0.173431	0.268874
45050261	chr7:45050261:TA:T	1.3556e-08	0.789818	-1.11967	0.00424239	3.65419	-0.93823
45050357	chr7:45050357:C:T	1.405e-08	0.825782	-1.11984	0.00446836	3.70634	-0.93849
45050878	chr7:45050878:A:T	1.35386e-08	0.796464	-1.1276	0.00423837	3.66384	-0.948825
45051017	chr7:45051017:T:C	9.18363e-09	-2.00972e-10	-0.719257	0.000133441	-2.00972e-10	-0.74326
45051100	chr7:45051100:G:A	5.47785e-09	-2.00972e-10	-1.23597	7.97559e-05	-2.00972e-10	-1.25795
45051105	chr7:45051105:T:C	1.32742e-08	0.769384	-1.12024	0.00411635	3.62476	-0.938965
45051140	chr7:45051140:T:C	1.13556e-08	-2.00972e-10	-0.506971	0.000172345	-2.00972e-10	-0.48742
45051248	chr7:45051248:A:G	4.97032e-09	-2.00972e-10	-1.33319	7.3353e-05	-2.00972e-10	-1.34164
45051341	chr7:45051341:C:T	4.98402e-09	-2.00972e-10	-1.33044	7.35893e-05	-2.00972e-10	-1.33842
45051413	chr7:45051413:A:T	1.16849e-08	0.734032	-1.21241	0.00306415	3.4609	-1.07029
45051646	chr7:45051646:T:C	1.13308e-08	0.609982	-1.11914	0.00326697	3.39225	-0.937557
45051776	chr7:45051776:T:C	2.40871e-08	-2.00972e-10	0.244996	0.000231146	-2.00972e-10	-0.193871
45052103	chr7:45052103:A:C	4.99388e-09	-2.00972e-10	-1.32847	7.42062e-05	-2.00972e-10	-1.33007
45052418	chr7:45052418:T:C	2.98108e-09	-1.8444	-3.49827e-10	4.41662e-05	-1.84896	-3.49827e-10
45052535	chr7:45052535:C:T	3.36828e-09	-1.72228	-3.49827e-10	5.03626e-05	-1.71767	-3.49827e-10
45052963	chr7:45052963:C:A	5.03768e-09	-2.00972e-10	-1.31973	7.45338e-05	-2.00972e-10	-1.32567
45053121	chr7:45053121:C:G	2.09499e-09	-1.2158	-0.981328	2.41811e-05	-1.62882	-0.822531
45053376	chr7:45053376:T:C	1.29507e-08	0.753941	-1.12947	0.00397456	3.60209	-0.951337
45053392	chr7:45053392:A:C	9.14088e-09	-2.00972e-10	-0.723923	0.000102598	-2.00972e-10	-1.0061
45053599	chr7:45053599:G:A	1.34646e-08	0.78029	-1.11691	0.00420149	3.64096	-0.934688
45053680	chr7:45053680:C:T	2.37744e-08	-1.1845	1.41643	0.00183391	0.22568	1.6516
45053779	chr7:45053779:A:G	2.39466e-08	-2.00972e-10	0.239148	0.000229997	-2.00972e-10	-0.198856
45053840	chr7:45053840:G:T	4.26916e-09	-0.956364	-0.528897	8.48951e-05	-0.710768	-0.484737
45053869	chr7:45053869:T:C	1.30207e-08	0.749586	-1.11973	0.00400214	3.59606	-0.938397
45054076	chr7:45054076:T:C	9.15743e-09	-2.00972e-10	-0.722114	0.000102734	-2.00972e-10	-1.00477
45054084	chr7:45054084:G:A	5.47692e-09	-2.00972e-10	-1.23614	7.97432e-05	-2.00972e-10	-1.25811
45054235	chr7:45054235:A:G	3.02068e-09	-1.77641	-0.0547904	0.000143676	-1.01409	0.344727
45054481	chr7:45054481:A:G	1.20791e-08	0.611978	-1.05718	0.00359537	3.40115	-0.850665
45054656	chr7:45054656:G:A	4.99492e-09	-2.00972e-10	-1.32826	7.36327e-05	-2.00972e-10	-1.33783
45054702	chr7:45054702:G:A	1.13514e-08	-2.00972e-10	-0.507337	0.000172277	-2.00972e-10	-0.487817
45055166	chr7:45055166:G:C	1.60444e-08	0.815068	-0.976388	0.00526071	3.6864	-0.755298
45055217	chr7:45055217:G:A	4.94568e-09	-2.00972e-10	-1.33817	7.33258e-05	-2.00972e-10	-1.34201
45055227	chr7:45055227:T:C	4.9699e-09	-2.00972e-10	-1.33328	7.3862e-05	-2.00972e-10	-1.33472
45055248	chr7:45055248:A:G	1.6045e-08	0.804989	-0.966268	0.00525174	3.67203	-0.742637
45055277	chr7:45055277:A:G	2.39916e-08	-2.00972e-10	0.241023	0.00023038	-2.00972e-10	-0.197191
45055384	chr7:45055384:A:G	4.10429e-09	-0.979665	-0.544981	8.12561e-05	-0.737976	-0.50134
45055429	chr7:45055429:C:T	1.5373e-08	0.767822	-0.971891	0.00494247	3.61834	-0.749637
45055470	chr7:45055470:C:T	2.88848e-09	-1.79207	-0.0838762	0.00013251	-1.06432	0.314056
45055617	chr7:45055617:G:C	1.63918e-08	0.836552	-0.97645	0.00542494	3.71721	-0.75537
45055733	chr7:45055733:A:G	9.39294e-09	0.457205	-1.15393	0.00208975	3.23646	-1.22858
45056158	chr7:45056158:GTC:G	2.72054e-09	-1.35463	-0.581219	0.000140543	-0.340443	-0.350967
45056392	chr7:45056392:C:T	5.03081e-09	-2.00972e-10	-1.3211	7.87155e-05	-2.00972e-10	-1.27108
45056548	chr7:45056548:G:A	9.69549e-09	-2.00972e-10	-0.665018	0.000140758	-2.00972e-10	-0.68988
45056636	chr7:45056636:AATGTC:A	2.62989e-09	-1.02875	-0.940986	2.86006e-05	-1.50821	-0.77528
45056723	chr7:45056723:A:C	5.51806e-09	-2.00972e-10	-1.22865	8.03056e-05	-2.00972e-10	-1.25108
45056729	chr7:45056729:T:A	1.97442e-09	-0.996398	-1.26001	1.92619e-05	-1.33646	-1.34234
45056811	chr7:45056811:GTT:G	5.03844e-09	-2.00972e-10	-1.31958	7.45444e-05	-2.00972e-10	-1.32553
45056837	chr7:45056837:G:T	1.64421e-08	0.852224	-0.98906	0.00545807	3.73922	-0.771295
45057452	chr7:45057452:C:T	2.95643e-09	-1.8527	-3.49827e-10	4.40405e-05	-1.85181	-3.49827e-10
45057569	chr7:45057569:G:C	4.96745e-09	-2.00972e-10	-1.33377	7.29442e-05	-2.00972e-10	-1.34723
45058061	chr7:45058061:T:C	2.97164e-09	-1.79149	-0.0560704	0.000136091	-1.06751	0.343914
45058566	chr7:45058566:G:A	2.07992e-08	-2.00972e-10	0.0982349	0.000202792	-2.00972e-10	-0.324739
45058726	chr7:45058726:A:G	1.54676e-08	0.796764	-0.994695	0.00501057	3.66134	-0.77896
45058891	chr7:45058891:G:A	2.09699e-08	-2.00972e-10	0.106408	0.00020348	-2.00972e-10	-0.321355
45059177	chr7:45059177:G:A	1.59292e-08	0.829585	-0.99811	0.00522078	3.70735	-0.783871
45059648	chr7:45059648:G:A	4.97782e-09	-2.00972e-10	-1.33169	7.3751e-05	-2.00972e-10	-1.33623
45059691	chr7:45059691:T:C	1.83121e-09	-1.31592	-1.01578	1.82511e-05	-1.73838	-0.994312
45059851	chr7:45059851:C:T	6.16077e-09	-0.268737	-0.84974	0.00126525	2.10937	-0.603265
45059907	chr7:45059907:A:G	7.12353e-09	-0.973276	-3.49827e-10	0.000158897	-0.568664	-3.49827e-10
45060500	chr7:45060500:G:A	9.63389e-09	-2.00972e-10	-0.671392	0.000138683	-2.00972e-10	-0.70473
45060897	chr7:45060897:A:G	4.90128e-09	-2.00972e-10	-1.34718	7.25447e-05	-2.00972e-10	-1.35272
45060987	chr7:45060987:C:T	4.14999e-09	-1.15968	-0.353895	5.65238e-05	-1.10862	-0.493645
45061445	chr7:45061445:T:G	4.95023e-09	-2.00972e-10	-1.33724	7.31215e-05	-2.00972e-10	-1.3448
45061447	chr7:45061447:T:G	1.45931e-08	0.71452	-0.970647	0.00455514	3.54008	-0.752993
45061964	chr7:45061964:T:G	2.95768e-09	-1.85227	-3.49827e-10	4.43546e-05	-1.84471	-3.49827e-10
45061990	chr7:45061990:T:C	8.10881e-09	-2.00972e-10	-0.843728	0.000114323	-2.00972e-10	-0.897895
45062052	chr7:45062052:T:C	9.32667e-09	-2.00972e-10	-0.703801	0.00013434	-2.00972e-10	-0.73655
45062177	chr7:45062177:C:T	1.93065e-08	-1.43501	1.45877	0.00117835	-0.2571	1.69205
45062188	chr7:45062188:C:T	5.47616e-09	-2.00972e-10	-1.23627	7.97328e-05	-2.00972e-10	-1.25824
45062262	chr7:45062262:C:T	2.32919e-08	-2.00972e-10	0.211426	0.0002245	-2.00972e-10	-0.223043
45062459	chr7:45062459:C:T	1.65276e-08	0.841756	-0.973403	0.00548433	3.72429	-0.751557
45062719	chr7:45062719:A:C	9.36393e-09	-2.00972e-10	-0.699814	0.000135854	-2.00972e-10	-0.725344
45063172	chr7:45063172:A:C	5.26041e-09	-2.00972e-10	-1.27647	7.63609e-05	-2.00972e-10	-1.30145
45063230	chr7:45063230:G:A	5.04658e-09	-2.00972e-10	-1.31797	7.38253e-05	-2.00972e-10	-1.33522
45063688	chr7:45063688:T:G	1.97569e-09	-1.2189	-1.03686	3.7402e-05	-0.993877	-1.02132
45063882	chr7:45063882:A:G	3.10331e-08	-1.37172	1.87009	0.00199143	-0.146218	2.1059
45064172	chr7:45064172:C:T	2.48583e-08	-1.4119	1.68841	0.00154853	-0.220749	1.92889
45064532	chr7:45064532:G:A	1.50674e-08	0.778639	-1.00278	0.004823	3.63284	-0.788613
45065024	chr7:45065024:T:C	2.74449e-08	-1.39275	1.76825	0.00172238	-0.190329	2.00487
45065518	chr7:45065518:T:G	1.21504e-08	-1.41181	0.972495	0.000189237	-1.36639	0.972468
45065534	chr7:45065534:A:G	1.05071e-09	-1.82603	-1.06119	3.38634e-05	-1.21748	-0.897108
45065547	chr7:45065547:A:G	1.06796e-09	-1.85168	-1.01924	1.78843e-05	-1.77029	-0.982706
45065611	chr7:45065611:C:T	3.73336e-09	-1.82735	0.207978	0.000156327	-1.22414	0.639175
45065684	chr7:45065684:G:A	5.33932e-09	-2.00972e-10	-1.26158	8.31985e-05	-2.00972e-10	-1.21569
45065757	chr7:45065757:G:A	5.63442e-09	-2.00972e-10	-1.20778	8.09241e-05	-2.00972e-10	-1.24341
45065860	chr7:45065860:A:G	1.64402e-08	0.791508	-0.928454	0.00538025	3.65157	-0.698005
45066258	chr7:45066258:G:T	2.63468e-08	-1.41929	1.75396	0.00161131	-0.237868	1.98575
45066649	chr7:45066649:G:C	1.87152e-09	-1.30937	-1.00056	1.86009e-05	-1.73513	-0.978584
45066732	chr7:45066732:T:C	2.42721e-08	-2.00972e-10	0.252648	0.000232511	-2.00972e-10	-0.187985
45067143	chr7:45067143:G:A	5.0459e-09	-2.00972e-10	-1.3181	7.46433e-05	-2.00972e-10	-1.3242
45067278	chr7:45067278:C:T	1.60164e-08	0.819207	-0.982274	0.00525771	3.6932	-0.762667
45067307	chr7:45067307:T:C	5.49736e-09	-2.00972e-10	-1.23241	8.00119e-05	-2.00972e-10	-1.25475
45067984	chr7:45067984:A:G	2.73298e-09	-1.45074	-0.480548	3.40108e-05	-1.45938	-0.65086
45068010	chr7:45068010:C:T	1.50454e-09	-1.82924	-0.698949	2.41537e-05	-1.84571	-0.606775
45068218	chr7:45068218:A:G	6.39845e-09	-1.08062	-3.49827e-10	6.80546e-05	-1.41661	-3.49827e-10
45068248	chr7:45068248:G:C	9.28075e-09	-2.00972e-10	-0.708737	0.000140612	-2.00972e-10	-0.690919
45068284	chr7:45068284:G:C	1.21899e-08	-2.00972e-10	-0.436075	0.000134617	-2.00972e-10	-0.734486
45069118	chr7:45069118:G:A	4.38245e-09	-0.947659	-0.511411	8.68734e-05	-0.704788	-0.467681
45069195	chr7:45069195:A:G	1.21981e-08	-2.00972e-10	-0.435399	0.000134687	-2.00972e-10	-0.733967
45069279	chr7:45069279:C:T	6.81246e-09	-1.08033	0.062405	0.000119743	-1.01695	0.165381
45069373	chr7:45069373:A:G	6.78688e-09	-1.62049	0.598807	0.000331207	-0.61854	0.784363
45069546	chr7:45069546:C:T	9.66487e-09	-2.00972e-10	-0.668181	0.000140284	-2.00972e-10	-0.693254
45069985	chr7:45069985:C:T	8.54382e-09	-2.00972e-10	-0.791471	0.000121571	-2.00972e-10	-0.836419
45070059	chr7:45070059:G:C	4.48098e-09	-1.43684	-3.49827e-10	7.8335e-05	-1.27593	-3.49827e-10
45070386	chr7:45070386:C:T	7.35516e-09	-2.00972e-10	-0.941277	0.000107023	-2.00972e-10	-0.963873
45070691	chr7:45070691:G:A	8.92072e-10	-1.71049	-1.3404	2.71829e-05	-1.03367	-1.30066
45070724	chr7:45070724:G:A	9.58992e-09	-2.00972e-10	-0.675967	0.000145268	-2.00972e-10	-0.658342
45070829	chr7:45070829:G:A	1.2449e-08	-2.00972e-10	-0.415041	0.000141584	-2.00972e-10	-0.684028
45070926	chr7:45070926:T:C	4.15587e-09	-0.947339	-0.564818	8.22933e-05	-0.704654	-0.521978
45070928	chr7:45070928:G:A	2.13952e-08	-2.00972e-10	0.126486	0.000208951	-2.00972e-10	-0.294819
45071050	chr7:45071050:C:G	4.20264e-09	-1.06157	-0.439399	8.28606e-05	-0.831752	-0.38801
45071352	chr7:45071352:C:A	1.53562e-08	0.784116	-0.989278	0.00493761	3.63929	-0.771572
45071442	chr7:45071442:GA:G	5.07569e-09	-2.00972e-10	-1.31222	7.41349e-05	-2.00972e-10	-1.33103
45071594	chr7:45071594:G:A	1.84517e-09	-1.2817	-1.04241	1.80565e-05	-1.72177	-1.02165
45071883	chr7:45071883:A:T	1.05021e-08	-1.36942	0.78431	0.000163192	-1.32298	0.780981
45072099	chr7:45072099:ACTGT:A	3.77545e-09	-0.97848	-0.629679	7.42671e-05	-0.739714	-0.589538
45072279	chr7:45072279:G:A	3.01333e-09	-1.83363	-3.49827e-10	4.41976e-05	-1.84825	-3.49827e-10
45072344	chr7:45072344:A:C	3.21615e-09	-1.31677	-0.451721	4.105e-05	-1.29426	-0.627873
45072471	chr7:45072471:T:G	3.20961e-09	-1.31601	-0.454522	4.10074e-05	-1.29293	-0.630236
45072491	chr7:45072491:C:CA	4.9243e-09	-2.00972e-10	-1.3425	7.30633e-05	-2.00972e-10	-1.34559
45072677	chr7:45072677:C:T	2.39809e-08	-2.00972e-10	0.24058	0.000230137	-2.00972e-10	-0.198246
45073046	chr7:45073046:G:C	9.21582e-09	-2.00972e-10	-0.715758	0.000133803	-2.00972e-10	-0.740551
45073113	chr7:45073113:A:G	2.75321e-08	-1.3773	1.75598	0.00174738	-0.158841	1.9878
45073447	chr7:45073447:CA:C	6.35291e-09	-2.00972e-10	-1.08777	9.14167e-05	-2.00972e-10	-1.12149
45073522	chr7:45073522:G:A	4.84867e-09	-1.35798	-3.49827e-10	0.000100666	-1.02511	-3.49827e-10
45073571	chr7:45073571:G:A	2.94056e-08	-1.37565	1.82016	0.00187211	-0.156064	2.05396
45073625	chr7:45073625:G:T	2.9005e-08	-2.00972e-10	0.43079	0.000282355	-2.00972e-10	0.00624497
45073690	chr7:45073690:C:T	2.70455e-08	-1.38639	1.74723	0.00170245	-0.175663	1.97856
45074338	chr7:45074338:G:A	5.14399e-09	-2.00972e-10	-1.29885	7.63224e-05	-2.00972e-10	-1.30195
45074490	chr7:45074490:C:T	1.66126e-08	0.861709	-0.988229	0.00552192	3.7498	-0.770241
45074625	chr7:45074625:A:G	2.80177e-08	-1.37355	1.76971	0.00176976	-0.159894	2.00157
45074742	chr7:45074742:A:G	6.80287e-09	-2.00972e-10	-1.01933	0.000106462	-2.00972e-10	-0.969132
45075313	chr7:45075313:A:G	2.98297e-09	-1.84376	-3.49827e-10	4.40259e-05	-1.85214	-3.49827e-10
45075363	chr7:45075363:G:A	2.83348e-08	-1.37538	1.78279	0.00180069	-0.155524	2.01453
45075381	chr7:45075381:C:T	5.47692e-09	-2.00972e-10	-1.23614	7.97432e-05	-2.00972e-10	-1.25811
45075444	chr7:45075444:T:G	2.84989e-09	-1.35558	-0.533821	3.66646e-05	-1.33449	-0.700622
45075445	chr7:45075445:C:A	2.84123e-09	-1.35177	-0.540672	3.65861e-05	-1.33052	-0.706734
45075638	chr7:45075638:A:G	5.19113e-09	-2.00972e-10	-1.28973	7.55563e-05	-2.00972e-10	-1.31204
45076174	chr7:45076174:T:C	3.99264e-09	-1.37912	-0.173101	6.79955e-05	-1.20309	-0.214385
45076206	chr7:45076206:C:A	2.95659e-09	-1.85264	-3.49827e-10	4.52551e-05	-1.8246	-3.49827e-10
45076248	chr7:45076248:G:A	2.96872e-09	-1.84855	-3.49827e-10	6.11809e-05	-1.52309	-3.49827e-10
45076546	chr7:45076546:A:G	1.4287e-08	-1.2806	1.00327	0.000962927	0.027783	1.20527
45076670	chr7:45076670:C:T	3.87521e-09	-0.462276	-1.1198	0.000663554	1.7986	-0.937906
45077033	chr7:45077033:G:A	9.09856e-09	-2.00972e-10	-0.728562	0.000131113	-2.00972e-10	-0.760863
45077286	chr7:45077286:C:G	3.52073e-08	-1.10264	1.72721	0.00275999	0.326611	1.95945
45077416	chr7:45077416:G:A	1.32613e-08	-0.351826	-3.49827e-10	0.000134542	-0.735044	-3.49827e-10
45077495	chr7:45077495:G:A	8.60453e-09	-2.00972e-10	-0.78439	0.000105602	-2.00972e-10	-0.97724
45077620	chr7:45077620:C:T	3.99907e-08	-1.13204	1.884	0.00313628	0.292324	2.12155
45077939	chr7:45077939:G:A	3.66679e-08	-1.19763	1.86285	0.00273969	0.178721	2.09996
45078349	chr7:45078349:C:T	1.54536e-08	0.867164	-1.066	0.0049428	3.74163	-0.872864
45079916	chr7:45079916:A:G	7.90433e-10	-1.83381	-1.33805	1.57303e-05	-1.60656	-1.27477
45080206	chr7:45080206:TGAG:T	4.99242e-09	-2.00972e-10	-1.32876	7.31428e-05	-2.00972e-10	-1.34451
45080469	chr7:45080469:T:A	5.91645e-09	-2.00972e-10	-1.15894	8.55878e-05	-2.00972e-10	-1.18738
45080626	chr7:45080626:C:T	1.67271e-09	-1.27388	-1.14835	3.13388e-05	-1.066	-1.12607
45080649	chr7:45080649:G:A	1.48609e-08	0.670174	-0.908117	0.00459251	3.4694	-0.674137
45080751	chr7:45080751:C:T	2.92257e-08	-2.00972e-10	0.43837	0.000283978	-2.00972e-10	0.0119771
45080854	chr7:45080854:C:T	9.41665e-09	-1.54412	0.84992	0.000144336	-1.51112	0.846338
45081105	chr7:45081105:C:T	2.19891e-09	-1.74342	-0.4053	0.000109253	-0.913782	-0.029468
45081305	chr7:45081305:C:A	3.05885e-09	-1.81864	-3.49827e-10	4.99149e-05	-1.7266	-3.49827e-10
45081690	chr7:45081690:C:T	5.3969e-09	-2.00972e-10	-1.25085	7.9068e-05	-2.00972e-10	-1.26661
45082420	chr7:45082420:G:C	4.92523e-09	-2.00972e-10	-1.34231	7.30748e-05	-2.00972e-10	-1.34544
45082725	chr7:45082725:C:A	2.15593e-08	1.13735	-1.00322	0.00818148	4.16272	-0.790016
45083013	chr7:45083013:G:A	5.06943e-09	-2.00972e-10	-1.31345	7.5217e-05	-2.00972e-10	-1.31654
45084409	chr7:45084409:T:C	3.25839e-09	-1.06878	-0.686665	4.55687e-05	-1.02293	-0.794771
45084687	chr7:45084687:A:G	5.32081e-09	-1.16931	-0.0957477	9.58992e-05	-0.996661	-0.0769627
45085327	chr7:45085327:T:C	9.38725e-09	-2.00972e-10	-0.697326	0.000137715	-2.00972e-10	-0.711737
45085867	chr7:45085867:G:C	3.13903e-09	-1.79277	-3.49827e-10	5.03719e-05	-1.71749	-3.49827e-10
45085887	chr7:45085887:T:A	6.2163e-09	-2.00972e-10	-1.1095	8.57356e-05	-2.00972e-10	-1.18565
45086064	chr7:45086064:C:T	5.29773e-09	-2.00972e-10	-1.2694	7.74681e-05	-2.00972e-10	-1.28705
45086066	chr7:45086066:G:A	1.19342e-09	-1.53892	-1.22094	1.99026e-05	-1.42823	-1.21784
45086176	chr7:45086176:G:A	4.92275e-09	-1.21238	-0.13043	8.35665e-05	-1.06144	-0.149837
45086305	chr7:45086305:A:C	1.23536e-09	-1.56991	-1.15541	2.16719e-05	-1.31974	-1.24116
45086584	chr7:45086584:G:A	1.03314e-08	0.438083	-1.03958	0.00314923	3.25669	-0.838703
45087183	chr7:45087183:C:T	5.33046e-09	-2.00972e-10	-1.26324	7.85637e-05	-2.00972e-10	-1.27301
45087683	chr7:45087683:T:C	2.80327e-09	-1.55278	-0.353115	3.61462e-05	-1.51924	-0.53011
45087733	chr7:45087733:G:A	4.70907e-09	-1.63857	0.25138	0.000325322	-0.595975	0.743871
45087830	chr7:45087830:C:T	3.11514e-09	-1.8004	-3.49827e-10	7.26218e-05	-1.35166	-3.49827e-10
45087994	chr7:45087994:C:T	2.19413e-09	-1.10826	-1.04263	3.72046e-05	-0.988962	-1.03153
45088616	chr7:45088616:C:A	9.76379e-09	-2.00972e-10	-0.657999	0.000107912	-2.00972e-10	-0.955604
45088888	chr7:45088888:C:G	7.84618e-09	-2.00972e-10	-0.876652	0.000123715	-2.00972e-10	-0.818939
45089579	chr7:45089579:A:G	2.53448e-09	-1.4933	-0.513394	3.33008e-05	-1.45562	-0.675719
45090282	chr7:45090282:C:T	5.30908e-09	-2.00972e-10	-1.26726	8.58969e-05	-2.00972e-10	-1.18377
45090914	chr7:45090914:C:T	9.16946e-09	0.413188	-1.13399	0.00250474	3.15314	-0.964122
45091611	chr7:45091611:G:A	3.05697e-09	-1.81925	-3.49827e-10	9.11785e-05	-1.1241	-3.49827e-10
45091900	chr7:45091900:T:C	1.79522e-09	-1.08467	-1.26688	2.76271e-05	-1.01483	-1.30329
45091985	chr7:45091985:G:A	8.40803e-09	-2.00972e-10	-0.807492	0.000121357	-2.00972e-10	-0.838181
45092045	chr7:45092045:G:A	8.10582e-09	-2.00972e-10	-0.844097	0.000124389	-2.00972e-10	-0.813509
45092254	chr7:45092254:T:C	8.31714e-09	0.339697	-1.15806	0.00201413	2.96949	-0.99847
45092464	chr7:45092464:A:C	5.40083e-09	-2.00972e-10	-1.25013	7.85077e-05	-2.00972e-10	-1.27372
45092651	chr7:45092651:G:T	4.87343e-09	-2.00972e-10	-1.35288	7.51283e-05	-2.00972e-10	-1.31772
45092987	chr7:45092987:T:C	5.46714e-09	-2.00972e-10	-1.23792	7.97029e-05	-2.00972e-10	-1.25861
45093216	chr7:45093216:G:A	5.51594e-09	-2.00972e-10	-1.22904	8.03365e-05	-2.00972e-10	-1.2507
45093237	chr7:45093237:T:C	5.4802e-09	-2.00972e-10	-1.23554	7.98642e-05	-2.00972e-10	-1.25659
45093422	chr7:45093422:T:C	1.9418e-09	-1.53893	-0.734136	2.60452e-05	-1.50903	-0.868056
45094536	chr7:45094536:A:T	9.31623e-09	0.484754	-1.18968	0.00253343	3.24636	-1.04595
45095859	chr7:45095859:G:T	5.33075e-09	-2.00972e-10	-1.26319	7.8567e-05	-2.00972e-10	-1.27297
45095980	chr7:45095980:G:A	1.84253e-09	-1.25269	-1.07285	2.1321e-05	-1.64734	-0.929888
45096173	chr7:45096173:A:G	1.96869e-09	-0.907155	-1.35215	3.09654e-05	-0.853218	-1.35083
45096231	chr7:45096231:C:T	6.27566e-09	-2.00972e-10	-1.1	9.1924e-05	-2.00972e-10	-1.11596
45096240	chr7:45096240:C:G	4.69787e-09	-1.69211	0.302545	0.000301112	-0.733871	0.804431
45096273	chr7:45096273:C:T	5.97886e-09	-2.00972e-10	-1.14845	8.76011e-05	-2.00972e-10	-1.16413
45096274	chr7:45096274:G:A	4.70503e-09	-1.72944	0.341397	0.000282973	-0.839147	0.847578
45096282	chr7:45096282:C:T	9.79757e-09	0.570466	-1.22501	0.00266903	3.3464	-1.09385
45096304	chr7:45096304:T:A	1.27447e-09	-1.47877	-1.21538	2.10477e-05	-1.3824	-1.20773
45096793	chr7:45096793:G:A	5.89463e-09	-1.62768	0.465048	0.00042091	-0.575707	0.981205
45096824	chr7:45096824:T:C	1.46602e-09	-1.66053	-0.893591	7.37807e-05	-0.65819	-0.677634
45096914	chr7:45096914:T:C	1.78236e-09	-1.67296	-0.685775	9.2109e-05	-0.688877	-0.425071
45097574	chr7:45097574:T:C	4.60729e-08	0.893545	-3.49827e-10	0.000355532	0.236694	-3.49827e-10
45097926	chr7:45097926:C:T	2.68497e-09	-0.648284	-1.30073	0.000192268	0.827496	-1.20553
45097932	chr7:45097932:G:GT	2.1893e-09	-0.835594	-1.3175	0.000140707	0.570781	-1.26102
45098160	chr7:45098160:C:G	4.68221e-09	-0.44325	-0.949658	0.000392306	1.06944	-0.734317
45098227	chr7:45098227:T:C	4.93404e-09	-2.00972e-10	-1.34052	7.25334e-05	-2.00972e-10	-1.35287
45098229	chr7:45098229:C:T	5.02987e-09	-2.00972e-10	-1.32128	7.45233e-05	-2.00972e-10	-1.32581
45098238	chr7:45098238:G:GT	8.42778e-09	-2.00972e-10	-0.805145	9.97727e-05	-2.00972e-10	-1.03403
45098244	chr7:45098244:C:T	1.51376e-09	-1.29457	-1.22751	2.1073e-05	-1.32205	-1.26688
45098251	chr7:45098251:G:A	2.02531e-08	1.00921	-0.937584	0.00655487	3.88264	-0.731594
45098269	chr7:45098269:T:C	8.39525e-10	-1.8106	-1.301	1.28739e-05	-1.77787	-1.30385
45098309	chr7:45098309:T:C	1.66254e-09	-1.38867	-1.03966	2.0506e-05	-1.72483	-0.891371
45098432	chr7:45098432:A:G	8.89634e-10	-1.7743	-1.27933	1.37978e-05	-1.73189	-1.28053
45098614	chr7:45098614:C:T	2.58496e-09	-0.638828	-1.34814	0.000182531	0.885241	-1.31524
45098617	chr7:45098617:T:G	6.09502e-09	-2.00972e-10	-1.12921	8.94097e-05	-2.00972e-10	-1.14369
45098824	chr7:45098824:T:C	6.45842e-09	-2.00972e-10	-1.07129	9.8797e-05	-2.00972e-10	-1.04385
45098833	chr7:45098833:ATATATACT:A	3.94117e-09	-1.71846	0.153258	0.000250215	-0.749209	0.634607
45098975	chr7:45098975:T:G	3.95163e-09	-1.70864	0.146086	0.000254949	-0.722049	0.62619
45099101	chr7:45099101:T:C	1.90851e-09	-1.29083	-0.999524	2.53313e-05	-1.30933	-1.09555
45099125	chr7:45099125:G:A	5.1721e-09	-2.00972e-10	-1.2934	7.70522e-05	-2.00972e-10	-1.29244
45099547	chr7:45099547:T:C	3.92101e-09	-1.57033	-3.49827e-10	4.41728e-05	-1.84881	-3.49827e-10
45099564	chr7:45099564:T:C	2.51436e-09	-0.680774	-1.33389	0.000175203	0.817175	-1.28815
45100293	chr7:45100293:G:A	2.81456e-09	-0.549717	-1.35216	0.000207138	1.02646	-1.32999
45100320	chr7:45100320:A:C	1.50243e-08	0.927445	-1.15446	0.00441657	3.75643	-1.00023
45100586	chr7:45100586:C:A	6.04326e-09	-2.00972e-10	-1.13773	8.87032e-05	-2.00972e-10	-1.15163
45100617	chr7:45100617:G:A	3.03915e-09	-1.8251	-3.49827e-10	6.59325e-05	-1.44829	-3.49827e-10
45101000	chr7:45101000:T:C	3.85715e-09	-1.72654	0.139789	0.000240424	-0.773422	0.618907
45101315	chr7:45101315:C:T	8.29319e-10	-1.82984	-1.29399	1.25941e-05	-1.80785	-1.29585
45102068	chr7:45102068:C:T	5.28624e-09	-2.00972e-10	-1.27157	8.00803e-05	-2.00972e-10	-1.25389
45102186	chr7:45102186:G:T	1.95867e-08	1.33447	-1.2963	0.000283864	1.33146	-1.31988
45102546	chr7:45102546:T:C	1.52513e-09	-1.2845	-1.2301	2.12343e-05	-1.31333	-1.26798
45103509	chr7:45103509:T:C	2.08541e-09	-1.30022	-0.901489	2.72778e-05	-1.32005	-1.01079
45103618	chr7:45103618:A:G	6.51391e-09	-2.00972e-10	-1.06274	9.77205e-05	-2.00972e-10	-1.05481
45103842	chr7:45103842:T:C	5.61454e-09	-2.00972e-10	-1.21132	8.54848e-05	-2.00972e-10	-1.18858
45104293	chr7:45104293:A:G	3.90056e-09	-1.72193	0.146376	0.000245309	-0.76084	0.626439
45104514	chr7:45104514:C:T	3.90995e-09	-1.71262	0.13947	0.000250059	-0.733795	0.618572
45105017	chr7:45105017:C:T	1.23473e-08	-0.423241	-3.49827e-10	0.000214162	-0.270187	-3.49827e-10
45105204	chr7:45105204:C:T	3.20187e-09	-1.77294	-3.49827e-10	5.17449e-05	-1.6906	-3.49827e-10
45105236	chr7:45105236:T:C	5.64719e-09	-2.00972e-10	-1.20552	8.30963e-05	-2.00972e-10	-1.21692
45105398	chr7:45105398:C:T	2.24064e-09	-1.37676	-0.753159	2.89991e-05	-1.71327	-0.556386
45105810	chr7:45105810:C:G	8.80988e-09	-2.00972e-10	-0.760805	0.000126279	-2.00972e-10	-0.79843
45106012	chr7:45106012:C:T	1.1216e-08	-0.519337	-3.49827e-10	0.000194068	-0.368713	-3.49827e-10
45106071	chr7:45106071:G:A	1.97112e-09	-1.35631	-0.901766	2.46696e-05	-1.70203	-0.729323
45106918	chr7:45106918:C:T	8.88309e-10	-1.77628	-1.27884	1.37479e-05	-1.73308	-1.28295
45106975	chr7:45106975:C:G	1.47322e-09	-1.19637	-1.35286	1.48736e-05	-1.58694	-1.35039
45106985	chr7:45106985:G:A	3.02304e-09	-0.479291	-1.35112	0.00022364	1.12059	-1.34747
45107349	chr7:45107349:C:T	5.63427e-09	-2.00972e-10	-1.20781	8.29171e-05	-2.00972e-10	-1.21908
45107965	chr7:45107965:G:A	4.18071e-09	-0.158238	-1.34796	0.000327557	1.47029	-1.31554
45108420	chr7:45108420:C:T	1.86387e-08	1.12218	-1.13362	0.0056651	3.97904	-0.973878
45108723	chr7:45108723:G:GC	8.53454e-10	-1.8215	-1.27364	1.30066e-05	-1.79163	-1.27983
45109068	chr7:45109068:G:A	3.10183e-09	-1.76526	-0.0394259	0.000166647	-0.908149	0.387104
45109174	chr7:45109174:C:A	4.03247e-09	-1.70028	0.157979	0.000262937	-0.700098	0.635093
45109271	chr7:45109271:G:A	5.9624e-09	-2.00972e-10	-1.15121	8.86645e-05	-2.00972e-10	-1.15206
45109423	chr7:45109423:T:C	4.91181e-09	-2.00972e-10	-1.34504	7.43952e-05	-2.00972e-10	-1.32753
45109685	chr7:45109685:T:A	5.31601e-09	-2.00972e-10	-1.26596	8.63484e-05	-2.00972e-10	-1.17853
45109747	chr7:45109747:C:T	5.08802e-09	-2.00972e-10	-1.30979	7.77649e-05	-2.00972e-10	-1.28323
45109780	chr7:45109780:C:T	1.37087e-08	-2.00972e-10	-0.31865	0.000211156	-2.00972e-10	-0.284322
45109811	chr7:45109811:T:C	3.21239e-09	-0.57591	-1.19375	0.000432796	1.51184	-1.0785
45110041	chr7:45110041:G:A	1.29833e-09	-1.66053	-1.01507	1.90921e-05	-1.83263	-0.855021
45110260	chr7:45110260:T:C	5.92645e-09	-2.00972e-10	-1.15725	8.5048e-05	-2.00972e-10	-1.19371
45110320	chr7:45110320:C:G	9.5931e-09	0.347244	-1.02288	0.00218376	2.8794	-0.827517
45110524	chr7:45110524:G:A	6.14764e-09	-2.00972e-10	-1.12061	9.00236e-05	-2.00972e-10	-1.13685
45110626	chr7:45110626:G:A	9.00655e-10	-1.76988	-1.27144	1.39743e-05	-1.72786	-1.27184
45110732	chr7:45110732:A:C	2.649e-09	-1.56978	-0.392723	9.88831e-05	-0.525697	-0.517286
45110900	chr7:45110900:G:T	5.78657e-09	-2.00972e-10	-1.18114	8.60733e-05	-2.00972e-10	-1.18172
45111027	chr7:45111027:G:C	6.47671e-09	-2.00972e-10	-1.06847	9.46492e-05	-2.00972e-10	-1.08674
45111053	chr7:45111053:G:A	1.91318e-09	-1.1525	-1.13541	2.44086e-05	-1.23675	-1.20523
45111463	chr7:45111463:A:G	5.76916e-09	-2.00972e-10	-1.18415	8.30693e-05	-2.00972e-10	-1.21725
45111505	chr7:45111505:G:A	9.71842e-09	-2.00972e-10	-0.662656	0.000140629	-2.00972e-10	-0.690793
45111521	chr7:45111521:T:A	8.85504e-09	-0.755692	-3.49827e-10	0.000138462	-0.706327	-3.49827e-10
45112515	chr7:45112515:G:A	1.54574e-09	-1.1938	-1.30738	4.53493e-05	-0.552948	-1.26958
45112772	chr7:45112772:G:T	1.50897e-08	-2.00972e-10	-0.22267	0.000221147	-2.00972e-10	-0.238095
45112806	chr7:45112806:A:G	7.57888e-09	-2.00972e-10	-0.911313	0.000109757	-2.00972e-10	-0.93865
45113064	chr7:45113064:A:T	6.21846e-09	-2.00972e-10	-1.10916	8.95026e-05	-2.00972e-10	-1.14265
45113542	chr7:45113542:A:G	5.87305e-09	-2.00972e-10	-1.1663	8.73427e-05	-2.00972e-10	-1.16708
45113568	chr7:45113568:T:C	3.9405e-09	-1.56537	-3.49827e-10	7.81636e-05	-1.27812	-3.49827e-10
45113641	chr7:45113641:T:G	9.33589e-10	-1.7222	-1.28319	1.31488e-05	-1.84884	-1.21176
45113686	chr7:45113686:A:AG	7.09012e-09	-2.00972e-10	-0.977977	0.000102677	-2.00972e-10	-1.00533
45113750	chr7:45113750:G:A	5.18365e-09	-2.00972e-10	-1.29117	7.79994e-05	-2.00972e-10	-1.28022
45113981	chr7:45113981:A:G	1.76022e-09	-1.81658	-0.554659	0.000100367	-0.83628	-0.191807
45114577	chr7:45114577:GC:G	9.47465e-10	-1.70654	-1.28411	1.33045e-05	-1.84714	-1.20167
45114700	chr7:45114700:C:G	5.0757e-09	-2.00972e-10	-1.31221	7.54462e-05	-2.00972e-10	-1.3135
45114773	chr7:45114773:A:C	1.08152e-09	-1.66546	-1.19285	1.33238e-05	-1.8505	-1.19687
45114812	chr7:45114812:CAGCTGCCCAGAAGACTCACATGCAAGTA:C	7.48245e-09	-1.55831	0.634196	0.000628352	-0.352759	1.15894
45114916	chr7:45114916:C:A	5.23256e-09	-2.00972e-10	-1.28178	7.87803e-05	-2.00972e-10	-1.27026
45114917	chr7:45114917:A:T	9.64897e-10	-1.84302	-1.12939	1.60822e-05	-1.85269	-1.00651
45115452	chr7:45115452:T:TC	5.34807e-09	-1.25994	-3.49827e-10	5.04101e-05	-1.71673	-3.49827e-10
45115453	chr7:45115453:T:C	5.21432e-09	-2.00972e-10	-1.28527	7.83608e-05	-2.00972e-10	-1.2756
45115511	chr7:45115511:G:A	3.58084e-09	-1.56936	-0.0917254	0.000258485	-0.378664	0.29658
45115513	chr7:45115513:T:G	9.05446e-10	-1.68386	-1.35214	3.57335e-05	-0.708595	-1.35224
45115700	chr7:45115700:C:T	6.65618e-09	-1.04113	-3.49827e-10	0.000182135	-0.432174	-3.49827e-10
45116201	chr7:45116201:T:C	9.25492e-10	-1.72285	-1.29126	1.312e-05	-1.8499	-1.21289
45116369	chr7:45116369:T:C	1.09549e-09	-1.59388	-1.25159	1.29181e-05	-1.82989	-1.2484
45116519	chr7:45116519:T:C	1.09453e-09	-1.69775	-1.14861	1.57808e-05	-1.84361	-1.03451
45116568	chr7:45116568:C:T	3.11359e-08	1.4929	-0.991216	0.0111139	4.4712	-0.792174
45116619	chr7:45116619:C:T	9.19854e-10	-1.73	-1.29022	1.31275e-05	-1.85087	-1.21135
45116643	chr7:45116643:G:A	3.61258e-09	-1.5662	-0.0860523	0.000261995	-0.371429	0.302832
45116653	chr7:45116653:C:T	7.93443e-09	-2.00972e-10	-0.865467	0.000114738	-2.00972e-10	-0.89427
45116747	chr7:45116747:A:G	1.10695e-09	-1.63562	-1.19945	1.32898e-05	-1.84622	-1.2037
45116773	chr7:45116773:A:T	5.6624e-09	-2.00972e-10	-1.20283	8.43514e-05	-2.00972e-10	-1.20193
45116776	chr7:45116776:C:T	5.70336e-09	-2.00972e-10	-1.19562	7.95573e-05	-2.00972e-10	-1.26044
45116946	chr7:45116946:T:A	5.94977e-09	-2.00972e-10	-1.15333	8.59054e-05	-2.00972e-10	-1.18367
45117067	chr7:45117067:A:C	8.43377e-10	-1.83745	-1.26957	1.26875e-05	-1.82381	-1.27249
45117084	chr7:45117084:C:T	3.00601e-09	-1.83607	-3.49827e-10	4.40444e-05	-1.85172	-3.49827e-10
45117190	chr7:45117190:T:C	2.11683e-09	-1.1292	-1.05756	2.87646e-05	-1.13714	-1.14064
45117234	chr7:45117234:G:T	5.64326e-09	-2.00972e-10	-1.20622	8.40648e-05	-2.00972e-10	-1.20533
45117412	chr7:45117412:G:T	7.94701e-09	-2.00972e-10	-0.863883	0.000114968	-2.00972e-10	-0.892271
45117690	chr7:45117690:C:T	7.88162e-09	0.26175	-1.1339	0.00192624	2.91688	-0.990472
45118027	chr7:45118027:A:G	1.05186e-09	-1.62833	-1.25779	1.39631e-05	-1.82242	-1.17809
45118107	chr7:45118107:G:A	5.52177e-09	-2.00972e-10	-1.22798	8.39817e-05	-2.00972e-10	-1.20632
45118204	chr7:45118204:C:T	3.20177e-08	1.87121	-1.3416	0.000391667	1.67819	-1.3447
45118299	chr7:45118299:C:T	2.88723e-08	1.76702	-1.34081	0.000365614	1.60795	-1.34329
45118780	chr7:45118780:A:G	3.07385e-08	1.82914	-1.34031	0.000371678	1.62489	-1.34379
45118783	chr7:45118783:C:T	4.98733e-09	-2.00972e-10	-1.32978	7.4137e-05	-2.00972e-10	-1.33101
45118941	chr7:45118941:A:G	1.00007e-08	-2.00972e-10	-0.634022	0.000146513	-2.00972e-10	-0.649806
45119159	chr7:45119159:C:T	1.00145e-09	-1.84475	-1.09047	1.78724e-05	-1.81329	-0.940374
45119172	chr7:45119172:G:C	1.76876e-08	-2.00972e-10	-0.0638131	0.000254313	-2.00972e-10	-0.0983572
45119179	chr7:45119179:G:T	4.31165e-09	-0.87606	-0.599298	5.86747e-05	-1.06162	-0.503297
45119182	chr7:45119182:T:C	2.78259e-09	-1.07125	-0.84205	3.68742e-05	-1.24092	-0.788488
45119534	chr7:45119534:G:A	2.93736e-09	-1.03674	-0.822431	3.87638e-05	-1.21141	-0.768023
45119715	chr7:45119715:G:A	1.0077e-08	-2.00972e-10	-0.626419	0.000147098	-2.00972e-10	-0.645821
45119717	chr7:45119717:T:C	5.22451e-09	-2.00972e-10	-1.28332	7.90927e-05	-2.00972e-10	-1.2663
45119871	chr7:45119871:G:A	5.19839e-09	-2.00972e-10	-1.28833	7.86577e-05	-2.00972e-10	-1.27182
45119937	chr7:45119937:G:A	5.37534e-09	-2.00972e-10	-1.25486	8.27723e-05	-2.00972e-10	-1.22083
45119984	chr7:45119984:T:A	9.81836e-10	-1.84918	-1.10583	1.77609e-05	-1.80034	-0.95958
45119997	chr7:45119997:A:G	5.35867e-09	-2.00972e-10	-1.25796	8.12997e-05	-2.00972e-10	-1.23878
45120393	chr7:45120393:G:A	1.91946e-09	-1.02637	-1.25826	2.69562e-05	-1.04031	-1.3024
45120549	chr7:45120549:C:T	2.96401e-09	-0.852591	-0.997546	3.88659e-05	-1.05491	-0.921892
45120563	chr7:45120563:C:T	6.21061e-09	-2.00972e-10	-1.11042	8.95577e-05	-2.00972e-10	-1.14204
45120804	chr7:45120804:C:T	3.08451e-08	1.82095	-1.32865	0.000374553	1.62245	-1.33364
45120928	chr7:45120928:A:G	1.78532e-08	-2.00972e-10	-0.0544942	0.000260717	-2.00972e-10	-0.0734858
45120977	chr7:45120977:T:C	2.96235e-09	-1.8507	-3.49827e-10	4.90205e-05	-1.74468	-3.49827e-10
45121450	chr7:45121450:G:A	1.6941e-09	-1.60961	-0.799914	3.32952e-05	-1.19694	-0.934569
45121592	chr7:45121592:C:T	1.03464e-09	-1.77287	-1.12975	1.64238e-05	-1.85259	-0.9856
45122179	chr7:45122179:G:A	5.38466e-09	-2.00972e-10	-1.25313	8.17207e-05	-2.00972e-10	-1.23361
45122558	chr7:45122558:C:T	5.44676e-09	-2.00972e-10	-1.24166	7.89967e-05	-2.00972e-10	-1.26751
45122610	chr7:45122610:G:A	1.02038e-09	-1.63663	-1.27987	1.37197e-05	-1.70311	-1.31498
45122953	chr7:45122953:A:G	1.03706e-08	-2.00972e-10	-0.597707	0.000146049	-2.00972e-10	-0.652977
45123064	chr7:45123064:T:C	5.27197e-09	-2.00972e-10	-1.27428	7.98974e-05	-2.00972e-10	-1.25618
45123356	chr7:45123356:C:T	5.7933e-09	-2.00972e-10	-1.17998	8.96256e-05	-2.00972e-10	-1.14128
45123453	chr7:45123453:T:G	5.21278e-09	-2.00972e-10	-1.28557	7.88682e-05	-2.00972e-10	-1.26914
45123500	chr7:45123500:C:T	3.72276e-09	-1.83284	0.210631	0.000104438	-1.45573	0.467396
45123528	chr7:45123528:G:A	3.34812e-09	-1.72828	-3.49827e-10	4.40943e-05	-1.85059	-3.49827e-10
45123608	chr7:45123608:A:C	1.29235e-09	-1.54474	-1.13548	5.60449e-05	-0.604385	-1.00638
45123819	chr7:45123819:C:T	9.68763e-10	-1.62129	-1.34712	1.16241e-05	-1.83389	-1.34995
45123934	chr7:45123934:T:G	5.28169e-09	-2.00972e-10	-1.27243	8.10846e-05	-2.00972e-10	-1.24143
45124237	chr7:45124237:G:A	4.99854e-09	-2.00972e-10	-1.32753	7.39141e-05	-2.00972e-10	-1.33402
45124566	chr7:45124566:T:A	5.20798e-09	-2.00972e-10	-1.28649	7.86749e-05	-2.00972e-10	-1.2716
45125458	chr7:45125458:G:A	5.00324e-09	-2.00972e-10	-1.32659	7.51469e-05	-2.00972e-10	-1.31748
45125720	chr7:45125720:G:A	7.54547e-09	-2.00972e-10	-0.915732	0.000116732	-2.00972e-10	-0.877038
45125759	chr7:45125759:A:G	7.74751e-09	-2.00972e-10	-0.889307	0.000121642	-2.00972e-10	-0.835842
45125766	chr7:45125766:G:C	7.42325e-09	-2.00972e-10	-0.932063	0.000101352	-2.00972e-10	-1.01832
45126187	chr7:45126187:C:A	9.31379e-09	-2.00972e-10	-0.705183	0.000133584	-2.00972e-10	-0.742188
45126524	chr7:45126524:G:A	5.05466e-09	-2.00972e-10	-1.31637	7.61891e-05	-2.00972e-10	-1.3037
45126564	chr7:45126564:C:T	4.87341e-09	-2.00972e-10	-1.35289	7.26989e-05	-2.00972e-10	-1.35059
45127042	chr7:45127042:T:A	7.47746e-09	0.378752	-1.30354	0.000491512	1.78286	-1.22229
45127067	chr7:45127067:G:A	1.29108e-09	-1.84073	-0.840477	2.84359e-05	-1.57193	-0.717339
45127694	chr7:45127694:T:C	7.72564e-10	-1.84935	-1.34537	1.88224e-05	-1.35072	-1.35115
45127696	chr7:45127696:T:C	7.73403e-10	-1.84983	-1.3438	1.89245e-05	-1.34467	-1.3518
45127725	chr7:45127725:T:A	1.18758e-08	-2.00972e-10	-0.462174	0.000192915	-2.00972e-10	-0.374674
45127926	chr7:45127926:C:G	2.82608e-09	-0.585514	-1.31227	0.000280155	1.20811	-1.20968
45128034	chr7:45128034:T:G	5.06189e-09	-2.00972e-10	-1.31494	7.54155e-05	-2.00972e-10	-1.31391
45128232	chr7:45128232:C:T	3.75616e-09	-0.611753	-1.00153	0.000411296	1.1371	-0.754704
45128344	chr7:45128344:G:C	2.13451e-09	-0.963799	-1.21464	2.54317e-05	-1.11247	-1.28845
45128807	chr7:45128807:C:T	3.13432e-09	-1.79427	-3.49827e-10	4.592e-05	-1.81002	-3.49827e-10
45129219	chr7:45129219:C:T	4.20351e-08	-2.00972e-10	0.801826	0.000631863	-2.00972e-10	0.811751
45129593	chr7:45129593:C:T	5.55605e-09	-2.00972e-10	-1.22179	8.45588e-05	-2.00972e-10	-1.19947
45130139	chr7:45130139:C:T	4.94379e-09	-2.00972e-10	-1.33855	7.42986e-05	-2.00972e-10	-1.32883
45130246	chr7:45130246:T:C	4.95493e-09	-2.00972e-10	-1.3363	7.42785e-05	-2.00972e-10	-1.3291
45130669	chr7:45130669:A:G	4.65703e-09	-1.18941	-0.208892	7.08333e-05	-1.37985	0.00326283
45130897	chr7:45130897:C:T	4.88934e-09	-2.00972e-10	-1.34962	7.30359e-05	-2.00972e-10	-1.34597
45130911	chr7:45130911:C:T	8.44151e-10	-1.75331	-1.3528	1.91776e-05	-1.33675	-1.34643
45131189	chr7:45131189:G:A	1.08729e-09	-1.84398	-1.00901	2.46858e-05	-1.57942	-0.85127
45131811	chr7:45131811:A:G	1.06131e-09	-1.52646	-1.35072	1.34893e-05	-1.69234	-1.34268
45131834	chr7:45131834:T:C	1.34766e-09	-1.62389	-1.01442	1.44793e-05	-1.77135	-1.19285
45131848	chr7:45131848:T:C	8.43897e-10	-1.81711	-1.28929	1.5236e-05	-1.64687	-1.26639
45131852	chr7:45131852:C:T	5.04404e-09	-2.00972e-10	-1.31847	7.62284e-05	-2.00972e-10	-1.30319
45132645	chr7:45132645:G:T	3.43537e-08	-2.00972e-10	0.600031	0.000516933	-2.00972e-10	0.610992
45132847	chr7:45132847:G:T	3.63138e-08	-2.00972e-10	0.655519	0.000547339	-2.00972e-10	0.668148
45133030	chr7:45133030:A:G	1.79078e-09	-1.84653	-0.507492	3.85087e-05	-1.71238	-0.27366
45133092	chr7:45133092:T:C	2.4525e-09	-1.75561	-0.283962	4.14393e-05	-1.8196	-0.0930902
45133373	chr7:45133373:G:A	5.09642e-09	-2.00972e-10	-1.30814	7.4647e-05	-2.00972e-10	-1.32415
45133695	chr7:45133695:G:C	4.87702e-09	-2.00972e-10	-1.35215	7.25469e-05	-2.00972e-10	-1.35269
45134054	chr7:45134054:G:A	5.47346e-09	-2.00972e-10	-1.23677	8.1211e-05	-2.00972e-10	-1.23987
45134361	chr7:45134361:G:A	1.88059e-08	-2.00972e-10	-0.00250809	0.000187554	-2.00972e-10	-0.402854
45134490	chr7:45134490:A:G	8.42735e-10	-1.84815	-1.25963	1.35453e-05	-1.7684	-1.26248
45134822	chr7:45134822:C:T	1.32456e-09	-1.84035	-0.815247	3.92977e-05	-1.4023	-0.563461
45135485	chr7:45135485:G:T	8.57793e-10	-1.82759	-1.26249	1.42754e-05	-1.71984	-1.25855
45135526	chr7:45135526:G:A	7.04807e-09	-2.00972e-10	-0.983926	0.000100679	-2.00972e-10	-1.02499
45135606	chr7:45135606:G:A	9.18779e-10	-1.81172	-1.20967	1.83113e-05	-1.50518	-1.22422
45135868	chr7:45135868:T:C	2.46509e-08	-2.00972e-10	0.268135	0.000483574	-2.00972e-10	0.544284
45136190	chr7:45136190:G:A	8.03004e-10	-1.82605	-1.33002	1.33675e-05	-1.71277	-1.33133
45136221	chr7:45136221:CACAA:C	3.9845e-09	-1.55427	-3.49827e-10	6.26701e-05	-1.49904	-3.49827e-10
45136518	chr7:45136518:G:A	5.3963e-09	-2.00972e-10	-1.25097	7.87354e-05	-2.00972e-10	-1.27083
45136794	chr7:45136794:T:C	5.48126e-09	-2.00972e-10	-1.23534	8.48107e-05	-2.00972e-10	-1.1965
45136833	chr7:45136833:G:A	1.10583e-09	-1.83231	-1.00377	1.63144e-05	-1.84783	-0.997045
45136905	chr7:45136905:G:T	1.36685e-08	-2.00972e-10	-0.321586	0.000193041	-2.00972e-10	-0.374019
45137524	chr7:45137524:C:T	7.72084e-09	-2.00972e-10	-0.892756	0.00010997	-2.00972e-10	-0.93671
45137716	chr7:45137716:A:G	5.3114e-09	-2.00972e-10	-1.26682	7.93407e-05	-2.00972e-10	-1.26317
45137998	chr7:45137998:C:T	5.33556e-09	-2.00972e-10	-1.26229	7.97136e-05	-2.00972e-10	-1.25848
45138094	chr7:45138094:T:G	4.97939e-09	-2.00972e-10	-1.33137	7.35222e-05	-2.00972e-10	-1.33933
45138115	chr7:45138115:T:C	1.06376e-09	-1.84363	-1.03124	1.58142e-05	-1.85232	-1.0237
45138142	chr7:45138142:T:G	4.87598e-09	-2.00972e-10	-1.35236	7.27544e-05	-2.00972e-10	-1.34983
45138342	chr7:45138342:AC:A	8.25875e-10	-1.83313	-1.29487	1.36482e-05	-1.73205	-1.29126
45138388	chr7:45138388:C:T	1.06883e-08	-2.00972e-10	-0.567532	0.000155975	-2.00972e-10	-0.587223
45138692	chr7:45138692:G:A	1.39457e-09	-1.82766	-0.776431	4.98177e-05	-1.08255	-0.646005
45139194	chr7:45139194:C:A	6.11748e-09	-2.00972e-10	-1.12553	9.61619e-05	-2.00972e-10	-1.07089
45139399	chr7:45139399:T:C	3.17059e-09	-1.60849	-0.174271	6.43416e-05	-1.68188	0.209162
45139477	chr7:45139477:G:A	1.58467e-09	-1.84396	-0.632337	4.65066e-05	-1.43894	-0.358387
45139778	chr7:45139778:G:C	7.93803e-09	-2.00972e-10	-0.865014	0.000112893	-2.00972e-10	-0.910478
45139874	chr7:45139874:G:C	2.32817e-09	-1.79784	-0.293755	6.086e-05	-1.43165	-0.0966986
45140165	chr7:45140165:A:G	7.94462e-09	-2.00972e-10	-0.864184	0.000112982	-2.00972e-10	-0.909692
45140232	chr7:45140232:G:C	8.78838e-10	-1.71363	-1.3522	1.93522e-05	-1.32124	-1.35288
45140251	chr7:45140251:C:T	2.6243e-08	-2.00972e-10	0.330718	0.000396445	-2.00972e-10	0.345616
45140279	chr7:45140279:C:T	8.54101e-10	-1.7818	-1.31258	1.75476e-05	-1.44605	-1.32596
45140399	chr7:45140399:G:A	2.29134e-09	-1.80112	-0.30642	6.05493e-05	-1.42262	-0.110842
45140450	chr7:45140450:A:G	1.6389e-09	-1.84115	-0.601505	3.16208e-05	-1.81342	-0.369685
45141170	chr7:45141170:G:A	5.5724e-09	-2.00972e-10	-1.21885	8.37132e-05	-2.00972e-10	-1.20952
45141671	chr7:45141671:G:A	6.81667e-09	-2.00972e-10	-1.01731	9.7871e-05	-2.00972e-10	-1.05327
45141675	chr7:45141675:A:T	9.75851e-10	-1.78678	-1.17434	1.40371e-05	-1.83699	-1.15823
45141719	chr7:45141719:A:G	5.52456e-09	-2.00972e-10	-1.22748	8.34734e-05	-2.00972e-10	-1.21239
45141760	chr7:45141760:C:T	1.19467e-08	-2.00972e-10	-0.456226	0.000168595	-2.00972e-10	-0.509419
45141849	chr7:45141849:T:C	8.97735e-10	-1.72914	-1.31542	1.97389e-05	-1.34712	-1.3072
45141936	chr7:45141936:C:T	5.23918e-09	-2.00972e-10	-1.28051	7.67409e-05	-2.00972e-10	-1.29649
45141948	chr7:45141948:C:T	9.49359e-10	-1.64554	-1.34311	1.1517e-05	-1.8489	-1.3442
45142008	chr7:45142008:A:G	5.05125e-09	-2.00972e-10	-1.31704	7.55264e-05	-2.00972e-10	-1.31244
45142193	chr7:45142193:A:G	1.74564e-09	-1.45536	-0.924197	1.9336e-05	-1.79513	-0.879819
45142985	chr7:45142985:G:T	4.90843e-09	-2.00972e-10	-1.34573	7.37675e-05	-2.00972e-10	-1.336
45142992	chr7:45142992:T:C	9.13529e-10	-1.70871	-1.31841	2.05513e-05	-1.30348	-1.31052
45143336	chr7:45143336:C:T	5.17519e-09	-2.00972e-10	-1.2928	7.90394e-05	-2.00972e-10	-1.26697
45143338	chr7:45143338:C:T	4.89857e-09	-2.00972e-10	-1.34774	7.25741e-05	-2.00972e-10	-1.35231
45143687	chr7:45143687:C:T	1.39925e-08	-0.29816	-3.49827e-10	0.000201519	-0.331037	-3.49827e-10
45143755	chr7:45143755:G:A	3.55762e-09	-1.66759	-3.49827e-10	4.47417e-05	-1.83601	-3.49827e-10
45144403	chr7:45144403:T:C	4.97856e-09	-2.00972e-10	-1.33154	7.3762e-05	-2.00972e-10	-1.33608
45144446	chr7:45144446:T:C	1.5457e-08	-2.00972e-10	-0.198616	0.000217474	-2.00972e-10	-0.254842
45144664	chr7:45144664:G:A	4.93398e-09	-2.00972e-10	-1.34053	7.3091e-05	-2.00972e-10	-1.34522
45144825	chr7:45144825:T:C	2.76444e-08	-2.00972e-10	0.382744	0.000386019	-2.00972e-10	0.318966
45145036	chr7:45145036:A:T	5.08989e-09	-2.00972e-10	-1.30942	7.56349e-05	-2.00972e-10	-1.311
45145119	chr7:45145119:A:G	8.00713e-10	-1.83744	-1.3215	1.20902e-05	-1.85238	-1.29215
45145562	chr7:45145562:A:G	1.02687e-08	-2.00972e-10	-0.607575	0.000147476	-2.00972e-10	-0.643252
45145608	chr7:45145608:G:A	4.94118e-09	-2.00972e-10	-1.33908	7.37306e-05	-2.00972e-10	-1.3365
45145990	chr7:45145990:G:A	5.48089e-09	-2.00972e-10	-1.23541	8.50395e-05	-2.00972e-10	-1.1938
45147128	chr7:45147128:C:T	8.38534e-10	-1.82473	-1.28805	1.21741e-05	-1.81302	-1.3246
45147141	chr7:45147141:G:A	1.97669e-08	1.03408	-0.986753	9.47688e-05	-0.259515	-0.825966
45147409	chr7:45147409:A:G	5.66227e-09	-2.00972e-10	-1.20286	8.39822e-05	-2.00972e-10	-1.20632
45147446	chr7:45147446:T:C	1.06471e-08	-2.00972e-10	-0.571394	0.000155202	-2.00972e-10	-0.592194
45147781	chr7:45147781:A:C	5.01155e-09	-2.00972e-10	-1.32493	7.41135e-05	-2.00972e-10	-1.33132
45148134	chr7:45148134:C:T	1.52365e-09	-1.23805	-1.27752	2.17252e-05	-1.29821	-1.26024
45148179	chr7:45148179:A:G	1.07159e-08	-2.00972e-10	-0.564947	0.000156191	-2.00972e-10	-0.585838
45148216	chr7:45148216:G:C	7.71797e-09	-2.00972e-10	-0.893128	0.000112579	-2.00972e-10	-0.913262
45148227	chr7:45148227:C:T	8.48532e-09	-2.00972e-10	-0.798341	0.000122662	-2.00972e-10	-0.827487
45148271	chr7:45148271:G:A	8.28255e-09	-2.00972e-10	-0.822528	0.000119878	-2.00972e-10	-0.850448
45148303	chr7:45148303:C:T	1.07286e-08	-2.00972e-10	-0.56377	0.000156374	-2.00972e-10	-0.584668
45148562	chr7:45148562:G:A	1.02711e-08	-2.00972e-10	-0.607348	0.000149743	-2.00972e-10	-0.628
45148579	chr7:45148579:T:G	8.07915e-10	-1.84516	-1.30482	1.17465e-05	-1.83798	-1.33539
45148592	chr7:45148592:A:G	1.02711e-08	-2.00972e-10	-0.607348	0.000149743	-2.00972e-10	-0.628
45149196	chr7:45149196:TC:T	2.12435e-08	-2.00972e-10	0.119372	0.000326858	-2.00972e-10	0.152604
45149588	chr7:45149588:T:A	1.69759e-09	-1.24169	-1.16578	2.43267e-05	-1.30289	-1.14246
45150017	chr7:45150017:A:G	2.11192e-08	-2.00972e-10	0.113501	0.000309821	-2.00972e-10	0.099075
45150145	chr7:45150145:G:A	2.3007e-08	-2.00972e-10	0.19912	0.000337329	-2.00972e-10	0.184136
45150564	chr7:45150564:A:T	8.10712e-10	-1.85014	-1.29638	1.17459e-05	-1.8434	-1.33001
45150665	chr7:45150665:G:A	2.20045e-07	-2.00972e-10	2.45715	0.00330454	-2.00972e-10	2.46613
45150815	chr7:45150815:C:T	1.29699e-08	-0.431723	0.0576726	0.000118002	-1.2437	0.377482
45150903	chr7:45150903:T:C	1.62062e-09	-1.2231	-1.23077	2.34291e-05	-1.2793	-1.20364
45151364	chr7:45151364:T:C	5.06967e-09	-2.00972e-10	-1.3134	7.57491e-05	-2.00972e-10	-1.30949
45151591	chr7:45151591:G:A	1.01287e-09	-1.84917	-1.07472	1.63594e-05	-1.7851	-1.05702
45151708	chr7:45151708:G:C	4.08912e-09	-0.241753	-1.2866	3.64024e-05	-0.773035	-1.26925
45151714	chr7:45151714:C:T	7.75711e-10	-1.84971	-1.34095	1.18094e-05	-1.82559	-1.34243
45151976	chr7:45151976:C:T	1.07576e-09	-1.84892	-1.01473	1.749e-05	-1.78375	-0.991541
45152072	chr7:45152072:C:T	3.28669e-09	-0.413113	-1.33369	2.90481e-05	-0.92228	-1.34569
45152309	chr7:45152309:G:A	4.10563e-09	-0.186351	-1.33797	3.56927e-05	-0.737188	-1.32479
45152546	chr7:45152546:G:A	1.59079e-07	-2.00972e-10	2.13272	0.0023794	-2.00972e-10	2.13768
45152676	chr7:45152676:G:A	1.13065e-08	-2.00972e-10	-0.511297	0.000178184	-2.00972e-10	-0.454103
45152713	chr7:45152713:C:T	7.84164e-09	-2.00972e-10	-0.877231	0.000127723	-2.00972e-10	-0.787059
45152761	chr7:45152761:T:C	2.82438e-08	-2.00972e-10	0.404197	0.000407398	-2.00972e-10	0.37287
45152987	chr7:45152987:G:T	1.15567e-08	-0.48941	-3.49827e-10	0.000106258	-0.971054	-3.49827e-10
45153134	chr7:45153134:C:T	1.93166e-08	-2.00972e-10	0.0242877	0.000296551	-2.00972e-10	0.0552976
45153214	chr7:45153214:G:T	1.05607e-09	-1.84715	-1.03497	1.70919e-05	-1.78544	-1.01287
45153229	chr7:45153229:G:A	2.84413e-08	1.45429	-1.04313	0.000121806	0.060417	-0.89491
45153323	chr7:45153323:T:C	3.55441e-08	-2.00972e-10	0.634095	0.00049501	-2.00972e-10	0.567658
45153977	chr7:45153977:TC:T	6.931e-09	0.336777	-1.33745	5.61307e-05	-0.291363	-1.31787
45154183	chr7:45154183:T:TC	2.95652e-09	-1.85267	-3.49827e-10	4.46847e-05	-1.83729	-3.49827e-10
45154790	chr7:45154790:G:A	1.96942e-08	-2.00972e-10	0.0436454	0.000278825	-2.00972e-10	-0.00633646
45154797	chr7:45154797:G:A	5.66765e-09	-2.00972e-10	-1.2019	8.50034e-05	-2.00972e-10	-1.19423
45154830	chr7:45154830:C:T	5.28925e-08	-2.00972e-10	1.03158	0.00079509	-2.00972e-10	1.04153
45155067	chr7:45155067:A:G	4.00473e-09	-1.5492	-3.49827e-10	4.85684e-05	-1.75395	-3.49827e-10
45155399	chr7:45155399:C:T	4.62049e-09	-1.40618	-3.49827e-10	9.80947e-05	-1.05099	-3.49827e-10
45155493	chr7:45155493:A:ATAAG	5.98385e-09	-2.00972e-10	-1.14762	8.73837e-05	-2.00972e-10	-1.16661
45155554	chr7:45155554:A:G	5.14027e-09	-1.06614	-0.233429	6.69613e-05	-1.45708	0.024277
45155590	chr7:45155590:G:A	3.53207e-09	-1.6748	-3.49827e-10	6.56247e-05	-1.45297	-3.49827e-10
45155705	chr7:45155705:C:T	2.98448e-09	-1.84325	-3.49827e-10	5.10565e-05	-1.70399	-3.49827e-10
45155944	chr7:45155944:C:T	2.54259e-08	0.452373	-0.153282	0.000246713	-0.0128929	-0.115802
45156100	chr7:45156100:TAA:T	1.78299e-08	-2.00972e-10	-0.0558047	0.000289765	-2.00972e-10	0.0321495
45156136	chr7:45156136:G:A	1.24408e-09	-1.50245	-1.21583	2.09243e-05	-1.41429	-1.18172
45156454	chr7:45156454:G:A	8.37355e-09	0.509626	-1.32123	7.43043e-05	-0.026293	-1.30246
45156801	chr7:45156801:C:T	2.34363e-08	-2.00972e-10	0.217605	0.000372757	-2.00972e-10	0.284006
45157161	chr7:45157161:C:T	3.88606e-09	-1.13713	-0.44215	5.04467e-05	-1.50883	-0.207178
45157834	chr7:45157834:G:A	4.87551e-08	1.14807	-0.197935	0.000402755	0.51559	-0.154181
45158271	chr7:45158271:T:C	5.14419e-09	-2.00972e-10	-1.29881	7.69288e-05	-2.00972e-10	-1.29404
45158596	chr7:45158596:T:A	1.45964e-09	-1.44121	-1.11729	2.52245e-05	-1.3449	-1.06421
45158703	chr7:45158703:T:C	1.09428e-08	-2.00972e-10	-0.543998	0.000158853	-2.00972e-10	-0.568944
45158711	chr7:45158711:A:G	2.08815e-08	0.461145	-0.358961	0.000203172	-0.034293	-0.288575
45158857	chr7:45158857:T:C	6.6148e-09	-2.00972e-10	-1.04737	9.7459e-05	-2.00972e-10	-1.05749
45159112	chr7:45159112:C:T	4.43514e-09	-1.07198	-0.375143	5.67307e-05	-1.46663	-0.131973
45159134	chr7:45159134:C:T	4.41201e-09	-1.45235	-3.49827e-10	4.67172e-05	-1.79281	-3.49827e-10
45159295	chr7:45159295:G:A	6.10113e-09	-1.1282	-3.49827e-10	9.39147e-05	-1.09453	-3.49827e-10
45159840	chr7:45159840:A:T	1.69352e-08	0.579509	-0.686793	0.000159101	0.0579818	-0.625363
45159903	chr7:45159903:G:A	4.87379e-09	-2.00972e-10	-1.35281	7.25902e-05	-2.00972e-10	-1.35209
45159917	chr7:45159917:C:T	7.10785e-09	-2.00972e-10	-0.97548	0.00010328	-2.00972e-10	-0.999473
45160003	chr7:45160003:A:G	8.92824e-09	0.523975	-1.27143	7.83167e-05	-0.0344218	-1.24174
45160021	chr7:45160021:C:T	6.8867e-09	-2.00972e-10	-1.00709	0.000100363	-2.00972e-10	-1.02813
45160054	chr7:45160054:C:T	1.50616e-08	0.487704	-0.712233	0.000143019	-0.0248899	-0.64905
45160058	chr7:45160058:T:C	4.71408e-08	-2.00972e-10	0.916459	0.00064932	-2.00972e-10	0.839005
45160259	chr7:45160259:A:G	1.12957e-08	-2.00972e-10	-0.512253	0.000175106	-2.00972e-10	-0.471532
45160775	chr7:45160775:A:G	1.2131e-08	0.56223	-1.00315	0.000112802	0.0386747	-0.949965
45160957	chr7:45160957:A:G	1.25225e-08	0.519032	-0.928181	0.000117463	-0.00216336	-0.868638
45161134	chr7:45161134:GA:G	5.59742e-09	-0.43063	-0.783744	6.1905e-05	-0.784223	-0.727097
45161137	chr7:45161137:C:G	5.54487e-09	-0.4404	-0.783406	6.14081e-05	-0.792637	-0.726742
45161291	chr7:45161291:G:A	5.61888e-09	-2.00972e-10	-1.21055	8.31934e-05	-2.00972e-10	-1.21575
45161305	chr7:45161305:C:T	2.90541e-08	-2.00972e-10	0.432481	0.000411106	-2.00972e-10	0.381931
45161425	chr7:45161425:T:A	5.85222e-09	-0.122125	-1.04773	6.11356e-05	-0.527013	-0.996814
45161446	chr7:45161446:A:G	3.04002e-09	-1.14913	-0.675685	3.90879e-05	-1.49082	-0.480286
45161505	chr7:45161505:C:T	5.84145e-09	0.0204821	-1.19218	5.95335e-05	-0.352684	-1.1977
45161540	chr7:45161540:C:CT	6.24078e-09	-0.172688	-0.932886	6.61711e-05	-0.572182	-0.872495
45161576	chr7:45161576:A:T	8.19204e-09	-0.12585	-0.707666	8.62751e-05	-0.543077	-0.636303
45161635	chr7:45161635:G:A	5.46026e-09	-2.00972e-10	-1.23918	8.02114e-05	-2.00972e-10	-1.25226
45161698	chr7:45161698:A:G	5.86808e-09	-0.0450956	-1.12206	6.29209e-05	-0.364653	-1.13039
45161873	chr7:45161873:G:A	3.71091e-09	-1.6254	-3.49827e-10	5.30697e-05	-1.66532	-3.49827e-10
45161917	chr7:45161917:C:T	5.70036e-09	-2.00972e-10	-1.19615	9.19548e-05	-2.00972e-10	-1.11562
45162007	chr7:45162007:C:T	5.71121e-09	-2.00972e-10	-1.19425	9.21247e-05	-2.00972e-10	-1.11378
45162208	chr7:45162208:T:C	5.29623e-09	-0.213649	-1.05603	5.54062e-05	-0.552602	-1.06963
45162246	chr7:45162246:G:T	6.31845e-09	-2.00972e-10	-1.09321	0.000102304	-2.00972e-10	-1.00897
45162467	chr7:45162467:T:C	9.35972e-10	-1.77408	-1.22877	1.25323e-05	-1.82895	-1.27966
45162490	chr7:45162490:G:A	3.15924e-09	-1.78635	-3.49827e-10	4.40457e-05	-1.85169	-3.49827e-10
45162649	chr7:45162649:C:T	4.93782e-09	-2.00972e-10	-1.33976	7.36006e-05	-2.00972e-10	-1.33827
45163031	chr7:45163031:A:G	7.84587e-09	0.202161	-1.07885	7.36387e-05	-0.244394	-1.09336
45163105	chr7:45163105:T:C	7.67399e-09	0.182414	-1.08126	7.22043e-05	-0.261726	-1.0957
45163120	chr7:45163120:A:C	7.767e-09	0.190912	-1.07771	7.29711e-05	-0.254451	-1.09241
45163322	chr7:45163322:T:C	7.71267e-09	0.177467	-1.07128	7.25641e-05	-0.266476	-1.08597
45163385	chr7:45163385:G:A	7.56661e-09	0.166786	-1.07972	7.132e-05	-0.275434	-1.09431
45163431	chr7:45163431:T:C	7.67302e-09	0.159065	-1.05803	7.23722e-05	-0.282072	-1.07303
45163538	chr7:45163538:G:A	6.29818e-09	-2.00972e-10	-1.09642	0.000103494	-2.00972e-10	-0.997411
45163572	chr7:45163572:C:T	6.4744e-09	-2.00972e-10	-1.06882	0.000106872	-2.00972e-10	-0.96529
45163616	chr7:45163616:A:G	6.296e-09	0.25366	-1.35042	5.85484e-05	-0.217875	-1.34919
45163909	chr7:45163909:A:G	8.5879e-09	0.313083	-1.09941	7.98238e-05	-0.142962	-1.11414
45164439	chr7:45164439:G:A	1.01042e-08	0.0709925	-0.69472	9.57239e-05	-0.350437	-0.725015
45164490	chr7:45164490:A:G	6.54915e-09	0.0386443	-1.09599	6.21292e-05	-0.40123	-1.10648
45164534	chr7:45164534:C:T	6.70549e-09	0.147014	-1.18077	6.29392e-05	-0.30538	-1.18937
45164669	chr7:45164669:A:G	7.03923e-09	-2.00972e-10	-0.98518	0.000102554	-2.00972e-10	-1.00653
45164699	chr7:45164699:G:A	1.12636e-09	-1.55224	-1.26545	1.43167e-05	-1.66435	-1.31115
45164756	chr7:45164756:T:C	3.91832e-08	-2.00972e-10	0.731569	0.000567399	-2.00972e-10	0.704142
45164821	chr7:45164821:T:C	3.73019e-08	-2.00972e-10	0.682364	0.00054032	-2.00972e-10	0.655241
45165023	chr7:45165023:T:C	5.93365e-09	-0.0576755	-1.09836	5.72516e-05	-0.480715	-1.10875
45165181	chr7:45165181:T:C	3.96007e-09	-0.292463	-1.26795	3.79797e-05	-0.761595	-1.23827
45165183	chr7:45165183:C:T	5.94061e-09	-0.056404	-1.09846	5.73414e-05	-0.479056	-1.10884
45165657	chr7:45165657:C:T	6.28091e-09	0.00117401	-1.10034	6.02651e-05	-0.427502	-1.11067
45165907	chr7:45165907:G:A	6.28111e-09	0.0169887	-1.11612	6.02233e-05	-0.412713	-1.12615
45166065	chr7:45166065:T:C	6.10123e-09	0.0159164	-1.1441	5.86097e-05	-0.417644	-1.14838
45166151	chr7:45166151:A:G	6.41102e-09	0.0516896	-1.13035	6.13181e-05	-0.386139	-1.13471
45166157	chr7:45166157:T:C	6.4543e-09	0.0595975	-1.13153	6.16959e-05	-0.378944	-1.13576
45166171	chr7:45166171:G:A	5.61193e-09	-0.0396602	-1.17212	5.40327e-05	-0.470898	-1.17643
45166198	chr7:45166198:A:G	1.1338e-09	-1.54235	-1.26875	1.43862e-05	-1.65708	-1.31357
45166304	chr7:45166304:G:T	1.14774e-09	-1.54087	-1.25801	1.45293e-05	-1.65479	-1.30596
45166684	chr7:45166684:T:C	4.88065e-09	-2.00972e-10	-1.3514	7.26747e-05	-2.00972e-10	-1.35093
45167158	chr7:45167158:T:C	6.98308e-09	0.156591	-1.14978	6.59816e-05	-0.293346	-1.1542
45167167	chr7:45167167:T:C	2.81439e-09	-0.623255	-1.27868	2.68145e-05	-1.06505	-1.28293
45167211	chr7:45167211:C:G	6.66589e-09	-2.00972e-10	-1.03968	0.000110687	-2.00972e-10	-0.930215
45167223	chr7:45167223:CTGGGA:C	4.91441e-09	-2.00972e-10	-1.34451	7.30863e-05	-2.00972e-10	-1.34528
45167230	chr7:45167230:T:C	4.92072e-09	-2.00972e-10	-1.34322	7.31756e-05	-2.00972e-10	-1.34406
45167411	chr7:45167411:A:G	6.5219e-08	-2.00972e-10	1.24107	0.000986273	-2.00972e-10	1.25701
45167501	chr7:45167501:T:A	9.0353e-08	-2.00972e-10	1.56704	0.00135112	-2.00972e-10	1.57177
45167761	chr7:45167761:T:C	1.16062e-09	-1.49611	-1.29161	1.42801e-05	-1.65197	-1.32609
45167830	chr7:45167830:C:T	7.49115e-09	0.211692	-1.13465	7.02303e-05	-0.244863	-1.14028
45167833	chr7:45167833:G:A	5.55499e-09	-2.00972e-10	-1.22198	8.80876e-05	-2.00972e-10	-1.15859
45168006	chr7:45168006:T:C	1.52361e-07	-2.00972e-10	2.08957	0.00228578	-2.00972e-10	2.09754
45168138	chr7:45168138:T:G	5.36436e-09	-2.00972e-10	-1.2569	8.04277e-05	-2.00972e-10	-1.24956
45168261	chr7:45168261:G:T	8.12254e-09	0.252443	-1.09448	7.56676e-05	-0.209892	-1.10068
45168309	chr7:45168309:G:A	5.17001e-09	-2.00972e-10	-1.2938	7.66026e-05	-2.00972e-10	-1.29829
45168472	chr7:45168472:G:A	6.75709e-09	0.162408	-1.18849	6.3994e-05	-0.284246	-1.19388
45168590	chr7:45168590:TA:T	4.89974e-09	-2.00972e-10	-1.3475	7.28678e-05	-2.00972e-10	-1.34827
45168705	chr7:45168705:A:G	7.0192e-09	-2.00972e-10	-0.988029	0.000108529	-2.00972e-10	-0.949906
45169035	chr7:45169035:G:A	6.3944e-09	-2.00972e-10	-1.08126	0.00010533	-2.00972e-10	-0.979823
45169052	chr7:45169052:G:A	7.65737e-09	0.227951	-1.12896	7.12156e-05	-0.236416	-1.13479
45169220	chr7:45169220:C:T	7.22517e-09	0.149757	-1.10887	6.81984e-05	-0.299658	-1.11484
45169222	chr7:45169222:A:G	7.56108e-09	0.191211	-1.10488	7.10081e-05	-0.263185	-1.11094
45169248	chr7:45169248:T:C	7.33603e-09	0.181347	-1.12523	6.89679e-05	-0.272233	-1.13105
45169344	chr7:45169344:T:C	1.83591e-09	-1.12392	-1.20522	4.58259e-05	-0.660081	-1.15199
45169493	chr7:45169493:T:C	7.09935e-09	0.14861	-1.12529	6.7842e-05	-0.29078	-1.12896
45169494	chr7:45169494:TCA:T	6.40116e-09	-2.00972e-10	-1.0802	0.000105555	-2.00972e-10	-0.977688
45169513	chr7:45169513:A:G	1.52074e-07	-2.00972e-10	2.08769	0.00228163	-2.00972e-10	2.09573
45169546	chr7:45169546:C:T	7.56123e-09	0.202467	-1.11611	7.08617e-05	-0.254146	-1.12204
45169587	chr7:45169587:G:T	7.37454e-09	0.176488	-1.11513	6.93461e-05	-0.276728	-1.12108
45169593	chr7:45169593:G:A	6.48523e-09	-2.00972e-10	-1.06715	0.000107058	-2.00972e-10	-0.963549
45169714	chr7:45169714:A:T	1.48541e-08	-2.00972e-10	-0.238404	0.000169602	-2.00972e-10	-0.503469
45169737	chr7:45169737:T:A	7.30077e-09	0.147592	-1.09629	6.89334e-05	-0.301266	-1.10251
45169945	chr7:45169945:G:A	5.2068e-09	-2.00972e-10	-1.28671	7.8539e-05	-2.00972e-10	-1.27333
45170264	chr7:45170264:G:A	8.38203e-09	0.313893	-1.12448	7.76049e-05	-0.155192	-1.1301
45170288	chr7:45170288:G:A	7.63455e-09	0.194304	-1.0983	7.16748e-05	-0.260097	-1.10469
45170339	chr7:45170339:A:T	5.36792e-09	0.0694279	-1.32567	5.03392e-05	-0.39361	-1.32453
45170441	chr7:45170441:G:A	2.95668e-09	-1.85261	-3.49827e-10	4.41333e-05	-1.84971	-3.49827e-10
45170704	chr7:45170704:G:C	3.45128e-09	-1.69793	-3.49827e-10	6.07138e-05	-1.53075	-3.49827e-10
45170740	chr7:45170740:G:A	4.87363e-09	-2.00972e-10	-1.35284	7.26083e-05	-2.00972e-10	-1.35184
45170881	chr7:45170881:A:G	7.02901e-09	0.130736	-1.11737	6.65665e-05	-0.315496	-1.12322
45171173	chr7:45171173:C:T	6.66349e-09	0.0389846	-1.07902	6.37377e-05	-0.396575	-1.08557
45171224	chr7:45171224:C:T	7.28326e-09	0.0862031	-1.0373	6.91259e-05	-0.357429	-1.04356
45171276	chr7:45171276:C:T	6.69142e-09	0.0716593	-1.10751	6.38783e-05	-0.366369	-1.11357
45171310	chr7:45171310:T:A	7.02062e-09	0.100481	-1.08831	6.66952e-05	-0.342327	-1.09446
45171355	chr7:45171355:C:T	7.16894e-09	0.139333	-1.10625	6.77756e-05	-0.304049	-1.11667
45171487	chr7:45171487:G:A	7.16351e-09	0.14614	-1.11382	6.77223e-05	-0.301659	-1.11985
45171693	chr7:45171693:G:A	7.41628e-09	0.183478	-1.11648	6.98233e-05	-0.268616	-1.12234
45171980	chr7:45171980:G:T	4.94712e-09	-2.00972e-10	-1.33787	7.35314e-05	-2.00972e-10	-1.33921
45172020	chr7:45172020:T:G	5.44747e-09	0.103574	-1.3451	5.13797e-05	-0.353773	-1.34391
45172079	chr7:45172079:T:TGGC	7.16406e-09	0.14407	-1.11167	6.77043e-05	-0.304045	-1.11773
45172129	chr7:45172129:C:T	6.93814e-09	0.109416	-1.10906	6.58856e-05	-0.333939	-1.11506
45172174	chr7:45172174:A:G	7.27159e-09	0.154603	-1.10731	6.87136e-05	-0.293533	-1.11344
45172342	chr7:45172342:G:A	1.51681e-09	-1.6087	-0.91137	2.41623e-05	-1.61694	-0.835192
45172375	chr7:45172375:C:T	7.11398e-09	0.160097	-1.13471	6.72254e-05	-0.288607	-1.14026
45172510	chr7:45172510:T:C	6.37241e-09	0.0813637	-1.16606	6.09261e-05	-0.35596	-1.1713
45172531	chr7:45172531:A:G	6.30065e-09	-2.00972e-10	-1.09603	9.5893e-05	-2.00972e-10	-1.07369
45172634	chr7:45172634:T:C	3.07227e-09	-1.81426	-3.49827e-10	4.76938e-05	-1.77212	-3.49827e-10
45172667	chr7:45172667:G:C	1.4197e-07	-2.00972e-10	2.01894	0.00212898	-2.00972e-10	2.02648
45173137	chr7:45173137:C:T	1.31902e-09	-1.36343	-1.29636	1.66063e-05	-1.54053	-1.2866
45173142	chr7:45173142:C:T	1.8145e-08	-2.00972e-10	-0.038284	0.000213847	-2.00972e-10	-0.27166
45173762	chr7:45173762:A:C	6.40222e-09	-2.00972e-10	-1.08003	0.000104915	-2.00972e-10	-0.983773
45173855	chr7:45173855:C:T	2.95995e-09	-1.85151	-3.49827e-10	4.61283e-05	-1.8055	-3.49827e-10
45173942	chr7:45173942:G:A	9.63251e-10	-1.68475	-1.28937	1.32632e-05	-1.72298	-1.32895
45174003	chr7:45174003:G:A	2.98576e-09	-1.84282	-3.49827e-10	4.67854e-05	-1.79135	-3.49827e-10
45174019	chr7:45174019:T:C	6.98326e-09	-2.00972e-10	-0.993163	0.000108586	-2.00972e-10	-0.949376
45174495	chr7:45174495:T:C	9.43299e-10	-1.70129	-1.29376	1.3127e-05	-1.73092	-1.33133
45174931	chr7:45174931:T:C	6.83259e-09	-2.00972e-10	-1.01498	0.000102292	-2.00972e-10	-1.00909
45174949	chr7:45174949:T:G	8.40291e-10	-1.75781	-1.35287	1.21487e-05	-1.78864	-1.35106
45175313	chr7:45175313:A:G	9.7052e-10	-1.67639	-1.29022	1.34566e-05	-1.70823	-1.32922
45175489	chr7:45175489:T:C	1.43665e-09	-1.45638	-1.11798	2.37411e-05	-1.43391	-1.0358
45175777	chr7:45175777:A:G	2.22796e-09	-1.42314	-0.712456	3.75001e-05	-1.4238	-0.588774
45175850	chr7:45175850:C:T	4.952e-09	-2.00972e-10	-1.33689	7.3608e-05	-2.00972e-10	-1.33817
45176272	chr7:45176272:G:A	6.03948e-09	-2.00972e-10	-1.13836	8.81958e-05	-2.00972e-10	-1.15736
45176354	chr7:45176354:T:C	7.00804e-09	0.358659	-1.34828	5.76516e-05	-0.233873	-1.34863
45176442	chr7:45176442:T:TGC	9.53903e-10	-1.71384	-1.27004	1.31752e-05	-1.74175	-1.31684
45176456	chr7:45176456:C:T	5.65388e-09	-2.00972e-10	-1.20434	8.31662e-05	-2.00972e-10	-1.21608
45176481	chr7:45176481:G:T	3.80667e-09	-1.59992	-3.49827e-10	5.38172e-05	-1.65133	-3.49827e-10
45176649	chr7:45176649:G:A	8.8167e-10	-1.76666	-1.29596	1.29607e-05	-1.83607	-1.23893
45176825	chr7:45176825:T:C	9.70296e-10	-1.67486	-1.29197	1.34654e-05	-1.7065	-1.3303
45177035	chr7:45177035:C:T	3.96704e-09	-1.17615	-0.382505	5.53801e-05	-1.46054	-0.162165
45177047	chr7:45177047:T:C	1.40519e-08	-1.21149	0.917569	0.000201814	-1.476	1.14643
45177185	chr7:45177185:C:T	5.15979e-09	-2.00972e-10	-1.29578	7.83754e-05	-2.00972e-10	-1.27541
45177327	chr7:45177327:G:A	5.90101e-09	-2.00972e-10	-1.16155	9.41234e-05	-2.00972e-10	-1.09231
45177416	chr7:45177416:T:C	9.82693e-10	-1.64485	-1.30928	1.37211e-05	-1.67759	-1.34039
45177463	chr7:45177463:G:A	7.1332e-08	-2.00972e-10	1.33067	0.00102195	-2.00972e-10	1.29254
45177692	chr7:45177692:C:T	7.01999e-09	-2.00972e-10	-0.987917	0.000102444	-2.00972e-10	-1.0076
45178255	chr7:45178255:T:G	4.87341e-09	-1.46095	0.108067	7.91047e-05	-1.65373	0.387584
45178277	chr7:45178277:C:T	8.15033e-09	-0.838621	-3.49827e-10	0.000112079	-0.917714	-3.49827e-10
45178450	chr7:45178450:C:T	1.35823e-08	-1.21517	0.887263	0.000189311	-1.48776	1.09423
45178529	chr7:45178529:T:C	6.69094e-09	-1.43294	0.397018	0.000108061	-1.63009	0.675858
45178573	chr7:45178573:C:T	9.9031e-10	-1.59685	-1.34957	1.53965e-05	-1.55236	-1.35043
45178635	chr7:45178635:G:T	1.02664e-09	-1.63662	-1.27378	1.50683e-05	-1.67932	-1.24502
45178766	chr7:45178766:C:T	4.92504e-09	-2.00972e-10	-1.34235	7.42812e-05	-2.00972e-10	-1.32906
45178767	chr7:45178767:C:T	3.22573e-09	-1.1288	-0.636723	3.74143e-05	-1.39351	-0.621361
45178968	chr7:45178968:C:T	8.86986e-10	-1.75293	-1.30368	1.2488e-05	-1.77479	-1.33736
45179077	chr7:45179077:G:A	6.5093e-09	-2.00972e-10	-1.06345	9.53683e-05	-2.00972e-10	-1.07918
45179158	chr7:45179158:G:A	3.67348e-09	-1.08088	-0.554663	4.18813e-05	-1.36316	-0.538923
45179161	chr7:45179161:C:T	2.79495e-09	-1.19876	-0.710111	3.03894e-05	-1.54296	-0.679865
45179365	chr7:45179365:TCAC:T	3.7385e-09	-1.06989	-0.548107	4.25073e-05	-1.35493	-0.532316
45179369	chr7:45179369:T:G	3.54913e-09	-1.10745	-0.562525	4.06861e-05	-1.3846	-0.546434
45180291	chr7:45180291:T:C	5.13849e-09	-1.0772	-0.222722	5.91374e-05	-1.36213	-0.194929
45180302	chr7:45180302:C:T	6.42397e-09	-1.08978	0.01314	7.42849e-05	-1.37244	0.0434252
45180526	chr7:45180526:G:A	6.56894e-09	-1.07262	0.0182889	7.51759e-05	-1.36527	0.0481804
45180577	chr7:45180577:C:T	8.04022e-10	-1.80314	-1.35166	1.18593e-05	-1.82062	-1.34318
45180867	chr7:45180867:A:G	5.44959e-09	-1.08431	-0.156829	6.27881e-05	-1.36892	-0.128239
45181041	chr7:45181041:C:T	5.57579e-09	-1.10294	-0.115305	6.45293e-05	-1.38405	-0.0857517
45181051	chr7:45181051:C:T	5.67732e-09	-1.09218	-0.108016	6.55676e-05	-1.37572	-0.0781194
45181187	chr7:45181187:A:G	5.00336e-09	-2.00972e-10	-1.32657	7.40663e-05	-2.00972e-10	-1.33196
45181491	chr7:45181491:T:A	6.30802e-09	-1.09486	-3.49827e-10	9.68112e-05	-1.06416	-3.49827e-10
45182078	chr7:45182078:C:T	6.87197e-09	-2.00972e-10	-1.00923	0.000100535	-2.00972e-10	-1.02641
45182086	chr7:45182086:T:C	5.99217e-09	-1.09101	-0.0552131	6.96313e-05	-1.36906	-0.0246476
45182113	chr7:45182113:T:C	5.94708e-09	-1.09787	-0.0559061	6.91644e-05	-1.37505	-0.0253883
45182205	chr7:45182205:C:T	5.95089e-09	-1.10516	-0.0479783	6.9324e-05	-1.38076	-0.0173674
45182304	chr7:45182304:G:A	5.67008e-09	-1.07396	-0.127512	6.55854e-05	-1.35648	-0.0970931
45182495	chr7:45182495:C:T	4.87011e-09	-1.35356	-3.49827e-10	0.000103301	-0.999276	-3.49827e-10
45182601	chr7:45182601:T:C	5.35122e-09	-1.12525	-0.134106	6.90474e-05	-1.3628	-0.0393302
45182693	chr7:45182693:C:A	4.87384e-09	-2.00972e-10	-1.3528	7.25685e-05	-2.00972e-10	-1.35239
45182712	chr7:45182712:G:A	5.7204e-09	-1.07468	-0.117966	6.61727e-05	-1.35656	-0.0880931
45182813	chr7:45182813:C:G	4.87389e-09	-2.00972e-10	-1.35279	7.25703e-05	-2.00972e-10	-1.35237
45182817	chr7:45182817:G:A	9.69693e-09	-2.00972e-10	-0.66487	0.000147612	-2.00972e-10	-0.642337
45183031	chr7:45183031:G:A	8.61147e-10	-1.82541	-1.26076	1.32138e-05	-1.83761	-1.21804
45183660	chr7:45183660:A:G	2.00086e-09	-0.895279	-1.34783	2.21692e-05	-1.1954	-1.34281
45183887	chr7:45183887:G:T	2.88325e-09	-0.563224	-1.31454	3.05806e-05	-0.885792	-1.33076
45183945	chr7:45183945:G:A	1.76254e-09	-1.03753	-1.33239	2.03559e-05	-1.27699	-1.34656
45183982	chr7:45183982:C:T	2.50005e-09	-1.22075	-0.799621	3.28882e-05	-1.51653	-0.627276
45184145	chr7:45184145:G:A	5.38814e-09	-2.00972e-10	-1.25248	7.98435e-05	-2.00972e-10	-1.25685
45184147	chr7:45184147:T:C	8.76354e-09	-2.00972e-10	-0.766079	0.000126389	-2.00972e-10	-0.79756
45184437	chr7:45184437:T:A	5.22e-09	-2.00972e-10	-1.28418	7.69975e-05	-2.00972e-10	-1.29315
45184478	chr7:45184478:T:A	4.87693e-09	-2.00972e-10	-1.35216	7.2554e-05	-2.00972e-10	-1.35259
45184551	chr7:45184551:C:T	2.78668e-09	-0.584352	-1.32748	3.07266e-05	-0.871111	-1.34068
45184627	chr7:45184627:G:A	1.10747e-09	-1.48711	-1.34749	1.58094e-05	-1.5313	-1.34502
45184687	chr7:45184687:G:T	1.63784e-08	-2.00972e-10	-0.140717	0.000250614	-2.00972e-10	-0.113009
45185008	chr7:45185008:G:C	2.64866e-09	-0.640938	-1.32169	2.93001e-05	-0.924738	-1.33459
45185089	chr7:45185089:T:C	4.89559e-09	-1.34834	-3.49827e-10	6.88476e-05	-1.40503	-3.49827e-10
45185252	chr7:45185252:G:C	5.44752e-09	-2.00972e-10	-1.24152	8.24415e-05	-2.00972e-10	-1.22483
45185293	chr7:45185293:T:A	1.77988e-09	-1.00766	-1.35247	2.08651e-05	-1.24842	-1.35043
45185318	chr7:45185318:A:G	8.46492e-10	-1.85055	-1.25278	1.3691e-05	-1.84077	-1.17941
45185360	chr7:45185360:G:C	1.04719e-09	-1.54325	-1.34731	1.54123e-05	-1.55432	-1.34744
45185376	chr7:45185376:AG:A	1.77319e-09	-1.01125	-1.35265	2.08118e-05	-1.25151	-1.34989
45185391	chr7:45185391:G:A	1.76189e-09	-1.01775	-1.35254	2.06883e-05	-1.25711	-1.35024
45185556	chr7:45185556:T:G	1.90291e-09	-1.03349	-1.25981	2.13469e-05	-1.28279	-1.29322
45185582	chr7:45185582:T:A	2.71614e-09	-0.59576	-1.34171	3.02472e-05	-0.877176	-1.35034
45185624	chr7:45185624:T:C	9.41404e-09	-0.694477	-3.49827e-10	0.000220767	-0.239813	-3.49827e-10
45185731	chr7:45185731:G:A	2.60216e-09	-0.643157	-1.33718	2.95807e-05	-0.901744	-1.34806
45185959	chr7:45185959:G:A	6.14657e-09	-1.12078	-3.49827e-10	5.33492e-05	-1.66006	-3.49827e-10
45186055	chr7:45186055:G:A	2.46394e-08	-2.00972e-10	0.267666	0.000381907	-2.00972e-10	0.308255
45186105	chr7:45186105:C:T	5.45465e-09	-2.00972e-10	-1.24021	8.09514e-05	-2.00972e-10	-1.24307
45186109	chr7:45186109:A:G	2.46951e-09	-0.690299	-1.34236	2.78129e-05	-0.960816	-1.3506
45186223	chr7:45186223:G:A	1.10251e-09	-1.52253	-1.31656	1.68859e-05	-1.49513	-1.31531
45186255	chr7:45186255:A:G	1.06223e-09	-1.59637	-1.27993	1.52894e-05	-1.61395	-1.29581
45186284	chr7:45186284:C:T	1.79972e-09	-0.997796	-1.35125	2.11064e-05	-1.24047	-1.34688
45186357	chr7:45186357:A:G	1.23409e-09	-1.83367	-0.892674	1.71586e-05	-1.84377	-0.950656
45186387	chr7:45186387:C:T	7.99478e-10	-1.81284	-1.34764	1.18827e-05	-1.82649	-1.33534
45186449	chr7:45186449:T:G	1.10063e-09	-1.50241	-1.33838	1.68544e-05	-1.47471	-1.3376
45186457	chr7:45186457:T:C	1.10088e-09	-1.50904	-1.33152	1.68603e-05	-1.48143	-1.33052
45186546	chr7:45186546:T:C	8.99785e-09	-2.00972e-10	-0.739693	0.000129773	-2.00972e-10	-0.771133
45186726	chr7:45186726:G:A	7.93593e-10	-1.84339	-1.32447	1.22723e-05	-1.85157	-1.27801
45186803	chr7:45186803:T:G	3.02589e-08	-2.00972e-10	0.473113	0.000464115	-2.00972e-10	0.503211
45186861	chr7:45186861:T:C	1.42708e-09	-1.36022	-1.22083	2.19814e-05	-1.32622	-1.22051
45186980	chr7:45186980:A:G	1.31704e-09	-1.6034	-1.05789	2.0035e-05	-1.58234	-1.0571
45187042	chr7:45187042:C:T	4.90966e-09	-2.00972e-10	-1.34547	7.26916e-05	-2.00972e-10	-1.3507
45187043	chr7:45187043:T:C	1.29494e-09	-1.61703	-1.06118	1.96954e-05	-1.59654	-1.06
45187063	chr7:45187063:T:G	1.8148e-09	-0.990973	-1.34973	2.12314e-05	-1.23705	-1.34439
45187103	chr7:45187103:C:T	2.80687e-09	-0.604169	-1.30044	3.20891e-05	-0.895244	-1.27316
45187144	chr7:45187144:G:A	1.05265e-09	-1.56488	-1.32049	1.63615e-05	-1.51572	-1.32627
45187693	chr7:45187693:C:G	3.58978e-09	-1.56601	-0.0925729	5.57096e-05	-1.58963	-0.0271423
45187723	chr7:45187723:C:T	1.7275e-09	-1.05871	-1.3313	2.02555e-05	-1.28763	-1.34086
45187725	chr7:45187725:A:G	1.53554e-09	-1.79661	-0.711189	2.33795e-05	-1.8173	-0.667759
45187906	chr7:45187906:A:G	3.05283e-09	-1.82061	-3.49827e-10	4.73656e-05	-1.77902	-3.49827e-10
45187989	chr7:45187989:G:A	3.23788e-09	-0.421888	-1.33987	3.53533e-05	-0.72189	-1.34964
45188042	chr7:45188042:C:T	1.04151e-08	-2.00972e-10	-0.593421	0.000157761	-2.00972e-10	-0.575837
45188226	chr7:45188226:C:G	3.28178e-09	-0.402485	-1.34581	3.5831e-05	-0.705967	-1.35214
45188375	chr7:45188375:A:G	5.36772e-09	-2.00972e-10	-1.25628	8.10487e-05	-2.00972e-10	-1.24187
45188419	chr7:45188419:C:A	1.10733e-09	-1.77957	-1.05516	1.63396e-05	-1.80753	-1.0358
45188496	chr7:45188496:A:G	1.08232e-09	-1.78265	-1.07492	1.59734e-05	-1.80985	-1.05615
45189099	chr7:45189099:T:C	2.89141e-09	-0.974987	-0.899947	3.58756e-05	-1.24507	-0.811791
45189175	chr7:45189175:T:C	1.55924e-09	-1.82877	-0.663712	2.80784e-05	-1.77005	-0.531869
45189377	chr7:45189377:C:T	1.61459e-08	-2.00972e-10	-0.155013	0.00023007	-2.00972e-10	-0.198539
45189465	chr7:45189465:G:A	7.76574e-09	-2.00972e-10	-0.886958	0.000113634	-2.00972e-10	-0.90394
45189654	chr7:45189654:C:T	6.24327e-09	-2.00972e-10	-1.10517	9.25146e-05	-2.00972e-10	-1.10955
45189717	chr7:45189717:G:A	1.6845e-09	-1.08436	-1.33085	2.03419e-05	-1.30042	-1.32382
45189750	chr7:45189750:C:T	9.11268e-09	-2.00972e-10	-0.727012	0.000132936	-2.00972e-10	-0.74705
45189877	chr7:45189877:G:A	4.95905e-09	-2.00972e-10	-1.33546	7.3912e-05	-2.00972e-10	-1.33405
45190020	chr7:45190020:T:C	9.74295e-10	-1.73571	-1.22701	1.45805e-05	-1.74487	-1.21237
45190069	chr7:45190069:GAT:G	2.81818e-09	-1.27294	-0.627643	3.72803e-05	-1.46683	-0.551625
45190258	chr7:45190258:A:C	5.27971e-09	-2.00972e-10	-1.27281	7.82356e-05	-2.00972e-10	-1.2772
45190270	chr7:45190270:T:G	1.28208e-09	-1.85238	-0.835817	2.18589e-05	-1.83216	-0.720158
45190412	chr7:45190412:C:T	6.67463e-09	-2.00972e-10	-1.03837	9.79041e-05	-2.00972e-10	-1.05293
45190426	chr7:45190426:T:A	7.97951e-10	-1.84796	-1.31443	1.25019e-05	-1.84528	-1.26576
45190547	chr7:45190547:C:T	8.22138e-09	-1.68137	0.851425	0.000107239	-1.73722	0.77536
45190665	chr7:45190665:G:A	1.3162e-09	-1.80221	-0.859716	1.71615e-05	-1.83862	-0.955633
45190908	chr7:45190908:C:T	4.24623e-09	-1.72806	0.237408	5.67278e-05	-1.77647	0.17781
45190963	chr7:45190963:A:G	4.34265e-09	-1.71781	0.249619	5.78613e-05	-1.76879	0.18992
45191066	chr7:45191066:A:G	1.5091e-09	-1.73965	-0.785514	2.30766e-05	-1.74135	-0.756747
45191144	chr7:45191144:C:A	1.96631e-09	-1.51504	-0.745484	2.72982e-05	-1.76969	-0.560405
45191565	chr7:45191565:T:A	1.74337e-08	-2.00972e-10	-0.0782716	0.000247448	-2.00972e-10	-0.125721
45191572	chr7:45191572:G:A	5.89421e-09	-2.00972e-10	-1.16271	8.68233e-05	-2.00972e-10	-1.17305
45191938	chr7:45191938:G:A	5.49624e-09	-2.00972e-10	-1.23261	7.63422e-05	-2.00972e-10	-1.3017
45192211	chr7:45192211:T:C	1.09323e-09	-1.67862	-1.16892	1.51029e-05	-1.75494	-1.1671
45192333	chr7:45192333:C:T	3.72511e-09	-1.7011	0.0795179	4.95153e-05	-1.75674	0.0221023
45192433	chr7:45192433:A:C	5.67975e-09	-2.00972e-10	-1.19977	8.35275e-05	-2.00972e-10	-1.21175
45192812	chr7:45192812:G:A	1.8431e-08	-2.00972e-10	-0.0226464	0.00027104	-2.00972e-10	-0.0346548
45193051	chr7:45193051:G:A	4.41142e-09	-0.992178	-0.460305	4.31851e-05	-1.73996	-0.131469
45193133	chr7:45193133:G:C	1.51857e-08	-2.00972e-10	-0.216326	0.000215637	-2.00972e-10	-0.263327
45193243	chr7:45193243:A:G	3.79812e-09	-1.71508	0.112907	5.0669e-05	-1.76862	0.0570123
45193296	chr7:45193296:A:T	6.39475e-09	-2.00972e-10	-1.0812	9.35412e-05	-2.00972e-10	-1.09852
45193505	chr7:45193505:C:T	2.32424e-09	-1.72372	-0.369569	3.56271e-05	-1.71924	-0.34457
45193561	chr7:45193561:A:G	3.34655e-09	-1.74846	0.0197133	4.52417e-05	-1.79011	-0.0347952
45193633	chr7:45193633:G:A	9.01608e-10	-1.77093	-1.26932	1.53353e-05	-1.6136	-1.29317
45193938	chr7:45193938:A:G	8.49187e-09	-2.00972e-10	-0.79757	0.000125769	-2.00972e-10	-0.802474
45194126	chr7:45194126:A:G	1.08748e-09	-1.5235	-1.32931	1.38066e-05	-1.70973	-1.30204
45194176	chr7:45194176:A:G	3.06125e-09	-1.81786	-3.49827e-10	4.70739e-05	-1.7852	-3.49827e-10
45194270	chr7:45194270:G:A	4.32652e-09	-1.47192	-3.49827e-10	6.19833e-05	-1.51006	-3.49827e-10
45194342	chr7:45194342:G:A	6.30394e-09	-2.00972e-10	-1.0955	8.99962e-05	-2.00972e-10	-1.13715
45194669	chr7:45194669:A:G	1.32524e-09	-1.31711	-1.33798	2.06225e-05	-1.26274	-1.3478
45194718	chr7:45194718:G:T	6.11249e-09	-1.55866	0.43232	9.25511e-05	-1.67902	0.569856
45195226	chr7:45195226:T:A	5.4119e-09	-2.00972e-10	-1.24808	7.95203e-05	-2.00972e-10	-1.26091
45195328	chr7:45195328:C:T	1.2673e-09	-1.83513	-0.864667	1.76472e-05	-1.82599	-0.94036
45195521	chr7:45195521:C:T	7.78436e-10	-1.83549	-1.35165	1.14389e-05	-1.84935	-1.35055
45195633	chr7:45195633:T:C	1.02543e-09	-1.56038	-1.35118	1.39465e-05	-1.65692	-1.34477
45195867	chr7:45195867:T:C	7.90213e-09	-2.00972e-10	-0.869547	0.000112832	-2.00972e-10	-0.911021
45196263	chr7:45196263:T:C	1.29822e-09	-1.64897	-1.02671	1.70551e-05	-1.77404	-1.02643
45196292	chr7:45196292:T:C	2.73438e-09	-1.51942	-0.411358	3.57028e-05	-1.64304	-0.418651
45196336	chr7:45196336:T:C	1.57629e-09	-1.65211	-0.829502	2.05554e-05	-1.78445	-0.829344
45196347	chr7:45196347:C:T	1.59431e-09	-1.64375	-0.826489	2.07098e-05	-1.77961	-0.826704
45196442	chr7:45196442:T:C	1.57882e-09	-1.65559	-0.824414	2.0608e-05	-1.78672	-0.824519
45196547	chr7:45196547:G:A	1.63954e-09	-1.64357	-0.798698	2.12925e-05	-1.77991	-0.798657
45196714	chr7:45196714:C:T	1.00709e-08	-2.00972e-10	-0.627026	0.000145684	-2.00972e-10	-0.655482
45196736	chr7:45196736:T:C	2.26703e-09	-1.63672	-0.481488	2.92589e-05	-1.77767	-0.483071
45196741	chr7:45196741:C:A	1.16331e-09	-1.8136	-0.971809	1.98991e-05	-1.75963	-0.886611
45196766	chr7:45196766:C:T	1.27589e-09	-1.6721	-1.02094	1.69094e-05	-1.78837	-1.02068
45197311	chr7:45197311:C:T	1.02006e-08	-2.00972e-10	-0.614236	0.000146284	-2.00972e-10	-0.651373
45197615	chr7:45197615:A:C	2.85034e-09	-0.883163	-1.00608	4.18459e-05	-0.956637	-0.946291
45197808	chr7:45197808:A:G	9.70312e-10	-1.74548	-1.22134	1.35396e-05	-1.82512	-1.20618
45197890	chr7:45197890:T:TGGGG	5.05896e-09	-2.00972e-10	-1.31552	7.54305e-05	-2.00972e-10	-1.31371
45198060	chr7:45198060:C:T	4.88242e-09	-2.00972e-10	-1.35104	7.27242e-05	-2.00972e-10	-1.35025
45198569	chr7:45198569:A:G	2.8671e-08	-2.00972e-10	0.419207	0.000409347	-2.00972e-10	0.377642
45198681	chr7:45198681:T:G	6.44359e-09	-2.00972e-10	-1.07359	9.8286e-05	-2.00972e-10	-1.04904
45198781	chr7:45198781:G:A	3.00994e-09	-1.83476	-3.49827e-10	4.45312e-05	-1.84073	-3.49827e-10
45199180	chr7:45199180:G:C	9.21363e-10	-1.6972	-1.32138	1.21816e-05	-1.80041	-1.33658
45199812	chr7:45199812:T:G	7.29791e-09	-2.00972e-10	-0.949091	9.73031e-05	-2.00972e-10	-1.05909
45199813	chr7:45199813:A:C	1.11827e-09	-1.68901	-1.13589	1.48776e-05	-1.79273	-1.14433
45199862	chr7:45199862:C:A	1.07951e-08	-2.00972e-10	-0.55759	0.000169389	-2.00972e-10	-0.504724
45199994	chr7:45199994:A:C	2.16478e-08	-2.00972e-10	0.138227	0.000345246	-2.00972e-10	0.207335
45200749	chr7:45200749:G:T	5.66524e-09	-2.00972e-10	-1.20233	8.30893e-05	-2.00972e-10	-1.21701
45200826	chr7:45200826:G:A	5.04467e-09	-2.00972e-10	-1.31835	7.43286e-05	-2.00972e-10	-1.32843
45201200	chr7:45201200:A:T	2.98067e-09	-1.84453	-3.49827e-10	4.42014e-05	-1.84816	-3.49827e-10
45201369	chr7:45201369:T:C	6.52418e-09	-2.00972e-10	-1.06116	9.64597e-05	-2.00972e-10	-1.0678
45201384	chr7:45201384:C:T	4.95768e-09	-2.00972e-10	-1.33574	7.41983e-05	-2.00972e-10	-1.33018
45201581	chr7:45201581:C:T	6.97215e-09	-2.00972e-10	-0.994755	0.000101302	-2.00972e-10	-1.01882
45201782	chr7:45201782:T:C	1.12801e-08	-2.00972e-10	-0.513639	0.00017832	-2.00972e-10	-0.453343
45201809	chr7:45201809:C:T	1.06641e-09	-1.76155	-1.11084	1.45944e-05	-1.83205	-1.12423
45201823	chr7:45201823:G:A	8.65113e-09	-2.00972e-10	-0.778989	0.000112701	-2.00972e-10	-0.91218
45201961	chr7:45201961:T:C	7.73946e-09	-2.00972e-10	-0.890348	0.000110688	-2.00972e-10	-0.930205
45202259	chr7:45202259:C:G	7.61758e-09	-2.00972e-10	-0.90622	0.000109033	-2.00972e-10	-0.945266
45202796	chr7:45202796:C:T	7.41053e-09	-0.986937	0.0531599	0.000169337	-0.718445	0.213412
45202817	chr7:45202817:T:G	1.05635e-09	-1.55824	-1.32362	1.35117e-05	-1.69443	-1.33893
45202957	chr7:45202957:G:A	1.26865e-09	-1.61034	-1.08838	1.66268e-05	-1.74457	-1.08134
45202958	chr7:45202958:C:A	1.27822e-09	-1.60674	-1.08447	1.6731e-05	-1.74217	-1.07749
45203090	chr7:45203090:G:A	5.67833e-09	-2.00972e-10	-1.20002	8.40707e-05	-2.00972e-10	-1.20526
45203227	chr7:45203227:G:A	9.70784e-10	-1.83093	-1.1354	1.5547e-05	-1.78937	-1.10369
45203363	chr7:45203363:G:A	9.33726e-09	-2.00972e-10	-0.702666	0.000134219	-2.00972e-10	-0.737452
45203473	chr7:45203473:C:T	1.67085e-08	-2.00972e-10	-0.12076	0.000286055	-2.00972e-10	0.0192626
45203666	chr7:45203666:A:G	7.73703e-09	-2.00972e-10	-0.890662	0.000110642	-2.00972e-10	-0.930622
45203794	chr7:45203794:C:T	8.03377e-10	-1.84628	-1.30933	1.2181e-05	-1.82442	-1.31262
45204043	chr7:45204043:A:G	4.89025e-09	-2.00972e-10	-1.34944	7.30755e-05	-2.00972e-10	-1.34543
45204134	chr7:45204134:G:A	1.23833e-09	-1.49806	-1.22485	1.74132e-05	-1.53101	-1.24868
45204224	chr7:45204224:A:G	4.95968e-09	-2.00972e-10	-1.33534	7.422e-05	-2.00972e-10	-1.32989
45204278	chr7:45204278:T:C	3.30437e-09	-0.388641	-1.35279	6.56551e-05	-0.10185	-1.35066
45204496	chr7:45204496:G:A	2.93325e-09	-0.811445	-1.04912	3.7845e-05	-0.987337	-1.01609
45204510	chr7:45204510:A:G	5.20931e-09	-0.52176	-0.764472	7.00315e-05	-0.691546	-0.696429
45204603	chr7:45204603:T:C	6.2152e-09	-2.00972e-10	-1.10968	9.25934e-05	-2.00972e-10	-1.1087
45204700	chr7:45204700:A:G	4.99651e-09	-2.00972e-10	-1.32794	7.37635e-05	-2.00972e-10	-1.33606
45204806	chr7:45204806:T:G	1.36319e-08	0.97282	-1.29709	0.000285588	1.29608	-1.27845
45204956	chr7:45204956:A:G	8.7142e-10	-1.81901	-1.2553	1.37958e-05	-1.80304	-1.20951
45205346	chr7:45205346:C:A	2.01857e-09	-1.51631	-0.717986	2.85552e-05	-1.60113	-0.683953
45205717	chr7:45205717:C:T	2.59375e-09	-0.702072	-1.2815	2.99749e-05	-0.96294	-1.27362
45205764	chr7:45205764:C:G	5.79084e-09	-1.1804	-3.49827e-10	6.99166e-05	-1.38962	-3.49827e-10
45206023	chr7:45206023:T:C	4.99639e-09	-2.00972e-10	-1.32796	7.42744e-05	-2.00972e-10	-1.32915
45206294	chr7:45206294:C:T	4.64734e-09	-1.40038	-3.49827e-10	5.87014e-05	-1.56446	-3.49827e-10
45206360	chr7:45206360:G:A	8.44605e-10	-1.81521	-1.29036	1.27368e-05	-1.81033	-1.2821
45206469	chr7:45206469:A:AC	6.28324e-09	-1.09879	-3.49827e-10	7.51026e-05	-1.31807	-3.49827e-10
45206901	chr7:45206901:C:T	3.1676e-09	-1.78371	-3.49827e-10	4.85623e-05	-1.75407	-3.49827e-10
45207385	chr7:45207385:A:G	1.23026e-09	-1.40915	-1.3203	1.52917e-05	-1.58009	-1.32952
45207553	chr7:45207553:C:G	1.2785e-09	-1.39178	-1.29921	1.57326e-05	-1.57009	-1.3111
45207992	chr7:45207992:G:A	1.3076e-09	-1.34294	-1.32555	1.74801e-05	-1.45475	-1.32111
45208101	chr7:45208101:A:G	7.98791e-10	-1.84747	-1.31386	1.20796e-05	-1.84978	-1.29562
45208146	chr7:45208146:C:T	3.33176e-09	-1.73318	-3.49827e-10	5.04896e-05	-1.71515	-3.49827e-10
45208314	chr7:45208314:A:G	7.76753e-10	-1.83985	-1.34947	1.15617e-05	-1.85272	-1.33651
45208436	chr7:45208436:C:G	9.143e-10	-1.6926	-1.33367	1.2768e-05	-1.75027	-1.33971
45208603	chr7:45208603:T:C	2.44582e-09	-0.693339	-1.34896	2.96545e-05	-0.897772	-1.34954
45208619	chr7:45208619:C:G	3.01908e-09	-1.83173	-3.49827e-10	4.56617e-05	-1.81566	-3.49827e-10
45209337	chr7:45209337:G:T	2.83171e-09	-0.587073	-1.30873	3.35508e-05	-0.812488	-1.31137
45209434	chr7:45209434:G:A	3.96323e-09	-1.55962	-3.49827e-10	5.19029e-05	-1.68755	-3.49827e-10
45209577	chr7:45209577:C:T	3.30603e-09	-1.74093	-3.49827e-10	5.02385e-05	-1.72014	-3.49827e-10
45210293	chr7:45210293:T:C	2.91686e-08	1.73603	-1.29962	0.000322372	1.41862	-1.27983
45210412	chr7:45210412:C:A	3.0544e-09	-0.542492	-1.2776	3.67174e-05	-0.751684	-1.28199
45210749	chr7:45210749:T:C	1.32817e-09	-1.30971	-1.34317	1.62184e-05	-1.50952	-1.34125
45210848	chr7:45210848:A:G	6.41424e-09	-2.00972e-10	-1.07816	9.61025e-05	-2.00972e-10	-1.07151
45211117	chr7:45211117:T:C	4.59176e-08	2.07645	-1.18628	0.000512137	1.74412	-1.14245
45211263	chr7:45211263:T:C	3.24161e-08	1.62069	-1.07872	0.00035779	1.26486	-1.02183
45211509	chr7:45211509:G:T	7.50212e-09	-2.00972e-10	-0.921493	0.00011417	-2.00972e-10	-0.899234
45211761	chr7:45211761:C:T	8.92278e-10	-1.80509	-1.24556	1.27983e-05	-1.83072	-1.25689
45211772	chr7:45211772:A:T	8.21832e-10	-1.82278	-1.31012	1.25768e-05	-1.82183	-1.28323
45211813	chr7:45211813:T:C	8.87445e-10	-1.80237	-1.25372	1.27322e-05	-1.82929	-1.2635
45211844	chr7:45211844:A:G	1.74942e-09	-1.27275	-1.10464	2.04004e-05	-1.49791	-1.12346
45212087	chr7:45212087:C:T	9.11638e-10	-1.80546	-1.22373	1.3049e-05	-1.83131	-1.2369
45212256	chr7:45212256:A:C	8.69763e-10	-1.79752	-1.27869	1.24557e-05	-1.8263	-1.28844
45212363	chr7:45212363:G:A	1.04515e-09	-1.60726	-1.28526	1.40655e-05	-1.68803	-1.30517
45212409	chr7:45212409:G:T	8.68965e-10	-1.80438	-1.27275	1.24677e-05	-1.83065	-1.28313
45212932	chr7:45212932:G:C	4.93783e-09	-2.00972e-10	-1.33975	7.34328e-05	-2.00972e-10	-1.34055
45213002	chr7:45213002:C:T	3.0986e-09	-1.80573	-3.49827e-10	4.82975e-05	-1.75954	-3.49827e-10
45213031	chr7:45213031:G:A	7.80471e-10	-1.83194	-1.35259	1.1721e-05	-1.82275	-1.3528
45213058	chr7:45213058:A:T	8.83826e-10	-1.81642	-1.24376	1.27338e-05	-1.83864	-1.25402
45213171	chr7:45213171:C:T	8.73866e-10	-1.82038	-1.25112	1.26149e-05	-1.84109	-1.26095
45213195	chr7:45213195:T:C	8.77332e-10	-1.8189	-1.24865	1.26553e-05	-1.8402	-1.25865
45213338	chr7:45213338:A:G	9.72061e-10	-1.67364	-1.29137	1.32792e-05	-1.74195	-1.30877
45213342	chr7:45213342:A:G	8.47658e-10	-1.83121	-1.27075	1.30715e-05	-1.83047	-1.23601
45213474	chr7:45213474:G:C	7.9499e-10	-1.83562	-1.33048	1.20689e-05	-1.83425	-1.31204
45213572	chr7:45213572:C:A	7.72049e-10	-1.84266	-1.35272	1.15336e-05	-1.83877	-1.35289
45213715	chr7:45213715:A:C	8.43221e-10	-1.82291	-1.28429	1.29861e-05	-1.82192	-1.25113
45213837	chr7:45213837:G:A	3.83155e-09	-1.59341	-3.49827e-10	5.47623e-05	-1.63392	-3.49827e-10
45213844	chr7:45213844:T:A	8.53588e-10	-1.81585	-1.27914	1.23203e-05	-1.83829	-1.28739
45213900	chr7:45213900:C:T	7.96639e-10	-1.81941	-1.34463	1.22205e-05	-1.78149	-1.35232
45214297	chr7:45214297:C:A	8.43971e-10	-1.80839	-1.29792	1.21632e-05	-1.8336	-1.30491
45214309	chr7:45214309:AC:A	8.4317e-10	-1.81094	-1.29632	1.21616e-05	-1.83521	-1.30342
45214705	chr7:45214705:A:G	1.82605e-09	-1.28965	-1.04487	2.15815e-05	-1.50718	-1.0579
45214801	chr7:45214801:G:T	8.42585e-10	-1.81083	-1.29713	1.21509e-05	-1.83543	-1.30409
45214992	chr7:45214992:T:C	1.92679e-09	-1.21458	-1.06624	2.16491e-05	-1.4586	-1.10335
45214999	chr7:45214999:G:A	8.50023e-10	-1.82518	-1.27399	1.22685e-05	-1.84472	-1.28516
45215011	chr7:45215011:G:A	8.65062e-10	-1.80429	-1.27734	1.24357e-05	-1.83085	-1.2855
45215038	chr7:45215038:C:T	7.78597e-10	-1.8374	-1.34954	1.14759e-05	-1.84954	-1.34714
45215039	chr7:45215039:G:A	6.48452e-09	-2.00972e-10	-1.06726	9.52581e-05	-2.00972e-10	-1.08033
45215229	chr7:45215229:A:G	5.9132e-09	-2.00972e-10	-1.15949	9.04506e-05	-2.00972e-10	-1.13212
45215524	chr7:45215524:T:C	8.20463e-10	-1.83136	-1.30321	1.19396e-05	-1.84716	-1.3099
45215766	chr7:45215766:A:G	1.77011e-09	-1.13141	-1.23423	2.09826e-05	-1.36132	-1.2319
45215793	chr7:45215793:T:C	9.24939e-10	-1.73993	-1.27478	1.449e-05	-1.72123	-1.24223
45215867	chr7:45215867:T:C	8.53585e-10	-1.81329	-1.2817	1.23141e-05	-1.83658	-1.2896
45215978	chr7:45215978:G:A	8.60038e-10	-1.80795	-1.27951	1.23838e-05	-1.83263	-1.2879
45216071	chr7:45216071:C:T	9.46846e-10	-1.69781	-1.29349	1.32108e-05	-1.77383	-1.28206
45216157	chr7:45216157:C:T	9.30173e-10	-1.74153	-1.26754	1.45866e-05	-1.72319	-1.23363
45216392	chr7:45216392:C:T	8.42992e-10	-1.8512	-1.25628	1.24916e-05	-1.84748	-1.26438
45216621	chr7:45216621:C:T	4.22372e-09	-1.20772	-0.288246	7.44794e-05	-1.09381	-0.232589
45216633	chr7:45216633:T:C	1.60915e-09	-1.26335	-1.19762	1.88173e-05	-1.51264	-1.18951
45216950	chr7:45216950:A:G	3.27091e-09	-0.529842	-1.22177	3.20911e-05	-0.94117	-1.22717
45216992	chr7:45216992:G:A	9.14056e-10	-1.72588	-1.30066	1.41704e-05	-1.67417	-1.31159
45217088	chr7:45217088:C:T	1.79248e-09	-1.09029	-1.26279	2.10103e-05	-1.32645	-1.26546
45217100	chr7:45217100:C:G	5.37247e-09	-2.00972e-10	-1.25539	8.09476e-05	-2.00972e-10	-1.24312
45217376	chr7:45217376:A:G	2.63877e-09	-0.669798	-1.29657	2.74835e-05	-1.02283	-1.30051
45217428	chr7:45217428:G:A	8.58538e-10	-1.74024	-1.34897	1.32925e-05	-1.69936	-1.35036
45217506	chr7:45217506:G:A	1.75779e-09	-1.14851	-1.22411	2.07029e-05	-1.38074	-1.2259
45217585	chr7:45217585:A:G	1.74742e-09	-1.14572	-1.23282	2.05729e-05	-1.37835	-1.2346
45217620	chr7:45217620:C:T	4.91396e-09	-2.00972e-10	-1.3446	7.30787e-05	-2.00972e-10	-1.34538
45217639	chr7:45217639:G:A	1.73095e-09	-1.15593	-1.23208	2.04098e-05	-1.38707	-1.23383
45217884	chr7:45217884:T:G	1.62591e-09	-1.19665	-1.25396	1.93243e-05	-1.41995	-1.2556
45217943	chr7:45217943:AC:A	4.87351e-09	-2.00972e-10	-1.35287	7.25666e-05	-2.00972e-10	-1.35242
45217980	chr7:45217980:T:C	7.75071e-10	-1.84527	-1.34621	1.16802e-05	-1.83569	-1.34333
45218170	chr7:45218170:T:C	1.95541e-09	-1.06057	-1.2055	2.19114e-05	-1.35369	-1.19623
45218328	chr7:45218328:A:G	4.87703e-09	-2.00972e-10	-1.35214	7.26762e-05	-2.00972e-10	-1.35091
45218359	chr7:45218359:G:A	4.99094e-09	-2.00972e-10	-1.32905	7.4716e-05	-2.00972e-10	-1.32323
45218489	chr7:45218489:G:A	4.89595e-09	-2.00972e-10	-1.34827	7.30571e-05	-2.00972e-10	-1.34568
45218541	chr7:45218541:A:G	4.87561e-09	-2.00972e-10	-1.35243	7.26377e-05	-2.00972e-10	-1.35144
45218650	chr7:45218650:G:C	4.87664e-09	-2.00972e-10	-1.35222	7.26648e-05	-2.00972e-10	-1.35106
45218712	chr7:45218712:T:C	4.8851e-09	-2.00972e-10	-1.35049	7.28494e-05	-2.00972e-10	-1.34853
45218799	chr7:45218799:T:TA	4.88139e-09	-2.00972e-10	-1.35125	7.2773e-05	-2.00972e-10	-1.34958
45219327	chr7:45219327:A:T	2.03339e-08	-2.00972e-10	0.0756112	0.000294996	-2.00972e-10	0.0500392
45219342	chr7:45219342:C:G	6.94196e-09	-2.00972e-10	-0.999094	0.000103997	-2.00972e-10	-0.992558
45219356	chr7:45219356:C:T	4.88452e-09	-2.00972e-10	-1.35061	7.29142e-05	-2.00972e-10	-1.34764
45219509	chr7:45219509:G:A	5.12815e-09	-2.00972e-10	-1.30193	7.68673e-05	-2.00972e-10	-1.29484
45219670	chr7:45219670:C:T	1.14469e-08	-2.00972e-10	-0.498958	0.000162392	-2.00972e-10	-0.54691
45219772	chr7:45219772:C:A	6.93989e-09	-2.00972e-10	-0.999393	0.000103978	-2.00972e-10	-0.992742
45219777	chr7:45219777:G:A	4.03506e-09	-1.02223	-0.519433	7.27159e-05	-0.882095	-0.468266
45219862	chr7:45219862:T:C	9.79458e-10	-1.82068	-1.13676	1.53106e-05	-1.8166	-1.09177
45219956	chr7:45219956:A:G	9.03402e-10	-1.69089	-1.34738	1.43172e-05	-1.63871	-1.33676
45219997	chr7:45219997:T:C	2.7164e-09	-0.893149	-1.04422	3.4398e-05	-1.09041	-1.00852
45220054	chr7:45220054:A:G	6.8628e-09	-2.00972e-10	-1.01056	0.000100053	-2.00972e-10	-1.03122
45220248	chr7:45220248:T:G	5.22353e-09	-2.00972e-10	-1.28351	7.67005e-05	-2.00972e-10	-1.29701
45220640	chr7:45220640:A:C	2.98812e-09	-1.84204	-3.49827e-10	4.43881e-05	-1.84395	-3.49827e-10
45220798	chr7:45220798:A:T	8.403e-10	-1.82624	-1.28443	1.32513e-05	-1.78404	-1.26879
45221187	chr7:45221187:A:G	1.26835e-09	-1.50861	-1.19035	1.88348e-05	-1.5272	-1.17401
45221291	chr7:45221291:C:T	1.09054e-09	-1.65151	-1.19849	1.68498e-05	-1.63786	-1.17472
45221441	chr7:45221441:G:T	6.16194e-09	-2.00972e-10	-1.11829	9.23535e-05	-2.00972e-10	-1.1113
45221541	chr7:45221541:T:A	1.28791e-09	-1.58175	-1.10191	1.68945e-05	-1.71867	-1.09126
45221711	chr7:45221711:C:G	1.20711e-08	-2.00972e-10	-0.445863	0.000181964	-2.00972e-10	-0.433111
45222160	chr7:45222160:A:G	7.43657e-09	-2.00972e-10	-0.930269	0.000108786	-2.00972e-10	-0.947535
45222324	chr7:45222324:A:G	1.17174e-09	-1.53326	-1.24494	2.0249e-05	-1.42598	-1.20284
45222681	chr7:45222681:T:C	8.59252e-10	-1.7633	-1.32507	1.35528e-05	-1.72737	-1.30295
45222901	chr7:45222901:C:A	1.527e-09	-1.81982	-0.693553	2.49955e-05	-1.76851	-0.649713
45222919	chr7:45222919:C:T	4.97449e-09	-2.00972e-10	-1.33236	7.34749e-05	-2.00972e-10	-1.33998
45223018	chr7:45223018:C:T	1.10941e-09	-1.54936	-1.28349	1.89293e-05	-1.44724	-1.24897
45223314	chr7:45223314:A:G	8.35561e-08	2.47619	-0.987353	0.000902268	2.09051	-0.922522
45223427	chr7:45223427:T:C	1.81898e-09	-1.07833	-1.26008	2.16487e-05	-1.29726	-1.26472
45223491	chr7:45223491:C:T	1.50012e-09	-1.81134	-0.7198	2.46232e-05	-1.75542	-0.677811
45223549	chr7:45223549:G:A	1.4696e-09	-1.81277	-0.738917	2.40856e-05	-1.7577	-0.697609
45223562	chr7:45223562:T:C	1.03816e-09	-1.54703	-1.3522	1.34206e-05	-1.68727	-1.35285
45223580	chr7:45223580:A:G	1.06142e-08	-2.00972e-10	-0.574489	0.000159489	-2.00972e-10	-0.564947
45223683	chr7:45223683:A:T	1.43976e-09	-1.81801	-0.754201	2.3519e-05	-1.76592	-0.71319
45223963	chr7:45223963:C:T	9.52036e-10	-1.82652	-1.15931	1.52654e-05	-1.77201	-1.13932
45223988	chr7:45223988:G:A	2.25309e-09	-1.82192	-0.302454	3.62982e-05	-1.76811	-0.277039
45224006	chr7:45224006:CAG:C	8.592e-10	-1.76197	-1.32646	1.35154e-05	-1.72842	-1.30467
45224035	chr7:45224035:T:G	1.44855e-09	-1.82671	-0.73941	2.35444e-05	-1.7801	-0.697938
45224462	chr7:45224462:C:T	5.44728e-09	-2.00972e-10	-1.24156	7.79317e-05	-2.00972e-10	-1.28109
45224736	chr7:45224736:G:A	8.67008e-10	-1.74627	-1.33312	1.36294e-05	-1.70981	-1.31488
45224742	chr7:45224742:T:C	2.72933e-07	-2.00972e-10	2.67255	0.0040026	-2.00972e-10	2.65778
45224745	chr7:45224745:T:C	1.39328e-09	-1.82886	-0.776158	2.27417e-05	-1.78406	-0.72866
45224827	chr7:45224827:C:T	1.50936e-09	-1.35191	-1.17309	1.84582e-05	-1.5572	-1.16421
45224911	chr7:45224911:C:T	1.08407e-09	-1.81028	-1.04567	1.85018e-05	-1.7413	-0.977753
45225053	chr7:45225053:G:T	4.94319e-09	-2.00972e-10	-1.33867	7.40403e-05	-2.00972e-10	-1.33231
45225267	chr7:45225267:A:G	1.04692e-09	-1.54269	-1.34814	1.35025e-05	-1.68352	-1.35053
45225598	chr7:45225598:G:A	9.76336e-10	-1.60838	-1.35225	1.28241e-05	-1.73274	-1.35286
45225689	chr7:45225689:C:G	4.87786e-09	-2.00972e-10	-1.35197	7.25326e-05	-2.00972e-10	-1.35288
45225819	chr7:45225819:G:A	6.39775e-09	-2.00972e-10	-1.08073	9.27243e-05	-2.00972e-10	-1.10729
45225829	chr7:45225829:G:A	4.99074e-09	-0.138243	-1.19085	5.7427e-05	-0.419349	-1.16706
45226005	chr7:45226005:G:A	1.62718e-09	-1.42196	-1.02786	2.46687e-05	-1.43448	-0.996908
45226078	chr7:45226078:G:A	6.13636e-09	-2.00972e-10	-1.12245	9.20571e-05	-2.00972e-10	-1.11451
45226219	chr7:45226219:G:A	9.17759e-10	-1.68292	-1.33958	1.44872e-05	-1.63961	-1.32405
45226511	chr7:45226511:C:T	6.94258e-09	-2.00972e-10	-0.999005	0.000107519	-2.00972e-10	-0.959251
45226805	chr7:45226805:G:A	9.06364e-10	-1.69443	-1.34056	1.48204e-05	-1.61628	-1.32463
45226905	chr7:45226905:C:T	4.90299e-09	-2.00972e-10	-1.34683	7.29961e-05	-2.00972e-10	-1.34652
45226934	chr7:45226934:A:G	2.95734e-09	-1.85239	-3.49827e-10	4.40236e-05	-1.8522	-3.49827e-10
45227158	chr7:45227158:A:G	6.1023e-09	-2.00972e-10	-1.12801	8.83046e-05	-2.00972e-10	-1.15613
45227246	chr7:45227246:A:C	4.9075e-09	-1.34591	-3.49827e-10	8.12512e-05	-1.23938	-3.49827e-10
45227958	chr7:45227958:GA:G	5.01815e-09	-2.00972e-10	-1.32362	7.35037e-05	-2.00972e-10	-1.33959
45228599	chr7:45228599:C:T	1.26252e-09	-1.39089	-1.31268	1.58599e-05	-1.56627	-1.30686
45228842	chr7:45228842:G:A	1.03069e-09	-1.62182	-1.28463	1.3215e-05	-1.76616	-1.2894
45229159	chr7:45229159:G:C	5.64549e-09	-2.00972e-10	-1.20582	8.27252e-05	-2.00972e-10	-1.2214
45229225	chr7:45229225:G:A	1.13066e-08	-2.00972e-10	-0.511291	0.000176952	-2.00972e-10	-0.461045
45230115	chr7:45230115:T:A	1.1805e-09	-1.79306	-0.977684	1.7525e-05	-1.77223	-1.00106
45230304	chr7:45230304:A:G	1.37358e-09	-1.43753	-1.18173	1.5847e-05	-1.66836	-1.20558
45230958	chr7:45230958:C:T	5.89034e-09	-2.00972e-10	-1.16337	8.61686e-05	-2.00972e-10	-1.18062
45233234	chr7:45233234:G:T	6.72888e-09	-2.00972e-10	-1.03027	9.68569e-05	-2.00972e-10	-1.06369
45233260	chr7:45233260:C:T	1.1236e-09	-1.80448	-1.01566	1.66482e-05	-1.78662	-1.038
45233665	chr7:45233665:A:G	7.91153e-10	-1.85272	-1.31823	1.20859e-05	-1.8506	-1.29429
45234227	chr7:45234227:C:T	3.08745e-08	-2.00972e-10	0.493251	0.000467983	-2.00972e-10	0.511511
45234500	chr7:45234500:C:T	2.79322e-08	-2.00972e-10	0.393102	0.000418826	-2.00972e-10	0.400535
45235018	chr7:45235018:G:A	1.26542e-09	-1.75451	-0.946765	2.1291e-05	-1.66546	-0.913174
45235584	chr7:45235584:A:T	2.21023e-09	-0.982219	-1.16136	2.53884e-05	-1.24075	-1.16187
45236172	chr7:45236172:C:G	1.57808e-08	-2.00972e-10	-0.177882	0.000247896	-2.00972e-10	-0.123914
45236412	chr7:45236412:A:C	1.33104e-09	-1.4901	-1.16062	1.81143e-05	-1.57956	-1.16066
45236896	chr7:45236896:T:C	1.93439e-09	-1.00893	-1.26795	2.50599e-05	-1.18408	-1.23157
45237236	chr7:45237236:TA:T	8.40008e-09	-2.00972e-10	-0.808438	0.000124032	-2.00972e-10	-0.816379
45237411	chr7:45237411:AT:A	1.03318e-09	-1.7401	-1.16393	1.56693e-05	-1.72069	-1.16453
45237482	chr7:45237482:T:G	3.09816e-08	-2.00972e-10	0.496714	0.000480489	-2.00972e-10	0.537883
45238183	chr7:45238183:C:T	1.37681e-08	-0.314324	-3.49827e-10	0.000159337	-0.565897	-3.49827e-10
45238221	chr7:45238221:C:T	1.45895e-08	-2.00972e-10	-0.256379	0.000212032	-2.00972e-10	-0.280183
45238392	chr7:45238392:C:A	1.77163e-09	-1.01556	-1.34921	3.00124e-05	-0.889325	-1.34599
45238409	chr7:45238409:T:G	3.08182e-09	-1.81116	-3.49827e-10	4.56011e-05	-1.81699	-3.49827e-10
45238981	chr7:45238981:A:G	4.90854e-09	-2.00972e-10	-1.3457	7.28168e-05	-2.00972e-10	-1.34897
45239493	chr7:45239493:A:T	8.35824e-10	-1.84824	-1.26777	1.27251e-05	-1.84835	-1.24499
45240661	chr7:45240661:C:T	1.17052e-08	-2.00972e-10	-0.47665	0.00018284	-2.00972e-10	-0.428309
45240752	chr7:45240752:A:T	1.50774e-09	-1.82329	-0.702779	2.34533e-05	-1.82429	-0.657619
45240803	chr7:45240803:C:T	6.79099e-09	-2.00972e-10	-1.02108	0.000102197	-2.00972e-10	-1.01002
45240841	chr7:45240841:C:T	2.89098e-09	-1.30629	-0.568796	4.55756e-05	-1.36758	-0.449971
45241124	chr7:45241124:G:T	1.3465e-08	-2.00972e-10	-0.336588	0.000203574	-2.00972e-10	-0.32089
45241127	chr7:45241127:G:T	2.41596e-09	-0.815084	-1.2395	3.20426e-05	-0.941607	-1.22825
45241486	chr7:45241486:T:C	1.94769e-08	-2.00972e-10	0.0325476	0.000284504	-2.00972e-10	0.0138246
45242117	chr7:45242117:T:C	1.2251e-09	-1.7848	-0.94886	1.76877e-05	-1.78343	-0.980618
45242779	chr7:45242779:A:G	1.10408e-08	-2.00972e-10	-0.535077	0.000171794	-2.00972e-10	-0.490625
45242784	chr7:45242784:T:C	1.09241e-08	-2.00972e-10	-0.545706	0.000169924	-2.00972e-10	-0.501567
45243091	chr7:45243091:G:A	8.05276e-09	-1.36478	0.514117	0.000116476	-1.35485	0.475619
45243120	chr7:45243120:G:T	6.56946e-09	-2.00972e-10	-1.05425	0.000100234	-2.00972e-10	-1.02941
45243145	chr7:45243145:C:T	3.73524e-08	-2.00972e-10	0.683717	0.000544448	-2.00972e-10	0.662852
45243181	chr7:45243181:GGCTGA:G	2.32057e-09	-1.38311	-0.711762	3.34891e-05	-1.37408	-0.751621
45243516	chr7:45243516:C:T	1.0685e-09	-1.66049	-1.20994	1.64685e-05	-1.63549	-1.19998
45243570	chr7:45243570:G:A	4.1785e-09	-1.8524	0.345671	7.12962e-05	-1.83142	0.46134
45243888	chr7:45243888:A:G	4.58031e-09	-1.41491	-3.49827e-10	6.86786e-05	-1.40748	-3.49827e-10
45244347	chr7:45244347:C:G	5.03302e-08	-2.00972e-10	0.981925	0.000819945	-2.00972e-10	1.07232
45244825	chr7:45244825:C:T	1.23237e-08	-1.82253	1.39738	0.000200905	-1.78354	1.44945
45245158	chr7:45245158:T:C	1.42043e-08	-2.00972e-10	-0.283135	0.000200512	-2.00972e-10	-0.336045
45245467	chr7:45245467:C:T	1.24264e-08	-2.00972e-10	-0.416853	0.000187666	-2.00972e-10	-0.402258
45245995	chr7:45245995:G:A	2.26188e-08	-2.00972e-10	0.182103	0.000353596	-2.00972e-10	0.231234
45246101	chr7:45246101:C:T	1.52317e-08	-2.00972e-10	-0.213302	0.000214976	-2.00972e-10	-0.266395
45246224	chr7:45246224:G:A	2.99506e-09	-1.83972	-3.49827e-10	4.56053e-05	-1.8169	-3.49827e-10
45246454	chr7:45246454:GGACAA:G	2.19662e-09	-1.08938	-1.06038	2.99017e-05	-1.18231	-1.0567
45246691	chr7:45246691:C:A	1.2962e-08	-2.00972e-10	-0.374658	0.000183369	-2.00972e-10	-0.425418
45246698	chr7:45246698:G:A	8.27926e-10	-1.77278	-1.35273	1.26959e-05	-1.74353	-1.35211
45246762	chr7:45246762:A:G	1.9433e-09	-1.66768	-0.604609	2.8905e-05	-1.63433	-0.638575
45246805	chr7:45246805:A:G	8.32841e-10	-1.76687	-1.35272	1.27855e-05	-1.73651	-1.3521
45247085	chr7:45247085:A:G	2.95997e-09	-1.8515	-3.49827e-10	4.44785e-05	-1.84192	-3.49827e-10
45247149	chr7:45247149:T:A	6.99621e-09	-2.00972e-10	-0.99131	0.000102744	-2.00972e-10	-1.00468
45247164	chr7:45247164:T:C	1.96585e-09	-1.10878	-1.15197	2.68966e-05	-1.19922	-1.1457
45248128	chr7:45248128:T:C	3.21451e-09	-1.769	-3.49827e-10	4.7121e-05	-1.7842	-3.49827e-10
45248192	chr7:45248192:T:G	5.64678e-09	-2.00972e-10	-1.20559	8.51276e-05	-2.00972e-10	-1.19277
45248289	chr7:45248289:G:A	5.57482e-09	-2.00972e-10	-1.21842	8.46623e-05	-2.00972e-10	-1.19825
45248504	chr7:45248504:A:G	3.31013e-09	-1.73969	-3.49827e-10	4.8728e-05	-1.75067	-3.49827e-10
45248616	chr7:45248616:A:G	1.17135e-08	-1.83979	1.36385	0.000188646	-1.81143	1.41438
45248865	chr7:45248865:C:T	1.28663e-08	-2.00972e-10	-0.382065	0.000181983	-2.00972e-10	-0.433008
45249252	chr7:45249252:A:T	2.20945e-09	-1.81728	-0.32665	3.46132e-05	-1.77225	-0.320431
45249463	chr7:45249463:A:G	1.80075e-08	-2.00972e-10	-0.0458908	0.000281742	-2.00972e-10	0.00406986
45249493	chr7:45249493:A:C	1.60953e-09	-1.17371	-1.28703	2.50622e-05	-1.13761	-1.27795
45249985	chr7:45249985:G:T	1.56819e-09	-1.22733	-1.25943	2.44352e-05	-1.19227	-1.24863
45250362	chr7:45250362:A:G	8.19852e-10	-1.78314	-1.35217	1.25372e-05	-1.75547	-1.35275
45250382	chr7:45250382:C:G	1.19231e-09	-1.45165	-1.30914	1.8534e-05	-1.41582	-1.30149
45250561	chr7:45250561:T:A	9.94048e-09	-2.00972e-10	-0.640064	0.000150213	-2.00972e-10	-0.62487
45251087	chr7:45251087:G:A	3.68687e-09	-1.6319	-3.49827e-10	5.58126e-05	-1.61492	-3.49827e-10
45251229	chr7:45251229:T:C	2.02558e-09	-1.71052	-0.5203	3.05075e-05	-1.68371	-0.535239
45251400	chr7:45251400:C:T	1.6527e-09	-1.15137	-1.28291	2.57216e-05	-1.11599	-1.2736
45251418	chr7:45251418:T:C	2.04939e-09	-1.70183	-0.517302	3.09008e-05	-1.67404	-0.532097
45251586	chr7:45251586:G:A	1.24255e-09	-1.39654	-1.32298	1.93171e-05	-1.35934	-1.31659
45251697	chr7:45251697:G:A	3.61885e-08	1.35448	-0.702421	0.000416683	1.02884	-0.633439
45251770	chr7:45251770:A:G	1.36054e-08	-1.83197	1.50576	0.00022073	-1.79818	1.5582
45251987	chr7:45251987:A:G	9.91579e-09	-2.00972e-10	-0.642551	0.000149833	-2.00972e-10	-0.627399
45252326	chr7:45252326:A:AG	1.89914e-09	-1.71678	-0.578501	2.85861e-05	-1.69047	-0.593532
45252447	chr7:45252447:G:T	1.90796e-09	-1.72821	-0.562437	2.86707e-05	-1.70318	-0.577861
45252474	chr7:45252474:C:T	1.20336e-08	-1.82673	1.37775	0.000195288	-1.79007	1.42762
45252587	chr7:45252587:C:T	3.02464e-09	-1.82989	-3.49827e-10	4.49788e-05	-1.83073	-3.49827e-10
45252682	chr7:45252682:C:G	9.07536e-07	-2.00972e-10	3.87405	0.0265671	-2.00972e-10	4.55051
45253138	chr7:45253138:C:A	6.15353e-09	-2.00972e-10	-1.11965	8.9558e-05	-2.00972e-10	-1.14204
45253351	chr7:45253351:T:TTCTG	2.22056e-09	-1.7266	-0.412316	3.33272e-05	-1.70182	-0.42873
45253612	chr7:45253612:C:A	5.892e-09	-2.00972e-10	-1.16308	8.99927e-05	-2.00972e-10	-1.13719
45253730	chr7:45253730:T:C	2.276e-09	-1.74905	-0.365208	3.40641e-05	-1.72655	-0.382129
45253959	chr7:45253959:G:A	4.78686e-09	-1.3708	-3.49827e-10	6.14369e-05	-1.51891	-3.49827e-10
45254002	chr7:45254002:C:T	2.98023e-09	-1.84468	-3.49827e-10	4.47036e-05	-1.83687	-3.49827e-10
45254037	chr7:45254037:C:T	9.81117e-09	-1.49298	0.839823	0.00015305	-1.54959	0.943434
45254219	chr7:45254219:C:T	9.52767e-09	-1.22088	0.538399	0.000144666	-1.29818	0.635687
45254346	chr7:45254346:T:C	1.41442e-08	-2.00972e-10	-0.287373	0.000213738	-2.00972e-10	-0.272169
45254408	chr7:45254408:A:T	3.42593e-09	-0.895792	-0.809514	5.22484e-05	-0.870497	-0.810416
45254486	chr7:45254486:C:T	4.23693e-09	-1.85264	0.359803	5.92374e-05	-1.85268	0.297308
45254988	chr7:45254988:T:A	4.89921e-09	-2.00972e-10	-1.3476	7.33695e-05	-2.00972e-10	-1.34141
45255118	chr7:45255118:A:G	1.26573e-09	-1.84536	-0.855674	1.94155e-05	-1.84875	-0.822097
45255211	chr7:45255211:T:C	1.81158e-09	-1.85235	-0.49013	2.57083e-05	-1.85251	-0.537603
45255433	chr7:45255433:C:T	2.99439e-09	-1.83994	-3.49827e-10	4.46936e-05	-1.83709	-3.49827e-10
45255455	chr7:45255455:C:T	2.66132e-08	-0.829827	1.17456	0.000408745	-0.927019	1.30319
45255539	chr7:45255539:T:A	6.67606e-09	-2.00972e-10	-1.03815	9.76445e-05	-2.00972e-10	-1.05559
45255578	chr7:45255578:A:G	3.4503e-09	-1.69822	-3.49827e-10	5.07374e-05	-1.71026	-3.49827e-10
45255786	chr7:45255786:A:G	1.76975e-09	-1.85269	-0.513144	2.5201e-05	-1.85189	-0.558148
45256224	chr7:45256224:A:G	7.14554e-09	-2.00972e-10	-0.97019	0.000100285	-2.00972e-10	-1.0289
45256273	chr7:45256273:A:G	1.01088e-08	-2.00972e-10	-0.623269	0.000152877	-2.00972e-10	-0.607285
45256368	chr7:45256368:G:A	2.73085e-08	-0.794563	1.16508	0.00042135	-0.892648	1.29919
45256459	chr7:45256459:G:A	2.40572e-09	-0.87903	-1.1798	3.23332e-05	-0.983764	-1.17706
45256626	chr7:45256626:T:C	1.69266e-09	-1.85269	-0.557688	2.41514e-05	-1.85125	-0.601329
45256683	chr7:45256683:G:A	2.99413e-09	-1.84003	-3.49827e-10	4.41465e-05	-1.84941	-3.49827e-10
45256702	chr7:45256702:G:C	1.26705e-08	-2.00972e-10	-0.397402	0.000191368	-2.00972e-10	-0.382722
45256771	chr7:45256771:A:G	3.87479e-09	-1.58219	-3.49827e-10	6.05147e-05	-1.53403	-3.49827e-10
45256831	chr7:45256831:C:G	3.39633e-09	-1.71398	-3.49827e-10	4.99752e-05	-1.72539	-3.49827e-10
45256891	chr7:45256891:T:C	1.65871e-09	-1.85229	-0.578348	2.36361e-05	-1.85256	-0.621588
45256906	chr7:45256906:C:T	6.72589e-08	-2.00972e-10	1.27187	0.000961566	-2.00972e-10	1.23164
45257471	chr7:45257471:TACCC:T	2.36837e-09	-1.82503	-0.249443	3.79915e-05	-1.83454	-0.165022
45257536	chr7:45257536:G:A	4.19867e-08	-2.00972e-10	0.800674	0.000637175	-2.00972e-10	0.820124
45257587	chr7:45257587:G:A	2.33087e-09	-0.962581	-1.12786	3.14927e-05	-1.06203	-1.12514
45258026	chr7:45258026:T:C	2.27993e-09	-0.777327	-1.33521	3.01243e-05	-0.896719	-1.33487
45258160	chr7:45258160:A:T	2.24905e-09	-0.791263	-1.33491	2.97487e-05	-0.909568	-1.33457
45258279	chr7:45258279:C:T	7.91978e-09	-0.686744	-0.180571	0.000130561	-0.721294	-0.0437841
45258499	chr7:45258499:T:G	8.25212e-09	-0.826209	-3.49827e-10	0.000113777	-0.902677	-3.49827e-10
45258763	chr7:45258763:G:T	2.23576e-09	-0.809976	-1.32212	2.95759e-05	-0.928302	-1.32166
45258822	chr7:45258822:G:A	3.07582e-09	-1.81311	-3.49827e-10	4.73635e-05	-1.77907	-3.49827e-10
45258880	chr7:45258880:G:T	4.6519e-09	-1.27769	-0.121714	7.97648e-05	-1.26028	0.00244073
45258978	chr7:45258978:A:G	1.06491e-08	0.09941	-0.670616	0.000131442	-0.1395	-0.618852
45259264	chr7:45259264:A:C	7.64371e-10	-1.85269	-1.35269	1.14316e-05	-1.84999	-1.35055
45259500	chr7:45259500:T:C	7.64351e-10	-1.85272	-1.35269	1.14253e-05	-1.85056	-1.35053
45259555	chr7:45259555:C:T	9.1852e-10	-1.72788	-1.29379	1.42247e-05	-1.70801	-1.27393
45259578	chr7:45259578:C:T	2.16501e-08	-2.00972e-10	0.138331	0.000344496	-2.00972e-10	0.205161
45259898	chr7:45259898:G:A	9.66562e-09	-0.668104	-3.49827e-10	0.000130793	-0.763308	-3.49827e-10
45260064	chr7:45260064:T:G	1.94555e-08	0.532253	-0.5008	0.000285472	0.404133	-0.38691
45260457	chr7:45260457:G:A	3.50526e-09	-1.68241	-3.49827e-10	5.15042e-05	-1.69526	-3.49827e-10
45260503	chr7:45260503:C:T	4.9564e-09	-2.00972e-10	-1.336	7.4422e-05	-2.00972e-10	-1.32717
45261174	chr7:45261174:C:T	1.47153e-09	-1.85263	-0.697746	2.43032e-05	-1.85031	-0.596004
45261175	chr7:45261175:G:A	2.03874e-09	-1.85224	-0.372104	3.27879e-05	-1.85265	-0.294208
45261459	chr7:45261459:A:G	1.2452e-08	-2.00972e-10	-0.414796	0.000187896	-2.00972e-10	-0.401032
45261488	chr7:45261488:C:T	8.63992e-10	-1.75911	-1.32376	1.31672e-05	-1.74388	-1.31532
45262389	chr7:45262389:G:C	1.00799e-08	-2.00972e-10	-0.626139	0.000157322	-2.00972e-10	-0.578627
45262617	chr7:45262617:G:A	4.56031e-09	-1.41929	-3.49827e-10	6.40569e-05	-1.47715	-3.49827e-10
45262744	chr7:45262744:G:A	6.92573e-09	-2.00972e-10	-1.00144	0.000101263	-2.00972e-10	-1.0192
45262761	chr7:45262761:A:G	5.08052e-09	-2.00972e-10	-1.31127	7.50429e-05	-2.00972e-10	-1.31886
45262813	chr7:45262813:A:C	9.46981e-09	0.102946	-0.791516	0.000116253	-0.136589	-0.744562
45262897	chr7:45262897:G:A	6.05472e-09	-2.00972e-10	-1.13584	8.94732e-05	-2.00972e-10	-1.14298
45263003	chr7:45263003:C:T	4.94178e-09	-2.00972e-10	-1.33895	7.30335e-05	-2.00972e-10	-1.346
45263093	chr7:45263093:T:C	2.41105e-08	1.29048	-1.04451	0.000254061	0.915458	-1.01481
45263348	chr7:45263348:G:A	3.45407e-09	-1.8429	0.145776	5.62923e-05	-1.84824	0.241877
45263374	chr7:45263374:C:G	5.11183e-09	-2.00972e-10	-1.30512	7.72317e-05	-2.00972e-10	-1.29011
45263405	chr7:45263405:G:GA	8.72167e-10	-1.74554	-1.32791	1.32963e-05	-1.7296	-1.31984
45263440	chr7:45263440:T:G	4.59294e-09	-1.41216	-3.49827e-10	6.4233e-05	-1.4744	-3.49827e-10
45263492	chr7:45263492:T:C	1.17758e-09	-1.67667	-1.09655	1.73348e-05	-1.66789	-1.11631
45263915	chr7:45263915:C:T	1.02582e-09	-1.5831	-1.32809	1.58568e-05	-1.55845	-1.31488
45264167	chr7:45264167:TC:T	5.8511e-09	-2.00972e-10	-1.17005	8.29375e-05	-2.00972e-10	-1.21883
45264306	chr7:45264306:G:A	4.91779e-09	-2.00972e-10	-1.34382	7.36695e-05	-2.00972e-10	-1.33733
45264425	chr7:45264425:C:T	8.75241e-10	-1.74694	-1.323	1.33556e-05	-1.73079	-1.3142
45265084	chr7:45265084:A:G	5.48784e-09	-2.00972e-10	-1.23415	8.35924e-05	-2.00972e-10	-1.21097
45265096	chr7:45265096:TTC:T	1.2145e-08	-0.817774	0.378014	0.000194003	-0.901664	0.532617
45265147	chr7:45265147:C:T	1.14508e-08	-0.829591	0.330968	0.0001815	-0.913122	0.477456
45265242	chr7:45265242:G:A	4.88214e-09	-2.00972e-10	-1.35109	7.29349e-05	-2.00972e-10	-1.34735
45265341	chr7:45265341:C:T	7.46879e-09	-2.00972e-10	-0.925946	0.000108379	-2.00972e-10	-0.95129
45265453	chr7:45265453:A:ACAGGCTG	8.61228e-10	-1.75703	-1.32904	1.31131e-05	-1.74217	-1.32114
45265535	chr7:45265535:A:G	7.01988e-09	-2.00972e-10	-0.987932	0.000109011	-2.00972e-10	-0.945475
45265767	chr7:45265767:T:C	7.16148e-09	-2.00972e-10	-0.967963	0.000111328	-2.00972e-10	-0.924438
45265941	chr7:45265941:G:A	1.90841e-09	-1.79692	-0.49349	3.12662e-05	-1.82223	-0.372154
45266057	chr7:45266057:C:T	8.62201e-10	-1.75773	-1.32721	1.3134e-05	-1.74268	-1.31903
45266308	chr7:45266308:T:G	1.37931e-09	-1.84634	-0.768755	2.08088e-05	-1.84906	-0.752488
45266317	chr7:45266317:A:G	9.07332e-10	-1.78473	-1.2492	1.36463e-05	-1.77809	-1.24537
45266402	chr7:45266402:AC:A	1.18095e-08	-0.881717	0.413939	0.000189553	-0.962379	0.570125
45266589	chr7:45266589:G:A	8.61582e-10	-1.75236	-1.3333	1.31166e-05	-1.73688	-1.32616
45266683	chr7:45266683:T:C	6.65124e-09	0.0876335	-1.12951	9.21499e-05	-0.0364832	-1.07702
45267285	chr7:45267285:T:G	3.66804e-08	0.351396	0.314167	0.000451552	0.106581	0.369188
45267336	chr7:45267336:T:C	4.08135e-09	-0.869331	-0.66092	5.76547e-05	-0.94973	-0.632719
45267386	chr7:45267386:G:A	3.08724e-09	-0.845936	-0.963467	4.34658e-05	-0.950553	-0.914394
45267483	chr7:45267483:C:T	2.5063e-09	-1.85264	-0.165232	4.18992e-05	-1.85128	-0.0503782
45268284	chr7:45268284:C:T	3.5616e-09	-1.66647	-3.49827e-10	5.22591e-05	-1.68071	-3.49827e-10
45268776	chr7:45268776:C:A	9.72543e-09	-0.948593	0.286658	0.000155109	-1.0277	0.434911
45268878	chr7:45268878:TC:T	1.07733e-09	-1.83217	-1.03002	1.61449e-05	-1.83796	-1.01736
45269073	chr7:45269073:G:A	3.64479e-09	-1.8428	0.199421	5.93671e-05	-1.84822	0.295036
45269105	chr7:45269105:C:CCA	1.18737e-08	-2.00972e-10	-0.462355	0.000177215	-2.00972e-10	-0.45956
45269343	chr7:45269343:G:A	4.97265e-09	-2.00972e-10	-1.33273	7.33479e-05	-2.00972e-10	-1.34171
45269481	chr7:45269481:C:T	3.53847e-09	-1.67298	-3.49827e-10	5.1933e-05	-1.68697	-3.49827e-10
45269722	chr7:45269722:C:T	9.15594e-09	-2.00972e-10	-0.722277	0.000139257	-2.00972e-10	-0.7006
45269754	chr7:45269754:A:T	1.117e-09	-1.5541	-1.27193	1.74265e-05	-1.52895	-1.24998
45270397	chr7:45270397:C:A	5.00847e-09	-1.32555	-3.49827e-10	7.50622e-05	-1.3186	-3.49827e-10
45270432	chr7:45270432:C:T	1.04448e-09	-1.83369	-1.05947	1.5646e-05	-1.8393	-1.04741
45270641	chr7:45270641:T:G	4.10661e-08	0.327088	0.451417	0.000504093	0.0737315	0.512107
45270821	chr7:45270821:T:C	8.18743e-09	-2.00972e-10	-0.834079	0.000118696	-2.00972e-10	-0.860355
45270893	chr7:45270893:G:A	9.4999e-10	-1.70256	-1.28542	1.47527e-05	-1.68011	-1.26538
45271073	chr7:45271073:T:C	6.89617e-09	-2.00972e-10	-1.00571	0.000103645	-2.00972e-10	-0.995948
45271803	chr7:45271803:G:A	1.75006e-08	-2.00972e-10	-0.0744432	0.000265165	-2.00972e-10	-0.0565674
45272027	chr7:45272027:T:C	2.78988e-08	-2.00972e-10	0.391906	0.00040666	-2.00972e-10	0.371056
45272110	chr7:45272110:T:C	5.12623e-09	-0.417286	-0.885023	7.7144e-05	-0.427749	-0.863498
45272228	chr7:45272228:C:T	1.11375e-09	-1.59037	-1.23858	1.66475e-05	-1.56728	-1.25738
45272298	chr7:45272298:A:G	8.97794e-10	-1.75983	-1.28467	1.34415e-05	-1.74379	-1.29479
45273001	chr7:45273001:T:C	1.13945e-08	-0.100495	-0.403055	0.000168638	-0.11853	-0.390639
45273086	chr7:45273086:C:T	9.18064e-09	-1.07176	0.352182	0.000155789	-1.10889	0.52047
45273124	chr7:45273124:A:G	5.22111e-09	-2.00972e-10	-1.28397	7.67573e-05	-2.00972e-10	-1.29627
45273310	chr7:45273310:T:C	1.54778e-08	-0.197276	-3.49827e-10	0.000198782	-0.344714	-3.49827e-10
45273452	chr7:45273452:G:T	4.5367e-09	-0.215005	-1.20948	6.11511e-05	-0.28177	-1.2418
45273490	chr7:45273490:C:G	8.81671e-09	-1.02175	0.261723	0.000148775	-1.05938	0.424897
45273676	chr7:45273676:T:C	5.19763e-09	-2.00972e-10	-1.28848	7.64415e-05	-2.00972e-10	-1.3004
45273785	chr7:45273785:T:C	2.58049e-08	-2.00972e-10	0.313885	0.000374673	-2.00972e-10	0.289131
45273868	chr7:45273868:A:G	1.48906e-08	-1.60874	1.37279	0.000241578	-1.62801	1.47829
45273925	chr7:45273925:G:A	9.98939e-09	-2.00972e-10	-0.635155	0.000144126	-2.00972e-10	-0.666233
45274013	chr7:45274013:T:C	1.5955e-09	-1.12427	-1.34522	2.41341e-05	-1.10361	-1.34968
45274023	chr7:45274023:C:T	9.24548e-10	-1.76668	-1.24845	1.38282e-05	-1.76082	-1.24939
45274376	chr7:45274376:C:T	1.76509e-08	-2.00972e-10	-0.0658909	0.000266616	-2.00972e-10	-0.0511099
45274391	chr7:45274391:A:G	1.74225e-08	-0.0789156	-3.49827e-10	0.000222546	-0.231786	-3.49827e-10
45274494	chr7:45274494:T:C	1.43893e-06	-2.00972e-10	4.33498	0.0435354	-2.00972e-10	5.04441
```
