## Supplementary material for "Characterization of shared and ancestry-specific signals driving complex traits using multi-ancestry fine-mapping": susiex_nc2.cs80.summary

```
# chr7:44274573-45274573
CS_ID	CS_LENGTH	CS_PURITY	MAX_PIP_SNP	BP	REF_ALLELE	ALT_ALLELE	REF_FRQ	BETA	SE	-LOG10P	MAX_PIP	POST-HOC_PROB_POP1	POST-HOC_PROB_POP2
1	9	0.800327	chr7:44774573:G:A	44774573	A,A	G,G	1,1	inf,inf	inf,inf	9.51895,0.806079	0.242925	0.999954	0.373036
2	814	0	chr7:45274494:T:C	45274494	NA,C	NA,T	NA,1	NA,-inf	NA,inf	NA,3.72977	0.0435354	0.597608	0.379175
```
