## Supplementary material for "Characterization of shared and ancestry-specific signals driving complex traits using multi-ancestry fine-mapping": susiex_nc3.cs80.cs

```
CS_ID	SNP	BP	REF_ALLELE	ALT_ALLELE	REF_FRQ	BETA	SE	-LOG10P	CS_PIP	OVRL_PIP
1	chr7:44774573:G:A	44774573	A,A	G,G	1,1	inf,inf	inf,inf	9.51895,0.806079	0.239704	0.239748
1	chr7:44771624:C:T	44771624	T,T	C,C	1,1	inf,inf	inf,inf	9.43963,1.01618	0.21313	0.213172
1	chr7:44770567:G:A	44770567	A,A	G,G	1,1	inf,inf	inf,inf	9.23439,1.01839	0.138554	0.138599
1	chr7:44779845:C:T	44779845	T,T	C,C	1,1	inf,inf	inf,inf	9.17004,0.794194	0.0792911	0.0793339
1	chr7:44768624:G:A	44768624	A,A	G,G	1,1	inf,inf	inf,inf	8.92692,0.352732	0.0308757	0.0309222
1	chr7:44825465:A:G	44825465	G,G	A,A	1,1	inf,inf	inf,inf	8.82123,0.547568	0.0297898	0.0298397
1	chr7:44772739:C:T	44772739	T,T	C,C	1,1	-inf,-inf	inf,inf	8.72961,0.583316	0.0282292	0.0282751
1	chr7:44857823:G:A	44857823	A,A	G,G	1,1	inf,inf	inf,inf	8.5133,0.400218	0.0196037	0.0196565
1	chr7:44849909:G:A	44849909	A,A	G,G	1,1	inf,inf	inf,inf	8.3124,0.921278	0.0191319	0.0191787
1	chr7:44858152:G:A	44858152	A,A	G,G	1,1	inf,inf	inf,inf	8.28715,0.945081	0.0187889	0.0188361
2	chr7:45274494:T:C	45274494	NA,C	NA,T	NA,1	NA,-inf	NA,inf	NA,3.72977	0.0165252	0.0828338
2	chr7:45039417:T:G	45039417	G,NA	T,NA	1,NA	-inf,NA	inf,NA	3.57904,NA	0.0123712	0.0154553
2	chr7:45252682:C:G	45252682	NA,G	NA,C	NA,1	NA,-inf	NA,inf	NA,3.47369	0.0108984	0.0523714
2	chr7:45116568:C:T	45116568	T,T	C,C	1,1	inf,inf	inf,inf	4.27865,0.711827	0.0107376	0.0110877
2	chr7:44982186:C:T	44982186	T,NA	C,NA	1,NA	-inf,NA	inf,NA	3.40342,NA	0.00900486	0.0113894
2	chr7:45082725:C:A	45082725	A,A	C,C	1,1	inf,inf	inf,inf	4.162,0.71565	0.00786297	0.00810847
2	chr7:44997045:G:A	44997045	A,A	G,G	1,1	-inf,-inf	inf,inf	4.23874,0.695089	0.00769209	0.00795873
2	chr7:44993067:G:A	44993067	A,A	G,G	1,1	-inf,-inf	inf,inf	4.21211,0.663372	0.00708082	0.00733547
2	chr7:45098251:G:A	45098251	A,A	G,G	1,1	inf,inf	inf,inf	3.93249,0.757053	0.00637167	0.00662495
2	chr7:44999010:C:G	44999010	G,G	C,C	1,1	-inf,-inf	inf,inf	4.12456,0.692549	0.00622614	0.00646078
2	chr7:44988209:G:A	44988209	A,A	G,G	1,1	-inf,-inf	inf,inf	4.11227,0.708347	0.00619799	0.0064323
2	chr7:44983703:T:C	44983703	C,C	T,T	1,1	-inf,-inf	inf,inf	4.0861,0.734743	0.00616519	0.00639921
2	chr7:45047609:C:T	45047609	T,T	C,C	1,1	inf,inf	inf,inf	3.97125,0.817944	0.00591089	0.00611929
2	chr7:45009250:A:G	45009250	G,G	A,A	1,1	-inf,-inf	inf,inf	4.06793,0.614553	0.00579711	0.0059982
2	chr7:44985277:A:G	44985277	G,G	A,A	1,1	-inf,-inf	inf,inf	4.122,0.63218	0.00575052	0.00597404
2	chr7:45108420:C:T	45108420	T,T	C,C	1,1	inf,inf	inf,inf	4.00221,0.566937	0.00553344	0.00576789
2	chr7:45029185:T:C	45029185	C,C	T,T	1,1	-inf,-inf	inf,inf	3.81519,0.923347	0.00540121	0.00560362
2	chr7:45074490:C:T	45074490	T,T	C,C	1,1	inf,inf	inf,inf	3.97277,0.73102	0.00533282	0.00552435
2	chr7:45062459:C:T	45062459	T,T	C,C	1,1	inf,inf	inf,inf	3.95805,0.744907	0.00529722	0.00548809
2	chr7:45056837:G:T	45056837	T,T	G,G	1,1	inf,inf	inf,inf	3.9661,0.730243	0.00527186	0.00546199
2	chr7:45055617:G:C	45055617	C,C	G,G	1,1	inf,inf	inf,inf	3.95402,0.742064	0.00524082	0.00543047
2	chr7:45065860:A:G	45065860	G,G	A,A	1,1	inf,inf	inf,inf	3.9187,0.784252	0.00520295	0.00539289
2	chr7:44998135:C:T	44998135	T,T	C,C	1,1	-inf,-inf	inf,inf	4.11594,0.5494	0.00519261	0.00540393
2	chr7:44995523:C:T	44995523	T,T	C,C	1,1	-inf,-inf	inf,inf	4.10233,0.567087	0.00517773	0.00538853
2	chr7:45055166:G:C	45055166	C,C	G,G	1,1	inf,inf	inf,inf	3.93731,0.742123	0.00508516	0.00527155
2	chr7:45067278:C:T	45067278	T,T	C,C	1,1	inf,inf	inf,inf	3.94032,0.7366	0.00508258	0.00526886
2	chr7:45055248:A:G	45055248	G,G	A,A	1,1	inf,inf	inf,inf	3.92946,0.751527	0.00507701	0.00526338
2	chr7:45059177:G:A	45059177	A,A	G,G	1,1	inf,inf	inf,inf	3.94764,0.720388	0.00504987	0.00523547
2	chr7:45058726:A:G	45058726	G,G	A,A	1,1	inf,inf	inf,inf	3.9226,0.724791	0.00484768	0.00502884
2	chr7:45013843:T:C	45013843	C,C	T,T	1,1	-inf,-inf	inf,inf	3.87395,0.788184	0.00483077	0.00501264
2	chr7:45055429:C:T	45055429	T,T	C,C	1,1	inf,inf	inf,inf	3.90039,0.746313	0.00478341	0.00496344
2	chr7:45078349:C:T	45078349	T,T	C,C	1,1	inf,inf	inf,inf	3.97673,0.655495	0.00477982	0.00495895
2	chr7:45071352:C:A	45071352	A,A	C,C	1,1	inf,inf	inf,inf	3.91301,0.730037	0.00477842	0.00495811
2	chr7:45027418:A:G	45027418	G,G	A,A	1,1	-inf,-inf	inf,inf	3.90346,0.734494	0.00471457	0.00489294
2	chr7:45064532:G:A	45064532	A,A	G,G	1,1	inf,inf	inf,inf	3.90777,0.717092	0.00466974	0.00484708
2	chr7:45033813:T:TG	45033813	TG,TG	T,T	1,1	-inf,-inf	inf,inf	3.8767,0.745286	0.00457997	0.00475561
2	chr7:44996116:G:A	44996116	A,A	G,G	1,1	-inf,-inf	inf,inf	3.94717,0.687633	0.00454953	0.00474447
2	chr7:45224742:T:C	45224742	NA,C	NA,T	NA,1	NA,-inf	NA,inf	NA,2.507	0.0045223	0.012603
2	chr7:44986121:G:C	44986121	C,C	G,G	1,1	-inf,-inf	inf,inf	4.033,0.548375	0.00446673	0.00465999
2	chr7:45041334:G:A	45041334	A,A	G,G	1,1	-inf,-inf	inf,inf	3.89379,0.705742	0.00446024	0.00463282
2	chr7:45080649:G:A	45080649	A,A	G,G	1,1	inf,inf	inf,inf	3.82232,0.803103	0.00445102	0.00462535
2	chr7:45049024:T:C	45049024	C,C	T,T	1,1	inf,inf	inf,inf	3.95849,0.597009	0.00443936	0.00461132
2	chr7:45061447:T:G	45061447	G,G	T,T	1,1	inf,inf	inf,inf	3.85864,0.747679	0.00441613	0.00458805
2	chr7:45016881:T:C	45016881	C,C	T,T	1,1	-inf,-inf	inf,inf	3.83534,0.769057	0.00438875	0.00456056
2	chr7:44982270:C:G	44982270	G,G	C,C	1,1	-inf,-inf	inf,inf	4.03257,0.530446	0.00434164	0.00453346
2	chr7:45050357:C:T	45050357	T,T	C,C	1,1	inf,inf	inf,inf	3.94493,0.594943	0.00432715	0.00449664
2	chr7:45100320:A:C	45100320	C,C	A,A	1,1	inf,inf	inf,inf	3.87817,0.5452	0.00432629	0.00452373
2	chr7:45018144:A:G	45018144	G,G	A,A	1,1	-inf,-inf	inf,inf	3.84059,0.728442	0.00419762	0.00436444
2	chr7:45004714:C:A	45004714	A,A	C,C	1,1	-inf,-inf	inf,inf	3.8447,0.714656	0.00414535	0.00431091
2	chr7:44982658:T:C	44982658	C,C	T,T	1,1	-inf,-inf	inf,inf	4.00802,0.533077	0.004141	0.00432739
2	chr7:45050261:TA:T	45050261	T,T	TA,TA	1,1	inf,inf	inf,inf	3.9173,0.595128	0.0041123	0.00427683
2	chr7:45050878:A:T	45050878	T,T	A,A	1,1	inf,inf	inf,inf	3.92249,0.586527	0.00410848	0.00427293
2	chr7:45053599:G:A	45053599	A,A	G,G	1,1	inf,inf	inf,inf	3.90918,0.598149	0.00407369	0.00423743
2	chr7:45008291:T:C	45008291	C,C	T,T	1,1	-inf,-inf	inf,inf	3.80514,0.745307	0.00405127	0.0042151
2	chr7:45023229:G:A	45023229	A,A	G,G	1,1	-inf,-inf	inf,inf	3.81257,0.740078	0.00404272	0.00420622
2	chr7:45008192:C:G	45008192	G,G	C,C	1,1	-inf,-inf	inf,inf	3.81611,0.73403	0.00403978	0.00420312
2	chr7:45005769:A:G	45005769	G,G	A,A	1,1	-inf,-inf	inf,inf	3.82206,0.723572	0.00402171	0.00418453
2	chr7:45051105:T:C	45051105	C,C	T,T	1,1	inf,inf	inf,inf	3.90132,0.594515	0.00399245	0.00415421
2	chr7:45048067:C:CAATAAAT	45048067	CAATAAAT,CAATAAAT	C,C	1,1	inf,inf	inf,inf	3.89735,0.594284	0.00396742	0.00412861
2	chr7:45019513:G:T	45019513	T,T	G,G	1,1	-inf,-inf	inf,inf	3.80185,0.737055	0.00395393	0.00411537
2	chr7:45034200:A:C	45034200	C,C	A,A	1,1	-inf,-inf	inf,inf	3.79794,0.742123	0.00394014	0.00410129
2	chr7:45043466:C:T	45043466	T,T	C,C	1,1	inf,inf	inf,inf	3.80123,0.734518	0.0039367	0.00409764
2	chr7:45005552:CTT:C	45005552	C,C	CTT,CTT	1,1	-inf,-inf	inf,inf	3.81418,0.702784	0.00391438	0.00407536
2	chr7:45053869:T:C	45053869	C,C	T,T	1,1	inf,inf	inf,inf	3.88574,0.595065	0.00388377	0.004043
2	chr7:45020859:T:TAG	45020859	TAG,TAG	T,T	1,1	-inf,-inf	inf,inf	3.80656,0.713888	0.00387336	0.00403261
2	chr7:45019946:G:A	45019946	A,A	G,G	1,1	-inf,-inf	inf,inf	3.79024,0.736779	0.0038732	0.00403276
2	chr7:45036084:A:G	45036084	G,G	A,A	1,1	-inf,-inf	inf,inf	3.8294,0.682411	0.00386341	0.00402234
2	chr7:45053376:T:C	45053376	C,C	T,T	1,1	inf,inf	inf,inf	3.88929,0.584479	0.00385753	0.00401613
2	chr7:45047314:C:T	45047314	T,T	C,C	1,1	inf,inf	inf,inf	3.88,0.593022	0.00383269	0.00399068
2	chr7:45049656:C:T	45049656	T,T	C,C	1,1	inf,inf	inf,inf	3.86464,0.600848	0.00377612	0.00393288
2	chr7:45049419:C:T	45049419	T,T	C,C	1,1	inf,inf	inf,inf	3.86868,0.595128	0.00376832	0.00392483
2	chr7:45044847:T:C	45044847	C,C	T,T	1,1	inf,inf	inf,inf	3.8661,0.595837	0.0037537	0.00391001
2	chr7:45035884:C:G	45035884	G,G	C,C	1,1	-inf,-inf	inf,inf	3.86579,0.597232	0.00373935	0.00389521
2	chr7:45046035:A:G	45046035	G,G	A,A	1,1	inf,inf	inf,inf	3.85493,0.609799	0.00373118	0.00388684
2	chr7:45012753:T:C	45012753	C,C	T,T	1,1	-inf,-inf	inf,inf	3.77564,0.722473	0.00370411	0.00385943
2	chr7:45002214:G:A	45002214	A,A	G,G	1,1	-inf,-inf	inf,inf	3.76584,0.72367	0.00363859	0.00379241
2	chr7:45026050:T:C	45026050	C,C	T,T	1,1	-inf,-inf	inf,inf	3.82894,0.623243	0.00362332	0.00377641
2	chr7:45042826:T:C	45042826	C,C	T,T	1,1	inf,inf	inf,inf	3.83761,0.596694	0.0035609	0.00371241
2	chr7:45046264:A:T	45046264	T,T	A,A	1,1	inf,inf	inf,inf	3.83874,0.59356	0.00354923	0.00370046
2	chr7:45047403:G:A	45047403	A,A	G,G	1,1	inf,inf	inf,inf	3.83644,0.586499	0.00351369	0.00366404
2	chr7:45054481:A:G	45054481	G,G	A,A	1,1	inf,inf	inf,inf	3.77816,0.662066	0.00348504	0.00363507
2	chr7:45008573:A:G	45008573	G,G	A,A	1,1	-inf,-inf	inf,inf	3.8085,0.625287	0.00347181	0.00362074
2	chr7:45015516:T:A	45015516	A,A	T,T	1,1	-inf,-inf	inf,inf	3.83652,0.569305	0.0034358	0.00358429
2	chr7:45044926:C:T	45044926	T,T	C,C	1,1	inf,inf	inf,inf	3.78499,0.638328	0.00341373	0.00356191
2	chr7:45009644:T:C	45009644	C,C	T,T	1,1	-inf,-inf	inf,inf	3.81173,0.59193	0.00338144	0.0035286
2	chr7:45001512:G:C	45001512	C,C	G,G	1,1	-inf,-inf	inf,inf	3.79791,0.599612	0.0033313	0.00347728
2	chr7:45032262:C:A	45032262	A,A	C,C	1,1	-inf,-inf	inf,inf	3.8044,0.595128	0.00332873	0.00347461
2	chr7:45024588:T:G	45024588	G,G	T,T	1,1	-inf,-inf	inf,inf	3.80355,0.590363	0.00331809	0.00346367
2	chr7:45019740:G:A	45019740	A,A	G,G	1,1	-inf,-inf	inf,inf	3.79379,0.575935	0.00321536	0.00335839
2	chr7:44980215:T:G	44980215	G,G	T,T	1,1	-inf,-inf	inf,inf	0.924778,2.45711	0.0031902	0.0060954
2	chr7:45051646:T:C	45051646	C,C	T,T	1,1	inf,inf	inf,inf	3.77595,0.595701	0.00318291	0.00332507
2	chr7:45030088:C:T	45030088	T,T	C,C	1,1	-inf,-inf	inf,inf	3.7755,0.590363	0.0031637	0.00330543
2	chr7:45014544:C:T	45014544	T,T	C,C	1,1	-inf,-inf	inf,inf	3.78037,0.577927	0.00315545	0.00329757
2	chr7:45045108:A:G	45045108	G,G	A,A	1,1	inf,inf	inf,inf	3.78063,0.578497	0.00314253	0.00328368
2	chr7:45008293:C:T	45008293	T,T	C,C	1,1	-inf,-inf	inf,inf	3.76264,0.592734	0.00309427	0.00323423
2	chr7:45150665:G:A	45150665	NA,A	NA,G	NA,1	NA,-inf	NA,inf	NA,2.45527	0.00309044	0.00913382
2	chr7:45086584:G:A	45086584	A,A	G,G	1,1	inf,inf	inf,inf	3.57187,0.678612	0.00308805	0.00323728
2	chr7:45051413:A:T	45051413	T,T	A,A	1,1	inf,inf	inf,inf	3.86928,0.485663	0.00300685	0.0031452
2	chr7:45019648:T:A	45019648	A,A	T,T	1,1	-inf,-inf	inf,inf	3.74047,0.590363	0.00297036	0.00310713
2	chr7:45008320:T:A	45008320	A,A	T,T	1,1	-inf,-inf	inf,inf	3.65416,0.707391	0.00290501	0.00304043
2	chr7:44969742:A:G	44969742	G,G	A,A	1,1	-inf,-inf	inf,inf	3.56063,0.70237	0.00271625	0.00288456
2	chr7:45096282:C:T	45096282	T,T	C,C	1,1	inf,inf	inf,inf	3.62483,0.464706	0.00263657	0.00278117
2	chr7:45077620:C:T	45077620	T,T	C,C	1,1	-inf,-inf	inf,inf	1.01491,2.29083	0.00251275	0.00471348
2	chr7:45094536:A:T	45094536	T,T	A,A	1,1	inf,inf	inf,inf	3.58902,0.498609	0.00250462	0.00264076
2	chr7:45090914:C:T	45090914	T,T	C,C	1,1	inf,inf	inf,inf	3.5373,0.579418	0.00247089	0.00260387
2	chr7:44737968:G:C	44737968	NA,C	NA,G	NA,1	NA,inf	NA,inf	NA,1.98741	0.00232781	0.00705113
2	chr7:44433608:T:C	44433608	NA,C	NA,T	NA,1	NA,inf	NA,inf	NA,2.1651	0.00231952	0.00690931
2	chr7:45019640:T:C	45019640	C,C	T,T	1,1	-inf,-inf	inf,inf	3.65641,0.493191	0.00229466	0.00241333
2	chr7:45152546:G:A	45152546	NA,A	NA,G	NA,1	NA,-inf	NA,inf	NA,2.28342	0.00225829	0.00665349
2	chr7:45077286:C:G	45077286	G,G	C,C	1,1	-inf,-inf	inf,inf	1.03783,2.20484	0.00222495	0.00416289
2	chr7:45077939:G:A	45077939	A,A	G,G	1,1	-inf,-inf	inf,inf	0.964695,2.27925	0.0022046	0.0041734
2	chr7:45110320:C:G	45110320	G,G	C,C	1,1	inf,inf	inf,inf	3.2874,0.648781	0.00218921	0.00234567
2	chr7:45168006:T:C	45168006	NA,C	NA,T	NA,1	NA,-inf	NA,inf	NA,2.26525	0.00216114	0.00635592
2	chr7:44964464:T:C	44964464	C,C	T,T	1,1	-inf,-inf	inf,inf	3.48211,0.63292	0.00215993	0.00231048
2	chr7:45169513:A:G	45169513	NA,G	NA,A	NA,1	NA,-inf	NA,inf	NA,2.26428	0.00215739	0.00634461
2	chr7:45055733:A:G	45055733	G,G	A,A	1,1	inf,-inf	inf,inf	3.61487,0.220545	0.00204215	0.00218596
2	chr7:44853212:G:A	44853212	NA,A	NA,G	NA,1	NA,-inf	NA,inf	NA,2.27275	0.00202311	0.00596091
2	chr7:45172667:G:C	45172667	NA,C	NA,G	NA,1	NA,-inf	NA,inf	NA,2.22802	0.00201808	0.0059314
2	chr7:45092254:T:C	45092254	C,C	T,T	1,1	inf,inf	inf,inf	3.46416,0.551543	0.00199785	0.00211743
2	chr7:44858677:C:T	44858677	NA,T	NA,C	NA,1	NA,-inf	NA,inf	NA,2.26099	0.00198126	0.0058367
2	chr7:45117690:C:T	45117690	T,T	C,C	1,1	inf,inf	inf,inf	3.16634,0.55071	0.00193955	0.00209118
2	chr7:44752079:A:G	44752079	G,NA	A,NA	1,NA	inf,NA	inf,NA	2.6229,NA	0.00172872	0.00360339
2	chr7:45063882:A:G	45063882	G,G	A,A	1,1	-inf,-inf	inf,inf	0.823441,2.28356	0.00161926	0.00315322
2	chr7:45047783:A:G	45047783	G,G	A,A	1,1	inf,inf	inf,inf	3.49238,0.480385	0.00161041	0.00172193
2	chr7:45073571:G:A	45073571	A,A	G,G	1,1	-inf,-inf	inf,inf	0.819995,2.25617	0.00152615	0.00297573
2	chr7:45053680:C:T	45053680	T,T	C,C	1,1	-inf,-inf	inf,inf	0.974917,2.0382	0.00149894	0.00282484
2	chr7:45075363:G:A	45075363	A,A	G,G	1,1	-inf,-inf	inf,inf	0.82009,2.23565	0.00147044	0.00286787
2	chr7:45074625:A:G	45074625	G,G	A,A	1,1	-inf,-inf	inf,inf	0.822004,2.22847	0.00144628	0.0028211
2	chr7:45073113:A:G	45073113	G,G	A,A	1,1	-inf,-inf	inf,inf	0.818513,2.22087	0.00142861	0.00278759
2	chr7:45065024:T:C	45065024	C,C	T,T	1,1	-inf,-inf	inf,inf	0.804663,2.22895	0.00140843	0.00275482
2	chr7:44660969:TGTTA:T	44660969	NA,T	NA,TGTTA	NA,1	NA,-inf	NA,inf	NA,2.41062	0.00140565	0.00385695
2	chr7:45073690:C:T	45073690	T,T	C,C	1,1	-inf,-inf	inf,inf	0.810818,2.21613	0.00139321	0.00272271
2	chr7:44967182:T:C	44967182	C,C	T,T	1,1	-inf,-inf	inf,inf	2.88228,0.718962	0.00137509	0.00151657
2	chr7:44968907:T:C	44968907	C,C	T,T	1,1	-inf,-inf	inf,inf	3.26091,0.562629	0.00135733	0.00146889
2	chr7:45066258:G:T	45066258	T,T	G,G	1,1	-inf,-inf	inf,inf	0.782535,2.2196	0.00132108	0.00259721
2	chr7:44963557:C:G	44963557	NA,G	NA,C	NA,1	NA,inf	NA,inf	NA,1.71583	0.00131447	0.00394229
2	chr7:45167501:T:A	45167501	NA,A	NA,T	NA,1	NA,-inf	NA,inf	NA,1.98721	0.00130307	0.0038173
2	chr7:45059851:C:T	45059851	T,T	C,C	1,1	inf,inf	inf,inf	2.8662,0.807987	0.00127598	0.00138508
2	chr7:45064172:C:T	45064172	T,T	C,C	1,1	-inf,-inf	inf,inf	0.789096,2.18913	0.00126878	0.00248259
2	chr7:44743335:A:G	44743335	NA,G	NA,A	NA,1	NA,inf	NA,inf	NA,1.66939	0.00125079	0.00376136
2	chr7:44918872:C:T	44918872	NA,T	NA,C	NA,1	NA,-inf	NA,inf	NA,1.86697	0.00124595	0.00342144
2	chr7:44776377:C:G	44776377	NA,G	NA,C	NA,1	NA,inf	NA,inf	NA,1.63327	0.00116631	0.00349862
2	chr7:44875300:T:G	44875300	NA,G	NA,T	NA,1	NA,-inf	NA,inf	NA,1.95655	0.00115373	0.00338077
2	chr7:45256906:C:T	45256906	NA,T	NA,C	NA,1	NA,inf	NA,inf	NA,1.7517	0.00109581	0.00316993
2	chr7:44882190:T:A	44882190	NA,A	NA,T	NA,1	NA,-inf	NA,inf	NA,1.90552	0.00105487	0.00308773
2	chr7:45177463:G:A	45177463	NA,A	NA,G	NA,1	NA,-inf	NA,inf	NA,1.84423	0.00104743	0.00300872
2	chr7:44799341:A:G	44799341	NA,G	NA,A	NA,1	NA,-inf	NA,inf	NA,1.80383	0.00103849	0.00288159
2	chr7:45223314:A:G	45223314	G,G	A,A	1,1	-inf,inf	inf,inf	2.61635,0.394405	0.00102691	0.00275797
2	chr7:44991716:C:T	44991716	T,T	C,C	1,1	-inf,-inf	inf,inf	0.84537,1.73774	0.00102504	0.00200549
2	chr7:45015001:C:T	45015001	T,T	C,C	1,1	-inf,-inf	inf,inf	0.906524,1.89086	0.000980396	0.0018758
2	chr7:45062177:C:T	45062177	T,T	C,C	1,1	-inf,-inf	inf,inf	0.768395,2.0617	0.000978032	0.00192298
2	chr7:45167411:A:G	45167411	NA,G	NA,A	NA,1	NA,-inf	NA,inf	NA,1.80937	0.000969746	0.00282554
2	chr7:44947646:G:A	44947646	NA,A	NA,G	NA,1	NA,inf	NA,inf	NA,1.55398	0.000958242	0.00285775
2	chr7:44849788:T:G	44849788	NA,G	NA,T	NA,1	NA,-inf	NA,inf	NA,1.84382	0.00094553	0.00276544
2	chr7:44858513:A:T	44858513	NA,T	NA,A	NA,1	NA,-inf	NA,inf	NA,1.82237	0.000904135	0.00264051
2	chr7:44910999:A:C	44910999	NA,C	NA,A	NA,1	NA,inf	NA,inf	NA,1.51987	0.000899881	0.00269426
2	chr7:44484952:A:C	44484952	NA,C	NA,A	NA,1	NA,inf	NA,inf	NA,1.59661	0.000820176	0.00240514
2	chr7:45076546:A:G	45076546	G,G	A,A	1,1	-inf,-inf	inf,inf	0.879928,1.79665	0.000814522	0.00159516
2	chr7:45025323:C:T	45025323	T,T	C,C	1,1	-inf,-inf	inf,inf	0.96211,1.72921	0.000800032	0.0015133
2	chr7:44407578:A:C	44407578	NA,C	NA,A	NA,1	NA,inf	NA,inf	NA,1.58193	0.00079644	0.00233506
2	chr7:44920307:T:A	44920307	NA,A	NA,T	NA,1	NA,inf	NA,inf	NA,1.45643	0.000796143	0.00238125
2	chr7:45154830:C:T	45154830	NA,T	NA,C	NA,1	NA,-inf	NA,inf	NA,1.69085	0.000792371	0.00230606
2	chr7:45244347:C:G	45244347	NA,G	NA,C	NA,1	NA,-inf	NA,inf	NA,1.71331	0.000783477	0.00234903
2	chr7:44965614:G:C	44965614	NA,C	NA,G	NA,1	NA,-inf	NA,inf	NA,1.57232	0.000773291	0.00216442
2	chr7:44367154:A:G	44367154	NA,G	NA,A	NA,1	NA,inf	NA,inf	NA,1.55616	0.000760096	0.00222721
2	chr7:44467543:G:A	44467543	NA,A	NA,G	NA,1	NA,inf	NA,inf	NA,1.48635	0.000753764	0.00212534
2	chr7:44437528:AGAG:A	44437528	NA,A	NA,AGAG	NA,1	NA,inf	NA,inf	NA,1.54355	0.000744437	0.00218053
2	chr7:44459440:G:A	44459440	NA,A	NA,G	NA,1	NA,inf	NA,inf	NA,1.54324	0.000744039	0.0021793
2	chr7:44517435:C:T	44517435	NA,T	NA,C	NA,1	NA,inf	NA,inf	NA,1.43859	0.000739303	0.00212869
2	chr7:45257536:G:A	45257536	NA,A	NA,G	NA,1	NA,inf	NA,inf	NA,1.49695	0.000726494	0.00210749
2	chr7:44430131:T:C	44430131	NA,C	NA,T	NA,1	NA,inf	NA,inf	NA,1.52625	0.000722438	0.0021154
2	chr7:44451571:G:A	44451571	NA,A	NA,G	NA,1	NA,inf	NA,inf	NA,1.42834	0.000720982	0.00207328
2	chr7:44610753:C:T	44610753	NA,T	NA,C	NA,1	NA,inf	NA,inf	NA,1.41523	0.000715794	0.00209095
2	chr7:44677686:C:T	44677686	NA,T	NA,C	NA,1	NA,-inf	NA,inf	NA,1.85242	0.000706164	0.0019421
2	chr7:45160058:T:C	45160058	NA,C	NA,T	NA,1	NA,-inf	NA,inf	NA,1.62266	0.000686794	0.00193937
2	chr7:44636068:CT:C	44636068	NA,C	NA,CT	NA,1	NA,inf	NA,inf	NA,1.4286	0.000680479	0.0019472
2	chr7:44282223:C:T	44282223	NA,T	NA,C	NA,1	NA,inf	NA,inf	NA,1.48687	0.000680244	0.00198023
2	chr7:44765641:G:C	44765641	NA,C	NA,G	NA,1	NA,inf	NA,inf	NA,1.3081	0.000679511	0.00200653
2	chr7:45076670:C:T	45076670	T,T	C,C	1,1	inf,inf	inf,inf	2.82757,0.593619	0.000671957	0.000736599
2	chr7:44672083:T:A	44672083	NA,A	NA,T	NA,1	NA,inf	NA,inf	NA,1.40441	0.000667167	0.00185696
2	chr7:44662096:T:A	44662096	NA,A	NA,T	NA,1	NA,-inf	NA,inf	NA,1.97534	0.000666997	0.00182688
2	chr7:44360230:G:A	44360230	NA,A	NA,G	NA,1	NA,inf	NA,inf	NA,1.47961	0.000662489	0.00193765
2	chr7:44487559:C:T	44487559	NA,T	NA,C	NA,1	NA,inf	NA,inf	NA,1.40867	0.00065505	0.00187643
2	chr7:44994918:T:C	44994918	NA,C	NA,T	NA,1	NA,inf	NA,inf	NA,1.40225	0.00065475	0.00182268
2	chr7:44489124:C:T	44489124	NA,T	NA,C	NA,1	NA,inf	NA,inf	NA,1.40629	0.000652181	0.00186814
2	chr7:45129219:C:T	45129219	NA,T	NA,C	NA,1	NA,-inf	NA,inf	NA,1.55964	0.000652149	0.00187293
2	chr7:44444667:T:C	44444667	NA,C	NA,T	NA,1	NA,inf	NA,inf	NA,1.36959	0.000648513	0.00186166
2	chr7:45114812:CAGCTGCCCAGAAGACTCACATGCAAGTA:C	45114812	C,C	CAGCTGCCCAGAAGACTCACATGCAAGTA,CAGCTGCCCAGAAGACTCACATGCAAGTA	1,1	-inf,-inf	inf,inf	0.59172,1.45412	0.000646739	0.00137534
2	chr7:44669822:A:G	44669822	NA,G	NA,A	NA,1	NA,-inf	NA,inf	NA,1.95487	0.000645877	0.00176832
2	chr7:44674092:G:A	44674092	NA,A	NA,G	NA,1	NA,-inf	NA,inf	NA,1.78272	0.000630076	0.00173257
2	chr7:44635975:T:C	44635975	NA,C	NA,T	NA,1	NA,inf	NA,inf	NA,1.38609	0.000626795	0.0017944
2	chr7:45243145:C:T	45243145	NA,T	NA,C	NA,1	NA,inf	NA,inf	NA,1.43807	0.000624543	0.00179323
2	chr7:44985542:G:A	44985542	NA,A	NA,G	NA,1	NA,-inf	NA,inf	NA,1.55378	0.00062295	0.00170533
2	chr7:44672932:C:T	44672932	NA,T	NA,C	NA,1	NA,-inf	NA,inf	NA,1.82569	0.000622467	0.0016857
2	chr7:44687221:C:T	44687221	NA,T	NA,C	NA,1	NA,-inf	NA,inf	NA,1.76477	0.000614303	0.00168985
2	chr7:45186803:T:G	45186803	NA,G	NA,T	NA,1	NA,inf	NA,inf	NA,1.27005	0.000612722	0.00165981
2	chr7:44666156:G:A	44666156	NA,A	NA,G	NA,1	NA,-inf	NA,inf	NA,1.91884	0.000610784	0.00167276
2	chr7:44638492:G:A	44638492	NA,A	NA,G	NA,1	NA,inf	NA,inf	NA,1.36763	0.000606746	0.00173432
2	chr7:44769927:A:G	44769927	NA,G	NA,A	NA,1	NA,-inf	NA,inf	NA,1.46197	0.00060157	0.00164905
2	chr7:44764763:G:A	44764763	NA,A	NA,G	NA,1	NA,-inf	NA,inf	NA,1.45257	0.000594871	0.00165684
2	chr7:44745790:C:A	44745790	A,NA	C,NA	1,NA	inf,NA	inf,NA	2.5608,NA	0.000592779	0.00125779
2	chr7:45164756:T:C	45164756	NA,C	NA,T	NA,1	NA,-inf	NA,inf	NA,1.51904	0.000591963	0.00169214
2	chr7:44685968:G:A	44685968	NA,A	NA,G	NA,1	NA,-inf	NA,inf	NA,1.74051	0.000591176	0.00162648
2	chr7:44982919:G:GAA	44982919	GAA,NA	G,NA	1,NA	inf,NA	inf,NA	1.51004,NA	0.00059001	0.00178854
2	chr7:44999246:A:T	44999246	NA,T	NA,A	NA,1	NA,-inf	NA,inf	NA,1.51017	0.000586025	0.00160032
2	chr7:45211117:T:C	45211117	C,C	T,T	1,1	-inf,inf	inf,inf	2.41676,0.234286	0.000585021	0.00156526
2	chr7:44986790:A:G	44986790	NA,G	NA,A	NA,1	NA,-inf	NA,inf	NA,1.5069	0.000582704	0.00159139
2	chr7:45270641:T:G	45270641	G,G	T,T	1,1	-inf,inf	inf,inf	1.52915,1.26936	0.000582183	0.00160375
2	chr7:44999603:C:A	44999603	NA,A	NA,C	NA,1	NA,-inf	NA,inf	NA,1.50491	0.000580611	0.00158564
2	chr7:44562616:C:T	44562616	NA,T	NA,C	NA,1	NA,inf	NA,inf	NA,1.33803	0.00057296	0.00163827
2	chr7:44621662:A:G	44621662	NA,G	NA,A	NA,1	NA,inf	NA,inf	NA,1.33544	0.000569798	0.00162998
2	chr7:45127042:T:A	45127042	A,A	T,T	1,1	inf,inf	inf,inf	1.86434,0.109631	0.000566798	0.00105337
2	chr7:44821261:G:A	44821261	NA,A	NA,G	NA,1	NA,-inf	NA,inf	NA,1.56139	0.000566348	0.00164644
2	chr7:45164821:T:C	45164821	NA,C	NA,T	NA,1	NA,-inf	NA,inf	NA,1.49168	0.000564748	0.00161372
2	chr7:45234227:C:T	45234227	NA,T	NA,C	NA,1	NA,inf	NA,inf	NA,1.3255	0.000561326	0.0015746
2	chr7:44898979:T:C	44898979	C,NA	T,NA	1,NA	inf,NA	inf,NA	0.979066,NA	0.000561013	0.00176701
2	chr7:45237482:T:G	45237482	NA,G	NA,T	NA,1	NA,inf	NA,inf	NA,1.32421	0.00055951	0.00160679
2	chr7:45132847:G:T	45132847	NA,T	NA,G	NA,1	NA,-inf	NA,inf	NA,1.48173	0.000557111	0.00161222
2	chr7:44956848:T:C	44956848	C,C	T,T	1,1	-inf,-inf	inf,inf	2.2972,1.01457	0.000555394	0.000667153
2	chr7:44553966:A:G	44553966	NA,G	NA,A	NA,1	NA,inf	NA,inf	NA,1.32029	0.000554285	0.00158452
2	chr7:44615989:A:T	44615989	NA,T	NA,A	NA,1	NA,inf	NA,inf	NA,1.31978	0.000553935	0.001584
2	chr7:44972348:A:G	44972348	NA,G	NA,A	NA,1	NA,-inf	NA,inf	NA,1.4769	0.000552216	0.00150918
2	chr7:44488552:TC:T	44488552	NA,T	NA,TC	NA,1	NA,inf	NA,inf	NA,1.30967	0.000549538	0.0015715
2	chr7:44433850:C:A	44433850	NA,A	NA,C	NA,1	NA,inf	NA,inf	NA,1.30928	0.000549146	0.00157037
2	chr7:44470144:T:C	44470144	NA,C	NA,T	NA,1	NA,inf	NA,inf	NA,1.30747	0.00054735	0.00156519
2	chr7:44679020:A:C	44679020	C,NA	A,NA	1,NA	-inf,NA	inf,NA	1.06775,NA	0.000537898	0.0016237
2	chr7:44276889:C:A	44276889	A,A	C,C	1,1	inf,inf	inf,inf	2.50113,0.267592	0.000535256	0.00129629
2	chr7:44382628:C:T	44382628	NA,T	NA,C	NA,1	NA,inf	NA,inf	NA,1.29329	0.000533678	0.00152577
2	chr7:44626426:A:T	44626426	NA,T	NA,A	NA,1	NA,inf	NA,inf	NA,1.29501	0.0005288	0.00151121
2	chr7:44990474:T:A	44990474	NA,A	NA,T	NA,1	NA,-inf	NA,inf	NA,1.44947	0.000528069	0.00144269
2	chr7:45132645:G:T	45132645	NA,T	NA,G	NA,1	NA,-inf	NA,inf	NA,1.45058	0.00052777	0.00152595
2	chr7:44608198:G:A	44608198	NA,A	NA,G	NA,1	NA,inf	NA,inf	NA,1.29225	0.000526159	0.00150348
2	chr7:45153323:T:C	45153323	NA,C	NA,T	NA,1	NA,-inf	NA,inf	NA,1.46946	0.00052587	0.00148356
2	chr7:44616477:A:T	44616477	NA,T	NA,A	NA,1	NA,inf	NA,inf	NA,1.29123	0.000525208	0.00150076
2	chr7:45135868:T:C	45135868	NA,C	NA,T	NA,1	NA,inf	NA,inf	NA,1.21818	0.000523214	0.00153751
2	chr7:44630947:C:T	44630947	NA,T	NA,C	NA,1	NA,inf	NA,inf	NA,1.22746	0.000522948	0.00151824
2	chr7:45267285:T:G	45267285	G,G	T,T	1,1	-inf,inf	inf,inf	1.54565,1.19284	0.000521725	0.0014298
2	chr7:44343801:AG:A	44343801	A,A	AG,AG	1,1	inf,-inf	inf,inf	0.296831,2.05084	0.000521329	0.00160484
2	chr7:45234500:C:T	45234500	NA,T	NA,C	NA,1	NA,-inf	NA,inf	NA,1.27791	0.000512447	0.00140285
2	chr7:44734624:A:C	44734624	C,C	A,A	1,1	inf,inf	inf,inf	2.68744,0.124331	0.000501687	0.00111375
2	chr7:45186055:G:A	45186055	NA,A	NA,G	NA,1	NA,inf	NA,inf	NA,1.1579	0.000499311	0.00136113
2	chr7:44452699:T:C	44452699	NA,C	NA,T	NA,1	NA,inf	NA,inf	NA,1.23472	0.000499203	0.00142572
2	chr7:44667087:G:A	44667087	NA,A	NA,G	NA,1	NA,inf	NA,inf	NA,1.24326	0.000496185	0.00139018
2	chr7:44801191:A:G	44801191	NA,G	NA,A	NA,1	NA,-inf	NA,inf	NA,1.47956	0.00049342	0.00143218
2	chr7:45152761:T:C	45152761	NA,C	NA,T	NA,1	NA,-inf	NA,inf	NA,1.29364	0.000492441	0.00134768
2	chr7:44385370:T:C	44385370	NA,C	NA,T	NA,1	NA,inf	NA,inf	NA,1.24393	0.000491988	0.00140812
2	chr7:45198569:A:G	45198569	NA,G	NA,A	NA,1	NA,-inf	NA,inf	NA,1.22966	0.000489642	0.00146122
2	chr7:44483914:G:A	44483914	NA,A	NA,G	NA,1	NA,inf	NA,inf	NA,1.23798	0.000485481	0.00138781
2	chr7:45109811:T:C	45109811	C,C	T,T	1,1	inf,inf	inf,inf	2.21897,0.267477	0.000484958	0.000585006
2	chr7:45272027:T:C	45272027	NA,C	NA,T	NA,1	NA,-inf	NA,inf	NA,1.29119	0.000482822	0.00133157
2	chr7:45251697:G:A	45251697	A,A	G,G	1,1	-inf,inf	inf,inf	2.07654,0.58576	0.000478245	0.00127807
2	chr7:44812371:C:T	44812371	NA,T	NA,C	NA,1	NA,-inf	NA,inf	NA,1.47193	0.00047578	0.00138073
2	chr7:44661806:G:T	44661806	NA,T	NA,G	NA,1	NA,-inf	NA,inf	NA,1.65697	0.0004755	0.00128848
2	chr7:45144825:T:C	45144825	NA,C	NA,T	NA,1	NA,-inf	NA,inf	NA,1.27867	0.000467268	0.00128004
2	chr7:44503768:T:A	44503768	NA,A	NA,T	NA,1	NA,inf	NA,inf	NA,1.27407	0.000466003	0.00135606
2	chr7:44597358:C:T	44597358	NA,T	NA,C	NA,1	NA,inf	NA,inf	NA,1.16321	0.000465947	0.00135007
2	chr7:45157834:G:A	45157834	A,A	G,G	1,1	-inf,inf	inf,inf	2.18927,0.879208	0.00046514	0.00105042
2	chr7:44546436:C:T	44546436	NA,T	NA,C	NA,1	NA,inf	NA,inf	NA,1.21715	0.000464974	0.00132636
2	chr7:44963422:A:G	44963422	NA,G	NA,A	NA,1	NA,-inf	NA,inf	NA,1.38098	0.000463718	0.00126374
2	chr7:44398321:G:A	44398321	NA,A	NA,G	NA,1	NA,inf	NA,inf	NA,1.27799	0.00046287	0.00129715
2	chr7:44613751:C:T	44613751	NA,T	NA,C	NA,1	NA,inf	NA,inf	NA,1.22056	0.000462573	0.00132028
2	chr7:44681677:A:G	44681677	NA,G	NA,A	NA,1	NA,inf	NA,inf	NA,1.19906	0.00046004	0.00128805
2	chr7:44370581:TATA:T	44370581	NA,T	NA,TATA	NA,1	NA,inf	NA,inf	NA,1.21016	0.000459262	0.00131089
2	chr7:44974053:T:C	44974053	C,C	T,T	1,1	-inf,inf	inf,inf	2.00623,0.654387	0.000451805	0.000902965
2	chr7:44941728:T:C	44941728	NA,C	NA,T	NA,1	NA,-inf	NA,inf	NA,1.27289	0.000448538	0.00122936
2	chr7:44940805:T:C	44940805	NA,C	NA,T	NA,1	NA,-inf	NA,inf	NA,1.37038	0.00044464	0.00126861
2	chr7:45118204:C:T	45118204	T,T	C,C	1,1	inf,inf	inf,inf	2.78642,0.105142	0.000440618	0.000776598
2	chr7:44384228:C:G	44384228	NA,G	NA,C	NA,1	NA,inf	NA,inf	NA,1.24671	0.000438822	0.00122979
2	chr7:45161305:C:T	45161305	NA,T	NA,C	NA,1	NA,-inf	NA,inf	NA,1.35537	0.000438568	0.00123883
2	chr7:45128232:C:T	45128232	T,T	C,C	1,1	inf,inf	inf,inf	1.89651,0.480634	0.000438237	0.000581784
2	chr7:44901735:T:C	44901735	NA,C	NA,T	NA,1	NA,-inf	NA,inf	NA,1.3831	0.00043664	0.00124363
2	chr7:44461056:C:T	44461056	NA,T	NA,C	NA,1	NA,inf	NA,inf	NA,1.1765	0.000435856	0.00124538
2	chr7:45096793:G:A	45096793	A,A	G,G	1,1	-inf,-inf	inf,inf	0.532347,1.36628	0.000434057	0.000933004
2	chr7:45256368:G:A	45256368	A,A	G,G	1,1	-inf,-inf	inf,inf	0.907207,1.74117	0.000434045	0.0012324
2	chr7:45098160:C:G	45098160	G,G	C,C	1,1	inf,inf	inf,inf	2.2426,0.51605	0.0004317	0.000542196
2	chr7:44801483:C:T	44801483	NA,T	NA,C	NA,1	NA,-inf	NA,inf	NA,1.39346	0.000428167	0.00124032
2	chr7:44957433:C:T	44957433	NA,T	NA,C	NA,1	NA,-inf	NA,inf	NA,1.25549	0.000427665	0.00117448
2	chr7:45273785:T:C	45273785	NA,C	NA,T	NA,1	NA,inf	NA,inf	NA,1.2309	0.000427109	0.00123672
2	chr7:45097574:T:C	45097574	C,NA	T,NA	1,NA	-inf,NA	inf,NA	1.84405,NA	0.000426531	0.00108353
2	chr7:44680204:C:A	44680204	NA,A	NA,C	NA,1	NA,inf	NA,inf	NA,1.15135	0.000422116	0.00118146
2	chr7:44378807:G:C	44378807	NA,C	NA,G	NA,1	NA,inf	NA,inf	NA,1.21781	0.000421825	0.00122582
2	chr7:44679313:C:G	44679313	NA,G	NA,C	NA,1	NA,inf	NA,inf	NA,1.15089	0.000421758	0.00118047
2	chr7:45255455:C:T	45255455	T,T	C,C	1,1	-inf,-inf	inf,inf	0.886874,1.74561	0.000421601	0.00119718
2	chr7:45120804:C:T	45120804	T,T	C,C	1,1	inf,inf	inf,inf	2.75829,0.136759	0.000421282	0.000743003
2	chr7:44672953:T:C	44672953	NA,C	NA,T	NA,1	NA,inf	NA,inf	NA,1.14868	0.000420099	0.00117581
2	chr7:45118780:A:G	45118780	G,G	A,A	1,1	inf,inf	inf,inf	2.76035,0.108741	0.000418337	0.000740666
2	chr7:44723697:G:A	44723697	A,A	G,G	1,1	inf,inf	inf,inf	2.63654,0.0283292	0.000417953	0.000930084
2	chr7:44880212:A:AACAT	44880212	AACAT,NA	A,NA	1,NA	-inf,NA	inf,NA	0.867843,NA	0.000417656	0.0011174
2	chr7:45245995:G:A	45245995	NA,A	NA,G	NA,1	NA,inf	NA,inf	NA,1.15524	0.000415833	0.00117667
2	chr7:44276417:G:A	44276417	A,A	G,G	1,1	inf,-inf	inf,inf	2.42031,0.113334	0.000414273	0.00102447
2	chr7:44425395:G:A	44425395	NA,A	NA,G	NA,1	NA,inf	NA,inf	NA,1.14551	0.00041285	0.00116297
2	chr7:45118299:C:T	45118299	T,T	C,C	1,1	inf,inf	inf,inf	2.73308,0.106948	0.00041144	0.000725882
2	chr7:45259578:C:T	45259578	NA,T	NA,C	NA,1	NA,inf	NA,inf	NA,1.12081	0.000410744	0.00116549
2	chr7:45199994:A:C	45199994	NA,C	NA,A	NA,1	NA,inf	NA,inf	NA,1.12944	0.00041073	0.00115525
2	chr7:45211263:T:C	45211263	C,C	T,T	1,1	-inf,inf	inf,inf	2.18791,0.324462	0.000410201	0.00110722
2	chr7:45140251:C:T	45140251	NA,T	NA,C	NA,1	NA,-inf	NA,inf	NA,1.29784	0.000408572	0.00117939
2	chr7:44651148:G:C	44651148	NA,C	NA,G	NA,1	NA,-inf	NA,inf	NA,1.67189	0.000407235	0.00110745
2	chr7:44788752:T:A	44788752	A,NA	T,NA	1,NA	inf,NA	inf,NA	0.84733,NA	0.00040286	0.00107807
2	chr7:44822722:G:GC	44822722	NA,GC	NA,G	NA,1	NA,-inf	NA,inf	NA,1.35425	0.000400067	0.00115747
2	chr7:44393147:C:T	44393147	NA,T	NA,C	NA,1	NA,inf	NA,inf	NA,1.18518	0.000398324	0.00115648
2	chr7:44334457:C:T	44334457	T,NA	C,NA	1,NA	-inf,NA	inf,NA	1.79477,NA	0.000397977	0.00111132
2	chr7:44982067:T:C	44982067	C,C	T,T	1,1	-inf,-inf	inf,inf	0.918184,1.16422	0.000397426	0.000770753
2	chr7:44940141:A:G	44940141	NA,G	NA,A	NA,1	NA,-inf	NA,inf	NA,1.2993	0.000392286	0.00111878
2	chr7:44504337:AATTT:A	44504337	NA,A	NA,AATTT	NA,1	NA,inf	NA,inf	NA,1.11667	0.000392284	0.00112
2	chr7:44889502:G:A	44889502	NA,A	NA,G	NA,1	NA,-inf	NA,inf	NA,1.2425	0.000392088	0.00106958
2	chr7:45156801:C:T	45156801	NA,T	NA,C	NA,1	NA,-inf	NA,inf	NA,1.24926	0.00038947	0.00113638
2	chr7:44907303:G:A	44907303	NA,A	NA,G	NA,1	NA,inf	NA,inf	NA,1.04869	0.000387202	0.00114013
2	chr7:44519046:T:C	44519046	NA,C	NA,T	NA,1	NA,inf	NA,inf	NA,1.10937	0.000385849	0.00109811
2	chr7:44982071:A:T	44982071	T,T	A,A	1,1	-inf,-inf	inf,inf	0.917996,1.14668	0.000385583	0.000747953
2	chr7:45149196:TC:T	45149196	NA,T	NA,TC	NA,1	NA,inf	NA,inf	NA,1.12352	0.000385076	0.00108399
2	chr7:44731598:C:T	44731598	T,T	C,C	1,1	inf,inf	inf,inf	3.89495,0.880333	0.000384605	0.000962325
2	chr7:44642141:G:GC	44642141	NA,GC	NA,G	NA,1	NA,-inf	NA,inf	NA,1.62669	0.000383655	0.001044
2	chr7:44531385:G:A	44531385	NA,A	NA,G	NA,1	NA,-inf	NA,inf	NA,1.33841	0.000383364	0.00105279
2	chr7:44646898:G:A	44646898	NA,A	NA,G	NA,1	NA,-inf	NA,inf	NA,1.62503	0.00038224	0.00103978
2	chr7:45020836:C:T	45020836	T,NA	C,NA	1,NA	-inf,NA	inf,NA	0.98378,NA	0.000382022	0.000692778
2	chr7:44481921:A:G	44481921	NA,G	NA,A	NA,1	NA,inf	NA,inf	NA,1.15701	0.000380244	0.00110302
2	chr7:44473157:A:G	44473157	NA,G	NA,A	NA,1	NA,inf	NA,inf	NA,1.09956	0.000379984	0.0010847
2	chr7:44662412:A:T	44662412	NA,T	NA,A	NA,1	NA,-inf	NA,inf	NA,1.62137	0.000378469	0.0010294
2	chr7:44342620:G:A	44342620	NA,A	NA,G	NA,1	NA,inf	NA,inf	NA,1.09165	0.000374393	0.00106828
2	chr7:45210293:T:C	45210293	C,C	T,T	1,1	-inf,inf	inf,inf	2.26295,0.112542	0.000369706	0.000966416
2	chr7:44498327:T:A	44498327	NA,A	NA,T	NA,1	NA,inf	NA,inf	NA,1.08379	0.000369416	0.00105428
2	chr7:44290224:C:A	44290224	NA,A	NA,C	NA,1	NA,-inf	NA,inf	NA,1.13974	0.00036751	0.00100988
2	chr7:45107965:G:A	45107965	A,A	G,G	1,1	inf,inf	inf,inf	2.41408,0.0408255	0.000364884	0.0004565
2	chr7:44960290:A:G	44960290	NA,G	NA,A	NA,1	NA,-inf	NA,inf	NA,1.16016	0.000362766	0.000996941
2	chr7:44275730:C:T	44275730	T,T	C,C	1,1	inf,-inf	inf,inf	2.3842,0.0620755	0.000361913	0.000891124
2	chr7:44667670:G:A	44667670	A,NA	G,NA	1,NA	-inf,NA	inf,NA	0.911449,NA	0.000359372	0.00108321
2	chr7:44389282:G:A	44389282	NA,A	NA,G	NA,1	NA,inf	NA,inf	NA,1.12483	0.000359037	0.00104069
2	chr7:44449049:A:G	44449049	NA,G	NA,A	NA,1	NA,inf	NA,inf	NA,1.12483	0.000359037	0.00104069
2	chr7:44389076:T:C	44389076	NA,C	NA,T	NA,1	NA,inf	NA,inf	NA,1.12483	0.000359037	0.00104069
2	chr7:44418065:T:C	44418065	NA,C	NA,T	NA,1	NA,inf	NA,inf	NA,1.12458	0.000358888	0.00104027
2	chr7:44402056:T:C	44402056	NA,C	NA,T	NA,1	NA,inf	NA,inf	NA,1.12357	0.000358268	0.00103843
2	chr7:44665694:A:G	44665694	NA,G	NA,A	NA,1	NA,-inf	NA,inf	NA,1.58035	0.000356552	0.000970135
2	chr7:45150145:G:A	45150145	NA,A	NA,G	NA,1	NA,-inf	NA,inf	NA,1.22163	0.000353809	0.00101416
2	chr7:44943867:T:A	44943867	NA,A	NA,T	NA,1	NA,-inf	NA,inf	NA,1.22492	0.000353405	0.00100523
2	chr7:45219327:A:T	45219327	NA,T	NA,A	NA,1	NA,-inf	NA,inf	NA,1.1108	0.000352721	0.000969511
2	chr7:44445750:G:C	44445750	NA,C	NA,G	NA,1	NA,inf	NA,inf	NA,1.11255	0.000352142	0.0010203
2	chr7:44432505:C:T	44432505	NA,T	NA,C	NA,1	NA,inf	NA,inf	NA,1.11255	0.000352142	0.0010203
2	chr7:45153134:C:T	45153134	NA,T	NA,C	NA,1	NA,inf	NA,inf	NA,1.06825	0.000350472	0.000985032
2	chr7:44465639:T:C	44465639	NA,C	NA,T	NA,1	NA,inf	NA,inf	NA,1.10861	0.000349781	0.00101334
2	chr7:44975027:TG:T	44975027	T,T	TG,TG	1,1	-inf,inf	inf,inf	1.89241,0.210566	0.000349251	0.000752259
2	chr7:44530840:C:T	44530840	NA,T	NA,C	NA,1	NA,-inf	NA,inf	NA,1.18364	0.00034447	0.000935533
2	chr7:44960767:G:A	44960767	A,A	G,G	1,1	-inf,-inf	inf,inf	0.880468,0.943564	0.000343598	0.000696128
2	chr7:44978664:G:A	44978664	A,A	G,G	1,1	-inf,-inf	inf,inf	0.679301,1.11155	0.000342621	0.000710423
2	chr7:44519410:G:A	44519410	NA,A	NA,G	NA,1	NA,inf	NA,inf	NA,1.03533	0.000341502	0.000969934
2	chr7:44542505:G:A	44542505	NA,A	NA,G	NA,1	NA,-inf	NA,inf	NA,1.13149	0.000341473	0.000932371
2	chr7:44631722:G:A	44631722	NA,A	NA,G	NA,1	NA,inf	NA,inf	NA,1.02575	0.000340869	0.000977389
2	chr7:45156100:TAA:T	45156100	NA,T	NA,TAA	NA,1	NA,inf	NA,inf	NA,1.02228	0.000340505	0.000960689
2	chr7:44980290:TC:T	44980290	T,T	TC,TC	1,1	-inf,-inf	inf,inf	0.441671,1.41016	0.000340276	0.000742402
2	chr7:44669855:T:C	44669855	NA,C	NA,T	NA,1	NA,inf	NA,inf	NA,1.03376	0.000338752	0.000964651
2	chr7:44435324:G:A	44435324	NA,A	NA,G	NA,1	NA,inf	NA,inf	NA,1.08779	0.000338313	0.000979273
2	chr7:45102186:G:T	45102186	T,T	G,G	1,1	-inf,inf	inf,inf	2.26315,0.142728	0.000338013	0.00069989
2	chr7:44529935:G:T	44529935	NA,T	NA,G	NA,1	NA,-inf	NA,inf	NA,1.16875	0.000337035	0.00091537
2	chr7:45087733:G:A	45087733	A,A	G,G	1,1	-inf,-inf	inf,inf	0.521926,1.24687	0.000336898	0.000724296
2	chr7:45154790:G:A	45154790	NA,A	NA,G	NA,1	NA,-inf	NA,inf	NA,1.08371	0.000336172	0.00092678
2	chr7:44521745:G:A	44521745	NA,A	NA,G	NA,1	NA,inf	NA,inf	NA,1.05927	0.000335694	0.000967309
2	chr7:45203473:C:T	45203473	NA,T	NA,C	NA,1	NA,inf	NA,inf	NA,0.95505	0.000335565	0.000979407
2	chr7:45204806:T:G	45204806	G,G	T,T	1,1	-inf,inf	inf,inf	1.91147,0.141217	0.000332619	0.000819881
2	chr7:44578763:G:A	44578763	NA,A	NA,G	NA,1	NA,inf	NA,inf	NA,1.019	0.000331671	0.000943007
2	chr7:44530270:G:A	44530270	NA,A	NA,G	NA,1	NA,-inf	NA,inf	NA,1.15764	0.000330747	0.000898248
2	chr7:45249463:A:G	45249463	NA,G	NA,A	NA,1	NA,inf	NA,inf	NA,1.01787	0.000329194	0.000944251
2	chr7:44683267:T:C	44683267	NA,C	NA,T	NA,1	NA,inf	NA,inf	NA,1.38164	0.000328744	0.000933329
2	chr7:44472556:A:G	44472556	G,NA	A,NA	1,NA	-inf,NA	inf,NA	1.1202,NA	0.000328224	0.000832457
2	chr7:45241486:T:C	45241486	NA,C	NA,T	NA,1	NA,inf	NA,inf	NA,1.07637	0.000327036	0.000934679
2	chr7:44722815:G:A	44722815	A,A	G,G	1,1	-inf,-inf	inf,inf	2.21874,1.03892	0.000326968	0.000788919
2	chr7:44479472:A:T	44479472	T,NA	A,NA	1,NA	-inf,NA	inf,NA	1.11821,NA	0.000326668	0.000828477
2	chr7:45150017:A:G	45150017	NA,G	NA,A	NA,1	NA,-inf	NA,inf	NA,1.17184	0.000326354	0.00093449
2	chr7:44686130:A:G	44686130	NA,G	NA,A	NA,1	NA,-inf	NA,inf	NA,1.12282	0.000325728	0.00090246
2	chr7:45080751:C:T	45080751	NA,T	NA,C	NA,1	NA,inf	NA,inf	NA,1.3074	0.000325098	0.000927733
2	chr7:45073625:G:T	45073625	NA,T	NA,G	NA,1	NA,inf	NA,inf	NA,1.30353	0.000323289	0.000922178
2	chr7:44527888:G:A	44527888	NA,A	NA,G	NA,1	NA,inf	NA,inf	NA,1.00856	0.000320381	0.000900742
2	chr7:44530142:A:T	44530142	NA,T	NA,A	NA,1	NA,-inf	NA,inf	NA,1.21708	0.000320092	0.000881388
2	chr7:44479477:A:G	44479477	G,NA	A,NA	1,NA	-inf,NA	inf,NA	1.10574,NA	0.000318877	0.000809163
2	chr7:44338371:T:C	44338371	NA,C	NA,T	NA,1	NA,inf	NA,inf	NA,1.05331	0.000318415	0.000921239
2	chr7:45069373:A:G	45069373	G,G	A,A	1,1	-inf,-inf	inf,inf	0.589608,1.50481	0.000317346	0.00065892
2	chr7:44699623:G:A	44699623	NA,A	NA,G	NA,1	NA,-inf	NA,inf	NA,1.10142	0.000315318	0.000873477
2	chr7:45260064:T:G	45260064	G,G	T,T	1,1	-inf,-inf	inf,inf	1.65069,0.76459	0.000313775	0.000840877
2	chr7:45096240:C:G	45096240	G,G	C,C	1,1	-inf,-inf	inf,inf	0.462807,1.276	0.000313034	0.000682722
2	chr7:45119172:G:C	45119172	NA,C	NA,G	NA,1	NA,-inf	NA,inf	NA,1.01898	0.000311454	0.000851124
2	chr7:45271803:G:A	45271803	NA,A	NA,G	NA,1	NA,inf	NA,inf	NA,1.00628	0.000311012	0.000883861
2	chr7:44945010:A:G	44945010	NA,G	NA,A	NA,1	NA,inf	NA,inf	NA,0.953764	0.000309083	0.000895309
2	chr7:45274376:C:T	45274376	NA,T	NA,C	NA,1	NA,inf	NA,inf	NA,1.01507	0.000309063	0.000882941
2	chr7:45127926:C:G	45127926	G,G	C,C	1,1	inf,inf	inf,inf	1.91246,0.143881	0.00030735	0.000410321
2	chr7:44972659:TCA:T	44972659	T,T	TCA,TCA	1,1	-inf,inf	inf,inf	1.74345,0.706624	0.000305068	0.000627484
2	chr7:44925608:TAG:T	44925608	T,NA	TAG,NA	1,NA	-inf,NA	inf,NA	1.79472,NA	0.000303664	0.000788954
2	chr7:44723088:T:C	44723088	NA,C	NA,T	NA,1	NA,-inf	NA,inf	NA,1.13214	0.000303616	0.000825979
2	chr7:45026675:T:C	45026675	NA,C	NA,T	NA,1	NA,inf	NA,inf	NA,1.28968	0.000302816	0.000864748
2	chr7:44374971:T:C	44374971	NA,C	NA,T	NA,1	NA,inf	NA,inf	NA,1.02384	0.000302533	0.000873965
2	chr7:45050127:T:C	45050127	C,C	T,T	1,1	-inf,-inf	inf,inf	0.860126,1.44566	0.00030186	0.000552521
2	chr7:45037252:C:T	45037252	T,NA	C,NA	1,NA	inf,NA	inf,NA	0.824529,NA	0.000298332	0.000912025
2	chr7:45184687:G:T	45184687	NA,T	NA,G	NA,1	NA,inf	NA,inf	NA,0.973309	0.000296478	0.000831837
2	chr7:44702547:T:G	44702547	NA,G	NA,T	NA,1	NA,-inf	NA,inf	NA,1.06231	0.000295652	0.000818925
2	chr7:45096274:G:A	45096274	A,A	G,G	1,1	-inf,-inf	inf,inf	0.417341,1.29846	0.000295083	0.000651045
2	chr7:44672847:T:C	44672847	NA,C	NA,T	NA,1	NA,inf	NA,inf	NA,0.954192	0.000295038	0.000838844
2	chr7:44315312:C:T	44315312	NA,T	NA,C	NA,1	NA,inf	NA,inf	NA,0.915914	0.000293478	0.000835891
2	chr7:44642769:A:G	44642769	NA,G	NA,A	NA,1	NA,inf	NA,inf	NA,0.949701	0.000293384	0.000834155
2	chr7:45192812:G:A	45192812	NA,A	NA,G	NA,1	NA,-inf	NA,inf	NA,1.08914	0.000293156	0.000830874
2	chr7:45236172:C:G	45236172	NA,G	NA,C	NA,1	NA,inf	NA,inf	NA,0.948768	0.000292413	0.000824452
2	chr7:44973162:A:G	44973162	G,G	A,A	1,1	-inf,inf	inf,inf	1.73544,0.68657	0.000292267	0.000601101
2	chr7:45263093:T:C	45263093	C,C	T,T	1,1	-inf,inf	inf,inf	2.05671,0.354609	0.00029151	0.000758842
2	chr7:44735045:G:T	44735045	T,T	G,G	1,1	-inf,-inf	inf,inf	5.92273,0.15355	0.000291301	0.000822461
2	chr7:44640020:G:A	44640020	NA,A	NA,G	NA,1	NA,inf	NA,inf	NA,0.945277	0.000291145	0.000827707
2	chr7:44978765:C:T	44978765	NA,T	NA,C	NA,1	NA,inf	NA,inf	NA,1.22177	0.00029103	0.000828275
2	chr7:44990288:A:G	44990288	G,G	A,A	1,1	-inf,-inf	inf,inf	0.41629,1.35344	0.00028981	0.000636203
2	chr7:44983904:T:A	44983904	A,A	T,T	1,1	-inf,-inf	inf,inf	0.397643,1.37458	0.000289503	0.000638848
2	chr7:44651675:C:T	44651675	NA,T	NA,C	NA,1	NA,inf	NA,inf	NA,0.94024	0.000288459	0.000820044
2	chr7:44957729:C:A	44957729	A,A	C,C	1,1	-inf,-inf	inf,inf	2.19469,0.683135	0.000287172	0.000356299
2	chr7:45155944:C:T	45155944	T,T	C,C	1,1	-inf,inf	inf,inf	1.81177,0.905075	0.000286381	0.000664043
2	chr7:44724553:G:A	44724553	A,NA	G,NA	1,NA	-inf,NA	inf,NA	2.46231,NA	0.000286155	0.000779924
2	chr7:45120928:A:G	45120928	NA,G	NA,A	NA,1	NA,-inf	NA,inf	NA,1.06156	0.000285563	0.000808506
2	chr7:44547168:G:C	44547168	NA,C	NA,G	NA,1	NA,inf	NA,inf	NA,1.27259	0.000285547	0.000808954
2	chr7:44707900:G:A	44707900	NA,A	NA,G	NA,1	NA,-inf	NA,inf	NA,1.26456	0.000285108	0.000784281
2	chr7:44872470:G:A	44872470	A,NA	G,NA	1,NA	-inf,NA	inf,NA	1.68876,NA	0.000284665	0.000746658
2	chr7:44650423:G:A	44650423	NA,A	NA,G	NA,1	NA,inf	NA,inf	NA,0.925948	0.000281579	0.000800554
2	chr7:44713843:A:G	44713843	NA,G	NA,A	NA,1	NA,inf	NA,inf	NA,0.913504	0.000281273	0.000785411
2	chr7:44966196:G:A	44966196	A,A	G,G	1,1	-inf,inf	inf,inf	2.15786,0.00578289	0.000281214	0.000555497
2	chr7:44283962:C:T	44283962	NA,T	NA,C	NA,1	NA,-inf	NA,inf	NA,0.979283	0.000280875	0.000772441
2	chr7:44338337:A:G	44338337	NA,G	NA,A	NA,1	NA,inf	NA,inf	NA,0.920592	0.000280614	0.000786041
2	chr7:44969242:T:C	44969242	NA,C	NA,T	NA,1	NA,-inf	NA,inf	NA,0.983533	0.000277853	0.000773603
2	chr7:44660525:T:A	44660525	NA,A	NA,T	NA,1	NA,inf	NA,inf	NA,0.915066	0.000276248	0.000784742
2	chr7:44639193:G:C	44639193	NA,C	NA,G	NA,1	NA,-inf	NA,inf	NA,0.999157	0.000275641	0.000753708
2	chr7:45109174:C:A	45109174	A,A	C,C	1,1	-inf,-inf	inf,inf	0.453118,1.19029	0.000274724	0.000597813
2	chr7:45116643:G:A	45116643	A,A	G,G	1,1	-inf,-inf	inf,inf	0.584196,1.04259	0.000274188	0.000584534
2	chr7:45191565:T:A	45191565	NA,A	NA,T	NA,1	NA,-inf	NA,inf	NA,1.05392	0.000273292	0.000768307
2	chr7:44323642:G:C	44323642	NA,C	NA,G	NA,1	NA,-inf	NA,inf	NA,0.968109	0.000273117	0.000752046
2	chr7:44989758:C:T	44989758	T,T	C,C	1,1	-inf,-inf	inf,inf	0.374862,1.36981	0.000272961	0.000606204
2	chr7:44940394:G:C	44940394	NA,C	NA,G	NA,1	NA,inf	NA,inf	NA,0.83719	0.000272863	0.000776421
2	chr7:44741396:A:G	44741396	NA,G	NA,A	NA,1	NA,-inf	NA,inf	NA,1.10605	0.000272332	0.000781434
2	chr7:45009696:G:T	45009696	NA,T	NA,G	NA,1	NA,inf	NA,inf	NA,1.21759	0.000271808	0.000774803
2	chr7:44982977:T:C	44982977	NA,C	NA,T	NA,1	NA,inf	NA,inf	NA,1.21681	0.00027159	0.000773866
2	chr7:44963351:T:G	44963351	NA,G	NA,T	NA,1	NA,-inf	NA,inf	NA,0.981333	0.000271273	0.00074977
2	chr7:45115511:G:A	45115511	A,A	G,G	1,1	-inf,-inf	inf,inf	0.58125,1.03926	0.000270592	0.000577216
2	chr7:44933410:A:G	44933410	NA,G	NA,A	NA,1	NA,-inf	NA,inf	NA,1.07681	0.000270006	0.00077702
2	chr7:44959149:T:C	44959149	C,C	T,T	1,1	-inf,-inf	inf,inf	2.28259,0.298547	0.000269729	0.000546911
2	chr7:44657300:C:T	44657300	NA,T	NA,C	NA,1	NA,inf	NA,inf	NA,0.900419	0.000269339	0.000764991
2	chr7:44657005:A:C	44657005	NA,C	NA,A	NA,1	NA,inf	NA,inf	NA,0.90003	0.000269168	0.000764498
2	chr7:44933720:A:G	44933720	NA,G	NA,A	NA,1	NA,-inf	NA,inf	NA,1.07462	0.000269075	0.000774296
2	chr7:45001617:A:G	45001617	NA,G	NA,A	NA,1	NA,inf	NA,inf	NA,1.20954	0.000268924	0.000766514
2	chr7:44659039:T:C	44659039	NA,C	NA,T	NA,1	NA,inf	NA,inf	NA,0.899108	0.000268749	0.000763291
2	chr7:44658602:C:T	44658602	NA,T	NA,C	NA,1	NA,inf	NA,inf	NA,0.89906	0.000268727	0.000763235
2	chr7:44657783:C:G	44657783	NA,G	NA,C	NA,1	NA,inf	NA,inf	NA,0.898771	0.000268587	0.000762828
2	chr7:44659009:C:G	44659009	NA,G	NA,C	NA,1	NA,inf	NA,inf	NA,0.89864	0.000268513	0.00076262
2	chr7:44661631:G:A	44661631	NA,A	NA,G	NA,1	NA,inf	NA,inf	NA,0.898309	0.000268396	0.000762273
2	chr7:44658042:A:G	44658042	NA,G	NA,A	NA,1	NA,inf	NA,inf	NA,0.89829	0.000268371	0.000762209
2	chr7:44928778:C:T	44928778	NA,T	NA,C	NA,1	NA,-inf	NA,inf	NA,1.07253	0.000268207	0.000771758
2	chr7:44883239:A:G	44883239	NA,G	NA,A	NA,1	NA,-inf	NA,inf	NA,1.01208	0.000268206	0.000733381
2	chr7:44660365:C:G	44660365	NA,G	NA,C	NA,1	NA,inf	NA,inf	NA,0.897517	0.000268026	0.000761222
2	chr7:44681217:T:C	44681217	NA,C	NA,T	NA,1	NA,inf	NA,inf	NA,0.897611	0.000267242	0.000759479
2	chr7:44668308:G:C	44668308	NA,C	NA,G	NA,1	NA,inf	NA,inf	NA,0.89529	0.000267018	0.000758322
2	chr7:45066732:T:C	45066732	NA,C	NA,T	NA,1	NA,inf	NA,inf	NA,1.20447	0.000266679	0.000760009
2	chr7:45274391:A:G	45274391	G,NA	A,NA	1,NA	inf,NA	inf,NA	1.31016,NA	0.000266661	0.000696485
2	chr7:44571331:G:A	44571331	NA,A	NA,G	NA,1	NA,inf	NA,inf	NA,1.23504	0.000266652	0.000756128
2	chr7:45098975:T:G	45098975	G,G	T,T	1,1	-inf,-inf	inf,inf	0.444031,1.18375	0.000266279	0.000580573
2	chr7:45051776:T:C	45051776	NA,C	NA,T	NA,1	NA,inf	NA,inf	NA,1.20003	0.000265183	0.000755702
2	chr7:44743759:C:T	44743759	NA,T	NA,C	NA,1	NA,-inf	NA,inf	NA,1.08828	0.000264966	0.000760083
2	chr7:44320879:G:A	44320879	NA,A	NA,G	NA,1	NA,-inf	NA,inf	NA,0.928886	0.000264375	0.00072644
2	chr7:45055277:A:G	45055277	NA,G	NA,A	NA,1	NA,inf	NA,inf	NA,1.19781	0.000264317	0.000753212
2	chr7:45044264:G:T	45044264	NA,T	NA,G	NA,1	NA,inf	NA,inf	NA,1.19762	0.000264031	0.000752368
2	chr7:45072677:C:T	45072677	NA,T	NA,C	NA,1	NA,inf	NA,inf	NA,1.19762	0.000264031	0.000752368
2	chr7:45053779:A:G	45053779	NA,G	NA,A	NA,1	NA,inf	NA,inf	NA,1.19674	0.000263887	0.000751972
2	chr7:44935029:C:G	44935029	NA,G	NA,C	NA,1	NA,-inf	NA,inf	NA,1.06055	0.000263364	0.000757631
2	chr7:44990750:G:T	44990750	NA,T	NA,G	NA,1	NA,inf	NA,inf	NA,1.19426	0.000262801	0.000748732
2	chr7:44980992:A:G	44980992	NA,G	NA,A	NA,1	NA,inf	NA,inf	NA,1.19247	0.000261977	0.000746389
2	chr7:45098833:ATATATACT:A	45098833	A,A	ATATATACT,ATATATACT	1,1	-inf,-inf	inf,inf	0.432162,1.18796	0.000261532	0.000571821
2	chr7:45104514:C:T	45104514	T,T	C,C	1,1	-inf,-inf	inf,inf	0.439072,1.1799	0.000261323	0.000570578
2	chr7:44972622:AC:A	44972622	NA,A	NA,AC	NA,1	NA,-inf	NA,inf	NA,0.950083	0.000260443	0.000718441
2	chr7:44670652:C:G	44670652	NA,G	NA,C	NA,1	NA,inf	NA,inf	NA,0.878097	0.000259336	0.000736225
2	chr7:44970757:T:G	44970757	NA,G	NA,T	NA,1	NA,-inf	NA,inf	NA,0.946954	0.000259129	0.000714835
2	chr7:45109780:C:T	45109780	NA,T	NA,C	NA,1	NA,inf	NA,inf	NA,0.845046	0.000258498	0.000724543
2	chr7:45273868:A:G	45273868	G,G	A,A	1,1	-inf,inf	inf,inf	0.313164,1.8325	0.00025829	0.000772519
2	chr7:44733711:C:T	44733711	T,T	C,C	1,1	-inf,-inf	inf,inf	5.62783,0.0361327	0.000257817	0.00070952
2	chr7:45062262:C:T	45062262	NA,T	NA,C	NA,1	NA,inf	NA,inf	NA,1.1811	0.000257721	0.000734152
2	chr7:45185624:T:C	45185624	C,NA	T,NA	1,NA	-inf,NA	inf,NA	1.23555,NA	0.000257285	0.000531388
2	chr7:44613604:C:T	44613604	NA,T	NA,C	NA,1	NA,-inf	NA,inf	NA,0.999419	0.000256808	0.000707169
2	chr7:45104293:A:G	45104293	G,G	A,A	1,1	-inf,-inf	inf,inf	0.427568,1.18391	0.000256568	0.000561868
2	chr7:45246101:C:T	45246101	NA,T	NA,C	NA,1	NA,inf	NA,inf	NA,0.925505	0.000254751	0.000719
2	chr7:45189377:C:T	45189377	NA,T	NA,C	NA,1	NA,-inf	NA,inf	NA,1.00753	0.000254592	0.000716172
2	chr7:45173142:C:T	45173142	NA,T	NA,C	NA,1	NA,inf	NA,inf	NA,1.02509	0.000254323	0.000715409
2	chr7:44858664:A:T	44858664	NA,T	NA,A	NA,1	NA,inf	NA,inf	NA,0.786665	0.000253484	0.000732643
2	chr7:44458903:A:G	44458903	NA,G	NA,A	NA,1	NA,-inf	NA,inf	NA,0.930501	0.000253138	0.000701897
2	chr7:45105017:C:T	45105017	T,NA	C,NA	1,NA	inf,NA	inf,NA	1.44954,NA	0.000252741	0.000507387
2	chr7:45101000:T:C	45101000	C,C	T,T	1,1	-inf,-inf	inf,inf	0.422048,1.18007	0.000251601	0.000551659
2	chr7:44921946:A:G	44921946	NA,G	NA,A	NA,1	NA,-inf	NA,inf	NA,1.02839	0.000250782	0.000720545
2	chr7:44852405:G:C	44852405	C,NA	G,NA	1,NA	inf,NA	inf,NA	2.50466,NA	0.000250706	0.000589932
2	chr7:45254346:T:C	45254346	NA,C	NA,T	NA,1	NA,inf	NA,inf	NA,0.88759	0.000250686	0.000706973
2	chr7:44547146:T:A	44547146	NA,A	NA,T	NA,1	NA,inf	NA,inf	NA,0.865004	0.000249968	0.000708535
2	chr7:44289207:C:T	44289207	T,NA	C,NA	1,NA	inf,NA	inf,NA	1.16536,NA	0.000249603	0.000679948
2	chr7:44640325:C:T	44640325	NA,T	NA,C	NA,1	NA,inf	NA,inf	NA,0.855996	0.000249503	0.000708336
2	chr7:44978563:C:T	44978563	T,NA	C,NA	1,NA	inf,NA	inf,NA	0.760579,NA	0.000249388	0.000772785
2	chr7:44518929:C:CTTCTTTTTCTTTCTTTCT	44518929	NA,CTTCTTTTTCTTTCTTTCT	NA,C	NA,1	NA,-inf	NA,inf	NA,0.920283	0.000248981	0.000687957
2	chr7:45106985:G:A	45106985	A,A	G,G	1,1	inf,-inf	inf,inf	2.16835,0.0182673	0.000248184	0.000319754
2	chr7:45144446:T:C	45144446	NA,C	NA,T	NA,1	NA,-inf	NA,inf	NA,0.985473	0.000248076	0.000688127
2	chr7:44640899:T:C	44640899	NA,C	NA,T	NA,1	NA,inf	NA,inf	NA,0.852075	0.000247882	0.000703684
2	chr7:45238221:C:T	45238221	NA,T	NA,C	NA,1	NA,inf	NA,inf	NA,0.893785	0.000247726	0.000710579
2	chr7:44640629:A:G	44640629	NA,G	NA,A	NA,1	NA,-inf	NA,inf	NA,1.10424	0.000246735	0.000695745
2	chr7:44321420:A:G	44321420	NA,G	NA,A	NA,1	NA,-inf	NA,inf	NA,0.927923	0.000245982	0.000683341
2	chr7:45112772:G:T	45112772	NA,T	NA,G	NA,1	NA,-inf	NA,inf	NA,0.960559	0.000244479	0.000690376
2	chr7:44474336:A:G	44474336	G,NA	A,NA	1,NA	inf,NA	inf,NA	1.05959,NA	0.000243186	0.000629215
2	chr7:44992522:C:A	44992522	NA,A	NA,C	NA,1	NA,-inf	NA,inf	NA,0.986096	0.000242845	0.000663254
2	chr7:44757946:G:A	44757946	A,NA	G,NA	1,NA	-inf,NA	inf,NA	2.08619,NA	0.000242754	0.000685192
2	chr7:44696637:CCCCA:C	44696637	C,C	CCCCA,CCCCA	1,1	inf,inf	inf,inf	0.484533,1.75142	0.000242571	0.0006698
2	chr7:45070928:G:A	45070928	NA,A	NA,G	NA,1	NA,inf	NA,inf	NA,1.13276	0.000240321	0.000683848
2	chr7:45193133:G:C	45193133	NA,C	NA,G	NA,1	NA,-inf	NA,inf	NA,0.970588	0.000239844	0.000673231
2	chr7:45241124:G:T	45241124	NA,T	NA,G	NA,1	NA,inf	NA,inf	NA,0.846733	0.000239475	0.000682407
2	chr7:44631984:G:A	44631984	NA,A	NA,G	NA,1	NA,-inf	NA,inf	NA,1.00514	0.000239447	0.000678253
2	chr7:44301306:G:C	44301306	NA,C	NA,G	NA,1	NA,inf	NA,inf	NA,0.797114	0.000239369	0.000684955
2	chr7:44644290:T:C	44644290	NA,C	NA,T	NA,1	NA,-inf	NA,inf	NA,1.08347	0.000239333	0.000674679
2	chr7:44925191:G:A	44925191	NA,A	NA,G	NA,1	NA,-inf	NA,inf	NA,0.996041	0.000238544	0.00068465
2	chr7:44977939:AC:A	44977939	A,A	AC,AC	1,1	-inf,-inf	inf,inf	2.18238,0.114982	0.000238388	0.000457453
2	chr7:45273310:T:C	45273310	C,NA	T,NA	1,NA	inf,NA	inf,NA	1.24503,NA	0.000238289	0.000623681
2	chr7:45143687:C:T	45143687	T,NA	C,NA	1,NA	inf,NA	inf,NA	1.47924,NA	0.000237944	0.000496285
2	chr7:45245158:T:C	45245158	NA,C	NA,T	NA,1	NA,inf	NA,inf	NA,0.883578	0.000237887	0.000671003
2	chr7:45029375:A:G	45029375	NA,G	NA,A	NA,1	NA,inf	NA,inf	NA,1.12165	0.000236681	0.000673365
2	chr7:44914515:A:C	44914515	NA,C	NA,A	NA,1	NA,-inf	NA,inf	NA,0.990102	0.000236409	0.000678549
2	chr7:45158711:A:G	45158711	G,G	A,A	1,1	-inf,inf	inf,inf	1.82174,0.773938	0.000236136	0.00055047
2	chr7:44325857:C:G	44325857	NA,G	NA,C	NA,1	NA,-inf	NA,inf	NA,0.875529	0.000235385	0.000647015
2	chr7:45127725:T:A	45127725	NA,A	NA,T	NA,1	NA,inf	NA,inf	NA,0.764995	0.000235101	0.000651153
2	chr7:44977607:C:T	44977607	T,NA	C,NA	1,NA	inf,NA	inf,NA	0.707122,NA	0.000234974	0.000732272
2	chr7:45058891:G:A	45058891	NA,A	NA,G	NA,1	NA,inf	NA,inf	NA,1.12461	0.000233591	0.000663742
2	chr7:45136905:G:T	45136905	NA,T	NA,G	NA,1	NA,-inf	NA,inf	NA,0.87118	0.000233548	0.000641346
2	chr7:45058566:G:A	45058566	NA,A	NA,G	NA,1	NA,inf	NA,inf	NA,1.11698	0.000233221	0.000663628
2	chr7:45251770:A:G	45251770	G,G	A,A	1,1	inf,-inf	inf,inf	0.0518371,1.92365	0.000232836	0.00069811
2	chr7:44301645:C:T	44301645	NA,T	NA,C	NA,1	NA,inf	NA,inf	NA,0.776448	0.000231923	0.000663398
2	chr7:45100293:G:A	45100293	A,A	G,G	1,1	inf,inf	inf,inf	2.11619,0.0161547	0.000231595	0.000300008
2	chr7:44962004:GGGGCTGAGGGAGGCAGA:G	44962004	G,G	GGGGCTGAGGGAGGCAGA,GGGGCTGAGGGAGGCAGA	1,1	-inf,inf	inf,inf	2.28849,0.0934649	0.000231178	0.000550825
2	chr7:44501498:A:G	44501498	NA,G	NA,A	NA,1	NA,inf	NA,inf	NA,0.846741	0.000230648	0.000660675
2	chr7:44646931:C:T	44646931	NA,T	NA,C	NA,1	NA,-inf	NA,inf	NA,1.05653	0.000230041	0.000648319
2	chr7:45011856:G:A	45011856	A,NA	G,NA	1,NA	inf,NA	inf,NA	0.763189,NA	0.000229501	0.000706955
2	chr7:45106012:C:T	45106012	T,NA	C,NA	1,NA	inf,NA	inf,NA	1.38718,NA	0.000229234	0.000464954
2	chr7:45035135:C:T	45035135	NA,T	NA,C	NA,1	NA,inf	NA,inf	NA,1.09621	0.000227358	0.000646473
2	chr7:44649049:T:C	44649049	NA,C	NA,T	NA,1	NA,-inf	NA,inf	NA,1.04752	0.000227132	0.000640126
2	chr7:45036264:A:G	45036264	NA,G	NA,A	NA,1	NA,inf	NA,inf	NA,1.09357	0.000226678	0.000644523
2	chr7:44978155:C:T	44978155	NA,T	NA,C	NA,1	NA,-inf	NA,inf	NA,0.863747	0.000226545	0.000625059
2	chr7:44570153:C:T	44570153	NA,T	NA,C	NA,1	NA,-inf	NA,inf	NA,0.895866	0.000226538	0.000622231
2	chr7:44722905:T:C	44722905	NA,C	NA,T	NA,1	NA,inf	NA,inf	NA,0.798777	0.000225544	0.000634407
2	chr7:44636408:G:A	44636408	NA,A	NA,G	NA,1	NA,-inf	NA,inf	NA,0.870727	0.000225001	0.000625506
2	chr7:45256702:G:C	45256702	NA,C	NA,G	NA,1	NA,inf	NA,inf	NA,0.820508	0.000224899	0.0006337
2	chr7:44486463:T:TA	44486463	NA,TA	NA,T	NA,1	NA,-inf	NA,inf	NA,0.889075	0.000224006	0.000630556
2	chr7:45177047:T:C	45177047	C,C	T,T	1,1	inf,-inf	inf,inf	0.57362,1.4843	0.000223234	0.000729819
2	chr7:44939111:T:C	44939111	C,NA	T,NA	1,NA	inf,NA	inf,NA	0.627647,NA	0.000221736	0.000679942
2	chr7:44608637:C:T	44608637	NA,T	NA,C	NA,1	NA,inf	NA,inf	NA,0.78727	0.00022157	0.000633763
2	chr7:45261459:A:G	45261459	NA,G	NA,A	NA,1	NA,inf	NA,inf	NA,0.809625	0.000221001	0.000622433
2	chr7:45245467:C:T	45245467	NA,T	NA,C	NA,1	NA,inf	NA,inf	NA,0.808768	0.000220552	0.000621385
2	chr7:44730270:A:G	44730270	G,G	A,A	1,1	-inf,-inf	inf,inf	5.51796,0.6577	0.000219778	0.000625887
2	chr7:44924032:T:C	44924032	NA,C	NA,T	NA,1	NA,-inf	NA,inf	NA,0.843944	0.000219556	0.000604751
2	chr7:44923869:C:T	44923869	NA,T	NA,C	NA,1	NA,-inf	NA,inf	NA,0.843851	0.000219528	0.000604676
2	chr7:44289201:G:A	44289201	A,NA	G,NA	1,NA	-inf,NA	inf,NA	1.17048,NA	0.000219394	0.000594667
2	chr7:45221711:C:G	45221711	NA,G	NA,C	NA,1	NA,inf	NA,inf	NA,0.785146	0.000219353	0.000610979
2	chr7:45240661:C:T	45240661	NA,T	NA,C	NA,1	NA,inf	NA,inf	NA,0.760862	0.000219048	0.000616636
2	chr7:44463605:C:G	44463605	NA,G	NA,C	NA,1	NA,-inf	NA,inf	NA,0.843488	0.00021862	0.000598534
2	chr7:44641288:C:G	44641288	NA,G	NA,C	NA,1	NA,-inf	NA,inf	NA,1.02857	0.000218446	0.000615322
2	chr7:44654536:T:C	44654536	NA,C	NA,T	NA,1	NA,inf	NA,inf	NA,0.782054	0.000218163	0.00061438
2	chr7:45246691:C:A	45246691	NA,A	NA,C	NA,1	NA,inf	NA,inf	NA,0.828357	0.000217761	0.000613727
2	chr7:44906233:C:A	44906233	NA,A	NA,C	NA,1	NA,-inf	NA,inf	NA,0.934641	0.000217727	0.000623955
2	chr7:45097926:C:T	45097926	T,T	C,C	1,1	inf,inf	inf,inf	2.05595,0.146345	0.000217274	0.000283626
2	chr7:44927421:G:GGA	44927421	NA,GGA	NA,G	NA,1	NA,-inf	NA,inf	NA,0.836947	0.000217205	0.000598305
2	chr7:45134361:G:A	45134361	NA,A	NA,G	NA,1	NA,inf	NA,inf	NA,1.05754	0.00021698	0.000616205
2	chr7:44721917:A:G	44721917	NA,G	NA,A	NA,1	NA,-inf	NA,inf	NA,1.21262	0.000216339	0.000592994
2	chr7:44908611:A:G	44908611	NA,G	NA,A	NA,1	NA,-inf	NA,inf	NA,0.930452	0.00021623	0.000612309
2	chr7:45248865:C:T	45248865	NA,T	NA,C	NA,1	NA,inf	NA,inf	NA,0.823914	0.000216125	0.000609048
2	chr7:44941819:A:G	44941819	G,G	A,A	1,1	-inf,-inf	inf,inf	2.50443,0.582058	0.000215607	0.000745969
2	chr7:44705000:T:C	44705000	NA,C	NA,T	NA,1	NA,-inf	NA,inf	NA,1.20689	0.000215224	0.000590105
2	chr7:44648800:G:A	44648800	NA,A	NA,G	NA,1	NA,-inf	NA,inf	NA,1.01002	0.000215172	0.000605983
2	chr7:44704703:T:C	44704703	C,NA	T,NA	1,NA	-inf,NA	inf,NA	1.18837,NA	0.000214963	0.000559738
2	chr7:44824903:C:T	44824903	T,NA	C,NA	1,NA	inf,NA	inf,NA	0.555822,NA	0.000214875	0.000657108
2	chr7:44655120:A:T	44655120	NA,T	NA,A	NA,1	NA,inf	NA,inf	NA,0.766916	0.000214735	0.000607878
2	chr7:45038473:G:A	45038473	NA,A	NA,G	NA,1	NA,inf	NA,inf	NA,1.05306	0.000214202	0.000608298
2	chr7:45152676:G:A	45152676	NA,A	NA,G	NA,1	NA,inf	NA,inf	NA,0.746509	0.00021376	0.000596426
2	chr7:44642945:A:G	44642945	NA,G	NA,A	NA,1	NA,-inf	NA,inf	NA,1.00987	0.000213346	0.000600428
2	chr7:44915026:A:AAAAT	44915026	AAAAT,NA	A,NA	1,NA	inf,NA	inf,NA	1.8058,NA	0.000213204	0.000468321
2	chr7:45244825:C:T	45244825	T,T	C,C	1,1	inf,-inf	inf,inf	0.0686511,1.86563	0.000212626	0.000637582
2	chr7:44275280:G:A	44275280	NA,A	NA,G	NA,1	NA,inf	NA,inf	NA,0.759808	0.000212312	0.000593
2	chr7:44923884:A:T	44923884	NA,T	NA,A	NA,1	NA,-inf	NA,inf	NA,0.822086	0.000212146	0.000584394
2	chr7:44500733:A:G	44500733	NA,G	NA,A	NA,1	NA,inf	NA,inf	NA,0.793938	0.000211894	0.000606011
2	chr7:44683333:A:T	44683333	NA,T	NA,A	NA,1	NA,-inf	NA,inf	NA,0.999557	0.000211838	0.000596356
2	chr7:45115700:C:T	45115700	T,NA	C,NA	1,NA	inf,NA	inf,NA	1.13467,NA	0.000211704	0.000408052
2	chr7:44660630:C:G	44660630	NA,G	NA,C	NA,1	NA,inf	NA,inf	NA,0.76301	0.000211694	0.000596017
2	chr7:45201782:T:C	45201782	NA,C	NA,T	NA,1	NA,inf	NA,inf	NA,0.746965	0.000211454	0.00059247
2	chr7:45229225:G:A	45229225	NA,A	NA,G	NA,1	NA,inf	NA,inf	NA,0.744457	0.00020983	0.000590841
2	chr7:45160259:A:G	45160259	NA,G	NA,A	NA,1	NA,inf	NA,inf	NA,0.689958	0.000209746	0.000618407
2	chr7:44842441:A:C	44842441	C,NA	A,NA	1,NA	inf,NA	inf,NA	2.36057,NA	0.0002097	0.000497402
2	chr7:44624278:AC:A	44624278	NA,A	NA,AC	NA,1	NA,inf	NA,inf	NA,1.06304	0.000209081	0.000591276
2	chr7:44294360:C:T	44294360	NA,T	NA,C	NA,1	NA,-inf	NA,inf	NA,0.782479	0.000208897	0.000574201
2	chr7:45178450:C:T	45178450	T,T	C,C	1,1	inf,-inf	inf,inf	0.567432,1.47938	0.000208468	0.000675598
2	chr7:44436151:C:T	44436151	T,T	C,C	1,1	inf,-inf	inf,inf	0.282146,1.67181	0.000208359	0.000630942
2	chr7:44419497:GCTAAGGGACAGACTGC:G	44419497	NA,G	NA,GCTAAGGGACAGACTGC	NA,1	NA,inf	NA,inf	NA,0.745332	0.00020814	0.000583955
2	chr7:44384488:CAT:C	44384488	NA,C	NA,CAT	NA,1	NA,inf	NA,inf	NA,0.745332	0.00020814	0.000583955
2	chr7:44641608:C:T	44641608	NA,T	NA,C	NA,1	NA,-inf	NA,inf	NA,0.988368	0.00020698	0.000582373
2	chr7:45252474:C:T	45252474	T,T	C,C	1,1	inf,-inf	inf,inf	0.0615069,1.85545	0.000206736	0.000619127
2	chr7:45269105:C:CCA	45269105	NA,CCA	NA,C	NA,1	NA,inf	NA,inf	NA,0.776943	0.000206627	0.000588293
2	chr7:45042790:G:A	45042790	NA,A	NA,G	NA,1	NA,-inf	NA,inf	NA,0.886818	0.000206033	0.00059031
2	chr7:44625465:G:A	44625465	NA,A	NA,G	NA,1	NA,-inf	NA,inf	NA,0.812888	0.000205364	0.000570762
2	chr7:44949949:G:T	44949949	T,T	G,G	1,1	-inf,-inf	inf,inf	2.14701,0.482402	0.000205283	0.000261075
2	chr7:44644999:G:A	44644999	NA,A	NA,G	NA,1	NA,-inf	NA,inf	NA,0.98199	0.000205157	0.000577204
2	chr7:45098614:C:T	45098614	T,T	C,C	1,1	inf,inf	inf,inf	2.04613,0.0403771	0.000204926	0.000268523
2	chr7:44632619:GTTGTTA:G	44632619	NA,G	NA,GTTGTTA	NA,1	NA,-inf	NA,inf	NA,0.905963	0.000204541	0.000578507
2	chr7:44647839:G:A	44647839	NA,A	NA,G	NA,1	NA,-inf	NA,inf	NA,0.830041	0.000204469	0.000566445
2	chr7:44721853:T:A	44721853	NA,A	NA,T	NA,1	NA,inf	NA,inf	NA,0.740397	0.000204025	0.000574313
2	chr7:44502977:A:G	44502977	NA,G	NA,A	NA,1	NA,-inf	NA,inf	NA,0.85293	0.000203655	0.000568983
2	chr7:44720257:A:C	44720257	NA,C	NA,A	NA,1	NA,inf	NA,inf	NA,0.738789	0.000203548	0.000572951
2	chr7:44308447:G:A	44308447	NA,A	NA,G	NA,1	NA,inf	NA,inf	NA,0.721659	0.000203392	0.000570881
2	chr7:44410923:G:A	44410923	NA,A	NA,G	NA,1	NA,-inf	NA,inf	NA,0.789799	0.000203287	0.000563086
2	chr7:45199862:C:A	45199862	NA,A	NA,C	NA,1	NA,inf	NA,inf	NA,0.714556	0.000202948	0.000568349
2	chr7:44686436:A:C	44686436	NA,C	NA,A	NA,1	NA,-inf	NA,inf	NA,0.967722	0.00020248	0.000569545
2	chr7:45242779:A:G	45242779	NA,G	NA,A	NA,1	NA,inf	NA,inf	NA,0.723304	0.000202465	0.000576845
2	chr7:45265096:TTC:T	45265096	T,T	TTC,TTC	1,1	-inf,-inf	inf,inf	0.891188,1.30361	0.000202203	0.000576684
2	chr7:44889036:G:A	44889036	NA,A	NA,G	NA,1	NA,-inf	NA,inf	NA,0.887204	0.000202189	0.000578334
2	chr7:45141760:C:T	45141760	NA,T	NA,C	NA,1	NA,-inf	NA,inf	NA,0.800517	0.000202148	0.000553568
2	chr7:44654174:A:G	44654174	NA,G	NA,A	NA,1	NA,inf	NA,inf	NA,0.733836	0.000201941	0.000568279
2	chr7:44652693:G:A	44652693	NA,A	NA,G	NA,1	NA,-inf	NA,inf	NA,0.800045	0.000201889	0.000554048
2	chr7:44699595:G:A	44699595	A,NA	G,NA	1,NA	inf,NA	inf,NA	0.906939,NA	0.00020107	0.000584593
2	chr7:44555227:G:A	44555227	NA,A	NA,G	NA,1	NA,inf	NA,inf	NA,1.03966	0.000201068	0.000568845
2	chr7:44541954:C:T	44541954	NA,T	NA,C	NA,1	NA,-inf	NA,inf	NA,0.885086	0.000200759	0.000568852
2	chr7:45242784:T:C	45242784	NA,C	NA,T	NA,1	NA,inf	NA,inf	NA,0.71666	0.000200303	0.000570556
2	chr7:44394179:C:T	44394179	T,NA	C,NA	1,NA	-inf,NA	inf,NA	0.644693,NA	0.000199923	0.000559024
2	chr7:45219670:C:T	45219670	NA,T	NA,C	NA,1	NA,-inf	NA,inf	NA,0.753695	0.000199854	0.000547583
2	chr7:45169714:A:T	45169714	NA,T	NA,A	NA,1	NA,inf	NA,inf	NA,0.912294	0.000199635	0.000563498
2	chr7:45248616:A:G	45248616	G,G	A,A	1,1	inf,-inf	inf,inf	0.0353656,1.84739	0.000199603	0.000596867
2	chr7:45005458:C:T	45005458	T,NA	C,NA	1,NA	inf,NA	inf,NA	1.3964,NA	0.000199478	0.000388472
2	chr7:44283628:C:T	44283628	T,T	C,C	1,1	inf,-inf	inf,inf	2.07901,0.155057	0.000198611	0.000503735
2	chr7:44673605:C:T	44673605	T,NA	C,NA	1,NA	-inf,NA	inf,NA	1.13878,NA	0.000198408	0.000517982
2	chr7:45099564:T:C	45099564	C,C	T,T	1,1	inf,inf	inf,inf	2.0126,0.0797991	0.000198011	0.000260629
2	chr7:44670935:C:T	44670935	NA,T	NA,C	NA,1	NA,-inf	NA,inf	NA,0.842937	0.000197783	0.000535511
2	chr7:45202796:C:T	45202796	T,T	C,C	1,1	inf,inf	inf,inf	0.749858,1.05807	0.000197728	0.00056991
2	chr7:44618389:T:C	44618389	NA,C	NA,T	NA,1	NA,-inf	NA,inf	NA,0.787312	0.000197699	0.000549714
2	chr7:45266402:AC:A	45266402	A,A	AC,AC	1,1	-inf,-inf	inf,inf	0.85276,1.32385	0.000197473	0.000564301
2	chr7:44974272:C:A	44974272	A,A	C,C	1,1	-inf,-inf	inf,inf	2.0302,0.195032	0.000197254	0.000393262
2	chr7:44667738:A:G	44667738	NA,G	NA,A	NA,1	NA,inf	NA,inf	NA,0.715701	0.000196144	0.000551779
2	chr7:44614300:TTTGTTTTTTTTG:T	44614300	NA,T	NA,TTTGTTTTTTTTG	NA,1	NA,-inf	NA,inf	NA,0.782015	0.000195939	0.000544742
2	chr7:44474828:T:C	44474828	NA,C	NA,T	NA,1	NA,-inf	NA,inf	NA,0.770788	0.000195745	0.000536191
2	chr7:44895556:C:A	44895556	NA,A	NA,C	NA,1	NA,-inf	NA,inf	NA,0.861041	0.000194709	0.000556697
2	chr7:44743844:G:A	44743844	A,NA	G,NA	1,NA	-inf,NA	inf,NA	1.48248,NA	0.000193972	0.000513964
2	chr7:44709971:C:T	44709971	T,NA	C,NA	1,NA	-inf,NA	inf,NA	1.1281,NA	0.000193775	0.000505641
2	chr7:44534701:CCAGA:C	44534701	NA,C	NA,CCAGA	NA,1	NA,-inf	NA,inf	NA,0.80046	0.000193737	0.000531791
2	chr7:45273001:T:C	45273001	C,C	T,T	1,1	inf,inf	inf,inf	1.2821,0.812651	0.000193733	0.000529723
2	chr7:44297071:T:C	44297071	NA,C	NA,T	NA,1	NA,inf	NA,inf	NA,0.653183	0.000193049	0.000548204
2	chr7:44613866:G:A	44613866	NA,A	NA,G	NA,1	NA,-inf	NA,inf	NA,0.768557	0.0001926	0.000535661
2	chr7:44899547:T:A	44899547	NA,A	NA,T	NA,1	NA,-inf	NA,inf	NA,0.889947	0.000192464	0.000533052
2	chr7:45158703:T:C	45158703	NA,C	NA,T	NA,1	NA,-inf	NA,inf	NA,0.734987	0.000192442	0.000528278
2	chr7:45223580:A:G	45223580	NA,G	NA,A	NA,1	NA,inf	NA,inf	NA,0.704782	0.000192439	0.000535567
2	chr7:44823884:T:C	44823884	NA,C	NA,T	NA,1	NA,inf	NA,inf	NA,0.62764	0.00019239	0.000552811
2	chr7:44770069:A:G	44770069	NA,G	NA,A	NA,1	NA,-inf	NA,inf	NA,0.837329	0.000191958	0.000522263
2	chr7:45059907:A:G	45059907	G,NA	A,NA	1,NA	inf,NA	inf,NA	0.672827,NA	0.000191538	0.00058669
2	chr7:44304613:G:A	44304613	A,NA	G,NA	1,NA	inf,NA	inf,NA	1.22127,NA	0.000191388	0.000533284
2	chr7:44698521:G:A	44698521	NA,A	NA,G	NA,1	NA,-inf	NA,inf	NA,0.547594	0.000191381	0.000527647
2	chr7:45010400:A:C	45010400	NA,C	NA,A	NA,1	NA,-inf	NA,inf	NA,0.835829	0.000191304	0.000547247
2	chr7:44845857:A:C	44845857	NA,C	NA,A	NA,1	NA,inf	NA,inf	NA,0.620903	0.000190407	0.000546963
2	chr7:44893406:C:T	44893406	NA,T	NA,C	NA,1	NA,-inf	NA,inf	NA,0.843876	0.000189706	0.000542096
2	chr7:45265147:C:T	45265147	T,T	C,C	1,1	-inf,-inf	inf,inf	0.884122,1.27728	0.000189615	0.000540126
2	chr7:44676520:A:G	44676520	NA,G	NA,A	NA,1	NA,-inf	NA,inf	NA,0.920185	0.000189465	0.000532806
2	chr7:44892986:A:G	44892986	NA,G	NA,A	NA,1	NA,-inf	NA,inf	NA,0.842543	0.000189339	0.000541022
2	chr7:45238183:C:T	45238183	T,NA	C,NA	1,NA	inf,NA	inf,NA	1.16572,NA	0.000188976	0.00050682
2	chr7:44670270:G:A	44670270	NA,A	NA,G	NA,1	NA,-inf	NA,inf	NA,0.753496	0.00018786	0.000515772
2	chr7:45188042:C:T	45188042	NA,T	NA,C	NA,1	NA,inf	NA,inf	NA,0.697077	0.000187606	0.000524889
2	chr7:44396191:C:T	44396191	NA,T	NA,C	NA,1	NA,-inf	NA,inf	NA,0.745348	0.000187581	0.000514083
2	chr7:44282395:G:A	44282395	A,A	G,G	1,1	inf,-inf	inf,inf	2.0348,0.145723	0.000187275	0.000474008
2	chr7:44311424:A:T	44311424	NA,T	NA,A	NA,1	NA,inf	NA,inf	NA,0.754999	0.000187253	0.000528448
2	chr7:44813414:A:C	44813414	C,NA	A,NA	1,NA	-inf,NA	inf,NA	1.41706,NA	0.000187229	0.000494782
2	chr7:44377384:T:C	44377384	C,NA	T,NA	1,NA	inf,NA	inf,NA	1.01748,NA	0.000187044	0.000518249
2	chr7:45148303:C:T	45148303	NA,T	NA,C	NA,1	NA,-inf	NA,inf	NA,0.733212	0.000186688	0.000513133
2	chr7:45148179:A:G	45148179	NA,G	NA,A	NA,1	NA,-inf	NA,inf	NA,0.732456	0.000186472	0.000512542
2	chr7:45051140:T:C	45051140	NA,C	NA,T	NA,1	NA,-inf	NA,inf	NA,0.817849	0.000186309	0.000532784
2	chr7:45054702:G:A	45054702	NA,A	NA,G	NA,1	NA,-inf	NA,inf	NA,0.817611	0.000186241	0.000532584
2	chr7:44278623:G:A	44278623	A,A	G,G	1,1	inf,-inf	inf,inf	2.04301,0.137713	0.000186127	0.000470777
2	chr7:45138388:C:T	45138388	NA,T	NA,C	NA,1	NA,-inf	NA,inf	NA,0.732512	0.000186108	0.000511008
2	chr7:44811097:T:C	44811097	NA,C	NA,T	NA,1	NA,-inf	NA,inf	NA,0.571204	0.000186092	0.000531714
2	chr7:44681910:G:A	44681910	NA,A	NA,G	NA,1	NA,-inf	NA,inf	NA,0.837462	0.000185986	0.000528552
2	chr7:45065518:T:G	45065518	G,G	T,T	1,1	inf,-inf	inf,inf	1.08699,1.57572	0.000185967	0.000457993
2	chr7:44447322:G:A	44447322	NA,A	NA,G	NA,1	NA,-inf	NA,inf	NA,0.736389	0.00018588	0.000509466
2	chr7:45262389:G:C	45262389	NA,C	NA,G	NA,1	NA,inf	NA,inf	NA,0.667535	0.000185558	0.000527083
2	chr7:44700853:A:C	44700853	NA,C	NA,A	NA,1	NA,inf	NA,inf	NA,0.668442	0.000185387	0.000522317
2	chr7:45159840:A:T	45159840	T,T	A,A	1,1	-inf,inf	inf,inf	1.88837,0.574044	0.00018534	0.000424957
2	chr7:45147446:T:C	45147446	NA,C	NA,T	NA,1	NA,-inf	NA,inf	NA,0.728317	0.000185303	0.000509344
2	chr7:44939535:C:A	44939535	NA,A	NA,C	NA,1	NA,-inf	NA,inf	NA,0.819035	0.000185022	0.0005224
2	chr7:44706765:C:T	44706765	NA,T	NA,C	NA,1	NA,inf	NA,inf	NA,0.666919	0.000185013	0.000521313
2	chr7:44309394:A:C	44309394	NA,C	NA,A	NA,1	NA,inf	NA,inf	NA,0.748127	0.00018477	0.000521004
2	chr7:44306346:G:A	44306346	NA,A	NA,G	NA,1	NA,inf	NA,inf	NA,0.672351	0.000184715	0.000520387
2	chr7:44708794:C:T	44708794	NA,T	NA,C	NA,1	NA,inf	NA,inf	NA,0.665083	0.000184513	0.000519856
2	chr7:44727260:ACATGG:A	44727260	A,A	ACATGG,ACATGG	1,1	-inf,-inf	inf,inf	5.261,0.0669556	0.000184072	0.000502813
2	chr7:44305187:G:A	44305187	NA,A	NA,G	NA,1	NA,inf	NA,inf	NA,0.646755	0.000183848	0.000516202
2	chr7:44532122:A:G	44532122	NA,G	NA,A	NA,1	NA,-inf	NA,inf	NA,0.699339	0.000183219	0.000505096
2	chr7:45256273:A:G	45256273	NA,G	NA,A	NA,1	NA,inf	NA,inf	NA,0.668816	0.000183216	0.000514646
2	chr7:44407052:G:A	44407052	NA,A	NA,G	NA,1	NA,-inf	NA,inf	NA,0.729622	0.000183137	0.000501889
2	chr7:44896246:A:G	44896246	NA,G	NA,A	NA,1	NA,-inf	NA,inf	NA,0.818041	0.000183069	0.000522748
2	chr7:44897753:C:T	44897753	NA,T	NA,C	NA,1	NA,-inf	NA,inf	NA,0.817165	0.000182999	0.000522639
2	chr7:44721649:C:T	44721649	NA,T	NA,C	NA,1	NA,-inf	NA,inf	NA,0.734631	0.00018254	0.00050645
2	chr7:44542900:G:A	44542900	NA,A	NA,G	NA,1	NA,-inf	NA,inf	NA,0.815559	0.000181674	0.000514078
2	chr7:44890509:G:A	44890509	NA,A	NA,G	NA,1	NA,inf	NA,inf	NA,0.624183	0.000180393	0.000502308
2	chr7:45250561:T:A	45250561	NA,A	NA,T	NA,1	NA,inf	NA,inf	NA,0.658257	0.000179996	0.000505587
2	chr7:45251987:A:G	45251987	NA,G	NA,A	NA,1	NA,inf	NA,inf	NA,0.656656	0.000179545	0.000504307
2	chr7:44719057:C:T	44719057	NA,T	NA,C	NA,1	NA,-inf	NA,inf	NA,0.924059	0.000179107	0.00049464
2	chr7:44438513:G:A	44438513	A,A	G,G	1,1	inf,-inf	inf,inf	0.257821,1.60128	0.000178913	0.000539444
2	chr7:45148562:G:A	45148562	NA,A	NA,G	NA,1	NA,-inf	NA,inf	NA,0.705113	0.000178873	0.00049171
2	chr7:45148592:A:G	45148592	NA,G	NA,A	NA,1	NA,-inf	NA,inf	NA,0.705113	0.000178873	0.00049171
2	chr7:44454317:T:C	44454317	C,C	T,T	1,1	inf,-inf	inf,inf	0.219498,1.59912	0.000178559	0.000539461
2	chr7:45145562:A:G	45145562	NA,G	NA,A	NA,1	NA,-inf	NA,inf	NA,0.693441	0.000178354	0.000490393
2	chr7:44974164:G:A	44974164	A,A	G,G	1,1	-inf,-inf	inf,inf	1.9871,0.160077	0.000178306	0.000357481
2	chr7:45118941:A:G	45118941	NA,G	NA,A	NA,1	NA,-inf	NA,inf	NA,0.669855	0.000178015	0.000491013
2	chr7:44977022:C:T	44977022	T,T	C,C	1,1	-inf,-inf	inf,inf	2.01762,0.101271	0.000177987	0.000356346
2	chr7:45197311:C:T	45197311	NA,T	NA,C	NA,1	NA,-inf	NA,inf	NA,0.681849	0.000177882	0.000490904
2	chr7:44708099:G:A	44708099	NA,A	NA,G	NA,1	NA,inf	NA,inf	NA,0.627456	0.000177776	0.000494381
2	chr7:44716512:T:C	44716512	NA,C	NA,T	NA,1	NA,-inf	NA,inf	NA,0.91758	0.000177722	0.000490785
2	chr7:44281463:C:T	44281463	T,T	C,C	1,1	inf,-inf	inf,inf	2.01818,0.132983	0.000177553	0.000449217
2	chr7:44904504:G:A	44904504	NA,A	NA,G	NA,1	NA,-inf	NA,inf	NA,0.793371	0.000177168	0.000500883
2	chr7:44692558:T:C	44692558	NA,C	NA,T	NA,1	NA,inf	NA,inf	NA,0.650429	0.000177101	0.000497695
2	chr7:44719182:T:C	44719182	NA,C	NA,T	NA,1	NA,-inf	NA,inf	NA,0.91452	0.000176941	0.000488731
2	chr7:44710741:T:C	44710741	NA,C	NA,T	NA,1	NA,inf	NA,inf	NA,0.639443	0.000176933	0.000498386
2	chr7:45004534:G:C	45004534	NA,C	NA,G	NA,1	NA,-inf	NA,inf	NA,0.669193	0.000176703	0.000487244
2	chr7:44700511:G:A	44700511	A,NA	G,NA	1,NA	-inf,NA	inf,NA	0.465416,NA	0.000176393	0.000461053
2	chr7:44694664:G:C	44694664	NA,C	NA,G	NA,1	NA,inf	NA,inf	NA,0.647841	0.000176297	0.000495391
2	chr7:44445159:T:C	44445159	C,C	T,T	1,1	inf,-inf	inf,inf	0.228213,1.59217	0.000175971	0.000531516
2	chr7:44711090:A:G	44711090	NA,G	NA,A	NA,1	NA,-inf	NA,inf	NA,1.04135	0.000175827	0.000482676
2	chr7:44690685:C:T	44690685	NA,T	NA,C	NA,1	NA,-inf	NA,inf	NA,0.955882	0.000175668	0.000477811
2	chr7:45182817:G:A	45182817	NA,A	NA,G	NA,1	NA,inf	NA,inf	NA,0.651108	0.000175661	0.000491105
2	chr7:45189750:C:T	45189750	NA,T	NA,C	NA,1	NA,inf	NA,inf	NA,0.559569	0.000175594	0.00047145
2	chr7:44308829:G:A	44308829	NA,A	NA,G	NA,1	NA,inf	NA,inf	NA,0.713662	0.00017557	0.000494774
2	chr7:44713506:C:T	44713506	T,NA	C,NA	1,NA	-inf,NA	inf,NA	0.546896,NA	0.000175538	0.000505367
2	chr7:45109068:G:A	45109068	A,A	G,G	1,1	-inf,-inf	inf,inf	0.369354,1.07738	0.000175244	0.000391757
2	chr7:44949230:G:A	44949230	A,NA	G,NA	1,NA	-inf,NA	inf,NA	0.645893,NA	0.000174815	0.000443237
2	chr7:45196714:C:T	45196714	NA,T	NA,C	NA,1	NA,inf	NA,inf	NA,0.659044	0.000174779	0.000494117
2	chr7:44324143:C:T	44324143	NA,T	NA,C	NA,1	NA,inf	NA,inf	NA,0.61119	0.000174619	0.000486718
2	chr7:44277500:C:A	44277500	NA,A	NA,C	NA,1	NA,inf	NA,inf	NA,0.608491	0.000174298	0.000497129
2	chr7:44389507:T:C	44389507	C,NA	T,NA	1,NA	-inf,NA	inf,NA	1.38772,NA	0.000174118	0.000449602
2	chr7:44689138:G:C	44689138	NA,C	NA,G	NA,1	NA,inf	NA,inf	NA,0.639158	0.000174102	0.000489249
2	chr7:44960503:T:C	44960503	C,C	T,T	1,1	-inf,inf	inf,inf	1.76228,0.28683	0.000174018	0.000361581
2	chr7:44291383:C:T	44291383	NA,T	NA,C	NA,1	NA,inf	NA,inf	NA,0.603956	0.000173941	0.000496593
2	chr7:44914894:T:C	44914894	NA,C	NA,T	NA,1	NA,-inf	NA,inf	NA,0.765442	0.000173775	0.000485899
2	chr7:44519700:C:T	44519700	NA,T	NA,C	NA,1	NA,inf	NA,inf	NA,0.619269	0.000173451	0.00048858
2	chr7:44761349:C:T	44761349	NA,T	NA,C	NA,1	NA,-inf	NA,inf	NA,0.750959	0.000173233	0.000473571
2	chr7:44546267:G:A	44546267	NA,A	NA,G	NA,1	NA,inf	NA,inf	NA,0.634342	0.000173148	0.00048678
2	chr7:44701752:G:A	44701752	NA,A	NA,G	NA,1	NA,inf	NA,inf	NA,0.624485	0.000172928	0.000486791
2	chr7:44906874:T:C	44906874	NA,C	NA,T	NA,1	NA,-inf	NA,inf	NA,0.775508	0.000172686	0.00048797
2	chr7:45273925:G:A	45273925	NA,A	NA,G	NA,1	NA,-inf	NA,inf	NA,0.682619	0.00017243	0.000474193
2	chr7:44640253:C:T	44640253	NA,T	NA,C	NA,1	NA,-inf	NA,inf	NA,0.682536	0.000171405	0.000470419
2	chr7:44534161:C:T	44534161	NA,T	NA,C	NA,1	NA,-inf	NA,inf	NA,0.79555	0.00017096	0.000472284
2	chr7:44691700:G:A	44691700	NA,A	NA,G	NA,1	NA,inf	NA,inf	NA,0.627938	0.000170957	0.000480203
2	chr7:45017139:C:T	45017139	NA,T	NA,C	NA,1	NA,-inf	NA,inf	NA,0.756445	0.000170632	0.000487222
2	chr7:44661630:C:T	44661630	NA,T	NA,C	NA,1	NA,-inf	NA,inf	NA,0.869489	0.000170064	0.000471766
2	chr7:44349200:C:T	44349200	NA,T	NA,C	NA,1	NA,-inf	NA,inf	NA,0.670996	0.000169388	0.000465455
2	chr7:44279449:C:T	44279449	T,T	C,C	1,1	inf,inf	inf,inf	1.44086,0.589123	0.000169055	0.00043333
2	chr7:45122953:A:G	45122953	NA,G	NA,A	NA,1	NA,-inf	NA,inf	NA,0.724453	0.000168883	0.000467752
2	chr7:44695178:C:G	44695178	NA,G	NA,C	NA,1	NA,-inf	NA,inf	NA,0.643821	0.000168443	0.000461877
2	chr7:44874535:A:G	44874535	NA,G	NA,A	NA,1	NA,inf	NA,inf	NA,0.540273	0.000167949	0.000472845
2	chr7:44992441:T:C	44992441	C,C	T,T	1,1	-inf,-inf	inf,inf	0.868705,1.19387	0.000167602	0.000414556
2	chr7:44720027:G:A	44720027	NA,A	NA,G	NA,1	NA,-inf	NA,inf	NA,0.989171	0.000167409	0.000461145
2	chr7:45160054:C:T	45160054	T,T	C,C	1,1	-inf,inf	inf,inf	1.83688,0.557809	0.000166836	0.000384172
2	chr7:44662900:TATC:T	44662900	NA,T	NA,TATC	NA,1	NA,-inf	NA,inf	NA,0.853059	0.000166445	0.00046177
2	chr7:44996934:TCACTG:T	44996934	NA,T	NA,TCACTG	NA,1	NA,inf	NA,inf	NA,0.543337	0.000166399	0.000469904
2	chr7:44956159:C:T	44956159	T,NA	C,NA	1,NA	-inf,NA	inf,NA	1.29056,NA	0.00016629	0.000435158
2	chr7:44562646:G:A	44562646	NA,A	NA,G	NA,1	NA,inf	NA,inf	NA,0.608409	0.000166108	0.000466711
2	chr7:44720854:C:T	44720854	T,NA	C,NA	1,NA	-inf,NA	inf,NA	0.520991,NA	0.000166039	0.000477554
2	chr7:44719590:G:A	44719590	NA,A	NA,G	NA,1	NA,-inf	NA,inf	NA,0.865591	0.000165847	0.000457992
2	chr7:44457299:T:A	44457299	A,A	T,T	1,1	inf,-inf	inf,inf	0.255413,1.56444	0.000165837	0.000500635
2	chr7:45070829:G:A	45070829	NA,A	NA,G	NA,1	NA,inf	NA,inf	NA,0.808662	0.000165821	0.000468744
2	chr7:45065611:C:T	45065611	T,T	C,C	1,1	-inf,-inf	inf,inf	0.26876,1.22384	0.000165803	0.000382109
2	chr7:45119715:G:A	45119715	NA,A	NA,G	NA,1	NA,-inf	NA,inf	NA,0.709746	0.000165687	0.000465005
2	chr7:44716141:G:A	44716141	A,NA	G,NA	1,NA	-inf,NA	inf,NA	0.519245,NA	0.000165409	0.000475776
2	chr7:44868698:A:G	44868698	NA,G	NA,A	NA,1	NA,inf	NA,inf	NA,1.06961	0.000165229	0.000447884
2	chr7:44282160:G:A	44282160	NA,A	NA,G	NA,1	NA,inf	NA,inf	NA,0.570505	0.000164927	0.000469772
2	chr7:44308581:G:A	44308581	NA,A	NA,G	NA,1	NA,inf	NA,inf	NA,0.587831	0.000164803	0.000460767
2	chr7:44613560:C:T	44613560	NA,T	NA,C	NA,1	NA,-inf	NA,inf	NA,0.667177	0.000164526	0.00045085
2	chr7:44766490:G:A	44766490	A,NA	G,NA	1,NA	-inf,NA	inf,NA	1.33874,NA	0.000164118	0.000458734
2	chr7:44371696:T:C	44371696	NA,C	NA,T	NA,1	NA,-inf	NA,inf	NA,0.648634	0.000163925	0.000453706
2	chr7:44501040:A:C	44501040	NA,C	NA,A	NA,1	NA,-inf	NA,inf	NA,0.652449	0.000163745	0.000449263
2	chr7:44368458:C:T	44368458	NA,T	NA,C	NA,1	NA,-inf	NA,inf	NA,0.649474	0.000163729	0.000450122
2	chr7:45085327:T:C	45085327	NA,C	NA,T	NA,1	NA,-inf	NA,inf	NA,0.64945	0.000163584	0.000449905
2	chr7:44653094:T:C	44653094	NA,C	NA,T	NA,1	NA,-inf	NA,inf	NA,0.659244	0.000163524	0.000449268
2	chr7:45111521:T:A	45111521	A,NA	T,NA	1,NA	inf,NA	inf,NA	1.27418,NA	0.000163439	0.000337221
2	chr7:45269722:C:T	45269722	NA,T	NA,C	NA,1	NA,inf	NA,inf	NA,0.6076	0.00016337	0.000464442
2	chr7:45111505:G:A	45111505	NA,A	NA,G	NA,1	NA,-inf	NA,inf	NA,0.677033	0.000163182	0.000452828
2	chr7:45273086:C:T	45273086	T,T	C,C	1,1	-inf,-inf	inf,inf	0.739313,1.28728	0.000163071	0.000465845
2	chr7:44495564:T:A	44495564	NA,A	NA,T	NA,1	NA,-inf	NA,inf	NA,0.6434	0.000162973	0.00044705
2	chr7:44684257:C:T	44684257	NA,T	NA,C	NA,1	NA,-inf	NA,inf	NA,0.645719	0.000162944	0.000449772
2	chr7:44898798:ATT:A	44898798	NA,A	NA,ATT	NA,1	NA,-inf	NA,inf	NA,0.732989	0.000162773	0.000456547
2	chr7:44282559:G:A	44282559	NA,A	NA,G	NA,1	NA,inf	NA,inf	NA,0.5619	0.000162749	0.000463427
2	chr7:45268776:C:A	45268776	A,A	C,C	1,1	-inf,-inf	inf,inf	0.811957,1.2509	0.000162573	0.000464289
2	chr7:44914260:G:A	44914260	NA,A	NA,G	NA,1	NA,-inf	NA,inf	NA,0.6492	0.000162431	0.0004469
2	chr7:45203363:G:A	45203363	NA,A	NA,G	NA,1	NA,-inf	NA,inf	NA,0.633964	0.000162293	0.000445874
2	chr7:44661599:G:T	44661599	T,T	G,G	1,1	-inf,-inf	inf,inf	1.07952,0.259665	0.000162187	0.000479933
2	chr7:44413407:A:C	44413407	C,C	A,A	1,1	inf,-inf	inf,inf	0.255712,1.5522	0.000162179	0.000489371
2	chr7:45071883:A:T	45071883	T,T	A,A	1,1	inf,-inf	inf,inf	1.12909,1.47391	0.000162178	0.000388902
2	chr7:45077416:G:A	45077416	A,NA	G,NA	1,NA	-inf,NA	inf,NA	1.20356,NA	0.000162135	0.000410571
2	chr7:44947075:G:C	44947075	C,NA	G,NA	1,NA	-inf,NA	inf,NA	0.467712,NA	0.000162088	0.000422966
2	chr7:45254037:C:T	45254037	T,T	C,C	1,1	-inf,-inf	inf,inf	0.438789,1.54541	0.000162048	0.000477003
2	chr7:44500710:T:C	44500710	NA,C	NA,T	NA,1	NA,-inf	NA,inf	NA,0.639442	0.000161999	0.000447982
2	chr7:44304988:AC:A	44304988	A,NA	AC,NA	1,NA	-inf,NA	inf,NA	0.921653,NA	0.0001619	0.000445894
2	chr7:44618377:C:T	44618377	NA,T	NA,C	NA,1	NA,-inf	NA,inf	NA,0.734746	0.000161836	0.00045853
2	chr7:45045910:G:A	45045910	NA,A	NA,G	NA,1	NA,-inf	NA,inf	NA,0.718644	0.000161829	0.000461597
2	chr7:44635790:C:T	44635790	NA,T	NA,C	NA,1	NA,-inf	NA,inf	NA,0.637805	0.000161366	0.000446013
2	chr7:44732908:T:C	44732908	NA,C	NA,T	NA,1	NA,-inf	NA,inf	NA,0.738686	0.000161056	0.000456824
2	chr7:44720391:T:C	44720391	NA,C	NA,T	NA,1	NA,-inf	NA,inf	NA,0.641801	0.000160253	0.000439899
2	chr7:45126187:C:A	45126187	NA,A	NA,C	NA,1	NA,-inf	NA,inf	NA,0.632796	0.000160137	0.00044271
2	chr7:44455345:A:G	44455345	G,G	A,A	1,1	inf,-inf	inf,inf	0.248614,1.54196	0.000160128	0.000482803
2	chr7:45097932:G:GT	45097932	GT,GT	G,G	1,1	inf,inf	inf,inf	1.88458,0.112104	0.000159987	0.000215641
2	chr7:45056548:G:A	45056548	NA,A	NA,G	NA,1	NA,-inf	NA,inf	NA,0.722115	0.000159782	0.000434957
2	chr7:44734533:T:C	44734533	NA,C	NA,T	NA,1	NA,-inf	NA,inf	NA,0.7361	0.000159598	0.0004529
2	chr7:44977336:G:A	44977336	A,A	G,G	1,1	-inf,-inf	inf,inf	1.95626,0.0941374	0.000159493	0.000321514
2	chr7:44586844:A:G	44586844	NA,G	NA,A	NA,1	NA,inf	NA,inf	NA,0.581284	0.000159477	0.000447982
2	chr7:44309437:G:A	44309437	A,NA	G,NA	1,NA	-inf,NA	inf,NA	0.912326,NA	0.0001593	0.000438657
2	chr7:45069546:C:T	45069546	NA,T	NA,C	NA,1	NA,-inf	NA,inf	NA,0.719898	0.000159252	0.000433576
2	chr7:44608958:A:G	44608958	G,NA	A,NA	1,NA	-inf,NA	inf,NA	1.26489,NA	0.000159125	0.000429311
2	chr7:44668340:C:T	44668340	NA,T	NA,C	NA,1	NA,-inf	NA,inf	NA,0.698631	0.000159106	0.000432236
2	chr7:44430481:C:T	44430481	T,T	C,C	1,1	inf,-inf	inf,inf	0.263988,1.54146	0.000158981	0.000479597
2	chr7:45070724:G:A	45070724	NA,A	NA,G	NA,1	NA,-inf	NA,inf	NA,0.705478	0.000158978	0.000453035
2	chr7:44493165:C:T	44493165	NA,T	NA,C	NA,1	NA,-inf	NA,inf	NA,0.628758	0.000158837	0.000436885
2	chr7:45024441:G:C	45024441	C,NA	G,NA	1,NA	-inf,NA	inf,NA	0.501143,NA	0.000158539	0.000339617
2	chr7:44737848:G:A	44737848	A,NA	G,NA	1,NA	inf,NA	inf,NA	2.12134,NA	0.000158515	0.000411838
2	chr7:44648982:A:G	44648982	NA,G	NA,A	NA,1	NA,-inf	NA,inf	NA,0.631676	0.000158458	0.000435192
2	chr7:44534096:C:T	44534096	NA,T	NA,C	NA,1	NA,-inf	NA,inf	NA,0.66197	0.000158426	0.000434605
2	chr7:44315433:G:A	44315433	NA,A	NA,G	NA,1	NA,-inf	NA,inf	NA,0.618347	0.000158339	0.000436403
2	chr7:44507458:G:C	44507458	NA,C	NA,G	NA,1	NA,-inf	NA,inf	NA,0.625954	0.000158199	0.000435138
2	chr7:44495424:G:C	44495424	NA,C	NA,G	NA,1	NA,-inf	NA,inf	NA,0.625954	0.000158199	0.000435138
2	chr7:44497993:C:G	44497993	NA,G	NA,C	NA,1	NA,-inf	NA,inf	NA,0.625954	0.000158199	0.000435138
2	chr7:44495760:T:C	44495760	NA,C	NA,T	NA,1	NA,-inf	NA,inf	NA,0.624415	0.000157851	0.000434187
2	chr7:44958569:C:T	44958569	T,NA	C,NA	1,NA	-inf,NA	inf,NA	1.31527,NA	0.000157724	0.000400688
2	chr7:44650311:G:A	44650311	NA,A	NA,G	NA,1	NA,-inf	NA,inf	NA,0.849613	0.000157573	0.000442246
2	chr7:44575645:T:G	44575645	NA,G	NA,T	NA,1	NA,inf	NA,inf	NA,0.572439	0.000157343	0.000441913
2	chr7:44441091:A:G	44441091	G,G	A,A	1,1	inf,-inf	inf,inf	0.234765,1.53321	0.000157321	0.000474186
2	chr7:45060500:G:A	45060500	NA,A	NA,G	NA,1	NA,-inf	NA,inf	NA,0.722586	0.000157194	0.000427033
2	chr7:45259898:G:A	45259898	A,NA	G,NA	1,NA	inf,NA	inf,NA	0.976998,NA	0.000157175	0.000415227
2	chr7:44824255:G:A	44824255	A,NA	G,NA	1,NA	-inf,NA	inf,NA	0.257936,NA	0.000157155	0.00040522
2	chr7:45069195:A:G	45069195	NA,G	NA,A	NA,1	NA,inf	NA,inf	NA,0.798816	0.000157147	0.000444514
2	chr7:45028294:A:G	45028294	G,NA	A,NA	1,NA	inf,NA	inf,NA	0.562301,NA	0.000157126	0.000486461
2	chr7:45068284:G:C	45068284	NA,C	NA,G	NA,1	NA,inf	NA,inf	NA,0.798403	0.000157067	0.000444283
2	chr7:44771950:C:T	44771950	NA,T	NA,C	NA,1	NA,inf	NA,inf	NA,0.53939	0.00015704	0.000439896
2	chr7:44316358:T:C	44316358	NA,C	NA,T	NA,1	NA,inf	NA,inf	NA,0.567649	0.000156982	0.000441702
2	chr7:44667202:C:T	44667202	NA,T	NA,C	NA,1	NA,-inf	NA,inf	NA,0.688703	0.000156962	0.000426505
2	chr7:44679121:G:A	44679121	NA,A	NA,G	NA,1	NA,inf	NA,inf	NA,0.569162	0.000156779	0.0004404
2	chr7:44555167:A:G	44555167	NA,G	NA,A	NA,1	NA,inf	NA,inf	NA,0.569558	0.000156704	0.000439957
2	chr7:44439287:G:A	44439287	A,A	G,G	1,1	inf,-inf	inf,inf	0.230641,1.53584	0.000156589	0.000472273
2	chr7:44754179:C:T	44754179	NA,T	NA,C	NA,1	NA,inf	NA,inf	NA,0.528138	0.000156544	0.000435524
2	chr7:45273490:C:G	45273490	G,G	C,C	1,1	-inf,-inf	inf,inf	0.770792,1.23585	0.000156178	0.000444705
2	chr7:44585478:A:G	44585478	NA,G	NA,A	NA,1	NA,-inf	NA,inf	NA,0.705939	0.000156074	0.000441291
2	chr7:44959263:G:A	44959263	NA,A	NA,G	NA,1	NA,inf	NA,inf	NA,0.520316	0.000155979	0.000431441
2	chr7:45056158:GTC:G	45056158	G,G	GTC,GTC	1,1	inf,inf	inf,inf	1.44646,0.959162	0.000155955	0.000215644
2	chr7:44455690:A:G	44455690	G,G	A,A	1,1	inf,-inf	inf,inf	0.227941,1.52843	0.000155671	0.000469182
2	chr7:44522036:C:T	44522036	T,T	C,C	1,1	inf,-inf	inf,inf	1.14547,0.524587	0.000155603	0.000413479
2	chr7:45152713:C:T	45152713	NA,T	NA,C	NA,1	NA,-inf	NA,inf	NA,0.507736	0.000155438	0.000427313
2	chr7:44704507:C:T	44704507	NA,T	NA,C	NA,1	NA,-inf	NA,inf	NA,0.844981	0.00015535	0.000426216
2	chr7:44682563:C:T	44682563	NA,T	NA,C	NA,1	NA,inf	NA,inf	NA,0.543	0.000155345	0.000430168
2	chr7:44313772:GC:G	44313772	NA,G	NA,GC	NA,1	NA,inf	NA,inf	NA,0.628076	0.000155339	0.000437251
2	chr7:44866840:A:G	44866840	NA,G	NA,A	NA,1	NA,inf	NA,inf	NA,1.01575	0.000155237	0.000421244
2	chr7:44277318:C:T	44277318	NA,T	NA,C	NA,1	NA,inf	NA,inf	NA,0.532195	0.000155129	0.000441344
2	chr7:44625083:T:C	44625083	NA,C	NA,T	NA,1	NA,-inf	NA,inf	NA,0.73156	0.000155109	0.000427685
2	chr7:44640329:A:G	44640329	NA,G	NA,A	NA,1	NA,-inf	NA,inf	NA,0.593903	0.000155108	0.000452028
2	chr7:44885028:A:C	44885028	NA,C	NA,A	NA,1	NA,inf	NA,inf	NA,1.01082	0.00015485	0.000420315
2	chr7:44450378:A:G	44450378	NA,G	NA,A	NA,1	NA,-inf	NA,inf	NA,0.610723	0.000154825	0.000425807
2	chr7:45030482:G:T	45030482	T,T	G,G	1,1	-inf,-inf	inf,inf	1.06646,1.20179	0.000154818	0.00036812
2	chr7:44647835:C:G	44647835	NA,G	NA,C	NA,1	NA,-inf	NA,inf	NA,0.633893	0.000154601	0.000427876
2	chr7:44960239:G:A	44960239	NA,A	NA,G	NA,1	NA,-inf	NA,inf	NA,0.578018	0.000154571	0.000426965
2	chr7:44433354:C:T	44433354	NA,T	NA,C	NA,1	NA,-inf	NA,inf	NA,0.606327	0.000154532	0.000424094
2	chr7:45062719:A:C	45062719	NA,C	NA,A	NA,1	NA,-inf	NA,inf	NA,0.698352	0.000154522	0.000420754
2	chr7:45068248:G:C	45068248	NA,C	NA,G	NA,1	NA,-inf	NA,inf	NA,0.683234	0.000154193	0.000439199
2	chr7:44767890:CCCAGCCCTGT:C	44767890	NA,C	NA,CCCAGCCCTGT	NA,1	NA,inf	NA,inf	NA,0.506917	0.000154071	0.000429779
2	chr7:44817672:T:C	44817672	NA,C	NA,T	NA,1	NA,-inf	NA,inf	NA,0.996992	0.000154065	0.000419133
2	chr7:45254219:C:T	45254219	T,T	C,C	1,1	-inf,-inf	inf,inf	0.629955,1.37878	0.000153964	0.000447656
2	chr7:44715460:C:T	44715460	NA,T	NA,C	NA,1	NA,-inf	NA,inf	NA,0.6986	0.000153266	0.000434129
2	chr7:44439578:A:G	44439578	G,G	A,A	1,1	inf,-inf	inf,inf	0.234094,1.52391	0.000153027	0.000461361
2	chr7:45037486:C:T	45037486	NA,T	NA,C	NA,1	NA,inf	NA,inf	NA,0.508811	0.000152985	0.000427379
2	chr7:44694961:A:T	44694961	T,NA	A,NA	1,NA	inf,NA	inf,NA	0.501961,NA	0.000152875	0.000391993
2	chr7:44852371:T:C	44852371	NA,C	NA,T	NA,1	NA,inf	NA,inf	NA,1.00114	0.000152871	0.00041485
2	chr7:44583695:T:C	44583695	NA,C	NA,T	NA,1	NA,inf	NA,inf	NA,0.551717	0.000152621	0.000428354
2	chr7:44744218:C:T	44744218	NA,T	NA,C	NA,1	NA,inf	NA,inf	NA,0.458327	0.000152576	0.00042916
2	chr7:45062052:T:C	45062052	NA,C	NA,T	NA,1	NA,-inf	NA,inf	NA,0.700277	0.000152544	0.000414579
2	chr7:45258978:A:G	45258978	G,G	A,A	1,1	-inf,inf	inf,inf	1.40584,0.612917	0.000152517	0.000417006
2	chr7:45048393:A:G	45048393	NA,G	NA,A	NA,1	NA,-inf	NA,inf	NA,0.688546	0.000152509	0.000415473
2	chr7:45193938:A:G	45193938	NA,G	NA,A	NA,1	NA,-inf	NA,inf	NA,0.564075	0.000152398	0.000420422
2	chr7:45073046:G:C	45073046	NA,C	NA,G	NA,1	NA,-inf	NA,inf	NA,0.687262	0.00015229	0.000414824
2	chr7:44495614:A:G	44495614	NA,G	NA,A	NA,1	NA,-inf	NA,inf	NA,0.594225	0.000152213	0.000420934
2	chr7:44570994:C:T	44570994	NA,T	NA,C	NA,1	NA,inf	NA,inf	NA,0.549886	0.000152212	0.000427191
2	chr7:44420782:T:C	44420782	NA,C	NA,T	NA,1	NA,-inf	NA,inf	NA,0.59829	0.0001521	0.000418365
2	chr7:44442025:C:T	44442025	T,T	C,C	1,1	inf,-inf	inf,inf	0.23157,1.5203	0.000151935	0.000457991
2	chr7:45051017:T:C	45051017	NA,C	NA,T	NA,1	NA,-inf	NA,inf	NA,0.684799	0.000151902	0.000413797
2	chr7:45054235:A:G	45054235	G,G	A,A	1,1	-inf,-inf	inf,inf	0.363138,1.06999	0.000151849	0.000339977
2	chr7:45088888:C:G	45088888	NA,G	NA,C	NA,1	NA,inf	NA,inf	NA,0.492507	0.000151743	0.000418309
2	chr7:44425525:T:C	44425525	C,C	T,T	1,1	inf,-inf	inf,inf	0.225477,1.51458	0.000151742	0.00045708
2	chr7:44440951:A:G	44440951	G,G	A,A	1,1	inf,-inf	inf,inf	0.230927,1.51436	0.000151644	0.000456786
2	chr7:44644234:GCTTTT:G	44644234	NA,G	NA,GCTTTT	NA,1	NA,inf	NA,inf	NA,0.537894	0.000151486	0.000425402
2	chr7:44546087:G:A	44546087	NA,A	NA,G	NA,1	NA,-inf	NA,inf	NA,0.572866	0.000151469	0.000416776
2	chr7:44290574:C:T	44290574	NA,T	NA,C	NA,1	NA,-inf	NA,inf	NA,0.565691	0.000151311	0.00041669
2	chr7:45105810:C:G	45105810	NA,G	NA,C	NA,1	NA,-inf	NA,inf	NA,0.596921	0.000151257	0.000418233
2	chr7:44718596:TAAC:T	44718596	NA,T	NA,TAAC	NA,1	NA,-inf	NA,inf	NA,0.688384	0.000151229	0.000428202
2	chr7:44444952:A:G	44444952	G,G	A,A	1,1	inf,-inf	inf,inf	0.231219,1.51264	0.000151195	0.000455387
2	chr7:44577375:G:C	44577375	NA,C	NA,G	NA,1	NA,inf	NA,inf	NA,0.545266	0.000151192	0.000424306
2	chr7:44395129:T:C	44395129	C,C	T,T	1,1	inf,-inf	inf,inf	0.241934,1.51055	0.000150726	0.000453927
2	chr7:44820174:G:GGT	44820174	NA,GGT	NA,G	NA,1	NA,-inf	NA,inf	NA,0.442827	0.000150715	0.000428448
2	chr7:45140165:A:G	45140165	NA,G	NA,A	NA,1	NA,inf	NA,inf	NA,0.457354	0.000150702	0.00040363
2	chr7:44734352:C:T	44734352	NA,T	NA,C	NA,1	NA,-inf	NA,inf	NA,0.690808	0.000150618	0.000426695
2	chr7:45139778:G:C	45139778	NA,C	NA,G	NA,1	NA,inf	NA,inf	NA,0.456796	0.000150572	0.000403293
2	chr7:44424054:C:T	44424054	T,T	C,C	1,1	inf,-inf	inf,inf	0.228869,1.50955	0.000150205	0.000452374
2	chr7:44348964:A:C	44348964	NA,C	NA,A	NA,1	NA,inf	NA,inf	NA,0.534901	0.000150033	0.000420378
2	chr7:44422869:G:A	44422869	NA,A	NA,G	NA,1	NA,-inf	NA,inf	NA,0.57923	0.000149966	0.000413385
2	chr7:44917862:A:G	44917862	NA,G	NA,A	NA,1	NA,inf	NA,inf	NA,0.485018	0.000149929	0.000418778
2	chr7:44885890:C:T	44885890	NA,T	NA,C	NA,1	NA,inf	NA,inf	NA,0.983952	0.000149704	0.000406509
2	chr7:44404171:G:C	44404171	C,C	G,G	1,1	inf,-inf	inf,inf	0.249339,1.51133	0.000149641	0.000450894
2	chr7:44410695:A:G	44410695	G,G	A,A	1,1	inf,-inf	inf,inf	0.242387,1.50697	0.000149619	0.000450531
2	chr7:44438419:A:G	44438419	G,G	A,A	1,1	inf,-inf	inf,inf	0.247653,1.51058	0.000149451	0.000450295
2	chr7:45027031:A:G	45027031	NA,G	NA,A	NA,1	NA,inf	NA,inf	NA,0.5199	0.000149413	0.00041733
2	chr7:44382475:A:G	44382475	G,G	A,A	1,1	inf,-inf	inf,inf	0.235071,1.50573	0.000149337	0.000449679
2	chr7:45148227:C:T	45148227	NA,T	NA,C	NA,1	NA,-inf	NA,inf	NA,0.566084	0.000149224	0.000409547
2	chr7:44977132:G:A	44977132	NA,A	NA,G	NA,1	NA,inf	NA,inf	NA,0.489556	0.000149218	0.000417652
2	chr7:44917267:C:A	44917267	NA,A	NA,C	NA,1	NA,inf	NA,inf	NA,0.481606	0.000149171	0.000416627
2	chr7:44439889:GCTAA:G	44439889	G,G	GCTAA,GCTAA	1,1	inf,-inf	inf,inf	0.245666,1.50999	0.000149112	0.000449216
2	chr7:45077033:G:A	45077033	NA,A	NA,G	NA,1	NA,-inf	NA,inf	NA,0.68294	0.000149106	0.000405387
2	chr7:45034134:G:C	45034134	NA,C	NA,G	NA,1	NA,inf	NA,inf	NA,0.51931	0.000148944	0.000415927
2	chr7:44347461:T:C	44347461	NA,C	NA,T	NA,1	NA,inf	NA,inf	NA,0.523569	0.000148839	0.000415796
2	chr7:44970772:C:G	44970772	G,G	C,C	1,1	-inf,inf	inf,inf	1.87704,0.0619501	0.000148839	0.000303095
2	chr7:44804316:C:G	44804316	NA,G	NA,C	NA,1	NA,inf	NA,inf	NA,0.393882	0.000148451	0.000418852
2	chr7:45189465:G:A	45189465	NA,A	NA,G	NA,1	NA,inf	NA,inf	NA,0.453717	0.000148403	0.000399988
2	chr7:44597908:G:A	44597908	NA,A	NA,G	NA,1	NA,-inf	NA,inf	NA,0.593079	0.000148345	0.000412679
2	chr7:44613318:G:A	44613318	NA,A	NA,G	NA,1	NA,inf	NA,inf	NA,0.532636	0.000148324	0.00041618
2	chr7:44432214:T:C	44432214	C,C	T,T	1,1	inf,-inf	inf,inf	0.248719,1.50145	0.000148251	0.000446313
2	chr7:44792180:C:G	44792180	NA,G	NA,C	NA,1	NA,inf	NA,inf	NA,0.394933	0.000148127	0.000417629
2	chr7:44396951:TTG:T	44396951	T,T	TTG,TTG	1,1	inf,-inf	inf,inf	0.273086,1.50315	0.000147816	0.000445227
2	chr7:44910770:C:T	44910770	NA,T	NA,C	NA,1	NA,-inf	NA,inf	NA,0.59399	0.000147801	0.000405282
2	chr7:44666946:A:G	44666946	NA,G	NA,A	NA,1	NA,-inf	NA,inf	NA,0.577486	0.000147718	0.000407937
2	chr7:45186546:T:C	45186546	NA,C	NA,T	NA,1	NA,-inf	NA,inf	NA,0.636233	0.00014753	0.000412951
2	chr7:44974236:C:T	44974236	T,T	C,C	1,1	-inf,-inf	inf,inf	1.8696,0.0796708	0.000147519	0.000299471
2	chr7:45069985:C:T	45069985	NA,T	NA,C	NA,1	NA,-inf	NA,inf	NA,0.569148	0.000147465	0.000405696
2	chr7:44317167:T:C	44317167	NA,C	NA,T	NA,1	NA,inf	NA,inf	NA,0.590563	0.000147339	0.000414398
2	chr7:44856773:T:C	44856773	NA,C	NA,T	NA,1	NA,inf	NA,inf	NA,0.968343	0.000147246	0.000399905
2	chr7:44910002:G:A	44910002	NA,A	NA,G	NA,1	NA,-inf	NA,inf	NA,0.580076	0.000147125	0.000404858
2	chr7:44416327:A:G	44416327	G,G	A,A	1,1	inf,-inf	inf,inf	0.262467,1.49652	0.000147079	0.0004427
2	chr7:45091985:G:A	45091985	NA,A	NA,G	NA,1	NA,-inf	NA,inf	NA,0.559257	0.000146826	0.000404853
2	chr7:44394885:C:T	44394885	NA,T	NA,C	NA,1	NA,-inf	NA,inf	NA,0.572435	0.000146742	0.000403593
2	chr7:44709827:C:T	44709827	NA,T	NA,C	NA,1	NA,-inf	NA,inf	NA,0.798347	0.000146725	0.00040274
2	chr7:45237236:TA:T	45237236	NA,T	NA,TA	NA,1	NA,inf	NA,inf	NA,0.553257	0.000146611	0.000413282
2	chr7:44673547:G:T	44673547	NA,T	NA,G	NA,1	NA,-inf	NA,inf	NA,0.57378	0.000146492	0.000403846
2	chr7:44483233:G:C	44483233	NA,C	NA,G	NA,1	NA,-inf	NA,inf	NA,0.571529	0.000146483	0.000403004
2	chr7:44382518:T:C	44382518	NA,C	NA,T	NA,1	NA,-inf	NA,inf	NA,0.57097	0.000146376	0.00040271
2	chr7:44396126:T:TG	44396126	NA,TG	NA,T	NA,1	NA,inf	NA,inf	NA,0.468768	0.000146357	0.000402553
2	chr7:44589868:G:A	44589868	NA,A	NA,G	NA,1	NA,-inf	NA,inf	NA,0.582948	0.00014634	0.000407116
2	chr7:44582184:G:A	44582184	NA,A	NA,G	NA,1	NA,-inf	NA,inf	NA,0.582708	0.000146295	0.00040699
2	chr7:44589803:C:T	44589803	NA,T	NA,C	NA,1	NA,-inf	NA,inf	NA,0.582685	0.000146285	0.000406958
2	chr7:44586784:G:A	44586784	NA,A	NA,G	NA,1	NA,-inf	NA,inf	NA,0.582637	0.000146279	0.000406946
2	chr7:44579901:T:C	44579901	NA,C	NA,T	NA,1	NA,-inf	NA,inf	NA,0.582637	0.000146279	0.000406946
2	chr7:45137524:C:T	45137524	NA,T	NA,C	NA,1	NA,inf	NA,inf	NA,0.438267	0.000146212	0.000392047
2	chr7:44586683:G:A	44586683	NA,A	NA,G	NA,1	NA,-inf	NA,inf	NA,0.656174	0.000146103	0.000412708
2	chr7:45148271:G:A	45148271	NA,A	NA,G	NA,1	NA,-inf	NA,inf	NA,0.545657	0.000145933	0.00040187
2	chr7:44406536:C:A	44406536	NA,A	NA,C	NA,1	NA,-inf	NA,inf	NA,0.56848	0.000145865	0.000401314
2	chr7:44403777:T:A	44403777	NA,A	NA,T	NA,1	NA,-inf	NA,inf	NA,0.56848	0.000145865	0.000401314
2	chr7:44484939:G:A	44484939	NA,A	NA,G	NA,1	NA,-inf	NA,inf	NA,0.56848	0.000145865	0.000401314
2	chr7:44554501:G:A	44554501	NA,A	NA,G	NA,1	NA,-inf	NA,inf	NA,0.580035	0.000145691	0.000405298
2	chr7:44833386:C:A	44833386	NA,A	NA,C	NA,1	NA,-inf	NA,inf	NA,0.662904	0.00014564	0.0004134
2	chr7:45153229:G:A	45153229	A,A	G,G	1,1	inf,-inf	inf,inf	2.07476,0.313814	0.000145595	0.00041647
2	chr7:44391801:A:G	44391801	G,G	A,A	1,1	inf,-inf	inf,inf	0.239845,1.49751	0.000145558	0.000438405
2	chr7:44478714:A:G	44478714	NA,G	NA,A	NA,1	NA,inf	NA,inf	NA,0.463006	0.000145211	0.000399336
2	chr7:45046439:C:T	45046439	T,T	C,C	1,1	-inf,-inf	inf,inf	0.350716,1.0542	0.000144897	0.000325479
2	chr7:44317104:C:G	44317104	NA,G	NA,C	NA,1	NA,-inf	NA,inf	NA,0.554887	0.000144855	0.000398662
2	chr7:44478454:A:G	44478454	G,G	A,A	1,1	inf,-inf	inf,inf	0.236764,1.49021	0.000144817	0.000435765
2	chr7:44422679:G:A	44422679	NA,A	NA,G	NA,1	NA,-inf	NA,inf	NA,0.562185	0.000144566	0.000397753
2	chr7:44580787:A:T	44580787	NA,T	NA,A	NA,1	NA,-inf	NA,inf	NA,0.649197	0.000144375	0.000407997
2	chr7:44611338:A:G	44611338	NA,G	NA,A	NA,1	NA,-inf	NA,inf	NA,0.682392	0.000144213	0.000400565
2	chr7:44898238:A:G	44898238	NA,G	NA,A	NA,1	NA,inf	NA,inf	NA,0.497518	0.000144161	0.000403501
2	chr7:45058061:T:C	45058061	C,C	T,T	1,1	-inf,-inf	inf,inf	0.339068,1.06917	0.000144144	0.000325087
2	chr7:44638082:C:A	44638082	NA,A	NA,C	NA,1	NA,-inf	NA,inf	NA,0.646179	0.000144124	0.000404459
2	chr7:44830310:A:G	44830310	NA,G	NA,A	NA,1	NA,-inf	NA,inf	NA,0.563258	0.000143911	0.000396511
2	chr7:45243091:G:A	45243091	A,A	G,G	1,1	-inf,-inf	inf,inf	0.505557,1.30895	0.000143875	0.000401278
2	chr7:45019376:A:G	45019376	NA,G	NA,A	NA,1	NA,-inf	NA,inf	NA,0.656142	0.000143826	0.000391396
2	chr7:44986091:C:A	44986091	NA,A	NA,C	NA,1	NA,-inf	NA,inf	NA,0.630136	0.000143808	0.000408775
2	chr7:45184147:T:C	45184147	NA,C	NA,T	NA,1	NA,-inf	NA,inf	NA,0.618186	0.000143783	0.000402541
2	chr7:45015420:C:T	45015420	NA,T	NA,C	NA,1	NA,-inf	NA,inf	NA,0.54891	0.000143519	0.000394888
2	chr7:45258279:C:T	45258279	T,T	C,C	1,1	-inf,-inf	inf,inf	0.958206,0.956517	0.000143456	0.000404293
2	chr7:44609380:T:C	44609380	NA,C	NA,T	NA,1	NA,-inf	NA,inf	NA,0.675861	0.000143411	0.00039849
2	chr7:44635341:T:C	44635341	NA,C	NA,T	NA,1	NA,-inf	NA,inf	NA,0.6424	0.000143242	0.000404805
2	chr7:45125720:G:A	45125720	NA,A	NA,G	NA,1	NA,-inf	NA,inf	NA,0.478584	0.000143178	0.000392325
2	chr7:44551579:T:C	44551579	NA,C	NA,T	NA,1	NA,-inf	NA,inf	NA,0.64228	0.000143083	0.000404286
2	chr7:44681094:A:T	44681094	NA,T	NA,A	NA,1	NA,-inf	NA,inf	NA,0.618318	0.000143035	0.000389128
2	chr7:44955112:T:A	44955112	NA,A	NA,T	NA,1	NA,inf	NA,inf	NA,0.450559	0.000142955	0.000401131
2	chr7:45080854:C:T	45080854	T,T	C,C	1,1	inf,-inf	inf,inf	0.94609,1.50902	0.000142925	0.000376942
2	chr7:44710858:G:A	44710858	NA,A	NA,G	NA,1	NA,-inf	NA,inf	NA,0.615099	0.000142881	0.0003892
2	chr7:44551537:C:T	44551537	NA,T	NA,C	NA,1	NA,-inf	NA,inf	NA,0.640129	0.000142685	0.000403134
2	chr7:44401199:C:G	44401199	NA,G	NA,C	NA,1	NA,-inf	NA,inf	NA,0.548052	0.000142409	0.000397468
2	chr7:44275219:G:A	44275219	NA,A	NA,G	NA,1	NA,-inf	NA,inf	NA,0.531086	0.000142386	0.000392364
2	chr7:44828848:T:C	44828848	NA,C	NA,T	NA,1	NA,inf	NA,inf	NA,0.942606	0.000142371	0.000386811
2	chr7:44276826:G:A	44276826	NA,A	NA,G	NA,1	NA,inf	NA,inf	NA,0.474114	0.000142344	0.000404116
2	chr7:45270821:T:C	45270821	NA,C	NA,T	NA,1	NA,-inf	NA,inf	NA,0.548639	0.000142322	0.000391722
2	chr7:44664057:G:A	44664057	NA,A	NA,G	NA,1	NA,-inf	NA,inf	NA,0.617583	0.000142302	0.000389852
2	chr7:44586325:T:C	44586325	NA,C	NA,T	NA,1	NA,-inf	NA,inf	NA,0.6414	0.000142253	0.000402126
2	chr7:44675734:G:A	44675734	NA,A	NA,G	NA,1	NA,-inf	NA,inf	NA,0.783721	0.00014222	0.000388125
2	chr7:44498356:A:C	44498356	NA,C	NA,A	NA,1	NA,inf	NA,inf	NA,0.448277	0.000142185	0.000391045
2	chr7:44471737:C:T	44471737	NA,T	NA,C	NA,1	NA,-inf	NA,inf	NA,0.541039	0.00014218	0.000396723
2	chr7:44837598:A:C	44837598	NA,C	NA,A	NA,1	NA,inf	NA,inf	NA,0.938834	0.000142085	0.000386038
2	chr7:44345945:A:G	44345945	NA,G	NA,A	NA,1	NA,-inf	NA,inf	NA,0.557099	0.000141986	0.000391578
2	chr7:44424224:C:T	44424224	NA,T	NA,C	NA,1	NA,inf	NA,inf	NA,0.447715	0.000141929	0.000390371
2	chr7:44456564:T:C	44456564	NA,C	NA,T	NA,1	NA,inf	NA,inf	NA,0.447493	0.000141884	0.00039024
2	chr7:44384122:T:C	44384122	NA,C	NA,T	NA,1	NA,-inf	NA,inf	NA,0.554124	0.00014176	0.00039709
2	chr7:45125759:A:G	45125759	NA,G	NA,A	NA,1	NA,-inf	NA,inf	NA,0.525816	0.000141741	0.000396017
2	chr7:45006172:A:G	45006172	NA,G	NA,A	NA,1	NA,inf	NA,inf	NA,0.454557	0.000141732	0.000396504
2	chr7:44275698:T:TA	44275698	NA,TA	NA,T	NA,1	NA,-inf	NA,inf	NA,0.52769	0.000141708	0.0003905
2	chr7:44369491:C:T	44369491	NA,T	NA,C	NA,1	NA,inf	NA,inf	NA,0.446313	0.000141602	0.000389476
2	chr7:44441907:C:T	44441907	NA,T	NA,C	NA,1	NA,inf	NA,inf	NA,0.445687	0.000141503	0.000389205
2	chr7:44445299:A:G	44445299	NA,G	NA,A	NA,1	NA,inf	NA,inf	NA,0.44565	0.000141494	0.000389179
2	chr7:44452824:A:C	44452824	NA,C	NA,A	NA,1	NA,inf	NA,inf	NA,0.44565	0.000141494	0.000389179
2	chr7:44352796:T:C	44352796	NA,C	NA,T	NA,1	NA,-inf	NA,inf	NA,0.554374	0.000141449	0.000390101
2	chr7:44421088:C:T	44421088	NA,T	NA,C	NA,1	NA,-inf	NA,inf	NA,0.549859	0.000141427	0.000390481
2	chr7:44624856:AAAG:A	44624856	NA,A	NA,AAAG	NA,1	NA,-inf	NA,inf	NA,0.660164	0.000141359	0.000389884
2	chr7:44605856:C:A	44605856	NA,A	NA,C	NA,1	NA,-inf	NA,inf	NA,0.557633	0.000141324	0.000393038
2	chr7:44954514:A:T	44954514	NA,T	NA,A	NA,1	NA,-inf	NA,inf	NA,0.527182	0.000141265	0.00039196
2	chr7:44377337:G:A	44377337	NA,A	NA,G	NA,1	NA,inf	NA,inf	NA,0.444547	0.000141263	0.000388551
2	chr7:44937502:C:T	44937502	NA,T	NA,C	NA,1	NA,inf	NA,inf	NA,0.516788	0.000141263	0.00039149
2	chr7:44375784:T:C	44375784	NA,C	NA,T	NA,1	NA,inf	NA,inf	NA,0.444477	0.000141246	0.000388504
2	chr7:44914023:C:G	44914023	NA,G	NA,C	NA,1	NA,-inf	NA,inf	NA,0.549615	0.00014113	0.000388491
2	chr7:44474413:T:C	44474413	NA,C	NA,T	NA,1	NA,-inf	NA,inf	NA,0.544036	0.000141086	0.000388238
2	chr7:44471862:C:T	44471862	NA,T	NA,C	NA,1	NA,inf	NA,inf	NA,0.44359	0.000141059	0.000387994
2	chr7:45016391:G:A	45016391	NA,A	NA,G	NA,1	NA,-inf	NA,inf	NA,0.628663	0.000141028	0.000384747
2	chr7:44279044:G:A	44279044	A,A	G,G	1,1	inf,-inf	inf,inf	1.92184,0.0282286	0.000140841	0.000352535
2	chr7:45150815:C:T	45150815	T,T	C,C	1,1	inf,-inf	inf,inf	1.00144,0.987633	0.000140786	0.00045996
2	chr7:44551871:C:T	44551871	NA,T	NA,C	NA,1	NA,-inf	NA,inf	NA,0.549884	0.000140418	0.000390414
2	chr7:45055470:C:T	45055470	T,T	C,C	1,1	-inf,-inf	inf,inf	0.337764,1.05249	0.000140407	0.000316705
2	chr7:44550811:C:A	44550811	NA,A	NA,C	NA,1	NA,-inf	NA,inf	NA,0.627631	0.000140406	0.000396567
2	chr7:44413039:G:C	44413039	NA,C	NA,G	NA,1	NA,inf	NA,inf	NA,0.439843	0.000140392	0.000386165
2	chr7:44450468:G:A	44450468	NA,A	NA,G	NA,1	NA,inf	NA,inf	NA,0.494952	0.000140371	0.00039264
2	chr7:44629826:C:T	44629826	NA,T	NA,C	NA,1	NA,-inf	NA,inf	NA,0.626312	0.000140308	0.000396277
2	chr7:44531094:G:A	44531094	NA,A	NA,G	NA,1	NA,-inf	NA,inf	NA,0.536924	0.000140106	0.000384335
2	chr7:44443628:C:T	44443628	NA,T	NA,C	NA,1	NA,inf	NA,inf	NA,0.437915	0.000139881	0.000384774
2	chr7:44486876:T:C	44486876	C,C	T,T	1,1	inf,-inf	inf,inf	0.366075,1.44497	0.000139805	0.000420117
2	chr7:44369689:A:G	44369689	NA,G	NA,A	NA,1	NA,-inf	NA,inf	NA,0.51208	0.000139775	0.000385534
2	chr7:45037375:G:A	45037375	NA,A	NA,G	NA,1	NA,-inf	NA,inf	NA,0.611053	0.000139695	0.000397009
2	chr7:44830860:A:C	44830860	NA,C	NA,A	NA,1	NA,inf	NA,inf	NA,0.432502	0.000139623	0.000393092
2	chr7:45032783:G:A	45032783	NA,A	NA,G	NA,1	NA,-inf	NA,inf	NA,0.632948	0.000139552	0.000379959
2	chr7:44544168:AG:A	44544168	NA,A	NA,AG	NA,1	NA,-inf	NA,inf	NA,0.616594	0.00013954	0.000393135
2	chr7:44862319:C:T	44862319	NA,T	NA,C	NA,1	NA,inf	NA,inf	NA,0.431232	0.000139474	0.000392641
2	chr7:44574682:C:T	44574682	NA,T	NA,C	NA,1	NA,-inf	NA,inf	NA,0.621527	0.00013934	0.000393474
2	chr7:44558732:G:A	44558732	NA,A	NA,G	NA,1	NA,-inf	NA,inf	NA,0.621546	0.000139327	0.000393454
2	chr7:44839289:T:C	44839289	NA,C	NA,T	NA,1	NA,inf	NA,inf	NA,0.92037	0.00013927	0.000378562
2	chr7:44583980:G:A	44583980	NA,A	NA,G	NA,1	NA,-inf	NA,inf	NA,0.620834	0.000139194	0.00039307
2	chr7:44344917:T:G	44344917	NA,G	NA,T	NA,1	NA,-inf	NA,inf	NA,0.542903	0.00013919	0.000382555
2	chr7:44844929:A:G	44844929	NA,G	NA,A	NA,1	NA,inf	NA,inf	NA,0.920897	0.000139182	0.000378323
2	chr7:44568438:T:C	44568438	NA,C	NA,T	NA,1	NA,-inf	NA,inf	NA,0.620592	0.000139166	0.000393036
2	chr7:44582334:A:T	44582334	NA,T	NA,A	NA,1	NA,-inf	NA,inf	NA,0.620487	0.000139143	0.000392919
2	chr7:45002650:G:A	45002650	NA,A	NA,G	NA,1	NA,-inf	NA,inf	NA,0.629183	0.000138991	0.00037838
2	chr7:44574594:A:T	44574594	NA,T	NA,A	NA,1	NA,-inf	NA,inf	NA,0.620163	0.000138955	0.000392343
2	chr7:44841244:T:A	44841244	NA,A	NA,T	NA,1	NA,inf	NA,inf	NA,0.919153	0.000138922	0.000377627
2	chr7:44733478:C:T	44733478	NA,T	NA,C	NA,1	NA,-inf	NA,inf	NA,0.626263	0.00013875	0.000392347
2	chr7:44951971:T:G	44951971	NA,G	NA,T	NA,1	NA,-inf	NA,inf	NA,0.514497	0.000138723	0.000384953
2	chr7:44829938:C:T	44829938	NA,T	NA,C	NA,1	NA,inf	NA,inf	NA,0.917973	0.000138679	0.000376948
2	chr7:44467184:GAT:G	44467184	NA,G	NA,GAT	NA,1	NA,inf	NA,inf	NA,0.431775	0.000138671	0.000381459
2	chr7:44679251:C:G	44679251	NA,G	NA,C	NA,1	NA,inf	NA,inf	NA,0.4818	0.000138658	0.000388853
2	chr7:44619711:G:A	44619711	NA,A	NA,G	NA,1	NA,-inf	NA,inf	NA,0.645269	0.000138613	0.000382235
2	chr7:44580032:G:A	44580032	NA,A	NA,G	NA,1	NA,-inf	NA,inf	NA,0.334304	0.000138607	0.000381446
2	chr7:44546557:G:A	44546557	NA,A	NA,G	NA,1	NA,-inf	NA,inf	NA,0.537801	0.000138372	0.000384524
2	chr7:44614058:G:A	44614058	NA,A	NA,G	NA,1	NA,-inf	NA,inf	NA,0.615117	0.000138283	0.00039044
2	chr7:45042672:A:G	45042672	NA,G	NA,A	NA,1	NA,-inf	NA,inf	NA,0.533632	0.000138263	0.000382251
2	chr7:44564861:T:A	44564861	NA,A	NA,T	NA,1	NA,-inf	NA,inf	NA,0.615326	0.000138243	0.000390381
2	chr7:45211509:G:T	45211509	NA,T	NA,G	NA,1	NA,inf	NA,inf	NA,0.469109	0.00013817	0.000384254
2	chr7:44453813:G:A	44453813	NA,A	NA,G	NA,1	NA,-inf	NA,inf	NA,0.520061	0.000138143	0.000385366
2	chr7:44685323:A:G	44685323	G,NA	A,NA	1,NA	inf,NA	inf,NA	0.681185,NA	0.00013806	0.000390995
2	chr7:45020687:C:T	45020687	NA,T	NA,C	NA,1	NA,-inf	NA,inf	NA,0.612497	0.00013805	0.000376702
2	chr7:45258499:T:G	45258499	G,NA	T,NA	1,NA	-inf,NA	inf,NA	0.821952,NA	0.000138009	0.000386278
2	chr7:44410506:C:CA	44410506	NA,CA	NA,C	NA,1	NA,inf	NA,inf	NA,0.427975	0.000137847	0.000379227
2	chr7:44557162:C:T	44557162	NA,T	NA,C	NA,1	NA,-inf	NA,inf	NA,0.612766	0.000137805	0.000389055
2	chr7:44436891:A:T	44436891	NA,T	NA,A	NA,1	NA,inf	NA,inf	NA,0.427302	0.000137714	0.000378855
2	chr7:44655631:G:A	44655631	NA,A	NA,G	NA,1	NA,-inf	NA,inf	NA,0.501544	0.00013759	0.00037791
2	chr7:44387820:G:C	44387820	NA,C	NA,G	NA,1	NA,-inf	NA,inf	NA,0.517103	0.000137588	0.000383804
2	chr7:44487744:A:G	44487744	NA,G	NA,A	NA,1	NA,-inf	NA,inf	NA,0.516205	0.000137418	0.000383326
2	chr7:44664284:C:CTGA	44664284	NA,CTGA	NA,C	NA,1	NA,-inf	NA,inf	NA,0.616705	0.000137348	0.00038521
2	chr7:44382332:A:G	44382332	NA,G	NA,A	NA,1	NA,-inf	NA,inf	NA,0.514689	0.000137195	0.00038269
2	chr7:44959494:C:G	44959494	NA,G	NA,C	NA,1	NA,-inf	NA,inf	NA,0.500189	0.00013718	0.000378985
2	chr7:45195867:T:C	45195867	NA,C	NA,T	NA,1	NA,-inf	NA,inf	NA,0.522819	0.000137168	0.000375346
2	chr7:44632023:G:A	44632023	NA,A	NA,G	NA,1	NA,-inf	NA,inf	NA,0.593929	0.000137126	0.000374642
2	chr7:45092045:G:A	45092045	NA,A	NA,G	NA,1	NA,-inf	NA,inf	NA,0.587763	0.00013708	0.000391481
2	chr7:44377582:CCTGT:C	44377582	NA,C	NA,CCTGT	NA,1	NA,-inf	NA,inf	NA,0.525352	0.000136972	0.000379676
2	chr7:45160957:A:G	45160957	G,G	A,A	1,1	-inf,inf	inf,inf	1.85337,0.416226	0.000136831	0.000312328
2	chr7:44848979:C:G	44848979	NA,G	NA,C	NA,1	NA,inf	NA,inf	NA,0.903978	0.000136807	0.000372027
2	chr7:44280268:A:G	44280268	NA,G	NA,A	NA,1	NA,-inf	NA,inf	NA,0.498617	0.00013663	0.000377218
2	chr7:45061990:T:C	45061990	NA,C	NA,T	NA,1	NA,inf	NA,inf	NA,0.519434	0.000136513	0.000384657
2	chr7:44434020:G:A	44434020	NA,A	NA,G	NA,1	NA,-inf	NA,inf	NA,0.516957	0.000136499	0.000380831
2	chr7:44520983:C:T	44520983	NA,T	NA,C	NA,1	NA,inf	NA,inf	NA,0.455462	0.000136451	0.000383045
2	chr7:44845402:T:C	44845402	NA,C	NA,T	NA,1	NA,-inf	NA,inf	NA,0.66856	0.00013643	0.000376834
2	chr7:44561002:T:C	44561002	NA,C	NA,T	NA,1	NA,-inf	NA,inf	NA,0.604149	0.000136302	0.000384723
2	chr7:44557509:C:T	44557509	NA,T	NA,C	NA,1	NA,-inf	NA,inf	NA,0.571582	0.000136218	0.000374926
2	chr7:44486204:C:G	44486204	G,G	C,C	1,1	inf,-inf	inf,inf	0.438,1.41754	0.000136034	0.000408233
2	chr7:44599273:G:A	44599273	NA,A	NA,G	NA,1	NA,-inf	NA,inf	NA,0.628698	0.000135879	0.000374633
2	chr7:45178277:C:T	45178277	T,NA	C,NA	1,NA	-inf,NA	inf,NA	0.875977,NA	0.000135737	0.000358086
3	chr7:45274494:T:C	45274494	NA,C	NA,T	NA,1	NA,-inf	NA,inf	NA,3.72977	0.067422	0.0828338
3	chr7:45252682:C:G	45252682	NA,G	NA,C	NA,1	NA,-inf	NA,inf	NA,3.47369	0.0419294	0.0523714
3	chr7:45224742:T:C	45224742	NA,C	NA,T	NA,1	NA,-inf	NA,inf	NA,2.507	0.0081171	0.012603
3	chr7:45150665:G:A	45150665	NA,A	NA,G	NA,1	NA,-inf	NA,inf	NA,2.45527	0.00606194	0.00913382
3	chr7:44737968:G:C	44737968	NA,C	NA,G	NA,1	NA,inf	NA,inf	NA,1.98741	0.00473426	0.00705113
3	chr7:44433608:T:C	44433608	NA,C	NA,T	NA,1	NA,inf	NA,inf	NA,2.1651	0.00460035	0.00690931
3	chr7:45152546:G:A	45152546	NA,A	NA,G	NA,1	NA,-inf	NA,inf	NA,2.28342	0.00440502	0.00665349
3	chr7:45168006:T:C	45168006	NA,C	NA,T	NA,1	NA,-inf	NA,inf	NA,2.26525	0.00420374	0.00635592
3	chr7:45169513:A:G	45169513	NA,G	NA,A	NA,1	NA,-inf	NA,inf	NA,2.26428	0.00419615	0.00634461
3	chr7:44853212:G:A	44853212	NA,A	NA,G	NA,1	NA,-inf	NA,inf	NA,2.27275	0.00394565	0.00596091
3	chr7:45172667:G:C	45172667	NA,C	NA,G	NA,1	NA,-inf	NA,inf	NA,2.22802	0.00392112	0.0059314
3	chr7:44858677:C:T	44858677	NA,T	NA,C	NA,1	NA,-inf	NA,inf	NA,2.26099	0.00386298	0.0058367
3	chr7:45039417:T:G	45039417	G,NA	T,NA	1,NA	-inf,NA	inf,NA	3.57904,NA	0.00312245	0.0154553
3	chr7:44980215:T:G	44980215	G,G	T,T	1,1	-inf,-inf	inf,inf	0.924778,2.45711	0.00291446	0.0060954
3	chr7:44963557:C:G	44963557	NA,G	NA,C	NA,1	NA,inf	NA,inf	NA,1.71583	0.00263122	0.00394229
3	chr7:45167501:T:A	45167501	NA,A	NA,T	NA,1	NA,-inf	NA,inf	NA,1.98721	0.00251744	0.0038173
3	chr7:44743335:A:G	44743335	NA,G	NA,A	NA,1	NA,inf	NA,inf	NA,1.66939	0.00251367	0.00376136
3	chr7:44660969:TGTTA:T	44660969	NA,T	NA,TGTTA	NA,1	NA,-inf	NA,inf	NA,2.41062	0.0024546	0.00385695
3	chr7:44982186:C:T	44982186	T,NA	C,NA	1,NA	-inf,NA	inf,NA	3.40342,NA	0.00240605	0.0113894
3	chr7:44776377:C:G	44776377	NA,G	NA,C	NA,1	NA,inf	NA,inf	NA,1.63327	0.002335	0.00349862
3	chr7:44875300:T:G	44875300	NA,G	NA,T	NA,1	NA,-inf	NA,inf	NA,1.95655	0.00222954	0.00338077
3	chr7:45077620:C:T	45077620	T,T	C,C	1,1	-inf,-inf	inf,inf	1.01491,2.29083	0.00220624	0.00471348
3	chr7:44918872:C:T	44918872	NA,T	NA,C	NA,1	NA,-inf	NA,inf	NA,1.86697	0.00217812	0.00342144
3	chr7:45256906:C:T	45256906	NA,T	NA,C	NA,1	NA,inf	NA,inf	NA,1.7517	0.00207632	0.00316993
3	chr7:44882190:T:A	44882190	NA,A	NA,T	NA,1	NA,-inf	NA,inf	NA,1.90552	0.00203494	0.00308773
3	chr7:45077939:G:A	45077939	A,A	G,G	1,1	-inf,-inf	inf,inf	0.964695,2.27925	0.00197312	0.0041734
3	chr7:45177463:G:A	45177463	NA,A	NA,G	NA,1	NA,-inf	NA,inf	NA,1.84423	0.00196328	0.00300872
3	chr7:45077286:C:G	45077286	G,G	C,C	1,1	-inf,-inf	inf,inf	1.03783,2.20484	0.00194223	0.00416289
3	chr7:44947646:G:A	44947646	NA,A	NA,G	NA,1	NA,inf	NA,inf	NA,1.55398	0.00190129	0.00285775
3	chr7:44752079:A:G	44752079	G,NA	A,NA	1,NA	inf,NA	inf,NA	2.6229,NA	0.00187777	0.00360339
3	chr7:45167411:A:G	45167411	NA,G	NA,A	NA,1	NA,-inf	NA,inf	NA,1.80937	0.00185754	0.00282554
3	chr7:44799341:A:G	44799341	NA,G	NA,A	NA,1	NA,-inf	NA,inf	NA,1.80383	0.00184494	0.00288159
3	chr7:44849788:T:G	44849788	NA,G	NA,T	NA,1	NA,-inf	NA,inf	NA,1.84382	0.00182158	0.00276544
3	chr7:44910999:A:C	44910999	NA,C	NA,A	NA,1	NA,inf	NA,inf	NA,1.51987	0.00179596	0.00269426
3	chr7:44858513:A:T	44858513	NA,T	NA,A	NA,1	NA,-inf	NA,inf	NA,1.82237	0.00173789	0.00264051
3	chr7:45223314:A:G	45223314	G,G	A,A	1,1	-inf,inf	inf,inf	2.61635,0.394405	0.00173276	0.00275797
3	chr7:44920307:T:A	44920307	NA,A	NA,T	NA,1	NA,inf	NA,inf	NA,1.45643	0.00158634	0.00238125
3	chr7:44484952:A:C	44484952	NA,C	NA,A	NA,1	NA,inf	NA,inf	NA,1.59661	0.00158622	0.00240514
3	chr7:45244347:C:G	45244347	NA,G	NA,C	NA,1	NA,-inf	NA,inf	NA,1.71331	0.00156674	0.00234903
3	chr7:44407578:A:C	44407578	NA,C	NA,A	NA,1	NA,inf	NA,inf	NA,1.58193	0.0015398	0.00233506
3	chr7:45063882:A:G	45063882	G,G	A,A	1,1	-inf,-inf	inf,inf	0.823441,2.28356	0.00153642	0.00315322
3	chr7:45154830:C:T	45154830	NA,T	NA,C	NA,1	NA,-inf	NA,inf	NA,1.69085	0.00151484	0.00230606
3	chr7:44367154:A:G	44367154	NA,G	NA,A	NA,1	NA,inf	NA,inf	NA,1.55616	0.00146819	0.00222721
3	chr7:45073571:G:A	45073571	A,A	G,G	1,1	-inf,-inf	inf,inf	0.819995,2.25617	0.00145177	0.00297573
3	chr7:44437528:AGAG:A	44437528	NA,A	NA,AGAG	NA,1	NA,inf	NA,inf	NA,1.54355	0.00143713	0.00218053
3	chr7:44459440:G:A	44459440	NA,A	NA,G	NA,1	NA,inf	NA,inf	NA,1.54324	0.00143629	0.0021793
3	chr7:45075363:G:A	45075363	A,A	G,G	1,1	-inf,-inf	inf,inf	0.82009,2.23565	0.00139946	0.00286787
3	chr7:44430131:T:C	44430131	NA,C	NA,T	NA,1	NA,inf	NA,inf	NA,1.52625	0.00139393	0.0021154
3	chr7:44965614:G:C	44965614	NA,C	NA,G	NA,1	NA,-inf	NA,inf	NA,1.57232	0.00139216	0.00216442
3	chr7:44517435:C:T	44517435	NA,T	NA,C	NA,1	NA,inf	NA,inf	NA,1.43859	0.00139038	0.00212869
3	chr7:45257536:G:A	45257536	NA,A	NA,G	NA,1	NA,inf	NA,inf	NA,1.49695	0.00138196	0.00210749
3	chr7:45074625:A:G	45074625	G,G	A,A	1,1	-inf,-inf	inf,inf	0.822004,2.22847	0.00137679	0.0028211
3	chr7:44610753:C:T	44610753	NA,T	NA,C	NA,1	NA,inf	NA,inf	NA,1.41523	0.0013761	0.00209095
3	chr7:44467543:G:A	44467543	NA,A	NA,G	NA,1	NA,inf	NA,inf	NA,1.48635	0.00137257	0.00212534
3	chr7:45073113:A:G	45073113	G,G	A,A	1,1	-inf,-inf	inf,inf	0.818513,2.22087	0.0013609	0.00278759
3	chr7:44451571:G:A	44451571	NA,A	NA,G	NA,1	NA,inf	NA,inf	NA,1.42834	0.00135324	0.00207328
3	chr7:45065024:T:C	45065024	C,C	T,T	1,1	-inf,-inf	inf,inf	0.804663,2.22895	0.00134827	0.00275482
3	chr7:45073690:C:T	45073690	T,T	C,C	1,1	-inf,-inf	inf,inf	0.810818,2.21613	0.00133133	0.00272271
3	chr7:44765641:G:C	44765641	NA,C	NA,G	NA,1	NA,inf	NA,inf	NA,1.3081	0.0013279	0.00200653
3	chr7:45053680:C:T	45053680	T,T	C,C	1,1	-inf,-inf	inf,inf	0.974917,2.0382	0.00132787	0.00282484
3	chr7:44282223:C:T	44282223	NA,T	NA,C	NA,1	NA,inf	NA,inf	NA,1.48687	0.00130083	0.00198023
3	chr7:45066258:G:T	45066258	T,T	G,G	1,1	-inf,-inf	inf,inf	0.782535,2.2196	0.0012778	0.00259721
3	chr7:44360230:G:A	44360230	NA,A	NA,G	NA,1	NA,inf	NA,inf	NA,1.47961	0.00127597	0.00193765
3	chr7:44636068:CT:C	44636068	NA,C	NA,CT	NA,1	NA,inf	NA,inf	NA,1.4286	0.00126755	0.0019472
3	chr7:45160058:T:C	45160058	NA,C	NA,T	NA,1	NA,-inf	NA,inf	NA,1.62266	0.00125339	0.00193937
3	chr7:44677686:C:T	44677686	NA,T	NA,C	NA,1	NA,-inf	NA,inf	NA,1.85242	0.00123675	0.0019421
3	chr7:44487559:C:T	44487559	NA,T	NA,C	NA,1	NA,inf	NA,inf	NA,1.40867	0.00122215	0.00187643
3	chr7:45129219:C:T	45129219	NA,T	NA,C	NA,1	NA,-inf	NA,inf	NA,1.55964	0.00122154	0.00187293
3	chr7:44489124:C:T	44489124	NA,T	NA,C	NA,1	NA,inf	NA,inf	NA,1.40629	0.00121672	0.00186814
3	chr7:45064172:C:T	45064172	T,T	C,C	1,1	-inf,-inf	inf,inf	0.789096,2.18913	0.00121533	0.00248259
3	chr7:44444667:T:C	44444667	NA,C	NA,T	NA,1	NA,inf	NA,inf	NA,1.36959	0.0012139	0.00186166
3	chr7:44898979:T:C	44898979	C,NA	T,NA	1,NA	inf,NA	inf,NA	0.979066,NA	0.00120666	0.00176701
3	chr7:44982919:G:GAA	44982919	GAA,NA	G,NA	1,NA	inf,NA	inf,NA	1.51004,NA	0.00119921	0.00178854
3	chr7:44672083:T:A	44672083	NA,A	NA,T	NA,1	NA,inf	NA,inf	NA,1.40441	0.00119055	0.00185696
3	chr7:45243145:C:T	45243145	NA,T	NA,C	NA,1	NA,inf	NA,inf	NA,1.43807	0.00116938	0.00179323
3	chr7:44994918:T:C	44994918	NA,C	NA,T	NA,1	NA,inf	NA,inf	NA,1.40225	0.00116866	0.00182268
3	chr7:44635975:T:C	44635975	NA,C	NA,T	NA,1	NA,inf	NA,inf	NA,1.38609	0.00116831	0.0017944
3	chr7:44662096:T:A	44662096	NA,A	NA,T	NA,1	NA,-inf	NA,inf	NA,1.97534	0.00116059	0.00182688
3	chr7:44638492:G:A	44638492	NA,A	NA,G	NA,1	NA,inf	NA,inf	NA,1.36763	0.00112823	0.00173432
3	chr7:44669822:A:G	44669822	NA,G	NA,A	NA,1	NA,-inf	NA,inf	NA,1.95487	0.0011231	0.00176832
3	chr7:44674092:G:A	44674092	NA,A	NA,G	NA,1	NA,-inf	NA,inf	NA,1.78272	0.00110313	0.00173257
3	chr7:45164756:T:C	45164756	NA,C	NA,T	NA,1	NA,-inf	NA,inf	NA,1.51904	0.0011008	0.00169214
3	chr7:44679020:A:C	44679020	C,NA	A,NA	1,NA	-inf,NA	inf,NA	1.06775,NA	0.00108637	0.0016237
3	chr7:44343801:AG:A	44343801	A,A	AG,AG	1,1	inf,-inf	inf,inf	0.296831,2.05084	0.00108405	0.00160484
3	chr7:44985542:G:A	44985542	NA,A	NA,G	NA,1	NA,-inf	NA,inf	NA,1.55378	0.00108302	0.00170533
3	chr7:44821261:G:A	44821261	NA,A	NA,G	NA,1	NA,-inf	NA,inf	NA,1.56139	0.00108067	0.00164644
3	chr7:44687221:C:T	44687221	NA,T	NA,C	NA,1	NA,-inf	NA,inf	NA,1.76477	0.00107615	0.00168985
3	chr7:44562616:C:T	44562616	NA,T	NA,C	NA,1	NA,inf	NA,inf	NA,1.33803	0.00106589	0.00163827
3	chr7:44672932:C:T	44672932	NA,T	NA,C	NA,1	NA,-inf	NA,inf	NA,1.82569	0.00106383	0.0016857
3	chr7:44764763:G:A	44764763	NA,A	NA,G	NA,1	NA,-inf	NA,inf	NA,1.45257	0.00106257	0.00165684
3	chr7:44666156:G:A	44666156	NA,A	NA,G	NA,1	NA,-inf	NA,inf	NA,1.91884	0.00106256	0.00167276
3	chr7:44621662:A:G	44621662	NA,G	NA,A	NA,1	NA,inf	NA,inf	NA,1.33544	0.00106076	0.00162998
3	chr7:45132847:G:T	45132847	NA,T	NA,G	NA,1	NA,-inf	NA,inf	NA,1.48173	0.00105567	0.00161222
3	chr7:45164821:T:C	45164821	NA,C	NA,T	NA,1	NA,-inf	NA,inf	NA,1.49168	0.00104953	0.00161372
3	chr7:44769927:A:G	44769927	NA,G	NA,A	NA,1	NA,-inf	NA,inf	NA,1.46197	0.00104807	0.00164905
3	chr7:45237482:T:G	45237482	NA,G	NA,T	NA,1	NA,inf	NA,inf	NA,1.32421	0.00104783	0.00160679
3	chr7:45186803:T:G	45186803	NA,G	NA,T	NA,1	NA,inf	NA,inf	NA,1.27005	0.0010477	0.00165981
3	chr7:44685968:G:A	44685968	NA,A	NA,G	NA,1	NA,-inf	NA,inf	NA,1.74051	0.00103587	0.00162648
3	chr7:44553966:A:G	44553966	NA,G	NA,A	NA,1	NA,inf	NA,inf	NA,1.32029	0.00103078	0.00158452
3	chr7:44615989:A:T	44615989	NA,T	NA,A	NA,1	NA,inf	NA,inf	NA,1.31978	0.00103061	0.001584
3	chr7:44488552:TC:T	44488552	NA,T	NA,TC	NA,1	NA,inf	NA,inf	NA,1.30967	0.0010225	0.0015715
3	chr7:45270641:T:G	45270641	G,G	T,T	1,1	-inf,inf	inf,inf	1.52915,1.26936	0.00102212	0.00160375
3	chr7:44433850:C:A	44433850	NA,A	NA,C	NA,1	NA,inf	NA,inf	NA,1.30928	0.00102175	0.00157037
3	chr7:44470144:T:C	44470144	NA,C	NA,T	NA,1	NA,inf	NA,inf	NA,1.30747	0.00101837	0.00156519
3	chr7:44999246:A:T	44999246	NA,T	NA,A	NA,1	NA,-inf	NA,inf	NA,1.51017	0.00101485	0.00160032
3	chr7:45135868:T:C	45135868	NA,C	NA,T	NA,1	NA,inf	NA,inf	NA,1.21818	0.0010148	0.00153751
3	chr7:45234227:C:T	45234227	NA,T	NA,C	NA,1	NA,inf	NA,inf	NA,1.3255	0.00101381	0.0015746
3	chr7:44986790:A:G	44986790	NA,G	NA,A	NA,1	NA,-inf	NA,inf	NA,1.5069	0.00100924	0.00159139
3	chr7:44999603:C:A	44999603	NA,A	NA,C	NA,1	NA,-inf	NA,inf	NA,1.50491	0.00100558	0.00158564
3	chr7:45132645:G:T	45132645	NA,T	NA,G	NA,1	NA,-inf	NA,inf	NA,1.45058	0.000998673	0.00152595
3	chr7:44630947:C:T	44630947	NA,T	NA,C	NA,1	NA,inf	NA,inf	NA,1.22746	0.000995784	0.00151824
3	chr7:44382628:C:T	44382628	NA,T	NA,C	NA,1	NA,inf	NA,inf	NA,1.29329	0.000992597	0.00152577
3	chr7:44626426:A:T	44626426	NA,T	NA,A	NA,1	NA,inf	NA,inf	NA,1.29501	0.000982907	0.00151121
3	chr7:44991716:C:T	44991716	T,T	C,C	1,1	-inf,-inf	inf,inf	0.84537,1.73774	0.000981448	0.00200549
3	chr7:45211117:T:C	45211117	C,C	T,T	1,1	-inf,inf	inf,inf	2.41676,0.234286	0.000980766	0.00156526
3	chr7:44608198:G:A	44608198	NA,A	NA,G	NA,1	NA,inf	NA,inf	NA,1.29225	0.000977805	0.00150348
3	chr7:44616477:A:T	44616477	NA,T	NA,A	NA,1	NA,inf	NA,inf	NA,1.29123	0.000976033	0.00150076
3	chr7:45198569:A:G	45198569	NA,G	NA,A	NA,1	NA,-inf	NA,inf	NA,1.22966	0.000972027	0.00146122
3	chr7:45153323:T:C	45153323	NA,C	NA,T	NA,1	NA,-inf	NA,inf	NA,1.46946	0.000958163	0.00148356
3	chr7:44972348:A:G	44972348	NA,G	NA,A	NA,1	NA,-inf	NA,inf	NA,1.4769	0.000957462	0.00150918
3	chr7:45062177:C:T	45062177	T,T	C,C	1,1	-inf,-inf	inf,inf	0.768395,2.0617	0.000945859	0.00192298
3	chr7:44801191:A:G	44801191	NA,G	NA,A	NA,1	NA,-inf	NA,inf	NA,1.47956	0.000939191	0.00143218
3	chr7:44452699:T:C	44452699	NA,C	NA,T	NA,1	NA,inf	NA,inf	NA,1.23472	0.00092695	0.00142572
3	chr7:44385370:T:C	44385370	NA,C	NA,T	NA,1	NA,inf	NA,inf	NA,1.24393	0.000916555	0.00140812
3	chr7:44990474:T:A	44990474	NA,A	NA,T	NA,1	NA,-inf	NA,inf	NA,1.44947	0.000915078	0.00144269
3	chr7:45267285:T:G	45267285	G,G	T,T	1,1	-inf,inf	inf,inf	1.54565,1.19284	0.000908508	0.0014298
3	chr7:44812371:C:T	44812371	NA,T	NA,C	NA,1	NA,-inf	NA,inf	NA,1.47193	0.000905352	0.00138073
3	chr7:44483914:G:A	44483914	NA,A	NA,G	NA,1	NA,inf	NA,inf	NA,1.23798	0.000902745	0.00138781
3	chr7:45015001:C:T	45015001	T,T	C,C	1,1	-inf,-inf	inf,inf	0.906524,1.89086	0.000896268	0.0018758
3	chr7:44667087:G:A	44667087	NA,A	NA,G	NA,1	NA,inf	NA,inf	NA,1.24326	0.000894414	0.00139018
3	chr7:45234500:C:T	45234500	NA,T	NA,C	NA,1	NA,-inf	NA,inf	NA,1.27791	0.00089083	0.00140285
3	chr7:44503768:T:A	44503768	NA,A	NA,T	NA,1	NA,inf	NA,inf	NA,1.27407	0.000890451	0.00135606
3	chr7:44597358:C:T	44597358	NA,T	NA,C	NA,1	NA,inf	NA,inf	NA,1.16321	0.000884515	0.00135007
3	chr7:45186055:G:A	45186055	NA,A	NA,G	NA,1	NA,inf	NA,inf	NA,1.1579	0.000862223	0.00136113
3	chr7:44546436:C:T	44546436	NA,T	NA,C	NA,1	NA,inf	NA,inf	NA,1.21715	0.000861767	0.00132636
3	chr7:44613751:C:T	44613751	NA,T	NA,C	NA,1	NA,inf	NA,inf	NA,1.22056	0.000858083	0.00132028
3	chr7:45152761:T:C	45152761	NA,C	NA,T	NA,1	NA,-inf	NA,inf	NA,1.29364	0.000855635	0.00134768
3	chr7:44370581:TATA:T	44370581	NA,T	NA,TATA	NA,1	NA,inf	NA,inf	NA,1.21016	0.000851996	0.00131089
3	chr7:45272027:T:C	45272027	NA,C	NA,T	NA,1	NA,-inf	NA,inf	NA,1.29119	0.000849131	0.00133157
3	chr7:44398321:G:A	44398321	NA,A	NA,G	NA,1	NA,inf	NA,inf	NA,1.27799	0.000834638	0.00129715
3	chr7:44681677:A:G	44681677	NA,G	NA,A	NA,1	NA,inf	NA,inf	NA,1.19906	0.000828365	0.00128805
3	chr7:44940805:T:C	44940805	NA,C	NA,T	NA,1	NA,-inf	NA,inf	NA,1.37038	0.000824308	0.00126861
3	chr7:44661806:G:T	44661806	NA,T	NA,G	NA,1	NA,-inf	NA,inf	NA,1.65697	0.000813322	0.00128848
3	chr7:45144825:T:C	45144825	NA,C	NA,T	NA,1	NA,-inf	NA,inf	NA,1.27867	0.000813123	0.00128004
3	chr7:44801483:C:T	44801483	NA,T	NA,C	NA,1	NA,-inf	NA,inf	NA,1.39346	0.000812472	0.00124032
3	chr7:45273785:T:C	45273785	NA,C	NA,T	NA,1	NA,inf	NA,inf	NA,1.2309	0.000809929	0.00123672
3	chr7:44461056:C:T	44461056	NA,T	NA,C	NA,1	NA,inf	NA,inf	NA,1.1765	0.000809855	0.00124538
3	chr7:44901735:T:C	44901735	NA,C	NA,T	NA,1	NA,-inf	NA,inf	NA,1.3831	0.000807319	0.00124363
3	chr7:44378807:G:C	44378807	NA,C	NA,G	NA,1	NA,inf	NA,inf	NA,1.21781	0.00080431	0.00122582
3	chr7:45161305:C:T	45161305	NA,T	NA,C	NA,1	NA,-inf	NA,inf	NA,1.35537	0.000800589	0.00123883
3	chr7:44963422:A:G	44963422	NA,G	NA,A	NA,1	NA,-inf	NA,inf	NA,1.38098	0.00080037	0.00126374
3	chr7:45251697:G:A	45251697	A,A	G,G	1,1	-inf,inf	inf,inf	2.07654,0.58576	0.000800175	0.00127807
3	chr7:45256368:G:A	45256368	A,A	G,G	1,1	-inf,-inf	inf,inf	0.907207,1.74117	0.000798674	0.0012324
3	chr7:44384228:C:G	44384228	NA,G	NA,C	NA,1	NA,inf	NA,inf	NA,1.24671	0.000791287	0.00122979
3	chr7:45076546:A:G	45076546	G,G	A,A	1,1	-inf,-inf	inf,inf	0.879928,1.79665	0.000781258	0.00159516
3	chr7:44941728:T:C	44941728	NA,C	NA,T	NA,1	NA,-inf	NA,inf	NA,1.27289	0.000781148	0.00122936
3	chr7:45255455:C:T	45255455	T,T	C,C	1,1	-inf,-inf	inf,inf	0.886874,1.74561	0.000775885	0.00119718
3	chr7:45140251:C:T	45140251	NA,T	NA,C	NA,1	NA,-inf	NA,inf	NA,1.29784	0.000771113	0.00117939
3	chr7:44276889:C:A	44276889	A,A	C,C	1,1	inf,inf	inf,inf	2.50113,0.267592	0.000761391	0.00129629
3	chr7:45245995:G:A	45245995	NA,A	NA,G	NA,1	NA,inf	NA,inf	NA,1.15524	0.000761133	0.00117667
3	chr7:44680204:C:A	44680204	NA,A	NA,C	NA,1	NA,inf	NA,inf	NA,1.15135	0.000759644	0.00118146
3	chr7:44679313:C:G	44679313	NA,G	NA,C	NA,1	NA,inf	NA,inf	NA,1.15089	0.000759007	0.00118047
3	chr7:44393147:C:T	44393147	NA,T	NA,C	NA,1	NA,inf	NA,inf	NA,1.18518	0.000758433	0.00115648
3	chr7:44822722:G:GC	44822722	NA,GC	NA,G	NA,1	NA,-inf	NA,inf	NA,1.35425	0.000757686	0.00115747
3	chr7:44672953:T:C	44672953	NA,C	NA,T	NA,1	NA,inf	NA,inf	NA,1.14868	0.000756007	0.00117581
3	chr7:45259578:C:T	45259578	NA,T	NA,C	NA,1	NA,inf	NA,inf	NA,1.12081	0.000755029	0.00116549
3	chr7:44907303:G:A	44907303	NA,A	NA,G	NA,1	NA,inf	NA,inf	NA,1.04869	0.000753205	0.00114013
3	chr7:44425395:G:A	44425395	NA,A	NA,G	NA,1	NA,inf	NA,inf	NA,1.14551	0.00075041	0.00116297
3	chr7:45156801:C:T	45156801	NA,T	NA,C	NA,1	NA,-inf	NA,inf	NA,1.24926	0.000747176	0.00113638
3	chr7:44957433:C:T	44957433	NA,T	NA,C	NA,1	NA,-inf	NA,inf	NA,1.25549	0.000747111	0.00117448
3	chr7:45199994:A:C	45199994	NA,C	NA,A	NA,1	NA,inf	NA,inf	NA,1.12944	0.000744805	0.00115525
3	chr7:45114812:CAGCTGCCCAGAAGACTCACATGCAAGTA:C	45114812	C,C	CAGCTGCCCAGAAGACTCACATGCAAGTA,CAGCTGCCCAGAAGACTCACATGCAAGTA	1,1	-inf,-inf	inf,inf	0.59172,1.45412	0.000729065	0.00137534
3	chr7:44504337:AATTT:A	44504337	NA,A	NA,AATTT	NA,1	NA,inf	NA,inf	NA,1.11667	0.00072798	0.00112
3	chr7:44940141:A:G	44940141	NA,G	NA,A	NA,1	NA,-inf	NA,inf	NA,1.2993	0.000726753	0.00111878
3	chr7:44667670:G:A	44667670	A,NA	G,NA	1,NA	-inf,NA	inf,NA	0.911449,NA	0.000724091	0.00108321
3	chr7:44481921:A:G	44481921	NA,G	NA,A	NA,1	NA,inf	NA,inf	NA,1.15701	0.000723031	0.00110302
3	chr7:45025323:C:T	45025323	T,T	C,C	1,1	-inf,-inf	inf,inf	0.96211,1.72921	0.000713826	0.0015133
3	chr7:44334457:C:T	44334457	T,NA	C,NA	1,NA	-inf,NA	inf,NA	1.79477,NA	0.000713573	0.00111132
3	chr7:44519046:T:C	44519046	NA,C	NA,T	NA,1	NA,inf	NA,inf	NA,1.10937	0.000712517	0.00109811
3	chr7:44473157:A:G	44473157	NA,G	NA,A	NA,1	NA,inf	NA,inf	NA,1.09956	0.000704959	0.0010847
3	chr7:44651148:G:C	44651148	NA,C	NA,G	NA,1	NA,-inf	NA,inf	NA,1.67189	0.000700456	0.00110745
3	chr7:44880212:A:AACAT	44880212	AACAT,NA	A,NA	1,NA	-inf,NA	inf,NA	0.867843,NA	0.000700032	0.0011174
3	chr7:45149196:TC:T	45149196	NA,T	NA,TC	NA,1	NA,inf	NA,inf	NA,1.12352	0.000699159	0.00108399
3	chr7:45211263:T:C	45211263	C,C	T,T	1,1	-inf,inf	inf,inf	2.18791,0.324462	0.000697278	0.00110722
3	chr7:44342620:G:A	44342620	NA,A	NA,G	NA,1	NA,inf	NA,inf	NA,1.09165	0.000694129	0.00106828
3	chr7:44498327:T:A	44498327	NA,A	NA,T	NA,1	NA,inf	NA,inf	NA,1.08379	0.000685097	0.00105428
3	chr7:44389282:G:A	44389282	NA,A	NA,G	NA,1	NA,inf	NA,inf	NA,1.12483	0.000681877	0.00104069
3	chr7:44449049:A:G	44449049	NA,G	NA,A	NA,1	NA,inf	NA,inf	NA,1.12483	0.000681877	0.00104069
3	chr7:44389076:T:C	44389076	NA,C	NA,T	NA,1	NA,inf	NA,inf	NA,1.12483	0.000681877	0.00104069
3	chr7:44418065:T:C	44418065	NA,C	NA,T	NA,1	NA,inf	NA,inf	NA,1.12458	0.000681603	0.00104027
3	chr7:44402056:T:C	44402056	NA,C	NA,T	NA,1	NA,inf	NA,inf	NA,1.12357	0.000680383	0.00103843
3	chr7:44889502:G:A	44889502	NA,A	NA,G	NA,1	NA,-inf	NA,inf	NA,1.2425	0.00067773	0.00106958
3	chr7:44788752:T:A	44788752	A,NA	T,NA	1,NA	inf,NA	inf,NA	0.84733,NA	0.000675479	0.00107807
3	chr7:44531385:G:A	44531385	NA,A	NA,G	NA,1	NA,-inf	NA,inf	NA,1.33841	0.000669653	0.00105279
3	chr7:44432505:C:T	44432505	NA,T	NA,C	NA,1	NA,inf	NA,inf	NA,1.11255	0.000668373	0.0010203
3	chr7:44445750:G:C	44445750	NA,C	NA,G	NA,1	NA,inf	NA,inf	NA,1.11255	0.000668373	0.0010203
3	chr7:44745790:C:A	44745790	A,NA	C,NA	1,NA	inf,NA	inf,NA	2.5608,NA	0.000665287	0.00125779
3	chr7:44465639:T:C	44465639	NA,C	NA,T	NA,1	NA,inf	NA,inf	NA,1.10861	0.000663778	0.00101334
3	chr7:45150145:G:A	45150145	NA,A	NA,G	NA,1	NA,-inf	NA,inf	NA,1.22163	0.000660562	0.00101416
3	chr7:44642141:G:GC	44642141	NA,GC	NA,G	NA,1	NA,-inf	NA,inf	NA,1.62669	0.000660562	0.001044
3	chr7:44646898:G:A	44646898	NA,A	NA,G	NA,1	NA,-inf	NA,inf	NA,1.62503	0.000657754	0.00103978
3	chr7:45097574:T:C	45097574	C,NA	T,NA	1,NA	-inf,NA	inf,NA	1.84405,NA	0.000657234	0.00108353
3	chr7:44943867:T:A	44943867	NA,A	NA,T	NA,1	NA,-inf	NA,inf	NA,1.22492	0.000652037	0.00100523
3	chr7:44662412:A:T	44662412	NA,T	NA,A	NA,1	NA,-inf	NA,inf	NA,1.62137	0.000651135	0.0010294
3	chr7:45203473:C:T	45203473	NA,T	NA,C	NA,1	NA,inf	NA,inf	NA,0.95505	0.000644042	0.000979407
3	chr7:44290224:C:A	44290224	NA,A	NA,C	NA,1	NA,-inf	NA,inf	NA,1.13974	0.000642589	0.00100988
3	chr7:44435324:G:A	44435324	NA,A	NA,G	NA,1	NA,inf	NA,inf	NA,1.08779	0.00064116	0.000979273
3	chr7:44631722:G:A	44631722	NA,A	NA,G	NA,1	NA,inf	NA,inf	NA,1.02575	0.00063672	0.000977389
3	chr7:45153134:C:T	45153134	NA,T	NA,C	NA,1	NA,inf	NA,inf	NA,1.06825	0.000634763	0.000985032
3	chr7:44960290:A:G	44960290	NA,G	NA,A	NA,1	NA,-inf	NA,inf	NA,1.16016	0.000634383	0.000996941
3	chr7:44521745:G:A	44521745	NA,A	NA,G	NA,1	NA,inf	NA,inf	NA,1.05927	0.00063181	0.000967309
3	chr7:44519410:G:A	44519410	NA,A	NA,G	NA,1	NA,inf	NA,inf	NA,1.03533	0.000628629	0.000969934
3	chr7:44669855:T:C	44669855	NA,C	NA,T	NA,1	NA,inf	NA,inf	NA,1.03376	0.000626095	0.000964651
3	chr7:45156100:TAA:T	45156100	NA,T	NA,TAA	NA,1	NA,inf	NA,inf	NA,1.02228	0.000620378	0.000960689
3	chr7:45219327:A:T	45219327	NA,T	NA,A	NA,1	NA,-inf	NA,inf	NA,1.1108	0.000616987	0.000969511
3	chr7:45249463:A:G	45249463	NA,G	NA,A	NA,1	NA,inf	NA,inf	NA,1.01787	0.000615241	0.000944251
3	chr7:45037252:C:T	45037252	T,NA	C,NA	1,NA	inf,NA	inf,NA	0.824529,NA	0.000613867	0.000912025
3	chr7:44665694:A:G	44665694	NA,G	NA,A	NA,1	NA,-inf	NA,inf	NA,1.58035	0.000613766	0.000970135
3	chr7:44734624:A:C	44734624	C,C	A,A	1,1	inf,inf	inf,inf	2.68744,0.124331	0.000612321	0.00111375
3	chr7:44578763:G:A	44578763	NA,A	NA,G	NA,1	NA,inf	NA,inf	NA,1.019	0.000611522	0.000943007
3	chr7:44276417:G:A	44276417	A,A	G,G	1,1	inf,-inf	inf,inf	2.42031,0.113334	0.000610414	0.00102447
3	chr7:45150017:A:G	45150017	NA,G	NA,A	NA,1	NA,-inf	NA,inf	NA,1.17184	0.000608316	0.00093449
3	chr7:45241486:T:C	45241486	NA,C	NA,T	NA,1	NA,inf	NA,inf	NA,1.07637	0.000607822	0.000934679
3	chr7:44683267:T:C	44683267	NA,C	NA,T	NA,1	NA,inf	NA,inf	NA,1.38164	0.000604751	0.000933329
3	chr7:44338371:T:C	44338371	NA,C	NA,T	NA,1	NA,inf	NA,inf	NA,1.05331	0.000603	0.000921239
3	chr7:45080751:C:T	45080751	NA,T	NA,C	NA,1	NA,inf	NA,inf	NA,1.3074	0.000602803	0.000927733
3	chr7:45073625:G:T	45073625	NA,T	NA,G	NA,1	NA,inf	NA,inf	NA,1.30353	0.000599056	0.000922178
3	chr7:45210293:T:C	45210293	C,C	T,T	1,1	-inf,inf	inf,inf	2.26295,0.112542	0.000596902	0.000966416
3	chr7:44530840:C:T	44530840	NA,T	NA,C	NA,1	NA,-inf	NA,inf	NA,1.18364	0.000591244	0.000935533
3	chr7:44542505:G:A	44542505	NA,A	NA,G	NA,1	NA,-inf	NA,inf	NA,1.13149	0.000591077	0.000932371
3	chr7:45154790:G:A	45154790	NA,A	NA,G	NA,1	NA,-inf	NA,inf	NA,1.08371	0.000590786	0.00092678
3	chr7:44945010:A:G	44945010	NA,G	NA,A	NA,1	NA,inf	NA,inf	NA,0.953764	0.000586393	0.000895309
3	chr7:45157834:G:A	45157834	A,A	G,G	1,1	-inf,inf	inf,inf	2.18927,0.879208	0.0005855	0.00105042
3	chr7:44527888:G:A	44527888	NA,A	NA,G	NA,1	NA,inf	NA,inf	NA,1.00856	0.000580529	0.000900742
3	chr7:44529935:G:T	44529935	NA,T	NA,G	NA,1	NA,-inf	NA,inf	NA,1.16875	0.000578507	0.00091537
3	chr7:44686130:A:G	44686130	NA,G	NA,A	NA,1	NA,-inf	NA,inf	NA,1.12282	0.000576899	0.00090246
3	chr7:44731598:C:T	44731598	T,T	C,C	1,1	inf,inf	inf,inf	3.89495,0.880333	0.000575765	0.000962325
3	chr7:45274376:C:T	45274376	NA,T	NA,C	NA,1	NA,inf	NA,inf	NA,1.01507	0.000574038	0.000882941
3	chr7:45271803:G:A	45271803	NA,A	NA,G	NA,1	NA,inf	NA,inf	NA,1.00628	0.000573009	0.000883861
3	chr7:44374971:T:C	44374971	NA,C	NA,T	NA,1	NA,inf	NA,inf	NA,1.02384	0.000571589	0.000873965
3	chr7:44530270:G:A	44530270	NA,A	NA,G	NA,1	NA,-inf	NA,inf	NA,1.15764	0.000567667	0.000898248
3	chr7:45026675:T:C	45026675	NA,C	NA,T	NA,1	NA,inf	NA,inf	NA,1.28968	0.000562074	0.000864748
3	chr7:44530142:A:T	44530142	NA,T	NA,A	NA,1	NA,-inf	NA,inf	NA,1.21708	0.000561454	0.000881388
3	chr7:44699623:G:A	44699623	NA,A	NA,G	NA,1	NA,-inf	NA,inf	NA,1.10142	0.000558315	0.000873477
3	chr7:44672847:T:C	44672847	NA,C	NA,T	NA,1	NA,inf	NA,inf	NA,0.954192	0.000543951	0.000838844
3	chr7:44315312:C:T	44315312	NA,T	NA,C	NA,1	NA,inf	NA,inf	NA,0.915914	0.000542558	0.000835891
3	chr7:44642769:A:G	44642769	NA,G	NA,A	NA,1	NA,inf	NA,inf	NA,0.949701	0.000540915	0.000834155
3	chr7:45119172:G:C	45119172	NA,C	NA,G	NA,1	NA,-inf	NA,inf	NA,1.01898	0.000539819	0.000851124
3	chr7:45192812:G:A	45192812	NA,A	NA,G	NA,1	NA,-inf	NA,inf	NA,1.08914	0.000537858	0.000830874
3	chr7:44978765:C:T	44978765	NA,T	NA,C	NA,1	NA,inf	NA,inf	NA,1.22177	0.000537376	0.000828275
3	chr7:44640020:G:A	44640020	NA,A	NA,G	NA,1	NA,inf	NA,inf	NA,0.945277	0.000536704	0.000827707
3	chr7:45184687:G:T	45184687	NA,T	NA,G	NA,1	NA,inf	NA,inf	NA,0.973309	0.000535501	0.000831837
3	chr7:45236172:C:G	45236172	NA,G	NA,C	NA,1	NA,inf	NA,inf	NA,0.948768	0.000532179	0.000824452
3	chr7:44651675:C:T	44651675	NA,T	NA,C	NA,1	NA,inf	NA,inf	NA,0.94024	0.000531724	0.000820044
3	chr7:44941819:A:G	44941819	G,G	A,A	1,1	-inf,-inf	inf,inf	2.50443,0.582058	0.000530332	0.000745969
3	chr7:44275730:C:T	44275730	T,T	C,C	1,1	inf,-inf	inf,inf	2.3842,0.0620755	0.000529371	0.000891124
3	chr7:45260064:T:G	45260064	G,G	T,T	1,1	-inf,-inf	inf,inf	1.65069,0.76459	0.000527249	0.000840877
3	chr7:44547168:G:C	44547168	NA,C	NA,G	NA,1	NA,inf	NA,inf	NA,1.27259	0.000523529	0.000808954
3	chr7:44978563:C:T	44978563	T,NA	C,NA	1,NA	inf,NA	inf,NA	0.760579,NA	0.000523519	0.000772785
3	chr7:44702547:T:G	44702547	NA,G	NA,T	NA,1	NA,-inf	NA,inf	NA,1.06231	0.000523409	0.000818925
3	chr7:45120928:A:G	45120928	NA,G	NA,A	NA,1	NA,-inf	NA,inf	NA,1.06156	0.000523076	0.000808506
3	chr7:44723088:T:C	44723088	NA,C	NA,T	NA,1	NA,-inf	NA,inf	NA,1.13214	0.000522502	0.000825979
3	chr7:44650423:G:A	44650423	NA,A	NA,G	NA,1	NA,inf	NA,inf	NA,0.925948	0.000519107	0.000800554
3	chr7:45273868:A:G	45273868	G,G	A,A	1,1	-inf,inf	inf,inf	0.313164,1.8325	0.000514348	0.000772519
3	chr7:44723697:G:A	44723697	A,A	G,G	1,1	inf,inf	inf,inf	2.63654,0.0283292	0.0005123	0.000930084
3	chr7:44741396:A:G	44741396	NA,G	NA,A	NA,1	NA,-inf	NA,inf	NA,1.10605	0.000509224	0.000781434
3	chr7:44660525:T:A	44660525	NA,A	NA,T	NA,1	NA,inf	NA,inf	NA,0.915066	0.000508621	0.000784742
3	chr7:44933410:A:G	44933410	NA,G	NA,A	NA,1	NA,-inf	NA,inf	NA,1.07681	0.000507135	0.00077702
3	chr7:45177047:T:C	45177047	C,C	T,T	1,1	inf,-inf	inf,inf	0.57362,1.4843	0.000506684	0.000729819
3	chr7:44338337:A:G	44338337	NA,G	NA,A	NA,1	NA,inf	NA,inf	NA,0.920592	0.000505554	0.000786041
3	chr7:44933720:A:G	44933720	NA,G	NA,A	NA,1	NA,-inf	NA,inf	NA,1.07462	0.00050534	0.000774296
3	chr7:44472556:A:G	44472556	G,NA	A,NA	1,NA	-inf,NA	inf,NA	1.1202,NA	0.000504386	0.000832457
3	chr7:44713843:A:G	44713843	NA,G	NA,A	NA,1	NA,inf	NA,inf	NA,0.913504	0.000504265	0.000785411
3	chr7:44940394:G:C	44940394	NA,C	NA,G	NA,1	NA,inf	NA,inf	NA,0.83719	0.000503681	0.000776421
3	chr7:44928778:C:T	44928778	NA,T	NA,C	NA,1	NA,-inf	NA,inf	NA,1.07253	0.00050367	0.000771758
3	chr7:45009696:G:T	45009696	NA,T	NA,G	NA,1	NA,inf	NA,inf	NA,1.21759	0.000503107	0.000774803
3	chr7:44982977:T:C	44982977	NA,C	NA,T	NA,1	NA,inf	NA,inf	NA,1.21681	0.000502388	0.000773866
3	chr7:44479472:A:T	44479472	T,NA	A,NA	1,NA	-inf,NA	inf,NA	1.11821,NA	0.000501961	0.000828477
3	chr7:44707900:G:A	44707900	NA,A	NA,G	NA,1	NA,-inf	NA,inf	NA,1.26456	0.000499293	0.000784281
3	chr7:45096793:G:A	45096793	A,A	G,G	1,1	-inf,-inf	inf,inf	0.532347,1.36628	0.000499158	0.000933004
3	chr7:45001617:A:G	45001617	NA,G	NA,A	NA,1	NA,inf	NA,inf	NA,1.20954	0.000497701	0.000766514
3	chr7:44977607:C:T	44977607	T,NA	C,NA	1,NA	inf,NA	inf,NA	0.707122,NA	0.000497407	0.000732272
3	chr7:44969242:T:C	44969242	NA,C	NA,T	NA,1	NA,-inf	NA,inf	NA,0.983533	0.000495871	0.000773603
3	chr7:44657300:C:T	44657300	NA,T	NA,C	NA,1	NA,inf	NA,inf	NA,0.900419	0.000495772	0.000764991
3	chr7:44657005:A:C	44657005	NA,C	NA,A	NA,1	NA,inf	NA,inf	NA,0.90003	0.00049545	0.000764498
3	chr7:44743759:C:T	44743759	NA,T	NA,C	NA,1	NA,-inf	NA,inf	NA,1.08828	0.000495232	0.000760083
3	chr7:45191565:T:A	45191565	NA,A	NA,T	NA,1	NA,-inf	NA,inf	NA,1.05392	0.000495133	0.000768307
3	chr7:44659039:T:C	44659039	NA,C	NA,T	NA,1	NA,inf	NA,inf	NA,0.899108	0.000494661	0.000763291
3	chr7:44658602:C:T	44658602	NA,T	NA,C	NA,1	NA,inf	NA,inf	NA,0.89906	0.000494627	0.000763235
3	chr7:44935029:C:G	44935029	NA,G	NA,C	NA,1	NA,-inf	NA,inf	NA,1.06055	0.000494381	0.000757631
3	chr7:44657783:C:G	44657783	NA,G	NA,C	NA,1	NA,inf	NA,inf	NA,0.898771	0.00049436	0.000762828
3	chr7:44659009:C:G	44659009	NA,G	NA,C	NA,1	NA,inf	NA,inf	NA,0.89864	0.000494226	0.00076262
3	chr7:44661631:G:A	44661631	NA,A	NA,G	NA,1	NA,inf	NA,inf	NA,0.898309	0.000493996	0.000762273
3	chr7:44658042:A:G	44658042	NA,G	NA,A	NA,1	NA,inf	NA,inf	NA,0.89829	0.000493957	0.000762209
3	chr7:44724553:G:A	44724553	A,NA	G,NA	1,NA	-inf,NA	inf,NA	2.46231,NA	0.000493717	0.000779924
3	chr7:45066732:T:C	45066732	NA,C	NA,T	NA,1	NA,inf	NA,inf	NA,1.20447	0.000493438	0.000760009
3	chr7:44660365:C:G	44660365	NA,G	NA,C	NA,1	NA,inf	NA,inf	NA,0.897517	0.000493315	0.000761222
3	chr7:44681217:T:C	44681217	NA,C	NA,T	NA,1	NA,inf	NA,inf	NA,0.897611	0.000492355	0.000759479
3	chr7:44283962:C:T	44283962	NA,T	NA,C	NA,1	NA,-inf	NA,inf	NA,0.979283	0.000491687	0.000772441
3	chr7:44668308:G:C	44668308	NA,C	NA,G	NA,1	NA,inf	NA,inf	NA,0.89529	0.000491422	0.000758322
3	chr7:45051776:T:C	45051776	NA,C	NA,T	NA,1	NA,inf	NA,inf	NA,1.20003	0.000490627	0.000755702
3	chr7:44479477:A:G	44479477	G,NA	A,NA	1,NA	-inf,NA	inf,NA	1.10574,NA	0.00049043	0.000809163
3	chr7:44571331:G:A	44571331	NA,A	NA,G	NA,1	NA,inf	NA,inf	NA,1.23504	0.000489581	0.000756128
3	chr7:45055277:A:G	45055277	NA,G	NA,A	NA,1	NA,inf	NA,inf	NA,1.19781	0.000489001	0.000753212
3	chr7:45044264:G:T	45044264	NA,T	NA,G	NA,1	NA,inf	NA,inf	NA,1.19762	0.000488442	0.000752368
3	chr7:45072677:C:T	45072677	NA,T	NA,C	NA,1	NA,inf	NA,inf	NA,1.19762	0.000488442	0.000752368
3	chr7:45053779:A:G	45053779	NA,G	NA,A	NA,1	NA,inf	NA,inf	NA,1.19674	0.000488191	0.000751972
3	chr7:45204806:T:G	45204806	G,G	T,T	1,1	-inf,inf	inf,inf	1.91147,0.141217	0.000487411	0.000819881
3	chr7:45127042:T:A	45127042	A,A	T,T	1,1	inf,inf	inf,inf	1.86434,0.109631	0.000486841	0.00105337
3	chr7:44990750:G:T	44990750	NA,T	NA,G	NA,1	NA,inf	NA,inf	NA,1.19426	0.000486035	0.000748732
3	chr7:44925608:TAG:T	44925608	T,NA	TAG,NA	1,NA	-inf,NA	inf,NA	1.79472,NA	0.000485393	0.000788954
3	chr7:44980992:A:G	44980992	NA,G	NA,A	NA,1	NA,inf	NA,inf	NA,1.19247	0.000484515	0.000746389
3	chr7:44858664:A:T	44858664	NA,T	NA,A	NA,1	NA,inf	NA,inf	NA,0.786665	0.000479269	0.000732643
3	chr7:44323642:G:C	44323642	NA,C	NA,G	NA,1	NA,-inf	NA,inf	NA,0.968109	0.000479043	0.000752046
3	chr7:44963351:T:G	44963351	NA,G	NA,T	NA,1	NA,-inf	NA,inf	NA,0.981333	0.00047861	0.00074977
3	chr7:44639193:G:C	44639193	NA,C	NA,G	NA,1	NA,-inf	NA,inf	NA,0.999157	0.000478181	0.000753708
3	chr7:45011856:G:A	45011856	A,NA	G,NA	1,NA	inf,NA	inf,NA	0.763189,NA	0.000477555	0.000706955
3	chr7:44670652:C:G	44670652	NA,G	NA,C	NA,1	NA,inf	NA,inf	NA,0.878097	0.000476999	0.000736225
3	chr7:45062262:C:T	45062262	NA,T	NA,C	NA,1	NA,inf	NA,inf	NA,1.1811	0.000476532	0.000734152
3	chr7:44921946:A:G	44921946	NA,G	NA,A	NA,1	NA,-inf	NA,inf	NA,1.02839	0.000469866	0.000720545
3	chr7:45263093:T:C	45263093	C,C	T,T	1,1	-inf,inf	inf,inf	2.05671,0.354609	0.000467445	0.000758842
3	chr7:45178450:C:T	45178450	T,T	C,C	1,1	inf,-inf	inf,inf	0.567432,1.47938	0.000467215	0.000675598
3	chr7:45109780:C:T	45109780	NA,T	NA,C	NA,1	NA,inf	NA,inf	NA,0.845046	0.000466151	0.000724543
3	chr7:45251770:A:G	45251770	G,G	A,A	1,1	inf,-inf	inf,inf	0.0518371,1.92365	0.000465369	0.00069811
3	chr7:44883239:A:G	44883239	NA,G	NA,A	NA,1	NA,-inf	NA,inf	NA,1.01208	0.000465282	0.000733381
3	chr7:45246101:C:T	45246101	NA,T	NA,C	NA,1	NA,inf	NA,inf	NA,0.925505	0.000464352	0.000719
3	chr7:44735045:G:T	44735045	T,T	G,G	1,1	-inf,-inf	inf,inf	5.92273,0.15355	0.000463832	0.000822461
3	chr7:45238221:C:T	45238221	NA,T	NA,C	NA,1	NA,inf	NA,inf	NA,0.893785	0.000462953	0.000710579
3	chr7:44320879:G:A	44320879	NA,A	NA,G	NA,1	NA,-inf	NA,inf	NA,0.928886	0.000462171	0.00072644
3	chr7:44872470:G:A	44872470	A,NA	G,NA	1,NA	-inf,NA	inf,NA	1.68876,NA	0.000462087	0.000746658
3	chr7:44722815:G:A	44722815	A,A	G,G	1,1	-inf,-inf	inf,inf	2.21874,1.03892	0.000462027	0.000788919
3	chr7:45189377:C:T	45189377	NA,T	NA,C	NA,1	NA,-inf	NA,inf	NA,1.00753	0.000461682	0.000716172
3	chr7:45173142:C:T	45173142	NA,T	NA,C	NA,1	NA,inf	NA,inf	NA,1.02509	0.000461185	0.000715409
3	chr7:44640325:C:T	44640325	NA,T	NA,C	NA,1	NA,inf	NA,inf	NA,0.855996	0.000458935	0.000708336
3	chr7:44547146:T:A	44547146	NA,A	NA,T	NA,1	NA,inf	NA,inf	NA,0.865004	0.000458669	0.000708535
3	chr7:44939111:T:C	44939111	C,NA	T,NA	1,NA	inf,NA	inf,NA	0.627647,NA	0.000458301	0.000679942
3	chr7:44972622:AC:A	44972622	NA,A	NA,AC	NA,1	NA,-inf	NA,inf	NA,0.950083	0.000458102	0.000718441
3	chr7:45254346:T:C	45254346	NA,C	NA,T	NA,1	NA,inf	NA,inf	NA,0.88759	0.000456387	0.000706973
3	chr7:44640899:T:C	44640899	NA,C	NA,T	NA,1	NA,inf	NA,inf	NA,0.852075	0.000455902	0.000703684
3	chr7:44970757:T:G	44970757	NA,G	NA,T	NA,1	NA,-inf	NA,inf	NA,0.946954	0.000455809	0.000714835
3	chr7:44974053:T:C	44974053	C,C	T,T	1,1	-inf,inf	inf,inf	2.00623,0.654387	0.000451344	0.000902965
3	chr7:44613604:C:T	44613604	NA,T	NA,C	NA,1	NA,-inf	NA,inf	NA,0.999419	0.00045046	0.000707169
3	chr7:44640629:A:G	44640629	NA,G	NA,A	NA,1	NA,-inf	NA,inf	NA,1.10424	0.000449102	0.000695745
3	chr7:44458903:A:G	44458903	NA,G	NA,A	NA,1	NA,-inf	NA,inf	NA,0.930501	0.000448858	0.000701897
3	chr7:44925191:G:A	44925191	NA,A	NA,G	NA,1	NA,-inf	NA,inf	NA,0.996041	0.000446199	0.00068465
3	chr7:45112772:G:T	45112772	NA,T	NA,G	NA,1	NA,-inf	NA,inf	NA,0.960559	0.000445991	0.000690376
3	chr7:44301306:G:C	44301306	NA,C	NA,G	NA,1	NA,inf	NA,inf	NA,0.797114	0.000445681	0.000684955
3	chr7:45070928:G:A	45070928	NA,A	NA,G	NA,1	NA,inf	NA,inf	NA,1.13276	0.000443612	0.000683848
3	chr7:45241124:G:T	45241124	NA,T	NA,G	NA,1	NA,inf	NA,inf	NA,0.846733	0.000443024	0.000682407
3	chr7:44757946:G:A	44757946	A,NA	G,NA	1,NA	-inf,NA	inf,NA	2.08619,NA	0.000442448	0.000685192
3	chr7:44824903:C:T	44824903	T,NA	C,NA	1,NA	inf,NA	inf,NA	0.555822,NA	0.000442322	0.000657108
3	chr7:44914515:A:C	44914515	NA,C	NA,A	NA,1	NA,-inf	NA,inf	NA,0.990102	0.00044223	0.000678549
3	chr7:45144446:T:C	45144446	NA,C	NA,T	NA,1	NA,-inf	NA,inf	NA,0.985473	0.000440145	0.000688127
3	chr7:44518929:C:CTTCTTTTTCTTTCTTTCT	44518929	NA,CTTCTTTTTCTTTCTTTCT	NA,C	NA,1	NA,-inf	NA,inf	NA,0.920283	0.000439071	0.000687957
3	chr7:44631984:G:A	44631984	NA,A	NA,G	NA,1	NA,-inf	NA,inf	NA,1.00514	0.000438895	0.000678253
3	chr7:44321420:A:G	44321420	NA,G	NA,A	NA,1	NA,-inf	NA,inf	NA,0.927923	0.000437452	0.000683341
3	chr7:45029375:A:G	45029375	NA,G	NA,A	NA,1	NA,inf	NA,inf	NA,1.12165	0.000436767	0.000673365
3	chr7:44644290:T:C	44644290	NA,C	NA,T	NA,1	NA,-inf	NA,inf	NA,1.08347	0.000435432	0.000674679
3	chr7:45193133:G:C	45193133	NA,C	NA,G	NA,1	NA,-inf	NA,inf	NA,0.970588	0.000433477	0.000673231
3	chr7:45245158:T:C	45245158	NA,C	NA,T	NA,1	NA,inf	NA,inf	NA,0.883578	0.000433205	0.000671003
3	chr7:44301645:C:T	44301645	NA,T	NA,C	NA,1	NA,inf	NA,inf	NA,0.776448	0.000431564	0.000663398
3	chr7:45058566:G:A	45058566	NA,A	NA,G	NA,1	NA,inf	NA,inf	NA,1.11698	0.000430487	0.000663628
3	chr7:44289207:C:T	44289207	T,NA	C,NA	1,NA	inf,NA	inf,NA	1.16536,NA	0.000430438	0.000679948
3	chr7:45058891:G:A	45058891	NA,A	NA,G	NA,1	NA,inf	NA,inf	NA,1.12461	0.000430231	0.000663742
3	chr7:44501498:A:G	44501498	NA,G	NA,A	NA,1	NA,inf	NA,inf	NA,0.846741	0.000430113	0.000660675
3	chr7:45274391:A:G	45274391	G,NA	A,NA	1,NA	inf,NA	inf,NA	1.31016,NA	0.00042992	0.000696485
3	chr7:44696637:CCCCA:C	44696637	C,C	CCCCA,CCCCA	1,1	inf,inf	inf,inf	0.484533,1.75142	0.000427319	0.0006698
3	chr7:45244825:C:T	45244825	T,T	C,C	1,1	inf,-inf	inf,inf	0.0686511,1.86563	0.000425034	0.000637582
3	chr7:44436151:C:T	44436151	T,T	C,C	1,1	inf,-inf	inf,inf	0.282146,1.67181	0.000422661	0.000630942
3	chr7:44992522:C:A	44992522	NA,A	NA,C	NA,1	NA,-inf	NA,inf	NA,0.986096	0.000420497	0.000663254
3	chr7:45035135:C:T	45035135	NA,T	NA,C	NA,1	NA,inf	NA,inf	NA,1.09621	0.00041919	0.000646473
3	chr7:44646931:C:T	44646931	NA,T	NA,C	NA,1	NA,-inf	NA,inf	NA,1.05653	0.000418357	0.000648319
3	chr7:45036264:A:G	45036264	NA,G	NA,A	NA,1	NA,inf	NA,inf	NA,1.09357	0.00041792	0.000644523
3	chr7:44733711:C:T	44733711	T,T	C,C	1,1	-inf,-inf	inf,inf	5.62783,0.0361327	0.000416951	0.00070952
3	chr7:45127725:T:A	45127725	NA,A	NA,T	NA,1	NA,inf	NA,inf	NA,0.764995	0.000416137	0.000651153
3	chr7:44649049:T:C	44649049	NA,C	NA,T	NA,1	NA,-inf	NA,inf	NA,1.04752	0.000413071	0.000640126
3	chr7:45252474:C:T	45252474	T,T	C,C	1,1	inf,-inf	inf,inf	0.0615069,1.85545	0.000412464	0.000619127
3	chr7:44608637:C:T	44608637	NA,T	NA,C	NA,1	NA,inf	NA,inf	NA,0.78727	0.000412273	0.000633763
3	chr7:44325857:C:G	44325857	NA,G	NA,C	NA,1	NA,-inf	NA,inf	NA,0.875529	0.000411712	0.000647015
3	chr7:44722905:T:C	44722905	NA,C	NA,T	NA,1	NA,inf	NA,inf	NA,0.798777	0.000408943	0.000634407
3	chr7:45256702:G:C	45256702	NA,C	NA,G	NA,1	NA,inf	NA,inf	NA,0.820508	0.00040888	0.0006337
3	chr7:45160259:A:G	45160259	NA,G	NA,A	NA,1	NA,inf	NA,inf	NA,0.689958	0.000408735	0.000618407
3	chr7:45136905:G:T	45136905	NA,T	NA,G	NA,1	NA,-inf	NA,inf	NA,0.87118	0.000407878	0.000641346
3	chr7:44486463:T:TA	44486463	NA,TA	NA,T	NA,1	NA,-inf	NA,inf	NA,0.889075	0.000406627	0.000630556
3	chr7:44906233:C:A	44906233	NA,A	NA,C	NA,1	NA,-inf	NA,inf	NA,0.934641	0.000406303	0.000623955
3	chr7:44975027:TG:T	44975027	T,T	TG,TG	1,1	-inf,inf	inf,inf	1.89241,0.210566	0.000403138	0.000752259
3	chr7:44980290:TC:T	44980290	T,T	TC,TC	1,1	-inf,-inf	inf,inf	0.441671,1.41016	0.000402257	0.000742402
3	chr7:45261459:A:G	45261459	NA,G	NA,A	NA,1	NA,inf	NA,inf	NA,0.809625	0.000401508	0.000622433
3	chr7:45245467:C:T	45245467	NA,T	NA,C	NA,1	NA,inf	NA,inf	NA,0.808768	0.000400909	0.000621385
3	chr7:44636408:G:A	44636408	NA,A	NA,G	NA,1	NA,-inf	NA,inf	NA,0.870727	0.000400581	0.000625506
3	chr7:45134361:G:A	45134361	NA,A	NA,G	NA,1	NA,inf	NA,inf	NA,1.05754	0.000399293	0.000616205
3	chr7:44978155:C:T	44978155	NA,T	NA,C	NA,1	NA,-inf	NA,inf	NA,0.863747	0.000398592	0.000625059
3	chr7:45240661:C:T	45240661	NA,T	NA,C	NA,1	NA,inf	NA,inf	NA,0.760862	0.000397663	0.000616636
3	chr7:45248616:A:G	45248616	G,G	A,A	1,1	inf,-inf	inf,inf	0.0353656,1.84739	0.000397332	0.000596867
3	chr7:44641288:C:G	44641288	NA,G	NA,C	NA,1	NA,-inf	NA,inf	NA,1.02857	0.000396946	0.000615322
3	chr7:44654536:T:C	44654536	NA,C	NA,T	NA,1	NA,inf	NA,inf	NA,0.782054	0.000396291	0.00061438
3	chr7:44908611:A:G	44908611	NA,G	NA,A	NA,1	NA,-inf	NA,inf	NA,0.930452	0.000396151	0.000612309
3	chr7:45246691:C:A	45246691	NA,A	NA,C	NA,1	NA,inf	NA,inf	NA,0.828357	0.000396038	0.000613727
3	chr7:44570153:C:T	44570153	NA,T	NA,C	NA,1	NA,-inf	NA,inf	NA,0.895866	0.000395768	0.000622231
3	chr7:45059907:A:G	45059907	G,NA	A,NA	1,NA	inf,NA	inf,NA	0.672827,NA	0.00039522	0.00058669
3	chr7:44500733:A:G	44500733	NA,G	NA,A	NA,1	NA,inf	NA,inf	NA,0.793938	0.000394189	0.000606011
3	chr7:45038473:G:A	45038473	NA,A	NA,G	NA,1	NA,inf	NA,inf	NA,1.05306	0.000394162	0.000608298
3	chr7:44655120:A:T	44655120	NA,T	NA,A	NA,1	NA,inf	NA,inf	NA,0.766916	0.000393216	0.000607878
3	chr7:45248865:C:T	45248865	NA,T	NA,C	NA,1	NA,inf	NA,inf	NA,0.823914	0.000392994	0.000609048
3	chr7:45221711:C:G	45221711	NA,G	NA,C	NA,1	NA,inf	NA,inf	NA,0.785146	0.000391699	0.000610979
3	chr7:44648800:G:A	44648800	NA,A	NA,G	NA,1	NA,-inf	NA,inf	NA,1.01002	0.000390879	0.000605983
3	chr7:45087733:G:A	45087733	A,A	G,G	1,1	-inf,-inf	inf,inf	0.521926,1.24687	0.000387524	0.000724296
3	chr7:44642945:A:G	44642945	NA,G	NA,A	NA,1	NA,-inf	NA,inf	NA,1.00987	0.000387149	0.000600428
3	chr7:44474336:A:G	44474336	G,NA	A,NA	1,NA	inf,NA	inf,NA	1.05959,NA	0.000386112	0.000629215
3	chr7:45273310:T:C	45273310	C,NA	T,NA	1,NA	inf,NA	inf,NA	1.24503,NA	0.000385468	0.000623681
3	chr7:44924032:T:C	44924032	NA,C	NA,T	NA,1	NA,-inf	NA,inf	NA,0.843944	0.000385267	0.000604751
3	chr7:44923869:C:T	44923869	NA,T	NA,C	NA,1	NA,-inf	NA,inf	NA,0.843851	0.00038522	0.000604676
3	chr7:44683333:A:T	44683333	NA,T	NA,A	NA,1	NA,-inf	NA,inf	NA,0.999557	0.000384584	0.000596356
3	chr7:44660630:C:G	44660630	NA,G	NA,C	NA,1	NA,inf	NA,inf	NA,0.76301	0.000384393	0.000596017
3	chr7:45042790:G:A	45042790	NA,A	NA,G	NA,1	NA,-inf	NA,inf	NA,0.886818	0.000384344	0.00059031
3	chr7:44699595:G:A	44699595	A,NA	G,NA	1,NA	inf,NA	inf,NA	0.906939,NA	0.000383589	0.000584593
3	chr7:45152676:G:A	45152676	NA,A	NA,G	NA,1	NA,inf	NA,inf	NA,0.746509	0.000382737	0.000596426
3	chr7:44624278:AC:A	44624278	NA,A	NA,AC	NA,1	NA,inf	NA,inf	NA,1.06304	0.000382256	0.000591276
3	chr7:45269105:C:CCA	45269105	NA,CCA	NA,C	NA,1	NA,inf	NA,inf	NA,0.776943	0.000381733	0.000588293
3	chr7:44927421:G:GGA	44927421	NA,GGA	NA,G	NA,1	NA,-inf	NA,inf	NA,0.836947	0.00038117	0.000598305
3	chr7:45201782:T:C	45201782	NA,C	NA,T	NA,1	NA,inf	NA,inf	NA,0.746965	0.000381086	0.00059247
3	chr7:45229225:G:A	45229225	NA,A	NA,G	NA,1	NA,inf	NA,inf	NA,0.744457	0.000381079	0.000590841
3	chr7:44275280:G:A	44275280	NA,A	NA,G	NA,1	NA,inf	NA,inf	NA,0.759808	0.000380757	0.000593
3	chr7:44463605:C:G	44463605	NA,G	NA,C	NA,1	NA,-inf	NA,inf	NA,0.843488	0.000379983	0.000598534
3	chr7:45155944:C:T	45155944	T,T	C,C	1,1	-inf,inf	inf,inf	1.81177,0.905075	0.000377745	0.000664043
3	chr7:44721917:A:G	44721917	NA,G	NA,A	NA,1	NA,-inf	NA,inf	NA,1.21262	0.000376718	0.000592994
3	chr7:44889036:G:A	44889036	NA,A	NA,G	NA,1	NA,-inf	NA,inf	NA,0.887204	0.000376209	0.000578334
3	chr7:44384488:CAT:C	44384488	NA,C	NA,CAT	NA,1	NA,inf	NA,inf	NA,0.745332	0.000375882	0.000583955
3	chr7:44419497:GCTAAGGGACAGACTGC:G	44419497	NA,G	NA,GCTAAGGGACAGACTGC	NA,1	NA,inf	NA,inf	NA,0.745332	0.000375882	0.000583955
3	chr7:44641608:C:T	44641608	NA,T	NA,C	NA,1	NA,-inf	NA,inf	NA,0.988368	0.000375455	0.000582373
3	chr7:44289201:G:A	44289201	A,NA	G,NA	1,NA	-inf,NA	inf,NA	1.17048,NA	0.00037534	0.000594667
3	chr7:44705000:T:C	44705000	NA,C	NA,T	NA,1	NA,-inf	NA,inf	NA,1.20689	0.000374943	0.000590105
3	chr7:45265096:TTC:T	45265096	T,T	TTC,TTC	1,1	-inf,-inf	inf,inf	0.891188,1.30361	0.000374545	0.000576684
3	chr7:45242779:A:G	45242779	NA,G	NA,A	NA,1	NA,inf	NA,inf	NA,0.723304	0.000374445	0.000576845
3	chr7:44632619:GTTGTTA:G	44632619	NA,G	NA,GTTGTTA	NA,1	NA,-inf	NA,inf	NA,0.905963	0.00037403	0.000578507
3	chr7:44982067:T:C	44982067	C,C	T,T	1,1	-inf,-inf	inf,inf	0.918184,1.16422	0.000373471	0.000770753
3	chr7:44923884:A:T	44923884	NA,T	NA,A	NA,1	NA,-inf	NA,inf	NA,0.822086	0.000372315	0.000584394
3	chr7:45202796:C:T	45202796	T,T	C,C	1,1	inf,inf	inf,inf	0.749858,1.05807	0.000372247	0.00056991
3	chr7:44644999:G:A	44644999	NA,A	NA,G	NA,1	NA,-inf	NA,inf	NA,0.98199	0.000372108	0.000577204
3	chr7:44721853:T:A	44721853	NA,A	NA,T	NA,1	NA,inf	NA,inf	NA,0.740397	0.000370352	0.000574313
3	chr7:45242784:T:C	45242784	NA,C	NA,T	NA,1	NA,inf	NA,inf	NA,0.71666	0.000370315	0.000570556
3	chr7:45096240:C:G	45096240	G,G	C,C	1,1	-inf,-inf	inf,inf	0.462807,1.276	0.000369799	0.000682722
3	chr7:44720257:A:C	44720257	NA,C	NA,A	NA,1	NA,inf	NA,inf	NA,0.738789	0.000369467	0.000572951
3	chr7:44541954:C:T	44541954	NA,T	NA,C	NA,1	NA,-inf	NA,inf	NA,0.885086	0.000368155	0.000568852
3	chr7:44978664:G:A	44978664	A,A	G,G	1,1	-inf,-inf	inf,inf	0.679301,1.11155	0.000367925	0.000710423
3	chr7:44555227:G:A	44555227	NA,A	NA,G	NA,1	NA,inf	NA,inf	NA,1.03966	0.000367832	0.000568845
3	chr7:44308447:G:A	44308447	NA,A	NA,G	NA,1	NA,inf	NA,inf	NA,0.721659	0.000367552	0.000570881
3	chr7:44686436:A:C	44686436	NA,C	NA,A	NA,1	NA,-inf	NA,inf	NA,0.967722	0.000367124	0.000569545
3	chr7:45266402:AC:A	45266402	A,A	AC,AC	1,1	-inf,-inf	inf,inf	0.85276,1.32385	0.000366889	0.000564301
3	chr7:44654174:A:G	44654174	NA,G	NA,A	NA,1	NA,inf	NA,inf	NA,0.733836	0.000366401	0.000568279
3	chr7:45199862:C:A	45199862	NA,A	NA,C	NA,1	NA,inf	NA,inf	NA,0.714556	0.000365464	0.000568349
3	chr7:44625465:G:A	44625465	NA,A	NA,G	NA,1	NA,-inf	NA,inf	NA,0.812888	0.000365461	0.000570762
3	chr7:44502977:A:G	44502977	NA,G	NA,A	NA,1	NA,-inf	NA,inf	NA,0.85293	0.000365389	0.000568983
3	chr7:44294360:C:T	44294360	NA,T	NA,C	NA,1	NA,-inf	NA,inf	NA,0.782479	0.000365368	0.000574201
3	chr7:45169714:A:T	45169714	NA,T	NA,A	NA,1	NA,inf	NA,inf	NA,0.912294	0.000363921	0.000563498
3	chr7:44982071:A:T	44982071	T,T	A,A	1,1	-inf,-inf	inf,inf	0.917996,1.14668	0.000362505	0.000747953
3	chr7:44895556:C:A	44895556	NA,A	NA,C	NA,1	NA,-inf	NA,inf	NA,0.861041	0.000362047	0.000556697
3	chr7:44647839:G:A	44647839	NA,A	NA,G	NA,1	NA,-inf	NA,inf	NA,0.830041	0.000362037	0.000566445
3	chr7:45102186:G:T	45102186	T,T	G,G	1,1	-inf,inf	inf,inf	2.26315,0.142728	0.000361979	0.00069989
3	chr7:44454317:T:C	44454317	C,C	T,T	1,1	inf,-inf	inf,inf	0.219498,1.59912	0.000360957	0.000539461
3	chr7:44438513:G:A	44438513	A,A	G,G	1,1	inf,-inf	inf,inf	0.257821,1.60128	0.000360587	0.000539444
3	chr7:44823884:T:C	44823884	NA,C	NA,T	NA,1	NA,inf	NA,inf	NA,0.62764	0.000360481	0.000552811
3	chr7:44410923:G:A	44410923	NA,A	NA,G	NA,1	NA,-inf	NA,inf	NA,0.789799	0.00035986	0.000563086
3	chr7:44394179:C:T	44394179	T,NA	C,NA	1,NA	-inf,NA	inf,NA	0.644693,NA	0.000359167	0.000559024
3	chr7:44845857:A:C	44845857	NA,C	NA,A	NA,1	NA,inf	NA,inf	NA,0.620903	0.000356615	0.000546963
3	chr7:45096274:G:A	45096274	A,A	G,G	1,1	-inf,-inf	inf,inf	0.417341,1.29846	0.000356063	0.000651045
3	chr7:45010400:A:C	45010400	NA,C	NA,A	NA,1	NA,-inf	NA,inf	NA,0.835829	0.000356	0.000547247
3	chr7:44667738:A:G	44667738	NA,G	NA,A	NA,1	NA,inf	NA,inf	NA,0.715701	0.000355695	0.000551779
3	chr7:44445159:T:C	44445159	C,C	T,T	1,1	inf,-inf	inf,inf	0.228213,1.59217	0.000355599	0.000531516
3	chr7:44297071:T:C	44297071	NA,C	NA,T	NA,1	NA,inf	NA,inf	NA,0.653183	0.000355213	0.000548204
3	chr7:44730270:A:G	44730270	G,G	A,A	1,1	-inf,-inf	inf,inf	5.51796,0.6577	0.00035503	0.000625887
3	chr7:45116568:C:T	45116568	T,T	C,C	1,1	inf,inf	inf,inf	4.27865,0.711827	0.000353885	0.0110877
3	chr7:44960767:G:A	44960767	A,A	G,G	1,1	-inf,-inf	inf,inf	0.880468,0.943564	0.000352647	0.000696128
3	chr7:44893406:C:T	44893406	NA,T	NA,C	NA,1	NA,-inf	NA,inf	NA,0.843876	0.000352445	0.000542096
3	chr7:44652693:G:A	44652693	NA,A	NA,G	NA,1	NA,-inf	NA,inf	NA,0.800045	0.000352218	0.000554048
3	chr7:44618389:T:C	44618389	NA,C	NA,T	NA,1	NA,-inf	NA,inf	NA,0.787312	0.000352073	0.000549714
3	chr7:44892986:A:G	44892986	NA,G	NA,A	NA,1	NA,-inf	NA,inf	NA,0.842543	0.000351738	0.000541022
3	chr7:45141760:C:T	45141760	NA,T	NA,C	NA,1	NA,-inf	NA,inf	NA,0.800517	0.000351479	0.000553568
3	chr7:45265147:C:T	45265147	T,T	C,C	1,1	-inf,-inf	inf,inf	0.884122,1.27728	0.000350567	0.000540126
3	chr7:44983904:T:A	44983904	A,A	T,T	1,1	-inf,-inf	inf,inf	0.397643,1.37458	0.000349442	0.000638848
3	chr7:44614300:TTTGTTTTTTTTG:T	44614300	NA,T	NA,TTTGTTTTTTTTG	NA,1	NA,-inf	NA,inf	NA,0.782015	0.000348858	0.000544742
3	chr7:45219670:C:T	45219670	NA,T	NA,C	NA,1	NA,-inf	NA,inf	NA,0.753695	0.000347786	0.000547583
3	chr7:45051140:T:C	45051140	NA,C	NA,T	NA,1	NA,-inf	NA,inf	NA,0.817849	0.000346529	0.000532784
3	chr7:44990288:A:G	44990288	G,G	A,A	1,1	-inf,-inf	inf,inf	0.41629,1.35344	0.000346489	0.000636203
3	chr7:45054702:G:A	45054702	NA,A	NA,G	NA,1	NA,-inf	NA,inf	NA,0.817611	0.000346397	0.000532584
3	chr7:44811097:T:C	44811097	NA,C	NA,T	NA,1	NA,-inf	NA,inf	NA,0.571204	0.000345677	0.000531714
3	chr7:44704703:T:C	44704703	C,NA	T,NA	1,NA	-inf,NA	inf,NA	1.18837,NA	0.000344835	0.000559738
3	chr7:44676520:A:G	44676520	NA,G	NA,A	NA,1	NA,-inf	NA,inf	NA,0.920185	0.000343393	0.000532806
3	chr7:45223580:A:G	45223580	NA,G	NA,A	NA,1	NA,inf	NA,inf	NA,0.704782	0.000343183	0.000535567
3	chr7:44613866:G:A	44613866	NA,A	NA,G	NA,1	NA,-inf	NA,inf	NA,0.768557	0.000343115	0.000535661
3	chr7:44681910:G:A	44681910	NA,A	NA,G	NA,1	NA,-inf	NA,inf	NA,0.837462	0.000342618	0.000528552
3	chr7:44304613:G:A	44304613	A,NA	G,NA	1,NA	inf,NA	inf,NA	1.22127,NA	0.000341944	0.000533284
3	chr7:45069373:A:G	45069373	G,G	A,A	1,1	-inf,-inf	inf,inf	0.589608,1.50481	0.000341676	0.00065892
3	chr7:45262389:G:C	45262389	NA,C	NA,G	NA,1	NA,inf	NA,inf	NA,0.667535	0.000341579	0.000527083
3	chr7:44311424:A:T	44311424	NA,T	NA,A	NA,1	NA,inf	NA,inf	NA,0.754999	0.000341247	0.000528448
3	chr7:44899547:T:A	44899547	NA,A	NA,T	NA,1	NA,-inf	NA,inf	NA,0.889947	0.000340641	0.000533052
3	chr7:44474828:T:C	44474828	NA,C	NA,T	NA,1	NA,-inf	NA,inf	NA,0.770788	0.000340501	0.000536191
3	chr7:44896246:A:G	44896246	NA,G	NA,A	NA,1	NA,-inf	NA,inf	NA,0.818041	0.00033973	0.000522748
3	chr7:44897753:C:T	44897753	NA,T	NA,C	NA,1	NA,-inf	NA,inf	NA,0.817165	0.000339691	0.000522639
3	chr7:44852405:G:C	44852405	C,NA	G,NA	1,NA	inf,NA	inf,NA	2.50466,NA	0.00033918	0.000589932
3	chr7:44534701:CCAGA:C	44534701	NA,C	NA,CCAGA	NA,1	NA,-inf	NA,inf	NA,0.80046	0.000338107	0.000531791
3	chr7:44670935:C:T	44670935	NA,T	NA,C	NA,1	NA,-inf	NA,inf	NA,0.842937	0.000337782	0.000535511
3	chr7:44939535:C:A	44939535	NA,A	NA,C	NA,1	NA,-inf	NA,inf	NA,0.819035	0.00033743	0.0005224
3	chr7:45188042:C:T	45188042	NA,T	NA,C	NA,1	NA,inf	NA,inf	NA,0.697077	0.000337335	0.000524889
3	chr7:44700853:A:C	44700853	NA,C	NA,A	NA,1	NA,inf	NA,inf	NA,0.668442	0.000336982	0.000522317
3	chr7:44706765:C:T	44706765	NA,T	NA,C	NA,1	NA,inf	NA,inf	NA,0.666919	0.000336352	0.000521313
3	chr7:44698521:G:A	44698521	NA,A	NA,G	NA,1	NA,-inf	NA,inf	NA,0.547594	0.000336322	0.000527647
3	chr7:44309394:A:C	44309394	NA,C	NA,A	NA,1	NA,inf	NA,inf	NA,0.748127	0.000336284	0.000521004
3	chr7:45118204:C:T	45118204	T,T	C,C	1,1	inf,inf	inf,inf	2.78642,0.105142	0.000336096	0.000776598
3	chr7:45273001:T:C	45273001	C,C	T,T	1,1	inf,inf	inf,inf	1.2821,0.812651	0.000336043	0.000529723
3	chr7:45158703:T:C	45158703	NA,C	NA,T	NA,1	NA,-inf	NA,inf	NA,0.734987	0.00033589	0.000528278
3	chr7:44306346:G:A	44306346	NA,A	NA,G	NA,1	NA,inf	NA,inf	NA,0.672351	0.000335725	0.000520387
3	chr7:44708794:C:T	44708794	NA,T	NA,C	NA,1	NA,inf	NA,inf	NA,0.665083	0.000335394	0.000519856
3	chr7:44457299:T:A	44457299	A,A	T,T	1,1	inf,-inf	inf,inf	0.255413,1.56444	0.000334845	0.000500635
3	chr7:44989758:C:T	44989758	T,T	C,C	1,1	-inf,-inf	inf,inf	0.374862,1.36981	0.000333329	0.000606204
3	chr7:44542900:G:A	44542900	NA,A	NA,G	NA,1	NA,-inf	NA,inf	NA,0.815559	0.000332453	0.000514078
3	chr7:44305187:G:A	44305187	NA,A	NA,G	NA,1	NA,inf	NA,inf	NA,0.646755	0.000332404	0.000516202
3	chr7:45256273:A:G	45256273	NA,G	NA,A	NA,1	NA,inf	NA,inf	NA,0.668816	0.00033148	0.000514646
3	chr7:44377384:T:C	44377384	C,NA	T,NA	1,NA	inf,NA	inf,NA	1.01748,NA	0.000331255	0.000518249
3	chr7:44770069:A:G	44770069	NA,G	NA,A	NA,1	NA,-inf	NA,inf	NA,0.837329	0.000330355	0.000522263
3	chr7:44713506:C:T	44713506	T,NA	C,NA	1,NA	-inf,NA	inf,NA	0.546896,NA	0.000329881	0.000505367
3	chr7:45028294:A:G	45028294	G,NA	A,NA	1,NA	inf,NA	inf,NA	0.562301,NA	0.000329381	0.000486461
3	chr7:44670270:G:A	44670270	NA,A	NA,G	NA,1	NA,-inf	NA,inf	NA,0.753496	0.000327962	0.000515772
3	chr7:44413407:A:C	44413407	C,C	A,A	1,1	inf,-inf	inf,inf	0.255712,1.5522	0.000327236	0.000489371
3	chr7:44396191:C:T	44396191	NA,T	NA,C	NA,1	NA,-inf	NA,inf	NA,0.745348	0.000326552	0.000514083
3	chr7:45148303:C:T	45148303	NA,T	NA,C	NA,1	NA,-inf	NA,inf	NA,0.733212	0.000326495	0.000513133
3	chr7:45148179:A:G	45148179	NA,G	NA,A	NA,1	NA,-inf	NA,inf	NA,0.732456	0.000326121	0.000512542
3	chr7:45250561:T:A	45250561	NA,A	NA,T	NA,1	NA,inf	NA,inf	NA,0.658257	0.00032564	0.000505587
3	chr7:45138388:C:T	45138388	NA,T	NA,C	NA,1	NA,-inf	NA,inf	NA,0.732512	0.000324949	0.000511008
3	chr7:45251987:A:G	45251987	NA,G	NA,A	NA,1	NA,inf	NA,inf	NA,0.656656	0.00032481	0.000504307
3	chr7:45147446:T:C	45147446	NA,C	NA,T	NA,1	NA,-inf	NA,inf	NA,0.728317	0.00032409	0.000509344
3	chr7:44721649:C:T	44721649	NA,T	NA,C	NA,1	NA,-inf	NA,inf	NA,0.734631	0.000323958	0.00050645
3	chr7:44904504:G:A	44904504	NA,A	NA,G	NA,1	NA,-inf	NA,inf	NA,0.793371	0.000323762	0.000500883
3	chr7:44447322:G:A	44447322	NA,A	NA,G	NA,1	NA,-inf	NA,inf	NA,0.736389	0.000323635	0.000509466
3	chr7:45109174:C:A	45109174	A,A	C,C	1,1	-inf,-inf	inf,inf	0.453118,1.19029	0.000323174	0.000597813
3	chr7:44277500:C:A	44277500	NA,A	NA,C	NA,1	NA,inf	NA,inf	NA,0.608491	0.000322879	0.000497129
3	chr7:44455345:A:G	44455345	G,G	A,A	1,1	inf,-inf	inf,inf	0.248614,1.54196	0.000322719	0.000482803
3	chr7:44291383:C:T	44291383	NA,T	NA,C	NA,1	NA,inf	NA,inf	NA,0.603956	0.000322699	0.000496593
3	chr7:44972659:TCA:T	44972659	T,T	TCA,TCA	1,1	-inf,inf	inf,inf	1.74345,0.706624	0.000322501	0.000627484
3	chr7:45118780:A:G	45118780	G,G	A,A	1,1	inf,inf	inf,inf	2.76035,0.108741	0.000322433	0.000740666
3	chr7:44890509:G:A	44890509	NA,A	NA,G	NA,1	NA,inf	NA,inf	NA,0.624183	0.000321964	0.000502308
3	chr7:44532122:A:G	44532122	NA,G	NA,A	NA,1	NA,-inf	NA,inf	NA,0.699339	0.000321924	0.000505096
3	chr7:45120804:C:T	45120804	T,T	C,C	1,1	inf,inf	inf,inf	2.75829,0.136759	0.000321825	0.000743003
3	chr7:44710741:T:C	44710741	NA,C	NA,T	NA,1	NA,inf	NA,inf	NA,0.639443	0.000321501	0.000498386
3	chr7:44430481:C:T	44430481	T,T	C,C	1,1	inf,-inf	inf,inf	0.263988,1.54146	0.000320659	0.000479597
3	chr7:44692558:T:C	44692558	NA,C	NA,T	NA,1	NA,inf	NA,inf	NA,0.650429	0.000320641	0.000497695
3	chr7:44743844:G:A	44743844	A,NA	G,NA	1,NA	-inf,NA	inf,NA	1.48248,NA	0.000320029	0.000513964
3	chr7:44962004:GGGGCTGAGGGAGGCAGA:G	44962004	G,G	GGGGCTGAGGGAGGCAGA,GGGGCTGAGGGAGGCAGA	1,1	-inf,inf	inf,inf	2.28849,0.0934649	0.000319693	0.000550825
3	chr7:44673605:C:T	44673605	T,NA	C,NA	1,NA	-inf,NA	inf,NA	1.13878,NA	0.000319624	0.000517982
3	chr7:45196714:C:T	45196714	NA,T	NA,C	NA,1	NA,inf	NA,inf	NA,0.659044	0.000319384	0.000494117
3	chr7:44308829:G:A	44308829	NA,A	NA,G	NA,1	NA,inf	NA,inf	NA,0.713662	0.000319249	0.000494774
3	chr7:45150815:C:T	45150815	T,T	C,C	1,1	inf,-inf	inf,inf	1.00144,0.987633	0.000319206	0.00045996
3	chr7:44694664:G:C	44694664	NA,C	NA,G	NA,1	NA,inf	NA,inf	NA,0.647841	0.000319141	0.000495391
3	chr7:44407052:G:A	44407052	NA,A	NA,G	NA,1	NA,-inf	NA,inf	NA,0.729622	0.0003188	0.000501889
3	chr7:45238183:C:T	45238183	T,NA	C,NA	1,NA	inf,NA	inf,NA	1.16572,NA	0.00031789	0.00050682
3	chr7:44661599:G:T	44661599	T,T	G,G	1,1	-inf,-inf	inf,inf	1.07952,0.259665	0.000317793	0.000479933
3	chr7:44441091:A:G	44441091	G,G	A,A	1,1	inf,-inf	inf,inf	0.234765,1.53321	0.000316907	0.000474186
3	chr7:44708099:G:A	44708099	NA,A	NA,G	NA,1	NA,inf	NA,inf	NA,0.627456	0.000316652	0.000494381
3	chr7:45017139:C:T	45017139	NA,T	NA,C	NA,1	NA,-inf	NA,inf	NA,0.756445	0.000316634	0.000487222
3	chr7:44439287:G:A	44439287	A,A	G,G	1,1	inf,-inf	inf,inf	0.230641,1.53584	0.000315725	0.000472273
3	chr7:44719057:C:T	44719057	NA,T	NA,C	NA,1	NA,-inf	NA,inf	NA,0.924059	0.000315576	0.00049464
3	chr7:45182817:G:A	45182817	NA,A	NA,G	NA,1	NA,inf	NA,inf	NA,0.651108	0.000315489	0.000491105
3	chr7:44906874:T:C	44906874	NA,C	NA,T	NA,1	NA,-inf	NA,inf	NA,0.775508	0.000315328	0.00048797
3	chr7:44689138:G:C	44689138	NA,C	NA,G	NA,1	NA,inf	NA,inf	NA,0.639158	0.000315192	0.000489249
3	chr7:44519700:C:T	44519700	NA,T	NA,C	NA,1	NA,inf	NA,inf	NA,0.619269	0.000315173	0.00048858
3	chr7:45254037:C:T	45254037	T,T	C,C	1,1	-inf,-inf	inf,inf	0.438789,1.54541	0.000314997	0.000477003
3	chr7:45118299:C:T	45118299	T,T	C,C	1,1	inf,inf	inf,inf	2.73308,0.106948	0.000314543	0.000725882
3	chr7:45158711:A:G	45158711	G,G	A,A	1,1	-inf,inf	inf,inf	1.82174,0.773938	0.000314387	0.00055047
3	chr7:45098975:T:G	45098975	G,G	T,T	1,1	-inf,-inf	inf,inf	0.444031,1.18375	0.000314374	0.000580573
3	chr7:44701752:G:A	44701752	NA,A	NA,G	NA,1	NA,inf	NA,inf	NA,0.624485	0.000313907	0.000486791
3	chr7:44546267:G:A	44546267	NA,A	NA,G	NA,1	NA,inf	NA,inf	NA,0.634342	0.000313677	0.00048678
3	chr7:44455690:A:G	44455690	G,G	A,A	1,1	inf,-inf	inf,inf	0.227941,1.52843	0.000313553	0.000469182
3	chr7:44716512:T:C	44716512	NA,C	NA,T	NA,1	NA,-inf	NA,inf	NA,0.91758	0.000313106	0.000490785
3	chr7:45197311:C:T	45197311	NA,T	NA,C	NA,1	NA,-inf	NA,inf	NA,0.681849	0.000313067	0.000490904
3	chr7:45118941:A:G	45118941	NA,G	NA,A	NA,1	NA,-inf	NA,inf	NA,0.669855	0.000313044	0.000491013
3	chr7:45148562:G:A	45148562	NA,A	NA,G	NA,1	NA,-inf	NA,inf	NA,0.705113	0.000312882	0.00049171
3	chr7:45148592:A:G	45148592	NA,G	NA,A	NA,1	NA,-inf	NA,inf	NA,0.705113	0.000312882	0.00049171
3	chr7:44914894:T:C	44914894	NA,C	NA,T	NA,1	NA,-inf	NA,inf	NA,0.765442	0.000312167	0.000485899
3	chr7:44324143:C:T	44324143	NA,T	NA,C	NA,1	NA,inf	NA,inf	NA,0.61119	0.000312143	0.000486718
3	chr7:45145562:A:G	45145562	NA,G	NA,A	NA,1	NA,-inf	NA,inf	NA,0.693441	0.000312083	0.000490393
3	chr7:44709971:C:T	44709971	T,NA	C,NA	1,NA	-inf,NA	inf,NA	1.1281,NA	0.000311913	0.000505641
3	chr7:44719182:T:C	44719182	NA,C	NA,T	NA,1	NA,-inf	NA,inf	NA,0.91452	0.000311832	0.000488731
3	chr7:44720854:C:T	44720854	T,NA	C,NA	1,NA	-inf,NA	inf,NA	0.520991,NA	0.000311561	0.000477554
3	chr7:45020836:C:T	45020836	T,NA	C,NA	1,NA	-inf,NA	inf,NA	0.98378,NA	0.000310869	0.000692778
3	chr7:45004534:G:C	45004534	NA,C	NA,G	NA,1	NA,-inf	NA,inf	NA,0.669193	0.000310585	0.000487244
3	chr7:45116643:G:A	45116643	A,A	G,G	1,1	-inf,-inf	inf,inf	0.584196,1.04259	0.000310428	0.000584534
3	chr7:44716141:G:A	44716141	A,NA	G,NA	1,NA	-inf,NA	inf,NA	0.519245,NA	0.000310413	0.000475776
3	chr7:45098833:ATATATACT:A	45098833	A,A	ATATATACT,ATATATACT	1,1	-inf,-inf	inf,inf	0.432162,1.18796	0.000310366	0.000571821
3	chr7:45104514:C:T	45104514	T,T	C,C	1,1	-inf,-inf	inf,inf	0.439072,1.1799	0.000309332	0.000570578
3	chr7:44691700:G:A	44691700	NA,A	NA,G	NA,1	NA,inf	NA,inf	NA,0.627938	0.000309289	0.000480203
3	chr7:44973162:A:G	44973162	G,G	A,A	1,1	-inf,inf	inf,inf	1.73544,0.68657	0.000308912	0.000601101
3	chr7:44439578:A:G	44439578	G,G	A,A	1,1	inf,-inf	inf,inf	0.234094,1.52391	0.000308374	0.000461361
3	chr7:44813414:A:C	44813414	C,NA	A,NA	1,NA	-inf,NA	inf,NA	1.41706,NA	0.000307587	0.000494782
3	chr7:44711090:A:G	44711090	NA,G	NA,A	NA,1	NA,-inf	NA,inf	NA,1.04135	0.000306888	0.000482676
3	chr7:45115511:G:A	45115511	A,A	G,G	1,1	-inf,-inf	inf,inf	0.58125,1.03926	0.000306704	0.000577216
3	chr7:44442025:C:T	44442025	T,T	C,C	1,1	inf,-inf	inf,inf	0.23157,1.5203	0.000306095	0.000457991
3	chr7:44425525:T:C	44425525	C,C	T,T	1,1	inf,-inf	inf,inf	0.225477,1.51458	0.000305377	0.00045708
3	chr7:45104293:A:G	45104293	G,G	A,A	1,1	-inf,-inf	inf,inf	0.427568,1.18391	0.000305374	0.000561868
3	chr7:44440951:A:G	44440951	G,G	A,A	1,1	inf,-inf	inf,inf	0.230927,1.51436	0.000305181	0.000456786
3	chr7:44283628:C:T	44283628	T,T	C,C	1,1	inf,-inf	inf,inf	2.07901,0.155057	0.000305165	0.000503735
3	chr7:44874535:A:G	44874535	NA,G	NA,A	NA,1	NA,inf	NA,inf	NA,0.540273	0.000304939	0.000472845
3	chr7:44282160:G:A	44282160	NA,A	NA,G	NA,1	NA,inf	NA,inf	NA,0.570505	0.000304886	0.000469772
3	chr7:44444952:A:G	44444952	G,G	A,A	1,1	inf,-inf	inf,inf	0.231219,1.51264	0.000304231	0.000455387
3	chr7:44996934:TCACTG:T	44996934	NA,T	NA,TCACTG	NA,1	NA,inf	NA,inf	NA,0.543337	0.000303546	0.000469904
3	chr7:44395129:T:C	44395129	C,C	T,T	1,1	inf,-inf	inf,inf	0.241934,1.51055	0.00030324	0.000453927
3	chr7:45070829:G:A	45070829	NA,A	NA,G	NA,1	NA,inf	NA,inf	NA,0.808662	0.000302961	0.000468744
3	chr7:45273086:C:T	45273086	T,T	C,C	1,1	-inf,-inf	inf,inf	0.739313,1.28728	0.000302815	0.000465845
3	chr7:44727260:ACATGG:A	44727260	A,A	ACATGG,ACATGG	1,1	-inf,-inf	inf,inf	5.261,0.0669556	0.000302231	0.000502813
3	chr7:44424054:C:T	44424054	T,T	C,C	1,1	inf,-inf	inf,inf	0.228869,1.50955	0.000302208	0.000452374
3	chr7:44690685:C:T	44690685	NA,T	NA,C	NA,1	NA,-inf	NA,inf	NA,0.955882	0.000302181	0.000477811
3	chr7:45273925:G:A	45273925	NA,A	NA,G	NA,1	NA,-inf	NA,inf	NA,0.682619	0.000301805	0.000474193
3	chr7:45268776:C:A	45268776	A,A	C,C	1,1	-inf,-inf	inf,inf	0.811957,1.2509	0.000301755	0.000464289
3	chr7:44661630:C:T	44661630	NA,T	NA,C	NA,1	NA,-inf	NA,inf	NA,0.869489	0.00030174	0.000471766
3	chr7:44534161:C:T	44534161	NA,T	NA,C	NA,1	NA,-inf	NA,inf	NA,0.79555	0.000301365	0.000472284
3	chr7:44404171:G:C	44404171	C,C	G,G	1,1	inf,-inf	inf,inf	0.249339,1.51133	0.000301291	0.000450894
3	chr7:45269722:C:T	45269722	NA,T	NA,C	NA,1	NA,inf	NA,inf	NA,0.6076	0.000301112	0.000464442
3	chr7:44410695:A:G	44410695	G,G	A,A	1,1	inf,-inf	inf,inf	0.242387,1.50697	0.00030095	0.000450531
3	chr7:44438419:A:G	44438419	G,G	A,A	1,1	inf,-inf	inf,inf	0.247653,1.51058	0.000300882	0.000450295
3	chr7:44282559:G:A	44282559	NA,A	NA,G	NA,1	NA,inf	NA,inf	NA,0.5619	0.000300719	0.000463427
3	chr7:44562646:G:A	44562646	NA,A	NA,G	NA,1	NA,inf	NA,inf	NA,0.608409	0.000300644	0.000466711
3	chr7:44761349:C:T	44761349	NA,T	NA,C	NA,1	NA,-inf	NA,inf	NA,0.750959	0.00030038	0.000473571
3	chr7:44382475:A:G	44382475	G,G	A,A	1,1	inf,-inf	inf,inf	0.235071,1.50573	0.000300379	0.000449679
3	chr7:44439889:GCTAA:G	44439889	G,G	GCTAA,GCTAA	1,1	inf,-inf	inf,inf	0.245666,1.50999	0.000300142	0.000449216
3	chr7:45101000:T:C	45101000	C,C	T,T	1,1	-inf,-inf	inf,inf	0.422048,1.18007	0.00030013	0.000551659
3	chr7:45045910:G:A	45045910	NA,A	NA,G	NA,1	NA,-inf	NA,inf	NA,0.718644	0.000299807	0.000461597
3	chr7:45119715:G:A	45119715	NA,A	NA,G	NA,1	NA,-inf	NA,inf	NA,0.709746	0.000299358	0.000465005
3	chr7:44640253:C:T	44640253	NA,T	NA,C	NA,1	NA,-inf	NA,inf	NA,0.682536	0.000299055	0.000470419
3	chr7:45122953:A:G	45122953	NA,G	NA,A	NA,1	NA,-inf	NA,inf	NA,0.724453	0.000298909	0.000467752
3	chr7:44432214:T:C	44432214	C,C	T,T	1,1	inf,-inf	inf,inf	0.248719,1.50145	0.000298099	0.000446313
3	chr7:44396951:TTG:T	44396951	T,T	TTG,TTG	1,1	inf,-inf	inf,inf	0.273086,1.50315	0.000297447	0.000445227
3	chr7:44640329:A:G	44640329	NA,G	NA,A	NA,1	NA,-inf	NA,inf	NA,0.593903	0.000296957	0.000452028
3	chr7:44618377:C:T	44618377	NA,T	NA,C	NA,1	NA,-inf	NA,inf	NA,0.734746	0.000296732	0.00045853
3	chr7:44349200:C:T	44349200	NA,T	NA,C	NA,1	NA,-inf	NA,inf	NA,0.670996	0.000296107	0.000465455
3	chr7:44308581:G:A	44308581	NA,A	NA,G	NA,1	NA,inf	NA,inf	NA,0.587831	0.000296004	0.000460767
3	chr7:45189750:C:T	45189750	NA,T	NA,C	NA,1	NA,inf	NA,inf	NA,0.559569	0.000295899	0.00047145
3	chr7:44732908:T:C	44732908	NA,C	NA,T	NA,1	NA,-inf	NA,inf	NA,0.738686	0.000295805	0.000456824
3	chr7:44416327:A:G	44416327	G,G	A,A	1,1	inf,-inf	inf,inf	0.262467,1.49652	0.000295657	0.0004427
3	chr7:44662900:TATC:T	44662900	NA,T	NA,TATC	NA,1	NA,-inf	NA,inf	NA,0.853059	0.000295362	0.00046177
3	chr7:44766490:G:A	44766490	A,NA	G,NA	1,NA	-inf,NA	inf,NA	1.33874,NA	0.000294642	0.000458734
3	chr7:45070724:G:A	45070724	NA,A	NA,G	NA,1	NA,-inf	NA,inf	NA,0.705478	0.000294095	0.000453035
3	chr7:44898798:ATT:A	44898798	NA,A	NA,ATT	NA,1	NA,-inf	NA,inf	NA,0.732989	0.000293812	0.000456547
3	chr7:44720027:G:A	44720027	NA,A	NA,G	NA,1	NA,-inf	NA,inf	NA,0.989171	0.000293772	0.000461145
3	chr7:45254219:C:T	45254219	T,T	C,C	1,1	-inf,-inf	inf,inf	0.629955,1.37878	0.000293728	0.000447656
3	chr7:44695178:C:G	44695178	NA,G	NA,C	NA,1	NA,-inf	NA,inf	NA,0.643821	0.000293474	0.000461877
3	chr7:44734533:T:C	44734533	NA,C	NA,T	NA,1	NA,-inf	NA,inf	NA,0.7361	0.000293339	0.0004529
3	chr7:44391801:A:G	44391801	G,G	A,A	1,1	inf,-inf	inf,inf	0.239845,1.49751	0.000292882	0.000438405
3	chr7:44719590:G:A	44719590	NA,A	NA,G	NA,1	NA,-inf	NA,inf	NA,0.865591	0.000292181	0.000457992
3	chr7:44941225:G:A	44941225	A,A	G,G	1,1	inf,inf	inf,inf	2.10704,0.412718	0.000291663	0.00041054
3	chr7:44478454:A:G	44478454	G,G	A,A	1,1	inf,-inf	inf,inf	0.236764,1.49021	0.000290983	0.000435765
3	chr7:44371696:T:C	44371696	NA,C	NA,T	NA,1	NA,-inf	NA,inf	NA,0.648634	0.000289819	0.000453706
3	chr7:45111505:G:A	45111505	NA,A	NA,G	NA,1	NA,-inf	NA,inf	NA,0.677033	0.000289683	0.000452828
3	chr7:45273490:C:G	45273490	G,G	C,C	1,1	-inf,-inf	inf,inf	0.770792,1.23585	0.000288564	0.000444705
3	chr7:44586844:A:G	44586844	NA,G	NA,A	NA,1	NA,inf	NA,inf	NA,0.581284	0.000288542	0.000447982
3	chr7:44842441:A:C	44842441	C,NA	A,NA	1,NA	inf,NA	inf,NA	2.36057,NA	0.000287664	0.000497402
3	chr7:45069195:A:G	45069195	NA,G	NA,A	NA,1	NA,inf	NA,inf	NA,0.798816	0.000287401	0.000444514
3	chr7:45068284:G:C	45068284	NA,C	NA,G	NA,1	NA,inf	NA,inf	NA,0.798403	0.00028725	0.000444283
3	chr7:44684257:C:T	44684257	NA,T	NA,C	NA,1	NA,-inf	NA,inf	NA,0.645719	0.000286864	0.000449772
3	chr7:44282395:G:A	44282395	A,A	G,G	1,1	inf,-inf	inf,inf	2.0348,0.145723	0.000286769	0.000474008
3	chr7:44368458:C:T	44368458	NA,T	NA,C	NA,1	NA,-inf	NA,inf	NA,0.649474	0.00028643	0.000450122
3	chr7:44613560:C:T	44613560	NA,T	NA,C	NA,1	NA,-inf	NA,inf	NA,0.667177	0.000286361	0.00045085
3	chr7:45085327:T:C	45085327	NA,C	NA,T	NA,1	NA,-inf	NA,inf	NA,0.64945	0.000286358	0.000449905
3	chr7:44277318:C:T	44277318	NA,T	NA,C	NA,1	NA,inf	NA,inf	NA,0.532195	0.000286252	0.000441344
3	chr7:44500710:T:C	44500710	NA,C	NA,T	NA,1	NA,-inf	NA,inf	NA,0.639442	0.000286019	0.000447982
3	chr7:44653094:T:C	44653094	NA,C	NA,T	NA,1	NA,-inf	NA,inf	NA,0.659244	0.00028578	0.000449268
3	chr7:44501040:A:C	44501040	NA,C	NA,A	NA,1	NA,-inf	NA,inf	NA,0.652449	0.000285555	0.000449263
3	chr7:44585478:A:G	44585478	NA,G	NA,A	NA,1	NA,-inf	NA,inf	NA,0.705939	0.000285252	0.000441291
3	chr7:45068248:G:C	45068248	NA,C	NA,G	NA,1	NA,-inf	NA,inf	NA,0.683234	0.000285041	0.000439199
3	chr7:44316358:T:C	44316358	NA,C	NA,T	NA,1	NA,inf	NA,inf	NA,0.567649	0.000284756	0.000441702
3	chr7:44700511:G:A	44700511	A,NA	G,NA	1,NA	-inf,NA	inf,NA	0.465416,NA	0.000284707	0.000461053
3	chr7:44650311:G:A	44650311	NA,A	NA,G	NA,1	NA,-inf	NA,inf	NA,0.849613	0.000284705	0.000442246
3	chr7:44278623:G:A	44278623	A,A	G,G	1,1	inf,-inf	inf,inf	2.04301,0.137713	0.000284685	0.000470777
3	chr7:44635790:C:T	44635790	NA,T	NA,C	NA,1	NA,-inf	NA,inf	NA,0.637805	0.000284684	0.000446013
3	chr7:44575645:T:G	44575645	NA,G	NA,T	NA,1	NA,inf	NA,inf	NA,0.572439	0.000284606	0.000441913
3	chr7:44914260:G:A	44914260	NA,A	NA,G	NA,1	NA,-inf	NA,inf	NA,0.6492	0.000284505	0.0004469
3	chr7:44495564:T:A	44495564	NA,A	NA,T	NA,1	NA,-inf	NA,inf	NA,0.6434	0.000284113	0.00044705
3	chr7:44304988:AC:A	44304988	A,NA	AC,NA	1,NA	-inf,NA	inf,NA	0.921653,NA	0.000284029	0.000445894
3	chr7:44679121:G:A	44679121	NA,A	NA,G	NA,1	NA,inf	NA,inf	NA,0.569162	0.000283657	0.0004404
3	chr7:45203363:G:A	45203363	NA,A	NA,G	NA,1	NA,-inf	NA,inf	NA,0.633964	0.000283617	0.000445874
3	chr7:44555167:A:G	44555167	NA,G	NA,A	NA,1	NA,inf	NA,inf	NA,0.569558	0.000283289	0.000439957
3	chr7:44771950:C:T	44771950	NA,T	NA,C	NA,1	NA,inf	NA,inf	NA,0.53939	0.000282892	0.000439896
3	chr7:44868698:A:G	44868698	NA,G	NA,A	NA,1	NA,inf	NA,inf	NA,1.06961	0.000282684	0.000447884
3	chr7:45126187:C:A	45126187	NA,A	NA,C	NA,1	NA,-inf	NA,inf	NA,0.632796	0.000282608	0.00044271
3	chr7:44313772:GC:G	44313772	NA,G	NA,GC	NA,1	NA,inf	NA,inf	NA,0.628076	0.000281946	0.000437251
3	chr7:44715460:C:T	44715460	NA,T	NA,C	NA,1	NA,-inf	NA,inf	NA,0.6986	0.000280897	0.000434129
3	chr7:44486876:T:C	44486876	C,C	T,T	1,1	inf,-inf	inf,inf	0.366075,1.44497	0.000280344	0.000420117
3	chr7:44720391:T:C	44720391	NA,C	NA,T	NA,1	NA,-inf	NA,inf	NA,0.641801	0.000279681	0.000439899
3	chr7:44309437:G:A	44309437	A,NA	G,NA	1,NA	-inf,NA	inf,NA	0.912326,NA	0.000279392	0.000438657
3	chr7:44754179:C:T	44754179	NA,T	NA,C	NA,1	NA,inf	NA,inf	NA,0.528138	0.000279015	0.000435524
3	chr7:44315433:G:A	44315433	NA,A	NA,G	NA,1	NA,-inf	NA,inf	NA,0.618347	0.000278099	0.000436403
3	chr7:44493165:C:T	44493165	NA,T	NA,C	NA,1	NA,-inf	NA,inf	NA,0.628758	0.000278083	0.000436885
3	chr7:44820174:G:GGT	44820174	NA,GGT	NA,G	NA,1	NA,-inf	NA,inf	NA,0.442827	0.000277767	0.000428448
3	chr7:44959149:T:C	44959149	C,C	T,T	1,1	-inf,-inf	inf,inf	2.28259,0.298547	0.000277234	0.000546911
3	chr7:44718596:TAAC:T	44718596	NA,T	NA,TAAC	NA,1	NA,-inf	NA,inf	NA,0.688384	0.000277006	0.000428202
3	chr7:44497993:C:G	44497993	NA,G	NA,C	NA,1	NA,-inf	NA,inf	NA,0.625954	0.000276974	0.000435138
3	chr7:44495424:G:C	44495424	NA,C	NA,G	NA,1	NA,-inf	NA,inf	NA,0.625954	0.000276974	0.000435138
3	chr7:44507458:G:C	44507458	NA,C	NA,G	NA,1	NA,-inf	NA,inf	NA,0.625954	0.000276974	0.000435138
3	chr7:44648982:A:G	44648982	NA,G	NA,A	NA,1	NA,-inf	NA,inf	NA,0.631676	0.000276768	0.000435192
3	chr7:44744218:C:T	44744218	NA,T	NA,C	NA,1	NA,inf	NA,inf	NA,0.458327	0.000276618	0.00042916
3	chr7:44495760:T:C	44495760	NA,C	NA,T	NA,1	NA,-inf	NA,inf	NA,0.624415	0.00027637	0.000434187
3	chr7:44534096:C:T	44534096	NA,T	NA,C	NA,1	NA,-inf	NA,inf	NA,0.66197	0.000276212	0.000434605
3	chr7:44734352:C:T	44734352	NA,T	NA,C	NA,1	NA,-inf	NA,inf	NA,0.690808	0.000276109	0.000426695
3	chr7:44583695:T:C	44583695	NA,C	NA,T	NA,1	NA,inf	NA,inf	NA,0.551717	0.000275766	0.000428354
3	chr7:44767890:CCCAGCCCTGT:C	44767890	NA,C	NA,CCCAGCCCTGT	NA,1	NA,inf	NA,inf	NA,0.506917	0.000275742	0.000429779
3	chr7:44389507:T:C	44389507	C,NA	T,NA	1,NA	-inf,NA	inf,NA	1.38772,NA	0.000275512	0.000449602
3	chr7:44959263:G:A	44959263	NA,A	NA,G	NA,1	NA,inf	NA,inf	NA,0.520316	0.000275496	0.000431441
3	chr7:45056548:G:A	45056548	NA,A	NA,G	NA,1	NA,-inf	NA,inf	NA,0.722115	0.00027521	0.000434957
3	chr7:44570994:C:T	44570994	NA,T	NA,C	NA,1	NA,inf	NA,inf	NA,0.549886	0.000275013	0.000427191
3	chr7:44682563:C:T	44682563	NA,T	NA,C	NA,1	NA,inf	NA,inf	NA,0.543	0.000274857	0.000430168
3	chr7:45037486:C:T	45037486	NA,T	NA,C	NA,1	NA,inf	NA,inf	NA,0.508811	0.000274428	0.000427379
3	chr7:45069546:C:T	45069546	NA,T	NA,C	NA,1	NA,-inf	NA,inf	NA,0.719898	0.000274358	0.000433576
3	chr7:44966196:G:A	44966196	A,A	G,G	1,1	-inf,inf	inf,inf	2.15786,0.00578289	0.000274346	0.000555497
3	chr7:45185624:T:C	45185624	C,NA	T,NA	1,NA	-inf,NA	inf,NA	1.23555,NA	0.000274165	0.000531388
3	chr7:44644234:GCTTTT:G	44644234	NA,G	NA,GCTTTT	NA,1	NA,inf	NA,inf	NA,0.537894	0.000273949	0.000425402
3	chr7:44647835:C:G	44647835	NA,G	NA,C	NA,1	NA,-inf	NA,inf	NA,0.633893	0.000273308	0.000427876
3	chr7:44668340:C:T	44668340	NA,T	NA,C	NA,1	NA,-inf	NA,inf	NA,0.698631	0.000273163	0.000432236
3	chr7:44577375:G:C	44577375	NA,C	NA,G	NA,1	NA,inf	NA,inf	NA,0.545266	0.000273147	0.000424306
3	chr7:44625083:T:C	44625083	NA,C	NA,T	NA,1	NA,-inf	NA,inf	NA,0.73156	0.000272608	0.000427685
3	chr7:44960239:G:A	44960239	NA,A	NA,G	NA,1	NA,-inf	NA,inf	NA,0.578018	0.000272428	0.000426965
3	chr7:44486204:C:G	44486204	G,G	C,C	1,1	inf,-inf	inf,inf	0.438,1.41754	0.000272228	0.000408233
3	chr7:45065518:T:G	45065518	G,G	T,T	1,1	inf,-inf	inf,inf	1.08699,1.57572	0.000272066	0.000457993
3	chr7:45152713:C:T	45152713	NA,T	NA,C	NA,1	NA,-inf	NA,inf	NA,0.507736	0.000271908	0.000427313
3	chr7:44281463:C:T	44281463	T,T	C,C	1,1	inf,-inf	inf,inf	2.01818,0.132983	0.000271695	0.000449217
3	chr7:44450378:A:G	44450378	NA,G	NA,A	NA,1	NA,-inf	NA,inf	NA,0.610723	0.000271015	0.000425807
3	chr7:44704507:C:T	44704507	NA,T	NA,C	NA,1	NA,-inf	NA,inf	NA,0.844981	0.000270896	0.000426216
3	chr7:45153229:G:A	45153229	A,A	G,G	1,1	inf,-inf	inf,inf	2.07476,0.313814	0.000270885	0.00041647
3	chr7:44390591:T:G	44390591	G,G	T,T	1,1	inf,-inf	inf,inf	0.231608,1.45333	0.000270516	0.000405332
3	chr7:44437218:T:C	44437218	C,C	T,T	1,1	inf,-inf	inf,inf	0.154986,1.3748	0.000270463	0.000403755
3	chr7:44804316:C:G	44804316	NA,G	NA,C	NA,1	NA,inf	NA,inf	NA,0.393882	0.000270435	0.000418852
3	chr7:44348964:A:C	44348964	NA,C	NA,A	NA,1	NA,inf	NA,inf	NA,0.534901	0.000270378	0.000420378
3	chr7:44608958:A:G	44608958	G,NA	A,NA	1,NA	-inf,NA	inf,NA	1.26489,NA	0.000270211	0.000429311
3	chr7:45060500:G:A	45060500	NA,A	NA,G	NA,1	NA,-inf	NA,inf	NA,0.722586	0.000269873	0.000427033
3	chr7:44433354:C:T	44433354	NA,T	NA,C	NA,1	NA,-inf	NA,inf	NA,0.606327	0.000269594	0.000424094
3	chr7:44667202:C:T	44667202	NA,T	NA,C	NA,1	NA,-inf	NA,inf	NA,0.688703	0.000269576	0.000426505
3	chr7:44792180:C:G	44792180	NA,G	NA,C	NA,1	NA,inf	NA,inf	NA,0.394933	0.000269535	0.000417629
3	chr7:44956159:C:T	44956159	T,NA	C,NA	1,NA	-inf,NA	inf,NA	1.29056,NA	0.000268895	0.000435158
3	chr7:44917862:A:G	44917862	NA,G	NA,A	NA,1	NA,inf	NA,inf	NA,0.485018	0.000268882	0.000418778
3	chr7:44495614:A:G	44495614	NA,G	NA,A	NA,1	NA,-inf	NA,inf	NA,0.594225	0.000268752	0.000420934
3	chr7:44997045:G:A	44997045	A,A	G,G	1,1	-inf,-inf	inf,inf	4.23874,0.695089	0.000268678	0.00795873
3	chr7:44977132:G:A	44977132	NA,A	NA,G	NA,1	NA,inf	NA,inf	NA,0.489556	0.000268467	0.000417652
3	chr7:44949230:G:A	44949230	A,NA	G,NA	1,NA	-inf,NA	inf,NA	0.645893,NA	0.000268463	0.000443237
3	chr7:45193938:A:G	45193938	NA,G	NA,A	NA,1	NA,-inf	NA,inf	NA,0.564075	0.000268056	0.000420422
3	chr7:45027031:A:G	45027031	NA,G	NA,A	NA,1	NA,inf	NA,inf	NA,0.5199	0.000267949	0.00041733
3	chr7:44613318:G:A	44613318	NA,A	NA,G	NA,1	NA,inf	NA,inf	NA,0.532636	0.000267888	0.00041618
3	chr7:44833386:C:A	44833386	NA,A	NA,C	NA,1	NA,-inf	NA,inf	NA,0.662904	0.00026779	0.0004134
3	chr7:44436347:T:C	44436347	C,C	T,T	1,1	inf,-inf	inf,inf	0.214658,1.37384	0.000267608	0.000399542
3	chr7:44917267:C:A	44917267	NA,A	NA,C	NA,1	NA,inf	NA,inf	NA,0.481606	0.000267488	0.000416627
3	chr7:44317167:T:C	44317167	NA,C	NA,T	NA,1	NA,inf	NA,inf	NA,0.590563	0.00026709	0.000414398
3	chr7:45034134:G:C	45034134	NA,C	NA,G	NA,1	NA,inf	NA,inf	NA,0.51931	0.000267014	0.000415927
3	chr7:45105810:C:G	45105810	NA,G	NA,C	NA,1	NA,-inf	NA,inf	NA,0.596921	0.000267008	0.000418233
3	chr7:44347461:T:C	44347461	NA,C	NA,T	NA,1	NA,inf	NA,inf	NA,0.523569	0.000266989	0.000415796
3	chr7:45237236:TA:T	45237236	NA,T	NA,TA	NA,1	NA,inf	NA,inf	NA,0.553257	0.000266702	0.000413282
3	chr7:44586683:G:A	44586683	NA,A	NA,G	NA,1	NA,-inf	NA,inf	NA,0.656174	0.000266635	0.000412708
3	chr7:45088888:C:G	45088888	NA,G	NA,C	NA,1	NA,inf	NA,inf	NA,0.492507	0.000266598	0.000418309
3	chr7:44420782:T:C	44420782	NA,C	NA,T	NA,1	NA,-inf	NA,inf	NA,0.59829	0.000266297	0.000418365
3	chr7:45062719:A:C	45062719	NA,C	NA,A	NA,1	NA,-inf	NA,inf	NA,0.698352	0.000266264	0.000420754
3	chr7:44866840:A:G	44866840	NA,G	NA,A	NA,1	NA,inf	NA,inf	NA,1.01575	0.000266032	0.000421244
3	chr7:44885028:A:C	44885028	NA,C	NA,A	NA,1	NA,inf	NA,inf	NA,1.01082	0.000265489	0.000420315
3	chr7:45186546:T:C	45186546	NA,C	NA,T	NA,1	NA,-inf	NA,inf	NA,0.636233	0.000265452	0.000412951
3	chr7:44290574:C:T	44290574	NA,T	NA,C	NA,1	NA,-inf	NA,inf	NA,0.565691	0.000265411	0.00041669
3	chr7:44546087:G:A	44546087	NA,A	NA,G	NA,1	NA,-inf	NA,inf	NA,0.572866	0.000265339	0.000416776
3	chr7:44817672:T:C	44817672	NA,C	NA,T	NA,1	NA,-inf	NA,inf	NA,0.996992	0.000265093	0.000419133
3	chr7:44986091:C:A	44986091	NA,A	NA,C	NA,1	NA,-inf	NA,inf	NA,0.630136	0.000264997	0.000408775
3	chr7:45258978:A:G	45258978	G,G	A,A	1,1	-inf,inf	inf,inf	1.40584,0.612917	0.000264518	0.000417006
3	chr7:44597908:G:A	44597908	NA,A	NA,G	NA,1	NA,-inf	NA,inf	NA,0.593079	0.000264364	0.000412679
3	chr7:44279449:C:T	44279449	T,T	C,C	1,1	inf,inf	inf,inf	1.44086,0.589123	0.000264309	0.00043333
3	chr7:44580787:A:T	44580787	NA,T	NA,A	NA,1	NA,-inf	NA,inf	NA,0.649197	0.000263651	0.000407997
3	chr7:44422869:G:A	44422869	NA,A	NA,G	NA,1	NA,-inf	NA,inf	NA,0.57923	0.000263449	0.000413385
3	chr7:45048393:A:G	45048393	NA,G	NA,A	NA,1	NA,-inf	NA,inf	NA,0.688546	0.000262995	0.000415473
3	chr7:45073046:G:C	45073046	NA,C	NA,G	NA,1	NA,-inf	NA,inf	NA,0.687262	0.000262565	0.000414824
3	chr7:45062052:T:C	45062052	NA,C	NA,T	NA,1	NA,-inf	NA,inf	NA,0.700277	0.000262066	0.000414579
3	chr7:44852371:T:C	44852371	NA,C	NA,T	NA,1	NA,inf	NA,inf	NA,1.00114	0.000262003	0.00041485
3	chr7:45051017:T:C	45051017	NA,C	NA,T	NA,1	NA,-inf	NA,inf	NA,0.684799	0.000261926	0.000413797
3	chr7:44276826:G:A	44276826	NA,A	NA,G	NA,1	NA,inf	NA,inf	NA,0.474114	0.000261802	0.000404116
3	chr7:44635341:T:C	44635341	NA,C	NA,T	NA,1	NA,-inf	NA,inf	NA,0.6424	0.000261591	0.000404805
3	chr7:44551579:T:C	44551579	NA,C	NA,T	NA,1	NA,-inf	NA,inf	NA,0.64228	0.000261232	0.000404286
3	chr7:44947075:G:C	44947075	C,NA	G,NA	1,NA	-inf,NA	inf,NA	0.467712,NA	0.000260916	0.000422966
3	chr7:45258279:C:T	45258279	T,T	C,C	1,1	-inf,-inf	inf,inf	0.958206,0.956517	0.000260866	0.000404293
3	chr7:44589868:G:A	44589868	NA,A	NA,G	NA,1	NA,-inf	NA,inf	NA,0.582948	0.000260805	0.000407116
3	chr7:44582184:G:A	44582184	NA,A	NA,G	NA,1	NA,-inf	NA,inf	NA,0.582708	0.000260724	0.00040699
3	chr7:44589803:C:T	44589803	NA,T	NA,C	NA,1	NA,-inf	NA,inf	NA,0.582685	0.000260702	0.000406958
3	chr7:44579901:T:C	44579901	NA,C	NA,T	NA,1	NA,-inf	NA,inf	NA,0.582637	0.000260696	0.000406946
3	chr7:44586784:G:A	44586784	NA,A	NA,G	NA,1	NA,-inf	NA,inf	NA,0.582637	0.000260696	0.000406946
3	chr7:44551537:C:T	44551537	NA,T	NA,C	NA,1	NA,-inf	NA,inf	NA,0.640129	0.000260478	0.000403134
3	chr7:44638082:C:A	44638082	NA,A	NA,C	NA,1	NA,-inf	NA,inf	NA,0.646179	0.000260364	0.000404459
3	chr7:45148227:C:T	45148227	NA,T	NA,C	NA,1	NA,-inf	NA,inf	NA,0.566084	0.000260352	0.000409547
3	chr7:44666946:A:G	44666946	NA,G	NA,A	NA,1	NA,-inf	NA,inf	NA,0.577486	0.000260249	0.000407937
3	chr7:44586325:T:C	44586325	NA,C	NA,T	NA,1	NA,-inf	NA,inf	NA,0.6414	0.000259901	0.000402126
3	chr7:44554501:G:A	44554501	NA,A	NA,G	NA,1	NA,-inf	NA,inf	NA,0.580035	0.000259636	0.000405298
3	chr7:44898238:A:G	44898238	NA,G	NA,A	NA,1	NA,inf	NA,inf	NA,0.497518	0.000259369	0.000403501
3	chr7:45184147:T:C	45184147	NA,C	NA,T	NA,1	NA,-inf	NA,inf	NA,0.618186	0.000258786	0.000402541
3	chr7:45143687:C:T	45143687	T,NA	C,NA	1,NA	inf,NA	inf,NA	1.47924,NA	0.000258388	0.000496285
3	chr7:45069985:C:T	45069985	NA,T	NA,C	NA,1	NA,-inf	NA,inf	NA,0.569148	0.00025826	0.000405696
3	chr7:44955112:T:A	44955112	NA,A	NA,T	NA,1	NA,inf	NA,inf	NA,0.450559	0.000258205	0.000401131
3	chr7:45259898:G:A	45259898	A,NA	G,NA	1,NA	inf,NA	inf,NA	0.976998,NA	0.000258083	0.000415227
3	chr7:45091985:G:A	45091985	NA,A	NA,G	NA,1	NA,-inf	NA,inf	NA,0.559257	0.000258056	0.000404853
3	chr7:44522036:C:T	44522036	T,T	C,C	1,1	inf,-inf	inf,inf	1.14547,0.524587	0.00025791	0.000413479
3	chr7:44910002:G:A	44910002	NA,A	NA,G	NA,1	NA,-inf	NA,inf	NA,0.580076	0.000257762	0.000404858
3	chr7:44910770:C:T	44910770	NA,T	NA,C	NA,1	NA,-inf	NA,inf	NA,0.59399	0.00025751	0.000405282
3	chr7:45243091:G:A	45243091	A,A	G,G	1,1	-inf,-inf	inf,inf	0.505557,1.30895	0.000257431	0.000401278
3	chr7:44673547:G:T	44673547	NA,T	NA,G	NA,1	NA,-inf	NA,inf	NA,0.57378	0.000257384	0.000403846
3	chr7:45037375:G:A	45037375	NA,A	NA,G	NA,1	NA,-inf	NA,inf	NA,0.611053	0.000257342	0.000397009
3	chr7:44394885:C:T	44394885	NA,T	NA,C	NA,1	NA,-inf	NA,inf	NA,0.572435	0.00025688	0.000403593
3	chr7:44885890:C:T	44885890	NA,T	NA,C	NA,1	NA,inf	NA,inf	NA,0.983952	0.000256828	0.000406509
3	chr7:44483233:G:C	44483233	NA,C	NA,G	NA,1	NA,-inf	NA,inf	NA,0.571529	0.00025655	0.000403004
3	chr7:44993067:G:A	44993067	A,A	G,G	1,1	-inf,-inf	inf,inf	4.21211,0.663372	0.000256431	0.00733547
3	chr7:44611338:A:G	44611338	NA,G	NA,A	NA,1	NA,-inf	NA,inf	NA,0.682392	0.00025638	0.000400565
3	chr7:44382518:T:C	44382518	NA,C	NA,T	NA,1	NA,-inf	NA,inf	NA,0.57097	0.000256363	0.00040271
3	chr7:45077033:G:A	45077033	NA,A	NA,G	NA,1	NA,-inf	NA,inf	NA,0.68294	0.00025631	0.000405387
3	chr7:44396126:T:TG	44396126	NA,TG	NA,T	NA,1	NA,inf	NA,inf	NA,0.468768	0.000256226	0.000402553
3	chr7:44550811:C:A	44550811	NA,A	NA,C	NA,1	NA,-inf	NA,inf	NA,0.627631	0.000256189	0.000396567
3	chr7:44709827:C:T	44709827	NA,T	NA,C	NA,1	NA,-inf	NA,inf	NA,0.798347	0.000256041	0.00040274
3	chr7:44629826:C:T	44629826	NA,T	NA,C	NA,1	NA,-inf	NA,inf	NA,0.626312	0.000255996	0.000396277
3	chr7:45148271:G:A	45148271	NA,A	NA,G	NA,1	NA,-inf	NA,inf	NA,0.545657	0.000255966	0.00040187
3	chr7:44484939:G:A	44484939	NA,A	NA,G	NA,1	NA,-inf	NA,inf	NA,0.56848	0.000255478	0.000401314
3	chr7:44403777:T:A	44403777	NA,A	NA,T	NA,1	NA,-inf	NA,inf	NA,0.56848	0.000255478	0.000401314
3	chr7:44406536:C:A	44406536	NA,A	NA,C	NA,1	NA,-inf	NA,inf	NA,0.56848	0.000255478	0.000401314
3	chr7:44384122:T:C	44384122	NA,C	NA,T	NA,1	NA,-inf	NA,inf	NA,0.554124	0.000255357	0.00039709
3	chr7:44915026:A:AAAAT	44915026	AAAAT,NA	A,NA	1,NA	inf,NA	inf,NA	1.8058,NA	0.000255143	0.000468321
3	chr7:44609380:T:C	44609380	NA,C	NA,T	NA,1	NA,-inf	NA,inf	NA,0.675861	0.000255106	0.00039849
3	chr7:44401199:C:G	44401199	NA,G	NA,C	NA,1	NA,-inf	NA,inf	NA,0.548052	0.000255087	0.000397468
3	chr7:45098251:G:A	45098251	A,A	G,G	1,1	inf,inf	inf,inf	3.93249,0.757053	0.000254885	0.00662495
3	chr7:45006172:A:G	45006172	NA,G	NA,A	NA,1	NA,inf	NA,inf	NA,0.454557	0.000254801	0.000396504
3	chr7:45105017:C:T	45105017	T,NA	C,NA	1,NA	inf,NA	inf,NA	1.44954,NA	0.000254698	0.000507387
3	chr7:44471737:C:T	44471737	NA,T	NA,C	NA,1	NA,-inf	NA,inf	NA,0.541039	0.000254571	0.000396723
3	chr7:45092045:G:A	45092045	NA,A	NA,G	NA,1	NA,-inf	NA,inf	NA,0.587763	0.000254428	0.000391481
3	chr7:45125759:A:G	45125759	NA,G	NA,A	NA,1	NA,-inf	NA,inf	NA,0.525816	0.000254304	0.000396017
3	chr7:44574682:C:T	44574682	NA,T	NA,C	NA,1	NA,-inf	NA,inf	NA,0.621527	0.000254161	0.000393474
3	chr7:44558732:G:A	44558732	NA,A	NA,G	NA,1	NA,-inf	NA,inf	NA,0.621546	0.000254154	0.000393454
3	chr7:44478714:A:G	44478714	NA,G	NA,A	NA,1	NA,inf	NA,inf	NA,0.463006	0.000254154	0.000399336
3	chr7:44583980:G:A	44583980	NA,A	NA,G	NA,1	NA,-inf	NA,inf	NA,0.620834	0.000253902	0.00039307
3	chr7:44568438:T:C	44568438	NA,C	NA,T	NA,1	NA,-inf	NA,inf	NA,0.620592	0.000253896	0.000393036
3	chr7:44317104:C:G	44317104	NA,G	NA,C	NA,1	NA,-inf	NA,inf	NA,0.554887	0.000253836	0.000398662
3	chr7:44582334:A:T	44582334	NA,T	NA,A	NA,1	NA,-inf	NA,inf	NA,0.620487	0.000253803	0.000392919
3	chr7:44733478:C:T	44733478	NA,T	NA,C	NA,1	NA,-inf	NA,inf	NA,0.626263	0.000253623	0.000392347
3	chr7:44544168:AG:A	44544168	NA,A	NA,AG	NA,1	NA,-inf	NA,inf	NA,0.616594	0.000253622	0.000393135
3	chr7:44830860:A:C	44830860	NA,C	NA,A	NA,1	NA,inf	NA,inf	NA,0.432502	0.000253497	0.000393092
3	chr7:44574594:A:T	44574594	NA,T	NA,A	NA,1	NA,-inf	NA,inf	NA,0.620163	0.000253415	0.000392343
3	chr7:44737848:G:A	44737848	A,NA	G,NA	1,NA	inf,NA	inf,NA	2.12134,NA	0.000253284	0.000411838
3	chr7:44422679:G:A	44422679	NA,A	NA,G	NA,1	NA,-inf	NA,inf	NA,0.562185	0.000253215	0.000397753
3	chr7:44862319:C:T	44862319	NA,T	NA,C	NA,1	NA,inf	NA,inf	NA,0.431232	0.000253195	0.000392641
3	chr7:44685323:A:G	44685323	G,NA	A,NA	1,NA	inf,NA	inf,NA	0.681185,NA	0.000252962	0.000390995
3	chr7:45140165:A:G	45140165	NA,G	NA,A	NA,1	NA,inf	NA,inf	NA,0.457354	0.000252958	0.00040363
3	chr7:44498796:G:A	44498796	A,A	G,G	1,1	inf,-inf	inf,inf	0.258716,1.34317	0.00025277	0.000377562
3	chr7:45139778:G:C	45139778	NA,C	NA,G	NA,1	NA,inf	NA,inf	NA,0.456796	0.000252751	0.000403293
3	chr7:44856773:T:C	44856773	NA,C	NA,T	NA,1	NA,inf	NA,inf	NA,0.968343	0.000252682	0.000399905
3	chr7:44830310:A:G	44830310	NA,G	NA,A	NA,1	NA,-inf	NA,inf	NA,0.563258	0.000252628	0.000396511
3	chr7:45178529:T:C	45178529	C,C	T,T	1,1	inf,-inf	inf,inf	0.499426,1.19841	0.000252369	0.000373962
3	chr7:44450468:G:A	44450468	NA,A	NA,G	NA,1	NA,inf	NA,inf	NA,0.494952	0.000252297	0.00039264
3	chr7:44614058:G:A	44614058	NA,A	NA,G	NA,1	NA,-inf	NA,inf	NA,0.615117	0.000252184	0.00039044
3	chr7:44564861:T:A	44564861	NA,A	NA,T	NA,1	NA,-inf	NA,inf	NA,0.615326	0.000252164	0.000390381
3	chr7:44605856:C:A	44605856	NA,A	NA,C	NA,1	NA,-inf	NA,inf	NA,0.557633	0.000251741	0.000393038
3	chr7:45189465:G:A	45189465	NA,A	NA,G	NA,1	NA,inf	NA,inf	NA,0.453717	0.000251613	0.000399988
3	chr7:45015420:C:T	45015420	NA,T	NA,C	NA,1	NA,-inf	NA,inf	NA,0.54891	0.000251396	0.000394888
3	chr7:44557162:C:T	44557162	NA,T	NA,C	NA,1	NA,-inf	NA,inf	NA,0.612766	0.000251277	0.000389055
3	chr7:45050127:T:C	45050127	C,C	T,T	1,1	-inf,-inf	inf,inf	0.860126,1.44566	0.000250729	0.000552521
3	chr7:44954514:A:T	44954514	NA,T	NA,A	NA,1	NA,-inf	NA,inf	NA,0.527182	0.000250722	0.00039196
3	chr7:44498574:T:G	44498574	G,G	T,T	1,1	inf,-inf	inf,inf	0.242549,1.33986	0.00025066	0.000374423
3	chr7:44937502:C:T	44937502	NA,T	NA,C	NA,1	NA,inf	NA,inf	NA,0.516788	0.000250254	0.00039149
3	chr7:44679251:C:G	44679251	NA,G	NA,C	NA,1	NA,inf	NA,inf	NA,0.4818	0.000250222	0.000388853
3	chr7:44551871:C:T	44551871	NA,T	NA,C	NA,1	NA,-inf	NA,inf	NA,0.549884	0.000250022	0.000390414
3	chr7:44275219:G:A	44275219	NA,A	NA,G	NA,1	NA,-inf	NA,inf	NA,0.531086	0.000250006	0.000392364
3	chr7:44345945:A:G	44345945	NA,G	NA,A	NA,1	NA,-inf	NA,inf	NA,0.557099	0.000249619	0.000391578
3	chr7:45270821:T:C	45270821	NA,C	NA,T	NA,1	NA,-inf	NA,inf	NA,0.548639	0.000249427	0.000391722
3	chr7:45125720:G:A	45125720	NA,A	NA,G	NA,1	NA,-inf	NA,inf	NA,0.478584	0.000249174	0.000392325
3	chr7:44421088:C:T	44421088	NA,T	NA,C	NA,1	NA,-inf	NA,inf	NA,0.549859	0.00024908	0.000390481
3	chr7:44498356:A:C	44498356	NA,C	NA,A	NA,1	NA,inf	NA,inf	NA,0.448277	0.000248887	0.000391045
3	chr7:44275698:T:TA	44275698	NA,TA	NA,T	NA,1	NA,-inf	NA,inf	NA,0.52769	0.000248818	0.0003905
3	chr7:44507355:C:T	44507355	T,T	C,C	1,1	inf,-inf	inf,inf	0.170652,1.33293	0.000248704	0.0003714
3	chr7:44352796:T:C	44352796	NA,C	NA,T	NA,1	NA,-inf	NA,inf	NA,0.554374	0.000248679	0.000390101
3	chr7:45190547:C:T	45190547	T,T	C,C	1,1	-inf,inf	inf,inf	0.197752,1.50983	0.000248591	0.000378701
3	chr7:44624856:AAAG:A	44624856	NA,A	NA,AAAG	NA,1	NA,-inf	NA,inf	NA,0.660164	0.000248551	0.000389884
3	chr7:44424224:C:T	44424224	NA,T	NA,C	NA,1	NA,inf	NA,inf	NA,0.447715	0.000248469	0.000390371
3	chr7:45077416:G:A	45077416	A,NA	G,NA	1,NA	-inf,NA	inf,NA	1.20356,NA	0.000248462	0.000410571
3	chr7:44561002:T:C	44561002	NA,C	NA,T	NA,1	NA,-inf	NA,inf	NA,0.604149	0.000248446	0.000384723
3	chr7:44456564:T:C	44456564	NA,C	NA,T	NA,1	NA,inf	NA,inf	NA,0.447493	0.000248383	0.00039024
3	chr7:45258499:T:G	45258499	G,NA	T,NA	1,NA	-inf,NA	inf,NA	0.821952,NA	0.000248294	0.000386278
3	chr7:45061990:T:C	45061990	NA,C	NA,T	NA,1	NA,inf	NA,inf	NA,0.519434	0.00024817	0.000384657
3	chr7:44824255:G:A	44824255	A,NA	G,NA	1,NA	-inf,NA	inf,NA	0.257936,NA	0.000248101	0.00040522
3	chr7:44369491:C:T	44369491	NA,T	NA,C	NA,1	NA,inf	NA,inf	NA,0.446313	0.000247901	0.000389476
3	chr7:44664284:C:CTGA	44664284	NA,CTGA	NA,C	NA,1	NA,-inf	NA,inf	NA,0.616705	0.000247888	0.00038521
3	chr7:44441907:C:T	44441907	NA,T	NA,C	NA,1	NA,inf	NA,inf	NA,0.445687	0.000247729	0.000389205
3	chr7:44452824:A:C	44452824	NA,C	NA,A	NA,1	NA,inf	NA,inf	NA,0.44565	0.000247713	0.000389179
3	chr7:44445299:A:G	44445299	NA,G	NA,A	NA,1	NA,inf	NA,inf	NA,0.44565	0.000247713	0.000389179
3	chr7:44459091:T:C	44459091	C,C	T,T	1,1	inf,-inf	inf,inf	0.199292,1.33571	0.000247643	0.000370049
3	chr7:45019376:A:G	45019376	NA,G	NA,A	NA,1	NA,-inf	NA,inf	NA,0.656142	0.000247598	0.000391396
3	chr7:44426572:G:A	44426572	A,A	G,G	1,1	inf,-inf	inf,inf	0.198116,1.33812	0.000247589	0.000370016
3	chr7:44664057:G:A	44664057	NA,A	NA,G	NA,1	NA,-inf	NA,inf	NA,0.617583	0.000247576	0.000389852
3	chr7:45082725:C:A	45082725	A,A	C,C	1,1	inf,inf	inf,inf	4.162,0.71565	0.000247431	0.00810847
3	chr7:44914023:C:G	44914023	NA,G	NA,C	NA,1	NA,-inf	NA,inf	NA,0.549615	0.000247388	0.000388491
3	chr7:44377337:G:A	44377337	NA,A	NA,G	NA,1	NA,inf	NA,inf	NA,0.444547	0.000247314	0.000388551
3	chr7:44375784:T:C	44375784	NA,C	NA,T	NA,1	NA,inf	NA,inf	NA,0.444477	0.000247285	0.000388504
3	chr7:44453813:G:A	44453813	NA,A	NA,G	NA,1	NA,-inf	NA,inf	NA,0.520061	0.000247249	0.000385366
3	chr7:44474413:T:C	44474413	NA,C	NA,T	NA,1	NA,-inf	NA,inf	NA,0.544036	0.000247179	0.000388238
3	chr7:44436332:C:T	44436332	T,T	C,C	1,1	inf,-inf	inf,inf	0.188697,1.33371	0.000247178	0.000369293
3	chr7:44992441:T:C	44992441	C,C	T,T	1,1	-inf,-inf	inf,inf	0.868705,1.19387	0.000246989	0.000414556
3	chr7:44471862:C:T	44471862	NA,T	NA,C	NA,1	NA,inf	NA,inf	NA,0.44359	0.000246961	0.000387994
3	chr7:44730534:A:C	44730534	NA,C	NA,A	NA,1	NA,-inf	NA,inf	NA,0.605335	0.000246919	0.00038209
3	chr7:44520983:C:T	44520983	NA,T	NA,C	NA,1	NA,inf	NA,inf	NA,0.455462	0.00024662	0.000383045
3	chr7:44710858:G:A	44710858	NA,A	NA,G	NA,1	NA,-inf	NA,inf	NA,0.615099	0.000246346	0.0003892
3	chr7:44951971:T:G	44951971	NA,G	NA,T	NA,1	NA,-inf	NA,inf	NA,0.514497	0.000246256	0.000384953
3	chr7:44387820:G:C	44387820	NA,C	NA,G	NA,1	NA,-inf	NA,inf	NA,0.517103	0.000246242	0.000383804
3	chr7:44546557:G:A	44546557	NA,A	NA,G	NA,1	NA,-inf	NA,inf	NA,0.537801	0.000246177	0.000384524
3	chr7:44681094:A:T	44681094	NA,T	NA,A	NA,1	NA,-inf	NA,inf	NA,0.618318	0.000246119	0.000389128
3	chr7:45211509:G:T	45211509	NA,T	NA,G	NA,1	NA,inf	NA,inf	NA,0.469109	0.00024611	0.000384254
3	chr7:44619079:G:A	44619079	NA,A	NA,G	NA,1	NA,-inf	NA,inf	NA,0.596404	0.00024611	0.000381146
3	chr7:44487744:A:G	44487744	NA,G	NA,A	NA,1	NA,-inf	NA,inf	NA,0.516205	0.000245935	0.000383326
3	chr7:44675734:G:A	44675734	NA,A	NA,G	NA,1	NA,-inf	NA,inf	NA,0.783721	0.000245929	0.000388125
3	chr7:45137524:C:T	45137524	NA,T	NA,C	NA,1	NA,inf	NA,inf	NA,0.438267	0.000245862	0.000392047
3	chr7:44604989:A:C	44604989	NA,C	NA,A	NA,1	NA,-inf	NA,inf	NA,0.595357	0.000245818	0.000380666
3	chr7:44413039:G:C	44413039	NA,C	NA,G	NA,1	NA,inf	NA,inf	NA,0.439843	0.0002458	0.000386165
3	chr7:44369689:A:G	44369689	NA,G	NA,A	NA,1	NA,-inf	NA,inf	NA,0.51208	0.000245785	0.000385534
3	chr7:44588180:A:G	44588180	NA,G	NA,A	NA,1	NA,-inf	NA,inf	NA,0.594713	0.000245563	0.000380306
3	chr7:44382332:A:G	44382332	NA,G	NA,A	NA,1	NA,-inf	NA,inf	NA,0.514689	0.000245521	0.00038269
3	chr7:44596255:G:C	44596255	NA,C	NA,G	NA,1	NA,-inf	NA,inf	NA,0.592957	0.000245002	0.000379447
3	chr7:44596443:T:A	44596443	NA,A	NA,T	NA,1	NA,-inf	NA,inf	NA,0.592786	0.000244944	0.000379359
3	chr7:44443628:C:T	44443628	NA,T	NA,C	NA,1	NA,inf	NA,inf	NA,0.437915	0.00024492	0.000384774
3	chr7:45073522:G:A	45073522	A,NA	G,NA	1,NA	inf,NA	inf,NA	0.438419,NA	0.00024478	0.00036628
3	chr7:44607839:T:C	44607839	NA,C	NA,T	NA,1	NA,-inf	NA,inf	NA,0.591435	0.000244547	0.000378721
3	chr7:44731254:T:C	44731254	NA,C	NA,T	NA,1	NA,-inf	NA,inf	NA,0.597701	0.000244484	0.000378373
3	chr7:44620692:CT:C	44620692	NA,C	NA,CT	NA,1	NA,-inf	NA,inf	NA,0.591267	0.000244484	0.000378657
3	chr7:44860175:G:A	44860175	NA,A	NA,G	NA,1	NA,inf	NA,inf	NA,0.407958	0.00024446	0.000379219
3	chr7:44828848:T:C	44828848	NA,C	NA,T	NA,1	NA,inf	NA,inf	NA,0.942606	0.00024446	0.000386811
3	chr7:44434020:G:A	44434020	NA,A	NA,G	NA,1	NA,-inf	NA,inf	NA,0.516957	0.000244358	0.000380831
3	chr7:44627619:C:G	44627619	NA,G	NA,C	NA,1	NA,-inf	NA,inf	NA,0.590446	0.000244263	0.000378288
3	chr7:44531094:G:A	44531094	NA,A	NA,G	NA,1	NA,-inf	NA,inf	NA,0.536924	0.000244254	0.000384335
3	chr7:44619206:G:A	44619206	NA,A	NA,G	NA,1	NA,-inf	NA,inf	NA,0.590234	0.000244149	0.000378145
3	chr7:44691684:A:G	44691684	NA,G	NA,A	NA,1	NA,-inf	NA,inf	NA,0.605047	0.000244144	0.000379383
3	chr7:44612345:C:G	44612345	NA,G	NA,C	NA,1	NA,-inf	NA,inf	NA,0.590025	0.000244135	0.000378093
3	chr7:45042672:A:G	45042672	NA,G	NA,A	NA,1	NA,-inf	NA,inf	NA,0.533632	0.000244013	0.000382251
3	chr7:44837598:A:C	44837598	NA,C	NA,A	NA,1	NA,inf	NA,inf	NA,0.938834	0.000243973	0.000386038
3	chr7:45016391:G:A	45016391	NA,A	NA,G	NA,1	NA,-inf	NA,inf	NA,0.628663	0.000243745	0.000384747
3	chr7:44619711:G:A	44619711	NA,A	NA,G	NA,1	NA,-inf	NA,inf	NA,0.645269	0.000243646	0.000382235
3	chr7:44344917:T:G	44344917	NA,G	NA,T	NA,1	NA,-inf	NA,inf	NA,0.542903	0.00024339	0.000382555
3	chr7:44958569:C:T	44958569	T,NA	C,NA	1,NA	-inf,NA	inf,NA	1.31527,NA	0.000242986	0.000400688
3	chr7:44580032:G:A	44580032	NA,A	NA,G	NA,1	NA,-inf	NA,inf	NA,0.334304	0.000242866	0.000381446
3	chr7:44467184:GAT:G	44467184	NA,G	NA,GAT	NA,1	NA,inf	NA,inf	NA,0.431775	0.000242813	0.000381459
3	chr7:44631876:A:C	44631876	NA,C	NA,A	NA,1	NA,-inf	NA,inf	NA,0.586159	0.000242763	0.000375974
3	chr7:44377582:CCTGT:C	44377582	NA,C	NA,CCTGT	NA,1	NA,-inf	NA,inf	NA,0.525352	0.000242729	0.000379676
3	chr7:44599118:C:G	44599118	NA,G	NA,C	NA,1	NA,-inf	NA,inf	NA,0.584907	0.000242466	0.000375567
3	chr7:45201823:G:A	45201823	NA,A	NA,G	NA,1	NA,inf	NA,inf	NA,0.568583	0.000242431	0.000377753
3	chr7:44959494:C:G	44959494	NA,G	NA,C	NA,1	NA,-inf	NA,inf	NA,0.500189	0.000241831	0.000378985
3	chr7:44633616:A:G	44633616	NA,G	NA,A	NA,1	NA,-inf	NA,inf	NA,0.582634	0.000241823	0.00037456
3	chr7:45265767:T:C	45265767	NA,C	NA,T	NA,1	NA,inf	NA,inf	NA,0.432124	0.000241739	0.000373867
3	chr7:44600716:C:T	44600716	T,NA	C,NA	1,NA	inf,NA	inf,NA	0.657081,NA	0.000241628	0.000373661
3	chr7:44410506:C:CA	44410506	NA,CA	NA,C	NA,1	NA,inf	NA,inf	NA,0.427975	0.000241406	0.000379227
3	chr7:44805708:A:G	44805708	NA,G	NA,A	NA,1	NA,-inf	NA,inf	NA,0.360644	0.000241202	0.000373238
3	chr7:44436891:A:T	44436891	NA,T	NA,A	NA,1	NA,inf	NA,inf	NA,0.427302	0.000241165	0.000378855
3	chr7:44874636:A:AT	44874636	NA,AT	NA,A	NA,1	NA,inf	NA,inf	NA,0.428845	0.000240917	0.000376327
3	chr7:44280268:A:G	44280268	NA,G	NA,A	NA,1	NA,-inf	NA,inf	NA,0.498617	0.000240613	0.000377218
3	chr7:44552673:G:T	44552673	NA,T	NA,G	NA,1	NA,-inf	NA,inf	NA,0.576448	0.000240523	0.000372756
3	chr7:44407459:G:A	44407459	NA,A	NA,G	NA,1	NA,-inf	NA,inf	NA,0.505134	0.00024046	0.000374785
3	chr7:45032783:G:A	45032783	NA,A	NA,G	NA,1	NA,-inf	NA,inf	NA,0.632948	0.000240432	0.000379959
3	chr7:44845402:T:C	44845402	NA,C	NA,T	NA,1	NA,-inf	NA,inf	NA,0.66856	0.000240427	0.000376834
3	chr7:44977119:C:A	44977119	NA,A	NA,C	NA,1	NA,inf	NA,inf	NA,0.700926	0.000240397	0.0003727
3	chr7:44655631:G:A	44655631	NA,A	NA,G	NA,1	NA,-inf	NA,inf	NA,0.501544	0.000240345	0.00037791
3	chr7:44629832:G:A	44629832	NA,A	NA,G	NA,1	NA,-inf	NA,inf	NA,0.578138	0.000240342	0.000372338
3	chr7:44953758:C:T	44953758	NA,T	NA,C	NA,1	NA,inf	NA,inf	NA,0.433716	0.000240324	0.000374545
3	chr7:44564159:C:T	44564159	NA,T	NA,C	NA,1	NA,-inf	NA,inf	NA,0.578229	0.000240229	0.000372132
3	chr7:44637463:T:C	44637463	NA,C	NA,T	NA,1	NA,-inf	NA,inf	NA,0.577403	0.000240184	0.000372055
3	chr7:44461748:C:T	44461748	T,T	C,C	1,1	inf,-inf	inf,inf	0.187695,1.31997	0.00024008	0.000358849
3	chr7:44490127:G:A	44490127	A,A	G,G	1,1	inf,-inf	inf,inf	0.273094,1.39123	0.00023998	0.000359854
3	chr7:44959184:TGTTG:T	44959184	NA,T	NA,TGTTG	NA,1	NA,inf	NA,inf	NA,0.431549	0.000239761	0.000373682
3	chr7:45159840:A:T	45159840	T,T	A,A	1,1	-inf,inf	inf,inf	1.88837,0.574044	0.000239644	0.000424957
3	chr7:44803351:T:C	44803351	NA,C	NA,T	NA,1	NA,-inf	NA,inf	NA,0.350753	0.00023952	0.000370624
3	chr7:44824336:A:G	44824336	NA,G	NA,A	NA,1	NA,inf	NA,inf	NA,0.425968	0.000239486	0.000373874
3	chr7:44468365:A:G	44468365	NA,G	NA,A	NA,1	NA,-inf	NA,inf	NA,0.501489	0.000239437	0.000373209
3	chr7:45002650:G:A	45002650	NA,A	NA,G	NA,1	NA,-inf	NA,inf	NA,0.629183	0.000239415	0.00037838
3	chr7:44839289:T:C	44839289	NA,C	NA,T	NA,1	NA,inf	NA,inf	NA,0.92037	0.000239312	0.000378562
3	chr7:44844929:A:G	44844929	NA,G	NA,A	NA,1	NA,inf	NA,inf	NA,0.920897	0.00023916	0.000378323
3	chr7:44694961:A:T	44694961	T,NA	A,NA	1,NA	inf,NA	inf,NA	0.501961,NA	0.000239149	0.000391993
3	chr7:44599273:G:A	44599273	NA,A	NA,G	NA,1	NA,-inf	NA,inf	NA,0.628698	0.000238777	0.000374633
3	chr7:44717564:T:C	44717564	NA,C	NA,T	NA,1	NA,-inf	NA,inf	NA,0.700599	0.000238739	0.000374091
3	chr7:44557509:C:T	44557509	NA,T	NA,C	NA,1	NA,-inf	NA,inf	NA,0.571582	0.000238732	0.000374926
3	chr7:44841244:T:A	44841244	NA,A	NA,T	NA,1	NA,inf	NA,inf	NA,0.919153	0.000238724	0.000377627
3	chr7:45020687:C:T	45020687	NA,T	NA,C	NA,1	NA,-inf	NA,inf	NA,0.612497	0.000238677	0.000376702
3	chr7:44463970:T:C	44463970	NA,C	NA,T	NA,1	NA,-inf	NA,inf	NA,0.499232	0.000238633	0.000371933
3	chr7:45117412:G:T	45117412	NA,T	NA,G	NA,1	NA,-inf	NA,inf	NA,0.538355	0.000238569	0.000373216
3	chr7:44662697:A:G	44662697	NA,G	NA,A	NA,1	NA,inf	NA,inf	NA,0.425881	0.000238492	0.000370708
3	chr7:44618976:A:G	44618976	NA,G	NA,A	NA,1	NA,-inf	NA,inf	NA,0.628068	0.000238472	0.0003741
3	chr7:44829938:C:T	44829938	NA,T	NA,C	NA,1	NA,inf	NA,inf	NA,0.917973	0.000238288	0.000376948
3	chr7:45195867:T:C	45195867	NA,C	NA,T	NA,1	NA,-inf	NA,inf	NA,0.522819	0.000238202	0.000375346
3	chr7:45116653:C:T	45116653	NA,T	NA,C	NA,1	NA,-inf	NA,inf	NA,0.537193	0.000238121	0.000372509
3	chr7:44311934:C:T	44311934	NA,T	NA,C	NA,1	NA,inf	NA,inf	NA,0.422411	0.000237958	0.000369013
3	chr7:45167211:C:G	45167211	NA,G	NA,C	NA,1	NA,inf	NA,inf	NA,0.383938	0.000237744	0.000368552
3	chr7:44632023:G:A	44632023	NA,A	NA,G	NA,1	NA,-inf	NA,inf	NA,0.593929	0.00023754	0.000374642
3	chr7:44996566:G:A	44996566	NA,A	NA,G	NA,1	NA,-inf	NA,inf	NA,0.512663	0.000237221	0.000371646
3	chr7:45148216:G:C	45148216	NA,C	NA,G	NA,1	NA,-inf	NA,inf	NA,0.510327	0.000236714	0.000371838
3	chr7:45265535:A:G	45265535	NA,G	NA,A	NA,1	NA,inf	NA,inf	NA,0.417286	0.000236624	0.000366068
3	chr7:44494120:T:C	44494120	C,C	T,T	1,1	inf,-inf	inf,inf	0.405199,1.2779	0.000236573	0.000353946
3	chr7:44688721:C:T	44688721	NA,T	NA,C	NA,1	NA,-inf	NA,inf	NA,0.580383	0.000236533	0.000367662
3	chr7:44730732:G:A	44730732	NA,A	NA,G	NA,1	NA,-inf	NA,inf	NA,0.577488	0.000236491	0.00036612
3	chr7:44276187:G:A	44276187	NA,A	NA,G	NA,1	NA,-inf	NA,inf	NA,0.490258	0.000236441	0.000371025
3	chr7:44557505:C:T	44557505	NA,T	NA,C	NA,1	NA,-inf	NA,inf	NA,0.563004	0.000236115	0.000370801
3	chr7:44999010:C:G	44999010	G,G	C,C	1,1	-inf,-inf	inf,inf	4.12456,0.692549	0.000236089	0.00646078
3	chr7:44602865:T:A	44602865	NA,A	NA,T	NA,1	NA,-inf	NA,inf	NA,0.610486	0.000236016	0.000368457
3	chr7:45106012:C:T	45106012	T,NA	C,NA	1,NA	inf,NA	inf,NA	1.38718,NA	0.000235762	0.000464954
3	chr7:44485798:G:A	44485798	NA,A	NA,G	NA,1	NA,-inf	NA,inf	NA,0.490617	0.000235753	0.00036749
3	chr7:44988209:G:A	44988209	A,A	G,G	1,1	-inf,-inf	inf,inf	4.11227,0.708347	0.000235742	0.0064323
3	chr7:45108420:C:T	45108420	T,T	C,C	1,1	inf,inf	inf,inf	4.00221,0.566937	0.000235726	0.00576789
3	chr7:44983703:T:C	44983703	C,C	T,T	1,1	-inf,-inf	inf,inf	4.0861,0.734743	0.00023545	0.00639921
3	chr7:44848979:C:G	44848979	NA,G	NA,C	NA,1	NA,inf	NA,inf	NA,0.903978	0.000235238	0.000372027
3	chr7:44658184:C:A	44658184	NA,A	NA,C	NA,1	NA,-inf	NA,inf	NA,0.574461	0.000234957	0.000365285
3	chr7:44582563:GGA:G	44582563	NA,G	NA,GGA	NA,1	NA,-inf	NA,inf	NA,0.53322	0.00023487	0.000368813
3	chr7:44821036:G:A	44821036	NA,A	NA,G	NA,1	NA,-inf	NA,inf	NA,0.648896	0.000234322	0.000367449
3	chr7:44509104:T:C	44509104	NA,C	NA,T	NA,1	NA,inf	NA,inf	NA,0.406093	0.000234191	0.000367862
3	chr7:44460821:T:C	44460821	C,C	T,T	1,1	inf,-inf	inf,inf	0.217735,1.30831	0.000234129	0.00035007
3	chr7:45080854:C:T	45080854	T,T	C,C	1,1	inf,-inf	inf,inf	0.94609,1.50902	0.000234042	0.000376942
3	chr7:44833024:T:C	44833024	NA,C	NA,T	NA,1	NA,inf	NA,inf	NA,0.373482	0.000233622	0.000363724
3	chr7:45201961:T:C	45201961	NA,C	NA,T	NA,1	NA,-inf	NA,inf	NA,0.508607	0.000233587	0.000368043
3	chr7:44420900:A:G	44420900	NA,G	NA,A	NA,1	NA,-inf	NA,inf	NA,0.47772	0.000233508	0.000364038
3	chr7:45203666:A:G	45203666	NA,G	NA,A	NA,1	NA,-inf	NA,inf	NA,0.508509	0.000233455	0.000367827
3	chr7:44462866:T:A	44462866	NA,A	NA,T	NA,1	NA,-inf	NA,inf	NA,0.477212	0.000233348	0.00036379
3	chr7:45262813:A:C	45262813	C,C	A,A	1,1	-inf,inf	inf,inf	1.40786,0.533367	0.000233287	0.000368182
3	chr7:44407185:G:A	44407185	NA,A	NA,G	NA,1	NA,-inf	NA,inf	NA,0.482118	0.000233146	0.000363449
3	chr7:44445436:G:A	44445436	NA,A	NA,G	NA,1	NA,-inf	NA,inf	NA,0.477335	0.000233119	0.000363581
3	chr7:44453233:A:C	44453233	C,C	A,A	1,1	inf,-inf	inf,inf	0.202456,1.30577	0.000233072	0.000348494
3	chr7:44476954:C:CTGA	44476954	NA,CTGA	NA,C	NA,1	NA,-inf	NA,inf	NA,0.500069	0.000232991	0.00036593
3	chr7:44478247:A:G	44478247	NA,G	NA,A	NA,1	NA,-inf	NA,inf	NA,0.474936	0.000232628	0.000362674
3	chr7:44561065:G:A	44561065	NA,A	NA,G	NA,1	NA,-inf	NA,inf	NA,0.498419	0.000232373	0.000362922
3	chr7:44721662:T:A	44721662	NA,A	NA,T	NA,1	NA,-inf	NA,inf	NA,0.572164	0.000232269	0.000362213
3	chr7:44378961:T:C	44378961	NA,C	NA,T	NA,1	NA,inf	NA,inf	NA,0.400651	0.000232228	0.000364776
3	chr7:44734543:C:T	44734543	NA,T	NA,C	NA,1	NA,inf	NA,inf	NA,0.330687	0.000232153	0.000360353
3	chr7:45226511:C:T	45226511	NA,T	NA,C	NA,1	NA,inf	NA,inf	NA,0.414062	0.000231953	0.000361028
3	chr7:44945530:T:G	44945530	NA,G	NA,T	NA,1	NA,inf	NA,inf	NA,0.342779	0.000231943	0.000359896
3	chr7:44478781:A:G	44478781	NA,G	NA,A	NA,1	NA,-inf	NA,inf	NA,0.472457	0.000231874	0.000361504
3	chr7:44403081:G:A	44403081	NA,A	NA,G	NA,1	NA,-inf	NA,inf	NA,0.477117	0.000231683	0.000361162
3	chr7:44374285:C:T	44374285	NA,T	NA,C	NA,1	NA,inf	NA,inf	NA,0.420487	0.000231343	0.000360273
3	chr7:44659713:A:T	44659713	NA,T	NA,A	NA,1	NA,inf	NA,inf	NA,0.403968	0.000231058	0.000359414
3	chr7:44395670:A:T	44395670	T,T	A,A	1,1	inf,-inf	inf,inf	0.183468,1.30068	0.000230974	0.000345343
3	chr7:45060987:C:T	45060987	T,T	C,C	1,1	-inf,-inf	inf,inf	0.325152,0.85843	0.00023091	0.000293255
3	chr7:44700949:G:A	44700949	NA,A	NA,G	NA,1	NA,-inf	NA,inf	NA,0.558468	0.000230583	0.00036405
3	chr7:45265341:C:T	45265341	NA,T	NA,C	NA,1	NA,-inf	NA,inf	NA,0.476778	0.000230206	0.000362017
3	chr7:45222160:A:G	45222160	NA,G	NA,A	NA,1	NA,-inf	NA,inf	NA,0.476695	0.000230192	0.000361118
3	chr7:45202259:C:G	45202259	NA,G	NA,C	NA,1	NA,-inf	NA,inf	NA,0.497162	0.00023016	0.000362598
3	chr7:44589204:C:T	44589204	NA,T	NA,C	NA,1	NA,-inf	NA,inf	NA,0.490296	0.00023015	0.000359406
3	chr7:45024100:C:T	45024100	NA,T	NA,C	NA,1	NA,-inf	NA,inf	NA,0.582838	0.000230094	0.000363032
3	chr7:45088616:C:A	45088616	NA,A	NA,C	NA,1	NA,inf	NA,inf	NA,0.659937	0.00022991	0.00035666
3	chr7:45169593:G:A	45169593	NA,A	NA,G	NA,1	NA,inf	NA,inf	NA,0.36246	0.00022982	0.000356466
3	chr7:44378388:C:T	44378388	NA,T	NA,C	NA,1	NA,-inf	NA,inf	NA,0.466239	0.000229763	0.00035827
3	chr7:44623030:C:T	44623030	NA,T	NA,C	NA,1	NA,-inf	NA,inf	NA,0.586218	0.000229556	0.000358311
3	chr7:45163572:C:T	45163572	NA,T	NA,C	NA,1	NA,inf	NA,inf	NA,0.361235	0.000229377	0.000355817
3	chr7:44700722:A:G	44700722	NA,G	NA,A	NA,1	NA,-inf	NA,inf	NA,0.565262	0.000229357	0.000358002
3	chr7:44362093:C:T	44362093	NA,T	NA,C	NA,1	NA,-inf	NA,inf	NA,0.497153	0.000229235	0.000360196
3	chr7:45074742:A:G	45074742	NA,G	NA,A	NA,1	NA,inf	NA,inf	NA,0.38873	0.000229211	0.000359543
3	chr7:45152987:G:T	45152987	T,NA	G,NA	1,NA	inf,NA	inf,NA	1.01863,NA	0.00022885	0.000356765
3	chr7:44848495:TAA:T	44848495	NA,T	NA,TAA	NA,1	NA,inf	NA,inf	NA,0.362076	0.000228583	0.000354835
3	chr7:44566585:C:T	44566585	NA,T	NA,C	NA,1	NA,-inf	NA,inf	NA,0.56364	0.000228551	0.000355875
3	chr7:44438983:C:T	44438983	T,T	C,C	1,1	inf,-inf	inf,inf	0.182747,1.29531	0.000228506	0.000341689
3	chr7:45155399:C:T	45155399	T,NA	C,NA	1,NA	inf,NA	inf,NA	0.427416,NA	0.000228465	0.000346884
3	chr7:45112806:A:G	45112806	NA,G	NA,A	NA,1	NA,-inf	NA,inf	NA,0.503824	0.000228189	0.000357027
3	chr7:44452041:G:A	44452041	A,A	G,G	1,1	inf,-inf	inf,inf	0.204551,1.29402	0.000227565	0.000340311
3	chr7:44617716:A:C	44617716	NA,C	NA,A	NA,1	NA,inf	NA,inf	NA,0.405874	0.000227549	0.000354972
3	chr7:44578027:A:G	44578027	NA,G	NA,A	NA,1	NA,-inf	NA,inf	NA,0.589062	0.000227305	0.00035659
3	chr7:45077495:G:A	45077495	NA,A	NA,G	NA,1	NA,inf	NA,inf	NA,0.566566	0.000227053	0.000352619
3	chr7:45071883:A:T	45071883	T,T	A,A	1,1	inf,-inf	inf,inf	1.12909,1.47391	0.000226751	0.000388902
3	chr7:45169494:TCA:T	45169494	NA,T	NA,TCA	NA,1	NA,inf	NA,inf	NA,0.351521	0.000226705	0.000351639
3	chr7:44874298:C:T	44874298	NA,T	NA,C	NA,1	NA,-inf	NA,inf	NA,0.477742	0.000226556	0.000355261
3	chr7:44360930:G:A	44360930	A,A	G,G	1,1	inf,-inf	inf,inf	0.324303,1.29079	0.000226548	0.000338974
3	chr7:44374297:G:A	44374297	NA,A	NA,G	NA,1	NA,inf	NA,inf	NA,0.379444	0.000226513	0.000355268
3	chr7:44361073:G:T	44361073	T,T	G,G	1,1	inf,-inf	inf,inf	0.292043,1.29296	0.000226306	0.000338538
3	chr7:44342711:C:T	44342711	NA,T	NA,C	NA,1	NA,inf	NA,inf	NA,0.382797	0.000226256	0.000355312
3	chr7:44568565:G:A	44568565	NA,A	NA,G	NA,1	NA,-inf	NA,inf	NA,0.454105	0.000226165	0.000354644
3	chr7:44648646:TACAG:T	44648646	NA,T	NA,TACAG	NA,1	NA,-inf	NA,inf	NA,0.590616	0.000226153	0.00035864
3	chr7:45169035:G:A	45169035	NA,A	NA,G	NA,1	NA,inf	NA,inf	NA,0.351096	0.000226083	0.000350748
3	chr7:44449088:C:T	44449088	T,T	C,C	1,1	inf,-inf	inf,inf	0.199065,1.29073	0.000226047	0.000338078
3	chr7:44521612:C:T	44521612	NA,T	NA,C	NA,1	NA,-inf	NA,inf	NA,0.468171	0.000225952	0.000354665
3	chr7:45010850:G:A	45010850	NA,A	NA,G	NA,1	NA,-inf	NA,inf	NA,0.581206	0.000225738	0.000356506
3	chr7:44633069:T:C	44633069	NA,C	NA,T	NA,1	NA,-inf	NA,inf	NA,0.528323	0.000225695	0.000349882
3	chr7:44680120:G:A	44680120	A,NA	G,NA	1,NA	inf,NA	inf,NA	0.438251,NA	0.000225151	0.000351146
3	chr7:44498692:C:T	44498692	T,T	C,C	1,1	inf,-inf	inf,inf	0.261776,1.28586	0.000225053	0.000336553
3	chr7:44320562:G:A	44320562	NA,A	NA,G	NA,1	NA,-inf	NA,inf	NA,0.477073	0.000224993	0.000353111
3	chr7:44559557:C:A	44559557	NA,A	NA,C	NA,1	NA,inf	NA,inf	NA,0.407136	0.000224992	0.000350062
3	chr7:45173762:A:C	45173762	NA,C	NA,A	NA,1	NA,inf	NA,inf	NA,0.352548	0.000224987	0.000349267
3	chr7:44766880:C:T	44766880	NA,T	NA,C	NA,1	NA,-inf	NA,inf	NA,0.532595	0.00022492	0.000354072
3	chr7:44554534:A:G	44554534	NA,G	NA,A	NA,1	NA,-inf	NA,inf	NA,0.523866	0.000224817	0.000352996
3	chr7:44985277:A:G	44985277	G,G	A,A	1,1	-inf,-inf	inf,inf	4.122,0.63218	0.000224794	0.00597404
3	chr7:45168705:A:G	45168705	NA,G	NA,A	NA,1	NA,-inf	NA,inf	NA,0.478534	0.000224334	0.000345084
3	chr7:45135526:G:A	45135526	NA,A	NA,G	NA,1	NA,inf	NA,inf	NA,0.374117	0.000224107	0.00035684
3	chr7:44483018:T:C	44483018	C,C	T,T	1,1	inf,-inf	inf,inf	0.34592,1.26365	0.000224083	0.000335345
3	chr7:45174019:T:C	45174019	NA,C	NA,T	NA,1	NA,-inf	NA,inf	NA,0.477822	0.000223986	0.000344196
3	chr7:44833755:G:A	44833755	NA,A	NA,G	NA,1	NA,inf	NA,inf	NA,0.343381	0.000223958	0.000348775
3	chr7:45271073:T:C	45271073	NA,C	NA,T	NA,1	NA,inf	NA,inf	NA,0.405156	0.000223929	0.000348744
3	chr7:45125766:G:C	45125766	NA,C	NA,G	NA,1	NA,inf	NA,inf	NA,0.439457	0.000223833	0.000346421
3	chr7:45219772:C:A	45219772	NA,A	NA,C	NA,1	NA,inf	NA,inf	NA,0.413485	0.000223639	0.000349091
3	chr7:45219342:C:G	45219342	NA,G	NA,C	NA,1	NA,inf	NA,inf	NA,0.413753	0.00022362	0.000349152
3	chr7:44704075:G:C	44704075	NA,C	NA,G	NA,1	NA,-inf	NA,inf	NA,0.589425	0.000223595	0.000348297
3	chr7:44716479:C:T	44716479	NA,T	NA,C	NA,1	NA,inf	NA,inf	NA,0.383896	0.000223453	0.000348498
3	chr7:45262744:G:A	45262744	NA,A	NA,G	NA,1	NA,-inf	NA,inf	NA,0.390523	0.000223442	0.000346086
3	chr7:44560540:G:C	44560540	NA,C	NA,G	NA,1	NA,-inf	NA,inf	NA,0.517678	0.000223254	0.000350514
3	chr7:44552960:T:G	44552960	NA,G	NA,T	NA,1	NA,inf	NA,inf	NA,0.400047	0.000223001	0.000346956
3	chr7:44367904:C:T	44367904	NA,T	NA,C	NA,1	NA,-inf	NA,inf	NA,0.482843	0.000222665	0.000350308
3	chr7:45178277:C:T	45178277	T,NA	C,NA	1,NA	-inf,NA	inf,NA	0.875977,NA	0.000222371	0.000358086
3	chr7:45163538:G:A	45163538	NA,A	NA,G	NA,1	NA,inf	NA,inf	NA,0.338649	0.000222121	0.000344698
3	chr7:45041672:C:T	45041672	NA,T	NA,C	NA,1	NA,-inf	NA,inf	NA,0.566251	0.000221983	0.000350487
3	chr7:45162246:G:T	45162246	NA,T	NA,G	NA,1	NA,inf	NA,inf	NA,0.325857	0.00022191	0.000346233
3	chr7:44279154:AC:A	44279154	NA,A	NA,AC	NA,1	NA,inf	NA,inf	NA,0.444083	0.000221822	0.000346595
3	chr7:44780109:G:C	44780109	NA,C	NA,G	NA,1	NA,inf	NA,inf	NA,0.375635	0.000221817	0.000345653
3	chr7:44587070:G:A	44587070	NA,A	NA,G	NA,1	NA,-inf	NA,inf	NA,0.488209	0.000221778	0.000348172
3	chr7:44822499:CA:C	44822499	NA,C	NA,CA	NA,1	NA,inf	NA,inf	NA,0.37973	0.000221729	0.000346023
3	chr7:44924517:G:A	44924517	NA,A	NA,G	NA,1	NA,inf	NA,inf	NA,0.350896	0.00022172	0.000345494
3	chr7:45174931:T:C	45174931	NA,C	NA,T	NA,1	NA,inf	NA,inf	NA,0.395652	0.000221411	0.000345926
3	chr7:45070386:C:T	45070386	NA,T	NA,C	NA,1	NA,-inf	NA,inf	NA,0.492952	0.000221066	0.000347623
3	chr7:44563857:T:G	44563857	NA,G	NA,T	NA,1	NA,inf	NA,inf	NA,0.394468	0.000220981	0.000343926
3	chr7:44430564:ACACACT:A	44430564	A,NA	ACACACT,NA	1,NA	-inf,NA	inf,NA	0.466684,NA	0.000220933	0.000351605
3	chr7:44702740:C:T	44702740	NA,T	NA,C	NA,1	NA,-inf	NA,inf	NA,0.534546	0.000220912	0.000344833
3	chr7:45240803:C:T	45240803	NA,T	NA,C	NA,1	NA,inf	NA,inf	NA,0.393292	0.000220888	0.000343863
3	chr7:44495235:A:G	44495235	G,G	A,A	1,1	inf,-inf	inf,inf	0.261707,1.27722	0.000220801	0.00033034
3	chr7:44479538:T:C	44479538	NA,C	NA,T	NA,1	NA,-inf	NA,inf	NA,0.43419	0.000220517	0.000343892
3	chr7:45247149:T:A	45247149	NA,A	NA,T	NA,1	NA,inf	NA,inf	NA,0.422999	0.000220499	0.000344022
3	chr7:44437171:G:A	44437171	NA,A	NA,G	NA,1	NA,-inf	NA,inf	NA,0.444561	0.00022024	0.000342932
3	chr7:45164669:A:G	45164669	NA,G	NA,A	NA,1	NA,-inf	NA,inf	NA,0.424248	0.00022019	0.000346298
3	chr7:44924829:A:G	44924829	NA,G	NA,A	NA,1	NA,inf	NA,inf	NA,0.345776	0.000220159	0.000343073
3	chr7:44434421:G:A	44434421	NA,A	NA,G	NA,1	NA,-inf	NA,inf	NA,0.444403	0.000220079	0.000343263
3	chr7:44389261:GAC:G	44389261	G,G	GAC,GAC	1,1	inf,-inf	inf,inf	0.180112,1.27567	0.000220065	0.00032923
3	chr7:45159917:C:T	45159917	NA,T	NA,C	NA,1	NA,-inf	NA,inf	NA,0.440088	0.000219449	0.000344442
3	chr7:44376093:T:C	44376093	C,C	T,T	1,1	inf,-inf	inf,inf	0.174276,1.27238	0.000219411	0.000328286
3	chr7:44818836:G:A	44818836	NA,A	NA,G	NA,1	NA,-inf	NA,inf	NA,0.831163	0.000219233	0.000346347
3	chr7:44697972:A:C	44697972	NA,C	NA,A	NA,1	NA,-inf	NA,inf	NA,0.537137	0.000219155	0.000342572
3	chr7:44977939:AC:A	44977939	A,A	AC,AC	1,1	-inf,-inf	inf,inf	2.18238,0.114982	0.000219102	0.000457453
3	chr7:45006230:T:G	45006230	NA,G	NA,T	NA,1	NA,inf	NA,inf	NA,0.617914	0.000218999	0.000339956
3	chr7:44480033:C:T	44480033	NA,T	NA,C	NA,1	NA,inf	NA,inf	NA,0.441024	0.000218972	0.000342364
3	chr7:45054076:T:C	45054076	NA,C	NA,T	NA,1	NA,inf	NA,inf	NA,0.617728	0.000218949	0.000339879
3	chr7:44318051:A:G	44318051	NA,G	NA,A	NA,1	NA,inf	NA,inf	NA,0.491346	0.000218754	0.000341118
3	chr7:45053392:A:C	45053392	NA,C	NA,A	NA,1	NA,inf	NA,inf	NA,0.61652	0.000218661	0.000339439
3	chr7:44702464:AG:A	44702464	NA,A	NA,AG	NA,1	NA,-inf	NA,inf	NA,0.524487	0.000218311	0.00034079
3	chr7:44560777:C:T	44560777	NA,T	NA,C	NA,1	NA,-inf	NA,inf	NA,0.553954	0.00021819	0.000342253
3	chr7:45181491:T:A	45181491	A,NA	T,NA	1,NA	-inf,NA	inf,NA	0.640873,NA	0.000217801	0.000335223
3	chr7:44418292:CAG:C	44418292	NA,C	NA,CAG	NA,1	NA,-inf	NA,inf	NA,0.429158	0.000217686	0.000339498
3	chr7:45141671:G:A	45141671	NA,A	NA,G	NA,1	NA,inf	NA,inf	NA,0.35007	0.000217483	0.000346026
3	chr7:45160054:C:T	45160054	T,T	C,C	1,1	-inf,inf	inf,inf	1.83688,0.557809	0.000217357	0.000384172
3	chr7:44388258:C:T	44388258	NA,T	NA,C	NA,1	NA,inf	NA,inf	NA,0.363298	0.000217089	0.000336963
3	chr7:44388259:G:A	44388259	A,A	G,G	1,1	inf,-inf	inf,inf	0.185946,1.26915	0.000216997	0.00032469
3	chr7:45243120:G:T	45243120	NA,T	NA,G	NA,1	NA,inf	NA,inf	NA,0.366514	0.000216978	0.000337563
3	chr7:44702041:A:T	44702041	NA,T	NA,A	NA,1	NA,-inf	NA,inf	NA,0.518061	0.000216677	0.000338256
3	chr7:45177692:C:T	45177692	NA,T	NA,C	NA,1	NA,-inf	NA,inf	NA,0.435841	0.000216654	0.000341218
3	chr7:44425779:T:C	44425779	C,NA	T,NA	1,NA	-inf,NA	inf,NA	0.419671,NA	0.000216588	0.000344869
3	chr7:45109068:G:A	45109068	A,A	G,G	1,1	-inf,-inf	inf,inf	0.369354,1.07738	0.000216548	0.000391757
3	chr7:45113686:A:AG	45113686	NA,AG	NA,A	NA,1	NA,-inf	NA,inf	NA,0.445818	0.000216536	0.000337905
3	chr7:45201581:C:T	45201581	NA,T	NA,C	NA,1	NA,-inf	NA,inf	NA,0.420846	0.000216522	0.000339582
3	chr7:45065611:C:T	45065611	T,T	C,C	1,1	-inf,-inf	inf,inf	0.26876,1.22384	0.000216338	0.000382109
3	chr7:44561861:C:G	44561861	NA,G	NA,C	NA,1	NA,-inf	NA,inf	NA,0.418174	0.000216079	0.000338757
3	chr7:44394757:C:T	44394757	T,NA	C,NA	1,NA	-inf,NA	inf,NA	0.418001,NA	0.000215993	0.000343903
3	chr7:44782891:C:T	44782891	NA,T	NA,C	NA,1	NA,-inf	NA,inf	NA,0.840856	0.000215833	0.000341201
3	chr7:44559313:G:A	44559313	NA,A	NA,G	NA,1	NA,-inf	NA,inf	NA,0.510989	0.000215776	0.000336039
3	chr7:44285508:A:G	44285508	NA,G	NA,A	NA,1	NA,inf	NA,inf	NA,0.375572	0.00021575	0.000335555
3	chr7:44728597:C:T	44728597	NA,T	NA,C	NA,1	NA,inf	NA,inf	NA,0.279765	0.000215719	0.000335335
3	chr7:44399279:T:C	44399279	NA,C	NA,T	NA,1	NA,-inf	NA,inf	NA,0.417617	0.000215709	0.000336557
3	chr7:45220054:A:G	45220054	NA,G	NA,A	NA,1	NA,inf	NA,inf	NA,0.40477	0.000215673	0.000334985
3	chr7:44274889:C:T	44274889	NA,T	NA,C	NA,1	NA,inf	NA,inf	NA,0.377459	0.000215628	0.000335405
3	chr7:45190412:C:T	45190412	NA,T	NA,C	NA,1	NA,inf	NA,inf	NA,0.344505	0.000215579	0.000342082
3	chr7:44499255:C:T	44499255	NA,T	NA,C	NA,1	NA,-inf	NA,inf	NA,0.41709	0.000215549	0.000336215
3	chr7:45160021:C:T	45160021	NA,T	NA,C	NA,1	NA,-inf	NA,inf	NA,0.407395	0.000215537	0.000338918
3	chr7:44812190:C:A	44812190	NA,A	NA,C	NA,1	NA,inf	NA,inf	NA,0.719419	0.000215335	0.000334404
3	chr7:44506281:T:C	44506281	C,C	T,T	1,1	inf,-inf	inf,inf	0.360233,1.23771	0.000215323	0.000322258
3	chr7:44638337:C:T	44638337	NA,T	NA,C	NA,1	NA,inf	NA,inf	NA,0.354765	0.000215172	0.000336098
3	chr7:44809514:C:T	44809514	NA,T	NA,C	NA,1	NA,-inf	NA,inf	NA,0.820903	0.000215168	0.000340244
3	chr7:45255539:T:A	45255539	NA,A	NA,T	NA,1	NA,-inf	NA,inf	NA,0.362775	0.000215119	0.000333395
3	chr7:45182495:C:T	45182495	T,NA	C,NA	1,NA	-inf,NA	inf,NA	0.523098,NA	0.000215089	0.000339539
3	chr7:44565367:CAT:C	44565367	NA,C	NA,CAT	NA,1	NA,-inf	NA,inf	NA,0.507563	0.000215008	0.000334854
3	chr7:44776251:A:G	44776251	NA,G	NA,A	NA,1	NA,-inf	NA,inf	NA,0.277899	0.00021486	0.000333966
3	chr7:45256224:A:G	45256224	NA,G	NA,A	NA,1	NA,inf	NA,inf	NA,0.440245	0.000214798	0.000334064
3	chr7:44889800:C:T	44889800	NA,T	NA,C	NA,1	NA,inf	NA,inf	NA,0.350991	0.000214754	0.000335457
3	chr7:45147141:G:A	45147141	A,A	G,G	1,1	inf,-inf	inf,inf	1.85732,0.354737	0.000214598	0.000327909
3	chr7:45016300:A:G	45016300	NA,G	NA,A	NA,1	NA,-inf	NA,inf	NA,0.467021	0.000214304	0.000336616
3	chr7:44492295:C:G	44492295	G,G	C,C	1,1	inf,-inf	inf,inf	0.301084,1.31965	0.000214175	0.00032152
3	chr7:44544635:C:T	44544635	NA,T	NA,C	NA,1	NA,-inf	NA,inf	NA,0.435779	0.00021399	0.000334292
3	chr7:44399996:C:T	44399996	T,T	C,C	1,1	inf,-inf	inf,inf	0.178377,1.26097	0.000213745	0.000319879
3	chr7:45036397:AG:A	45036397	NA,A	NA,AG	NA,1	NA,-inf	NA,inf	NA,0.467489	0.000213738	0.000335875
3	chr7:44970170:GC:G	44970170	NA,G	NA,GC	NA,1	NA,inf	NA,inf	NA,0.5921	0.000213672	0.000331868
3	chr7:44394632:C:T	44394632	T,T	C,C	1,1	inf,-inf	inf,inf	0.184478,1.262	0.000213638	0.000319828
3	chr7:45158857:T:C	45158857	NA,C	NA,T	NA,1	NA,inf	NA,inf	NA,0.345867	0.000213443	0.000336944
3	chr7:45030482:G:T	45030482	T,T	G,G	1,1	-inf,-inf	inf,inf	1.06646,1.20179	0.000213326	0.00036812
3	chr7:44885782:C:T	44885782	NA,T	NA,C	NA,1	NA,inf	NA,inf	NA,0.355808	0.00021322	0.000333084
3	chr7:45098238:G:GT	45098238	NA,GT	NA,G	NA,1	NA,inf	NA,inf	NA,0.558107	0.000213217	0.000331698
3	chr7:44441554:G:A	44441554	A,A	G,G	1,1	inf,-inf	inf,inf	0.208927,1.26128	0.000213094	0.000318953
3	chr7:45198681:T:G	45198681	NA,G	NA,T	NA,1	NA,inf	NA,inf	NA,0.348917	0.00021307	0.000331619
3	chr7:44293179:G:T	44293179	NA,T	NA,G	NA,1	NA,-inf	NA,inf	NA,0.332816	0.000213058	0.000335775
3	chr7:44515825:C:T	44515825	NA,T	NA,C	NA,1	NA,-inf	NA,inf	NA,0.434772	0.000212883	0.000333151
3	chr7:44478098:T:C	44478098	NA,C	NA,T	NA,1	NA,-inf	NA,inf	NA,0.406872	0.000212771	0.000332003
3	chr7:45182078:C:T	45182078	NA,T	NA,C	NA,1	NA,-inf	NA,inf	NA,0.420233	0.000212528	0.000334692
3	chr7:44998135:C:T	44998135	T,T	C,C	1,1	-inf,-inf	inf,inf	4.11594,0.5494	0.000212403	0.00540393
3	chr7:44549937:A:G	44549937	NA,G	NA,A	NA,1	NA,-inf	NA,inf	NA,0.539371	0.000212237	0.000332449
3	chr7:44563291:T:C	44563291	NA,C	NA,T	NA,1	NA,-inf	NA,inf	NA,0.402334	0.000212214	0.000332539
3	chr7:44569119:C:T	44569119	NA,T	NA,C	NA,1	NA,-inf	NA,inf	NA,0.495716	0.000212073	0.000330328
3	chr7:44995523:C:T	44995523	T,T	C,C	1,1	-inf,-inf	inf,inf	4.10233,0.567087	0.000211876	0.00538853
3	chr7:44381890:C:G	44381890	G,G	C,C	1,1	inf,-inf	inf,inf	0.178688,1.25626	0.000211785	0.000316959
3	chr7:44279044:G:A	44279044	A,A	G,G	1,1	inf,-inf	inf,inf	1.92184,0.0282286	0.000211711	0.000352535
3	chr7:44633031:A:G	44633031	NA,G	NA,A	NA,1	NA,-inf	NA,inf	NA,0.525703	0.000211542	0.000331704
3	chr7:44300908:A:G	44300908	NA,G	NA,A	NA,1	NA,-inf	NA,inf	NA,0.41478	0.000211429	0.000331664
3	chr7:44709079:G:A	44709079	NA,A	NA,G	NA,1	NA,-inf	NA,inf	NA,0.430386	0.000211345	0.000331963
3	chr7:44734799:G:A	44734799	NA,A	NA,G	NA,1	NA,inf	NA,inf	NA,0.265296	0.000211292	0.000328371
3	chr7:45103618:A:G	45103618	NA,G	NA,A	NA,1	NA,inf	NA,inf	NA,0.359194	0.00021129	0.000329616
3	chr7:44385384:T:C	44385384	C,C	T,T	1,1	inf,-inf	inf,inf	0.19043,1.25569	0.000211182	0.000316079
3	chr7:44640397:C:T	44640397	NA,T	NA,C	NA,1	NA,-inf	NA,inf	NA,0.528915	0.000210989	0.000334213
3	chr7:44772183:A:G	44772183	NA,G	NA,A	NA,1	NA,-inf	NA,inf	NA,0.264687	0.000210788	0.000327713
3	chr7:44335609:G:A	44335609	NA,A	NA,G	NA,1	NA,inf	NA,inf	NA,0.366506	0.000210326	0.000329963
3	chr7:44310037:A:C	44310037	NA,C	NA,A	NA,1	NA,-inf	NA,inf	NA,0.410202	0.000210259	0.000330056
3	chr7:44296379:C:T	44296379	NA,T	NA,C	NA,1	NA,inf	NA,inf	NA,0.325057	0.000210179	0.000327276
3	chr7:44982100:G:A	44982100	NA,A	NA,G	NA,1	NA,-inf	NA,inf	NA,0.448268	0.000210165	0.000325236
3	chr7:45194718:G:T	45194718	T,T	G,G	1,1	inf,-inf	inf,inf	0.440231,1.22522	0.000209895	0.000322531
3	chr7:44445481:C:A	44445481	A,NA	C,NA	1,NA	inf,NA	inf,NA	1.01952,NA	0.00020982	0.000328856
3	chr7:44407365:A:G	44407365	G,NA	A,NA	1,NA	inf,NA	inf,NA	0.718654,NA	0.000209761	0.000327718
3	chr7:44918357:C:G	44918357	NA,G	NA,C	NA,1	NA,-inf	NA,inf	NA,0.408232	0.000209709	0.000329643
3	chr7:44495110:TA:T	44495110	T,T	TA,TA	1,1	inf,-inf	inf,inf	0.273274,1.24922	0.000209631	0.000313774
3	chr7:45047609:C:T	45047609	T,T	C,C	1,1	inf,inf	inf,inf	3.97125,0.817944	0.000209617	0.00611929
3	chr7:44296378:T:C	44296378	NA,C	NA,T	NA,1	NA,inf	NA,inf	NA,0.322494	0.000209475	0.000326192
3	chr7:44464513:G:A	44464513	A,A	G,G	1,1	inf,-inf	inf,inf	0.19527,1.25166	0.000209204	0.000313104
3	chr7:44949866:G:A	44949866	A,A	G,G	1,1	inf,inf	inf,inf	0.0275415,1.27182	0.000209171	0.000318496
3	chr7:45199812:T:G	45199812	NA,G	NA,T	NA,1	NA,inf	NA,inf	NA,0.44957	0.00020913	0.000326192
3	chr7:44500704:GAA:G	44500704	NA,G	NA,GAA	NA,1	NA,-inf	NA,inf	NA,0.392634	0.000209084	0.000326189
3	chr7:44441244:A:T	44441244	T,T	A,A	1,1	inf,-inf	inf,inf	0.199982,1.25104	0.000208935	0.000312754
3	chr7:44791843:T:C	44791843	NA,C	NA,T	NA,1	NA,-inf	NA,inf	NA,0.803872	0.000208779	0.000329902
3	chr7:44787287:A:G	44787287	NA,G	NA,A	NA,1	NA,inf	NA,inf	NA,0.55361	0.000208631	0.000325558
3	chr7:44398827:G:A	44398827	A,A	G,G	1,1	inf,-inf	inf,inf	0.20559,1.24962	0.000208527	0.00031215
3	chr7:44788126:A:G	44788126	NA,G	NA,A	NA,1	NA,-inf	NA,inf	NA,0.81336	0.000208501	0.0003299
3	chr7:45233234:G:T	45233234	NA,T	NA,G	NA,1	NA,inf	NA,inf	NA,0.391579	0.000208237	0.000323822
3	chr7:44503998:T:C	44503998	NA,C	NA,T	NA,1	NA,-inf	NA,inf	NA,0.383805	0.000208232	0.000324913
3	chr7:44414626:C:T	44414626	T,T	C,C	1,1	inf,-inf	inf,inf	0.196156,1.24869	0.00020808	0.000311495
3	chr7:45098824:T:C	45098824	NA,C	NA,T	NA,1	NA,-inf	NA,inf	NA,0.37861	0.000207714	0.00032601
3	chr7:44860866:T:C	44860866	NA,C	NA,T	NA,1	NA,inf	NA,inf	NA,0.249076	0.000207445	0.000322761
3	chr7:44400952:C:T	44400952	T,T	C,C	1,1	inf,-inf	inf,inf	0.194276,1.24696	0.0002074	0.000310486
3	chr7:44562202:AATG:A	44562202	NA,A	NA,AATG	NA,1	NA,-inf	NA,inf	NA,0.475278	0.000207149	0.000322698
3	chr7:44383229:G:C	44383229	NA,C	NA,G	NA,1	NA,inf	NA,inf	NA,0.331557	0.000207009	0.000321887
3	chr7:44512610:T:C	44512610	C,C	T,T	1,1	inf,-inf	inf,inf	0.351324,1.22055	0.000206857	0.00030977
3	chr7:44406252:C:T	44406252	T,T	C,C	1,1	inf,-inf	inf,inf	0.159529,1.2428	0.000206802	0.000309582
3	chr7:44361283:G:A	44361283	NA,A	NA,G	NA,1	NA,inf	NA,inf	NA,0.485326	0.000206751	0.000322858
3	chr7:45210848:A:G	45210848	NA,G	NA,A	NA,1	NA,inf	NA,inf	NA,0.35181	0.000206562	0.00032262
3	chr7:44334493:C:T	44334493	NA,T	NA,C	NA,1	NA,inf	NA,inf	NA,0.338713	0.000206533	0.000324173
3	chr7:44300181:T:C	44300181	NA,C	NA,T	NA,1	NA,inf	NA,inf	NA,0.311176	0.000206372	0.000321406
3	chr7:44947089:CA:C	44947089	NA,C	NA,CA	NA,1	NA,-inf	NA,inf	NA,0.388137	0.000206236	0.000323336
3	chr7:44946988:G:A	44946988	NA,A	NA,G	NA,1	NA,inf	NA,inf	NA,0.576115	0.000206099	0.000320193
3	chr7:44785719:G:A	44785719	NA,A	NA,G	NA,1	NA,-inf	NA,inf	NA,0.789763	0.000206062	0.000325526
3	chr7:44634824:C:G	44634824	NA,G	NA,C	NA,1	NA,inf	NA,inf	NA,0.321829	0.000206053	0.000321909
3	chr7:44491695:A:G	44491695	G,G	A,A	1,1	inf,-inf	inf,inf	0.268476,1.24023	0.000205848	0.000308181
3	chr7:44532164:A:C	44532164	NA,C	NA,A	NA,1	NA,inf	NA,inf	NA,0.497454	0.000205842	0.000320611
3	chr7:44740630:A:G	44740630	NA,G	NA,A	NA,1	NA,-inf	NA,inf	NA,0.523788	0.000205814	0.000321986
3	chr7:44469520:T:C	44469520	C,C	T,T	1,1	inf,-inf	inf,inf	0.194107,1.2434	0.000205778	0.000308088
3	chr7:44574056:G:A	44574056	NA,A	NA,G	NA,1	NA,-inf	NA,inf	NA,0.378354	0.000205581	0.000322261
3	chr7:44441768:G:A	44441768	A,A	G,G	1,1	inf,-inf	inf,inf	0.206398,1.2428	0.000205422	0.000307554
3	chr7:44788233:C:T	44788233	NA,T	NA,C	NA,1	NA,-inf	NA,inf	NA,0.785931	0.000205389	0.00032445
3	chr7:44468410:T:C	44468410	NA,C	NA,T	NA,1	NA,-inf	NA,inf	NA,0.377046	0.000205271	0.000320267
3	chr7:44629822:C:T	44629822	NA,T	NA,C	NA,1	NA,-inf	NA,inf	NA,0.468206	0.000205203	0.000319625
3	chr7:45139194:C:A	45139194	NA,A	NA,C	NA,1	NA,-inf	NA,inf	NA,0.31674	0.00020515	0.000322121
3	chr7:44938066:T:C	44938066	NA,C	NA,T	NA,1	NA,inf	NA,inf	NA,0.580382	0.000205097	0.000318663
3	chr7:44335788:A:G	44335788	NA,G	NA,A	NA,1	NA,-inf	NA,inf	NA,0.373054	0.000205049	0.000321741
3	chr7:44788986:C:T	44788986	NA,T	NA,C	NA,1	NA,-inf	NA,inf	NA,0.794733	0.000205001	0.000324267
3	chr7:44786795:C:T	44786795	NA,T	NA,C	NA,1	NA,inf	NA,inf	NA,0.3158	0.000205	0.000319593
3	chr7:44947981:C:A	44947981	NA,A	NA,C	NA,1	NA,-inf	NA,inf	NA,0.383825	0.000204868	0.000321223
3	chr7:44501460:T:A	44501460	NA,A	NA,T	NA,1	NA,-inf	NA,inf	NA,0.37525	0.000204576	0.000319198
3	chr7:44435023:G:A	44435023	NA,A	NA,G	NA,1	NA,-inf	NA,inf	NA,0.38056	0.000204484	0.000319093
3	chr7:45201369:T:C	45201369	NA,C	NA,T	NA,1	NA,-inf	NA,inf	NA,0.376895	0.000204464	0.000320655
3	chr7:44554082:G:A	44554082	NA,A	NA,G	NA,1	NA,-inf	NA,inf	NA,0.494922	0.000204463	0.000320659
3	chr7:44827305:T:A	44827305	NA,A	NA,T	NA,1	NA,inf	NA,inf	NA,0.27757	0.000204155	0.00031817
3	chr7:45177327:G:A	45177327	NA,A	NA,G	NA,1	NA,inf	NA,inf	NA,0.266223	0.000204019	0.000319094
3	chr7:45215039:G:A	45215039	NA,A	NA,G	NA,1	NA,-inf	NA,inf	NA,0.36276	0.000203916	0.00032035
3	chr7:44300284:C:G	44300284	NA,G	NA,C	NA,1	NA,inf	NA,inf	NA,0.329427	0.000203831	0.00031813
3	chr7:44513759:T:G	44513759	NA,G	NA,T	NA,1	NA,-inf	NA,inf	NA,0.365452	0.000203727	0.000318221
3	chr7:44798538:A:T	44798538	NA,T	NA,A	NA,1	NA,inf	NA,inf	NA,0.274701	0.000203703	0.000317397
3	chr7:45029185:T:C	45029185	C,C	T,T	1,1	-inf,-inf	inf,inf	3.81519,0.923347	0.00020349	0.00560362
3	chr7:45189654:C:T	45189654	NA,T	NA,C	NA,1	NA,inf	NA,inf	NA,0.295338	0.000203428	0.000320958
3	chr7:44423011:C:G	44423011	G,G	C,C	1,1	inf,-inf	inf,inf	0.191744,1.23712	0.000203391	0.000304547
3	chr7:44862204:A:G	44862204	NA,G	NA,A	NA,1	NA,inf	NA,inf	NA,0.312791	0.000203311	0.000316677
3	chr7:44852186:C:T	44852186	NA,T	NA,C	NA,1	NA,inf	NA,inf	NA,0.311345	0.000202942	0.00031611
3	chr7:44854031:C:G	44854031	NA,G	NA,C	NA,1	NA,inf	NA,inf	NA,0.311255	0.000202921	0.000316077
3	chr7:44758153:C:G	44758153	NA,G	NA,C	NA,1	NA,inf	NA,inf	NA,0.604875	0.000202709	0.000314993
3	chr7:44323735:A:G	44323735	NA,G	NA,A	NA,1	NA,inf	NA,inf	NA,0.296084	0.000202447	0.000314538
3	chr7:44781849:G:T	44781849	NA,T	NA,G	NA,1	NA,inf	NA,inf	NA,0.305145	0.000202391	0.000315118
3	chr7:44729130:G:A	44729130	NA,A	NA,G	NA,1	NA,-inf	NA,inf	NA,0.40052	0.000202263	0.000313991
3	chr7:44444185:C:T	44444185	T,T	C,C	1,1	inf,-inf	inf,inf	0.189326,1.2343	0.000202255	0.000302851
3	chr7:45009250:A:G	45009250	G,G	A,A	1,1	-inf,-inf	inf,inf	4.06793,0.614553	0.000202246	0.0059982
3	chr7:44488086:T:C	44488086	C,NA	T,NA	1,NA	inf,NA	inf,NA	0.999074,NA	0.000202186	0.000316834
3	chr7:44322007:C:A	44322007	NA,A	NA,C	NA,1	NA,inf	NA,inf	NA,0.322162	0.000202112	0.00031444
3	chr7:44500462:A:G	44500462	NA,G	NA,A	NA,1	NA,-inf	NA,inf	NA,0.363465	0.000201951	0.000315111
3	chr7:45179077:G:A	45179077	NA,A	NA,G	NA,1	NA,-inf	NA,inf	NA,0.377149	0.000201884	0.000317761
3	chr7:44570841:G:A	44570841	NA,A	NA,G	NA,1	NA,inf	NA,inf	NA,0.324112	0.000201864	0.000314509
3	chr7:44650543:A:G	44650543	NA,G	NA,A	NA,1	NA,-inf	NA,inf	NA,0.442523	0.000201807	0.000314263
3	chr7:44533711:C:T	44533711	NA,T	NA,C	NA,1	NA,inf	NA,inf	NA,0.333234	0.000201751	0.000314865
3	chr7:44832813:G:C	44832813	NA,C	NA,G	NA,1	NA,inf	NA,inf	NA,0.306719	0.000201706	0.000314934
3	chr7:44535324:G:A	44535324	NA,A	NA,G	NA,1	NA,-inf	NA,inf	NA,0.437053	0.000201691	0.000317749
3	chr7:44834067:T:C	44834067	NA,C	NA,T	NA,1	NA,inf	NA,inf	NA,0.30618	0.000201568	0.00031472
3	chr7:44452454:C:T	44452454	NA,T	NA,C	NA,1	NA,-inf	NA,inf	NA,0.399973	0.000201541	0.000316843
3	chr7:44924158:T:C	44924158	NA,C	NA,T	NA,1	NA,inf	NA,inf	NA,0.328038	0.000201362	0.000314013
3	chr7:45193296:A:T	45193296	NA,T	NA,A	NA,1	NA,-inf	NA,inf	NA,0.349129	0.000200801	0.000315582
3	chr7:44765390:G:A	44765390	NA,A	NA,G	NA,1	NA,inf	NA,inf	NA,0.289632	0.000200695	0.000313549
3	chr7:44506126:A:T	44506126	T,T	A,A	1,1	inf,-inf	inf,inf	0.381304,1.19884	0.000200449	0.000300276
3	chr7:45172531:A:G	45172531	NA,G	NA,A	NA,1	NA,-inf	NA,inf	NA,0.38534	0.000199971	0.000308867
3	chr7:44595398:T:C	44595398	NA,C	NA,T	NA,1	NA,-inf	NA,inf	NA,0.444861	0.000199916	0.000311527
3	chr7:44536585:CTCCTACACCCCACT:C	44536585	NA,C	NA,CTCCTACACCCCACT	NA,1	NA,inf	NA,inf	NA,0.325776	0.000199895	0.000311988
3	chr7:44892402:T:C	44892402	NA,C	NA,T	NA,1	NA,inf	NA,inf	NA,0.292346	0.00019982	0.000311324
3	chr7:44470477:T:A	44470477	A,A	T,T	1,1	inf,-inf	inf,inf	0.17732,1.22725	0.000199695	0.000299045
3	chr7:45225819:G:A	45225819	NA,A	NA,G	NA,1	NA,inf	NA,inf	NA,0.349664	0.000199675	0.000310761
3	chr7:44821784:T:TC	44821784	NA,TC	NA,T	NA,1	NA,-inf	NA,inf	NA,0.266517	0.00019957	0.000311382
3	chr7:44792074:C:G	44792074	NA,G	NA,C	NA,1	NA,-inf	NA,inf	NA,0.753198	0.000199543	0.000315066
3	chr7:44652846:C:G	44652846	NA,G	NA,C	NA,1	NA,-inf	NA,inf	NA,0.432373	0.000199469	0.000310678
3	chr7:44815484:G:A	44815484	NA,A	NA,G	NA,1	NA,inf	NA,inf	NA,0.284113	0.000199182	0.000309639
3	chr7:44626755:T:C	44626755	NA,C	NA,T	NA,1	NA,-inf	NA,inf	NA,0.440875	0.000199122	0.000310264
3	chr7:44817735:G:A	44817735	NA,A	NA,G	NA,1	NA,-inf	NA,inf	NA,0.237803	0.000199008	0.000309435
3	chr7:44287640:T:C	44287640	NA,C	NA,T	NA,1	NA,inf	NA,inf	NA,0.311574	0.000198961	0.000309802
3	chr7:44857943:C:T	44857943	NA,T	NA,C	NA,1	NA,inf	NA,inf	NA,0.789046	0.000198917	0.000314377
3	chr7:44784441:C:T	44784441	NA,T	NA,C	NA,1	NA,-inf	NA,inf	NA,0.0742527	0.000198647	0.000312291
3	chr7:44969643:A:G	44969643	NA,G	NA,A	NA,1	NA,inf	NA,inf	NA,0.435956	0.000198532	0.000308642
3	chr7:45221441:G:T	45221441	NA,T	NA,G	NA,1	NA,inf	NA,inf	NA,0.318922	0.000198442	0.0003099
3	chr7:45100320:A:C	45100320	C,C	A,A	1,1	inf,inf	inf,inf	3.87817,0.5452	0.000198281	0.00452373
3	chr7:44598102:G:A	44598102	NA,A	NA,G	NA,1	NA,-inf	NA,inf	NA,0.347914	0.000198276	0.000310783
3	chr7:44536790:T:C	44536790	NA,C	NA,T	NA,1	NA,inf	NA,inf	NA,0.316787	0.000197701	0.000308585
3	chr7:45226078:G:A	45226078	NA,A	NA,G	NA,1	NA,inf	NA,inf	NA,0.315826	0.000197696	0.00030879
3	chr7:45162007:C:T	45162007	NA,T	NA,C	NA,1	NA,inf	NA,inf	NA,0.252022	0.00019764	0.000307243
3	chr7:44938771:A:C	44938771	NA,C	NA,A	NA,1	NA,inf	NA,inf	NA,0.301404	0.000197588	0.000307868
3	chr7:44520146:G:C	44520146	NA,C	NA,G	NA,1	NA,inf	NA,inf	NA,0.296128	0.000197509	0.000308666
3	chr7:44437576:C:T	44437576	NA,T	NA,C	NA,1	NA,-inf	NA,inf	NA,0.344211	0.000197463	0.000308153
3	chr7:44868253:C:T	44868253	NA,T	NA,C	NA,1	NA,-inf	NA,inf	NA,0.377784	0.000197406	0.000309374
3	chr7:44636687:C:T	44636687	NA,T	NA,C	NA,1	NA,-inf	NA,inf	NA,0.43263	0.000197309	0.000307465
3	chr7:45161917:C:T	45161917	NA,T	NA,C	NA,1	NA,inf	NA,inf	NA,0.250208	0.000197269	0.000306679
3	chr7:44329535:C:T	44329535	NA,T	NA,C	NA,1	NA,inf	NA,inf	NA,0.313441	0.000197258	0.000309293
3	chr7:44986648:A:C	44986648	C,C	A,A	1,1	-inf,-inf	inf,inf	0.896195,1.04344	0.000197222	0.000332193
3	chr7:44927581:C:T	44927581	NA,T	NA,C	NA,1	NA,inf	NA,inf	NA,0.265223	0.000197176	0.000307567
3	chr7:44593838:CCTGGGCAACAGAGTGAAACT:C	44593838	NA,C	NA,CCTGGGCAACAGAGTGAAACT	NA,1	NA,-inf	NA,inf	NA,0.355426	0.000197087	0.000309723
3	chr7:44534367:G:A	44534367	NA,A	NA,G	NA,1	NA,-inf	NA,inf	NA,0.410567	0.000196547	0.000309567
3	chr7:44798496:T:C	44798496	NA,C	NA,T	NA,1	NA,-inf	NA,inf	NA,0.228894	0.000196457	0.000305565
3	chr7:45115700:C:T	45115700	T,NA	C,NA	1,NA	inf,NA	inf,NA	1.13467,NA	0.000196383	0.000408052
3	chr7:44930407:G:A	44930407	NA,A	NA,G	NA,1	NA,inf	NA,inf	NA,0.260829	0.00019628	0.000306162
3	chr7:45204603:T:C	45204603	NA,C	NA,T	NA,1	NA,-inf	NA,inf	NA,0.337751	0.000196269	0.000307237
3	chr7:44974272:C:A	44974272	A,A	C,C	1,1	-inf,-inf	inf,inf	2.0302,0.195032	0.000196035	0.000393262
3	chr7:44564211:G:A	44564211	NA,A	NA,G	NA,1	NA,inf	NA,inf	NA,0.369593	0.000196012	0.000306081
3	chr7:44859669:C:T	44859669	T,NA	C,NA	1,NA	-inf,NA	inf,NA	1.70102,NA	0.000195931	0.000320353
3	chr7:44815842:C:A	44815842	NA,A	NA,C	NA,1	NA,inf	NA,inf	NA,0.270562	0.000195858	0.000304548
3	chr7:44996116:G:A	44996116	A,A	G,G	1,1	-inf,-inf	inf,inf	3.94717,0.687633	0.00019581	0.00474447
3	chr7:44473959:C:G	44473959	G,G	C,C	1,1	inf,-inf	inf,inf	0.184455,1.21795	0.000195672	0.00029313
3	chr7:44911438:A:G	44911438	NA,G	NA,A	NA,1	NA,inf	NA,inf	NA,0.214603	0.000195652	0.000304595
3	chr7:45073447:CA:C	45073447	NA,C	NA,CA	NA,1	NA,-inf	NA,inf	NA,0.347031	0.000195589	0.000307089
3	chr7:45215229:A:G	45215229	NA,G	NA,A	NA,1	NA,inf	NA,inf	NA,0.279759	0.000195403	0.000303379
3	chr7:44598094:C:T	44598094	NA,T	NA,C	NA,1	NA,-inf	NA,inf	NA,0.346253	0.000195375	0.000307029
3	chr7:44620510:T:G	44620510	NA,G	NA,T	NA,1	NA,inf	NA,inf	NA,0.283043	0.000195339	0.000305387
3	chr7:44355975:T:TTTTTG	44355975	NA,TTTTTG	NA,T	NA,1	NA,-inf	NA,inf	NA,0.336312	0.000195313	0.000304897
3	chr7:44279086:T:TTCCTTG	44279086	NA,TTCCTTG	NA,T	NA,1	NA,inf	NA,inf	NA,0.264394	0.000195117	0.000304694
3	chr7:44707041:C:T	44707041	NA,T	NA,C	NA,1	NA,-inf	NA,inf	NA,0.361092	0.000195082	0.000306289
3	chr7:44682496:G:A	44682496	NA,A	NA,G	NA,1	NA,-inf	NA,inf	NA,0.348472	0.000195074	0.000306243
3	chr7:44478300:C:T	44478300	NA,T	NA,C	NA,1	NA,-inf	NA,inf	NA,0.329051	0.000194817	0.000304089
3	chr7:44798317:G:A	44798317	NA,A	NA,G	NA,1	NA,-inf	NA,inf	NA,0.21199	0.000194734	0.000302775
3	chr7:44564735:A:G	44564735	NA,G	NA,A	NA,1	NA,-inf	NA,inf	NA,0.344199	0.000194641	0.00030585
3	chr7:44517294:C:T	44517294	NA,T	NA,C	NA,1	NA,inf	NA,inf	NA,0.275028	0.000194564	0.000303821
3	chr7:44461670:T:A	44461670	NA,A	NA,T	NA,1	NA,-inf	NA,inf	NA,0.327864	0.000194554	0.000303681
3	chr7:44831600:A:G	44831600	G,NA	A,NA	1,NA	-inf,NA	inf,NA	0.169795,NA	0.000194497	0.000315913
3	chr7:45012386:G:A	45012386	NA,A	NA,G	NA,1	NA,-inf	NA,inf	NA,0.350297	0.000194489	0.00030531
3	chr7:45253612:C:A	45253612	NA,A	NA,C	NA,1	NA,inf	NA,inf	NA,0.275534	0.000194366	0.000302852
3	chr7:44986121:G:C	44986121	C,C	G,G	1,1	-inf,-inf	inf,inf	4.033,0.548375	0.000194114	0.00465999
3	chr7:44470638:G:A	44470638	NA,A	NA,G	NA,1	NA,inf	NA,inf	NA,0.273483	0.000194076	0.000303068
3	chr7:44450217:G:A	44450217	A,A	G,G	1,1	inf,-inf	inf,inf	0.210232,1.21536	0.000194023	0.000290663
3	chr7:44976407:T:C	44976407	NA,C	NA,T	NA,1	NA,-inf	NA,inf	NA,0.351876	0.000193757	0.000304196
3	chr7:44930516:T:G	44930516	NA,G	NA,T	NA,1	NA,inf	NA,inf	NA,0.27087	0.000193749	0.000302944
3	chr7:44554674:T:A	44554674	NA,A	NA,T	NA,1	NA,-inf	NA,inf	NA,0.38039	0.000193746	0.000304113
3	chr7:44727558:G:A	44727558	NA,A	NA,G	NA,1	NA,-inf	NA,inf	NA,0.373661	0.000193739	0.000304273
3	chr7:44374390:C:T	44374390	NA,T	NA,C	NA,1	NA,-inf	NA,inf	NA,0.369565	0.000193613	0.00030393
3	chr7:44724283:C:T	44724283	NA,T	NA,C	NA,1	NA,-inf	NA,inf	NA,0.464703	0.000193413	0.000303008
3	chr7:44917156:G:C	44917156	NA,C	NA,G	NA,1	NA,inf	NA,inf	NA,0.25311	0.000193291	0.000301849
3	chr7:45194342:G:A	45194342	NA,A	NA,G	NA,1	NA,-inf	NA,inf	NA,0.338268	0.000193176	0.000303504
3	chr7:44825764:C:T	44825764	NA,T	NA,C	NA,1	NA,inf	NA,inf	NA,0.254399	0.000193153	0.000301055
3	chr7:45262897:G:A	45262897	NA,A	NA,G	NA,1	NA,inf	NA,inf	NA,0.300973	0.000193142	0.000300497
3	chr7:44429689:A:T	44429689	NA,T	NA,A	NA,1	NA,-inf	NA,inf	NA,0.325918	0.00019306	0.000301335
3	chr7:44465893:G:A	44465893	NA,A	NA,G	NA,1	NA,-inf	NA,inf	NA,0.325851	0.000193044	0.00030131
3	chr7:44392004:G:A	44392004	NA,A	NA,G	NA,1	NA,-inf	NA,inf	NA,0.325851	0.000193044	0.00030131
3	chr7:44915903:T:C	44915903	NA,C	NA,T	NA,1	NA,inf	NA,inf	NA,0.251936	0.00019303	0.000301443
3	chr7:44487818:G:A	44487818	NA,A	NA,G	NA,1	NA,-inf	NA,inf	NA,0.325555	0.000192978	0.000301208
3	chr7:44403304:T:C	44403304	NA,C	NA,T	NA,1	NA,-inf	NA,inf	NA,0.325127	0.00019289	0.000301072
3	chr7:44610237:G:T	44610237	NA,T	NA,G	NA,1	NA,inf	NA,inf	NA,0.272775	0.000192834	0.000301501
3	chr7:44952473:C:T	44952473	NA,T	NA,C	NA,1	NA,inf	NA,inf	NA,0.235926	0.000192832	0.000300249
3	chr7:44611376:C:T	44611376	NA,T	NA,C	NA,1	NA,-inf	NA,inf	NA,0.335922	0.000192809	0.000302948
3	chr7:44595304:C:T	44595304	NA,T	NA,C	NA,1	NA,-inf	NA,inf	NA,0.334306	0.000192759	0.000302871
3	chr7:44407028:A:G	44407028	NA,G	NA,A	NA,1	NA,-inf	NA,inf	NA,0.324391	0.000192728	0.00030082
3	chr7:44770198:C:T	44770198	NA,T	NA,C	NA,1	NA,inf	NA,inf	NA,0.266551	0.000192688	0.000301062
3	chr7:44982270:C:G	44982270	G,G	C,C	1,1	-inf,-inf	inf,inf	4.03257,0.530446	0.00019263	0.00453346
3	chr7:45074490:C:T	45074490	T,T	C,C	1,1	inf,inf	inf,inf	3.97277,0.73102	0.000192542	0.00552435
3	chr7:44349758:G:GC	44349758	NA,GC	NA,G	NA,1	NA,inf	NA,inf	NA,0.265031	0.000192533	0.000300712
3	chr7:45111027:G:C	45111027	NA,C	NA,G	NA,1	NA,-inf	NA,inf	NA,0.416102	0.000192409	0.000302947
3	chr7:44870335:T:A	44870335	NA,A	NA,T	NA,1	NA,inf	NA,inf	NA,0.237368	0.00019214	0.000299861
3	chr7:45113064:A:T	45113064	NA,T	NA,A	NA,1	NA,-inf	NA,inf	NA,0.327426	0.000192058	0.000301645
3	chr7:45123356:C:T	45123356	NA,T	NA,C	NA,1	NA,inf	NA,inf	NA,0.266425	0.000192036	0.000299578
3	chr7:44489852:C:T	44489852	NA,T	NA,C	NA,1	NA,-inf	NA,inf	NA,0.321732	0.000192029	0.000299746
3	chr7:44823209:T:C	44823209	NA,C	NA,T	NA,1	NA,inf	NA,inf	NA,0.236029	0.00019195	0.000299579
3	chr7:45062459:C:T	45062459	T,T	C,C	1,1	inf,inf	inf,inf	3.95805,0.744907	0.00019187	0.00548809
3	chr7:44590412:T:G	44590412	NA,G	NA,T	NA,1	NA,inf	NA,inf	NA,0.557631	0.000191753	0.00029891
3	chr7:44311516:G:T	44311516	NA,T	NA,G	NA,1	NA,-inf	NA,inf	NA,0.335829	0.0001917	0.000300821
3	chr7:44453360:T:A	44453360	NA,A	NA,T	NA,1	NA,inf	NA,inf	NA,0.248742	0.000191677	0.000298749
3	chr7:44713771:G:A	44713771	NA,A	NA,G	NA,1	NA,-inf	NA,inf	NA,0.341315	0.00019135	0.000300387
3	chr7:45120563:C:T	45120563	NA,T	NA,C	NA,1	NA,-inf	NA,inf	NA,0.328811	0.000191349	0.000300434
3	chr7:44549507:G:C	44549507	NA,C	NA,G	NA,1	NA,-inf	NA,inf	NA,0.339743	0.000191328	0.00030017
3	chr7:45056837:G:T	45056837	T,T	G,G	1,1	inf,inf	inf,inf	3.9661,0.730243	0.000191119	0.00546199
3	chr7:45167833:G:A	45167833	NA,A	NA,G	NA,1	NA,inf	NA,inf	NA,0.208841	0.00019105	0.000298244
3	chr7:44631972:A:G	44631972	NA,G	NA,A	NA,1	NA,-inf	NA,inf	NA,0.422231	0.000190924	0.000298665
3	chr7:44565589:G:A	44565589	NA,A	NA,G	NA,1	NA,-inf	NA,inf	NA,0.36651	0.000190918	0.000299612
3	chr7:45065860:A:G	45065860	G,G	A,A	1,1	inf,inf	inf,inf	3.9187,0.784252	0.000190914	0.00539289
3	chr7:44792334:G:A	44792334	NA,A	NA,G	NA,1	NA,inf	NA,inf	NA,0.226907	0.000190841	0.000297719
3	chr7:44568818:T:C	44568818	NA,C	NA,T	NA,1	NA,-inf	NA,inf	NA,0.326212	0.000190778	0.000299738
3	chr7:45253138:C:A	45253138	NA,A	NA,C	NA,1	NA,-inf	NA,inf	NA,0.324321	0.000190751	0.000299927
3	chr7:44418485:A:G	44418485	G,G	A,A	1,1	inf,-inf	inf,inf	0.193874,1.20522	0.000190705	0.000285749
3	chr7:44287251:C:T	44287251	T,NA	C,NA	1,NA	-inf,NA	inf,NA	0.561195,NA	0.000190684	0.000300653
3	chr7:44794393:T:A	44794393	NA,A	NA,T	NA,1	NA,-inf	NA,inf	NA,0.230118	0.000190658	0.000297604
3	chr7:45055617:G:C	45055617	C,C	G,G	1,1	inf,inf	inf,inf	3.95402,0.742064	0.000190632	0.00543047
3	chr7:44279785:AG:A	44279785	NA,A	NA,AG	NA,1	NA,inf	NA,inf	NA,0.246645	0.000190626	0.000297738
3	chr7:44950011:C:T	44950011	T,NA	C,NA	1,NA	-inf,NA	inf,NA	0.293949,NA	0.000190502	0.000321849
3	chr7:44583127:G:A	44583127	NA,A	NA,G	NA,1	NA,-inf	NA,inf	NA,0.428114	0.000190283	0.000298377
3	chr7:44554941:A:G	44554941	NA,G	NA,A	NA,1	NA,inf	NA,inf	NA,0.263452	0.000190165	0.000297061
3	chr7:45191572:G:A	45191572	NA,A	NA,G	NA,1	NA,inf	NA,inf	NA,0.245126	0.000190099	0.000300546
3	chr7:44625207:C:G	44625207	NA,G	NA,C	NA,1	NA,inf	NA,inf	NA,0.259742	0.000190063	0.000297169
3	chr7:44629978:C:T	44629978	NA,T	NA,C	NA,1	NA,inf	NA,inf	NA,0.259742	0.000190063	0.000297169
3	chr7:44320187:T:C	44320187	NA,C	NA,T	NA,1	NA,inf	NA,inf	NA,0.242477	0.000190054	0.000295613
3	chr7:44791150:GCC:G	44791150	NA,G	NA,GCC	NA,1	NA,inf	NA,inf	NA,0.219937	0.000189882	0.000296144
3	chr7:45227158:A:G	45227158	NA,G	NA,A	NA,1	NA,inf	NA,inf	NA,0.311252	0.00018987	0.000295533
3	chr7:44752276:C:T	44752276	NA,T	NA,C	NA,1	NA,-inf	NA,inf	NA,0.204302	0.000189841	0.000297916
3	chr7:44452040:C:T	44452040	NA,T	NA,C	NA,1	NA,inf	NA,inf	NA,0.253296	0.000189557	0.00029604
3	chr7:44623605:G:A	44623605	NA,A	NA,G	NA,1	NA,-inf	NA,inf	NA,0.34237	0.000189537	0.000297921
3	chr7:44439868:T:C	44439868	NA,C	NA,T	NA,1	NA,-inf	NA,inf	NA,0.334318	0.000189461	0.000297447
3	chr7:44404523:G:A	44404523	A,A	G,G	1,1	inf,-inf	inf,inf	0.193772,1.20234	0.000189399	0.00028383
3	chr7:45176272:G:A	45176272	NA,A	NA,G	NA,1	NA,-inf	NA,inf	NA,0.30078	0.000189388	0.000297451
3	chr7:44543770:C:T	44543770	NA,T	NA,C	NA,1	NA,inf	NA,inf	NA,0.222789	0.00018929	0.000295625
3	chr7:44941039:A:G	44941039	NA,G	NA,A	NA,1	NA,inf	NA,inf	NA,0.264896	0.00018928	0.000295057
3	chr7:44896208:A:C	44896208	NA,C	NA,A	NA,1	NA,-inf	NA,inf	NA,0.0579417	0.000189065	0.000292854
3	chr7:45005458:C:T	45005458	T,NA	C,NA	1,NA	inf,NA	inf,NA	1.3964,NA	0.000189021	0.000388472
3	chr7:44982449:G:A	44982449	NA,A	NA,G	NA,1	NA,-inf	NA,inf	NA,0.357662	0.000188947	0.000296637
3	chr7:44757076:G:A	44757076	NA,A	NA,G	NA,1	NA,-inf	NA,inf	NA,0.360369	0.000188896	0.000293799
3	chr7:44862339:C:T	44862339	NA,T	NA,C	NA,1	NA,inf	NA,inf	NA,0.252062	0.00018885	0.000294976
3	chr7:44741019:G:A	44741019	NA,A	NA,G	NA,1	NA,inf	NA,inf	NA,0.527647	0.00018883	0.000293754
3	chr7:44867145:T:C	44867145	NA,C	NA,T	NA,1	NA,inf	NA,inf	NA,0.251764	0.000188784	0.000294875
3	chr7:44586508:T:C	44586508	NA,C	NA,T	NA,1	NA,-inf	NA,inf	NA,0.409979	0.000188775	0.000295372
3	chr7:44780046:C:T	44780046	NA,T	NA,C	NA,1	NA,-inf	NA,inf	NA,0.693902	0.000188717	0.000297977
3	chr7:44562965:T:A	44562965	NA,A	NA,T	NA,1	NA,inf	NA,inf	NA,0.257162	0.000188471	0.000294796
3	chr7:45109271:G:A	45109271	NA,A	NA,G	NA,1	NA,-inf	NA,inf	NA,0.300622	0.000188454	0.000295285
3	chr7:44435092:CTTT:C	44435092	C,C	CTTT,CTTT	1,1	inf,-inf	inf,inf	0.191791,1.19916	0.000188429	0.000282356
3	chr7:44695295:C:T	44695295	NA,T	NA,C	NA,1	NA,inf	NA,inf	NA,0.242707	0.000188403	0.000293818
3	chr7:44685641:C:T	44685641	NA,T	NA,C	NA,1	NA,inf	NA,inf	NA,0.236161	0.00018838	0.000293404
3	chr7:44762563:C:T	44762563	NA,T	NA,C	NA,1	NA,-inf	NA,inf	NA,0.376415	0.00018829	0.000296004
3	chr7:45084409:T:C	45084409	C,C	T,T	1,1	-inf,-inf	inf,inf	0.376491,0.647712	0.000188259	0.000239465
3	chr7:45054235:A:G	45054235	G,G	A,A	1,1	-inf,-inf	inf,inf	0.363138,1.06999	0.000188154	0.000339977
3	chr7:44513893:C:T	44513893	T,T	C,C	1,1	inf,-inf	inf,inf	0.294224,1.17921	0.000188084	0.000281783
3	chr7:44666091:C:T	44666091	NA,T	NA,C	NA,1	NA,-inf	NA,inf	NA,0.407913	0.000188025	0.000293029
3	chr7:44431020:A:G	44431020	G,G	A,A	1,1	inf,-inf	inf,inf	0.196951,1.19816	0.000188018	0.000281759
3	chr7:44403544:C:T	44403544	T,T	C,C	1,1	inf,-inf	inf,inf	0.191063,1.19784	0.000188012	0.000281746
3	chr7:44358544:A:G	44358544	NA,G	NA,A	NA,1	NA,-inf	NA,inf	NA,0.32585	0.000187958	0.00029509
3	chr7:44280186:G:T	44280186	NA,T	NA,G	NA,1	NA,inf	NA,inf	NA,0.260991	0.000187847	0.000293302
3	chr7:44792119:T:C	44792119	NA,C	NA,T	NA,1	NA,inf	NA,inf	NA,0.209878	0.000187805	0.000292895
3	chr7:45113568:T:C	45113568	C,NA	T,NA	1,NA	inf,NA	inf,NA	0.293375,NA	0.000187699	0.000282203
3	chr7:44617980:A:G	44617980	NA,G	NA,A	NA,1	NA,inf	NA,inf	NA,0.245662	0.000187699	0.000293364
3	chr7:44442797:G:A	44442797	NA,A	NA,G	NA,1	NA,-inf	NA,inf	NA,0.339562	0.000187588	0.000294416
3	chr7:44960503:T:C	44960503	C,C	T,T	1,1	-inf,inf	inf,inf	1.76228,0.28683	0.000187587	0.000361581
3	chr7:44534810:C:T	44534810	NA,T	NA,C	NA,1	NA,inf	NA,inf	NA,0.264565	0.000187488	0.000292469
3	chr7:44534811:C:T	44534811	NA,T	NA,C	NA,1	NA,inf	NA,inf	NA,0.264565	0.000187488	0.000292469
3	chr7:44607110:G:C	44607110	NA,C	NA,G	NA,1	NA,-inf	NA,inf	NA,0.382124	0.000187406	0.000292368
3	chr7:45096231:C:T	45096231	NA,T	NA,C	NA,1	NA,-inf	NA,inf	NA,0.389715	0.000187348	0.000294887
3	chr7:45258880:G:T	45258880	T,T	G,G	1,1	inf,-inf	inf,inf	0.528059,0.950837	0.00018734	0.000285324
3	chr7:45055166:G:C	45055166	C,C	G,G	1,1	inf,inf	inf,inf	3.93731,0.742123	0.000187322	0.00527155
3	chr7:45055248:A:G	45055248	G,G	A,A	1,1	inf,inf	inf,inf	3.92946,0.751527	0.000187303	0.00526338
3	chr7:44535427:G:A	44535427	NA,A	NA,G	NA,1	NA,inf	NA,inf	NA,0.264617	0.000187258	0.00029207
3	chr7:45067278:C:T	45067278	T,T	C,C	1,1	inf,inf	inf,inf	3.94032,0.7366	0.000187211	0.00526886
3	chr7:44982658:T:C	44982658	C,C	T,T	1,1	-inf,-inf	inf,inf	4.00802,0.533077	0.000187153	0.00432739
3	chr7:45001309:C:T	45001309	NA,T	NA,C	NA,1	NA,-inf	NA,inf	NA,0.349759	0.000187132	0.000293751
3	chr7:44416930:C:CT	44416930	NA,CT	NA,C	NA,1	NA,inf	NA,inf	NA,0.422028	0.000187098	0.000291667
3	chr7:44400758:C:T	44400758	NA,T	NA,C	NA,1	NA,-inf	NA,inf	NA,0.321725	0.000186959	0.000293492
3	chr7:44435668:C:G	44435668	NA,G	NA,C	NA,1	NA,-inf	NA,inf	NA,0.321725	0.000186959	0.000293492
3	chr7:44548607:T:C	44548607	NA,C	NA,T	NA,1	NA,-inf	NA,inf	NA,0.351671	0.000186778	0.000293406
3	chr7:44322815:C:G	44322815	NA,G	NA,C	NA,1	NA,-inf	NA,inf	NA,0.299797	0.000186726	0.000292403
3	chr7:44322814:G:A	44322814	NA,A	NA,G	NA,1	NA,-inf	NA,inf	NA,0.299797	0.000186726	0.000292403
3	chr7:44436854:T:C	44436854	NA,C	NA,T	NA,1	NA,-inf	NA,inf	NA,0.320484	0.000186716	0.000293109
3	chr7:45059177:G:A	45059177	A,A	G,G	1,1	inf,inf	inf,inf	3.94764,0.720388	0.000186529	0.00523547
3	chr7:45178255:T:G	45178255	G,G	T,T	1,1	inf,-inf	inf,inf	0.479451,1.0312	0.000186475	0.000276377
3	chr7:44720119:A:G	44720119	NA,G	NA,A	NA,1	NA,-inf	NA,inf	NA,0.467567	0.000186464	0.000292251
3	chr7:44539237:T:C	44539237	NA,C	NA,T	NA,1	NA,-inf	NA,inf	NA,0.366791	0.000186446	0.000293494
3	chr7:44605940:A:C	44605940	NA,C	NA,A	NA,1	NA,-inf	NA,inf	NA,0.39836	0.000186409	0.000291685
3	chr7:44969616:A:G	44969616	NA,G	NA,A	NA,1	NA,-inf	NA,inf	NA,0.297855	0.000186276	0.000292808
3	chr7:44906642:T:C	44906642	C,C	T,T	1,1	-inf,-inf	inf,inf	0.0803437,1.29583	0.00018627	0.000284385
3	chr7:44927061:G:A	44927061	NA,A	NA,G	NA,1	NA,inf	NA,inf	NA,0.221336	0.0001862	0.000290833
3	chr7:44349320:G:A	44349320	NA,A	NA,G	NA,1	NA,inf	NA,inf	NA,0.249962	0.000186138	0.000290935
3	chr7:44426998:AT:A	44426998	NA,A	NA,AT	NA,1	NA,inf	NA,inf	NA,0.237047	0.000186086	0.000290656
3	chr7:44554887:T:C	44554887	NA,C	NA,T	NA,1	NA,-inf	NA,inf	NA,0.302358	0.000185936	0.000292093
3	chr7:44522996:G:A	44522996	NA,A	NA,G	NA,1	NA,-inf	NA,inf	NA,0.341371	0.00018582	0.000290384
3	chr7:44778513:C:T	44778513	NA,T	NA,C	NA,1	NA,inf	NA,inf	NA,0.201375	0.000185798	0.000289567
3	chr7:44916348:G:A	44916348	NA,A	NA,G	NA,1	NA,inf	NA,inf	NA,0.251437	0.000185757	0.000289881
3	chr7:44785328:G:A	44785328	NA,A	NA,G	NA,1	NA,inf	NA,inf	NA,0.20039	0.000185727	0.000289679
3	chr7:44545515:TTTTTTTTTTTC:T	44545515	NA,T	NA,TTTTTTTTTTTC	NA,1	NA,inf	NA,inf	NA,0.251647	0.000185727	0.000290477
3	chr7:45113542:A:G	45113542	NA,G	NA,A	NA,1	NA,-inf	NA,inf	NA,0.286912	0.0001857	0.000290966
3	chr7:44524513:A:G	44524513	NA,G	NA,A	NA,1	NA,inf	NA,inf	NA,0.213433	0.000185676	0.000291434
3	chr7:44372428:T:C	44372428	NA,C	NA,T	NA,1	NA,inf	NA,inf	NA,0.257285	0.000185613	0.000289496
3	chr7:44613602:A:G	44613602	NA,G	NA,A	NA,1	NA,-inf	NA,inf	NA,0.36055	0.000185573	0.000291319
3	chr7:44304969:T:TAGAGAAGGACTTTTTAAAACCATAGGC	44304969	NA,TAGAGAAGGACTTTTTAAAACCATAGGC	NA,T	NA,1	NA,-inf	NA,inf	NA,0.308706	0.000185568	0.000291103
3	chr7:44304667:A:C	44304667	NA,C	NA,A	NA,1	NA,inf	NA,inf	NA,0.220625	0.000185525	0.000289236
3	chr7:44818638:G:A	44818638	NA,A	NA,G	NA,1	NA,-inf	NA,inf	NA,0.204474	0.000185498	0.000289491
3	chr7:44423879:C:T	44423879	NA,T	NA,C	NA,1	NA,inf	NA,inf	NA,0.234124	0.000185494	0.000289739
3	chr7:44850767:TATA:T	44850767	NA,T	NA,TATA	NA,1	NA,inf	NA,inf	NA,0.236292	0.000185444	0.000289705
3	chr7:44785324:T:C	44785324	NA,C	NA,T	NA,1	NA,inf	NA,inf	NA,0.198432	0.000185309	0.000289033
3	chr7:44368962:C:A	44368962	NA,A	NA,C	NA,1	NA,inf	NA,inf	NA,0.255755	0.000185303	0.000289018
3	chr7:44374066:T:C	44374066	NA,C	NA,T	NA,1	NA,inf	NA,inf	NA,0.25539	0.00018523	0.000288905
3	chr7:44782092:T:C	44782092	NA,C	NA,T	NA,1	NA,inf	NA,inf	NA,0.197921	0.000185211	0.000288881
3	chr7:44369875:T:C	44369875	C,C	T,T	1,1	inf,-inf	inf,inf	0.235956,1.18726	0.000185183	0.000277404
3	chr7:44932785:A:AG	44932785	NA,AG	NA,A	NA,1	NA,-inf	NA,inf	NA,0.307217	0.000185117	0.000290723
3	chr7:44542888:G:A	44542888	NA,A	NA,G	NA,1	NA,inf	NA,inf	NA,0.249347	0.000185115	0.000289344
3	chr7:45155493:A:ATAAG	45155493	NA,ATAAG	NA,A	NA,1	NA,-inf	NA,inf	NA,0.308121	0.000185038	0.000290257
3	chr7:44900657:T:C	44900657	NA,C	NA,T	NA,1	NA,-inf	NA,inf	NA,0.381596	0.000184899	0.000288825
3	chr7:44297227:G:A	44297227	NA,A	NA,G	NA,1	NA,inf	NA,inf	NA,0.217432	0.000184858	0.000288232
3	chr7:45109685:T:A	45109685	NA,A	NA,T	NA,1	NA,-inf	NA,inf	NA,0.176151	0.000184853	0.000289733
3	chr7:44363508:T:C	44363508	C,C	T,T	1,1	inf,-inf	inf,inf	0.209605,1.18707	0.000184839	0.000276823
3	chr7:44898712:A:C	44898712	NA,C	NA,A	NA,1	NA,-inf	NA,inf	NA,0.0413797	0.000184789	0.000286371
3	chr7:44489670:C:G	44489670	NA,G	NA,C	NA,1	NA,-inf	NA,inf	NA,0.310064	0.000184731	0.000289969
3	chr7:44381040:C:A	44381040	A,A	C,C	1,1	inf,-inf	inf,inf	0.263442,1.18045	0.000184722	0.000276778
3	chr7:44374215:G:A	44374215	A,A	G,G	1,1	inf,-inf	inf,inf	0.279217,1.17979	0.000184534	0.000276537
3	chr7:44339039:G:C	44339039	NA,C	NA,G	NA,1	NA,inf	NA,inf	NA,0.209905	0.000184444	0.000288148
3	chr7:44970601:G:A	44970601	NA,A	NA,G	NA,1	NA,-inf	NA,inf	NA,0.295218	0.00018444	0.000289571
3	chr7:44332235:G:C	44332235	NA,C	NA,G	NA,1	NA,-inf	NA,inf	NA,0.177335	0.000184429	0.000289724
3	chr7:44718666:G:C	44718666	NA,C	NA,G	NA,1	NA,-inf	NA,inf	NA,0.454384	0.000184416	0.000289038
3	chr7:44736852:G:A	44736852	NA,A	NA,G	NA,1	NA,inf	NA,inf	NA,0.244197	0.000184352	0.000287385
3	chr7:45116946:T:A	45116946	NA,A	NA,T	NA,1	NA,-inf	NA,inf	NA,0.28918	0.000184325	0.000289404
3	chr7:44840029:ATAAATAAATAAATAAT:A	44840029	NA,A	NA,ATAAATAAATAAATAAT	NA,1	NA,inf	NA,inf	NA,0.21382	0.00018431	0.000287389
3	chr7:45085887:T:A	45085887	NA,A	NA,T	NA,1	NA,inf	NA,inf	NA,0.326875	0.000184248	0.000286642
3	chr7:44580045:A:C	44580045	NA,C	NA,A	NA,1	NA,-inf	NA,inf	NA,0.363731	0.00018417	0.000287236
3	chr7:44575671:T:C	44575671	NA,C	NA,T	NA,1	NA,inf	NA,inf	NA,0.22896	0.000184165	0.000287871
3	chr7:44533308:C:A	44533308	NA,A	NA,C	NA,1	NA,-inf	NA,inf	NA,0.299193	0.000184144	0.000288908
3	chr7:45110524:G:A	45110524	NA,A	NA,G	NA,1	NA,-inf	NA,inf	NA,0.370481	0.000184036	0.000289595
3	chr7:44665102:G:T	44665102	NA,T	NA,G	NA,1	NA,inf	NA,inf	NA,0.221929	0.000183988	0.000286981
3	chr7:44572536:G:C	44572536	NA,C	NA,G	NA,1	NA,inf	NA,inf	NA,0.227903	0.000183953	0.00028754
3	chr7:44567924:T:C	44567924	NA,C	NA,T	NA,1	NA,inf	NA,inf	NA,0.227737	0.000183918	0.000287487
3	chr7:44573466:T:G	44573466	NA,G	NA,T	NA,1	NA,inf	NA,inf	NA,0.227737	0.000183918	0.000287487
3	chr7:44562238:A:G	44562238	NA,G	NA,A	NA,1	NA,inf	NA,inf	NA,0.227737	0.000183918	0.000287487
3	chr7:45090282:C:T	45090282	NA,T	NA,C	NA,1	NA,-inf	NA,inf	NA,0.174355	0.000183917	0.000288261
3	chr7:44898820:G:A	44898820	NA,A	NA,G	NA,1	NA,-inf	NA,inf	NA,0.2995	0.000183852	0.000287565
3	chr7:44723935:C:T	44723935	NA,T	NA,C	NA,1	NA,-inf	NA,inf	NA,0.294375	0.000183836	0.000288625
3	chr7:44787814:T:C	44787814	NA,C	NA,T	NA,1	NA,inf	NA,inf	NA,0.191136	0.000183714	0.000286581
3	chr7:45248192:T:G	45248192	NA,G	NA,T	NA,1	NA,inf	NA,inf	NA,0.234719	0.000183695	0.000286877
3	chr7:44379025:G:A	44379025	A,NA	G,NA	1,NA	inf,NA	inf,NA	0.611896,NA	0.000183684	0.000286047
3	chr7:45230958:C:T	45230958	NA,T	NA,C	NA,1	NA,-inf	NA,inf	NA,0.285946	0.000183681	0.000288461
3	chr7:45096273:C:T	45096273	NA,T	NA,C	NA,1	NA,-inf	NA,inf	NA,0.31557	0.000183679	0.000286755
3	chr7:44533100:C:T	44533100	T,NA	C,NA	1,NA	-inf,NA	inf,NA	1.11198,NA	0.000183501	0.000294686
3	chr7:45154797:G:A	45154797	NA,A	NA,G	NA,1	NA,inf	NA,inf	NA,0.238415	0.000183495	0.000286811
3	chr7:44615825:C:T	44615825	NA,T	NA,C	NA,1	NA,-inf	NA,inf	NA,0.379159	0.000183278	0.000286749
3	chr7:44743963:C:T	44743963	NA,T	NA,C	NA,1	NA,inf	NA,inf	NA,0.140143	0.000183099	0.000285325
3	chr7:44811964:G:A	44811964	NA,A	NA,G	NA,1	NA,inf	NA,inf	NA,0.188881	0.000183098	0.0002856
3	chr7:45110900:G:T	45110900	NA,T	NA,G	NA,1	NA,-inf	NA,inf	NA,0.273046	0.000183069	0.000286831
3	chr7:44368534:C:A	44368534	A,A	C,C	1,1	inf,-inf	inf,inf	0.229222,1.18178	0.000183024	0.000274213
3	chr7:44289994:G:A	44289994	NA,A	NA,G	NA,1	NA,-inf	NA,inf	NA,0.2814	0.000183013	0.000287169
3	chr7:44350871:C:A	44350871	NA,A	NA,C	NA,1	NA,inf	NA,inf	NA,0.234465	0.000183008	0.000286075
3	chr7:44565131:C:T	44565131	NA,T	NA,C	NA,1	NA,-inf	NA,inf	NA,0.296689	0.000182932	0.000287041
3	chr7:44372410:A:G	44372410	NA,G	NA,A	NA,1	NA,inf	NA,inf	NA,0.243839	0.000182926	0.000285354
3	chr7:44853914:G:A	44853914	NA,A	NA,G	NA,1	NA,inf	NA,inf	NA,0.234331	0.000182838	0.000285114
3	chr7:45098617:T:G	45098617	NA,G	NA,T	NA,1	NA,-inf	NA,inf	NA,0.363539	0.000182829	0.000287686
3	chr7:44764463:G:C	44764463	NA,C	NA,G	NA,1	NA,-inf	NA,inf	NA,0.346112	0.000182791	0.00028727
3	chr7:45013843:T:C	45013843	C,C	T,T	1,1	-inf,-inf	inf,inf	3.87395,0.788184	0.00018273	0.00501264
3	chr7:44372419:C:T	44372419	NA,T	NA,C	NA,1	NA,inf	NA,inf	NA,0.242338	0.000182642	0.000284913
3	chr7:45248289:G:A	45248289	NA,A	NA,G	NA,1	NA,inf	NA,inf	NA,0.22309	0.000182639	0.000284779
3	chr7:44372422:G:GA	44372422	NA,GA	NA,G	NA,1	NA,inf	NA,inf	NA,0.241893	0.000182559	0.000284786
3	chr7:44749646:C:T	44749646	NA,T	NA,C	NA,1	NA,inf	NA,inf	NA,0.195412	0.000182518	0.000285018
3	chr7:45080469:T:A	45080469	NA,A	NA,T	NA,1	NA,-inf	NA,inf	NA,0.288902	0.000182504	0.000286263
3	chr7:44586425:G:A	44586425	NA,A	NA,G	NA,1	NA,inf	NA,inf	NA,0.22031	0.000182446	0.000285195
3	chr7:44578149:C:T	44578149	NA,T	NA,C	NA,1	NA,-inf	NA,inf	NA,0.353661	0.000182439	0.000284565
3	chr7:45155554:A:G	45155554	G,G	A,A	1,1	inf,-inf	inf,inf	0.614218,0.825999	0.000182388	0.00026257
3	chr7:44807357:C:T	44807357	NA,T	NA,C	NA,1	NA,-inf	NA,inf	NA,0.32696	0.000182355	0.000284769
3	chr7:44614453:T:G	44614453	NA,G	NA,T	NA,1	NA,inf	NA,inf	NA,0.219604	0.000182308	0.000284979
3	chr7:44590954:C:T	44590954	NA,T	NA,C	NA,1	NA,inf	NA,inf	NA,0.219579	0.000182299	0.000284967
3	chr7:44603422:C:G	44603422	NA,G	NA,C	NA,1	NA,inf	NA,inf	NA,0.219277	0.000182242	0.000284876
3	chr7:44524559:A:G	44524559	NA,G	NA,A	NA,1	NA,inf	NA,inf	NA,0.227701	0.000182198	0.000284803
3	chr7:44726457:G:C	44726457	NA,C	NA,G	NA,1	NA,-inf	NA,inf	NA,0.34245	0.000182165	0.000286312
3	chr7:45110260:T:C	45110260	NA,C	NA,T	NA,1	NA,-inf	NA,inf	NA,0.287838	0.000182066	0.000285869
3	chr7:45058726:A:G	45058726	G,G	A,A	1,1	inf,inf	inf,inf	3.9226,0.724791	0.000182028	0.00502884
3	chr7:45265084:A:G	45265084	NA,G	NA,A	NA,1	NA,-inf	NA,inf	NA,0.193873	0.000181892	0.000283307
3	chr7:44494015:C:T	44494015	T,T	C,C	1,1	inf,-inf	inf,inf	0.73878,0.980166	0.000181866	0.000279421
3	chr7:44550161:T:C	44550161	NA,C	NA,T	NA,1	NA,-inf	NA,inf	NA,0.32421	0.000181831	0.000285575
3	chr7:44732337:A:G	44732337	NA,G	NA,A	NA,1	NA,-inf	NA,inf	NA,0.363486	0.000181827	0.000285713
3	chr7:45145990:G:A	45145990	NA,A	NA,G	NA,1	NA,-inf	NA,inf	NA,0.2121	0.000181729	0.000285149
3	chr7:44707765:T:C	44707765	NA,C	NA,T	NA,1	NA,-inf	NA,inf	NA,0.334802	0.000181695	0.000282682
3	chr7:44369018:T:C	44369018	C,C	T,T	1,1	inf,-inf	inf,inf	0.219359,1.1777	0.000181683	0.000272202
3	chr7:44720756:G:A	44720756	NA,A	NA,G	NA,1	NA,-inf	NA,inf	NA,0.290188	0.000181679	0.000285124
3	chr7:44999436:T:C	44999436	NA,C	NA,T	NA,1	NA,-inf	NA,inf	NA,0.282695	0.000181565	0.000284813
3	chr7:45100586:C:A	45100586	NA,A	NA,C	NA,1	NA,-inf	NA,inf	NA,0.355795	0.000181549	0.000285633
3	chr7:44595119:G:A	44595119	NA,A	NA,G	NA,1	NA,inf	NA,inf	NA,0.228992	0.000181527	0.000283715
3	chr7:44804994:GAGGTC:G	44804994	NA,G	NA,GAGGTC	NA,1	NA,inf	NA,inf	NA,0.20227	0.000181464	0.00028358
3	chr7:44388435:A:G	44388435	NA,G	NA,A	NA,1	NA,-inf	NA,inf	NA,0.305773	0.000181345	0.000284552
3	chr7:44766366:G:C	44766366	NA,C	NA,G	NA,1	NA,inf	NA,inf	NA,0.198347	0.000181304	0.000283117
3	chr7:44285402:C:T	44285402	T,NA	C,NA	1,NA	-inf,NA	inf,NA	0.77653,NA	0.000181247	0.000282012
3	chr7:44729420:T:A	44729420	NA,A	NA,T	NA,1	NA,-inf	NA,inf	NA,0.358723	0.000181237	0.000284828
3	chr7:45136794:T:C	45136794	NA,C	NA,T	NA,1	NA,-inf	NA,inf	NA,0.212955	0.000181154	0.000284235
3	chr7:45024441:G:C	45024441	C,NA	G,NA	1,NA	-inf,NA	inf,NA	0.501143,NA	0.000181103	0.000339617
3	chr7:44931909:C:T	44931909	NA,T	NA,C	NA,1	NA,inf	NA,inf	NA,0.196599	0.000181095	0.000282908
3	chr7:45058061:T:C	45058061	C,C	T,T	1,1	-inf,-inf	inf,inf	0.339068,1.06917	0.000180967	0.000325087
3	chr7:44986715:G:T	44986715	NA,T	NA,G	NA,1	NA,-inf	NA,inf	NA,0.262839	0.000180909	0.0002835
3	chr7:45055429:C:T	45055429	T,T	C,C	1,1	inf,inf	inf,inf	3.90039,0.746313	0.000180883	0.00496344
3	chr7:45161291:G:A	45161291	NA,A	NA,G	NA,1	NA,inf	NA,inf	NA,0.210021	0.000180738	0.0002846
3	chr7:44584429:C:T	44584429	NA,T	NA,C	NA,1	NA,inf	NA,inf	NA,0.210864	0.00018073	0.000282518
3	chr7:45005592:A:C	45005592	C,C	A,A	1,1	-inf,-inf	inf,inf	0.913109,0.942962	0.000180626	0.000304118
3	chr7:45046439:C:T	45046439	T,T	C,C	1,1	-inf,-inf	inf,inf	0.350716,1.0542	0.000180605	0.000325479
3	chr7:45071352:C:A	45071352	A,A	C,C	1,1	inf,inf	inf,inf	3.91301,0.730037	0.000180534	0.00495811
3	chr7:44673462:A:T	44673462	NA,T	NA,A	NA,1	NA,-inf	NA,inf	NA,0.362637	0.000180464	0.000282726
3	chr7:44419224:G:A	44419224	NA,A	NA,G	NA,1	NA,-inf	NA,inf	NA,0.262165	0.000180449	0.000281793
3	chr7:44453744:T:C	44453744	C,NA	T,NA	1,NA	-inf,NA	inf,NA	0.357964,NA	0.000180194	0.000279936
3	chr7:44403559:G:A	44403559	NA,A	NA,G	NA,1	NA,inf	NA,inf	NA,0.21584	0.000180158	0.000282135
3	chr7:44300456:C:T	44300456	NA,T	NA,C	NA,1	NA,inf	NA,inf	NA,0.194377	0.000180072	0.000280854
3	chr7:44583933:G:T	44583933	NA,T	NA,G	NA,1	NA,-inf	NA,inf	NA,0.292656	0.000180058	0.000282883
3	chr7:44833083:T:C	44833083	NA,C	NA,T	NA,1	NA,inf	NA,inf	NA,0.192673	0.000180042	0.000280839
3	chr7:44334129:TG:T	44334129	NA,T	NA,TG	NA,1	NA,-inf	NA,inf	NA,0.250531	0.000180031	0.000282268
3	chr7:44936129:C:T	44936129	NA,T	NA,C	NA,1	NA,inf	NA,inf	NA,0.196141	0.000179985	0.000280918
3	chr7:45203090:G:A	45203090	NA,A	NA,G	NA,1	NA,-inf	NA,inf	NA,0.247146	0.000179977	0.000282315
3	chr7:45078349:C:T	45078349	T,T	C,C	1,1	inf,inf	inf,inf	3.97673,0.655495	0.000179974	0.00495895
3	chr7:44811990:G:A	44811990	NA,A	NA,G	NA,1	NA,-inf	NA,inf	NA,0.177081	0.000179867	0.000280786
3	chr7:44341689:C:T	44341689	NA,T	NA,C	NA,1	NA,inf	NA,inf	NA,0.217382	0.000179809	0.000281092
3	chr7:45000040:C:T	45000040	NA,T	NA,C	NA,1	NA,-inf	NA,inf	NA,0.272533	0.000179686	0.000281825
3	chr7:44822560:G:A	44822560	NA,A	NA,G	NA,1	NA,inf	NA,inf	NA,0.191057	0.000179577	0.000280706
3	chr7:44612817:T:C	44612817	NA,C	NA,T	NA,1	NA,inf	NA,inf	NA,0.20909	0.000179551	0.000279236
3	chr7:45116773:A:T	45116773	NA,T	NA,A	NA,1	NA,-inf	NA,inf	NA,0.251862	0.000179521	0.000281278
3	chr7:44832760:C:G	44832760	NA,G	NA,C	NA,1	NA,inf	NA,inf	NA,0.189783	0.00017945	0.000279929
3	chr7:44783898:T:TG	44783898	NA,TG	NA,T	NA,1	NA,-inf	NA,inf	NA,0.174662	0.000179289	0.000279934
3	chr7:45027418:A:G	45027418	G,G	A,A	1,1	-inf,-inf	inf,inf	3.90346,0.734494	0.0001792	0.00489294
3	chr7:44974164:G:A	44974164	A,A	G,G	1,1	-inf,-inf	inf,inf	1.9871,0.160077	0.000179196	0.000357481
3	chr7:44723657:A:G	44723657	NA,G	NA,A	NA,1	NA,-inf	NA,inf	NA,0.282482	0.000179159	0.000280885
3	chr7:44541642:A:G	44541642	NA,G	NA,A	NA,1	NA,inf	NA,inf	NA,0.180043	0.000179144	0.000280205
3	chr7:45026395:GCAAT:G	45026395	NA,G	NA,GCAAT	NA,1	NA,-inf	NA,inf	NA,0.269262	0.000179018	0.000280809
3	chr7:44833405:TG:T	44833405	NA,T	NA,TG	NA,1	NA,inf	NA,inf	NA,0.187433	0.000179013	0.000279256
3	chr7:44483475:C:T	44483475	NA,T	NA,C	NA,1	NA,-inf	NA,inf	NA,0.278025	0.000178992	0.00028089
3	chr7:45117234:G:T	45117234	NA,T	NA,G	NA,1	NA,-inf	NA,inf	NA,0.248508	0.000178927	0.000280344
3	chr7:44725833:G:A	44725833	NA,A	NA,G	NA,1	NA,inf	NA,inf	NA,0.185795	0.000178899	0.000279555
3	chr7:45022878:T:G	45022878	NA,G	NA,T	NA,1	NA,-inf	NA,inf	NA,0.268167	0.000178824	0.000280501
3	chr7:45028400:G:A	45028400	NA,A	NA,G	NA,1	NA,-inf	NA,inf	NA,0.268159	0.000178803	0.000280468
3	chr7:44934724:C:T	44934724	NA,T	NA,C	NA,1	NA,inf	NA,inf	NA,0.184574	0.000178722	0.00027924
3	chr7:44581256:A:G	44581256	NA,G	NA,A	NA,1	NA,-inf	NA,inf	NA,0.351297	0.000178695	0.000279628
3	chr7:45103842:T:C	45103842	NA,C	NA,T	NA,1	NA,-inf	NA,inf	NA,0.283139	0.000178659	0.000276802
3	chr7:44571410:C:T	44571410	NA,T	NA,C	NA,1	NA,-inf	NA,inf	NA,0.320454	0.000178641	0.000280292
3	chr7:45030885:G:A	45030885	NA,A	NA,G	NA,1	NA,-inf	NA,inf	NA,0.30375	0.000178604	0.000280343
3	chr7:45065684:G:A	45065684	NA,A	NA,G	NA,1	NA,inf	NA,inf	NA,0.181797	0.000178554	0.000277904
3	chr7:44340739:T:C	44340739	NA,C	NA,T	NA,1	NA,inf	NA,inf	NA,0.205818	0.000178535	0.00027837
3	chr7:45001417:C:T	45001417	NA,T	NA,C	NA,1	NA,-inf	NA,inf	NA,0.265731	0.000178414	0.000279856
3	chr7:44977022:C:T	44977022	T,T	C,C	1,1	-inf,-inf	inf,inf	2.01762,0.101271	0.000178379	0.000356346
3	chr7:44928716:C:T	44928716	NA,T	NA,C	NA,1	NA,inf	NA,inf	NA,0.175598	0.000178303	0.000278472
3	chr7:45011853:C:T	45011853	NA,T	NA,C	NA,1	NA,-inf	NA,inf	NA,0.26475	0.000178292	0.000279663
3	chr7:45264167:TC:T	45264167	NA,T	NA,TC	NA,1	NA,inf	NA,inf	NA,0.27322	0.000178229	0.000278061
3	chr7:44377227:G:C	44377227	C,NA	G,NA	1,NA	inf,NA	inf,NA	1.09449,NA	0.000178184	0.000297183
3	chr7:45064532:G:A	45064532	A,A	G,G	1,1	inf,inf	inf,inf	3.90777,0.717092	0.000178151	0.00484708
3	chr7:44706123:T:C	44706123	NA,C	NA,T	NA,1	NA,-inf	NA,inf	NA,0.339599	0.000178137	0.000278783
3	chr7:44572630:G:A	44572630	NA,A	NA,G	NA,1	NA,-inf	NA,inf	NA,0.317147	0.000178108	0.00027945
3	chr7:45004607:C:T	45004607	NA,T	NA,C	NA,1	NA,-inf	NA,inf	NA,0.263344	0.000178021	0.000279234
3	chr7:44374559:C:T	44374559	T,T	C,C	1,1	inf,-inf	inf,inf	0.269307,1.16193	0.000177997	0.000266825
3	chr7:44306647:T:C	44306647	NA,C	NA,T	NA,1	NA,inf	NA,inf	NA,0.302633	0.000177982	0.000277858
3	chr7:45111463:A:G	45111463	NA,G	NA,A	NA,1	NA,-inf	NA,inf	NA,0.263279	0.000177822	0.000279147
3	chr7:44340521:C:T	44340521	NA,T	NA,C	NA,1	NA,inf	NA,inf	NA,0.201658	0.000177788	0.000277226
3	chr7:45200749:G:T	45200749	NA,T	NA,G	NA,1	NA,-inf	NA,inf	NA,0.246179	0.000177711	0.000278549
3	chr7:45185252:G:C	45185252	NA,C	NA,G	NA,1	NA,inf	NA,inf	NA,0.198505	0.000177705	0.000277594
3	chr7:44889302:G:A	44889302	NA,A	NA,G	NA,1	NA,inf	NA,inf	NA,0.201815	0.00017765	0.000277774
3	chr7:44477025:AT:A	44477025	A,A	AT,AT	1,1	inf,-inf	inf,inf	0.185791,1.16958	0.000177606	0.000266337
3	chr7:45192433:A:C	45192433	NA,C	NA,A	NA,1	NA,-inf	NA,inf	NA,0.255728	0.00017757	0.000279027
3	chr7:44541079:A:G	44541079	NA,G	NA,A	NA,1	NA,inf	NA,inf	NA,0.243795	0.000177521	0.00027729
3	chr7:45180526:G:A	45180526	A,A	G,G	1,1	inf,-inf	inf,inf	0.652144,1.03222	0.000177434	0.000261943
3	chr7:44282931:T:C	44282931	C,C	T,T	1,1	-inf,inf	inf,inf	0.908369,0.322754	0.000177349	0.000270363
3	chr7:45129593:C:T	45129593	NA,T	NA,C	NA,1	NA,-inf	NA,inf	NA,0.267927	0.000177341	0.000274948
3	chr7:45037351:G:A	45037351	NA,A	NA,G	NA,1	NA,-inf	NA,inf	NA,0.247695	0.000177145	0.000278185
3	chr7:44649633:G:A	44649633	NA,A	NA,G	NA,1	NA,inf	NA,inf	NA,0.173879	0.000177121	0.000276786
3	chr7:44610372:G:A	44610372	NA,A	NA,G	NA,1	NA,inf	NA,inf	NA,0.191112	0.000177087	0.000276839
3	chr7:44928008:C:G	44928008	NA,G	NA,C	NA,1	NA,inf	NA,inf	NA,0.15663	0.000177056	0.000276238
3	chr7:45141719:A:G	45141719	NA,G	NA,A	NA,1	NA,-inf	NA,inf	NA,0.229568	0.000177039	0.000278054
3	chr7:44523685:G:A	44523685	NA,A	NA,G	NA,1	NA,-inf	NA,inf	NA,0.281166	0.000177005	0.000278139
3	chr7:44518263:G:A	44518263	NA,A	NA,G	NA,1	NA,-inf	NA,inf	NA,0.256012	0.000176994	0.000277318
3	chr7:45176456:C:T	45176456	NA,T	NA,C	NA,1	NA,-inf	NA,inf	NA,0.251255	0.000176957	0.000277211
3	chr7:44838209:G:A	44838209	NA,A	NA,G	NA,1	NA,inf	NA,inf	NA,0.175737	0.000176881	0.000275974
3	chr7:44523985:C:T	44523985	NA,T	NA,C	NA,1	NA,-inf	NA,inf	NA,0.285784	0.000176831	0.000276413
3	chr7:44703219:G:A	44703219	A,NA	G,NA	1,NA	inf,NA	inf,NA	0.36129,NA	0.000176824	0.000283912
3	chr7:44522207:G:A	44522207	NA,A	NA,G	NA,1	NA,-inf	NA,inf	NA,0.252443	0.000176813	0.000277059
3	chr7:44515111:C:T	44515111	T,NA	C,NA	1,NA	inf,NA	inf,NA	0.906136,NA	0.00017681	0.000290447
3	chr7:44662359:C:T	44662359	T,NA	C,NA	1,NA	inf,NA	inf,NA	0.594319,NA	0.000176789	0.000272829
3	chr7:44959326:C:T	44959326	NA,T	NA,C	NA,1	NA,-inf	NA,inf	NA,0.261618	0.000176782	0.000277212
3	chr7:44847253:T:A	44847253	NA,A	NA,T	NA,1	NA,inf	NA,inf	NA,0.201562	0.000176729	0.000275712
3	chr7:44585972:G:A	44585972	NA,A	NA,G	NA,1	NA,-inf	NA,inf	NA,0.307907	0.000176694	0.000277219
3	chr7:44523754:C:A	44523754	A,NA	C,NA	1,NA	-inf,NA	inf,NA	0.698923,NA	0.000176678	0.0002765
3	chr7:45119937:G:A	45119937	NA,A	NA,G	NA,1	NA,-inf	NA,inf	NA,0.19328	0.0001766	0.000276976
3	chr7:44854871:G:C	44854871	NA,C	NA,G	NA,1	NA,inf	NA,inf	NA,0.200455	0.000176535	0.000275414
3	chr7:44959423:G:A	44959423	NA,A	NA,G	NA,1	NA,-inf	NA,inf	NA,0.26584	0.000176532	0.000277406
3	chr7:44864886:GAGA:G	44864886	NA,G	NA,GAGA	NA,1	NA,inf	NA,inf	NA,0.200382	0.000176523	0.000275396
3	chr7:44876158:T:C	44876158	NA,C	NA,T	NA,1	NA,inf	NA,inf	NA,0.200327	0.000176513	0.000275381
3	chr7:44719071:A:G	44719071	NA,G	NA,A	NA,1	NA,-inf	NA,inf	NA,0.328052	0.000176509	0.000276222
3	chr7:44796661:C:T	44796661	NA,T	NA,C	NA,1	NA,inf	NA,inf	NA,0.452378	0.000176495	0.000274903
3	chr7:44843746:G:A	44843746	NA,A	NA,G	NA,1	NA,inf	NA,inf	NA,0.200227	0.000176495	0.000275352
3	chr7:45033813:T:TG	45033813	TG,TG	T,T	1,1	-inf,-inf	inf,inf	3.8767,0.745286	0.000176437	0.00475561
3	chr7:45186105:C:T	45186105	NA,T	NA,C	NA,1	NA,inf	NA,inf	NA,0.175053	0.00017643	0.000277903
3	chr7:45055470:C:T	45055470	T,T	C,C	1,1	-inf,-inf	inf,inf	0.337764,1.05249	0.00017632	0.000316705
3	chr7:44326791:A:G	44326791	G,NA	A,NA	1,NA	-inf,NA	inf,NA	0.358139,NA	0.000176303	0.000275779
3	chr7:44322072:A:G	44322072	NA,G	NA,A	NA,1	NA,inf	NA,inf	NA,0.186994	0.000176246	0.000275451
3	chr7:44475211:A:G	44475211	NA,G	NA,A	NA,1	NA,-inf	NA,inf	NA,0.261677	0.000176175	0.000276431
3	chr7:45141170:G:A	45141170	NA,A	NA,G	NA,1	NA,-inf	NA,inf	NA,0.249226	0.000176076	0.000277947
3	chr7:45002617:G:A	45002617	NA,A	NA,G	NA,1	NA,-inf	NA,inf	NA,0.28637	0.000176073	0.000276253
3	chr7:44836160:C:T	44836160	NA,T	NA,C	NA,1	NA,inf	NA,inf	NA,0.197265	0.000175984	0.000274566
3	chr7:44833400:T:C	44833400	NA,C	NA,T	NA,1	NA,inf	NA,inf	NA,0.171907	0.000175973	0.000274573
3	chr7:44953819:C:T	44953819	NA,T	NA,C	NA,1	NA,-inf	NA,inf	NA,0.262168	0.000175945	0.000276458
3	chr7:45229159:G:C	45229159	NA,C	NA,G	NA,1	NA,-inf	NA,inf	NA,0.248934	0.000175889	0.000276387
3	chr7:45023701:G:A	45023701	NA,A	NA,G	NA,1	NA,-inf	NA,inf	NA,0.254953	0.000175819	0.000275954
3	chr7:45118107:G:A	45118107	NA,A	NA,G	NA,1	NA,-inf	NA,inf	NA,0.26524	0.000175779	0.00027251
3	chr7:45040857:G:A	45040857	NA,A	NA,G	NA,1	NA,-inf	NA,inf	NA,0.248366	0.000175567	0.000275359
3	chr7:45180302:C:T	45180302	T,T	C,C	1,1	inf,-inf	inf,inf	0.640643,1.02932	0.000175527	0.00025905
3	chr7:45160957:A:G	45160957	G,G	A,A	1,1	-inf,inf	inf,inf	1.85337,0.416226	0.000175508	0.000312328
3	chr7:44878388:A:G	44878388	NA,G	NA,A	NA,1	NA,inf	NA,inf	NA,0.167646	0.000175387	0.000273679
3	chr7:44856697:T:C	44856697	NA,C	NA,T	NA,1	NA,inf	NA,inf	NA,0.167096	0.00017531	0.000273558
3	chr7:44960027:C:T	44960027	NA,T	NA,C	NA,1	NA,-inf	NA,inf	NA,0.257582	0.000175268	0.000275375
3	chr7:45014787:A:G	45014787	NA,G	NA,A	NA,1	NA,-inf	NA,inf	NA,0.276256	0.000175156	0.000274828
3	chr7:45080649:G:A	45080649	A,A	G,G	1,1	inf,inf	inf,inf	3.82232,0.803103	0.000175092	0.00462535
3	chr7:44899266:T:C	44899266	NA,C	NA,T	NA,1	NA,-inf	NA,inf	NA,0.287832	0.000175074	0.000274864
3	chr7:45147409:A:G	45147409	NA,G	NA,A	NA,1	NA,-inf	NA,inf	NA,0.277623	0.000175037	0.000274525
3	chr7:44783519:C:T	44783519	NA,T	NA,C	NA,1	NA,inf	NA,inf	NA,0.191601	0.000174997	0.000273064
3	chr7:44761026:C:G	44761026	NA,G	NA,C	NA,1	NA,-inf	NA,inf	NA,0.25028	0.0001749	0.000274357
3	chr7:44789243:G:A	44789243	NA,A	NA,G	NA,1	NA,inf	NA,inf	NA,0.190623	0.000174833	0.000272812
3	chr7:44798008:T:A	44798008	NA,A	NA,T	NA,1	NA,inf	NA,inf	NA,0.190373	0.000174766	0.000272703
3	chr7:44430394:T:C	44430394	NA,C	NA,T	NA,1	NA,-inf	NA,inf	NA,0.228473	0.000174749	0.000272981
3	chr7:44449578:G:A	44449578	NA,A	NA,G	NA,1	NA,-inf	NA,inf	NA,0.228279	0.000174718	0.000272932
3	chr7:44739512:C:T	44739512	NA,T	NA,C	NA,1	NA,-inf	NA,inf	NA,0.283419	0.000174676	0.000274225
3	chr7:45123064:T:C	45123064	NA,C	NA,T	NA,1	NA,inf	NA,inf	NA,0.144175	0.000174627	0.000272179
3	chr7:44301339:G:A	44301339	NA,A	NA,G	NA,1	NA,-inf	NA,inf	NA,0.259484	0.000174601	0.000273756
3	chr7:45188375:A:G	45188375	NA,G	NA,A	NA,1	NA,inf	NA,inf	NA,0.183043	0.000174564	0.000272646
3	chr7:45217100:C:G	45217100	NA,G	NA,C	NA,1	NA,inf	NA,inf	NA,0.183061	0.000174551	0.000272596
3	chr7:44772222:C:T	44772222	NA,T	NA,C	NA,1	NA,-inf	NA,inf	NA,0.113422	0.000174539	0.000273691
3	chr7:45017664:GTATTT:G	45017664	NA,G	NA,GTATTT	NA,1	NA,-inf	NA,inf	NA,0.239658	0.000174197	0.000273178
3	chr7:45017565:C:CA	45017565	NA,CA	NA,C	NA,1	NA,-inf	NA,inf	NA,0.239658	0.000174197	0.000273178
3	chr7:44953049:C:T	44953049	NA,T	NA,C	NA,1	NA,-inf	NA,inf	NA,0.250695	0.000174181	0.000273641
3	chr7:44396294:C:T	44396294	T,NA	C,NA	1,NA	inf,NA	inf,NA	0.816632,NA	0.000174152	0.000273877
3	chr7:44612086:A:G	44612086	NA,G	NA,A	NA,1	NA,inf	NA,inf	NA,0.181374	0.000174093	0.00027214
3	chr7:44870253:TTTA:T	44870253	NA,T	NA,TTTA	NA,1	NA,inf	NA,inf	NA,0.679767	0.000174052	0.000274975
3	chr7:44275500:T:C	44275500	C,NA	T,NA	1,NA	-inf,NA	inf,NA	0.509643,NA	0.000174036	0.000268404
3	chr7:44456709:T:C	44456709	C,NA	T,NA	1,NA	-inf,NA	inf,NA	0.701146,NA	0.000174034	0.000277022
3	chr7:44719670:G:A	44719670	NA,A	NA,G	NA,1	NA,-inf	NA,inf	NA,0.295235	0.00017402	0.000271453
3	chr7:44506272:G:C	44506272	NA,C	NA,G	NA,1	NA,-inf	NA,inf	NA,0.22695	0.000173997	0.000272698
3	chr7:44947274:T:C	44947274	NA,C	NA,T	NA,1	NA,-inf	NA,inf	NA,0.255301	0.000173962	0.000273146
3	chr7:45168138:T:G	45168138	NA,G	NA,T	NA,1	NA,inf	NA,inf	NA,0.177002	0.000173802	0.000271768
3	chr7:45111521:T:A	45111521	A,NA	T,NA	1,NA	inf,NA	inf,NA	1.27418,NA	0.000173801	0.000337221
3	chr7:44569186:G:A	44569186	NA,A	NA,G	NA,1	NA,inf	NA,inf	NA,0.43502	0.000173692	0.000271077
3	chr7:44868471:C:T	44868471	NA,T	NA,C	NA,1	NA,inf	NA,inf	NA,0.14503	0.000173668	0.000271305
3	chr7:44836486:G:GGGCC	44836486	NA,GGGCC	NA,G	NA,1	NA,-inf	NA,inf	NA,0.246686	0.00017358	0.000271157
3	chr7:44826441:T:C	44826441	NA,C	NA,T	NA,1	NA,-inf	NA,inf	NA,0.0651521	0.000173493	0.000272152
3	chr7:44326599:A:G	44326599	NA,G	NA,A	NA,1	NA,-inf	NA,inf	NA,0.228573	0.000173457	0.000271954
3	chr7:44682362:A:G	44682362	NA,G	NA,A	NA,1	NA,inf	NA,inf	NA,0.171537	0.000173427	0.000271263
3	chr7:45041334:G:A	45041334	A,A	G,G	1,1	-inf,-inf	inf,inf	3.89379,0.705742	0.000173337	0.00463282
3	chr7:45122179:G:A	45122179	NA,A	NA,G	NA,1	NA,-inf	NA,inf	NA,0.206248	0.000173216	0.00027166
3	chr7:45065757:G:A	45065757	NA,A	NA,G	NA,1	NA,-inf	NA,inf	NA,0.241444	0.000173186	0.000271839
3	chr7:45134054:G:A	45134054	NA,A	NA,G	NA,1	NA,-inf	NA,inf	NA,0.216046	0.000173149	0.000271284
3	chr7:44596720:C:T	44596720	NA,T	NA,C	NA,1	NA,-inf	NA,inf	NA,0.284977	0.000173147	0.000271603
3	chr7:45123934:T:G	45123934	NA,G	NA,T	NA,1	NA,-inf	NA,inf	NA,0.172723	0.000173059	0.000271391
3	chr7:44832349:G:A	44832349	NA,A	NA,G	NA,1	NA,inf	NA,inf	NA,0.603546	0.000173044	0.000272649
3	chr7:44542090:C:T	44542090	NA,T	NA,C	NA,1	NA,inf	NA,inf	NA,0.16467	0.000173017	0.000269795
3	chr7:44967274:A:G	44967274	NA,G	NA,A	NA,1	NA,-inf	NA,inf	NA,0.237271	0.000172968	0.000271271
3	chr7:45049024:T:C	45049024	C,C	T,T	1,1	inf,inf	inf,inf	3.95849,0.597009	0.000172718	0.00461132
3	chr7:45119717:T:C	45119717	NA,C	NA,T	NA,1	NA,inf	NA,inf	NA,0.133219	0.000172706	0.000269243
3	chr7:45061447:T:G	45061447	G,G	T,T	1,1	inf,inf	inf,inf	3.85864,0.747679	0.000172669	0.00458805
3	chr7:45013210:G:C	45013210	NA,C	NA,G	NA,1	NA,-inf	NA,inf	NA,0.206666	0.000172561	0.000270604
3	chr7:45016881:T:C	45016881	C,C	T,T	1,1	-inf,-inf	inf,inf	3.83534,0.769057	0.000172548	0.00456056
3	chr7:44836254:C:T	44836254	NA,T	NA,C	NA,1	NA,inf	NA,inf	NA,0.151783	0.000172339	0.000269006
3	chr7:44782034:T:C	44782034	NA,C	NA,T	NA,1	NA,-inf	NA,inf	NA,0.136099	0.000172317	0.00026916
3	chr7:44872653:G:A	44872653	NA,A	NA,G	NA,1	NA,inf	NA,inf	NA,0.177245	0.000172303	0.000268899
3	chr7:44872629:G:A	44872629	NA,A	NA,G	NA,1	NA,inf	NA,inf	NA,0.149889	0.000172283	0.000268907
3	chr7:45266683:T:C	45266683	C,C	T,T	1,1	-inf,-inf	inf,inf	1.41426,0.319897	0.000172242	0.000277493
3	chr7:44363553:G:A	44363553	NA,A	NA,G	NA,1	NA,inf	NA,inf	NA,0.173845	0.000172221	0.000269533
3	chr7:44840449:G:A	44840449	A,NA	G,NA	1,NA	inf,NA	inf,NA	1.81847,NA	0.00017215	0.000273126
3	chr7:44928577:A:G	44928577	NA,G	NA,A	NA,1	NA,inf	NA,inf	NA,0.149824	0.00017212	0.000268725
3	chr7:45114916:C:A	45114916	NA,A	NA,C	NA,1	NA,inf	NA,inf	NA,0.133905	0.000172105	0.000268363
3	chr7:45136518:G:A	45136518	NA,A	NA,G	NA,1	NA,inf	NA,inf	NA,0.152304	0.000172065	0.000271963
3	chr7:44841657:G:A	44841657	NA,A	NA,G	NA,1	NA,inf	NA,inf	NA,0.148066	0.000172057	0.000268555
3	chr7:44855932:T:C	44855932	NA,C	NA,T	NA,1	NA,inf	NA,inf	NA,0.602502	0.000172039	0.000271116
3	chr7:44855963:G:A	44855963	NA,A	NA,G	NA,1	NA,inf	NA,inf	NA,0.147674	0.000171989	0.00026845
3	chr7:44842505:C:T	44842505	NA,T	NA,C	NA,1	NA,inf	NA,inf	NA,0.593324	0.000171968	0.000270904
3	chr7:44947477:T:G	44947477	NA,G	NA,T	NA,1	NA,-inf	NA,inf	NA,0.241361	0.000171901	0.000269867
3	chr7:44654181:C:T	44654181	NA,T	NA,C	NA,1	NA,-inf	NA,inf	NA,0.276358	0.000171891	0.000268206
3	chr7:44680746:C:A	44680746	NA,A	NA,C	NA,1	NA,inf	NA,inf	NA,0.162009	0.000171872	0.00026884
3	chr7:44498630:A:G	44498630	NA,G	NA,A	NA,1	NA,inf	NA,inf	NA,0.148689	0.000171677	0.0002693
3	chr7:44934418:G:A	44934418	NA,A	NA,G	NA,1	NA,inf	NA,inf	NA,0.139424	0.000171665	0.000268136
3	chr7:45119871:G:A	45119871	NA,A	NA,G	NA,1	NA,inf	NA,inf	NA,0.126958	0.000171657	0.000267644
3	chr7:44971332:G:A	44971332	NA,A	NA,G	NA,1	NA,-inf	NA,inf	NA,0.227817	0.000171595	0.000269107
3	chr7:44791332:C:G	44791332	NA,G	NA,C	NA,1	NA,inf	NA,inf	NA,0.124893	0.000171587	0.000267752
3	chr7:45093216:G:A	45093216	NA,A	NA,G	NA,1	NA,-inf	NA,inf	NA,0.220441	0.000171579	0.000269127
3	chr7:45105236:T:C	45105236	NA,C	NA,T	NA,1	NA,-inf	NA,inf	NA,0.289709	0.000171579	0.000269684
3	chr7:45056723:A:C	45056723	NA,C	NA,A	NA,1	NA,-inf	NA,inf	NA,0.221598	0.000171422	0.000268799
3	chr7:44623715:G:A	44623715	NA,A	NA,G	NA,1	NA,-inf	NA,inf	NA,0.219307	0.000171396	0.000268615
3	chr7:44675501:G:C	44675501	NA,C	NA,G	NA,1	NA,inf	NA,inf	NA,0.162268	0.000171395	0.000267919
3	chr7:44757240:C:T	44757240	NA,T	NA,C	NA,1	NA,-inf	NA,inf	NA,0.226983	0.00017139	0.000268804
3	chr7:44567172:G:T	44567172	NA,T	NA,G	NA,1	NA,-inf	NA,inf	NA,0.280519	0.000171367	0.000267535
3	chr7:45116776:C:T	45116776	NA,T	NA,C	NA,1	NA,inf	NA,inf	NA,0.245905	0.000171339	0.000267111
3	chr7:44849254:C:T	44849254	NA,T	NA,C	NA,1	NA,inf	NA,inf	NA,0.143447	0.000171306	0.000267401
3	chr7:45107349:C:T	45107349	NA,T	NA,C	NA,1	NA,-inf	NA,inf	NA,0.287146	0.000171281	0.000269204
3	chr7:44880665:ATTGTT:A	44880665	NA,A	NA,ATTGTT	NA,1	NA,inf	NA,inf	NA,0.143232	0.000171268	0.00026735
3	chr7:44352557:T:C	44352557	NA,C	NA,T	NA,1	NA,-inf	NA,inf	NA,0.214139	0.000171235	0.000267588
3	chr7:44573393:T:C	44573393	NA,C	NA,T	NA,1	NA,-inf	NA,inf	NA,0.270009	0.000171227	0.000268566
3	chr7:44803576:A:G	44803576	NA,G	NA,A	NA,1	NA,inf	NA,inf	NA,0.169394	0.000171188	0.000267202
3	chr7:44718286:C:T	44718286	NA,T	NA,C	NA,1	NA,inf	NA,inf	NA,0.145444	0.000171182	0.000267374
3	chr7:45115453:T:C	45115453	NA,C	NA,T	NA,1	NA,inf	NA,inf	NA,0.129271	0.000171146	0.000266872
3	chr7:44906946:T:G	44906946	NA,G	NA,T	NA,1	NA,inf	NA,inf	NA,0.158665	0.000171124	0.000267331
3	chr7:44852479:G:A	44852479	NA,A	NA,G	NA,1	NA,inf	NA,inf	NA,0.141994	0.000171066	0.000267034
3	chr7:45227246:A:C	45227246	C,NA	A,NA	1,NA	inf,NA	inf,NA	0.523322,NA	0.000171053	0.000269677
3	chr7:44505670:G:A	44505670	NA,A	NA,G	NA,1	NA,-inf	NA,inf	NA,0.247884	0.000170988	0.000267461
3	chr7:45161635:G:A	45161635	NA,A	NA,G	NA,1	NA,-inf	NA,inf	NA,0.213712	0.000170963	0.000268312
3	chr7:44747260:G:A	44747260	NA,A	NA,G	NA,1	NA,-inf	NA,inf	NA,0.25949	0.000170963	0.000268321
3	chr7:44850225:T:C	44850225	NA,C	NA,T	NA,1	NA,inf	NA,inf	NA,0.140503	0.000170828	0.000266667
3	chr7:45067307:T:C	45067307	NA,C	NA,T	NA,1	NA,-inf	NA,inf	NA,0.217627	0.000170813	0.000267834
3	chr7:44358432:G:A	44358432	NA,A	NA,G	NA,1	NA,-inf	NA,inf	NA,0.217791	0.000170782	0.000267405
3	chr7:44865056:G:A	44865056	NA,A	NA,G	NA,1	NA,inf	NA,inf	NA,0.589601	0.000170711	0.00026895
3	chr7:45119997:A:G	45119997	NA,G	NA,A	NA,1	NA,-inf	NA,inf	NA,0.230881	0.000170685	0.000264919
3	chr7:44814899:TTCTC:T	44814899	NA,T	NA,TTCTC	NA,1	NA,inf	NA,inf	NA,0.122198	0.000170649	0.000266523
3	chr7:44869898:G:A	44869898	NA,A	NA,G	NA,1	NA,inf	NA,inf	NA,0.139262	0.000170632	0.000266366
3	chr7:44856263:A:G	44856263	NA,G	NA,A	NA,1	NA,inf	NA,inf	NA,0.588233	0.000170597	0.000268763
3	chr7:45093237:T:C	45093237	NA,C	NA,T	NA,1	NA,-inf	NA,inf	NA,0.213586	0.000170591	0.000267561
3	chr7:44497110:G:A	44497110	NA,A	NA,G	NA,1	NA,inf	NA,inf	NA,0.156155	0.000170567	0.000266687
3	chr7:45051100:G:A	45051100	NA,A	NA,G	NA,1	NA,-inf	NA,inf	NA,0.213863	0.000170278	0.000266989
3	chr7:45113750:G:A	45113750	NA,A	NA,G	NA,1	NA,inf	NA,inf	NA,0.121637	0.000170265	0.000265556
3	chr7:45092987:T:C	45092987	NA,C	NA,T	NA,1	NA,-inf	NA,inf	NA,0.211016	0.000170255	0.000267027
```
