## Supplementary material for "Characterization of shared and ancestry-specific signals driving complex traits using multi-ancestry fine-mapping": susiex_nc3.cs80.snp

```
BP	SNP	PIP(CS1)	LogBF(CS1,Pop1)	LogBF(CS1,Pop2)	PIP(CS2)	LogBF(CS2,Pop1)	LogBF(CS2,Pop2)	PIP(CS3)	LogBF(CS3,Pop1)	LogBF(CS3,Pop2)
44274843	chr7:44274843:A:G	5.48495e-09	0.04427	-1.32446	4.51473e-05	-0.689526	-1.33041	6.84718e-05	-0.837967	-1.3353
44274889	chr7:44274889:C:T	6.73818e-09	-2.00972e-10	-1.0744	0.000119796	-2.00972e-10	-1.04407	0.000215628	-2.00972e-10	-1.02613
44275057	chr7:44275057:G:A	6.37696e-09	0.195763	-1.32527	5.11632e-05	-0.563731	-1.33111	7.69174e-05	-0.721015	-1.33594
44275066	chr7:44275066:C:T	1.06693e-09	-1.62944	-1.28797	2.79224e-05	-1.23172	-1.26871	5.17887e-05	-1.19101	-1.2615
44275219	chr7:44275219:G:A	8.45852e-09	-2.00972e-10	-0.84702	0.000142386	-2.00972e-10	-0.871323	0.000250006	-2.00972e-10	-0.878202
44275280	chr7:44275280:G:A	1.18331e-08	-2.00972e-10	-0.511298	0.000212312	-2.00972e-10	-0.471805	0.000380757	-2.00972e-10	-0.457526
44275500	chr7:44275500:T:C	5.34083e-09	-1.30681	-3.49827e-10	9.43795e-05	-1.28254	-3.49827e-10	0.000174036	-1.24042	-3.49827e-10
44275698	chr7:44275698:T:TA	8.41765e-09	-2.00972e-10	-0.851864	0.000141708	-2.00972e-10	-0.876092	0.000248818	-2.00972e-10	-0.882963
44275730	chr7:44275730:C:T	3.24744e-08	1.82419	-1.32594	0.000361913	1.3525	-1.29096	0.000529371	1.13675	-1.26475
44275942	chr7:44275942:T:C	1.7424e-09	-1.15695	-1.26998	2.30905e-05	-1.42352	-1.26692	3.74605e-05	-1.50471	-1.27169
44276187	chr7:44276187:G:A	7.98514e-09	-2.00972e-10	-0.904612	0.000134608	-2.00972e-10	-0.927498	0.000236441	-2.00972e-10	-0.933985
44276417	chr7:44276417:G:A	3.61802e-08	1.89739	-1.29107	0.000414273	1.43948	-1.24282	0.000610414	1.22306	-1.2086
44276826	chr7:44276826:G:A	7.55798e-09	-2.00972e-10	-0.95959	0.000142344	-2.00972e-10	-0.871619	0.000261802	-2.00972e-10	-0.832096
44276889	chr7:44276889:C:A	4.60888e-08	2.06657	-1.2182	0.000535256	1.66086	-1.20798	0.000761391	1.44629	-1.21083
44277238	chr7:44277238:C:CT	5.106e-09	-2.00972e-10	-1.35178	8.82524e-05	-2.00972e-10	-1.34966	0.000156169	-2.00972e-10	-1.34875
44277318	chr7:44277318:C:T	8.17281e-09	-2.00972e-10	-0.881381	0.000155129	-2.00972e-10	-0.785608	0.000286252	-2.00972e-10	-0.742813
44277376	chr7:44277376:A:G	4.15004e-09	-1.55908	-3.49827e-10	5.91421e-05	-1.74992	-3.49827e-10	0.000100626	-1.78828	-3.49827e-10
44277500	chr7:44277500:C:A	9.10328e-09	-2.00972e-10	-0.77356	0.000174298	-2.00972e-10	-0.669095	0.000322879	-2.00972e-10	-0.62241
44278324	chr7:44278324:A:G	1.31482e-09	-1.35685	-1.35165	1.72055e-05	-1.63521	-1.34942	2.87697e-05	-1.69403	-1.34633
44278550	chr7:44278550:TC:T	5.13295e-09	-2.00972e-10	-1.34651	8.83032e-05	-2.00972e-10	-1.34909	0.000155979	-2.00972e-10	-1.34996
44278571	chr7:44278571:G:A	4.16495e-09	-1.55549	-3.49827e-10	6.38339e-05	-1.67358	-3.49827e-10	0.000109065	-1.70774	-3.49827e-10
44278574	chr7:44278574:G:T	4.16791e-09	-1.55478	-3.49827e-10	6.38694e-05	-1.67302	-3.49827e-10	0.000109119	-1.70724	-3.49827e-10
44278623	chr7:44278623:G:A	1.78043e-08	1.17372	-1.27647	0.000186127	0.626931	-1.23036	0.000284685	0.446088	-1.19439
44279044	chr7:44279044:G:A	1.32663e-08	0.950222	-1.34719	0.000140841	0.460485	-1.34272	0.000211711	0.291673	-1.33614
44279086	chr7:44279086:T:TTCCTTG	6.12923e-09	-2.00972e-10	-1.16913	0.000109592	-2.00972e-10	-1.1331	0.000195117	-2.00972e-10	-1.12609
44279154	chr7:44279154:AC:A	7.55069e-09	-2.00972e-10	-0.960556	0.000124793	-2.00972e-10	-1.00321	0.000221822	-2.00972e-10	-0.997809
44279155	chr7:44279155:C:A	5.11332e-09	-2.00972e-10	-1.35035	8.80031e-05	-2.00972e-10	-1.35249	0.00015556	-2.00972e-10	-1.35266
44279449	chr7:44279449:C:T	1.03097e-08	0.154805	-0.803919	0.000169055	0.138692	-0.838328	0.000264309	0.0472765	-0.869845
44279785	chr7:44279785:AG:A	6.00989e-09	-2.00972e-10	-1.18879	0.000107126	-2.00972e-10	-1.15585	0.000190626	-2.00972e-10	-1.14937
44279938	chr7:44279938:C:T	3.14808e-09	-1.8354	-3.49827e-10	5.66711e-05	-1.7926	-3.49827e-10	9.91266e-05	-1.80329	-3.49827e-10
44280186	chr7:44280186:G:T	6.06149e-09	-2.00972e-10	-1.18024	0.000105469	-2.00972e-10	-1.17145	0.000187847	-2.00972e-10	-1.16406
44280268	chr7:44280268:A:G	7.94653e-09	-2.00972e-10	-0.90946	0.00013663	-2.00972e-10	-0.912589	0.000240613	-2.00972e-10	-0.916496
44281463	chr7:44281463:C:T	1.6902e-08	1.12565	-1.28042	0.000177553	0.584615	-1.23521	0.000271695	0.4049	-1.19991
44281592	chr7:44281592:A:G	5.15669e-09	-2.00972e-10	-1.3419	8.84842e-05	-2.00972e-10	-1.34704	0.000156339	-2.00972e-10	-1.34766
44282160	chr7:44282160:G:A	8.63047e-09	-2.00972e-10	-0.826896	0.000164927	-2.00972e-10	-0.724358	0.000304886	-2.00972e-10	-0.679748
44282223	chr7:44282223:C:T	3.51563e-08	-2.00972e-10	0.57761	0.000680244	-2.00972e-10	0.69259	0.00130083	-2.00972e-10	0.771072
44282304	chr7:44282304:G:A	3.957e-09	-1.60671	-3.49827e-10	6.24575e-05	-1.69538	-3.49827e-10	0.000107555	-1.72169	-3.49827e-10
44282395	chr7:44282395:G:A	1.76486e-08	1.15825	-1.26979	0.000187275	0.624204	-1.22149	0.000286769	0.443536	-1.18454
44282559	chr7:44282559:G:A	8.52618e-09	-2.00972e-10	-0.839053	0.000162749	-2.00972e-10	-0.737654	0.000300719	-2.00972e-10	-0.693511
44282931	chr7:44282931:T:C	3.40766e-09	-0.616849	-1.13932	9.30276e-05	-0.0941589	-1.20281	0.000177349	0.000887905	-1.22246
44283628	chr7:44283628:C:T	1.94555e-08	1.24747	-1.26154	0.000198611	0.671718	-1.21023	0.000305165	0.492793	-1.17163
44283676	chr7:44283676:T:C	1.9268e-09	-1.08639	-1.23994	2.31029e-05	-1.46435	-1.22555	3.73969e-05	-1.54723	-1.23087
44283962	chr7:44283962:C:T	1.6585e-08	-2.00972e-10	-0.173694	0.000280875	-2.00972e-10	-0.191952	0.000491687	-2.00972e-10	-0.201843
44284069	chr7:44284069:C:T	5.13521e-09	-2.00972e-10	-1.34607	8.90084e-05	-2.00972e-10	-1.34113	0.000157524	-2.00972e-10	-1.34011
44284500	chr7:44284500:A:G	1.93359e-09	-1.09987	-1.22294	2.33181e-05	-1.47312	-1.20751	3.77735e-05	-1.55504	-1.21304
44284779	chr7:44284779:G:A	5.5396e-09	-2.00972e-10	-1.27027	9.43799e-05	-2.00972e-10	-1.28253	0.000166207	-2.00972e-10	-1.28645
44284869	chr7:44284869:GGA:G	5.33232e-09	-2.00972e-10	-1.30841	9.31197e-05	-2.00972e-10	-1.29598	0.00016501	-2.00972e-10	-1.29368
44285091	chr7:44285091:T:G	5.11252e-09	-2.00972e-10	-1.3505	8.80093e-05	-2.00972e-10	-1.35242	0.000155557	-2.00972e-10	-1.35267
44285395	chr7:44285395:C:T	5.36082e-09	-2.00972e-10	-1.30308	9.15831e-05	-2.00972e-10	-1.31262	0.000161431	-2.00972e-10	-1.31561
44285402	chr7:44285402:C:T	7.99535e-09	-0.903334	-3.49827e-10	0.000100775	-1.21697	-3.49827e-10	0.000181247	-1.19983	-3.49827e-10
44285508	chr7:44285508:A:G	6.72591e-09	-2.00972e-10	-1.07623	0.000119824	-2.00972e-10	-1.04384	0.00021575	-2.00972e-10	-1.02556
44285972	chr7:44285972:T:A	1.68401e-09	-1.16647	-1.29454	2.21964e-05	-1.4312	-1.29873	3.962e-05	-1.42057	-1.29978
44286620	chr7:44286620:C:T	3.23808e-09	-1.80721	-3.49827e-10	5.89287e-05	-1.75353	-3.49827e-10	0.000107577	-1.72148	-3.49827e-10
44286634	chr7:44286634:A:T	1.42374e-09	-1.29276	-1.33615	1.74955e-05	-1.62243	-1.34548	2.88138e-05	-1.68874	-1.35009
44287211	chr7:44287211:AAGCCCCAAACCTTCTCTGAGTCCCAATGTC:A	6.99009e-09	-1.0377	-3.49827e-10	9.10381e-05	-1.31858	-3.49827e-10	0.000163542	-1.30262	-3.49827e-10
44287251	chr7:44287251:C:T	5.41617e-09	-1.2928	-3.49827e-10	0.000109984	-1.12952	-3.49827e-10	0.000190684	-1.14907	-3.49827e-10
44287370	chr7:44287370:T:G	1.58937e-09	-1.19838	-1.32048	1.96132e-05	-1.53884	-1.31482	3.20574e-05	-1.61397	-1.31819
44287450	chr7:44287450:C:T	4.633e-09	-0.196695	-1.25229	5.86163e-05	-0.560819	-1.19803	9.76744e-05	-0.659371	-1.15868
44287456	chr7:44287456:T:C	2.46267e-09	-0.77543	-1.30552	2.35858e-05	-1.35234	-1.31688	3.75004e-05	-1.44849	-1.32685
44287477	chr7:44287477:T:C	4.5111e-09	-0.247548	-1.2281	5.76818e-05	-0.606601	-1.16832	9.66035e-05	-0.703586	-1.12548
44287640	chr7:44287640:T:C	6.24905e-09	-2.00972e-10	-1.14976	0.000110856	-2.00972e-10	-1.12163	0.000198961	-2.00972e-10	-1.10658
44287643	chr7:44287643:TC:T	5.19661e-09	-2.00972e-10	-1.33419	8.90836e-05	-2.00972e-10	-1.34029	0.000157575	-2.00972e-10	-1.33978
44287846	chr7:44287846:G:A	2.34043e-09	-1.84556	-0.286301	4.19037e-05	-1.65572	-0.438772	7.42476e-05	-1.6012	-0.491076
44287869	chr7:44287869:T:G	5.35877e-09	-2.00972e-10	-1.30346	9.0986e-05	-2.00972e-10	-1.31916	0.000160339	-2.00972e-10	-1.3224
44288119	chr7:44288119:G:A	4.49043e-09	-0.282197	-1.19805	5.79597e-05	-0.637906	-1.13221	9.75403e-05	-0.733938	-1.08548
44288320	chr7:44288320:T:C	2.65594e-09	-0.810274	-1.19512	2.47505e-05	-1.3862	-1.23482	3.88845e-05	-1.48044	-1.25865
44288430	chr7:44288430:A:G	2.96438e-09	-0.742943	-1.15258	2.68591e-05	-1.34145	-1.1978	4.18539e-05	-1.44013	-1.22537
44288700	chr7:44288700:A:G	5.47932e-09	-2.00972e-10	-1.28121	9.27034e-05	-2.00972e-10	-1.30046	0.000163221	-2.00972e-10	-1.30458
44288816	chr7:44288816:G:A	8.00375e-10	-1.85257	-1.3523	1.56888e-05	-1.72488	-1.35204	2.90123e-05	-1.68133	-1.35063
44288937	chr7:44288937:T:C	5.41541e-09	-2.00972e-10	-1.29295	9.17766e-05	-2.00972e-10	-1.3105	0.000161652	-2.00972e-10	-1.31424
44289180	chr7:44289180:G:A	5.12712e-09	-0.596327	-0.751324	7.96856e-05	-0.838844	-0.612929	0.000144355	-0.893833	-0.533577
44289201	chr7:44289201:G:A	1.50298e-08	-0.27216	-3.49827e-10	0.000219394	-0.438992	-3.49827e-10	0.00037534	-0.471854	-3.49827e-10
44289207	chr7:44289207:C:T	1.49588e-08	-0.276895	-3.49827e-10	0.000249603	-0.309992	-3.49827e-10	0.000430438	-0.334884	-3.49827e-10
44289764	chr7:44289764:G:A	1.67874e-09	-1.19312	-1.27103	1.861e-05	-1.67587	-1.23029	3.24585e-05	-1.71682	-1.20291
44289994	chr7:44289994:G:A	6.16721e-09	-2.00972e-10	-1.16295	0.000104169	-2.00972e-10	-1.18384	0.000183013	-2.00972e-10	-1.19013
44290157	chr7:44290157:C:T	5.54955e-09	-2.00972e-10	-1.26848	9.45225e-05	-2.00972e-10	-1.28102	0.000166586	-2.00972e-10	-1.28418
44290224	chr7:44290224:C:A	2.18258e-08	-2.00972e-10	0.100897	0.00036751	-2.00972e-10	0.076888	0.000642589	-2.00972e-10	0.0658192
44290290	chr7:44290290:T:G	2.97865e-09	-0.743617	-1.14711	2.63847e-05	-1.45414	-1.10294	4.45705e-05	-1.53278	-1.06984
44290574	chr7:44290574:C:T	8.87081e-09	-2.00972e-10	-0.799428	0.000151311	-2.00972e-10	-0.810526	0.000265411	-2.00972e-10	-0.818407
44291144	chr7:44291144:T:C	1.54063e-09	-1.84668	-0.703323	2.84676e-05	-1.63723	-0.843862	5.04743e-05	-1.59191	-0.886307
44291177	chr7:44291177:T:C	5.23006e-09	-2.00972e-10	-1.32777	8.93295e-05	-2.00972e-10	-1.33753	0.000157667	-2.00972e-10	-1.3392
44291292	chr7:44291292:C:T	5.64947e-09	-2.00972e-10	-1.25063	9.50026e-05	-2.00972e-10	-1.27596	0.000167037	-2.00972e-10	-1.28147
44291304	chr7:44291304:G:A	1.46404e-09	-1.84931	-0.751682	2.59777e-05	-1.67992	-0.892706	4.57785e-05	-1.64288	-0.932996
44291377	chr7:44291377:G:A	1.55015e-09	-1.85257	-0.691268	2.88401e-05	-1.6293	-0.838799	5.09305e-05	-1.58775	-0.881475
44291383	chr7:44291383:C:T	8.95515e-09	-2.00972e-10	-0.789966	0.000173941	-2.00972e-10	-0.671146	0.000322699	-2.00972e-10	-0.622966
44291629	chr7:44291629:A:G	2.81795e-09	-0.775108	-1.17108	2.51437e-05	-1.48256	-1.12269	4.26296e-05	-1.5593	-1.08784
44291906	chr7:44291906:T:C	2.55735e-09	-0.701338	-1.34189	2.04523e-05	-1.45907	-1.35269	3.34703e-05	-1.54119	-1.34783
44291948	chr7:44291948:A:G	3.63204e-09	-0.442374	-1.25003	4.62024e-05	-0.801624	-1.19521	7.74338e-05	-0.894763	-1.1555
44292222	chr7:44292222:T:C	1.38295e-09	-1.85205	-0.805922	2.55016e-05	-1.6508	-0.940318	4.51714e-05	-1.61081	-0.978411
44292228	chr7:44292228:T:C	5.2576e-09	-2.00972e-10	-1.32252	8.95266e-05	-2.00972e-10	-1.33533	0.000157996	-2.00972e-10	-1.33712
44292579	chr7:44292579:T:G	3.75978e-09	-0.450577	-1.20726	4.82682e-05	-0.810544	-1.14254	8.1346e-05	-0.903494	-1.09748
44293056	chr7:44293056:GC:G	5.56675e-09	-1.5569	0.291516	5.98805e-05	-1.83034	0.0928284	9.94134e-05	-1.84221	0.0418119
44293179	chr7:44293179:G:T	6.52396e-09	-2.00972e-10	-1.10671	0.000122737	-2.00972e-10	-1.01982	0.000213058	-2.00972e-10	-1.03812
44293983	chr7:44293983:C:T	3.09721e-09	-0.698076	-1.15362	2.74679e-05	-1.43607	-1.08077	4.66076e-05	-1.51921	-1.03871
44293984	chr7:44293984:G:A	5.10224e-09	-2.00972e-10	-1.35251	8.79961e-05	-2.00972e-10	-1.35257	0.000155619	-2.00972e-10	-1.35228
44294017	chr7:44294017:A:T	5.1004e-09	-2.00972e-10	-1.35288	8.80517e-05	-2.00972e-10	-1.35194	0.00015574	-2.00972e-10	-1.3515
44294254	chr7:44294254:A:G	3.19256e-09	-0.633583	-1.18779	2.73187e-05	-1.40233	-1.11996	4.6066e-05	-1.4888	-1.08081
44294294	chr7:44294294:C:T	5.63864e-09	-2.00972e-10	-1.25255	9.15687e-05	-2.00972e-10	-1.31277	0.000162774	-2.00972e-10	-1.30732
44294360	chr7:44294360:C:T	1.2411e-08	-2.00972e-10	-0.463613	0.000208897	-2.00972e-10	-0.488022	0.000365368	-2.00972e-10	-0.498782
44294943	chr7:44294943:C:T	2.95667e-09	-0.559769	-1.33836	2.22768e-05	-1.37341	-1.3529	3.60723e-05	-1.46433	-1.34983
44295343	chr7:44295343:A:G	2.41291e-09	-0.757262	-1.3441	1.9825e-05	-1.49073	-1.35218	3.25893e-05	-1.56972	-1.34598
44295384	chr7:44295384:T:C	5.14443e-09	-2.00972e-10	-1.34428	8.83981e-05	-2.00972e-10	-1.34801	0.000156218	-2.00972e-10	-1.34843
44295556	chr7:44295556:A:T	1.46415e-09	-1.84959	-0.751334	2.61392e-05	-1.67211	-0.894321	4.61686e-05	-1.63354	-0.933847
44295652	chr7:44295652:T:C	3.21064e-09	-0.484611	-1.33111	2.47184e-05	-1.33461	-1.28771	4.09081e-05	-1.42911	-1.25925
44296229	chr7:44296229:C:T	1.47341e-09	-1.85009	-0.744521	2.63798e-05	-1.669	-0.888263	4.66075e-05	-1.62944	-0.928483
44296298	chr7:44296298:GA:G	5.40529e-09	-1.55572	0.260899	5.79004e-05	-1.83203	0.0608868	9.62571e-05	-1.8437	0.0110327
44296378	chr7:44296378:T:C	6.44602e-09	-2.00972e-10	-1.11873	0.000116734	-2.00972e-10	-1.06996	0.000209475	-2.00972e-10	-1.05508
44296379	chr7:44296379:C:T	6.46543e-09	-2.00972e-10	-1.11573	0.000117116	-2.00972e-10	-1.0667	0.000210179	-2.00972e-10	-1.05173
44297071	chr7:44297071:T:C	9.90708e-09	-2.00972e-10	-0.688945	0.000193049	-2.00972e-10	-0.566916	0.000355213	-2.00972e-10	-0.526967
44297227	chr7:44297227:G:A	5.76781e-09	-2.00972e-10	-1.2299	0.000103387	-2.00972e-10	-1.19138	0.000184858	-2.00972e-10	-1.1801
44297307	chr7:44297307:AAAG:A	3.14805e-09	-0.675153	-1.16026	4.51554e-05	-0.913831	-1.10592	7.80562e-05	-0.970839	-1.07142
44297586	chr7:44297586:G:A	5.13252e-09	-2.00972e-10	-1.3466	8.84786e-05	-2.00972e-10	-1.3471	0.000156303	-2.00972e-10	-1.34789
44298049	chr7:44298049:G:A	2.35536e-09	-0.773675	-1.35183	2.05415e-05	-1.45886	-1.34855	3.42748e-05	-1.52472	-1.34056
44298235	chr7:44298235:A:T	4.07799e-09	-1.57659	-3.49827e-10	6.70774e-05	-1.62402	-3.49827e-10	0.000117714	-1.63142	-3.49827e-10
44298605	chr7:44298605:G:A	1.57606e-09	-1.84942	-0.677843	2.77621e-05	-1.6736	-0.832592	4.88585e-05	-1.6346	-0.876158
44298756	chr7:44298756:A:C	2.78818e-09	-0.605224	-1.35158	2.16098e-05	-1.40868	-1.34803	3.53487e-05	-1.49539	-1.33904
44299807	chr7:44299807:A:G	2.09618e-09	-1.1468	-1.09527	2.19855e-05	-1.60966	-1.12982	3.69399e-05	-1.66387	-1.12652
44300109	chr7:44300109:G:A	1.6623e-09	-1.23326	-1.24073	2.26522e-05	-1.47521	-1.2344	3.9353e-05	-1.48487	-1.24225
44300181	chr7:44300181:T:C	6.36229e-09	-2.00972e-10	-1.13181	0.000115051	-2.00972e-10	-1.08448	0.000206372	-2.00972e-10	-1.07001
44300284	chr7:44300284:C:G	6.5445e-09	-2.00972e-10	-1.10357	0.000114316	-2.00972e-10	-1.0909	0.000203831	-2.00972e-10	-1.08239
44300456	chr7:44300456:C:T	5.64449e-09	-2.00972e-10	-1.25152	0.000100794	-2.00972e-10	-1.21679	0.000180072	-2.00972e-10	-1.20633
44300809	chr7:44300809:T:C	5.10136e-09	-2.00972e-10	-1.35269	8.79667e-05	-2.00972e-10	-1.3529	0.000155521	-2.00972e-10	-1.3529
44300908	chr7:44300908:A:G	7.06682e-09	-2.00972e-10	-1.02678	0.000120254	-2.00972e-10	-1.04026	0.000211429	-2.00972e-10	-1.0458
44301098	chr7:44301098:A:C	1.53323e-09	-1.38996	-1.16486	2.17202e-05	-1.59463	-1.15699	3.76953e-05	-1.60293	-1.16722
44301251	chr7:44301251:T:C	1.58566e-09	-1.85032	-0.670871	2.8251e-05	-1.6673	-0.821432	4.98482e-05	-1.62791	-0.862795
44301306	chr7:44301306:G:C	1.20834e-08	-2.00972e-10	-0.490362	0.000239369	-2.00972e-10	-0.351855	0.000445681	-2.00972e-10	-0.300083
44301339	chr7:44301339:G:A	5.89112e-09	-2.00972e-10	-1.20875	9.9167e-05	-2.00972e-10	-1.23306	0.000174601	-2.00972e-10	-1.23718
44301552	chr7:44301552:G:A	5.11573e-09	-2.00972e-10	-1.34987	8.86554e-05	-2.00972e-10	-1.34511	0.000156933	-2.00972e-10	-1.34386
44301645	chr7:44301645:C:T	1.16988e-08	-2.00972e-10	-0.522708	0.000231923	-2.00972e-10	-0.383459	0.000431564	-2.00972e-10	-0.33227
44301726	chr7:44301726:G:A	5.32218e-09	-1.31031	-3.49827e-10	8.30709e-05	-1.41017	-3.49827e-10	0.000150215	-1.38762	-3.49827e-10
44301903	chr7:44301903:T:C	3.34292e-09	-0.522475	-1.25288	2.47233e-05	-1.33732	-1.28479	3.91785e-05	-1.43007	-1.30149
44302001	chr7:44302001:A:T	1.52862e-09	-1.85054	-0.707295	2.72928e-05	-1.66457	-0.858669	4.81268e-05	-1.62479	-0.90106
44302203	chr7:44302203:A:G	1.70088e-09	-1.21036	-1.24069	1.90211e-05	-1.64388	-1.24043	3.19834e-05	-1.69422	-1.24025
44302629	chr7:44302629:C:T	5.13442e-09	-2.00972e-10	-1.34623	8.83653e-05	-2.00972e-10	-1.34838	0.000156229	-2.00972e-10	-1.34836
44302661	chr7:44302661:C:G	1.67252e-09	-1.26655	-1.20131	2.34837e-05	-1.47904	-1.19452	4.08157e-05	-1.48697	-1.20365
44303222	chr7:44303222:A:G	1.36599e-09	-1.84357	-0.826741	2.36566e-05	-1.70306	-0.963157	4.17417e-05	-1.66764	-1.00054
44303370	chr7:44303370:G:A	3.04136e-09	-0.769554	-1.10033	2.93013e-05	-1.32909	-1.12313	4.8811e-05	-1.39581	-1.11592
44304613	chr7:44304613:G:A	1.7337e-08	-0.129352	-3.49827e-10	0.000191388	-0.575559	-3.49827e-10	0.000341944	-0.565038	-3.49827e-10
44304667	chr7:44304667:A:C	5.7843e-09	-2.00972e-10	-1.22705	0.000103724	-2.00972e-10	-1.18813	0.000185525	-2.00972e-10	-1.17649
44304969	chr7:44304969:T:TAGAGAAGGACTTTTTAAAACCATAGGC	6.30101e-09	-2.00972e-10	-1.14148	0.000105549	-2.00972e-10	-1.17069	0.000185568	-2.00972e-10	-1.17627
44304988	chr7:44304988:AC:A	1.00429e-08	-0.675326	-3.49827e-10	0.0001619	-0.742881	-3.49827e-10	0.000284029	-0.750608	-3.49827e-10
44305141	chr7:44305141:C:T	5.12699e-09	-2.00972e-10	-1.34768	8.82767e-05	-2.00972e-10	-1.34939	0.00015605	-2.00972e-10	-1.34951
44305187	chr7:44305187:G:A	9.92509e-09	-2.00972e-10	-0.687129	0.000183848	-2.00972e-10	-0.615751	0.000332404	-2.00972e-10	-0.593333
44305774	chr7:44305774:C:T	5.41557e-09	-2.00972e-10	-1.29292	9.2006e-05	-2.00972e-10	-1.30801	0.000162186	-2.00972e-10	-1.31094
44306132	chr7:44306132:T:C	5.25484e-09	-2.00972e-10	-1.32304	9.16012e-05	-2.00972e-10	-1.31242	0.000162474	-2.00972e-10	-1.30917
44306276	chr7:44306276:C:T	1.76507e-09	-1.84177	-0.572228	2.9407e-05	-1.71244	-0.73619	5.1361e-05	-1.67763	-0.783172
44306346	chr7:44306346:G:A	1.00934e-08	-2.00972e-10	-0.670317	0.000184715	-2.00972e-10	-0.61105	0.000335725	-2.00972e-10	-0.583394
44306604	chr7:44306604:C:T	5.42977e-09	-2.00972e-10	-1.2903	8.95268e-05	-2.00972e-10	-1.33532	0.000158741	-2.00972e-10	-1.33241
44306647	chr7:44306647:T:C	6.32811e-09	-2.00972e-10	-1.13719	9.98872e-05	-2.00972e-10	-1.22582	0.000177982	-2.00972e-10	-1.218
44306708	chr7:44306708:A:G	1.63686e-09	-1.32606	-1.16336	2.56432e-05	-1.37806	-1.20752	4.37163e-05	-1.4118	-1.21016
44308201	chr7:44308201:T:C	9.78617e-10	-1.81952	-1.18428	1.58075e-05	-1.84055	-1.22883	2.73846e-05	-1.83787	-1.25184
44308447	chr7:44308447:G:A	1.11735e-08	-2.00972e-10	-0.568651	0.000203392	-2.00972e-10	-0.514727	0.000367552	-2.00972e-10	-0.49282
44308581	chr7:44308581:G:A	9.13149e-09	-2.00972e-10	-0.770466	0.000164803	-2.00972e-10	-0.725114	0.000296004	-2.00972e-10	-0.709313
44308829	chr7:44308829:G:A	1.10982e-08	-2.00972e-10	-0.575413	0.00017557	-2.00972e-10	-0.661824	0.000319249	-2.00972e-10	-0.633716
44309175	chr7:44309175:A:G	1.27891e-09	-1.80717	-0.929017	2.23458e-05	-1.79126	-0.931963	4.05275e-05	-1.76987	-0.927838
44309394	chr7:44309394:A:C	1.17206e-08	-2.00972e-10	-0.52085	0.00018477	-2.00972e-10	-0.610749	0.000336284	-2.00972e-10	-0.581729
44309437	chr7:44309437:G:A	9.87771e-09	-0.691914	-3.49827e-10	0.0001593	-0.759075	-3.49827e-10	0.000279392	-0.767069	-3.49827e-10
44309464	chr7:44309464:C:T	5.23133e-09	-2.00972e-10	-1.32753	9.14764e-05	-2.00972e-10	-1.31378	0.000162473	-2.00972e-10	-1.30917
44309831	chr7:44309831:GCGTC:G	2.7273e-09	-1.83744	-0.141445	4.91745e-05	-1.74543	-0.189054	9.19934e-05	-1.71984	-0.158134
44310014	chr7:44310014:C:T	3.63334e-09	-0.349626	-1.34242	4.38176e-05	-0.707346	-1.34248	7.68102e-05	-0.718058	-1.34029
44310037	chr7:44310037:A:C	7.13196e-09	-2.00972e-10	-1.01761	0.000119815	-2.00972e-10	-1.04392	0.000210259	-2.00972e-10	-1.05134
44310204	chr7:44310204:A:G	5.36732e-09	-2.00972e-10	-1.30186	9.3468e-05	-2.00972e-10	-1.29224	0.00016597	-2.00972e-10	-1.28788
44311424	chr7:44311424:A:T	1.18453e-08	-2.00972e-10	-0.510267	0.000187253	-2.00972e-10	-0.597401	0.000341247	-2.00972e-10	-0.567079
44311516	chr7:44311516:G:T	6.49342e-09	-2.00972e-10	-1.1114	0.000109135	-2.00972e-10	-1.13727	0.0001917	-2.00972e-10	-1.14375
44311659	chr7:44311659:G:A	2.99048e-09	-1.33658	-0.550178	3.23809e-05	-1.72975	-0.622545	5.53412e-05	-1.76699	-0.619175
44311934	chr7:44311934:C:T	7.09469e-09	-2.00972e-10	-1.02285	0.000131079	-2.00972e-10	-0.954065	0.000237958	-2.00972e-10	-0.927591
44312011	chr7:44312011:C:T	3.65797e-09	-1.68529	-3.49827e-10	5.90587e-05	-1.75133	-3.49827e-10	0.00010395	-1.75578	-3.49827e-10
44312899	chr7:44312899:G:A	2.9406e-09	-1.83177	-0.0718055	6.6337e-05	-1.42113	-0.213986	0.000118022	-1.37699	-0.251826
44312968	chr7:44312968:C:A	1.80578e-09	-1.83632	-0.554881	4.11644e-05	-1.44191	-0.670374	7.3746e-05	-1.40011	-0.698945
44313772	chr7:44313772:GC:G	9.6943e-09	-2.00972e-10	-0.710657	0.000155339	-2.00972e-10	-0.784255	0.000281946	-2.00972e-10	-0.757969
44314010	chr7:44314010:G:A	8.52153e-10	-1.78969	-1.35249	1.44889e-05	-1.80362	-1.35286	2.6057e-05	-1.78652	-1.35288
44314172	chr7:44314172:C:T	5.85679e-09	-0.526977	-0.687616	3.90175e-05	-1.41439	-0.751463	6.25621e-05	-1.5087	-0.754822
44314666	chr7:44314666:C:T	1.34623e-09	-1.8484	-0.836488	2.79595e-05	-1.51816	-0.980943	4.92577e-05	-1.47965	-1.02297
44314935	chr7:44314935:C:T	5.94131e-09	-1.20027	-3.49827e-10	7.42026e-05	-1.52306	-3.49827e-10	0.000121322	-1.60123	-3.49827e-10
44315031	chr7:44315031:A:C	8.81888e-10	-1.76268	-1.3452	1.49026e-05	-1.78045	-1.34787	2.68569e-05	-1.75984	-1.34932
44315312	chr7:44315312:C:T	1.48855e-08	-2.00972e-10	-0.281809	0.000293478	-2.00972e-10	-0.148061	0.000542558	-2.00972e-10	-0.103391
44315433	chr7:44315433:G:A	9.34996e-09	-2.00972e-10	-0.746823	0.000158339	-2.00972e-10	-0.765124	0.000278099	-2.00972e-10	-0.77171
44315441	chr7:44315441:C:G	5.20165e-09	-0.626037	-0.707181	3.61487e-05	-1.47164	-0.770581	5.8363e-05	-1.55896	-0.774043
44316358	chr7:44316358:T:C	8.6593e-09	-2.00972e-10	-0.82356	0.000156982	-2.00972e-10	-0.773732	0.000284756	-2.00972e-10	-0.748052
44316966	chr7:44316966:A:G	5.12564e-09	-2.00972e-10	-1.34794	8.8577e-05	-2.00972e-10	-1.34599	0.000156524	-2.00972e-10	-1.34648
44317104	chr7:44317104:C:G	8.55641e-09	-2.00972e-10	-0.835514	0.000144855	-2.00972e-10	-0.854131	0.000253836	-2.00972e-10	-0.862999
44317167	chr7:44317167:T:C	9.16601e-09	-2.00972e-10	-0.766693	0.000147339	-2.00972e-10	-0.837129	0.00026709	-2.00972e-10	-0.8121
44317188	chr7:44317188:T:A	3.62109e-09	-0.5445	-1.15092	2.5094e-05	-1.43809	-1.16914	4.00294e-05	-1.53226	-1.17781
44317201	chr7:44317201:G:A	2.05896e-09	-1.85255	-0.407445	4.05624e-05	-1.58919	-0.537826	7.17625e-05	-1.55664	-0.569682
44318031	chr7:44318031:T:C	8.71791e-10	-1.76671	-1.35269	1.50328e-05	-1.76675	-1.35288	2.72595e-05	-1.74142	-1.35286
44318051	chr7:44318051:A:G	8.04413e-09	-2.00972e-10	-0.897252	0.000122383	-2.00972e-10	-1.02271	0.000218754	-2.00972e-10	-1.01174
44318474	chr7:44318474:G:A	9.05333e-10	-1.78454	-1.2971	1.55353e-05	-1.78497	-1.30178	2.79583e-05	-1.76217	-1.30681
44318879	chr7:44318879:G:A	2.24732e-09	-0.848227	-1.32423	2.94533e-05	-1.1597	-1.28735	4.95393e-05	-1.23608	-1.26084
44319336	chr7:44319336:A:G	3.19322e-09	-0.811119	-1.01005	4.51607e-05	-1.1305	-0.889139	7.93541e-05	-1.20839	-0.817373
44320187	chr7:44320187:T:C	5.82001e-09	-2.00972e-10	-1.22089	0.000105573	-2.00972e-10	-1.17046	0.000190054	-2.00972e-10	-1.15238
44320562	chr7:44320562:G:A	7.78612e-09	-2.00972e-10	-0.929852	0.000128138	-2.00972e-10	-0.976754	0.000224993	-2.00972e-10	-0.983614
44320879	chr7:44320879:G:A	1.56301e-08	-2.00972e-10	-0.232995	0.000264375	-2.00972e-10	-0.252492	0.000462171	-2.00972e-10	-0.26375
44321420	chr7:44321420:A:G	1.45486e-08	-2.00972e-10	-0.304698	0.000245982	-2.00972e-10	-0.324603	0.000437452	-2.00972e-10	-0.318719
44322007	chr7:44322007:C:A	6.31506e-09	-2.00972e-10	-1.13926	0.000112344	-2.00972e-10	-1.10829	0.000202112	-2.00972e-10	-1.09087
44322024	chr7:44322024:T:C	5.68036e-09	-0.478068	-0.767111	4.17809e-05	-1.28547	-0.811958	6.70915e-05	-1.34614	-0.847492
44322072	chr7:44322072:A:G	5.63847e-09	-2.00972e-10	-1.25258	9.92174e-05	-2.00972e-10	-1.23255	0.000176246	-2.00972e-10	-1.22781
44322342	chr7:44322342:G:A	2.29593e-09	-0.808234	-1.34282	2.88249e-05	-1.11793	-1.3507	4.7231e-05	-1.19181	-1.35283
44322814	chr7:44322814:G:A	6.10083e-09	-2.00972e-10	-1.17377	0.000105691	-2.00972e-10	-1.16934	0.000186726	-2.00972e-10	-1.17004
44322815	chr7:44322815:C:G	6.10083e-09	-2.00972e-10	-1.17377	0.000105691	-2.00972e-10	-1.16934	0.000186726	-2.00972e-10	-1.17004
44323101	chr7:44323101:C:T	5.11542e-09	-2.00972e-10	-1.34994	8.83524e-05	-2.00972e-10	-1.34853	0.000156134	-2.00972e-10	-1.34897
44323113	chr7:44323113:C:T	5.15509e-09	-2.00972e-10	-1.34221	8.96793e-05	-2.00972e-10	-1.33362	0.000158823	-2.00972e-10	-1.33189
44323642	chr7:44323642:G:C	1.62535e-08	-2.00972e-10	-0.193889	0.000273117	-2.00972e-10	-0.21996	0.000479043	-2.00972e-10	-0.227895
44323692	chr7:44323692:G:A	5.13734e-09	-2.00972e-10	-1.34566	8.92705e-05	-2.00972e-10	-1.33819	0.000158063	-2.00972e-10	-1.33669
44323735	chr7:44323735:A:G	6.14127e-09	-2.00972e-10	-1.16716	0.000112107	-2.00972e-10	-1.1104	0.000202447	-2.00972e-10	-1.08921
44324143	chr7:44324143:C:T	9.70709e-09	-2.00972e-10	-0.709338	0.000174619	-2.00972e-10	-0.667255	0.000312143	-2.00972e-10	-0.656223
44324412	chr7:44324412:GA:G	1.33714e-09	-1.33876	-1.3529	1.53204e-05	-1.75043	-1.35025	2.6564e-05	-1.76934	-1.35079
44324614	chr7:44324614:C:T	5.11457e-09	-2.00972e-10	-1.3501	8.82973e-05	-2.00972e-10	-1.34915	0.000156012	-2.00972e-10	-1.34975
44325307	chr7:44325307:C:T	8.21087e-10	-1.82746	-1.35186	1.42007e-05	-1.82422	-1.35236	2.54981e-05	-1.80835	-1.35273
44325857	chr7:44325857:C:G	1.45059e-08	-2.00972e-10	-0.307639	0.000235385	-2.00972e-10	-0.368639	0.000411712	-2.00972e-10	-0.379361
44325937	chr7:44325937:C:T	5.21849e-09	-2.00972e-10	-1.32999	8.97944e-05	-2.00972e-10	-1.33234	0.000158589	-2.00972e-10	-1.33337
44325950	chr7:44325950:C:T	1.32472e-09	-1.81061	-0.89038	2.01234e-05	-1.80997	-1.01801	3.45474e-05	-1.80737	-1.04998
44326264	chr7:44326264:C:T	1.96856e-09	-1.76247	-0.542426	3.25336e-05	-1.84527	-0.502318	5.81008e-05	-1.84491	-0.492593
44326599	chr7:44326599:A:G	5.83188e-09	-2.00972e-10	-1.21886	9.85083e-05	-2.00972e-10	-1.23972	0.000173457	-2.00972e-10	-1.24376
44326791	chr7:44326791:A:G	4.16331e-09	-1.55588	-3.49827e-10	9.94891e-05	-1.22981	-3.49827e-10	0.000176303	-1.22748	-3.49827e-10
44327136	chr7:44327136:T:C	2.16916e-09	-0.855885	-1.35197	2.74518e-05	-1.16673	-1.3507	4.5301e-05	-1.24244	-1.34392
44327693	chr7:44327693:C:T	4.87783e-09	-0.500747	-0.896747	5.53121e-05	-0.822188	-0.994683	8.82101e-05	-0.906315	-1.01365
44327697	chr7:44327697:C:T	5.10084e-09	-2.00972e-10	-1.35279	8.81307e-05	-2.00972e-10	-1.35104	0.000155893	-2.00972e-10	-1.35052
44328059	chr7:44328059:G:A	5.44139e-09	-2.00972e-10	-1.28816	9.28382e-05	-2.00972e-10	-1.299	0.00016376	-2.00972e-10	-1.30128
44328064	chr7:44328064:C:A	5.15601e-09	-2.00972e-10	-1.34203	8.98216e-05	-2.00972e-10	-1.33204	0.000159821	-2.00972e-10	-1.32563
44329535	chr7:44329535:C:T	6.58855e-09	-2.00972e-10	-1.09686	0.00011205	-2.00972e-10	-1.11091	0.000197258	-2.00972e-10	-1.11517
44330451	chr7:44330451:C:G	2.12899e-09	-1.64317	-0.583376	2.88437e-05	-1.77947	-0.688499	4.84338e-05	-1.78149	-0.738
44331056	chr7:44331056:C:T	1.35581e-09	-1.41016	-1.26763	1.57738e-05	-1.77099	-1.30052	2.75582e-05	-1.77697	-1.30641
44331110	chr7:44331110:C:T	5.57761e-09	-2.00972e-10	-1.26343	9.44099e-05	-2.00972e-10	-1.28222	0.000166284	-2.00972e-10	-1.28599
44331919	chr7:44331919:G:A	1.27671e-09	-1.39219	-1.34572	1.50221e-05	-1.76744	-1.3529	2.63938e-05	-1.77408	-1.35248
44332038	chr7:44332038:G:A	1.32244e-09	-1.35594	-1.34677	1.53116e-05	-1.7484	-1.35285	2.68813e-05	-1.75543	-1.35282
44332235	chr7:44332235:G:C	5.57748e-09	-2.00972e-10	-1.26346	0.000105308	-2.00972e-10	-1.17297	0.000184429	-2.00972e-10	-1.18242
44332250	chr7:44332250:G:A	1.26529e-09	-1.65007	-1.09682	2.0464e-05	-1.81602	-0.99517	3.69944e-05	-1.81664	-0.972282
44332588	chr7:44332588:G:A	1.29566e-09	-1.58675	-1.13642	2.0102e-05	-1.78778	-1.04126	3.62932e-05	-1.78844	-1.01962
44332627	chr7:44332627:C:T	1.48405e-09	-1.85046	-0.736956	3.09188e-05	-1.73294	-0.665557	5.54384e-05	-1.71671	-0.6677
44332638	chr7:44332638:A:G	5.34211e-09	-2.00972e-10	-1.30657	9.32393e-05	-2.00972e-10	-1.29469	0.000165023	-2.00972e-10	-1.2936
44332899	chr7:44332899:AAAAG:A	5.20076e-09	-2.00972e-10	-1.33339	9.08445e-05	-2.00972e-10	-1.32071	0.000161285	-2.00972e-10	-1.31651
44334129	chr7:44334129:TG:T	5.94169e-09	-2.00972e-10	-1.2002	0.00010225	-2.00972e-10	-1.20244	0.000180031	-2.00972e-10	-1.20656
44334457	chr7:44334457:C:T	5.3476e-08	0.997037	-3.49827e-10	0.000397977	0.156532	-3.49827e-10	0.000713573	0.170599	-3.49827e-10
44334493	chr7:44334493:C:T	6.85276e-09	-2.00972e-10	-1.05754	0.000117657	-2.00972e-10	-1.06209	0.000206533	-2.00972e-10	-1.06922
44335328	chr7:44335328:C:G	1.27571e-09	-1.8522	-0.886487	2.5151e-05	-1.7569	-0.848068	4.49708e-05	-1.74253	-0.851144
44335609	chr7:44335609:G:A	7.07288e-09	-2.00972e-10	-1.02593	0.000119656	-2.00972e-10	-1.04525	0.000210326	-2.00972e-10	-1.05103
44335719	chr7:44335719:C:T	1.51502e-09	-1.52833	-1.03843	2.59028e-05	-1.42014	-1.15537	4.25367e-05	-1.45618	-1.19314
44335788	chr7:44335788:A:G	6.81277e-09	-2.00972e-10	-1.0634	0.000116709	-2.00972e-10	-1.07018	0.000205049	-2.00972e-10	-1.07644
44336910	chr7:44336910:G:A	8.05507e-10	-1.8459	-1.35258	1.39422e-05	-1.85246	-1.34248	2.48524e-05	-1.85234	-1.33439
44337062	chr7:44337062:A:T	4.19679e-09	-1.58128	0.0334026	7.08695e-05	-1.84396	0.27494	0.000136929	-1.84735	0.367127
44337079	chr7:44337079:A:G	3.52601e-09	-1.72203	-3.49827e-10	5.59945e-05	-1.80461	-3.49827e-10	9.89307e-05	-1.80527	-3.49827e-10
44337186	chr7:44337186:G:A	1.24206e-09	-1.665	-1.10042	1.87798e-05	-1.73608	-1.16101	3.24681e-05	-1.74921	-1.17022
44337410	chr7:44337410:GA:G	4.2718e-09	-1.53016	-3.49827e-10	8.52229e-05	-1.38459	-3.49827e-10	0.000149564	-1.39196	-3.49827e-10
44337572	chr7:44337572:A:G	3.13648e-09	-0.851071	-0.988024	3.68491e-05	-1.1756	-1.04743	5.8567e-05	-1.25735	-1.07216
44337801	chr7:44337801:T:G	4.8008e-09	-1.41341	-3.49827e-10	6.70097e-05	-1.62502	-3.49827e-10	0.0001168	-1.63922	-3.49827e-10
44338308	chr7:44338308:T:C	1.97303e-09	-1.00399	-1.29864	1.8484e-05	-1.63328	-1.27968	3.19167e-05	-1.66461	-1.27195
44338337	chr7:44338337:A:G	1.54728e-08	-2.00972e-10	-0.243108	0.000280614	-2.00972e-10	-0.192884	0.000505554	-2.00972e-10	-0.17403
44338344	chr7:44338344:T:G	4.61736e-09	-0.676158	-0.776212	4.4352e-05	-1.29784	-0.739867	7.70555e-05	-1.34011	-0.715048
44338371	chr7:44338371:T:C	1.66996e-08	-2.00972e-10	-0.166808	0.000318415	-2.00972e-10	-0.066508	0.000603	-2.00972e-10	0.00223069
44338415	chr7:44338415:G:T	2.595e-09	-1.67967	-0.348938	4.61099e-05	-1.85223	-0.146604	8.76699e-05	-1.85248	-0.0736295
44338605	chr7:44338605:A:AG	3.86986e-09	-1.57423	-0.0547485	7.0816e-05	-1.83718	0.267402	0.000140819	-1.83951	0.387301
44339039	chr7:44339039:G:C	5.84846e-09	-2.00972e-10	-1.21602	0.000103717	-2.00972e-10	-1.1882	0.000184444	-2.00972e-10	-1.18234
44340521	chr7:44340521:C:T	5.65826e-09	-2.00972e-10	-1.24908	9.945e-05	-2.00972e-10	-1.23021	0.000177788	-2.00972e-10	-1.21909
44340739	chr7:44340739:T:C	5.67906e-09	-2.00972e-10	-1.24541	9.98471e-05	-2.00972e-10	-1.22622	0.000178535	-2.00972e-10	-1.2149
44340986	chr7:44340986:G:A	1.07642e-09	-1.85082	-1.05773	2.35683e-05	-1.71931	-0.950651	4.4638e-05	-1.7092	-0.891905
44341689	chr7:44341689:C:T	5.75179e-09	-2.00972e-10	-1.23268	0.000101296	-2.00972e-10	-1.21182	0.000179809	-2.00972e-10	-1.20779
44342620	chr7:44342620:G:A	1.95988e-08	-2.00972e-10	-0.00672556	0.000374393	-2.00972e-10	0.0954438	0.000694129	-2.00972e-10	0.142972
44342711	chr7:44342711:C:T	7.33092e-09	-2.00972e-10	-0.990094	0.000129078	-2.00972e-10	-0.969447	0.000226256	-2.00972e-10	-0.978021
44342759	chr7:44342759:C:T	5.10253e-09	-2.00972e-10	-1.35246	8.81277e-05	-2.00972e-10	-1.35107	0.000155924	-2.00972e-10	-1.35032
44342857	chr7:44342857:AAT:A	5.61959e-09	-1.25594	-3.49827e-10	8.65776e-05	-1.36882	-3.49827e-10	0.00015557	-1.35259	-3.49827e-10
44343801	chr7:44343801:AG:A	2.2978e-08	-1.65004	1.80238	0.000521329	-1.83722	2.26374	0.00108405	-1.83927	2.42805
44344674	chr7:44344674:G:T	3.79199e-09	-0.393744	-1.25556	4.77011e-05	-0.694302	-1.27061	7.25886e-05	-0.843084	-1.27179
44344917	chr7:44344917:T:G	8.53944e-09	-2.00972e-10	-0.837499	0.00013919	-2.00972e-10	-0.894022	0.00024339	-2.00972e-10	-0.90502
44345945	chr7:44345945:A:G	8.49093e-09	-2.00972e-10	-0.843197	0.000141986	-2.00972e-10	-0.874132	0.000249619	-2.00972e-10	-0.879751
44346950	chr7:44346950:A:G	5.11571e-09	-2.00972e-10	-1.34988	8.88056e-05	-2.00972e-10	-1.34341	0.000157643	-2.00972e-10	-1.33935
44347415	chr7:44347415:G:A	1.97158e-09	-1.00845	-1.29491	3.5163e-05	-0.942259	-1.32761	5.76012e-05	-1.00886	-1.33728
44347461	chr7:44347461:T:C	8.32671e-09	-2.00972e-10	-0.862726	0.000148839	-2.00972e-10	-0.826996	0.000266989	-2.00972e-10	-0.81248
44348278	chr7:44348278:G:T	4.57942e-09	-0.162031	-1.29859	5.67939e-05	-0.485005	-1.30543	8.58392e-05	-0.642851	-1.30436
44348821	chr7:44348821:C:T	3.74195e-09	-1.66259	-3.49827e-10	7.09886e-05	-1.56734	-3.49827e-10	0.000125701	-1.56578	-3.49827e-10
44348895	chr7:44348895:T:A	1.99687e-09	-1.69926	-0.591351	3.27865e-05	-1.85255	-0.487298	6.12081e-05	-1.85257	-0.432839
44348964	chr7:44348964:A:C	8.35609e-09	-2.00972e-10	-0.859203	0.000150033	-2.00972e-10	-0.819009	0.000270378	-2.00972e-10	-0.799867
44349020	chr7:44349020:C:T	2.53099e-09	-1.72172	-0.331867	4.97447e-05	-1.82715	-0.0958111	9.8085e-05	-1.83464	0.0207847
44349200	chr7:44349200:C:T	1.01026e-08	-2.00972e-10	-0.669403	0.000169388	-2.00972e-10	-0.69767	0.000296107	-2.00972e-10	-0.708964
44349320	chr7:44349320:G:A	5.9396e-09	-2.00972e-10	-1.20055	0.000104811	-2.00972e-10	-1.17771	0.000186138	-2.00972e-10	-1.1732
44349758	chr7:44349758:G:GC	6.07679e-09	-2.00972e-10	-1.17772	0.000108193	-2.00972e-10	-1.14595	0.000192533	-2.00972e-10	-1.13942
44349798	chr7:44349798:G:A	5.4306e-09	-2.00972e-10	-1.29014	9.19871e-05	-2.00972e-10	-1.30821	0.000161818	-2.00972e-10	-1.31322
44349871	chr7:44349871:C:T	4.07002e-09	-1.57855	-3.49827e-10	5.75651e-05	-1.77695	-3.49827e-10	0.000100336	-1.79116	-3.49827e-10
44350255	chr7:44350255:G:A	5.1182e-09	-2.00972e-10	-1.34939	8.87189e-05	-2.00972e-10	-1.34439	0.000156889	-2.00972e-10	-1.34415
44350263	chr7:44350263:C:T	3.28578e-09	-1.79259	-3.49827e-10	5.4679e-05	-1.82838	-3.49827e-10	9.63946e-05	-1.83124	-3.49827e-10
44350421	chr7:44350421:T:G	1.95616e-09	-1.70258	-0.608626	3.21864e-05	-1.85257	-0.505744	6.00296e-05	-1.85253	-0.452316
44350463	chr7:44350463:A:G	3.41932e-09	-1.69677	-0.0559835	6.96551e-05	-1.85246	0.26615	0.000138671	-1.85216	0.38458
44350871	chr7:44350871:C:A	5.84712e-09	-2.00972e-10	-1.21625	0.00010308	-2.00972e-10	-1.19436	0.000183008	-2.00972e-10	-1.19015
44352557	chr7:44352557:T:C	5.57607e-09	-2.00972e-10	-1.26371	9.63637e-05	-2.00972e-10	-1.26173	0.000171235	-2.00972e-10	-1.25665
44352796	chr7:44352796:T:C	8.45729e-09	-2.00972e-10	-0.847166	0.000141449	-2.00972e-10	-0.877926	0.000248679	-2.00972e-10	-0.883523
44352847	chr7:44352847:G:A	1.2092e-09	-1.84941	-0.942824	2.12629e-05	-1.83938	-0.933516	3.77808e-05	-1.84209	-0.92579
44353029	chr7:44353029:C:T	5.10915e-09	-2.00972e-10	-1.35116	8.85879e-05	-2.00972e-10	-1.34587	0.000156609	-2.00972e-10	-1.34594
44353655	chr7:44353655:C:T	5.12285e-09	-2.00972e-10	-1.34848	8.8844e-05	-2.00972e-10	-1.34298	0.000157114	-2.00972e-10	-1.34272
44354882	chr7:44354882:T:G	1.40279e-09	-1.81662	-0.827111	2.51369e-05	-1.78856	-0.816965	4.46289e-05	-1.79403	-0.807277
44354987	chr7:44354987:C:T	2.05534e-09	-1.02775	-1.234	2.17145e-05	-1.54211	-1.20977	3.74319e-05	-1.5772	-1.19996
44355297	chr7:44355297:T:C	5.10633e-09	-2.00972e-10	-1.35171	8.8373e-05	-2.00972e-10	-1.3483	0.000156268	-2.00972e-10	-1.34811
44355975	chr7:44355975:T:TTTTTG	6.28931e-09	-2.00972e-10	-1.14334	0.0001096	-2.00972e-10	-1.13303	0.000195313	-2.00972e-10	-1.12508
44356105	chr7:44356105:G:A	5.13148e-09	-2.00972e-10	-1.3468	8.90611e-05	-2.00972e-10	-1.34054	0.000157502	-2.00972e-10	-1.34025
44356135	chr7:44356135:G:A	5.3522e-09	-2.00972e-10	-1.30469	9.3284e-05	-2.00972e-10	-1.29421	0.000164218	-2.00972e-10	-1.29849
44357888	chr7:44357888:C:T	5.15104e-09	-2.00972e-10	-1.343	8.92576e-05	-2.00972e-10	-1.33834	0.000158207	-2.00972e-10	-1.33578
44358432	chr7:44358432:G:A	5.68655e-09	-2.00972e-10	-1.24409	9.66337e-05	-2.00972e-10	-1.25894	0.000170782	-2.00972e-10	-1.2593
44358544	chr7:44358544:A:G	6.39211e-09	-2.00972e-10	-1.12713	0.000107146	-2.00972e-10	-1.15567	0.000187958	-2.00972e-10	-1.16347
44358801	chr7:44358801:T:C	6.76097e-09	-1.07103	-3.49827e-10	8.00393e-05	-1.44734	-3.49827e-10	0.000128855	-1.541	-3.49827e-10
44359049	chr7:44359049:C:T	2.54241e-09	-0.811543	-1.23754	2.31968e-05	-1.47228	-1.21357	3.96156e-05	-1.51644	-1.20402
44359848	chr7:44359848:A:T	3.59513e-09	-1.70261	-3.49827e-10	6.21939e-05	-1.69961	-3.49827e-10	0.000109209	-1.70642	-3.49827e-10
44360230	chr7:44360230:G:A	3.41708e-08	-2.00972e-10	0.549178	0.000662489	-2.00972e-10	0.666142	0.00127597	-2.00972e-10	0.751777
44360561	chr7:44360561:A:G	5.10804e-09	-2.00972e-10	-1.35138	8.8432e-05	-2.00972e-10	-1.34763	0.000156372	-2.00972e-10	-1.34745
44360930	chr7:44360930:G:A	5.742e-09	-1.6186	0.384212	0.000112446	-1.84663	0.739241	0.000226548	-1.84798	0.87125
44361073	chr7:44361073:G:T	5.55023e-09	-1.65606	0.3877	0.000112252	-1.85111	0.741993	0.000226306	-1.85174	0.873938
44361283	chr7:44361283:G:A	7.89621e-09	-2.00972e-10	-0.915812	0.000116123	-2.00972e-10	-1.07521	0.000206751	-2.00972e-10	-1.06817
44361331	chr7:44361331:G:A	2.52516e-09	-0.820007	-1.23588	2.31441e-05	-1.47654	-1.21158	3.95567e-05	-1.51996	-1.20199
44362093	chr7:44362093:C:T	8.00579e-09	-2.00972e-10	-0.902029	0.000130984	-2.00972e-10	-0.95479	0.000229235	-2.00972e-10	-0.96494
44362328	chr7:44362328:C:T	5.11984e-09	-2.00972e-10	-1.34907	8.87844e-05	-2.00972e-10	-1.34365	0.000157003	-2.00972e-10	-1.34342
44362591	chr7:44362591:A:G	1.17063e-09	-1.70913	-1.11552	1.82074e-05	-1.85254	-1.07549	3.28122e-05	-1.85257	-1.05631
44362777	chr7:44362777:G:A	3.82566e-09	-1.63913	-0.00133493	7.42903e-05	-1.84929	0.327408	0.00014807	-1.85028	0.448278
44363230	chr7:44363230:C:T	3.46772e-09	-1.7387	-3.49827e-10	7.76868e-05	-1.47718	-3.49827e-10	0.000133061	-1.50888	-3.49827e-10
44363508	chr7:44363508:T:C	4.25263e-09	-1.73985	0.20519	9.19965e-05	-1.8525	0.544384	0.000184839	-1.85234	0.672142
44363553	chr7:44363553:G:A	5.53787e-09	-2.00972e-10	-1.27058	9.73232e-05	-2.00972e-10	-1.25182	0.000172221	-2.00972e-10	-1.25091
44364008	chr7:44364008:T:C	1.72863e-09	-1.20436	-1.23051	1.97036e-05	-1.64275	-1.20631	3.41751e-05	-1.67149	-1.1967
44364244	chr7:44364244:G:T	1.17123e-09	-1.69863	-1.12551	1.80995e-05	-1.84717	-1.08681	3.26056e-05	-1.8475	-1.06771
44364881	chr7:44364881:C:A	5.11819e-09	-2.00972e-10	-1.34939	8.87405e-05	-2.00972e-10	-1.34415	0.000156924	-2.00972e-10	-1.34392
44365410	chr7:44365410:T:C	1.7652e-09	-1.12591	-1.28802	1.90608e-05	-1.58909	-1.29314	3.26145e-05	-1.62039	-1.29454
44365686	chr7:44365686:G:GA	1.21219e-09	-1.70019	-1.08958	1.8804e-05	-1.84774	-1.04806	3.39207e-05	-1.84807	-1.02759
44365708	chr7:44365708:G:A	3.22259e-09	-1.81201	-3.49827e-10	8.67325e-05	-1.36703	-3.49827e-10	0.00014847	-1.3993	-3.49827e-10
44366114	chr7:44366114:C:T	5.11864e-09	-2.00972e-10	-1.34931	8.87521e-05	-2.00972e-10	-1.34402	0.000156945	-2.00972e-10	-1.34379
44366173	chr7:44366173:C:T	5.12206e-09	-2.00972e-10	-1.34864	8.88436e-05	-2.00972e-10	-1.34298	0.000157109	-2.00972e-10	-1.34275
44367001	chr7:44367001:G:A	1.20312e-09	-1.59297	-1.20431	1.68245e-05	-1.83541	-1.17162	3.01584e-05	-1.83694	-1.15628
44367154	chr7:44367154:A:G	3.90612e-08	-2.00972e-10	0.682936	0.000760096	-2.00972e-10	0.803583	0.00146819	-2.00972e-10	0.892102
44367363	chr7:44367363:G:A	5.21357e-09	-2.00972e-10	-1.33093	9.09771e-05	-2.00972e-10	-1.31925	0.000160935	-2.00972e-10	-1.31868
44367904	chr7:44367904:C:T	7.80212e-09	-2.00972e-10	-0.927799	0.000127664	-2.00972e-10	-0.98046	0.000222665	-2.00972e-10	-0.99402
44368458	chr7:44368458:C:T	9.78394e-09	-2.00972e-10	-0.701452	0.000163729	-2.00972e-10	-0.73165	0.00028643	-2.00972e-10	-0.74219
44368534	chr7:44368534:C:A	4.29345e-09	-1.72005	0.194945	9.12015e-05	-1.85231	0.535517	0.000183024	-1.85246	0.662386
44368962	chr7:44368962:C:A	5.9281e-09	-2.00972e-10	-1.20249	0.000103728	-2.00972e-10	-1.18809	0.000185303	-2.00972e-10	-1.17769
44368996	chr7:44368996:A:C	1.76256e-09	-1.63195	-0.783479	2.81825e-05	-1.83591	-0.655248	5.18791e-05	-1.83694	-0.613827
44369018	chr7:44369018:T:C	4.22219e-09	-1.72979	0.187949	9.05309e-05	-1.85257	0.528395	0.000181683	-1.85257	0.655144
44369491	chr7:44369491:C:T	8.02501e-09	-2.00972e-10	-0.899632	0.000141602	-2.00972e-10	-0.876845	0.000247901	-2.00972e-10	-0.886655
44369689	chr7:44369689:A:G	8.25878e-09	-2.00972e-10	-0.870918	0.000139775	-2.00972e-10	-0.889828	0.000245785	-2.00972e-10	-0.895227
44369875	chr7:44369875:T:C	4.36472e-09	-1.71328	0.204641	9.22339e-05	-1.85189	0.54636	0.000185183	-1.85215	0.673811
44370581	chr7:44370581:TATA:T	2.40118e-08	-2.00972e-10	0.196352	0.000459262	-2.00972e-10	0.299759	0.000851996	-2.00972e-10	0.347897
44371429	chr7:44371429:G:A	1.4889e-09	-1.63302	-0.951131	2.17536e-05	-1.84374	-0.906344	3.92876e-05	-1.84469	-0.88409
44371696	chr7:44371696:T:C	9.63564e-09	-2.00972e-10	-0.716726	0.000163925	-2.00972e-10	-0.730455	0.000289819	-2.00972e-10	-0.730428
44371805	chr7:44371805:T:G	1.2777e-09	-1.66266	-1.07447	1.92756e-05	-1.83928	-1.03174	3.47864e-05	-1.83979	-1.01067
44372410	chr7:44372410:A:G	5.85822e-09	-2.00972e-10	-1.21435	0.00010244	-2.00972e-10	-1.20058	0.000182926	-2.00972e-10	-1.1906
44372419	chr7:44372419:C:T	5.84949e-09	-2.00972e-10	-1.21584	0.000102284	-2.00972e-10	-1.20211	0.000182642	-2.00972e-10	-1.19216
44372422	chr7:44372422:G:GA	5.84694e-09	-2.00972e-10	-1.21628	0.000102239	-2.00972e-10	-1.20254	0.000182559	-2.00972e-10	-1.19261
44372428	chr7:44372428:T:C	5.93732e-09	-2.00972e-10	-1.20094	0.000103897	-2.00972e-10	-1.18646	0.000185613	-2.00972e-10	-1.17602
44373136	chr7:44373136:C:T	1.67814e-09	-1.57762	-0.886892	2.51472e-05	-1.83775	-0.767365	4.60836e-05	-1.83951	-0.729717
44373190	chr7:44373190:T:TG	1.24705e-09	-1.6156	-1.14581	1.78195e-05	-1.84177	-1.1078	3.20441e-05	-1.84291	-1.08967
44373271	chr7:44373271:C:T	5.32424e-09	-2.00972e-10	-1.30992	9.25416e-05	-2.00972e-10	-1.3022	0.000164474	-2.00972e-10	-1.29693
44373902	chr7:44373902:T:C	1.82384e-09	-1.65659	-0.724657	2.98684e-05	-1.8416	-0.59146	5.50581e-05	-1.84206	-0.549238
44374066	chr7:44374066:T:C	5.92589e-09	-2.00972e-10	-1.20286	0.000103688	-2.00972e-10	-1.18847	0.00018523	-2.00972e-10	-1.17809
44374215	chr7:44374215:G:A	4.5163e-09	-1.66856	0.194057	9.20157e-05	-1.85197	0.544065	0.000184534	-1.85228	0.670427
44374285	chr7:44374285:C:T	7.1623e-09	-2.00972e-10	-1.01336	0.000128952	-2.00972e-10	-0.970422	0.000231343	-2.00972e-10	-0.955783
44374297	chr7:44374297:G:A	7.28228e-09	-2.00972e-10	-0.996751	0.000128778	-2.00972e-10	-0.971775	0.000226513	-2.00972e-10	-0.976886
44374390	chr7:44374390:C:T	6.64027e-09	-2.00972e-10	-1.08904	0.000110332	-2.00972e-10	-1.12637	0.000193613	-2.00972e-10	-1.13383
44374540	chr7:44374540:G:A	1.25695e-09	-1.82154	-0.931967	3.03668e-05	-1.60927	-0.807239	5.79796e-05	-1.59883	-0.740767
44374559	chr7:44374559:C:T	4.3299e-09	-1.67942	0.162771	8.88392e-05	-1.85243	0.509397	0.000177997	-1.85255	0.634635
44374971	chr7:44374971:T:C	1.59198e-08	-2.00972e-10	-0.21463	0.000302533	-2.00972e-10	-0.117673	0.000571589	-2.00972e-10	-0.0512651
44375200	chr7:44375200:A:C	1.25333e-09	-1.61977	-1.13662	1.79937e-05	-1.84119	-1.09865	3.23629e-05	-1.84204	-1.08064
44375784	chr7:44375784:T:C	8.00501e-09	-2.00972e-10	-0.902127	0.000141246	-2.00972e-10	-0.879358	0.000247285	-2.00972e-10	-0.889144
44375985	chr7:44375985:A:G	2.0366e-09	-1.67048	-0.600432	3.21979e-05	-1.85099	-0.506972	5.8552e-05	-1.85134	-0.47843
44376093	chr7:44376093:T:C	4.78313e-09	-1.7695	0.352397	0.000108894	-1.84882	0.709332	0.000219411	-1.84841	0.839675
44376101	chr7:44376101:G:C	1.53188e-09	-1.63458	-0.921112	2.24393e-05	-1.84362	-0.875427	4.05365e-05	-1.84425	-0.853236
44376160	chr7:44376160:G:A	4.1396e-09	-1.67465	0.113053	8.40118e-05	-1.85225	0.453341	0.000168081	-1.85245	0.577213
44376485	chr7:44376485:C:T	2.21273e-09	-0.855777	-1.33219	3.11621e-05	-1.05376	-1.3369	4.91948e-05	-1.16477	-1.33913
44377227	chr7:44377227:G:C	1.06364e-08	-0.617915	-3.49827e-10	0.00011901	-1.05066	-3.49827e-10	0.000178184	-1.21687	-3.49827e-10
44377337	chr7:44377337:G:A	8.00586e-09	-2.00972e-10	-0.90202	0.000141263	-2.00972e-10	-0.879236	0.000247314	-2.00972e-10	-0.889025
44377384	chr7:44377384:T:C	1.19286e-08	-0.503252	-3.49827e-10	0.000187044	-0.598518	-3.49827e-10	0.000331255	-0.596799	-3.49827e-10
44377582	chr7:44377582:CCTGT:C	8.22e-09	-2.00972e-10	-0.875625	0.000136972	-2.00972e-10	-0.910086	0.000242729	-2.00972e-10	-0.907739
44378388	chr7:44378388:C:T	7.3469e-09	-2.00972e-10	-0.987916	0.000128529	-2.00972e-10	-0.973708	0.000229763	-2.00972e-10	-0.962637
44378490	chr7:44378490:G:C	3.2137e-09	-1.81477	-3.49827e-10	5.37501e-05	-1.84552	-3.49827e-10	9.61416e-05	-1.83386	-3.49827e-10
44378807	chr7:44378807:G:C	2.1917e-08	-2.00972e-10	0.105068	0.000421825	-2.00972e-10	0.214729	0.00080431	-2.00972e-10	0.290298
44378961	chr7:44378961:T:C	7.5182e-09	-2.00972e-10	-0.964868	0.000132571	-2.00972e-10	-0.942741	0.000232228	-2.00972e-10	-0.951965
44379025	chr7:44379025:G:A	6.07745e-09	-1.17761	-3.49827e-10	0.000102375	-1.20122	-3.49827e-10	0.000183684	-1.18647	-3.49827e-10
44379054	chr7:44379054:G:GGA	1.205e-09	-1.83548	-0.960238	2.81398e-05	-1.65217	-0.840505	5.35548e-05	-1.64274	-0.776236
44379569	chr7:44379569:A:G	1.47946e-09	-1.61944	-0.971078	2.13258e-05	-1.84139	-0.928553	3.84666e-05	-1.842	-0.907894
44379592	chr7:44379592:C:T	3.765e-09	-1.67337	0.0169209	7.53807e-05	-1.85236	0.345046	0.000150065	-1.85251	0.463895
44380008	chr7:44380008:G:A	5.31311e-09	-2.00972e-10	-1.31202	9.27983e-05	-2.00972e-10	-1.29943	0.000164462	-2.00972e-10	-1.29701
44380102	chr7:44380102:C:T	2.54245e-09	-0.74146	-1.3076	3.49603e-05	-0.961196	-1.31445	5.47432e-05	-1.07853	-1.3185
44380572	chr7:44380572:G:A	3.41158e-09	-1.75502	-3.49827e-10	9.09087e-05	-1.32001	-3.49827e-10	0.000162076	-1.31162	-3.49827e-10
44380639	chr7:44380639:A:G	2.2951e-09	-1.67593	-0.475486	3.71607e-05	-1.85124	-0.363365	6.97249e-05	-1.85153	-0.303598
44380725	chr7:44380725:G:A	5.91127e-09	-2.00972e-10	-1.20533	9.4409e-05	-2.00972e-10	-1.28223	0.000167492	-2.00972e-10	-1.27875
44380742	chr7:44380742:A:G	3.0947e-09	-1.8525	-3.49827e-10	5.45415e-05	-1.8309	-3.49827e-10	9.77767e-05	-1.817	-3.49827e-10
44380763	chr7:44380763:A:G	3.50672e-09	-1.63625	-0.0912682	6.38349e-05	-1.84878	0.175223	0.000124638	-1.84948	0.275212
44380853	chr7:44380853:CCAA:C	9.30868e-09	-0.751248	-3.49827e-10	9.54275e-05	-1.2715	-3.49827e-10	0.00015902	-1.33065	-3.49827e-10
44380859	chr7:44380859:A:C	5.36161e-09	-2.00972e-10	-1.30293	9.19674e-05	-2.00972e-10	-1.30843	0.00016223	-2.00972e-10	-1.31067
44381040	chr7:44381040:C:A	4.44504e-09	-1.68549	0.195083	9.20684e-05	-1.85257	0.545243	0.000184722	-1.85253	0.671699
44381302	chr7:44381302:A:G	4.63936e-09	-1.18881	-0.258807	7.14559e-05	-1.51631	-0.0444672	0.000132725	-1.51325	0.00184219
44381890	chr7:44381890:C:G	4.66622e-09	-1.76563	0.323789	0.000105191	-1.84961	0.675529	0.000211785	-1.84926	0.805152
44382332	chr7:44382332:A:G	7.82395e-09	-2.00972e-10	-0.925005	0.000137195	-2.00972e-10	-0.908458	0.000245521	-2.00972e-10	-0.896305
44382419	chr7:44382419:C:T	2.30472e-09	-0.893762	-1.25347	3.22661e-05	-1.09051	-1.26534	5.09724e-05	-1.19658	-1.27182
44382475	chr7:44382475:A:G	7.1638e-09	-1.71145	0.698293	0.000149337	-1.85168	1.02803	0.000300379	-1.85181	1.15717
44382518	chr7:44382518:T:C	8.72238e-09	-2.00972e-10	-0.816302	0.000146376	-2.00972e-10	-0.843687	0.000256363	-2.00972e-10	-0.85309
44382628	chr7:44382628:C:T	2.77632e-08	-2.00972e-10	0.341518	0.000533678	-2.00972e-10	0.449931	0.000992597	-2.00972e-10	0.500639
44383229	chr7:44383229:G:C	6.54774e-09	-2.00972e-10	-1.10308	0.000114895	-2.00972e-10	-1.08584	0.000207009	-2.00972e-10	-1.06693
44383668	chr7:44383668:G:A	5.34116e-09	-2.00972e-10	-1.30675	9.23201e-05	-2.00972e-10	-1.3046	0.000163771	-2.00972e-10	-1.30121
44384122	chr7:44384122:T:C	8.52089e-09	-2.00972e-10	-0.839674	0.00014176	-2.00972e-10	-0.875724	0.000255357	-2.00972e-10	-0.857021
44384228	chr7:44384228:C:G	2.75312e-08	-2.00972e-10	0.333127	0.000438822	-2.00972e-10	0.254232	0.000791287	-2.00972e-10	0.273975
44384488	chr7:44384488:CAT:C	1.15155e-08	-2.00972e-10	-0.538503	0.00020814	-2.00972e-10	-0.491652	0.000375882	-2.00972e-10	-0.470411
44385338	chr7:44385338:G:A	5.18408e-09	-2.00972e-10	-1.3366	9.03387e-05	-2.00972e-10	-1.3263	0.000159787	-2.00972e-10	-1.32584
44385370	chr7:44385370:T:C	2.54823e-08	-2.00972e-10	0.255788	0.000491988	-2.00972e-10	0.368592	0.000916555	-2.00972e-10	0.420937
44385384	chr7:44385384:T:C	4.70912e-09	-1.75537	0.322678	0.000104915	-1.85116	0.674439	0.000211182	-1.8509	0.80393
44385489	chr7:44385489:CAA:C	5.17591e-09	-2.00972e-10	-1.33818	9.01587e-05	-2.00972e-10	-1.32829	0.000159467	-2.00972e-10	-1.32785
44387019	chr7:44387019:G:A	5.51979e-09	-2.00972e-10	-1.27386	9.54036e-05	-2.00972e-10	-1.27175	0.000169492	-2.00972e-10	-1.26688
44387820	chr7:44387820:G:C	7.84929e-09	-2.00972e-10	-0.921772	0.000137588	-2.00972e-10	-0.905597	0.000246242	-2.00972e-10	-0.893372
44388258	chr7:44388258:C:T	6.79274e-09	-2.00972e-10	-1.06634	0.000119893	-2.00972e-10	-1.04326	0.000217089	-2.00972e-10	-1.01938
44388259	chr7:44388259:G:A	4.80439e-09	-1.75923	0.346568	0.000107711	-1.85068	0.700271	0.000216997	-1.8504	0.830603
44388435	chr7:44388435:A:G	6.17699e-09	-2.00972e-10	-1.16136	0.000103219	-2.00972e-10	-1.19301	0.000181345	-2.00972e-10	-1.19928
44389076	chr7:44389076:T:C	1.87709e-08	-2.00972e-10	-0.0498855	0.000359037	-2.00972e-10	0.0535621	0.000681877	-2.00972e-10	0.125163
44389261	chr7:44389261:GAC:G	4.83544e-09	-1.76438	0.358154	0.000109184	-1.84983	0.713004	0.000220065	-1.8495	0.843733
44389282	chr7:44389282:G:A	1.87709e-08	-2.00972e-10	-0.0498855	0.000359037	-2.00972e-10	0.0535621	0.000681877	-2.00972e-10	0.125163
44389507	chr7:44389507:T:C	2.01696e-08	0.0219842	-3.49827e-10	0.000174118	-0.670127	-3.49827e-10	0.000275512	-0.781055	-3.49827e-10
44389953	chr7:44389953:T:C	5.18874e-09	-2.00972e-10	-1.3357	9.04449e-05	-2.00972e-10	-1.32512	0.000159978	-2.00972e-10	-1.32465
44390378	chr7:44390378:A:G	5.44537e-09	-2.00972e-10	-1.28743	9.4095e-05	-2.00972e-10	-1.28556	0.000167099	-2.00972e-10	-1.2811
44390591	chr7:44390591:T:G	6.49852e-09	-1.71511	0.604492	0.000134845	-1.85196	0.926223	0.000270516	-1.85207	1.05271
44390592	chr7:44390592:T:C	1.09411e-09	-1.69851	-1.19374	1.68815e-05	-1.84122	-1.16243	2.992e-05	-1.84783	-1.15333
44390652	chr7:44390652:G:T	3.0183e-09	-0.564285	-1.31322	5.60399e-05	-0.464799	-1.339	9.08628e-05	-0.544484	-1.34585
44391801	chr7:44391801:A:G	7.08767e-09	-1.7065	0.682658	0.000145558	-1.85123	1.00195	0.000292882	-1.85139	1.13147
44391959	chr7:44391959:A:G	5.44892e-09	-2.00972e-10	-1.28678	9.41571e-05	-2.00972e-10	-1.2849	0.000167212	-2.00972e-10	-1.28042
44392004	chr7:44392004:G:A	6.2298e-09	-2.00972e-10	-1.15285	0.000108281	-2.00972e-10	-1.14514	0.000193044	-2.00972e-10	-1.13677
44393147	chr7:44393147:C:T	2.07455e-08	-2.00972e-10	0.0501331	0.000398324	-2.00972e-10	0.157403	0.000758433	-2.00972e-10	0.231568
44393654	chr7:44393654:T:C	3.23218e-09	-1.80904	-3.49827e-10	5.36285e-05	-1.84778	-3.49827e-10	9.47772e-05	-1.84816	-3.49827e-10
44394179	chr7:44394179:C:T	6.42377e-09	-1.12219	-3.49827e-10	0.000199923	-0.53193	-3.49827e-10	0.000359167	-0.515899	-3.49827e-10
44394632	chr7:44394632:C:T	4.73187e-09	-1.76062	0.332749	0.000106207	-1.85048	0.686013	0.000213638	-1.85018	0.814779
44394692	chr7:44394692:A:C	2.3074e-09	-0.80034	-1.34573	3.21966e-05	-1.00954	-1.34846	5.0688e-05	-1.12431	-1.34968
44394757	chr7:44394757:C:T	4.3672e-09	-1.50807	-3.49827e-10	0.000127933	-0.978355	-3.49827e-10	0.000215993	-1.02444	-3.49827e-10
44394767	chr7:44394767:G:A	3.45624e-09	-1.74201	-3.49827e-10	5.41451e-05	-1.83819	-3.49827e-10	9.52871e-05	-1.84279	-3.49827e-10
44394885	chr7:44394885:C:T	8.74347e-09	-2.00972e-10	-0.813888	0.000146742	-2.00972e-10	-0.841187	0.00025688	-2.00972e-10	-0.851078
44395071	chr7:44395071:C:G	2.00246e-09	-1.35449	-0.933332	2.39338e-05	-1.73588	-0.918694	4.17268e-05	-1.75543	-0.913108
44395129	chr7:44395129:T:C	7.27635e-09	-1.70445	0.706888	0.000150726	-1.85104	1.03664	0.00030324	-1.85122	1.16605
44395670	chr7:44395670:A:T	5.04891e-09	-1.7613	0.39828	0.000114391	-1.85046	0.76022	0.000230974	-1.85019	0.892812
44396126	chr7:44396126:T:TG	8.28224e-09	-2.00972e-10	-0.868082	0.000146357	-2.00972e-10	-0.843816	0.000256226	-2.00972e-10	-0.853627
44396191	chr7:44396191:C:T	1.15115e-08	-2.00972e-10	-0.538848	0.000187581	-2.00972e-10	-0.595651	0.000326552	-2.00972e-10	-0.611096
44396294	chr7:44396294:C:T	8.23618e-09	-0.873658	-3.49827e-10	9.97348e-05	-1.22735	-3.49827e-10	0.000174152	-1.23976	-3.49827e-10
44396898	chr7:44396898:C:T	3.30248e-09	-1.78752	-3.49827e-10	6.16576e-05	-1.70827	-3.49827e-10	0.000109303	-1.70556	-3.49827e-10
44396951	chr7:44396951:TTG:T	7.41817e-09	-1.67102	0.692761	0.000147816	-1.84654	1.01265	0.000297447	-1.84693	1.14248
44398321	chr7:44398321:G:A	2.9123e-08	-2.00972e-10	0.389335	0.00046287	-2.00972e-10	0.307583	0.000834638	-2.00972e-10	0.327313
44398827	chr7:44398827:G:A	4.72469e-09	-1.74135	0.311956	0.00010364	-1.85234	0.663397	0.000208527	-1.85223	0.792607
44399160	chr7:44399160:G:A	5.44559e-09	-2.00972e-10	-1.28739	9.41603e-05	-2.00972e-10	-1.28486	0.000166989	-2.00972e-10	-1.28176
44399279	chr7:44399279:T:C	6.91135e-09	-2.00972e-10	-1.04903	0.000120867	-2.00972e-10	-1.03517	0.000215709	-2.00972e-10	-1.02576
44399633	chr7:44399633:T:C	1.50256e-09	-1.31454	-1.26048	1.77633e-05	-1.69548	-1.25725	3.07851e-05	-1.71668	-1.25598
44399988	chr7:44399988:T:C	3.15578e-09	-1.83296	-3.49827e-10	5.3402e-05	-1.85201	-3.49827e-10	9.49038e-05	-1.84682	-3.49827e-10
44399996	chr7:44399996:C:T	4.70394e-09	-1.76581	0.332015	0.000106153	-1.84972	0.684737	0.000213745	-1.8494	0.814491
44400417	chr7:44400417:A:G	2.37494e-09	-1.75376	-0.363462	4.16934e-05	-1.85247	-0.247053	7.85695e-05	-1.85245	-0.183252
44400758	chr7:44400758:C:T	6.36099e-09	-2.00972e-10	-1.13201	0.000106547	-2.00972e-10	-1.16128	0.000186959	-2.00972e-10	-1.1688
44400952	chr7:44400952:C:T	4.65332e-09	-1.75182	0.307204	0.000103102	-1.85158	0.657442	0.0002074	-1.85137	0.786338
44401186	chr7:44401186:C:A	3.31325e-09	-1.78426	-3.49827e-10	5.80769e-05	-1.76809	-3.49827e-10	0.000102813	-1.76677	-3.49827e-10
44401199	chr7:44401199:C:G	8.17609e-09	-2.00972e-10	-0.88098	0.000142409	-2.00972e-10	-0.871161	0.000255087	-2.00972e-10	-0.85808
44401416	chr7:44401416:T:C	6.62757e-09	-1.09096	-3.49827e-10	8.28627e-05	-1.41268	-3.49827e-10	0.000130543	-1.52798	-3.49827e-10
44402056	chr7:44402056:T:C	1.87314e-08	-2.00972e-10	-0.051994	0.000358268	-2.00972e-10	0.05142	0.000680383	-2.00972e-10	0.12297
44402697	chr7:44402697:A:C	1.8575e-09	-1.85235	-0.510614	2.83642e-05	-1.84994	-0.6348	4.77524e-05	-1.85215	-0.681509
44403000	chr7:44403000:T:C	2.05573e-09	-1.31258	-0.948981	2.44266e-05	-1.69729	-0.936901	4.25315e-05	-1.71887	-0.930575
44403081	chr7:44403081:G:A	7.43975e-09	-2.00972e-10	-0.975357	0.000129502	-2.00972e-10	-0.966169	0.000231683	-2.00972e-10	-0.954315
44403135	chr7:44403135:C:T	5.35402e-09	-2.00972e-10	-1.30435	9.35878e-05	-2.00972e-10	-1.29096	0.000165921	-2.00972e-10	-1.28818
44403304	chr7:44403304:T:C	6.22495e-09	-2.00972e-10	-1.15363	0.000108196	-2.00972e-10	-1.14591	0.00019289	-2.00972e-10	-1.13757
44403544	chr7:44403544:C:T	4.25486e-09	-1.75472	0.22059	9.37469e-05	-1.85128	0.562012	0.000188012	-1.85104	0.687859
44403559	chr7:44403559:G:A	5.89611e-09	-2.00972e-10	-1.2079	0.000101989	-2.00972e-10	-1.20499	0.000180158	-2.00972e-10	-1.20585
44403777	chr7:44403777:T:A	8.69137e-09	-2.00972e-10	-0.819864	0.000145865	-2.00972e-10	-0.847184	0.000255478	-2.00972e-10	-0.85655
44403856	chr7:44403856:A:G	4.39167e-09	-1.44556	-0.0569221	8.00802e-05	-1.60835	0.161517	0.000149968	-1.60054	0.211283
44404171	chr7:44404171:G:C	7.33783e-09	-1.69659	0.707443	0.000149641	-1.85009	1.02847	0.000301291	-1.85031	1.1587
44404523	chr7:44404523:G:A	4.29927e-09	-1.7521	0.228354	9.44445e-05	-1.85155	0.569699	0.000189399	-1.85135	0.695521
44404969	chr7:44404969:A:G	2.07125e-09	-0.901998	-1.35204	3.05365e-05	-1.05873	-1.35221	4.98422e-05	-1.13857	-1.35226
44406124	chr7:44406124:T:C	7.70778e-09	-0.939965	-3.49827e-10	7.50638e-05	-1.51152	-3.49827e-10	0.000126154	-1.56218	-3.49827e-10
44406252	chr7:44406252:C:T	4.48447e-09	-1.78146	0.299885	0.000102797	-1.84603	0.648927	0.000206802	-1.84557	0.777644
44406536	chr7:44406536:C:A	8.69137e-09	-2.00972e-10	-0.819864	0.000145865	-2.00972e-10	-0.847184	0.000255478	-2.00972e-10	-0.85655
44407028	chr7:44407028:A:G	6.22003e-09	-2.00972e-10	-1.15442	0.000108107	-2.00972e-10	-1.14674	0.000192728	-2.00972e-10	-1.13841
44407052	chr7:44407052:G:A	1.12164e-08	-2.00972e-10	-0.564817	0.000183137	-2.00972e-10	-0.619629	0.0003188	-2.00972e-10	-0.635123
44407185	chr7:44407185:G:A	7.48933e-09	-2.00972e-10	-0.968715	0.000130325	-2.00972e-10	-0.959828	0.000233146	-2.00972e-10	-0.948019
44407202	chr7:44407202:C:T	1.80343e-09	-1.84597	-0.546536	3.55327e-05	-1.82476	-0.434646	6.67346e-05	-1.80961	-0.389348
44407365	chr7:44407365:A:G	7.14556e-09	-1.0157	-3.49827e-10	0.000117974	-1.05939	-3.49827e-10	0.000209761	-1.05372	-3.49827e-10
44407459	chr7:44407459:G:A	7.71839e-09	-2.00972e-10	-0.938588	0.000134349	-2.00972e-10	-0.929418	0.00024046	-2.00972e-10	-0.91713
44407578	chr7:44407578:A:C	4.08734e-08	-2.00972e-10	0.728286	0.00079644	-2.00972e-10	0.85029	0.0015398	-2.00972e-10	0.939725
44409044	chr7:44409044:A:G	5.31915e-09	-2.00972e-10	-1.31088	8.87822e-05	-2.00972e-10	-1.34368	0.000157196	-2.00972e-10	-1.34219
44409902	chr7:44409902:C:A	1.34767e-09	-1.8475	-0.836316	2.14125e-05	-1.83137	-0.934519	3.62098e-05	-1.83971	-0.970649
44409994	chr7:44409994:G:A	3.98563e-09	-1.5995	-3.49827e-10	5.61008e-05	-1.80271	-3.49827e-10	9.78287e-05	-1.81647	-3.49827e-10
44410506	chr7:44410506:C:CA	7.81769e-09	-2.00972e-10	-0.925805	0.000137847	-2.00972e-10	-0.903717	0.000241406	-2.00972e-10	-0.913207
44410695	chr7:44410695:A:G	7.23129e-09	-1.70402	0.700244	0.000149619	-1.85097	1.0292	0.00030095	-1.85115	1.15841
44410923	chr7:44410923:G:A	1.19557e-08	-2.00972e-10	-0.500988	0.000203287	-2.00972e-10	-0.515245	0.00035986	-2.00972e-10	-0.513969
44411230	chr7:44411230:C:T	1.53193e-09	-1.72412	-0.831545	2.44396e-05	-1.851	-0.782658	4.42925e-05	-1.85096	-0.757914
44411307	chr7:44411307:T:C	3.11418e-09	-1.84623	-3.49827e-10	5.9239e-05	-1.74828	-3.49827e-10	0.000104634	-1.74921	-3.49827e-10
44411704	chr7:44411704:T:C	3.13776e-09	-1.83869	-3.49827e-10	5.35033e-05	-1.85012	-3.49827e-10	9.44078e-05	-1.85206	-3.49827e-10
44411731	chr7:44411731:G:C	5.69162e-09	-2.00972e-10	-1.2432	9.19446e-05	-2.00972e-10	-1.30868	0.000162913	-2.00972e-10	-1.30647
44412716	chr7:44412716:AG:A	5.17557e-09	-2.00972e-10	-1.33825	9.01516e-05	-2.00972e-10	-1.32837	0.000159455	-2.00972e-10	-1.32792
44412782	chr7:44412782:T:C	2.27705e-09	-1.74416	-0.41515	3.94859e-05	-1.85256	-0.301359	7.42739e-05	-1.85256	-0.239362
44413039	chr7:44413039:G:C	7.95558e-09	-2.00972e-10	-0.908322	0.000140392	-2.00972e-10	-0.885424	0.0002458	-2.00972e-10	-0.895168
44413407	chr7:44413407:A:C	7.95212e-09	-1.68988	0.781127	0.000162179	-1.84919	1.10803	0.000327236	-1.84945	1.24045
44413775	chr7:44413775:G:A	5.5198e-09	-1.27385	-3.49827e-10	8.18532e-05	-1.42493	-3.49827e-10	0.000144541	-1.42613	-3.49827e-10
44414462	chr7:44414462:C:T	5.35281e-09	-2.00972e-10	-1.30457	9.35635e-05	-2.00972e-10	-1.29122	0.000165877	-2.00972e-10	-1.28844
44414626	chr7:44414626:C:T	4.67575e-09	-1.75006	0.310259	0.000103432	-1.85174	0.660791	0.00020808	-1.85155	0.789789
44414892	chr7:44414892:T:A	7.51869e-09	-0.964803	-3.49827e-10	7.37864e-05	-1.52869	-3.49827e-10	0.000124571	-1.57481	-3.49827e-10
44416222	chr7:44416222:T:C	2.13735e-09	-0.888332	-1.33429	3.02879e-05	-1.08027	-1.33884	4.79367e-05	-1.18849	-1.34132
44416263	chr7:44416263:C:T	2.01172e-09	-1.31394	-0.969259	2.39149e-05	-1.69797	-0.957396	4.16463e-05	-1.71942	-0.951055
44416327	chr7:44416327:A:G	7.25323e-09	-1.68249	0.68174	0.000147079	-1.84808	1.00919	0.000295657	-1.84837	1.13788
44416930	chr7:44416930:C:CT	7.18382e-09	-2.00972e-10	-1.01036	0.000104581	-2.00972e-10	-1.1799	0.000187098	-2.00972e-10	-1.16805
44417291	chr7:44417291:C:T	1.34399e-09	-1.3372	-1.34936	1.60736e-05	-1.70429	-1.3484	2.7859e-05	-1.72462	-1.34791
44417700	chr7:44417700:C:A	2.65349e-09	-0.669968	-1.33635	3.61728e-05	-0.901107	-1.34045	5.65075e-05	-1.02262	-1.34269
44418065	chr7:44418065:T:C	1.87629e-08	-2.00972e-10	-0.0503109	0.000358888	-2.00972e-10	0.0531491	0.000681603	-2.00972e-10	0.124761
44418273	chr7:44418273:C:G	1.16473e-09	-1.84977	-0.979939	2.04909e-05	-1.83846	-0.971422	3.6435e-05	-1.84115	-0.96301
44418292	chr7:44418292:CAG:C	7.00178e-09	-2.00972e-10	-1.03603	0.000121831	-2.00972e-10	-1.02723	0.000217686	-2.00972e-10	-1.01663
44418485	chr7:44418485:A:G	4.32144e-09	-1.75209	0.233488	9.50578e-05	-1.8515	0.576125	0.000190705	-1.85129	0.702336
44418875	chr7:44418875:A:G	1.50841e-09	-1.71887	-0.852267	2.39285e-05	-1.85037	-0.804418	4.33439e-05	-1.85031	-0.780212
44419224	chr7:44419224:G:A	5.84003e-09	-2.00972e-10	-1.21746	0.000101357	-2.00972e-10	-1.21121	0.000180449	-2.00972e-10	-1.20424
44419497	chr7:44419497:GCTAAGGGACAGACTGC:G	1.15155e-08	-2.00972e-10	-0.538503	0.00020814	-2.00972e-10	-0.491652	0.000375882	-2.00972e-10	-0.470411
44420152	chr7:44420152:C:G	1.93052e-09	-1.85238	-0.472024	3.78576e-05	-1.84237	-0.35366	7.08378e-05	-1.83259	-0.306704
44420782	chr7:44420782:T:C	9.0729e-09	-2.00972e-10	-0.776903	0.0001521	-2.00972e-10	-0.805325	0.000266297	-2.00972e-10	-0.815074
44420874	chr7:44420874:G:A	5.17872e-09	-2.00972e-10	-1.33764	9.02215e-05	-2.00972e-10	-1.32759	0.000159579	-2.00972e-10	-1.32714
44420900	chr7:44420900:A:G	7.45227e-09	-2.00972e-10	-0.973676	0.000130553	-2.00972e-10	-0.958082	0.000233508	-2.00972e-10	-0.946469
44421088	chr7:44421088:C:T	8.59924e-09	-2.00972e-10	-0.830521	0.000141427	-2.00972e-10	-0.878079	0.00024908	-2.00972e-10	-0.88191
44422679	chr7:44422679:G:A	8.61222e-09	-2.00972e-10	-0.829013	0.000144566	-2.00972e-10	-0.856125	0.000253215	-2.00972e-10	-0.865448
44422869	chr7:44422869:G:A	8.83387e-09	-2.00972e-10	-0.803601	0.000149966	-2.00972e-10	-0.819455	0.000263449	-2.00972e-10	-0.825824
44423011	chr7:44423011:C:G	4.56275e-09	-1.75408	0.289813	0.000101172	-1.85132	0.638281	0.000203391	-1.85109	0.766536
44423879	chr7:44423879:C:T	5.92425e-09	-2.00972e-10	-1.20314	0.000104258	-2.00972e-10	-1.18299	0.000185494	-2.00972e-10	-1.17666
44424054	chr7:44424054:C:T	7.1674e-09	-1.71775	0.705103	0.000150205	-1.85211	1.03424	0.000302208	-1.8522	1.16363
44424224	chr7:44424224:C:T	8.04284e-09	-2.00972e-10	-0.897413	0.000141929	-2.00972e-10	-0.874534	0.000248469	-2.00972e-10	-0.884368
44424532	chr7:44424532:G:A	1.48521e-09	-1.73371	-0.852932	2.38736e-05	-1.85191	-0.805183	4.32413e-05	-1.85187	-0.781022
44424549	chr7:44424549:T:A	1.46131e-09	-1.73697	-0.865889	2.35483e-05	-1.85212	-0.818692	4.26433e-05	-1.85209	-0.794729
44424553	chr7:44424553:T:G	1.48831e-09	-1.71969	-0.864866	2.36101e-05	-1.85049	-0.817695	4.27559e-05	-1.85042	-0.793757
44425395	chr7:44425395:G:A	2.24307e-08	-2.00972e-10	0.128237	0.00041285	-2.00972e-10	0.193223	0.00075041	-2.00972e-10	0.220933
44425525	chr7:44425525:T:C	7.20675e-09	-1.72129	0.714116	0.000151742	-1.85229	1.04461	0.000305377	-1.85236	1.17422
44425779	chr7:44425779:T:C	4.37659e-09	-1.50592	-3.49827e-10	0.000128304	-0.975459	-3.49827e-10	0.000216588	-1.02169	-3.49827e-10
44426572	chr7:44426572:G:A	5.48354e-09	-1.74813	0.467686	0.000122451	-1.85191	0.829764	0.000247589	-1.85175	0.96384
44426868	chr7:44426868:T:A	4.47427e-09	-1.48385	-3.49827e-10	7.99421e-05	-1.44856	-3.49827e-10	0.000146804	-1.41059	-3.49827e-10
44426998	chr7:44426998:AT:A	5.94182e-09	-2.00972e-10	-1.20018	0.000104584	-2.00972e-10	-1.17988	0.000186086	-2.00972e-10	-1.17348
44427833	chr7:44427833:C:T	2.42878e-09	-0.75688	-1.33793	3.34936e-05	-0.97653	-1.34198	5.26027e-05	-1.09279	-1.34413
44429689	chr7:44429689:A:T	6.23025e-09	-2.00972e-10	-1.15278	0.00010829	-2.00972e-10	-1.14505	0.00019306	-2.00972e-10	-1.13668
44430131	chr7:44430131:T:C	3.70803e-08	-2.00972e-10	0.630893	0.000722438	-2.00972e-10	0.752769	0.00139393	-2.00972e-10	0.840199
44430394	chr7:44430394:T:C	5.66581e-09	-2.00972e-10	-1.24775	9.82428e-05	-2.00972e-10	-1.24242	0.000174749	-2.00972e-10	-1.23633
44430481	chr7:44430481:C:T	7.86491e-09	-1.68101	0.761229	0.000158981	-1.84785	1.08677	0.000320659	-1.84818	1.21887
44430564	chr7:44430564:ACACACT:A	4.67201e-09	-1.4406	-3.49827e-10	0.000130695	-0.956992	-3.49827e-10	0.000220933	-1.00182	-3.49827e-10
44430764	chr7:44430764:T:C	2.05083e-09	-1.29038	-0.973571	2.41097e-05	-1.68526	-0.961986	4.19404e-05	-1.70765	-0.955788
44431020	chr7:44431020:A:G	4.28016e-09	-1.74936	0.221153	9.37534e-05	-1.85181	0.562619	0.000188018	-1.85163	0.688481
44431181	chr7:44431181:C:T	3.43248e-09	-1.74891	-3.49827e-10	5.42686e-05	-1.83592	-3.49827e-10	9.57139e-05	-1.83832	-3.49827e-10
44431545	chr7:44431545:C:G	3.09593e-09	-1.85211	-3.49827e-10	5.70499e-05	-1.78594	-3.49827e-10	0.000103851	-1.75673	-3.49827e-10
44431759	chr7:44431759:A:G	1.93608e-09	-1.26692	-1.05461	2.24977e-05	-1.67188	-1.04457	3.90703e-05	-1.69526	-1.03906
44432214	chr7:44432214:T:C	7.20886e-09	-1.69744	0.690554	0.000148251	-1.85024	1.01929	0.000298099	-1.85047	1.14821
44432505	chr7:44432505:C:T	1.83973e-08	-2.00972e-10	-0.0699922	0.000352142	-2.00972e-10	0.0341724	0.000668373	-2.00972e-10	0.10516
44433354	chr7:44433354:C:T	9.51195e-09	-2.00972e-10	-0.729646	0.000154532	-2.00972e-10	-0.789461	0.000269594	-2.00972e-10	-0.802768
44433608	chr7:44433608:T:C	1.18748e-07	-2.00972e-10	1.79481	0.00231952	-2.00972e-10	1.91925	0.00460035	-2.00972e-10	2.0342
44433850	chr7:44433850:C:A	2.85487e-08	-2.00972e-10	0.369418	0.000549146	-2.00972e-10	0.478502	0.00102175	-2.00972e-10	0.529588
44434020	chr7:44434020:G:A	7.84026e-09	-2.00972e-10	-0.922923	0.000136499	-2.00972e-10	-0.913548	0.000244358	-2.00972e-10	-0.901052
44434421	chr7:44434421:G:A	7.11369e-09	-2.00972e-10	-1.02017	0.000123204	-2.00972e-10	-1.01602	0.000220079	-2.00972e-10	-1.0057
44435023	chr7:44435023:G:A	6.6051e-09	-2.00972e-10	-1.09435	0.000114626	-2.00972e-10	-1.08819	0.000204484	-2.00972e-10	-1.0792
44435072	chr7:44435072:T:G	7.28985e-09	-0.995711	-3.49827e-10	8.81538e-05	-1.35078	-3.49827e-10	0.000138336	-1.47	-3.49827e-10
44435092	chr7:44435092:CTTT:C	4.26793e-09	-1.75401	0.222945	9.39409e-05	-1.85136	0.564159	0.000188429	-1.85113	0.690165
44435324	chr7:44435324:G:A	1.77577e-08	-2.00972e-10	-0.105374	0.000338313	-2.00972e-10	-0.00589073	0.00064116	-2.00972e-10	0.0635927
44435668	chr7:44435668:C:G	6.36099e-09	-2.00972e-10	-1.13201	0.000106547	-2.00972e-10	-1.16128	0.000186959	-2.00972e-10	-1.1688
44436151	chr7:44436151:C:T	1.01926e-08	-1.66074	1.0002	0.000208359	-1.84424	1.35364	0.000422661	-1.84466	1.49155
44436332	chr7:44436332:C:T	5.4063e-09	-1.75683	0.462195	0.00012214	-1.851	0.826309	0.000247178	-1.85074	0.961164
44436347	chr7:44436347:T:C	5.95231e-09	-1.73259	0.534179	0.000131964	-1.85257	0.90523	0.000267608	-1.85254	1.04238
44436367	chr7:44436367:G:A	5.16977e-09	-2.00972e-10	-1.33937	8.99403e-05	-2.00972e-10	-1.33072	0.00015907	-2.00972e-10	-1.33034
44436854	chr7:44436854:T:C	6.35199e-09	-2.00972e-10	-1.13343	0.000106406	-2.00972e-10	-1.1626	0.000186716	-2.00972e-10	-1.17009
44436891	chr7:44436891:A:T	7.8097e-09	-2.00972e-10	-0.926828	0.000137714	-2.00972e-10	-0.90468	0.000241165	-2.00972e-10	-0.914203
44436915	chr7:44436915:C:T	3.24655e-09	-1.8046	-3.49827e-10	6.0421e-05	-1.72853	-3.49827e-10	0.000108861	-1.70961	-3.49827e-10
44437171	chr7:44437171:G:A	7.07819e-09	-2.00972e-10	-1.02518	0.000122712	-2.00972e-10	-1.02002	0.00022024	-2.00972e-10	-1.00497
44437218	chr7:44437218:T:C	5.65772e-09	-1.78523	0.536058	0.000133322	-1.84434	0.907244	0.000270463	-1.84378	1.04423
44437255	chr7:44437255:A:G	2.1045e-09	-0.905237	-1.33288	2.97527e-05	-1.09945	-1.33749	4.70531e-05	-1.20832	-1.34009
44437528	chr7:44437528:AGAG:A	3.82089e-08	-2.00972e-10	0.660873	0.000744437	-2.00972e-10	0.782766	0.00143713	-2.00972e-10	0.870717
44437576	chr7:44437576:C:T	6.35078e-09	-2.00972e-10	-1.13362	0.000110706	-2.00972e-10	-1.12299	0.000197463	-2.00972e-10	-1.11414
44438419	chr7:44438419:A:G	7.31328e-09	-1.69857	0.706066	0.000149451	-1.85033	1.02743	0.000300882	-1.85056	1.15759
44438513	chr7:44438513:G:A	8.7546e-09	-1.68606	0.873441	0.000178913	-1.84926	1.2063	0.000360587	-1.84933	1.33738
44438983	chr7:44438983:C:T	5.01359e-09	-1.76211	0.392065	0.000113204	-1.85021	0.749537	0.000228506	-1.8499	0.881772
44439287	chr7:44439287:G:A	7.52078e-09	-1.71603	0.751506	0.000156589	-1.85199	1.07576	0.000315725	-1.8521	1.20728
44439578	chr7:44439578:A:G	7.38483e-09	-1.7126	0.72983	0.000153027	-1.85174	1.05249	0.000308374	-1.85187	1.1835
44439868	chr7:44439868:T:C	6.45359e-09	-2.00972e-10	-1.11756	0.000108	-2.00972e-10	-1.14773	0.000189461	-2.00972e-10	-1.1555
44439889	chr7:44439889:GCTAA:G	7.29038e-09	-1.70056	0.704917	0.000149112	-1.8506	1.02543	0.000300142	-1.8508	1.15537
44439935	chr7:44439935:A:G	1.05729e-09	-1.82092	-1.10556	2.09117e-05	-1.64719	-1.14236	3.80108e-05	-1.60599	-1.15582
44440865	chr7:44440865:C:T	2.50062e-09	-0.736607	-1.32905	3.43899e-05	-0.958087	-1.33401	5.39164e-05	-1.07545	-1.3368
44440951	chr7:44440951:A:G	7.24388e-09	-1.71578	0.713741	0.000151644	-1.85199	1.04366	0.000305181	-1.8521	1.17332
44441091	chr7:44441091:A:G	7.52294e-09	-1.71188	0.747645	0.000157321	-1.85171	1.08014	0.000316907	-1.85184	1.21076
44441244	chr7:44441244:A:T	4.71196e-09	-1.74655	0.314459	0.000103836	-1.85201	0.664964	0.000208935	-1.85185	0.794187
44441554	chr7:44441554:G:A	4.83962e-09	-1.73814	0.33278	0.000105878	-1.85246	0.68488	0.000213094	-1.85238	0.814425
44441768	chr7:44441768:G:A	4.67186e-09	-1.74052	0.299885	0.000102148	-1.85236	0.648927	0.000205422	-1.85226	0.777644
44441907	chr7:44441907:C:T	8.0191e-09	-2.00972e-10	-0.900369	0.000141503	-2.00972e-10	-0.877544	0.000247729	-2.00972e-10	-0.88735
44441937	chr7:44441937:C:T	5.53094e-09	-2.00972e-10	-1.27184	9.6665e-05	-2.00972e-10	-1.25861	0.000169944	-2.00972e-10	-1.26422
44442025	chr7:44442025:C:T	7.3212e-09	-1.71512	0.723698	0.000151935	-1.85194	1.04552	0.000306095	-1.85205	1.17626
44442038	chr7:44442038:A:G	1.57338e-09	-1.72854	-0.800424	2.523e-05	-1.85148	-0.750348	4.57514e-05	-1.85144	-0.725028
44442389	chr7:44442389:A:T	5.3743e-09	-2.00972e-10	-1.30057	9.46907e-05	-2.00972e-10	-1.27925	0.000169266	-2.00972e-10	-1.26821
44442732	chr7:44442732:T:G	5.33791e-09	-2.00972e-10	-1.30736	9.32696e-05	-2.00972e-10	-1.29437	0.000165343	-2.00972e-10	-1.29166
44442797	chr7:44442797:G:A	6.4139e-09	-2.00972e-10	-1.12373	0.000106842	-2.00972e-10	-1.15851	0.000187588	-2.00972e-10	-1.16544
44443607	chr7:44443607:C:T	3.36871e-09	-1.76767	-3.49827e-10	8.82244e-05	-1.34998	-3.49827e-10	0.00015721	-1.3421	-3.49827e-10
44443628	chr7:44443628:C:T	7.92954e-09	-2.00972e-10	-0.911599	0.000139881	-2.00972e-10	-0.88907	0.00024492	-2.00972e-10	-0.898755
44443661	chr7:44443661:G:A	3.25784e-09	-0.565413	-1.23572	4.58677e-05	-0.790224	-1.21388	7.26608e-05	-0.915836	-1.19805
44443702	chr7:44443702:A:C	1.47418e-09	-1.722	-0.872089	2.34238e-05	-1.85075	-0.825361	4.24118e-05	-1.85069	-0.801565
44444185	chr7:44444185:C:T	4.52993e-09	-1.7563	0.284808	0.000100612	-1.85109	0.632499	0.000202255	-1.85083	0.760675
44444371	chr7:44444371:G:A	3.12357e-09	-1.84322	-3.49827e-10	5.99719e-05	-1.73599	-3.49827e-10	0.000110161	-1.69774	-3.49827e-10
44444667	chr7:44444667:T:C	3.19356e-08	-2.00972e-10	0.481528	0.000648513	-2.00972e-10	0.64482	0.0012139	-2.00972e-10	0.701911
44444952	chr7:44444952:A:G	7.2232e-09	-1.71554	0.710639	0.000151195	-1.85195	1.04066	0.000304231	-1.85207	1.17017
44445159	chr7:44445159:T:C	8.31614e-09	-1.71834	0.854346	0.000175971	-1.85212	1.19257	0.000355599	-1.8522	1.32632
44445299	chr7:44445299:A:G	8.01866e-09	-2.00972e-10	-0.900424	0.000141494	-2.00972e-10	-0.877608	0.000247713	-2.00972e-10	-0.887416
44445436	chr7:44445436:G:A	7.44928e-09	-2.00972e-10	-0.974077	0.000130485	-2.00972e-10	-0.958604	0.000233119	-2.00972e-10	-0.948139
44445481	chr7:44445481:C:A	1.18864e-08	-0.506803	-3.49827e-10	0.000119049	-1.05033	-3.49827e-10	0.00020982	-1.05343	-3.49827e-10
44445750	chr7:44445750:G:C	1.83973e-08	-2.00972e-10	-0.0699922	0.000352142	-2.00972e-10	0.0341724	0.000668373	-2.00972e-10	0.10516
44447322	chr7:44447322:G:A	1.13625e-08	-2.00972e-10	-0.55188	0.00018588	-2.00972e-10	-0.60476	0.000323635	-2.00972e-10	-0.62007
44447345	chr7:44447345:C:T	1.51614e-09	-1.74006	-0.825971	2.45292e-05	-1.8523	-0.7777	4.44628e-05	-1.85227	-0.752759
44447931	chr7:44447931:T:C	5.17872e-09	-2.00972e-10	-1.33764	9.02215e-05	-2.00972e-10	-1.32759	0.000159579	-2.00972e-10	-1.32714
44448287	chr7:44448287:T:C	1.96648e-09	-1.33998	-0.965972	2.36749e-05	-1.71162	-0.953834	4.12703e-05	-1.73202	-0.947524
44449049	chr7:44449049:A:G	1.87709e-08	-2.00972e-10	-0.0498855	0.000359037	-2.00972e-10	0.0535621	0.000681877	-2.00972e-10	0.125163
44449088	chr7:44449088:C:T	5.05208e-09	-1.74729	0.384898	0.000112051	-1.85196	0.74105	0.000226047	-1.8518	0.872862
44449578	chr7:44449578:G:A	5.66482e-09	-2.00972e-10	-1.24792	9.82255e-05	-2.00972e-10	-1.2426	0.000174718	-2.00972e-10	-1.23651
44449922	chr7:44449922:T:C	1.97166e-09	-1.83286	-0.470456	3.95094e-05	-1.80275	-0.350573	7.46784e-05	-1.78354	-0.302951
44450175	chr7:44450175:T:C	1.14781e-09	-1.54749	-1.29685	2.40948e-05	-1.32581	-1.32206	3.93001e-05	-1.40523	-1.32323
44450217	chr7:44450217:G:A	4.47177e-09	-1.73674	0.252325	9.66538e-05	-1.8525	0.593768	0.000194023	-1.85243	0.720726
44450378	chr7:44450378:A:G	9.23874e-09	-2.00972e-10	-0.758789	0.000154825	-2.00972e-10	-0.787568	0.000271015	-2.00972e-10	-0.797512
44450468	chr7:44450468:G:A	7.82031e-09	-2.00972e-10	-0.925471	0.000140371	-2.00972e-10	-0.885577	0.000252297	-2.00972e-10	-0.869078
44450796	chr7:44450796:A:T	1.32013e-09	-1.83091	-0.873555	3.14888e-05	-1.63713	-0.743096	6.03262e-05	-1.62743	-0.672491
44451571	chr7:44451571:G:A	3.53668e-08	-2.00972e-10	0.583579	0.000720982	-2.00972e-10	0.750752	0.00135324	-2.00972e-10	0.810568
44452036	chr7:44452036:G:C	5.84687e-09	-1.21629	-3.49827e-10	8.87037e-05	-1.34456	-3.49827e-10	0.000158556	-1.33358	-3.49827e-10
44452040	chr7:44452040:C:T	6.04476e-09	-2.00972e-10	-1.183	0.000106496	-2.00972e-10	-1.16175	0.000189557	-2.00972e-10	-1.15499
44452041	chr7:44452041:G:A	5.09953e-09	-1.74381	0.390764	0.000112767	-1.85206	0.747521	0.000227565	-1.8518	0.879545
44452454	chr7:44452454:C:T	6.99791e-09	-2.00972e-10	-1.03658	0.000115318	-2.00972e-10	-1.08217	0.000201541	-2.00972e-10	-1.09369
44452699	chr7:44452699:T:C	2.53672e-08	-2.00972e-10	0.251261	0.000499203	-2.00972e-10	0.38315	0.00092695	-2.00972e-10	0.432213
44452824	chr7:44452824:A:C	8.01866e-09	-2.00972e-10	-0.900424	0.000141494	-2.00972e-10	-0.877608	0.000247713	-2.00972e-10	-0.887416
44453233	chr7:44453233:A:C	5.20591e-09	-1.74412	0.411718	0.000115444	-1.85216	0.771081	0.000233072	-1.85203	0.903692
44453360	chr7:44453360:T:A	5.9903e-09	-2.00972e-10	-1.19205	0.000107087	-2.00972e-10	-1.15622	0.000191677	-2.00972e-10	-1.14388
44453744	chr7:44453744:T:C	4.21844e-09	-1.54273	-3.49827e-10	9.97556e-05	-1.22714	-3.49827e-10	0.000180194	-1.20565	-3.49827e-10
44453813	chr7:44453813:G:A	7.88037e-09	-2.00972e-10	-0.917819	0.000138143	-2.00972e-10	-0.901571	0.000247249	-2.00972e-10	-0.889291
44454317	chr7:44454317:T:C	8.34574e-09	-1.72711	0.86667	0.000178559	-1.8525	1.20756	0.000360957	-1.85253	1.34161
44454847	chr7:44454847:T:C	5.19329e-09	-2.00972e-10	-1.33483	9.05461e-05	-2.00972e-10	-1.324	0.000160158	-2.00972e-10	-1.32353
44455345	chr7:44455345:A:G	7.75422e-09	-1.69729	0.763328	0.000160128	-1.85019	1.09629	0.000322719	-1.85039	1.22749
44455690	chr7:44455690:A:G	7.40766e-09	-1.71868	0.738998	0.000155671	-1.85215	1.07003	0.000313553	-1.85223	1.20052
44456352	chr7:44456352:T:C	1.96802e-09	-0.971203	-1.33397	2.81325e-05	-1.15456	-1.33838	4.47747e-05	-1.25714	-1.3409
44456406	chr7:44456406:T:A	5.45095e-09	-2.00972e-10	-1.2864	9.41922e-05	-2.00972e-10	-1.28452	0.000167277	-2.00972e-10	-1.28004
44456564	chr7:44456564:T:C	8.04037e-09	-2.00972e-10	-0.897719	0.000141884	-2.00972e-10	-0.87485	0.000248383	-2.00972e-10	-0.884713
44456608	chr7:44456608:T:C	4.34317e-09	-1.46091	-0.0526831	7.95177e-05	-1.62014	0.166254	0.00014891	-1.61249	0.216148
44456709	chr7:44456709:T:C	6.52773e-09	-1.10613	-3.49827e-10	0.000103	-1.19513	-3.49827e-10	0.000174034	-1.24044	-3.49827e-10
44456969	chr7:44456969:T:C	3.53458e-09	-1.75568	0.0360801	6.24929e-05	-1.85245	0.157637	0.000118398	-1.85245	0.226817
44457249	chr7:44457249:C:T	3.3263e-09	-1.73661	-0.0437275	5.75411e-05	-1.85225	0.0748884	0.000108793	-1.85224	0.142001
44457299	chr7:44457299:T:A	8.12654e-09	-1.69011	0.803051	0.000165837	-1.84925	1.13039	0.000334845	-1.8495	1.26349
44457650	chr7:44457650:C:T	1.55906e-09	-1.70529	-0.832822	2.44547e-05	-1.84838	-0.78466	4.43207e-05	-1.84828	-0.759954
44457662	chr7:44457662:G:C	1.5807e-09	-1.70421	-0.820123	2.47842e-05	-1.8482	-0.771459	4.493e-05	-1.84809	-0.746485
44458903	chr7:44458903:A:G	1.49332e-08	-2.00972e-10	-0.278609	0.000253138	-2.00972e-10	-0.295929	0.000448858	-2.00972e-10	-0.292979
44459091	chr7:44459091:T:C	5.47588e-09	-1.74711	0.465268	0.000122431	-1.85198	0.829662	0.000247643	-1.85182	0.96412
44459178	chr7:44459178:G:A	5.18096e-09	-2.00972e-10	-1.33721	9.02738e-05	-2.00972e-10	-1.32701	0.000159671	-2.00972e-10	-1.32657
44459440	chr7:44459440:G:A	3.81873e-08	-2.00972e-10	0.660307	0.000744039	-2.00972e-10	0.782231	0.00143629	-2.00972e-10	0.870136
44460131	chr7:44460131:C:A	5.17793e-09	-2.00972e-10	-1.33779	9.02038e-05	-2.00972e-10	-1.32779	0.000159548	-2.00972e-10	-1.32734
44460821	chr7:44460821:T:C	5.30666e-09	-1.72949	0.416254	0.000115963	-1.85257	0.775978	0.000234129	-1.85257	0.908758
44461056	chr7:44461056:C:T	2.26665e-08	-2.00972e-10	0.138694	0.000435856	-2.00972e-10	0.247449	0.000809855	-2.00972e-10	0.297169
44461406	chr7:44461406:G:A	5.44905e-09	-2.00972e-10	-1.28675	9.41595e-05	-2.00972e-10	-1.28487	0.000167217	-2.00972e-10	-1.28039
44461670	chr7:44461670:T:A	6.2478e-09	-2.00972e-10	-1.14997	0.000109142	-2.00972e-10	-1.13721	0.000194554	-2.00972e-10	-1.12898
44461748	chr7:44461748:C:T	5.26735e-09	-1.75761	0.436944	0.000118793	-1.85092	0.798435	0.00024008	-1.85067	0.931954
44461790	chr7:44461790:G:T	2.69354e-09	-0.660293	-1.33104	3.67183e-05	-0.89087	-1.33572	5.73284e-05	-1.01252	-1.33837
44462521	chr7:44462521:C:T	5.17673e-09	-2.00972e-10	-1.33802	9.01768e-05	-2.00972e-10	-1.32809	0.000159499	-2.00972e-10	-1.32765
44462587	chr7:44462587:C:T	2.12328e-09	-1.25024	-0.97899	2.44473e-05	-1.66683	-0.966515	4.24893e-05	-1.69049	-0.959945
44462816	chr7:44462816:A:G	1.45949e-09	-1.25134	-1.35277	1.67236e-05	-1.66015	-1.35289	2.88857e-05	-1.68344	-1.3529
44462866	chr7:44462866:T:A	7.44742e-09	-2.00972e-10	-0.974326	0.000130465	-2.00972e-10	-0.958755	0.000233348	-2.00972e-10	-0.947154
44463172	chr7:44463172:A:T	2.71715e-09	-0.631908	-1.3507	3.91928e-05	-0.810312	-1.35106	6.30239e-05	-0.905054	-1.35112
44463418	chr7:44463418:A:T	3.9526e-09	-1.60782	-3.49827e-10	7.6169e-05	-1.49691	-3.49827e-10	0.000134725	-1.49645	-3.49827e-10
44463605	chr7:44463605:C:G	1.34722e-08	-2.00972e-10	-0.381566	0.00021862	-2.00972e-10	-0.442526	0.000379983	-2.00972e-10	-0.459559
44463656	chr7:44463656:A:G	3.84349e-09	-1.63581	-3.49827e-10	6.48338e-05	-1.65803	-3.49827e-10	0.000112217	-1.67925	-3.49827e-10
44463855	chr7:44463855:T:C	1.94679e-09	-1.84458	-0.471436	3.86313e-05	-1.82205	-0.353753	7.27313e-05	-1.80661	-0.306305
44463957	chr7:44463957:T:C	5.17735e-09	-2.00972e-10	-1.3379	9.01905e-05	-2.00972e-10	-1.32794	0.000159524	-2.00972e-10	-1.32749
44463970	chr7:44463970:T:C	7.65691e-09	-2.00972e-10	-0.946587	0.000133325	-2.00972e-10	-0.937075	0.000238633	-2.00972e-10	-0.924759
44463987	chr7:44463987:G:A	5.17726e-09	-2.00972e-10	-1.33792	9.01873e-05	-2.00972e-10	-1.32797	0.000159518	-2.00972e-10	-1.32753
44464513	chr7:44464513:G:A	4.69819e-09	-1.75078	0.315766	0.000103917	-1.85166	0.665393	0.000209204	-1.85147	0.795097
44464578	chr7:44464578:T:C	2.32409e-09	-1.76199	-0.376873	4.09265e-05	-1.85192	-0.266166	7.71142e-05	-1.85191	-0.202489
44465639	chr7:44465639:T:C	1.82786e-08	-2.00972e-10	-0.0764629	0.000349781	-2.00972e-10	0.0274439	0.000663778	-2.00972e-10	0.0982614
44465893	chr7:44465893:G:A	6.2298e-09	-2.00972e-10	-1.15285	0.000108281	-2.00972e-10	-1.14514	0.000193044	-2.00972e-10	-1.13677
44467184	chr7:44467184:GAT:G	7.86033e-09	-2.00972e-10	-0.920366	0.000138671	-2.00972e-10	-0.897755	0.000242813	-2.00972e-10	-0.907394
44467394	chr7:44467394:C:T	2.7732e-09	-0.661322	-1.30087	3.60413e-05	-0.932521	-1.31267	5.5809e-05	-1.06423	-1.31352
44467543	chr7:44467543:G:A	4.18187e-08	-2.00972e-10	0.751149	0.000753764	-2.00972e-10	0.795218	0.00137257	-2.00972e-10	0.824754
44467855	chr7:44467855:G:A	3.10135e-09	-1.85036	-3.49827e-10	5.80695e-05	-1.76822	-3.49827e-10	0.000102584	-1.769	-3.49827e-10
44468285	chr7:44468285:G:A	2.21109e-09	-0.880333	-1.30837	3.06779e-05	-1.0912	-1.31512	4.83306e-05	-1.2034	-1.31822
44468365	chr7:44468365:A:G	7.68218e-09	-2.00972e-10	-0.943291	0.000133797	-2.00972e-10	-0.933539	0.000239437	-2.00972e-10	-0.921397
44468410	chr7:44468410:T:C	6.6074e-09	-2.00972e-10	-1.09401	0.000115012	-2.00972e-10	-1.08482	0.000205271	-2.00972e-10	-1.07535
44468809	chr7:44468809:G:A	6.66359e-09	0.10879	-1.19433	5.75254e-05	-0.595154	-1.18248	9.09604e-05	-0.710137	-1.17912
44469520	chr7:44469520:T:C	4.62429e-09	-1.75187	0.300994	0.000102326	-1.85153	0.64983	0.000205778	-1.85132	0.778436
44470144	chr7:44470144:T:C	2.84574e-08	-2.00972e-10	0.366212	0.00054735	-2.00972e-10	0.475226	0.00101837	-2.00972e-10	0.526276
44470425	chr7:44470425:C:T	1.44933e-09	-1.72688	-0.88421	2.31044e-05	-1.85136	-0.838478	4.18167e-05	-1.85131	-0.815082
44470476	chr7:44470476:A:G	5.20785e-09	-2.00972e-10	-1.33203	9.02725e-05	-2.00972e-10	-1.32703	0.000159871	-2.00972e-10	-1.32532
44470477	chr7:44470477:T:A	4.42746e-09	-1.76675	0.272385	9.93649e-05	-1.84934	0.618274	0.000199695	-1.84898	0.746092
44470638	chr7:44470638:G:A	6.18125e-09	-2.00972e-10	-1.16067	0.000109008	-2.00972e-10	-1.13844	0.000194076	-2.00972e-10	-1.13144
44471612	chr7:44471612:A:C	5.29858e-09	-2.00972e-10	-1.31476	9.17516e-05	-2.00972e-10	-1.31078	0.00016291	-2.00972e-10	-1.30649
44471737	chr7:44471737:C:T	8.10648e-09	-2.00972e-10	-0.889531	0.00014218	-2.00972e-10	-0.872768	0.000254571	-2.00972e-10	-0.860105
44471862	chr7:44471862:C:T	7.99476e-09	-2.00972e-10	-0.903408	0.000141059	-2.00972e-10	-0.880681	0.000246961	-2.00972e-10	-0.890455
44472556	chr7:44472556:A:G	1.2082e-08	-0.490478	-3.49827e-10	0.000328224	-0.036165	-3.49827e-10	0.000504386	-0.176343	-3.49827e-10
44473157	chr7:44473157:A:G	1.9867e-08	-2.00972e-10	0.00686387	0.000379984	-2.00972e-10	0.110268	0.000704959	-2.00972e-10	0.158454
44473535	chr7:44473535:T:C	5.18185e-09	-2.00972e-10	-1.33703	9.0292e-05	-2.00972e-10	-1.32681	0.000159705	-2.00972e-10	-1.32636
44473749	chr7:44473749:A:G	1.52378e-09	-1.22565	-1.33535	2.37965e-05	-1.32053	-1.33979	3.7753e-05	-1.42741	-1.34121
44473959	chr7:44473959:C:G	4.38088e-09	-1.76053	0.255584	9.74726e-05	-1.85047	0.600178	0.000195672	-1.85018	0.726936
44474336	chr7:44474336:A:G	1.13446e-08	-0.553457	-3.49827e-10	0.000243186	-0.336036	-3.49827e-10	0.000386112	-0.443558	-3.49827e-10
44474413	chr7:44474413:T:C	8.39593e-09	-2.00972e-10	-0.854448	0.000141086	-2.00972e-10	-0.880494	0.000247179	-2.00972e-10	-0.889573
44474828	chr7:44474828:T:C	1.19913e-08	-2.00972e-10	-0.498016	0.000195745	-2.00972e-10	-0.553052	0.000340501	-2.00972e-10	-0.569267
44475211	chr7:44475211:A:G	5.9589e-09	-2.00972e-10	-1.19731	0.000100267	-2.00972e-10	-1.22202	0.000176175	-2.00972e-10	-1.22821
44475668	chr7:44475668:G:C	5.35223e-09	-2.00972e-10	-1.30468	9.35526e-05	-2.00972e-10	-1.29134	0.000165857	-2.00972e-10	-1.28856
44475717	chr7:44475717:A:G	2.4634e-09	-0.836738	-1.24392	3.53592e-05	-1.03495	-1.22935	5.67749e-05	-1.12486	-1.23573
44476954	chr7:44476954:C:CTGA	7.90148e-09	-2.00972e-10	-0.915145	0.000132962	-2.00972e-10	-0.939798	0.000232991	-2.00972e-10	-0.948687
44477025	chr7:44477025:AT:A	4.02899e-09	-1.75938	0.170697	8.87422e-05	-1.85065	0.506521	0.000177606	-1.85037	0.630251
44478098	chr7:44478098:T:C	6.8214e-09	-2.00972e-10	-1.06213	0.00011925	-2.00972e-10	-1.04864	0.000212771	-2.00972e-10	-1.03947
44478247	chr7:44478247:A:G	7.42549e-09	-2.00972e-10	-0.977276	0.000130069	-2.00972e-10	-0.961795	0.000232628	-2.00972e-10	-0.950247
44478300	chr7:44478300:C:T	6.25585e-09	-2.00972e-10	-1.14868	0.000109287	-2.00972e-10	-1.13588	0.000194817	-2.00972e-10	-1.12762
44478454	chr7:44478454:A:G	6.97484e-09	-1.7098	0.66992	0.000144817	-1.85155	0.997155	0.000290983	-1.85169	1.12527
44478714	chr7:44478714:A:G	8.22422e-09	-2.00972e-10	-0.875111	0.000145211	-2.00972e-10	-0.851673	0.000254154	-2.00972e-10	-0.861746
44478781	chr7:44478781:A:G	7.4019e-09	-2.00972e-10	-0.980458	0.000129653	-2.00972e-10	-0.965003	0.000231874	-2.00972e-10	-0.953491
44479472	chr7:44479472:A:T	1.20381e-08	-0.494116	-3.49827e-10	0.000326668	-0.0409174	-3.49827e-10	0.000501961	-0.181163	-3.49827e-10
44479477	chr7:44479477:A:G	1.17817e-08	-0.515646	-3.49827e-10	0.000318877	-0.0650558	-3.49827e-10	0.00049043	-0.204403	-3.49827e-10
44479538	chr7:44479538:T:C	7.05137e-09	-2.00972e-10	-1.02897	0.000123395	-2.00972e-10	-1.01447	0.000220517	-2.00972e-10	-1.00371
44480033	chr7:44480033:C:T	7.53608e-09	-2.00972e-10	-0.962492	0.000123412	-2.00972e-10	-1.01433	0.000218972	-2.00972e-10	-1.01074
44480659	chr7:44480659:T:A	2.19264e-09	-1.75135	-0.445737	3.80317e-05	-1.85253	-0.338916	7.14729e-05	-1.85252	-0.277847
44481039	chr7:44481039:A:T	5.14343e-09	-2.00972e-10	-1.34447	8.95195e-05	-2.00972e-10	-1.33541	0.000158719	-2.00972e-10	-1.33255
44481761	chr7:44481761:G:A	5.1022e-09	-2.00972e-10	-1.35252	8.8224e-05	-2.00972e-10	-1.34998	0.000156101	-2.00972e-10	-1.34918
44481921	chr7:44481921:A:G	1.98006e-08	-2.00972e-10	0.00351599	0.000380244	-2.00972e-10	0.110951	0.000723031	-2.00972e-10	0.183766
44483018	chr7:44483018:T:C	5.66242e-09	-1.59214	0.343796	0.000111282	-1.83412	0.716322	0.000224083	-1.83603	0.848364
44483233	chr7:44483233:G:C	8.72935e-09	-2.00972e-10	-0.815504	0.000146483	-2.00972e-10	-0.842952	0.00025655	-2.00972e-10	-0.852362
44483475	chr7:44483475:C:T	6.06304e-09	-2.00972e-10	-1.17998	0.000101911	-2.00972e-10	-1.20576	0.000178992	-2.00972e-10	-1.21235
44483914	chr7:44483914:G:A	2.51782e-08	-2.00972e-10	0.243782	0.000485481	-2.00972e-10	0.355278	0.000902745	-2.00972e-10	0.405754
44484939	chr7:44484939:G:A	8.69137e-09	-2.00972e-10	-0.819864	0.000145865	-2.00972e-10	-0.847184	0.000255478	-2.00972e-10	-0.85655
44484952	chr7:44484952:A:C	4.196e-08	-2.00972e-10	0.754521	0.000820176	-2.00972e-10	0.879656	0.00158622	-2.00972e-10	0.969426
44485775	chr7:44485775:C:T	2.78054e-09	-1.53161	-0.427936	4.10387e-05	-1.80638	-0.308971	7.7118e-05	-1.80831	-0.24604
44485798	chr7:44485798:G:A	7.57174e-09	-2.00972e-10	-0.957772	0.00013176	-2.00972e-10	-0.94888	0.000235753	-2.00972e-10	-0.936901
44486204	chr7:44486204:C:G	7.83813e-09	-1.46987	0.54668	0.000136034	-1.79094	0.873986	0.000272228	-1.79367	1.00063
44486463	chr7:44486463:T:TA	1.34908e-08	-2.00972e-10	-0.380184	0.000224006	-2.00972e-10	-0.418188	0.000406627	-2.00972e-10	-0.391789
44486484	chr7:44486484:CCAAA:C	4.31545e-09	-1.51999	-3.49827e-10	8.45736e-05	-1.39224	-3.49827e-10	0.000149582	-1.39184	-3.49827e-10
44486511	chr7:44486511:A:T	4.05014e-09	-1.58344	-3.49827e-10	5.73916e-05	-1.77996	-3.49827e-10	0.000100058	-1.79394	-3.49827e-10
44486857	chr7:44486857:C:G	5.19746e-09	-2.00972e-10	-1.33402	9.06375e-05	-2.00972e-10	-1.32299	0.000160321	-2.00972e-10	-1.32251
44486876	chr7:44486876:T:C	7.48167e-09	-1.5657	0.595964	0.000139805	-1.82536	0.935746	0.000280344	-1.82736	1.06369
44487559	chr7:44487559:C:T	3.40217e-08	-2.00972e-10	0.544803	0.00065505	-2.00972e-10	0.654849	0.00122215	-2.00972e-10	0.708681
44487744	chr7:44487744:A:G	7.83949e-09	-2.00972e-10	-0.92302	0.000137418	-2.00972e-10	-0.906838	0.000245935	-2.00972e-10	-0.894619
44487818	chr7:44487818:G:A	6.22785e-09	-2.00972e-10	-1.15316	0.000108245	-2.00972e-10	-1.14547	0.000192978	-2.00972e-10	-1.13711
44488086	chr7:44488086:T:C	1.1467e-08	-0.542719	-3.49827e-10	0.00011466	-1.08789	-3.49827e-10	0.000202186	-1.0905	-3.49827e-10
44488552	chr7:44488552:TC:T	2.85682e-08	-2.00972e-10	0.370101	0.000549538	-2.00972e-10	0.479216	0.0010225	-2.00972e-10	0.530316
44489124	chr7:44489124:C:T	3.38776e-08	-2.00972e-10	0.540559	0.000652181	-2.00972e-10	0.650459	0.00121672	-2.00972e-10	0.704228
44489670	chr7:44489670:C:G	6.27789e-09	-2.00972e-10	-1.14516	0.000105251	-2.00972e-10	-1.17351	0.000184731	-2.00972e-10	-1.18079
44489852	chr7:44489852:C:T	6.2025e-09	-2.00972e-10	-1.15724	0.000107732	-2.00972e-10	-1.15022	0.000192029	-2.00972e-10	-1.14204
44490127	chr7:44490127:G:A	6.09112e-09	-1.67054	0.495179	0.000119896	-1.84638	0.803142	0.00023998	-1.84669	0.927558
44490594	chr7:44490594:T:G	1.56912e-09	-1.18776	-1.34392	1.75056e-05	-1.62478	-1.34256	3.0208e-05	-1.64972	-1.34186
44491485	chr7:44491485:G:A	2.25134e-09	-0.821911	-1.34876	3.16303e-05	-1.02477	-1.35098	5.00563e-05	-1.13475	-1.35178
44491549	chr7:44491549:T:G	1.58486e-09	-1.66483	-0.856873	2.40499e-05	-1.84019	-0.809539	4.3587e-05	-1.83997	-0.784961
44491695	chr7:44491695:A:G	4.96315e-09	-1.67644	0.296284	0.000102349	-1.84793	0.646457	0.000205848	-1.8483	0.775756
44491944	chr7:44491944:C:T	1.33444e-09	-1.84342	-0.850266	2.13872e-05	-1.82066	-0.946412	3.60896e-05	-1.83104	-0.982643
44492035	chr7:44492035:G:A	5.35251e-09	-2.00972e-10	-1.30463	9.35575e-05	-2.00972e-10	-1.29129	0.000165865	-2.00972e-10	-1.28851
44492152	chr7:44492152:G:A	3.70733e-09	-1.67188	-3.49827e-10	6.25575e-05	-1.69378	-3.49827e-10	0.000108543	-1.71254	-3.49827e-10
44492295	chr7:44492295:C:G	5.58721e-09	-1.6387	0.376985	0.000107362	-1.83951	0.685854	0.000214175	-1.83999	0.807097
44493099	chr7:44493099:G:A	2.27856e-09	-1.12014	-1.03851	2.47912e-05	-1.59319	-1.02618	4.29149e-05	-1.62057	-1.0199
44493165	chr7:44493165:C:T	9.48053e-09	-2.00972e-10	-0.732954	0.000158837	-2.00972e-10	-0.761982	0.000278083	-2.00972e-10	-0.771768
44494015	chr7:44494015:C:T	6.13584e-09	-0.991078	-0.17697	9.7567e-05	-1.30389	0.0545627	0.000181866	-1.30139	0.104978
44494120	chr7:44494120:T:C	6.27444e-09	-1.51576	0.370052	0.000117395	-1.81107	0.74675	0.000236573	-1.8138	0.880374
44494739	chr7:44494739:C:G	5.29589e-09	-2.00972e-10	-1.31526	9.02082e-05	-2.00972e-10	-1.32774	0.000159517	-2.00972e-10	-1.32754
44495110	chr7:44495110:TA:T	5.06963e-09	-1.67107	0.312143	0.000104159	-1.84697	0.663027	0.000209631	-1.84737	0.793035
44495235	chr7:44495235:A:G	5.26517e-09	-1.68384	0.362761	0.000109558	-1.84902	0.71562	0.000220801	-1.84935	0.846927
44495424	chr7:44495424:G:C	9.44143e-09	-2.00972e-10	-0.737088	0.000158199	-2.00972e-10	-0.766011	0.000276974	-2.00972e-10	-0.775763
44495564	chr7:44495564:T:A	1.00553e-08	-2.00972e-10	-0.67409	0.000162973	-2.00972e-10	-0.736279	0.000284113	-2.00972e-10	-0.750312
44495614	chr7:44495614:A:G	9.2847e-09	-2.00972e-10	-0.753826	0.000152213	-2.00972e-10	-0.804581	0.000268752	-2.00972e-10	-0.805896
44495760	chr7:44495760:T:C	9.42006e-09	-2.00972e-10	-0.739353	0.000157851	-2.00972e-10	-0.768209	0.00027637	-2.00972e-10	-0.777945
44495844	chr7:44495844:C:T	5.10901e-09	-2.00972e-10	-1.35119	8.83627e-05	-2.00972e-10	-1.34841	0.000156195	-2.00972e-10	-1.34858
44495961	chr7:44495961:T:C	5.36343e-09	-2.00972e-10	-1.30259	9.37732e-05	-2.00972e-10	-1.28898	0.000166257	-2.00972e-10	-1.28615
44497110	chr7:44497110:G:A	5.49833e-09	-2.00972e-10	-1.27775	9.61303e-05	-2.00972e-10	-1.26416	0.000170567	-2.00972e-10	-1.26056
44497212	chr7:44497212:G:A	3.15691e-09	-1.8326	-3.49827e-10	5.4378e-05	-1.8339	-3.49827e-10	9.58836e-05	-1.83655	-3.49827e-10
44497993	chr7:44497993:C:G	9.44143e-09	-2.00972e-10	-0.737088	0.000158199	-2.00972e-10	-0.766011	0.000276974	-2.00972e-10	-0.775763
44498124	chr7:44498124:G:A	5.35099e-09	-2.00972e-10	-1.30491	9.35281e-05	-2.00972e-10	-1.2916	0.000165813	-2.00972e-10	-1.28883
44498327	chr7:44498327:T:A	1.9366e-08	-2.00972e-10	-0.0186742	0.000369416	-2.00972e-10	0.0820605	0.000685097	-2.00972e-10	0.129875
44498338	chr7:44498338:G:A	2.39243e-09	-0.772066	-1.33782	3.29509e-05	-0.988379	-1.34647	5.17595e-05	-1.10533	-1.34775
44498356	chr7:44498356:A:C	8.05317e-09	-2.00972e-10	-0.896129	0.000142185	-2.00972e-10	-0.872735	0.000248887	-2.00972e-10	-0.882686
44498574	chr7:44498574:T:G	5.76851e-09	-1.70411	0.474332	0.000123789	-1.8515	0.84021	0.00025066	-1.85166	0.976074
44498630	chr7:44498630:A:G	5.57978e-09	-2.00972e-10	-1.26304	9.76344e-05	-2.00972e-10	-1.24863	0.000171677	-2.00972e-10	-1.25407
44498692	chr7:44498692:C:T	5.34481e-09	-1.6837	0.377633	0.00011152	-1.84917	0.733515	0.000225053	-1.84949	0.866136
44498796	chr7:44498796:G:A	5.90202e-09	-1.68698	0.480081	0.000124818	-1.84961	0.846602	0.00025277	-1.8499	0.98269
44499253	chr7:44499253:G:A	5.47247e-09	-2.00972e-10	-1.28246	9.38916e-05	-2.00972e-10	-1.28772	0.000166335	-2.00972e-10	-1.28568
44499255	chr7:44499255:C:T	6.92801e-09	-2.00972e-10	-1.04662	0.000120685	-2.00972e-10	-1.03668	0.000215549	-2.00972e-10	-1.0265
44499283	chr7:44499283:A:G	2.33318e-09	-1.15932	-0.975643	2.58702e-05	-1.61442	-0.962348	4.48294e-05	-1.64113	-0.955693
44499650	chr7:44499650:A:G	5.10284e-09	-2.00972e-10	-1.3524	9.01944e-05	-2.00972e-10	-1.32789	0.000158774	-2.00972e-10	-1.33221
44500094	chr7:44500094:C:T	5.34726e-09	-2.00972e-10	-1.30561	9.34538e-05	-2.00972e-10	-1.29239	0.000165678	-2.00972e-10	-1.28964
44500305	chr7:44500305:C:T	5.10635e-09	-2.00972e-10	-1.35171	8.79738e-05	-2.00972e-10	-1.35282	0.000155537	-2.00972e-10	-1.3528
44500462	chr7:44500462:A:G	6.50489e-09	-2.00972e-10	-1.10964	0.000113176	-2.00972e-10	-1.10091	0.000201951	-2.00972e-10	-1.09166
44500704	chr7:44500704:GAA:G	6.72673e-09	-2.00972e-10	-1.07611	0.000117122	-2.00972e-10	-1.06664	0.000209084	-2.00972e-10	-1.05695
44500710	chr7:44500710:T:C	9.50813e-09	-2.00972e-10	-0.730047	0.000161999	-2.00972e-10	-0.74227	0.000286019	-2.00972e-10	-0.743627
44500733	chr7:44500733:A:G	1.13678e-08	-2.00972e-10	-0.551411	0.000211894	-2.00972e-10	-0.473777	0.000394189	-2.00972e-10	-0.422855
44500841	chr7:44500841:G:A	1.87101e-09	-1.00604	-1.34967	2.69486e-05	-1.18431	-1.35162	4.31483e-05	-1.28278	-1.35226
44501040	chr7:44501040:A:C	9.98823e-09	-2.00972e-10	-0.680787	0.000163745	-2.00972e-10	-0.73155	0.000285555	-2.00972e-10	-0.745252
44501109	chr7:44501109:T:C	1.56091e-09	-1.72722	-0.809701	2.4988e-05	-1.85158	-0.75989	4.53393e-05	-1.85153	-0.733981
44501220	chr7:44501220:ACTTTT:A	4.1339e-09	-1.56297	-3.49827e-10	5.80036e-05	-1.76936	-3.49827e-10	0.000101009	-1.78448	-3.49827e-10
44501326	chr7:44501326:T:G	5.57849e-09	-2.00972e-10	-1.26328	9.56796e-05	-2.00972e-10	-1.26886	0.000169561	-2.00972e-10	-1.26648
44501460	chr7:44501460:T:A	6.59129e-09	-2.00972e-10	-1.09645	0.000114639	-2.00972e-10	-1.08807	0.000204576	-2.00972e-10	-1.07875
44501498	chr7:44501498:A:G	1.23246e-08	-2.00972e-10	-0.470594	0.000230648	-2.00972e-10	-0.388968	0.000430113	-2.00972e-10	-0.335637
44502977	chr7:44502977:A:G	1.32573e-08	-2.00972e-10	-0.397649	0.000203655	-2.00972e-10	-0.513435	0.000365389	-2.00972e-10	-0.498722
44503570	chr7:44503570:G:A	3.80501e-09	-1.70919	0.0633134	7.86072e-05	-1.85187	0.386468	0.000156904	-1.85202	0.507967
44503768	chr7:44503768:T:A	2.40854e-08	-2.00972e-10	0.199412	0.000466003	-2.00972e-10	0.31433	0.000890451	-2.00972e-10	0.392042
44503998	chr7:44503998:T:C	6.66242e-09	-2.00972e-10	-1.08571	0.000116699	-2.00972e-10	-1.07026	0.000208232	-2.00972e-10	-1.06104
44504337	chr7:44504337:AATTT:A	2.04552e-08	-2.00972e-10	0.0360444	0.000392284	-2.00972e-10	0.142125	0.00072798	-2.00972e-10	0.190588
44504939	chr7:44504939:T:C	5.2495e-09	-2.00972e-10	-1.32406	9.19818e-05	-2.00972e-10	-1.30827	0.000164776	-2.00972e-10	-1.2951
44505670	chr7:44505670:G:A	5.68724e-09	-2.00972e-10	-1.24397	9.64846e-05	-2.00972e-10	-1.26048	0.000170988	-2.00972e-10	-1.2581
44505698	chr7:44505698:A:G	2.07103e-09	-1.48873	-0.765418	2.81456e-05	-1.78828	-0.704188	5.1081e-05	-1.79	-0.676278
44506126	chr7:44506126:A:T	5.29131e-09	-1.54712	0.230993	9.98417e-05	-1.82195	0.595671	0.000200449	-1.82434	0.725211
44506272	chr7:44506272:G:C	5.79761e-09	-2.00972e-10	-1.22475	9.87128e-05	-2.00972e-10	-1.23765	0.000173997	-2.00972e-10	-1.24065
44506281	chr7:44506281:T:C	5.52005e-09	-1.57354	0.299736	0.000106952	-1.8294	0.671921	0.000215323	-1.83137	0.803825
44506453	chr7:44506453:C:G	1.62188e-09	-1.68928	-0.809332	2.51703e-05	-1.84597	-0.758228	4.56907e-05	-1.84584	-0.731946
44507355	chr7:44507355:C:T	5.33194e-09	-1.77221	0.463726	0.000122721	-1.84776	0.827805	0.000248704	-1.84738	0.963954
44507458	chr7:44507458:G:C	9.44143e-09	-2.00972e-10	-0.737088	0.000158199	-2.00972e-10	-0.766011	0.000276974	-2.00972e-10	-0.775763
44508279	chr7:44508279:G:A	1.72445e-09	-1.51959	-0.917696	4.77786e-05	-1.03257	-0.930717	8.09994e-05	-1.07874	-0.926508
44508536	chr7:44508536:C:A	2.09023e-09	-0.893851	-1.35107	2.9385e-05	-1.09721	-1.35217	4.65941e-05	-1.20563	-1.35258
44509040	chr7:44509040:T:C	1.37099e-09	-1.85214	-0.814521	2.40741e-05	-1.84502	-0.803705	4.28939e-05	-1.84694	-0.794017
44509104	chr7:44509104:T:C	7.58059e-09	-2.00972e-10	-0.956604	0.000133695	-2.00972e-10	-0.934298	0.000234191	-2.00972e-10	-0.94355
44509113	chr7:44509113:C:T	1.6324e-09	-1.71119	-0.780954	2.58336e-05	-1.84993	-0.728252	4.69382e-05	-1.84984	-0.701016
44510108	chr7:44510108:G:A	1.31406e-09	-1.45233	-1.25674	2.20092e-05	-1.43784	-1.30056	3.67884e-05	-1.47901	-1.31549
44510616	chr7:44510616:G:A	5.12728e-09	-2.00972e-10	-1.34762	8.81617e-05	-2.00972e-10	-1.35069	0.000155885	-2.00972e-10	-1.35057
44510946	chr7:44510946:C:G	3.73052e-09	-1.74077	0.0751208	7.98569e-05	-1.85223	0.402606	0.000159558	-1.8521	0.524821
44512494	chr7:44512494:AGAG:A	1.53108e-09	-1.49746	-1.05876	2.05943e-05	-1.79378	-1.01107	3.71669e-05	-1.79587	-0.988392
44512610	chr7:44512610:T:C	5.29711e-09	-1.5851	0.270069	0.000102929	-1.83281	0.636991	0.000206857	-1.83473	0.767073
44513317	chr7:44513317:G:A	5.44262e-09	-2.00972e-10	-1.28793	9.54472e-05	-2.00972e-10	-1.27129	0.00016885	-2.00972e-10	-1.27068
44513605	chr7:44513605:C:T	5.35392e-09	-2.00972e-10	-1.30437	9.3586e-05	-2.00972e-10	-1.29098	0.000165917	-2.00972e-10	-1.2882
44513639	chr7:44513639:A:G	1.15284e-09	-1.53089	-1.30907	1.5393e-05	-1.80415	-1.2918	2.73678e-05	-1.80555	-1.28476
44513759	chr7:44513759:T:G	6.53675e-09	-2.00972e-10	-1.10475	0.000114511	-2.00972e-10	-1.08919	0.000203727	-2.00972e-10	-1.0829
44513893	chr7:44513893:C:T	4.59684e-09	-1.65349	0.196663	9.37125e-05	-1.84761	0.557978	0.000188084	-1.84859	0.685791
44513897	chr7:44513897:T:C	1.04675e-09	-1.61064	-1.32587	1.46887e-05	-1.83108	-1.31171	2.60949e-05	-1.83213	-1.30581
44514227	chr7:44514227:A:G	2.19264e-09	-1.06599	-1.1311	2.28856e-05	-1.58213	-1.11723	3.93302e-05	-1.61346	-1.11423
44514520	chr7:44514520:T:G	8.9991e-10	-1.73598	-1.35167	1.38548e-05	-1.8518	-1.34943	2.4591e-05	-1.85156	-1.34574
44514844	chr7:44514844:A:AC	5.11585e-09	-2.00972e-10	-1.34985	8.80758e-05	-2.00972e-10	-1.35166	0.000155731	-2.00972e-10	-1.35156
44515000	chr7:44515000:G:A	3.9205e-09	-1.61598	-3.49827e-10	6.09334e-05	-1.72008	-3.49827e-10	0.000106939	-1.72743	-3.49827e-10
44515111	chr7:44515111:C:T	8.18478e-09	-0.879918	-3.49827e-10	0.000113648	-1.09675	-3.49827e-10	0.00017681	-1.22461	-3.49827e-10
44515291	chr7:44515291:T:C	8.86839e-10	-1.81464	-1.28765	1.54204e-05	-1.83619	-1.25798	2.77048e-05	-1.8368	-1.24128
44515600	chr7:44515600:A:C	9.54093e-10	-1.68955	-1.33964	1.39311e-05	-1.84897	-1.34677	2.4574e-05	-1.84909	-1.34891
44515807	chr7:44515807:G:A	1.20068e-09	-1.83307	-0.966237	2.51893e-05	-1.80399	-0.799456	4.75491e-05	-1.8033	-0.734623
44515825	chr7:44515825:C:T	7.26686e-09	-2.00972e-10	-0.99887	0.000120287	-2.00972e-10	-1.03999	0.000212883	-2.00972e-10	-1.03894
44515974	chr7:44515974:T:G	1.159e-09	-1.48184	-1.3528	1.48073e-05	-1.78237	-1.35237	2.58772e-05	-1.79428	-1.35204
44517079	chr7:44517079:G:A	5.12942e-09	-2.00972e-10	-1.3472	8.82067e-05	-2.00972e-10	-1.35018	0.000156064	-2.00972e-10	-1.34942
44517294	chr7:44517294:C:T	6.19321e-09	-2.00972e-10	-1.15874	0.000109272	-2.00972e-10	-1.13602	0.000194564	-2.00972e-10	-1.12892
44517435	chr7:44517435:C:T	3.61383e-08	-2.00972e-10	0.605159	0.000739303	-2.00972e-10	0.775845	0.00139038	-2.00972e-10	0.837647
44517436	chr7:44517436:G:A	4.26549e-09	-0.199936	-1.3317	5.44107e-05	-0.50014	-1.33316	8.2807e-05	-0.651854	-1.33132
44518263	chr7:44518263:G:A	5.88072e-09	-2.00972e-10	-1.21052	0.000100336	-2.00972e-10	-1.22134	0.000176994	-2.00972e-10	-1.22357
44518313	chr7:44518313:G:A	2.4755e-09	-1.14274	-0.933018	3.81818e-05	-1.27788	-0.909624	6.24377e-05	-1.37508	-0.890438
44518551	chr7:44518551:C:T	5.1037e-09	-2.00972e-10	-1.35223	8.79668e-05	-2.00972e-10	-1.3529	0.000155546	-2.00972e-10	-1.35274
44518617	chr7:44518617:C:T	3.29892e-09	-1.7886	-3.49827e-10	5.41053e-05	-1.83893	-3.49827e-10	9.55829e-05	-1.83969	-3.49827e-10
44518929	chr7:44518929:C:CTTCTTTTTCTTTCTTTCT	1.50998e-08	-2.00972e-10	-0.267514	0.000248981	-2.00972e-10	-0.312485	0.000439071	-2.00972e-10	-0.315026
44519046	chr7:44519046:T:C	2.0191e-08	-2.00972e-10	0.0230406	0.000385849	-2.00972e-10	0.125585	0.000712517	-2.00972e-10	0.169118
44519260	chr7:44519260:A:C	1.7563e-09	-1.18043	-1.23855	2.6282e-05	-1.32447	-1.23651	4.25596e-05	-1.41813	-1.23065
44519410	chr7:44519410:G:A	1.78847e-08	-2.00972e-10	-0.098248	0.000341502	-2.00972e-10	0.00349233	0.000628629	-2.00972e-10	0.0438552
44519700	chr7:44519700:C:T	9.70823e-09	-2.00972e-10	-0.70922	0.000173451	-2.00972e-10	-0.673965	0.000315173	-2.00972e-10	-0.646563
44520146	chr7:44520146:G:C	6.2607e-09	-2.00972e-10	-1.1479	0.000111172	-2.00972e-10	-1.11879	0.000197509	-2.00972e-10	-1.1139
44520707	chr7:44520707:C:T	5.16182e-09	-2.00972e-10	-1.3409	8.96816e-05	-2.00972e-10	-1.3336	0.000158785	-2.00972e-10	-1.33214
44520983	chr7:44520983:C:T	7.44378e-09	-2.00972e-10	-0.974816	0.000136451	-2.00972e-10	-0.913896	0.00024662	-2.00972e-10	-0.891838
44521612	chr7:44521612:C:T	7.73962e-09	-2.00972e-10	-0.935842	0.000128735	-2.00972e-10	-0.972109	0.000225952	-2.00972e-10	-0.979363
44521745	chr7:44521745:G:A	1.70868e-08	-2.00972e-10	-0.143891	0.000335694	-2.00972e-10	-0.0136611	0.00063181	-2.00972e-10	0.0489023
44522001	chr7:44522001:A:G	9.78579e-10	-1.65293	-1.35092	1.43419e-05	-1.81914	-1.34754	2.51163e-05	-1.83048	-1.34569
44522036	chr7:44522036:C:T	6.05367e-09	-0.381242	-0.800287	0.000155603	-0.0159886	-0.766563	0.00025791	-0.108526	-0.738549
44522207	chr7:44522207:G:A	5.85396e-09	-2.00972e-10	-1.21508	0.000100258	-2.00972e-10	-1.22211	0.000176813	-2.00972e-10	-1.22459
44522285	chr7:44522285:C:T	8.60532e-10	-1.79122	-1.34118	1.74605e-05	-1.62947	-1.34045	3.13418e-05	-1.61555	-1.33918
44522302	chr7:44522302:A:C	9.86601e-10	-1.64286	-1.35283	1.43495e-05	-1.81467	-1.35147	2.5087e-05	-1.8269	-1.35043
44522996	chr7:44522996:G:A	6.26113e-09	-2.00972e-10	-1.14783	0.000104577	-2.00972e-10	-1.17994	0.00018582	-2.00972e-10	-1.17491
44523685	chr7:44523685:G:A	6.12601e-09	-2.00972e-10	-1.16965	0.000101145	-2.00972e-10	-1.2133	0.000177005	-2.00972e-10	-1.22351
44523754	chr7:44523754:C:A	6.92947e-09	-1.04641	-3.49827e-10	9.98332e-05	-1.22636	-3.49827e-10	0.000176678	-1.22536	-3.49827e-10
44523985	chr7:44523985:C:T	5.9088e-09	-2.00972e-10	-1.20575	9.95941e-05	-2.00972e-10	-1.22876	0.000176831	-2.00972e-10	-1.22449
44524513	chr7:44524513:A:G	6.01425e-09	-2.00972e-10	-1.18806	0.000105772	-2.00972e-10	-1.16858	0.000185676	-2.00972e-10	-1.17568
44524559	chr7:44524559:A:G	5.80239e-09	-2.00972e-10	-1.22393	0.000102618	-2.00972e-10	-1.19885	0.000182198	-2.00972e-10	-1.19459
44525136	chr7:44525136:T:C	1.77436e-09	-1.23912	-1.16964	1.9159e-05	-1.6536	-1.22349	3.2315e-05	-1.69023	-1.23393
44525313	chr7:44525313:A:G	3.60248e-09	-1.70057	-3.49827e-10	5.42339e-05	-1.83656	-3.49827e-10	9.52905e-05	-1.84276	-3.49827e-10
44525563	chr7:44525563:A:G	5.31552e-09	-2.00972e-10	-1.31156	9.26725e-05	-2.00972e-10	-1.30079	0.000163202	-2.00972e-10	-1.3047
44525865	chr7:44525865:G:A	9.31396e-10	-1.70182	-1.35145	1.44089e-05	-1.80912	-1.3529	2.51127e-05	-1.82357	-1.35275
44525895	chr7:44525895:A:G	9.8634e-10	-1.69226	-1.30369	1.47012e-05	-1.81233	-1.3296	2.54874e-05	-1.82702	-1.33448
44526091	chr7:44526091:G:A	5.56401e-09	-2.00972e-10	-1.26588	9.58519e-05	-2.00972e-10	-1.26706	0.000168619	-2.00972e-10	-1.27205
44526495	chr7:44526495:G:C	9.28668e-10	-1.71056	-1.34564	1.4246e-05	-1.8209	-1.35249	2.48567e-05	-1.83366	-1.3529
44526512	chr7:44526512:G:A	5.38869e-09	-2.00972e-10	-1.29789	9.16101e-05	-2.00972e-10	-1.31232	0.000162391	-2.00972e-10	-1.30968
44526647	chr7:44526647:C:T	5.30328e-09	-1.31387	-3.49827e-10	6.72891e-05	-1.62086	-3.49827e-10	0.000121835	-1.59702	-3.49827e-10
44526682	chr7:44526682:C:G	4.71271e-09	-1.43193	-3.49827e-10	9.4186e-05	-1.28459	-3.49827e-10	0.000163173	-1.30487	-3.49827e-10
44527318	chr7:44527318:C:T	3.42377e-09	-1.75145	-3.49827e-10	5.91667e-05	-1.7495	-3.49827e-10	0.000105001	-1.74571	-3.49827e-10
44527647	chr7:44527647:C:T	1.09592e-09	-1.66133	-1.22927	1.52117e-05	-1.8341	-1.27369	2.63982e-05	-1.84325	-1.28314
44527888	chr7:44527888:G:A	1.79482e-08	-2.00972e-10	-0.0947065	0.000320381	-2.00972e-10	-0.0603517	0.000580529	-2.00972e-10	-0.0357456
44527901	chr7:44527901:T:C	2.5237e-09	-1.27217	-0.784293	3.92408e-05	-1.39171	-0.768438	6.46557e-05	-1.47944	-0.751166
44529478	chr7:44529478:A:C	5.21079e-09	-2.00972e-10	-1.33146	8.87932e-05	-2.00972e-10	-1.34355	0.000157144	-2.00972e-10	-1.34252
44529800	chr7:44529800:G:C	2.42688e-09	-1.18451	-0.911077	3.58721e-05	-1.37708	-0.872819	6.39114e-05	-1.36689	-0.875303
44529935	chr7:44529935:G:T	2.24905e-08	-2.00972e-10	0.130897	0.000337035	-2.00972e-10	-0.00967405	0.000578507	-2.00972e-10	-0.0392359
44530142	chr7:44530142:A:T	2.24305e-08	-2.00972e-10	0.128225	0.000320092	-2.00972e-10	-0.0612551	0.000561454	-2.00972e-10	-0.0691566
44530270	chr7:44530270:G:A	2.20608e-08	-2.00972e-10	0.111607	0.000330747	-2.00972e-10	-0.028508	0.000567667	-2.00972e-10	-0.0581512
44530840	chr7:44530840:C:T	2.30788e-08	-2.00972e-10	0.156721	0.00034447	-2.00972e-10	0.0121436	0.000591244	-2.00972e-10	-0.0174574
44531094	chr7:44531094:G:A	8.42209e-09	-2.00972e-10	-0.851337	0.000140106	-2.00972e-10	-0.88746	0.000244254	-2.00972e-10	-0.901476
44531385	chr7:44531385:G:A	2.76036e-08	-2.00972e-10	0.335752	0.000383364	-2.00972e-10	0.119123	0.000669653	-2.00972e-10	0.107073
44532029	chr7:44532029:C:T	8.19587e-10	-1.83987	-1.34127	1.49682e-05	-1.78232	-1.34161	2.63538e-05	-1.78531	-1.34277
44532122	chr7:44532122:A:G	1.09471e-08	-2.00972e-10	-0.589124	0.000183219	-2.00972e-10	-0.61918	0.000321924	-2.00972e-10	-0.625369
44532164	chr7:44532164:A:C	8.02836e-09	-2.00972e-10	-0.899214	0.000114784	-2.00972e-10	-1.08681	0.000205842	-2.00972e-10	-1.07258
44532521	chr7:44532521:C:T	1.00852e-08	-0.671127	-3.49827e-10	9.98063e-05	-1.22663	-3.49827e-10	0.000161857	-1.31297	-3.49827e-10
44532747	chr7:44532747:T:C	7.82195e-09	-0.925261	-3.49827e-10	7.21396e-05	-1.55126	-3.49827e-10	0.00013185	-1.51802	-3.49827e-10
44532959	chr7:44532959:C:T	1.16308e-08	0.805019	-1.33355	2.71356e-05	-1.19028	-1.33873	4.63052e-05	-1.22099	-1.34344
44533100	chr7:44533100:C:T	1.25438e-08	-0.452971	-3.49827e-10	0.000111192	-1.1186	-3.49827e-10	0.000183501	-1.18746	-3.49827e-10
44533308	chr7:44533308:C:A	6.25939e-09	-2.00972e-10	-1.14811	0.000104778	-2.00972e-10	-1.17802	0.000184144	-2.00972e-10	-1.18397
44533711	chr7:44533711:C:T	6.48707e-09	-2.00972e-10	-1.11238	0.000113131	-2.00972e-10	-1.10131	0.000201751	-2.00972e-10	-1.09265
44534096	chr7:44534096:C:T	9.80738e-09	-2.00972e-10	-0.699059	0.000158426	-2.00972e-10	-0.764572	0.000276212	-2.00972e-10	-0.778516
44534161	chr7:44534161:C:T	1.11596e-08	-2.00972e-10	-0.569893	0.00017096	-2.00972e-10	-0.688435	0.000301365	-2.00972e-10	-0.691365
44534162	chr7:44534162:C:G	5.18073e-09	-0.348263	-0.988985	5.70238e-05	-0.742728	-1.04367	0.000100623	-0.741947	-1.04636
44534204	chr7:44534204:G:A	3.39035e-09	-1.76126	-3.49827e-10	5.66697e-05	-1.79262	-3.49827e-10	9.88646e-05	-1.80593	-3.49827e-10
44534367	chr7:44534367:G:A	7.11714e-09	-2.00972e-10	-1.01969	0.000113035	-2.00972e-10	-1.10217	0.000196547	-2.00972e-10	-1.11879
44534701	chr7:44534701:CCAGA:C	1.20889e-08	-2.00972e-10	-0.489903	0.000193737	-2.00972e-10	-0.563361	0.000338107	-2.00972e-10	-0.576322
44534810	chr7:44534810:C:T	6.013e-09	-2.00972e-10	-1.18827	0.000104995	-2.00972e-10	-1.17595	0.000187488	-2.00972e-10	-1.16597
44534811	chr7:44534811:C:T	6.013e-09	-2.00972e-10	-1.18827	0.000104995	-2.00972e-10	-1.17595	0.000187488	-2.00972e-10	-1.16597
44535053	chr7:44535053:C:T	5.77685e-09	-2.00972e-10	-1.22834	9.56355e-05	-2.00972e-10	-1.26932	0.00016764	-2.00972e-10	-1.27786
44535078	chr7:44535078:C:A	5.94158e-09	-2.00972e-10	-1.20022	9.555e-05	-2.00972e-10	-1.27021	0.000167647	-2.00972e-10	-1.27782
44535319	chr7:44535319:G:A	5.68208e-09	-2.00972e-10	-1.24488	9.60124e-05	-2.00972e-10	-1.26539	0.000169079	-2.00972e-10	-1.26932
44535324	chr7:44535324:G:A	7.37066e-09	-2.00972e-10	-0.984688	0.000116074	-2.00972e-10	-1.07564	0.000201691	-2.00972e-10	-1.09295
44535427	chr7:44535427:G:A	6.01788e-09	-2.00972e-10	-1.18746	0.000104825	-2.00972e-10	-1.17757	0.000187258	-2.00972e-10	-1.1672
44535437	chr7:44535437:G:A	5.49302e-09	-2.00972e-10	-1.27872	9.18798e-05	-2.00972e-10	-1.30938	0.000161451	-2.00972e-10	-1.31548
44536585	chr7:44536585:CTCCTACACCCCACT:C	6.43289e-09	-2.00972e-10	-1.12077	0.000112109	-2.00972e-10	-1.11039	0.000199895	-2.00972e-10	-1.10189
44536790	chr7:44536790:T:C	6.36549e-09	-2.00972e-10	-1.1313	0.000110901	-2.00972e-10	-1.12123	0.000197701	-2.00972e-10	-1.11293
44537970	chr7:44537970:G:A	5.63483e-09	-1.25323	-3.49827e-10	6.11976e-05	-1.71575	-3.49827e-10	0.000104183	-1.75354	-3.49827e-10
44538124	chr7:44538124:G:T	5.30308e-09	-2.00972e-10	-1.31391	9.06846e-05	-2.00972e-10	-1.32247	0.000160105	-2.00972e-10	-1.32385
44539237	chr7:44539237:T:C	6.71177e-09	-2.00972e-10	-1.07833	0.000107061	-2.00972e-10	-1.15646	0.000186446	-2.00972e-10	-1.17154
44539581	chr7:44539581:G:C	1.33135e-09	-1.34432	-1.35168	1.49238e-05	-1.77668	-1.35023	2.63948e-05	-1.77807	-1.34845
44541079	chr7:44541079:A:G	5.96457e-09	-2.00972e-10	-1.19636	9.97803e-05	-2.00972e-10	-1.22689	0.000177521	-2.00972e-10	-1.2206
44541277	chr7:44541277:G:T	2.74964e-09	-0.617886	-1.35284	2.87767e-05	-1.12539	-1.34491	4.77597e-05	-1.19911	-1.33439
44541333	chr7:44541333:G:A	5.17419e-09	-2.00972e-10	-1.33851	8.84623e-05	-2.00972e-10	-1.34729	0.000156189	-2.00972e-10	-1.34862
44541392	chr7:44541392:T:C	7.31016e-09	0.354658	-1.34759	1.94592e-05	-1.51516	-1.34638	3.37774e-05	-1.53858	-1.34132
44541551	chr7:44541551:A:G	6.71824e-09	-1.07737	-3.49827e-10	8.15728e-05	-1.42837	-3.49827e-10	0.00013261	-1.51227	-3.49827e-10
44541642	chr7:44541642:A:G	5.63662e-09	-2.00972e-10	-1.25291	0.000101073	-2.00972e-10	-1.21402	0.000179144	-2.00972e-10	-1.2115
44541954	chr7:44541954:C:T	1.25467e-08	-2.00972e-10	-0.452737	0.000200759	-2.00972e-10	-0.527759	0.000368155	-2.00972e-10	-0.491182
44542021	chr7:44542021:A:G	2.472e-09	-1.60131	-0.475855	3.43597e-05	-1.63806	-0.654922	5.56832e-05	-1.70352	-0.676485
44542090	chr7:44542090:C:T	5.47528e-09	-2.00972e-10	-1.28195	9.67887e-05	-2.00972e-10	-1.25733	0.000173017	-2.00972e-10	-1.24629
44542241	chr7:44542241:C:G	1.10745e-09	-1.58083	-1.2993	1.71126e-05	-1.71104	-1.27901	2.92365e-05	-1.75408	-1.27019
44542387	chr7:44542387:T:C	2.3316e-09	-1.65921	-0.476425	3.22567e-05	-1.76721	-0.588927	5.83435e-05	-1.75484	-0.578499
44542505	chr7:44542505:G:A	2.22325e-08	-2.00972e-10	0.119362	0.000341473	-2.00972e-10	0.00340743	0.000591077	-2.00972e-10	-0.0177397
44542732	chr7:44542732:A:G	1.615e-09	-1.69531	-0.807552	2.28852e-05	-1.78674	-0.912633	4.12029e-05	-1.77516	-0.906018
44542777	chr7:44542777:CACAG:C	5.21824e-09	-2.00972e-10	-1.33003	8.90415e-05	-2.00972e-10	-1.34076	0.000157526	-2.00972e-10	-1.3401
44542888	chr7:44542888:G:A	5.95731e-09	-2.00972e-10	-1.19758	0.000104242	-2.00972e-10	-1.18314	0.000185115	-2.00972e-10	-1.17871
44542900	chr7:44542900:G:A	1.12912e-08	-2.00972e-10	-0.55817	0.000181674	-2.00972e-10	-0.62765	0.000332453	-2.00972e-10	-0.593186
44542917	chr7:44542917:G:A	3.213e-09	-1.81499	-3.49827e-10	5.34574e-05	-1.85098	-3.49827e-10	9.47814e-05	-1.84811	-3.49827e-10
44543770	chr7:44543770:C:T	5.96851e-09	-2.00972e-10	-1.1957	0.000106349	-2.00972e-10	-1.16314	0.00018929	-2.00972e-10	-1.15641
44544168	chr7:44544168:AG:A	8.54525e-09	-2.00972e-10	-0.836819	0.00013954	-2.00972e-10	-0.89151	0.000253622	-2.00972e-10	-0.863842
44544635	chr7:44544635:C:T	7.29744e-09	-2.00972e-10	-0.994671	0.00012032	-2.00972e-10	-1.03971	0.00021399	-2.00972e-10	-1.03376
44544930	chr7:44544930:A:G	9.13449e-10	-1.73314	-1.33958	1.62177e-05	-1.69604	-1.34772	2.71928e-05	-1.7474	-1.34933
44545029	chr7:44545029:G:A	3.14521e-09	-1.83631	-3.49827e-10	7.35987e-05	-1.53123	-3.49827e-10	0.000128504	-1.54373	-3.49827e-10
44545427	chr7:44545427:A:G	5.41642e-09	-2.00972e-10	-1.29276	9.36694e-05	-2.00972e-10	-1.29009	0.00016543	-2.00972e-10	-1.29114
44545448	chr7:44545448:T:C	5.67144e-09	-2.00972e-10	-1.24675	9.61106e-05	-2.00972e-10	-1.26436	0.000169039	-2.00972e-10	-1.26956
44545515	chr7:44545515:TTTTTTTTTTTC:T	5.9876e-09	-2.00972e-10	-1.1925	0.000104763	-2.00972e-10	-1.17816	0.000185727	-2.00972e-10	-1.17541
44546087	chr7:44546087:G:A	9.01288e-09	-2.00972e-10	-0.78354	0.000151469	-2.00972e-10	-0.809484	0.000265339	-2.00972e-10	-0.818678
44546267	chr7:44546267:G:A	9.48162e-09	-2.00972e-10	-0.732839	0.000173148	-2.00972e-10	-0.675713	0.000313677	-2.00972e-10	-0.651323
44546436	chr7:44546436:C:T	2.35525e-08	-2.00972e-10	0.177037	0.000464974	-2.00972e-10	0.31212	0.000861767	-2.00972e-10	0.359299
44546557	chr7:44546557:G:A	8.45076e-09	-2.00972e-10	-0.847938	0.000138372	-2.00972e-10	-0.899914	0.000246177	-2.00972e-10	-0.893636
44546979	chr7:44546979:T:C	1.26428e-09	-1.64142	-1.10627	1.74872e-05	-1.79352	-1.17487	2.99384e-05	-1.80053	-1.20002
44547000	chr7:44547000:G:A	9.81997e-10	-1.80093	-1.19943	1.714e-05	-1.77692	-1.21153	3.05692e-05	-1.77848	-1.20122
44547064	chr7:44547064:AT:A	1.17885e-09	-1.65522	-1.16243	1.65452e-05	-1.80094	-1.22283	2.84406e-05	-1.80748	-1.24438
44547146	chr7:44547146:T:A	1.31187e-08	-2.00972e-10	-0.408158	0.000249968	-2.00972e-10	-0.30853	0.000458669	-2.00972e-10	-0.271358
44547168	chr7:44547168:G:C	2.73693e-08	-2.00972e-10	0.327227	0.000285547	-2.00972e-10	-0.175456	0.000523529	-2.00972e-10	-0.139094
44548607	chr7:44548607:T:C	6.5616e-09	-2.00972e-10	-1.10096	0.000106641	-2.00972e-10	-1.16039	0.000186778	-2.00972e-10	-1.16976
44548611	chr7:44548611:A:T	5.11867e-09	-2.00972e-10	-1.3493	8.84639e-05	-2.00972e-10	-1.34727	0.00015663	-2.00972e-10	-1.3458
44549507	chr7:44549507:G:C	6.55535e-09	-2.00972e-10	-1.10191	0.000108856	-2.00972e-10	-1.13984	0.000191328	-2.00972e-10	-1.1457
44549937	chr7:44549937:A:G	8.11633e-09	-2.00972e-10	-0.888316	0.000120229	-2.00972e-10	-1.04046	0.000212237	-2.00972e-10	-1.04198
44550161	chr7:44550161:T:C	6.35804e-09	-2.00972e-10	-1.13247	0.000103757	-2.00972e-10	-1.18781	0.000181831	-2.00972e-10	-1.19661
44550811	chr7:44550811:C:A	8.53812e-09	-2.00972e-10	-0.837654	0.000140406	-2.00972e-10	-0.885323	0.000256189	-2.00972e-10	-0.853772
44551537	chr7:44551537:C:T	8.68348e-09	-2.00972e-10	-0.820772	0.000142685	-2.00972e-10	-0.869226	0.000260478	-2.00972e-10	-0.837168
44551579	chr7:44551579:T:C	8.70903e-09	-2.00972e-10	-0.817834	0.000143083	-2.00972e-10	-0.866439	0.000261232	-2.00972e-10	-0.834279
44551678	chr7:44551678:C:A	1.55377e-09	-1.43566	-1.10585	1.74686e-05	-1.85034	-1.11912	3.1801e-05	-1.85133	-1.08886
44551871	chr7:44551871:C:T	8.58544e-09	-2.00972e-10	-0.832126	0.000140418	-2.00972e-10	-0.885236	0.000250022	-2.00972e-10	-0.878137
44551977	chr7:44551977:A:C	1.52212e-09	-1.4636	-1.09849	1.75426e-05	-1.85193	-1.1133	3.19582e-05	-1.85239	-1.08287
44552569	chr7:44552569:AAG:A	1.19032e-09	-1.66491	-1.14306	1.67966e-05	-1.80557	-1.20312	2.88717e-05	-1.81169	-1.22513
44552673	chr7:44552673:G:T	8.01443e-09	-2.00972e-10	-0.900951	0.000132257	-2.00972e-10	-0.945113	0.000240523	-2.00972e-10	-0.916872
44552960	chr7:44552960:T:G	6.9078e-09	-2.00972e-10	-1.04954	0.000123975	-2.00972e-10	-1.00978	0.000223001	-2.00972e-10	-0.992507
44553966	chr7:44553966:A:G	2.78682e-08	-2.00972e-10	0.345291	0.000554285	-2.00972e-10	0.487817	0.00103078	-2.00972e-10	0.538385
44554050	chr7:44554050:T:C	1.01258e-08	-0.653699	-0.0134139	3.79927e-05	-1.73561	-0.456858	6.03807e-05	-1.78339	-0.515629
44554082	chr7:44554082:G:A	7.53993e-09	-2.00972e-10	-0.961982	0.000116212	-2.00972e-10	-1.07445	0.000204463	-2.00972e-10	-1.0793
44554501	chr7:44554501:G:A	8.96875e-09	-2.00972e-10	-0.788448	0.000145691	-2.00972e-10	-0.848376	0.000259636	-2.00972e-10	-0.840403
44554534	chr7:44554534:A:G	8.16237e-09	-2.00972e-10	-0.88266	0.000128199	-2.00972e-10	-0.976278	0.000224817	-2.00972e-10	-0.984398
44554674	chr7:44554674:T:A	6.76683e-09	-2.00972e-10	-1.07016	0.000110382	-2.00972e-10	-1.12592	0.000193746	-2.00972e-10	-1.13314
44554739	chr7:44554739:G:A	5.18853e-09	-2.00972e-10	-1.33574	8.87983e-05	-2.00972e-10	-1.34349	0.000156434	-2.00972e-10	-1.34705
44554887	chr7:44554887:T:C	6.16616e-09	-2.00972e-10	-1.16312	0.000106171	-2.00972e-10	-1.16481	0.000185936	-2.00972e-10	-1.17429
44554930	chr7:44554930:G:GA	5.12941e-09	-2.00972e-10	-1.3472	8.80588e-05	-2.00972e-10	-1.35186	0.000155641	-2.00972e-10	-1.35213
44554941	chr7:44554941:A:G	6.00625e-09	-2.00972e-10	-1.18939	0.00010691	-2.00972e-10	-1.15787	0.000190165	-2.00972e-10	-1.15179
44555167	chr7:44555167:A:G	8.62579e-09	-2.00972e-10	-0.827438	0.000156704	-2.00972e-10	-0.775506	0.000283289	-2.00972e-10	-0.753217
44555168	chr7:44555168:C:G	3.23168e-09	-1.80919	-3.49827e-10	5.75884e-05	-1.77654	-3.49827e-10	0.000101041	-1.78416	-3.49827e-10
44555227	chr7:44555227:G:A	1.82271e-08	-2.00972e-10	-0.0792877	0.000201068	-2.00972e-10	-0.526217	0.000367832	-2.00972e-10	-0.492059
44555462	chr7:44555462:G:A	1.18442e-09	-1.65465	-1.15829	1.65998e-05	-1.80073	-1.21974	2.85188e-05	-1.80715	-1.24198
44555553	chr7:44555553:A:G	5.58506e-09	-2.00972e-10	-1.2621	9.33671e-05	-2.00972e-10	-1.29332	0.000164007	-2.00972e-10	-1.29978
44556313	chr7:44556313:G:A	1.18923e-08	-0.630484	0.124184	4.30688e-05	-1.72848	-0.338587	6.81292e-05	-1.77787	-0.400414
44556318	chr7:44556318:G:T	9.15108e-09	-0.768323	-3.49827e-10	9.34799e-05	-1.29212	-3.49827e-10	0.00015895	-1.3311	-3.49827e-10
44556575	chr7:44556575:C:T	1.63282e-09	-1.20769	-1.2842	1.56165e-05	-1.77413	-1.30741	2.6685e-05	-1.80125	-1.31433
44556662	chr7:44556662:A:G	1.37987e-09	-1.53687	-1.12334	1.72773e-05	-1.85088	-1.12959	3.13878e-05	-1.84982	-1.10345
44556955	chr7:44556955:T:G	6.02628e-09	-0.500708	-0.685357	2.24687e-05	-1.69068	-1.02706	3.58473e-05	-1.74856	-1.07186
44557162	chr7:44557162:C:T	8.36901e-09	-2.00972e-10	-0.85766	0.000137805	-2.00972e-10	-0.904023	0.000251277	-2.00972e-10	-0.873131
44557505	chr7:44557505:C:T	8.62164e-09	-2.00972e-10	-0.82792	0.000134709	-2.00972e-10	-0.926743	0.000236115	-2.00972e-10	-0.935367
44557509	chr7:44557509:C:T	8.72781e-09	-2.00972e-10	-0.815681	0.000136218	-2.00972e-10	-0.915603	0.000238732	-2.00972e-10	-0.924345
44558115	chr7:44558115:GAACT:G	5.10591e-09	-2.00972e-10	-1.3518	8.84231e-05	-2.00972e-10	-1.34773	0.000156608	-2.00972e-10	-1.34594
44558352	chr7:44558352:C:T	1.21827e-09	-1.5311	-1.25366	1.54426e-05	-1.85	-1.24274	2.77015e-05	-1.84853	-1.22967
44558732	chr7:44558732:G:A	8.46766e-09	-2.00972e-10	-0.84594	0.000139327	-2.00972e-10	-0.893039	0.000254154	-2.00972e-10	-0.861745
44558969	chr7:44558969:A:T	5.10803e-09	-2.00972e-10	-1.35138	8.81907e-05	-2.00972e-10	-1.35036	0.000155767	-2.00972e-10	-1.35132
44559040	chr7:44559040:C:T	5.21244e-09	-2.00972e-10	-1.33115	8.87149e-05	-2.00972e-10	-1.34443	0.000156365	-2.00972e-10	-1.34749
44559313	chr7:44559313:G:A	7.73114e-09	-2.00972e-10	-0.936939	0.000120281	-2.00972e-10	-1.04003	0.000215776	-2.00972e-10	-1.02544
44559557	chr7:44559557:C:A	6.96192e-09	-2.00972e-10	-1.04174	0.000125091	-2.00972e-10	-1.00082	0.000224992	-2.00972e-10	-0.983621
44559607	chr7:44559607:A:G	1.41917e-09	-1.29946	-1.33267	1.46405e-05	-1.80212	-1.34395	2.52738e-05	-1.82314	-1.34677
44559754	chr7:44559754:T:A	5.1101e-09	-2.00972e-10	-1.35098	8.79701e-05	-2.00972e-10	-1.35287	0.000155527	-2.00972e-10	-1.35287
44559779	chr7:44559779:G:T	1.27489e-09	-1.49875	-1.24058	1.57388e-05	-1.78139	-1.29234	2.70957e-05	-1.79002	-1.31029
44560027	chr7:44560027:A:G	3.69596e-09	-1.67495	-3.49827e-10	5.43086e-05	-1.83518	-3.49827e-10	9.8277e-05	-1.8119	-3.49827e-10
44560540	chr7:44560540:G:C	8.09211e-09	-2.00972e-10	-0.891305	0.000127281	-2.00972e-10	-0.983466	0.000223254	-2.00972e-10	-0.991378
44560755	chr7:44560755:C:A	1.61862e-09	-1.45397	-1.04666	1.8841e-05	-1.85204	-1.04179	3.43839e-05	-1.85245	-1.00965
44560777	chr7:44560777:C:T	8.14478e-09	-2.00972e-10	-0.884817	0.000124082	-2.00972e-10	-1.00892	0.00021819	-2.00972e-10	-1.01432
44561002	chr7:44561002:T:C	8.2732e-09	-2.00972e-10	-0.869173	0.000136302	-2.00972e-10	-0.914989	0.000248446	-2.00972e-10	-0.884459
44561065	chr7:44561065:G:A	7.98427e-09	-2.00972e-10	-0.904721	0.000130571	-2.00972e-10	-0.957944	0.000232373	-2.00972e-10	-0.951343
44561095	chr7:44561095:C:T	3.54635e-09	-1.71628	-3.49827e-10	5.42027e-05	-1.83713	-3.49827e-10	9.56546e-05	-1.83894	-3.49827e-10
44561096	chr7:44561096:G:A	9.15851e-10	-1.78445	-1.28565	1.61673e-05	-1.77016	-1.27671	2.90189e-05	-1.76618	-1.26556
44561861	chr7:44561861:C:G	7.31705e-09	-2.00972e-10	-0.991987	0.000122698	-2.00972e-10	-1.02014	0.000216079	-2.00972e-10	-1.02404
44562202	chr7:44562202:AATG:A	7.38165e-09	-2.00972e-10	-0.983197	0.000115565	-2.00972e-10	-1.08003	0.000207149	-2.00972e-10	-1.06625
44562238	chr7:44562238:A:G	5.81237e-09	-2.00972e-10	-1.22221	0.000103582	-2.00972e-10	-1.1895	0.000183918	-2.00972e-10	-1.1852
44562588	chr7:44562588:G:T	1.00712e-09	-1.78745	-1.18765	1.74883e-05	-1.77483	-1.19351	3.17163e-05	-1.77182	-1.17103
44562616	chr7:44562616:C:T	2.87429e-08	-2.00972e-10	0.376195	0.00057296	-2.00972e-10	0.520953	0.00106589	-2.00972e-10	0.571878
44562646	chr7:44562646:G:A	9.12083e-09	-2.00972e-10	-0.771634	0.000166108	-2.00972e-10	-0.717226	0.000300644	-2.00972e-10	-0.693759
44562965	chr7:44562965:T:A	5.97241e-09	-2.00972e-10	-1.19504	0.000106339	-2.00972e-10	-1.16323	0.000188471	-2.00972e-10	-1.16074
44562990	chr7:44562990:T:C	1.34216e-09	-1.55644	-1.13148	1.79042e-05	-1.74738	-1.19744	3.06236e-05	-1.75641	-1.22151
44563291	chr7:44563291:T:C	7.17245e-09	-2.00972e-10	-1.01195	0.000120344	-2.00972e-10	-1.03951	0.000212214	-2.00972e-10	-1.04209
44563547	chr7:44563547:T:C	5.10261e-09	-2.00972e-10	-1.35244	8.82844e-05	-2.00972e-10	-1.3493	0.000156249	-2.00972e-10	-1.34824
44563857	chr7:44563857:T:G	6.85587e-09	-2.00972e-10	-1.05709	0.000122966	-2.00972e-10	-1.01795	0.000220981	-2.00972e-10	-1.00161
44564159	chr7:44564159:C:T	7.99968e-09	-2.00972e-10	-0.902794	0.000131927	-2.00972e-10	-0.947616	0.000240229	-2.00972e-10	-0.918094
44564211	chr7:44564211:G:A	6.94061e-09	-2.00972e-10	-1.04481	0.000110084	-2.00972e-10	-1.12862	0.000196012	-2.00972e-10	-1.12151
44564314	chr7:44564314:C:G	3.20353e-09	-1.81794	-3.49827e-10	5.52235e-05	-1.81847	-3.49827e-10	9.80981e-05	-1.81372	-3.49827e-10
44564521	chr7:44564521:AAAG:A	1.19433e-09	-1.73248	-1.07213	1.89935e-05	-1.8174	-1.06836	3.47247e-05	-1.81533	-1.03691
44564589	chr7:44564589:T:C	5.105e-09	-2.00972e-10	-1.35197	8.81207e-05	-2.00972e-10	-1.35115	0.000155672	-2.00972e-10	-1.35193
44564671	chr7:44564671:T:C	1.45469e-09	-1.55223	-1.05518	2.11108e-05	-1.72755	-1.05252	3.83634e-05	-1.73615	-1.01643
44564676	chr7:44564676:C:G	1.40715e-09	-1.58612	-1.0545	2.06761e-05	-1.74905	-1.05184	3.76042e-05	-1.75686	-1.01571
44564735	chr7:44564735:A:G	6.44812e-09	-2.00972e-10	-1.11841	0.000111224	-2.00972e-10	-1.11831	0.000194641	-2.00972e-10	-1.12853
44564861	chr7:44564861:T:A	8.40042e-09	-2.00972e-10	-0.853913	0.000138243	-2.00972e-10	-0.900848	0.000252164	-2.00972e-10	-0.869606
44565131	chr7:44565131:C:T	6.158e-09	-2.00972e-10	-1.16444	0.000104121	-2.00972e-10	-1.1843	0.000182932	-2.00972e-10	-1.19057
44565367	chr7:44565367:CAT:C	7.69661e-09	-2.00972e-10	-0.941415	0.000119864	-2.00972e-10	-1.0435	0.000215008	-2.00972e-10	-1.02901
44565589	chr7:44565589:G:A	6.65315e-09	-2.00972e-10	-1.0871	0.000108709	-2.00972e-10	-1.14119	0.000190918	-2.00972e-10	-1.14784
44566499	chr7:44566499:C:T	6.66988e-09	-1.24585	0.161253	3.99643e-05	-1.8416	-0.30028	6.56661e-05	-1.8516	-0.363507
44566585	chr7:44566585:C:T	8.30732e-09	-2.00972e-10	-0.865058	0.000127345	-2.00972e-10	-0.982962	0.000228551	-2.00972e-10	-0.967926
44566612	chr7:44566612:T:G	5.10734e-09	-2.00972e-10	-1.35152	8.81747e-05	-2.00972e-10	-1.35054	0.000155744	-2.00972e-10	-1.35147
44566740	chr7:44566740:C:T	7.59234e-09	-1.20031	0.245251	4.31745e-05	-1.83496	-0.229653	7.05367e-05	-1.84905	-0.294505
44567172	chr7:44567172:G:T	5.9153e-09	-2.00972e-10	-1.20465	9.61786e-05	-2.00972e-10	-1.26366	0.000171367	-2.00972e-10	-1.25588
44567349	chr7:44567349:G:C	1.22565e-09	-1.64377	-1.13496	1.70057e-05	-1.79597	-1.20034	2.91701e-05	-1.80248	-1.22406
44567573	chr7:44567573:C:T	1.29752e-09	-1.52489	-1.19685	1.60356e-05	-1.85166	-1.2034	2.89634e-05	-1.85076	-1.18289
44567741	chr7:44567741:T:C	3.78083e-09	-1.65225	-3.49827e-10	5.39457e-05	-1.84188	-3.49827e-10	9.72393e-05	-1.82251	-3.49827e-10
44567924	chr7:44567924:T:C	5.81237e-09	-2.00972e-10	-1.22221	0.000103582	-2.00972e-10	-1.1895	0.000183918	-2.00972e-10	-1.1852
44568438	chr7:44568438:T:C	8.45974e-09	-2.00972e-10	-0.846876	0.000139166	-2.00972e-10	-0.894194	0.000253896	-2.00972e-10	-0.86276
44568504	chr7:44568504:A:G	1.31932e-09	-1.36826	-1.33682	1.43197e-05	-1.82163	-1.3466	2.48532e-05	-1.83775	-1.34895
44568565	chr7:44568565:G:A	7.67493e-09	-2.00972e-10	-0.944235	0.0001285	-2.00972e-10	-0.973933	0.000226165	-2.00972e-10	-0.978421
44568818	chr7:44568818:T:C	6.3184e-09	-2.00972e-10	-1.13873	0.000108974	-2.00972e-10	-1.13875	0.000190778	-2.00972e-10	-1.14857
44569119	chr7:44569119:C:T	7.58008e-09	-2.00972e-10	-0.956671	0.000118273	-2.00972e-10	-1.05687	0.000212073	-2.00972e-10	-1.04276
44569186	chr7:44569186:G:A	7.42625e-09	-2.00972e-10	-0.977173	9.73941e-05	-2.00972e-10	-1.2511	0.000173692	-2.00972e-10	-1.2424
44569371	chr7:44569371:C:T	1.24662e-09	-1.62807	-1.13369	1.71746e-05	-1.78715	-1.19928	2.94364e-05	-1.79437	-1.22309
44570153	chr7:44570153:C:T	1.4417e-08	-2.00972e-10	-0.313789	0.000226538	-2.00972e-10	-0.406949	0.000395768	-2.00972e-10	-0.418857
44570226	chr7:44570226:A:G	4.13091e-09	-1.5637	-3.49827e-10	5.41501e-05	-1.8381	-3.49827e-10	9.51904e-05	-1.84381	-3.49827e-10
44570253	chr7:44570253:C:T	1.28386e-08	-0.632522	0.202781	4.58929e-05	-1.73084	-0.272711	7.24853e-05	-1.77977	-0.33653
44570630	chr7:44570630:C:A	9.50441e-10	-1.68016	-1.35287	1.43835e-05	-1.81214	-1.35164	2.53422e-05	-1.81759	-1.34962
44570841	chr7:44570841:G:A	6.31964e-09	-2.00972e-10	-1.13853	0.000112662	-2.00972e-10	-1.10547	0.000201864	-2.00972e-10	-1.09209
44570891	chr7:44570891:C:T	1.06912e-09	-1.58357	-1.33178	1.42477e-05	-1.84326	-1.33	2.53991e-05	-1.84073	-1.32424
44570994	chr7:44570994:C:T	8.3903e-09	-2.00972e-10	-0.855118	0.000152212	-2.00972e-10	-0.804587	0.000275013	-2.00972e-10	-0.782868
44571331	chr7:44571331:G:A	2.55907e-08	-2.00972e-10	0.260034	0.000266652	-2.00972e-10	-0.243919	0.000489581	-2.00972e-10	-0.206136
44571410	chr7:44571410:C:T	6.32831e-09	-2.00972e-10	-1.13716	0.000101663	-2.00972e-10	-1.2082	0.000178641	-2.00972e-10	-1.21431
44571478	chr7:44571478:T:C	1.3007e-09	-1.50092	-1.21837	1.56821e-05	-1.85247	-1.22487	2.82666e-05	-1.85212	-1.20588
44571945	chr7:44571945:T:C	1.25284e-09	-1.6227	-1.13409	1.72189e-05	-1.78424	-1.19962	2.95084e-05	-1.79161	-1.2234
44572291	chr7:44572291:A:G	9.55269e-10	-1.6813	-1.34665	1.45649e-05	-1.81287	-1.33838	2.57559e-05	-1.81825	-1.33277
44572536	chr7:44572536:G:C	5.81332e-09	-2.00972e-10	-1.22204	0.000103601	-2.00972e-10	-1.18931	0.000183953	-2.00972e-10	-1.18501
44572630	chr7:44572630:G:A	6.30483e-09	-2.00972e-10	-1.14088	0.000101353	-2.00972e-10	-1.21125	0.000178108	-2.00972e-10	-1.21729
44572748	chr7:44572748:G:C	5.96031e-09	-0.533892	-0.66318	2.24598e-05	-1.70413	-1.014	3.58741e-05	-1.75937	-1.0603
44573315	chr7:44573315:A:G	3.1887e-09	-1.82258	-3.49827e-10	6.20151e-05	-1.70248	-3.49827e-10	0.000105592	-1.7401	-3.49827e-10
44573393	chr7:44573393:T:C	5.99391e-09	-2.00972e-10	-1.19145	9.73492e-05	-2.00972e-10	-1.25156	0.000171227	-2.00972e-10	-1.25669
44573466	chr7:44573466:T:G	5.81237e-09	-2.00972e-10	-1.22221	0.000103582	-2.00972e-10	-1.1895	0.000183918	-2.00972e-10	-1.1852
44573504	chr7:44573504:A:G	1.27675e-09	-1.51538	-1.22249	1.56255e-05	-1.85208	-1.22888	2.81654e-05	-1.85147	-1.21013
44574012	chr7:44574012:CG:C	1.29359e-08	-0.599364	0.177176	4.53103e-05	-1.72037	-0.295956	7.14619e-05	-1.7717	-0.358823
44574056	chr7:44574056:G:A	6.94782e-09	-2.00972e-10	-1.04377	0.000116697	-2.00972e-10	-1.07028	0.000205581	-2.00972e-10	-1.07384
44574594	chr7:44574594:A:T	8.44574e-09	-2.00972e-10	-0.848533	0.000138955	-2.00972e-10	-0.895711	0.000253415	-2.00972e-10	-0.864659
44574649	chr7:44574649:T:C	1.27706e-09	-1.60052	-1.13711	1.73866e-05	-1.77205	-1.20211	2.97832e-05	-1.78003	-1.22571
44574682	chr7:44574682:C:T	8.46771e-09	-2.00972e-10	-0.845934	0.00013934	-2.00972e-10	-0.892946	0.000254161	-2.00972e-10	-0.861718
44575121	chr7:44575121:A:G	1.02069e-09	-1.82233	-1.13938	1.46599e-05	-1.85227	-1.29248	2.63098e-05	-1.84775	-1.28199
44575562	chr7:44575562:A:G	2.12118e-09	-0.89098	-1.33924	1.55462e-05	-1.73631	-1.34974	2.64106e-05	-1.77409	-1.35183
44575587	chr7:44575587:T:C	1.28662e-09	-1.51588	-1.21429	1.5752e-05	-1.85206	-1.22083	2.84103e-05	-1.85143	-1.2015
44575645	chr7:44575645:T:G	8.65305e-09	-2.00972e-10	-0.824283	0.000157343	-2.00972e-10	-0.771435	0.000284606	-2.00972e-10	-0.748579
44575671	chr7:44575671:T:C	5.81926e-09	-2.00972e-10	-1.22102	0.000103719	-2.00972e-10	-1.18817	0.000184165	-2.00972e-10	-1.18386
44575928	chr7:44575928:G:A	1.25607e-09	-1.52721	-1.227	1.55658e-05	-1.85155	-1.23324	2.80561e-05	-1.85071	-1.21477
44576389	chr7:44576389:A:T	6.04103e-09	-0.523198	-0.660423	2.25811e-05	-1.70068	-1.01207	3.60355e-05	-1.75668	-1.0585
44576760	chr7:44576760:T:G	9.52146e-10	-1.68455	-1.34668	1.4541e-05	-1.81447	-1.33842	2.57162e-05	-1.81974	-1.33282
44577113	chr7:44577113:C:G	1.24037e-09	-1.63196	-1.13483	1.71225e-05	-1.78921	-1.20026	2.93527e-05	-1.7963	-1.224
44577348	chr7:44577348:A:G	4.92584e-09	-1.3877	-3.49827e-10	6.37945e-05	-1.6742	-3.49827e-10	0.000114879	-1.65581	-3.49827e-10
44577375	chr7:44577375:G:C	8.33581e-09	-2.00972e-10	-0.861633	0.000151192	-2.00972e-10	-0.811312	0.000273147	-2.00972e-10	-0.789675
44577508	chr7:44577508:A:G	1.29986e-09	-1.51787	-1.20206	1.59711e-05	-1.85188	-1.2072	2.88613e-05	-1.85114	-1.18605
44577555	chr7:44577555:T:C	6.38778e-09	-0.453887	-0.673921	2.28797e-05	-1.67692	-1.02269	3.63577e-05	-1.73763	-1.06865
44578027	chr7:44578027:A:G	8.5457e-09	-2.00972e-10	-0.836766	0.000129305	-2.00972e-10	-0.967687	0.000227305	-2.00972e-10	-0.973391
44578149	chr7:44578149:C:T	6.38372e-09	-2.00972e-10	-1.12844	0.000102139	-2.00972e-10	-1.20353	0.000182439	-2.00972e-10	-1.19327
44578318	chr7:44578318:C:T	5.5069e-09	-2.00972e-10	-1.27619	9.22441e-05	-2.00972e-10	-1.30542	0.000163097	-2.00972e-10	-1.30534
44578763	chr7:44578763:G:A	1.69525e-08	-2.00972e-10	-0.15178	0.000331671	-2.00972e-10	-0.0257182	0.000611522	-2.00972e-10	0.0162644
44578880	chr7:44578880:AAAAAAG:A	1.63514e-09	-1.25952	-1.23095	2.06323e-05	-1.5397	-1.2633	3.55347e-05	-1.55253	-1.27664
44579000	chr7:44579000:T:A	1.28818e-08	-0.611927	0.185546	4.55535e-05	-1.72409	-0.286887	7.18649e-05	-1.77457	-0.350327
44579703	chr7:44579703:T:C	1.25493e-08	-0.621612	0.169079	4.47958e-05	-1.72716	-0.300587	7.07513e-05	-1.7769	-0.363611
44579901	chr7:44579901:T:C	8.99765e-09	-2.00972e-10	-0.785231	0.000146279	-2.00972e-10	-0.844344	0.000260696	-2.00972e-10	-0.836332
44580032	chr7:44580032:G:A	6.54127e-09	-2.00972e-10	-1.10406	0.000138607	-2.00972e-10	-0.898217	0.000242866	-2.00972e-10	-0.907176
44580045	chr7:44580045:A:C	6.45615e-09	-2.00972e-10	-1.11716	0.000103078	-2.00972e-10	-1.19437	0.00018417	-2.00972e-10	-1.18383
44580226	chr7:44580226:C:G	1.21498e-09	-1.62677	-1.1607	1.68759e-05	-1.78605	-1.21792	2.90026e-05	-1.79333	-1.23897
44580642	chr7:44580642:T:C	1.23881e-09	-1.62703	-1.14102	1.7079e-05	-1.78638	-1.20563	2.92911e-05	-1.79366	-1.22874
44580763	chr7:44580763:G:A	6.77187e-09	-0.479878	-0.58954	2.40997e-05	-1.68546	-0.962199	3.82201e-05	-1.74449	-1.01184
44580787	chr7:44580787:A:T	8.79064e-09	-2.00972e-10	-0.808507	0.000144375	-2.00972e-10	-0.857448	0.000263651	-2.00972e-10	-0.825058
44581237	chr7:44581237:C:A	6.01288e-09	-0.528483	-0.659808	2.25502e-05	-1.70257	-1.01155	3.59979e-05	-1.75822	-1.05801
44581256	chr7:44581256:A:G	6.41425e-09	-2.00972e-10	-1.12367	0.000100944	-2.00972e-10	-1.21529	0.000178695	-2.00972e-10	-1.214
44582184	chr7:44582184:G:A	8.99858e-09	-2.00972e-10	-0.785127	0.000146295	-2.00972e-10	-0.844234	0.000260724	-2.00972e-10	-0.836224
44582334	chr7:44582334:A:T	8.45493e-09	-2.00972e-10	-0.847445	0.000139143	-2.00972e-10	-0.894359	0.000253803	-2.00972e-10	-0.863128
44582563	chr7:44582563:GGA:G	8.28413e-09	-2.00972e-10	-0.867853	0.000133966	-2.00972e-10	-0.932275	0.00023487	-2.00972e-10	-0.940656
44582687	chr7:44582687:G:A	1.39675e-09	-1.4756	-1.17244	1.64383e-05	-1.85237	-1.17787	2.97359e-05	-1.85256	-1.15478
44582954	chr7:44582954:AC:A	1.44048e-09	-1.45988	-1.15733	1.66919e-05	-1.85185	-1.16309	3.02157e-05	-1.85229	-1.13904
44582956	chr7:44582956:C:G	1.45646e-09	-1.44246	-1.16372	1.66027e-05	-1.85091	-1.16939	3.00327e-05	-1.85162	-1.14578
44583127	chr7:44583127:G:A	6.92838e-09	-2.00972e-10	-1.04657	0.000108108	-2.00972e-10	-1.14674	0.000190283	-2.00972e-10	-1.15117
44583317	chr7:44583317:T:C	1.14342e-08	-0.703188	0.157604	4.3249e-05	-1.7524	-0.310484	6.87316e-05	-1.79623	-0.373243
44583365	chr7:44583365:C:G	9.04832e-09	-0.779615	-3.49827e-10	8.89762e-05	-1.34149	-3.49827e-10	0.000149468	-1.3926	-3.49827e-10
44583695	chr7:44583695:T:C	8.41186e-09	-2.00972e-10	-0.852552	0.000152621	-2.00972e-10	-0.801902	0.000275766	-2.00972e-10	-0.780132
44583933	chr7:44583933:G:T	6.17676e-09	-2.00972e-10	-1.1614	0.000102837	-2.00972e-10	-1.19672	0.000180058	-2.00972e-10	-1.2064
44583980	chr7:44583980:G:A	8.45946e-09	-2.00972e-10	-0.846909	0.000139194	-2.00972e-10	-0.893991	0.000253902	-2.00972e-10	-0.862736
44584266	chr7:44584266:G:A	1.38631e-09	-1.57098	-1.08457	1.85845e-05	-1.7547	-1.15283	3.17422e-05	-1.76342	-1.17862
44584429	chr7:44584429:C:T	5.71992e-09	-2.00972e-10	-1.23824	0.0001018	-2.00972e-10	-1.20685	0.00018073	-2.00972e-10	-1.20268
44585478	chr7:44585478:A:G	9.54702e-09	-2.00972e-10	-0.725965	0.000156074	-2.00972e-10	-0.779531	0.000285252	-2.00972e-10	-0.746314
44585972	chr7:44585972:G:A	6.23898e-09	-2.00972e-10	-1.15138	0.000100536	-2.00972e-10	-1.21934	0.000176694	-2.00972e-10	-1.22527
44586064	chr7:44586064:A:G	7.88923e-09	-0.160299	-0.756397	2.46802e-05	-1.54474	-1.07912	3.83244e-05	-1.63165	-1.12195
44586323	chr7:44586323:T:C	5.13416e-09	-2.00972e-10	-1.34628	8.82818e-05	-2.00972e-10	-1.34933	0.000155954	-2.00972e-10	-1.35012
44586325	chr7:44586325:T:C	8.6733e-09	-2.00972e-10	-0.821945	0.000142253	-2.00972e-10	-0.872254	0.000259901	-2.00972e-10	-0.839384
44586425	chr7:44586425:G:A	5.77076e-09	-2.00972e-10	-1.22939	0.000102761	-2.00972e-10	-1.19745	0.000182446	-2.00972e-10	-1.19323
44586508	chr7:44586508:T:C	6.86891e-09	-2.00972e-10	-1.05519	0.00010661	-2.00972e-10	-1.16069	0.000188775	-2.00972e-10	-1.15913
44586665	chr7:44586665:T:C	2.65693e-09	-0.674754	-1.33027	3.47239e-05	-0.936109	-1.34632	5.85985e-05	-0.978338	-1.35064
44586683	chr7:44586683:G:A	8.89973e-09	-2.00972e-10	-0.796174	0.000146103	-2.00972e-10	-0.845549	0.000266635	-2.00972e-10	-0.813806
44586778	chr7:44586778:T:C	3.60535e-09	-0.589665	-1.11011	2.48936e-05	-1.49783	-1.11742	4.42555e-05	-1.51921	-1.09049
44586784	chr7:44586784:G:A	8.99765e-09	-2.00972e-10	-0.785231	0.000146279	-2.00972e-10	-0.844344	0.000260696	-2.00972e-10	-0.836332
44586844	chr7:44586844:A:G	8.7629e-09	-2.00972e-10	-0.811667	0.000159477	-2.00972e-10	-0.757963	0.000288542	-2.00972e-10	-0.734844
44587070	chr7:44587070:G:A	7.78551e-09	-2.00972e-10	-0.92993	0.000126414	-2.00972e-10	-0.990303	0.000221778	-2.00972e-10	-0.998008
44587827	chr7:44587827:G:A	3.1163e-09	-1.84555	-3.49827e-10	5.85782e-05	-1.7595	-3.49827e-10	0.00010596	-1.73662	-3.49827e-10
44588180	chr7:44588180:A:G	8.17083e-09	-2.00972e-10	-0.881624	0.000134767	-2.00972e-10	-0.926312	0.000245563	-2.00972e-10	-0.896131
44588608	chr7:44588608:C:T	1.85509e-08	-0.227783	0.166108	5.16512e-05	-1.56778	-0.317572	7.86886e-05	-1.65039	-0.383799
44588866	chr7:44588866:G:A	6.57174e-09	-0.341938	-0.757478	2.29285e-05	-1.6161	-1.08139	3.6061e-05	-1.69083	-1.12364
44589204	chr7:44589204:C:T	7.89378e-09	-2.00972e-10	-0.91612	0.000129278	-2.00972e-10	-0.967897	0.00023015	-2.00972e-10	-0.960956
44589803	chr7:44589803:C:T	8.99816e-09	-2.00972e-10	-0.785174	0.000146285	-2.00972e-10	-0.844303	0.000260702	-2.00972e-10	-0.836309
44589868	chr7:44589868:G:A	9.00174e-09	-2.00972e-10	-0.784776	0.00014634	-2.00972e-10	-0.843927	0.000260805	-2.00972e-10	-0.835915
44589906	chr7:44589906:G:A	7.17964e-09	-1.01095	-3.49827e-10	6.48222e-05	-1.65821	-3.49827e-10	0.000110522	-1.69447	-3.49827e-10
44590412	chr7:44590412:T:G	8.80897e-09	-2.00972e-10	-0.806424	0.000107169	-2.00972e-10	-1.15545	0.000191753	-2.00972e-10	-1.14348
44590530	chr7:44590530:GA:G	2.61618e-09	-0.690944	-1.32954	3.38494e-05	-0.961501	-1.34644	5.70972e-05	-1.00417	-1.35076
44590719	chr7:44590719:A:G	3.30925e-09	-1.78547	-3.49827e-10	6.89218e-05	-1.59689	-3.49827e-10	0.00011551	-1.65033	-3.49827e-10
44590954	chr7:44590954:C:T	5.76669e-09	-2.00972e-10	-1.2301	0.00010268	-2.00972e-10	-1.19824	0.000182299	-2.00972e-10	-1.19404
44591435	chr7:44591435:C:T	1.79254e-09	-1.06182	-1.33674	1.61016e-05	-1.70446	-1.34648	2.72829e-05	-1.74446	-1.34896
44591507	chr7:44591507:C:T	2.29169e-09	-0.857702	-1.2952	3.19128e-05	-1.08944	-1.27742	5.50541e-05	-1.12693	-1.26444
44591533	chr7:44591533:G:A	1.62655e-08	-0.23538	0.0422306	4.64899e-05	-1.571	-0.419623	7.11056e-05	-1.653	-0.482525
44592613	chr7:44592613:A:G	3.15631e-09	-0.796414	-1.03638	2.39569e-05	-1.61059	-1.04301	4.28956e-05	-1.63009	-1.01083
44592645	chr7:44592645:A:G	2.19555e-09	-0.924249	-1.27151	1.78915e-05	-1.67795	-1.26759	3.14603e-05	-1.69504	-1.25592
44593620	chr7:44593620:G:C	3.00132e-09	-0.799778	-1.08337	2.28443e-05	-1.60976	-1.0914	4.07583e-05	-1.62895	-1.06308
44593838	chr7:44593838:CCTGGGCAACAGAGTGAAACT:C	6.53205e-09	-2.00972e-10	-1.10547	0.000112651	-2.00972e-10	-1.10556	0.000197087	-2.00972e-10	-1.11604
44595119	chr7:44595119:G:A	5.83006e-09	-2.00972e-10	-1.21917	0.000102201	-2.00972e-10	-1.20292	0.000181527	-2.00972e-10	-1.19828
44595120	chr7:44595120:AAT:A	4.3428e-09	-1.51368	-3.49827e-10	5.86771e-05	-1.75781	-3.49827e-10	9.74327e-05	-1.82052	-3.49827e-10
44595304	chr7:44595304:C:T	6.37559e-09	-2.00972e-10	-1.12972	0.000110128	-2.00972e-10	-1.12822	0.000192759	-2.00972e-10	-1.13825
44595398	chr7:44595398:T:C	7.10834e-09	-2.00972e-10	-1.02093	0.000111626	-2.00972e-10	-1.11471	0.000199916	-2.00972e-10	-1.10179
44596211	chr7:44596211:C:T	2.33706e-09	-0.838666	-1.29463	3.24562e-05	-1.07326	-1.27671	5.59863e-05	-1.1109	-1.26368
44596255	chr7:44596255:G:C	8.15196e-09	-2.00972e-10	-0.883936	0.00013447	-2.00972e-10	-0.928522	0.000245002	-2.00972e-10	-0.89842
44596398	chr7:44596398:G:A	8.85033e-09	-0.801739	-3.49827e-10	6.01034e-05	-1.7338	-3.49827e-10	0.00010767	-1.72061	-3.49827e-10
44596425	chr7:44596425:TC:T	5.12016e-09	-2.00972e-10	-1.34901	8.84458e-05	-2.00972e-10	-1.34747	0.000156139	-2.00972e-10	-1.34894
44596443	chr7:44596443:T:A	8.15008e-09	-2.00972e-10	-0.884167	0.00013444	-2.00972e-10	-0.928744	0.000244944	-2.00972e-10	-0.898655
44596720	chr7:44596720:C:T	6.08374e-09	-2.00972e-10	-1.17657	9.84672e-05	-2.00972e-10	-1.24014	0.000173147	-2.00972e-10	-1.24554
44597358	chr7:44597358:C:T	2.1592e-08	-2.00972e-10	0.0901267	0.000465947	-2.00972e-10	0.31421	0.000884515	-2.00972e-10	0.385354
44597567	chr7:44597567:T:A	3.02676e-09	-0.63332	-1.24138	3.25819e-05	-1.15965	-1.18646	5.59778e-05	-1.21869	-1.15604
44597888	chr7:44597888:G:A	5.13741e-09	0.00548552	-1.35113	2.61362e-05	-1.22459	-1.34195	4.18561e-05	-1.32929	-1.33616
44597908	chr7:44597908:G:A	9.13595e-09	-2.00972e-10	-0.769977	0.000148345	-2.00972e-10	-0.830319	0.000264364	-2.00972e-10	-0.822361
44598012	chr7:44598012:A:T	1.0567e-09	-1.58359	-1.34346	1.42869e-05	-1.81777	-1.35275	2.49025e-05	-1.83248	-1.35223
44598094	chr7:44598094:C:T	6.4644e-09	-2.00972e-10	-1.11588	0.000111669	-2.00972e-10	-1.11432	0.000195375	-2.00972e-10	-1.12476
44598102	chr7:44598102:G:A	6.68824e-09	-2.00972e-10	-1.08184	0.000112523	-2.00972e-10	-1.10671	0.000198276	-2.00972e-10	-1.11003
44598229	chr7:44598229:A:C	5.13229e-09	-2.00972e-10	-1.34664	8.86887e-05	-2.00972e-10	-1.34473	0.000156512	-2.00972e-10	-1.34655
44599118	chr7:44599118:C:G	8.06625e-09	-2.00972e-10	-0.894506	0.000133125	-2.00972e-10	-0.938573	0.000242466	-2.00972e-10	-0.908824
44599273	chr7:44599273:G:A	9.04054e-09	-2.00972e-10	-0.780476	0.000135879	-2.00972e-10	-0.918099	0.000238777	-2.00972e-10	-0.924154
44600462	chr7:44600462:T:C	1.9031e-09	-1.36563	-0.973082	1.91293e-05	-1.79106	-1.08758	3.29839e-05	-1.7929	-1.11077
44600716	chr7:44600716:C:T	6.62753e-09	-1.09096	-3.49827e-10	0.000132058	-0.946619	-3.49827e-10	0.000241628	-0.912286	-3.49827e-10
44601760	chr7:44601760:G:A	2.54694e-09	-0.719119	-1.32818	3.34854e-05	-0.97357	-1.34518	5.65696e-05	-1.01426	-1.34995
44601977	chr7:44601977:C:T	1.96134e-09	-1.0141	-1.29447	2.83106e-05	-1.21006	-1.27657	4.9278e-05	-1.23871	-1.2635
44602285	chr7:44602285:T:G	3.75449e-09	-1.65924	-3.49827e-10	6.02397e-05	-1.73153	-3.49827e-10	0.000108206	-1.71565	-3.49827e-10
44602850	chr7:44602850:C:T	5.11472e-09	-2.00972e-10	-1.35007	8.85861e-05	-2.00972e-10	-1.34589	0.000156533	-2.00972e-10	-1.34642
44602865	chr7:44602865:T:A	8.84012e-09	-2.00972e-10	-0.802894	0.000132464	-2.00972e-10	-0.943554	0.000236016	-2.00972e-10	-0.935787
44603422	chr7:44603422:C:G	5.76507e-09	-2.00972e-10	-1.23038	0.000102647	-2.00972e-10	-1.19856	0.000182242	-2.00972e-10	-1.19435
44604203	chr7:44604203:G:A	5.22607e-09	0.00652806	-1.33506	2.74307e-05	-1.18898	-1.32922	4.41476e-05	-1.29333	-1.31882
44604546	chr7:44604546:G:C	1.68216e-08	-0.299445	0.139913	4.91731e-05	-1.59699	-0.337525	7.53073e-05	-1.67479	-0.403315
44604989	chr7:44604989:A:C	8.18039e-09	-2.00972e-10	-0.880455	0.000134873	-2.00972e-10	-0.925528	0.000245818	-2.00972e-10	-0.895096
44605487	chr7:44605487:C:T	7.24839e-09	-0.185614	-0.815802	2.33756e-05	-1.55764	-1.12053	3.64956e-05	-1.64255	-1.15994
44605856	chr7:44605856:C:A	8.67812e-09	-2.00972e-10	-0.82139	0.000141324	-2.00972e-10	-0.878808	0.000251741	-2.00972e-10	-0.871286
44605940	chr7:44605940:A:C	6.77481e-09	-2.00972e-10	-1.06898	0.000105289	-2.00972e-10	-1.17315	0.000186409	-2.00972e-10	-1.17175
44606586	chr7:44606586:G:A	2.50172e-09	-0.73529	-1.32993	3.29309e-05	-0.989309	-1.34614	5.56295e-05	-1.03044	-1.35053
44606873	chr7:44606873:C:T	1.56966e-08	-0.330761	0.102011	4.70412e-05	-1.6101	-0.368743	7.22718e-05	-1.68574	-0.433516
44607110	chr7:44607110:G:C	6.61009e-09	-2.00972e-10	-1.0936	0.000104976	-2.00972e-10	-1.17614	0.000187406	-2.00972e-10	-1.16641
44607164	chr7:44607164:G:A	3.03904e-09	-0.778516	-1.09214	2.28799e-05	-1.60015	-1.09946	4.07851e-05	-1.6198	-1.07157
44607211	chr7:44607211:A:G	5.27267e-09	-2.00972e-10	-1.31966	8.98613e-05	-2.00972e-10	-1.33159	0.000158388	-2.00972e-10	-1.33464
44607839	chr7:44607839:T:C	8.13806e-09	-2.00972e-10	-0.885642	0.000134199	-2.00972e-10	-0.93054	0.000244547	-2.00972e-10	-0.90028
44607855	chr7:44607855:T:C	5.31932e-09	-2.00972e-10	-1.31085	8.99611e-05	-2.00972e-10	-1.33048	0.000158442	-2.00972e-10	-1.33429
44607957	chr7:44607957:CCCCAAA:C	3.18507e-09	-1.82372	-3.49827e-10	7.38197e-05	-1.52824	-3.49827e-10	0.000121458	-1.60012	-3.49827e-10
44608198	chr7:44608198:G:A	2.65399e-08	-2.00972e-10	0.296453	0.000526159	-2.00972e-10	0.435741	0.000977805	-2.00972e-10	0.485624
44608637	chr7:44608637:C:T	1.14196e-08	-2.00972e-10	-0.546861	0.00022157	-2.00972e-10	-0.429124	0.000412273	-2.00972e-10	-0.378
44608958	chr7:44608958:A:G	1.75852e-08	-0.115137	-3.49827e-10	0.000159125	-0.760174	-3.49827e-10	0.000270211	-0.800481	-3.49827e-10
44609201	chr7:44609201:G:A	5.13011e-09	-2.00972e-10	-1.34707	8.86446e-05	-2.00972e-10	-1.34523	0.000156442	-2.00972e-10	-1.347
44609380	chr7:44609380:T:C	9.5027e-09	-2.00972e-10	-0.730618	0.000143411	-2.00972e-10	-0.864147	0.000255106	-2.00972e-10	-0.858006
44609554	chr7:44609554:G:A	5.34114e-09	-2.00972e-10	-1.30675	9.0794e-05	-2.00972e-10	-1.32127	0.000159928	-2.00972e-10	-1.32496
44610237	chr7:44610237:G:T	6.14697e-09	-2.00972e-10	-1.16623	0.000108681	-2.00972e-10	-1.14144	0.000192834	-2.00972e-10	-1.13785
44610372	chr7:44610372:G:A	5.62166e-09	-2.00972e-10	-1.25557	9.97639e-05	-2.00972e-10	-1.22706	0.000177087	-2.00972e-10	-1.22305
44610753	chr7:44610753:C:T	3.31462e-08	-2.00972e-10	0.518735	0.000715794	-2.00972e-10	0.74353	0.0013761	-2.00972e-10	0.827325
44611272	chr7:44611272:G:T	5.20085e-09	-2.00972e-10	-1.33337	8.90484e-05	-2.00972e-10	-1.34068	0.000157309	-2.00972e-10	-1.34147
44611300	chr7:44611300:G:A	7.51087e-09	-0.965843	-3.49827e-10	7.86731e-05	-1.46456	-3.49827e-10	0.000133508	-1.50553	-3.49827e-10
44611337	chr7:44611337:C:T	5.1078e-09	-2.00972e-10	-1.35142	8.90296e-05	-2.00972e-10	-1.34089	0.000157605	-2.00972e-10	-1.3396
44611338	chr7:44611338:A:G	9.6145e-09	-2.00972e-10	-0.718922	0.000144213	-2.00972e-10	-0.858574	0.00025638	-2.00972e-10	-0.853025
44611376	chr7:44611376:C:T	6.38797e-09	-2.00972e-10	-1.12778	0.000110153	-2.00972e-10	-1.12799	0.000192809	-2.00972e-10	-1.13799
44611899	chr7:44611899:T:C	2.31269e-09	-0.813827	-1.32996	3.07891e-05	-1.05654	-1.34616	5.21011e-05	-1.09596	-1.35054
44611951	chr7:44611951:G:A	1.66039e-09	-1.12329	-1.35185	1.58154e-05	-1.71649	-1.35239	2.69091e-05	-1.75432	-1.3529
44611987	chr7:44611987:T:G	5.10393e-09	-2.00972e-10	-1.35218	8.88156e-05	-2.00972e-10	-1.3433	0.000157205	-2.00972e-10	-1.34213
44612086	chr7:44612086:A:G	5.55675e-09	-2.00972e-10	-1.26718	9.80582e-05	-2.00972e-10	-1.2443	0.000174093	-2.00972e-10	-1.2401
44612345	chr7:44612345:C:G	8.12288e-09	-2.00972e-10	-0.887509	0.000133983	-2.00972e-10	-0.932153	0.000244135	-2.00972e-10	-0.901966
44612817	chr7:44612817:T:C	5.53305e-09	-2.00972e-10	-1.27146	9.96976e-05	-2.00972e-10	-1.22772	0.000179551	-2.00972e-10	-1.20923
44613318	chr7:44613318:G:A	8.18881e-09	-2.00972e-10	-0.879426	0.000148324	-2.00972e-10	-0.830462	0.000267888	-2.00972e-10	-0.809118
44613485	chr7:44613485:G:A	5.33477e-09	-0.0268833	-1.28107	3.89093e-05	-0.880019	-1.28861	6.10983e-05	-0.99721	-1.28999
44613560	chr7:44613560:C:T	1.03638e-08	-2.00972e-10	-0.643875	0.000164526	-2.00972e-10	-0.726796	0.000286361	-2.00972e-10	-0.742432
44613602	chr7:44613602:A:G	6.64142e-09	-2.00972e-10	-1.08887	0.000105759	-2.00972e-10	-1.1687	0.000185573	-2.00972e-10	-1.17624
44613604	chr7:44613604:C:T	1.6702e-08	-2.00972e-10	-0.166665	0.000256808	-2.00972e-10	-0.281535	0.00045046	-2.00972e-10	-0.289416
44613639	chr7:44613639:G:A	5.10031e-09	-2.00972e-10	-1.35289	8.84606e-05	-2.00972e-10	-1.34731	0.000156533	-2.00972e-10	-1.34642
44613751	chr7:44613751:C:T	2.34541e-08	-2.00972e-10	0.172849	0.000462573	-2.00972e-10	0.306942	0.000858083	-2.00972e-10	0.355015
44613756	chr7:44613756:A:G	7.02495e-09	-0.192491	-0.840235	2.29236e-05	-1.56108	-1.13662	3.58634e-05	-1.64547	-1.1745
44613866	chr7:44613866:G:A	1.2084e-08	-2.00972e-10	-0.490313	0.0001926	-2.00972e-10	-0.569245	0.000343115	-2.00972e-10	-0.561622
44614058	chr7:44614058:G:A	8.39378e-09	-2.00972e-10	-0.854704	0.000138283	-2.00972e-10	-0.900561	0.000252184	-2.00972e-10	-0.869528
44614300	chr7:44614300:TTTGTTTTTTTTG:T	1.2332e-08	-2.00972e-10	-0.469998	0.000195939	-2.00972e-10	-0.552057	0.000348858	-2.00972e-10	-0.54502
44614312	chr7:44614312:G:T	2.2018e-09	-0.84002	-1.3529	1.7921e-05	-1.59157	-1.35232	3.00647e-05	-1.64597	-1.35037
44614453	chr7:44614453:T:G	5.76688e-09	-2.00972e-10	-1.23006	0.000102684	-2.00972e-10	-1.1982	0.000182308	-2.00972e-10	-1.19399
44614498	chr7:44614498:T:C	1.6661e-09	-1.12287	-1.34884	1.58978e-05	-1.7162	-1.34748	2.71731e-05	-1.75406	-1.3434
44614974	chr7:44614974:G:A	1.62621e-08	-0.26461	0.0712534	4.70243e-05	-1.5836	-0.395594	7.20069e-05	-1.66371	-0.45921
44615058	chr7:44615058:G:T	1.84809e-08	-0.181661	0.116206	5.06e-05	-1.54877	-0.357145	7.69464e-05	-1.63423	-0.422345
44615159	chr7:44615159:G:T	1.73688e-08	-0.258126	0.130607	4.96106e-05	-1.58057	-0.345086	7.57967e-05	-1.66102	-0.41061
44615540	chr7:44615540:A:G	1.76843e-09	-1.06428	-1.34782	1.63324e-05	-1.69044	-1.34627	2.78224e-05	-1.73202	-1.34182
44615825	chr7:44615825:C:T	6.62133e-09	-2.00972e-10	-1.0919	0.000103484	-2.00972e-10	-1.19045	0.000183278	-2.00972e-10	-1.18868
44615974	chr7:44615974:A:G	3.29081e-09	-1.79106	-3.49827e-10	7.73389e-05	-1.48167	-3.49827e-10	0.000127717	-1.54987	-3.49827e-10
44615989	chr7:44615989:A:T	2.77629e-08	-2.00972e-10	0.341507	0.000553935	-2.00972e-10	0.487185	0.00103061	-2.00972e-10	0.538223
44616027	chr7:44616027:A:G	2.56893e-09	-0.844013	-1.19469	3.34223e-05	-1.08421	-1.23643	5.57997e-05	-1.12278	-1.25514
44616477	chr7:44616477:A:T	2.64929e-08	-2.00972e-10	0.294684	0.000525208	-2.00972e-10	0.433932	0.000976033	-2.00972e-10	0.483811
44617716	chr7:44617716:A:C	7.08655e-09	-2.00972e-10	-1.024	0.000127445	-2.00972e-10	-0.982177	0.000227549	-2.00972e-10	-0.972322
44617876	chr7:44617876:C:T	5.14729e-09	-0.00643025	-1.33729	2.71942e-05	-1.19453	-1.33233	4.37601e-05	-1.29815	-1.32282
44617980	chr7:44617980:A:G	5.91675e-09	-2.00972e-10	-1.20441	0.000105679	-2.00972e-10	-1.16946	0.000187699	-2.00972e-10	-1.16485
44618141	chr7:44618141:T:C	1.73289e-09	-1.10058	-1.33183	1.6341e-05	-1.70689	-1.32929	2.79919e-05	-1.74629	-1.32148
44618377	chr7:44618377:C:T	9.90423e-09	-2.00972e-10	-0.689233	0.000161836	-2.00972e-10	-0.743279	0.000296732	-2.00972e-10	-0.706856
44618389	chr7:44618389:T:C	1.24365e-08	-2.00972e-10	-0.461559	0.000197699	-2.00972e-10	-0.543118	0.000352073	-2.00972e-10	-0.535848
44618565	chr7:44618565:C:G	1.854e-08	-0.241439	0.179178	5.19913e-05	-1.57373	-0.305053	7.92367e-05	-1.65533	-0.371918
44618976	chr7:44618976:A:G	9.02355e-09	-2.00972e-10	-0.782357	0.000135651	-2.00972e-10	-0.919775	0.000238472	-2.00972e-10	-0.925433
44619079	chr7:44619079:G:A	8.18885e-09	-2.00972e-10	-0.879421	0.000135061	-2.00972e-10	-0.924135	0.00024611	-2.00972e-10	-0.893907
44619193	chr7:44619193:A:G	3.29097e-09	-1.79101	-3.49827e-10	5.40775e-05	-1.83944	-3.49827e-10	9.50661e-05	-1.84511	-3.49827e-10
44619206	chr7:44619206:G:A	8.12257e-09	-2.00972e-10	-0.887548	0.000134021	-2.00972e-10	-0.931867	0.000244149	-2.00972e-10	-0.901906
44619711	chr7:44619711:G:A	9.24697e-09	-2.00972e-10	-0.757899	0.000138613	-2.00972e-10	-0.898175	0.000243646	-2.00972e-10	-0.903969
44619884	chr7:44619884:T:C	1.74255e-08	-0.310354	0.186097	5.09348e-05	-1.60083	-0.29849	7.79392e-05	-1.67807	-0.365684
44620170	chr7:44620170:A:G	1.78983e-08	-0.291263	0.193773	5.16587e-05	-1.59327	-0.291939	7.89271e-05	-1.67176	-0.359405
44620510	chr7:44620510:T:G	6.218e-09	-2.00972e-10	-1.15475	0.000110064	-2.00972e-10	-1.1288	0.000195339	-2.00972e-10	-1.12495
44620692	chr7:44620692:CT:C	8.13359e-09	-2.00972e-10	-0.886192	0.000134198	-2.00972e-10	-0.930545	0.000244484	-2.00972e-10	-0.900537
44620830	chr7:44620830:A:G	5.14625e-09	-2.00972e-10	-1.34393	9.04118e-05	-2.00972e-10	-1.32549	0.000160159	-2.00972e-10	-1.32352
44621280	chr7:44621280:C:T	1.76316e-08	-0.269765	0.157263	5.04288e-05	-1.58478	-0.324517	7.70309e-05	-1.66482	-0.390662
44621662	chr7:44621662:A:G	2.85193e-08	-2.00972e-10	0.368387	0.000569798	-2.00972e-10	0.51542	0.00106076	-2.00972e-10	0.567052
44621685	chr7:44621685:A:G	5.80752e-09	-1.22304	-3.49827e-10	7.12808e-05	-1.56323	-3.49827e-10	0.000112204	-1.67936	-3.49827e-10
44622224	chr7:44622224:A:G	5.12696e-09	-2.00972e-10	-1.34768	8.97879e-05	-2.00972e-10	-1.33241	0.000159013	-2.00972e-10	-1.3307
44623030	chr7:44623030:C:T	8.54042e-09	-2.00972e-10	-0.837384	0.000128776	-2.00972e-10	-0.971784	0.000229556	-2.00972e-10	-0.963539
44623039	chr7:44623039:A:G	5.12044e-09	-2.00972e-10	-1.34895	8.95409e-05	-2.00972e-10	-1.33517	0.000158554	-2.00972e-10	-1.33359
44623150	chr7:44623150:G:T	5.39323e-09	-2.00972e-10	-1.29705	9.11101e-05	-2.00972e-10	-1.31779	0.000159749	-2.00972e-10	-1.32608
44623274	chr7:44623274:C:G	6.33758e-09	0.207961	-1.34366	3.07994e-05	-1.06239	-1.33998	4.89506e-05	-1.17659	-1.33228
44623605	chr7:44623605:G:A	6.53977e-09	-2.00972e-10	-1.10429	0.000108398	-2.00972e-10	-1.14405	0.000189537	-2.00972e-10	-1.1551
44623715	chr7:44623715:G:A	5.78909e-09	-2.00972e-10	-1.22622	9.72295e-05	-2.00972e-10	-1.25279	0.000171396	-2.00972e-10	-1.25571
44624171	chr7:44624171:A:G	1.61655e-09	-1.16933	-1.33257	1.56281e-05	-1.74271	-1.33808	2.66016e-05	-1.77717	-1.34154
44624278	chr7:44624278:AC:A	1.89849e-08	-2.00972e-10	-0.0385505	0.000209081	-2.00972e-10	-0.487139	0.000382256	-2.00972e-10	-0.453596
44624856	chr7:44624856:AAAG:A	9.44767e-09	-2.00972e-10	-0.736427	0.000141359	-2.00972e-10	-0.878559	0.000248551	-2.00972e-10	-0.884038
44624865	chr7:44624865:A:T	5.33843e-09	-1.30726	-3.49827e-10	6.71732e-05	-1.62259	-3.49827e-10	0.000121302	-1.6014	-3.49827e-10
44625083	chr7:44625083:T:C	1.04958e-08	-2.00972e-10	-0.631221	0.000155109	-2.00972e-10	-0.785734	0.000272608	-2.00972e-10	-0.791651
44625207	chr7:44625207:C:G	6.06002e-09	-2.00972e-10	-1.18048	0.000107121	-2.00972e-10	-1.1559	0.000190063	-2.00972e-10	-1.15233
44625465	chr7:44625465:G:A	1.2975e-08	-2.00972e-10	-0.419169	0.000205364	-2.00972e-10	-0.50508	0.000365461	-2.00972e-10	-0.498528
44625997	chr7:44625997:C:T	1.93982e-08	-0.22505	0.208037	5.36945e-05	-1.56628	-0.280275	8.16558e-05	-1.6492	-0.347969
44626426	chr7:44626426:A:T	2.66767e-08	-2.00972e-10	0.301595	0.0005288	-2.00972e-10	0.440747	0.000982907	-2.00972e-10	0.490829
44626755	chr7:44626755:T:C	7.06919e-09	-2.00972e-10	-1.02645	0.000111157	-2.00972e-10	-1.11892	0.000199122	-2.00972e-10	-1.10577
44627619	chr7:44627619:C:G	8.12741e-09	-2.00972e-10	-0.886952	0.00013405	-2.00972e-10	-0.931648	0.000244263	-2.00972e-10	-0.901441
44627837	chr7:44627837:T:C	1.81172e-09	-1.04452	-1.3434	1.6105e-05	-1.69981	-1.35092	2.72613e-05	-1.74201	-1.35221
44627967	chr7:44627967:G:T	2.38335e-09	-0.795006	-1.31868	3.15261e-05	-1.0395	-1.33954	5.32112e-05	-1.07925	-1.34617
44629822	chr7:44629822:C:T	7.3135e-09	-2.00972e-10	-0.992473	0.000114439	-2.00972e-10	-1.08982	0.000205203	-2.00972e-10	-1.07569
44629826	chr7:44629826:C:T	8.52182e-09	-2.00972e-10	-0.839564	0.000140308	-2.00972e-10	-0.886019	0.000255996	-2.00972e-10	-0.854526
44629832	chr7:44629832:G:A	7.99961e-09	-2.00972e-10	-0.902802	0.000132019	-2.00972e-10	-0.946914	0.000240342	-2.00972e-10	-0.917621
44629860	chr7:44629860:G:A	1.00251e-08	-0.0940851	-0.583017	2.83125e-05	-1.52283	-0.963734	4.3429e-05	-1.61322	-1.01534
44629978	chr7:44629978:C:T	6.06002e-09	-2.00972e-10	-1.18048	0.000107121	-2.00972e-10	-1.1559	0.000190063	-2.00972e-10	-1.15233
44630065	chr7:44630065:G:A	1.84325e-09	-1.05065	-1.32002	1.62388e-05	-1.70565	-1.33681	2.74288e-05	-1.74702	-1.34107
44630099	chr7:44630099:G:A	1.84342e-09	-1.05121	-1.31936	1.62439e-05	-1.70582	-1.33633	2.74356e-05	-1.74718	-1.34066
44630555	chr7:44630555:T:C	5.6155e-09	0.0954321	-1.3521	2.82964e-05	-1.13644	-1.35068	4.50316e-05	-1.24532	-1.347
44630921	chr7:44630921:A:G	5.10161e-09	-2.00972e-10	-1.35264	8.79707e-05	-2.00972e-10	-1.35286	0.000155571	-2.00972e-10	-1.35259
44630947	chr7:44630947:C:T	2.40982e-08	-2.00972e-10	0.199941	0.000522948	-2.00972e-10	0.42962	0.000995784	-2.00972e-10	0.503845
44631130	chr7:44631130:A:T	2.14251e-08	-0.395901	0.478267	6.22933e-05	-1.63869	-0.0593132	9.5293e-05	-1.70931	-0.133414
44631255	chr7:44631255:G:A	3.17525e-09	-1.82681	-3.49827e-10	5.53188e-05	-1.81675	-3.49827e-10	9.70791e-05	-1.82416	-3.49827e-10
44631417	chr7:44631417:C:T	5.51268e-09	0.0772175	-1.35236	2.79511e-05	-1.14828	-1.35112	4.45159e-05	-1.25611	-1.34773
44631722	chr7:44631722:G:A	1.74299e-08	-2.00972e-10	-0.124007	0.000340869	-2.00972e-10	0.00163711	0.00063672	-2.00972e-10	0.0566437
44631792	chr7:44631792:T:G	8.53388e-09	-0.279307	-0.558844	2.66872e-05	-1.60021	-0.945471	4.14012e-05	-1.6783	-0.998079
44631876	chr7:44631876:A:C	8.07898e-09	-2.00972e-10	-0.892929	0.000133235	-2.00972e-10	-0.937744	0.000242763	-2.00972e-10	-0.907602
44631901	chr7:44631901:A:G	2.10732e-08	-0.347798	0.413604	5.99775e-05	-1.62045	-0.115444	9.15953e-05	-1.69444	-0.187866
44631972	chr7:44631972:A:G	6.96756e-09	-2.00972e-10	-1.04093	0.000107754	-2.00972e-10	-1.15001	0.000190924	-2.00972e-10	-1.14781
44631984	chr7:44631984:G:A	1.51733e-08	-2.00972e-10	-0.262655	0.000239447	-2.00972e-10	-0.351529	0.000438895	-2.00972e-10	-0.315425
44632023	chr7:44632023:G:A	8.62518e-09	-2.00972e-10	-0.827509	0.000137126	-2.00972e-10	-0.908962	0.00023754	-2.00972e-10	-0.929352
44632619	chr7:44632619:GTTGTTA:G	1.29461e-08	-2.00972e-10	-0.421399	0.000204541	-2.00972e-10	-0.509095	0.00037403	-2.00972e-10	-0.47535
44633031	chr7:44633031:A:G	7.83976e-09	-2.00972e-10	-0.922986	0.00012018	-2.00972e-10	-1.04088	0.000211542	-2.00972e-10	-1.04526
44633058	chr7:44633058:C:T	2.30915e-09	-0.816239	-1.32907	3.08433e-05	-1.05526	-1.34569	5.21592e-05	-1.09513	-1.35026
44633069	chr7:44633069:T:C	7.50226e-09	-2.00972e-10	-0.966991	0.000124207	-2.00972e-10	-1.00791	0.000225695	-2.00972e-10	-0.980501
44633418	chr7:44633418:C:G	5.15472e-09	-2.00972e-10	-1.34228	8.91226e-05	-2.00972e-10	-1.33985	0.000157191	-2.00972e-10	-1.34222
44633563	chr7:44633563:C:T	2.05362e-08	-0.382201	0.422193	5.97497e-05	-1.63329	-0.106403	9.14349e-05	-1.70488	-0.179178
44633616	chr7:44633616:A:G	8.04447e-09	-2.00972e-10	-0.89721	0.000132761	-2.00972e-10	-0.941313	0.000241823	-2.00972e-10	-0.911479
44633712	chr7:44633712:G:A	2.02477e-08	-0.416867	0.442715	5.98553e-05	-1.6488	-0.0891372	9.17854e-05	-1.71777	-0.162467
44634824	chr7:44634824:C:G	6.43104e-09	-2.00972e-10	-1.12106	0.000115874	-2.00972e-10	-1.07736	0.000206053	-2.00972e-10	-1.07155
44635341	chr7:44635341:T:C	8.71232e-09	-2.00972e-10	-0.817457	0.000143242	-2.00972e-10	-0.865325	0.000261591	-2.00972e-10	-0.832902
44635531	chr7:44635531:G:A	5.23344e-09	-0.689352	-0.637773	3.54109e-05	-1.68747	-0.575373	6.40376e-05	-1.67169	-0.568521
44635727	chr7:44635727:A:T	2.44473e-09	-0.751156	-1.33711	3.25326e-05	-0.997877	-1.34974	5.50556e-05	-1.03896	-1.35239
44635790	chr7:44635790:C:T	9.6647e-09	-2.00972e-10	-0.713714	0.000161366	-2.00972e-10	-0.746189	0.000284684	-2.00972e-10	-0.748306
44635975	chr7:44635975:T:C	3.12571e-08	-2.00972e-10	0.460052	0.000626795	-2.00972e-10	0.610757	0.00116831	-2.00972e-10	0.663627
44636068	chr7:44636068:CT:C	3.37485e-08	-2.00972e-10	0.536741	0.000680479	-2.00972e-10	0.692934	0.00126755	-2.00972e-10	0.745152
44636408	chr7:44636408:G:A	1.42553e-08	-2.00972e-10	-0.325067	0.000225001	-2.00972e-10	-0.413758	0.000400581	-2.00972e-10	-0.40677
44636687	chr7:44636687:C:T	6.9956e-09	-2.00972e-10	-1.03691	0.00011017	-2.00972e-10	-1.12783	0.000197309	-2.00972e-10	-1.11491
44636733	chr7:44636733:G:A	5.3491e-09	-2.00972e-10	-1.30527	9.32903e-05	-2.00972e-10	-1.29415	0.000165217	-2.00972e-10	-1.29242
44637154	chr7:44637154:T:C	5.10105e-09	-2.00972e-10	-1.35275	8.90609e-05	-2.00972e-10	-1.34054	0.000157462	-2.00972e-10	-1.3405
44637463	chr7:44637463:T:C	7.99006e-09	-2.00972e-10	-0.903997	0.000131895	-2.00972e-10	-0.947855	0.000240184	-2.00972e-10	-0.91828
44637499	chr7:44637499:C:T	1.09295e-09	-1.79588	-1.09744	2.03301e-05	-1.60069	-1.21706	3.6909e-05	-1.57745	-1.21378
44638082	chr7:44638082:C:A	8.90248e-09	-2.00972e-10	-0.795864	0.000144124	-2.00972e-10	-0.85919	0.000260364	-2.00972e-10	-0.837607
44638337	chr7:44638337:C:T	6.68914e-09	-2.00972e-10	-1.08171	0.000120946	-2.00972e-10	-1.03452	0.000215172	-2.00972e-10	-1.02825
44638492	chr7:44638492:G:A	3.0233e-08	-2.00972e-10	0.426738	0.000606746	-2.00972e-10	0.578247	0.00112823	-2.00972e-10	0.628723
44638684	chr7:44638684:A:G	3.12718e-09	-1.84206	-3.49827e-10	5.71497e-05	-1.78419	-3.49827e-10	9.96255e-05	-1.79827	-3.49827e-10
44639193	chr7:44639193:G:C	1.77754e-08	-2.00972e-10	-0.104381	0.000275641	-2.00972e-10	-0.210763	0.000478181	-2.00972e-10	-0.229697
44639649	chr7:44639649:A:G	2.83345e-09	-0.611552	-1.32915	3.40542e-05	-0.955763	-1.34615	5.76395e-05	-0.994945	-1.35053
44640020	chr7:44640020:G:A	1.48669e-08	-2.00972e-10	-0.283059	0.000291145	-2.00972e-10	-0.156042	0.000536704	-2.00972e-10	-0.114239
44640253	chr7:44640253:C:T	1.028e-08	-2.00972e-10	-0.651994	0.000171405	-2.00972e-10	-0.685833	0.000299055	-2.00972e-10	-0.699059
44640325	chr7:44640325:C:T	1.29107e-08	-2.00972e-10	-0.424136	0.000249503	-2.00972e-10	-0.310391	0.000458935	-2.00972e-10	-0.270778
44640329	chr7:44640329:A:G	9.04886e-09	-2.00972e-10	-0.779556	0.000155108	-2.00972e-10	-0.785741	0.000296957	-2.00972e-10	-0.706097
44640397	chr7:44640397:C:T	7.86037e-09	-2.00972e-10	-0.920361	0.000123242	-2.00972e-10	-1.01571	0.000210989	-2.00972e-10	-1.04788
44640629	chr7:44640629:A:G	1.86276e-08	-2.00972e-10	-0.0575512	0.000246735	-2.00972e-10	-0.321547	0.000449102	-2.00972e-10	-0.292435
44640899	chr7:44640899:T:C	1.28315e-08	-2.00972e-10	-0.430294	0.000247882	-2.00972e-10	-0.31691	0.000455902	-2.00972e-10	-0.277408
44641288	chr7:44641288:C:G	1.64287e-08	-2.00972e-10	-0.183165	0.000218446	-2.00972e-10	-0.443322	0.000396946	-2.00972e-10	-0.415886
44641608	chr7:44641608:C:T	1.54052e-08	-2.00972e-10	-0.24749	0.00020698	-2.00972e-10	-0.49724	0.000375455	-2.00972e-10	-0.471547
44642141	chr7:44642141:G:GC	3.86599e-08	-2.00972e-10	0.672609	0.000383655	-2.00972e-10	0.11988	0.000660562	-2.00972e-10	0.0934049
44642149	chr7:44642149:C:G	5.10109e-09	-2.00972e-10	-1.35274	8.80139e-05	-2.00972e-10	-1.35237	0.000155699	-2.00972e-10	-1.35176
44642288	chr7:44642288:G:T	5.51502e-09	-2.00972e-10	-1.27472	9.27707e-05	-2.00972e-10	-1.29973	0.000165235	-2.00972e-10	-1.29232
44642769	chr7:44642769:A:G	1.49738e-08	-2.00972e-10	-0.275893	0.000293384	-2.00972e-10	-0.14838	0.000540915	-2.00972e-10	-0.106423
44642945	chr7:44642945:A:G	1.59492e-08	-2.00972e-10	-0.212788	0.000213346	-2.00972e-10	-0.466947	0.000387149	-2.00972e-10	-0.440876
44643339	chr7:44643339:G:A	5.30242e-09	-1.13928	-0.174756	5.05909e-05	-1.34442	-0.561672	8.29399e-05	-1.40553	-0.576036
44643565	chr7:44643565:T:C	5.50858e-09	-2.00972e-10	-1.27589	9.34047e-05	-2.00972e-10	-1.29292	0.000165383	-2.00972e-10	-1.29142
44643944	chr7:44643944:C:T	1.06906e-09	-1.75277	-1.16265	1.57834e-05	-1.83045	-1.24045	2.75365e-05	-1.82878	-1.25539
44644234	chr7:44644234:GCTTTT:G	8.11871e-09	-2.00972e-10	-0.888024	0.000151486	-2.00972e-10	-0.809366	0.000273949	-2.00972e-10	-0.786743
44644290	chr7:44644290:T:C	1.80027e-08	-2.00972e-10	-0.0916753	0.000239333	-2.00972e-10	-0.352007	0.000435432	-2.00972e-10	-0.323346
44644999	chr7:44644999:G:A	1.52493e-08	-2.00972e-10	-0.257664	0.000205157	-2.00972e-10	-0.506087	0.000372108	-2.00972e-10	-0.480501
44645449	chr7:44645449:A:G	9.98644e-10	-1.63408	-1.34947	2.58736e-05	-1.25086	-1.32578	4.72182e-05	-1.21216	-1.33274
44645500	chr7:44645500:G:A	8.03765e-09	-0.898057	-3.49827e-10	5.78766e-05	-1.77155	-3.49827e-10	0.000103311	-1.76195	-3.49827e-10
44646458	chr7:44646458:G:T	5.37445e-09	-2.00972e-10	-1.30054	9.04555e-05	-2.00972e-10	-1.325	0.000159223	-2.00972e-10	-1.32938
44646898	chr7:44646898:G:A	3.8524e-08	-2.00972e-10	0.669087	0.00038224	-2.00972e-10	0.116186	0.000657754	-2.00972e-10	0.0891454
44646931	chr7:44646931:C:T	1.72265e-08	-2.00972e-10	-0.135748	0.000230041	-2.00972e-10	-0.391603	0.000418357	-2.00972e-10	-0.363352
44647271	chr7:44647271:C:T	1.08725e-09	-1.7854	-1.11314	1.68413e-05	-1.80415	-1.20188	2.93556e-05	-1.80095	-1.21925
44647835	chr7:44647835:C:G	9.38007e-09	-2.00972e-10	-0.743608	0.000154601	-2.00972e-10	-0.789016	0.000273308	-2.00972e-10	-0.789086
44647839	chr7:44647839:G:A	1.30787e-08	-2.00972e-10	-0.41121	0.000204469	-2.00972e-10	-0.509448	0.000362037	-2.00972e-10	-0.507939
44648646	chr7:44648646:TACAG:T	8.54335e-09	-2.00972e-10	-0.837041	0.000132509	-2.00972e-10	-0.943213	0.000226153	-2.00972e-10	-0.978475
44648800	chr7:44648800:G:A	1.5967e-08	-2.00972e-10	-0.211668	0.000215172	-2.00972e-10	-0.458426	0.000390879	-2.00972e-10	-0.431287
44648982	chr7:44648982:A:G	9.53392e-09	-2.00972e-10	-0.727339	0.000158458	-2.00972e-10	-0.764374	0.000276768	-2.00972e-10	-0.776506
44649049	chr7:44649049:T:C	1.69795e-08	-2.00972e-10	-0.150189	0.000227132	-2.00972e-10	-0.404331	0.000413071	-2.00972e-10	-0.376066
44649502	chr7:44649502:G:A	1.10799e-09	-1.7694	-1.11024	1.66786e-05	-1.81595	-1.19978	2.90647e-05	-1.81298	-1.21718
44649633	chr7:44649633:G:A	5.57696e-09	-2.00972e-10	-1.26355	9.96778e-05	-2.00972e-10	-1.22792	0.000177121	-2.00972e-10	-1.22285
44650067	chr7:44650067:CAGGGAGTAGTCT:C	1.31078e-09	-1.35909	-1.35248	1.8873e-05	-1.54159	-1.35054	3.26118e-05	-1.56884	-1.34617
44650174	chr7:44650174:C:T	3.3083e-09	-1.78576	-3.49827e-10	6.84974e-05	-1.60307	-3.49827e-10	0.000114986	-1.65488	-3.49827e-10
44650274	chr7:44650274:AC:A	1.36817e-09	-1.31934	-1.34938	1.9429e-05	-1.51029	-1.3528	3.34394e-05	-1.53893	-1.35102
44650311	chr7:44650311:G:A	1.19357e-08	-2.00972e-10	-0.502659	0.000157573	-2.00972e-10	-0.76997	0.000284705	-2.00972e-10	-0.748231
44650423	chr7:44650423:G:A	1.44142e-08	-2.00972e-10	-0.313984	0.000281579	-2.00972e-10	-0.18945	0.000519107	-2.00972e-10	-0.147576
44650543	chr7:44650543:A:G	6.8822e-09	-2.00972e-10	-1.05326	0.000112472	-2.00972e-10	-1.10716	0.000201807	-2.00972e-10	-1.09237
44651148	chr7:44651148:G:C	4.17491e-08	-2.00972e-10	0.749483	0.000407235	-2.00972e-10	0.179528	0.000700456	-2.00972e-10	0.152046
44651675	chr7:44651675:C:T	1.47439e-08	-2.00972e-10	-0.291365	0.000288459	-2.00972e-10	-0.16531	0.000531724	-2.00972e-10	-0.123562
44651766	chr7:44651766:T:TG	4.26344e-09	-1.55134	0.0192224	3.75059e-05	-1.79392	-0.41144	6.50704e-05	-1.80452	-0.419691
44652693	chr7:44652693:G:A	1.24213e-08	-2.00972e-10	-0.462782	0.000201889	-2.00972e-10	-0.522146	0.000352218	-2.00972e-10	-0.535435
44652719	chr7:44652719:A:G	5.17022e-09	-2.00972e-10	-1.33928	8.84906e-05	-2.00972e-10	-1.34697	0.00015639	-2.00972e-10	-1.34733
44652846	chr7:44652846:C:G	6.8012e-09	-2.00972e-10	-1.0651	0.000111224	-2.00972e-10	-1.11832	0.000199469	-2.00972e-10	-1.10403
44653094	chr7:44653094:T:C	9.98554e-09	-2.00972e-10	-0.681057	0.000163524	-2.00972e-10	-0.732901	0.00028578	-2.00972e-10	-0.744463
44653133	chr7:44653133:G:A	1.40675e-09	-1.77325	-0.867668	2.02586e-05	-1.82862	-0.992656	3.51732e-05	-1.8458	-0.993605
44653184	chr7:44653184:C:G	1.37107e-09	-1.31684	-1.34976	1.94787e-05	-1.50782	-1.35272	3.35268e-05	-1.53665	-1.35069
44653334	chr7:44653334:T:G	9.5452e-09	-0.726157	-3.49827e-10	8.53796e-05	-1.38276	-3.49827e-10	0.000155918	-1.35035	-3.49827e-10
44653889	chr7:44653889:C:A	5.10104e-09	-2.00972e-10	-1.35275	8.8035e-05	-2.00972e-10	-1.35213	0.000155744	-2.00972e-10	-1.35147
44654174	chr7:44654174:A:G	1.09923e-08	-2.00972e-10	-0.584996	0.000201941	-2.00972e-10	-0.521885	0.000366401	-2.00972e-10	-0.495957
44654181	chr7:44654181:C:T	5.77043e-09	-2.00972e-10	-1.22945	9.63255e-05	-2.00972e-10	-1.26213	0.000171891	-2.00972e-10	-1.25283
44654454	chr7:44654454:C:T	1.14938e-09	-1.724	-1.11897	1.62103e-05	-1.83759	-1.20662	2.82251e-05	-1.83581	-1.22366
44654533	chr7:44654533:A:G	5.10122e-09	-2.00972e-10	-1.35271	8.80283e-05	-2.00972e-10	-1.3522	0.000155728	-2.00972e-10	-1.35157
44654536	chr7:44654536:T:C	1.18489e-08	-2.00972e-10	-0.509962	0.000218163	-2.00972e-10	-0.444618	0.000396291	-2.00972e-10	-0.417538
44655120	chr7:44655120:A:T	1.1278e-08	-2.00972e-10	-0.559339	0.000214735	-2.00972e-10	-0.460458	0.000393216	-2.00972e-10	-0.425327
44655372	chr7:44655372:G:A	5.1257e-09	-2.00972e-10	-1.34793	8.87345e-05	-2.00972e-10	-1.34421	0.000157079	-2.00972e-10	-1.34294
44655631	chr7:44655631:G:A	8.10501e-09	-2.00972e-10	-0.889713	0.00013759	-2.00972e-10	-0.905584	0.000240345	-2.00972e-10	-0.917611
44656126	chr7:44656126:T:C	7.61812e-09	-0.753755	-0.197911	6.94191e-05	-1.00864	-0.581058	0.000112309	-1.08371	-0.594727
44656604	chr7:44656604:T:C	5.10114e-09	-2.00972e-10	-1.35273	8.80311e-05	-2.00972e-10	-1.35217	0.000155735	-2.00972e-10	-1.35153
44657005	chr7:44657005:A:C	1.38246e-08	-2.00972e-10	-0.355745	0.000269168	-2.00972e-10	-0.234528	0.00049545	-2.00972e-10	-0.194219
44657300	chr7:44657300:C:T	1.3833e-08	-2.00972e-10	-0.355139	0.000269339	-2.00972e-10	-0.233892	0.000495772	-2.00972e-10	-0.19357
44657783	chr7:44657783:C:G	1.37967e-08	-2.00972e-10	-0.357765	0.000268587	-2.00972e-10	-0.236688	0.00049436	-2.00972e-10	-0.196422
44658042	chr7:44658042:A:G	1.3786e-08	-2.00972e-10	-0.358538	0.000268371	-2.00972e-10	-0.237492	0.000493957	-2.00972e-10	-0.197237
44658184	chr7:44658184:C:A	8.12557e-09	-2.00972e-10	-0.887179	0.00013035	-2.00972e-10	-0.959636	0.000234957	-2.00972e-10	-0.940281
44658602	chr7:44658602:C:T	1.38031e-08	-2.00972e-10	-0.3573	0.000268727	-2.00972e-10	-0.236168	0.000494627	-2.00972e-10	-0.195881
44658869	chr7:44658869:T:A	5.10114e-09	-2.00972e-10	-1.35273	8.80311e-05	-2.00972e-10	-1.35217	0.000155735	-2.00972e-10	-1.35153
44659009	chr7:44659009:C:G	1.37937e-08	-2.00972e-10	-0.357983	0.000268513	-2.00972e-10	-0.236964	0.000494226	-2.00972e-10	-0.196692
44659039	chr7:44659039:T:C	1.3804e-08	-2.00972e-10	-0.357238	0.000268749	-2.00972e-10	-0.236083	0.000494661	-2.00972e-10	-0.195813
44659373	chr7:44659373:C:A	5.04091e-09	-1.36461	-3.49827e-10	6.64596e-05	-1.63327	-3.49827e-10	0.000116752	-1.63964	-3.49827e-10
44659483	chr7:44659483:C:T	5.63789e-09	-2.00972e-10	-1.25268	9.49907e-05	-2.00972e-10	-1.27608	0.000167511	-2.00972e-10	-1.27864
44659713	chr7:44659713:A:T	6.91974e-09	-2.00972e-10	-1.04782	0.000128379	-2.00972e-10	-0.974875	0.000231058	-2.00972e-10	-0.957019
44660010	chr7:44660010:G:A	1.13193e-09	-1.7401	-1.11818	1.63277e-05	-1.831	-1.206	2.8441e-05	-1.82877	-1.22309
44660365	chr7:44660365:C:G	1.37691e-08	-2.00972e-10	-0.359767	0.000268026	-2.00972e-10	-0.23878	0.000493315	-2.00972e-10	-0.198539
44660525	chr7:44660525:T:A	1.41664e-08	-2.00972e-10	-0.331319	0.000276248	-2.00972e-10	-0.208565	0.000508621	-2.00972e-10	-0.167983
44660630	chr7:44660630:C:G	1.14992e-08	-2.00972e-10	-0.539919	0.000211694	-2.00972e-10	-0.47472	0.000384393	-2.00972e-10	-0.448021
44660969	chr7:44660969:TGTTA:T	1.50563e-07	-2.00972e-10	2.03219	0.00140565	-2.00972e-10	1.41839	0.0024546	-2.00972e-10	1.40603
44661279	chr7:44661279:A:G	1.49486e-09	-1.23059	-1.34957	2.05954e-05	-1.45203	-1.35276	3.54613e-05	-1.4804	-1.35085
44661599	chr7:44661599:G:T	4.65419e-09	-0.304786	-1.13964	0.000162187	0.423091	-1.1642	0.000317793	0.5417	-1.17999
44661630	chr7:44661630:C:T	1.28447e-08	-2.00972e-10	-0.429264	0.000170064	-2.00972e-10	-0.693687	0.00030174	-2.00972e-10	-0.690119
44661631	chr7:44661631:G:A	1.37867e-08	-2.00972e-10	-0.358489	0.000268396	-2.00972e-10	-0.2374	0.000493996	-2.00972e-10	-0.197158
44661806	chr7:44661806:G:T	4.37119e-08	-2.00972e-10	0.795426	0.0004755	-2.00972e-10	0.334505	0.000813322	-2.00972e-10	0.301441
44662096	chr7:44662096:T:A	6.85974e-08	-2.00972e-10	1.24606	0.000666997	-2.00972e-10	0.672923	0.00116059	-2.00972e-10	0.656995
44662359	chr7:44662359:C:T	6.08353e-09	-1.17661	-3.49827e-10	9.60506e-05	-1.26499	-3.49827e-10	0.000176789	-1.22473	-3.49827e-10
44662412	chr7:44662412:A:T	3.82865e-08	-2.00972e-10	0.662903	0.000378469	-2.00972e-10	0.106271	0.000651135	-2.00972e-10	0.0790309
44662697	chr7:44662697:A:G	7.10083e-09	-2.00972e-10	-1.02198	0.000132241	-2.00972e-10	-0.945234	0.000238492	-2.00972e-10	-0.925352
44662776	chr7:44662776:C:G	5.12792e-09	-2.00972e-10	-1.34749	8.91133e-05	-2.00972e-10	-1.33995	0.000157918	-2.00972e-10	-1.33761
44662900	chr7:44662900:TATC:T	1.25172e-08	-2.00972e-10	-0.455091	0.000166445	-2.00972e-10	-0.715199	0.000295362	-2.00972e-10	-0.711483
44664057	chr7:44664057:G:A	8.98263e-09	-2.00972e-10	-0.786902	0.000142302	-2.00972e-10	-0.871907	0.000247576	-2.00972e-10	-0.887967
44664186	chr7:44664186:G:C	3.1266e-09	-1.84225	-3.49827e-10	5.41751e-05	-1.83764	-3.49827e-10	9.66731e-05	-1.82835	-3.49827e-10
44664284	chr7:44664284:C:CTGA	8.60038e-09	-2.00972e-10	-0.830388	0.000137348	-2.00972e-10	-0.907346	0.000247888	-2.00972e-10	-0.886709
44665102	chr7:44665102:G:T	5.77641e-09	-2.00972e-10	-1.22841	0.000103006	-2.00972e-10	-1.19508	0.000183988	-2.00972e-10	-1.18481
44665694	chr7:44665694:A:G	3.57132e-08	-2.00972e-10	0.593324	0.000356552	-2.00972e-10	0.0466182	0.000613766	-2.00972e-10	0.0199277
44666085	chr7:44666085:T:C	1.44653e-09	-1.26345	-1.34958	2.00454e-05	-1.4791	-1.35276	3.45526e-05	-1.50636	-1.35084
44666091	chr7:44666091:C:T	6.73717e-09	-2.00972e-10	-1.07456	0.000105018	-2.00972e-10	-1.17574	0.000188025	-2.00972e-10	-1.16311
44666122	chr7:44666122:T:C	1.47301e-09	-1.24518	-1.34971	2.03519e-05	-1.46396	-1.35273	3.50596e-05	-1.4919	-1.35074
44666156	chr7:44666156:G:A	6.2147e-08	-2.00972e-10	1.14731	0.000610784	-2.00972e-10	0.584881	0.00106256	-2.00972e-10	0.568751
44666381	chr7:44666381:C:T	1.53594e-09	-1.64182	-0.911229	2.54709e-05	-1.78559	-0.806735	4.49563e-05	-1.82457	-0.769421
44666946	chr7:44666946:A:G	8.8392e-09	-2.00972e-10	-0.802998	0.000147718	-2.00972e-10	-0.83456	0.000260249	-2.00972e-10	-0.838049
44667087	chr7:44667087:G:A	2.66355e-08	-2.00972e-10	0.300052	0.000496185	-2.00972e-10	0.377088	0.000894414	-2.00972e-10	0.396483
44667202	chr7:44667202:C:T	9.77763e-09	-2.00972e-10	-0.702097	0.000156962	-2.00972e-10	-0.773855	0.000269576	-2.00972e-10	-0.802837
44667670	chr7:44667670:G:A	1.08874e-08	-0.594592	-3.49827e-10	0.000359372	0.0544965	-3.49827e-10	0.000724091	0.185231	-3.49827e-10
44667734	chr7:44667734:G:A	5.1228e-09	-2.00972e-10	-1.34849	8.86771e-05	-2.00972e-10	-1.34486	0.000156962	-2.00972e-10	-1.34368
44667738	chr7:44667738:A:G	1.06912e-08	-2.00972e-10	-0.612776	0.000196144	-2.00972e-10	-0.551014	0.000355695	-2.00972e-10	-0.525613
44668308	chr7:44668308:G:C	1.37204e-08	-2.00972e-10	-0.363313	0.000267018	-2.00972e-10	-0.242545	0.000491422	-2.00972e-10	-0.202383
44668340	chr7:44668340:C:T	9.92075e-09	-2.00972e-10	-0.687566	0.000159106	-2.00972e-10	-0.760291	0.000273163	-2.00972e-10	-0.789615
44668722	chr7:44668722:T:C	3.91684e-09	-1.49454	-0.122365	3.43235e-05	-1.76394	-0.530089	5.92729e-05	-1.7781	-0.539435
44669139	chr7:44669139:C:T	4.1279e-09	-1.56443	-3.49827e-10	6.46895e-05	-1.66026	-3.49827e-10	0.000112682	-1.67512	-3.49827e-10
44669773	chr7:44669773:T:C	2.06836e-08	1.06221	-1.01507	3.35627e-05	-1.23631	-1.08014	5.98763e-05	-1.22723	-1.08017
44669822	chr7:44669822:A:G	6.62054e-08	-2.00972e-10	1.21057	0.000645877	-2.00972e-10	0.640746	0.0011231	-2.00972e-10	0.624165
44669855	chr7:44669855:T:C	1.71882e-08	-2.00972e-10	-0.137971	0.000338752	-2.00972e-10	-0.00459513	0.000626095	-2.00972e-10	0.0398158
44670122	chr7:44670122:C:T	3.12137e-09	-1.84392	-3.49827e-10	6.21782e-05	-1.69986	-3.49827e-10	0.000107626	-1.72103	-3.49827e-10
44670270	chr7:44670270:G:A	1.15404e-08	-2.00972e-10	-0.536344	0.00018786	-2.00972e-10	-0.594163	0.000327962	-2.00972e-10	-0.606788
44670652	chr7:44670652:C:G	1.3351e-08	-2.00972e-10	-0.390605	0.000259336	-2.00972e-10	-0.271736	0.000476999	-2.00972e-10	-0.232171
44670874	chr7:44670874:G:A	5.39585e-09	-2.00972e-10	-1.29656	9.07605e-05	-2.00972e-10	-1.32164	0.000159183	-2.00972e-10	-1.32963
44670889	chr7:44670889:T:C	1.32705e-09	-1.63127	-1.06797	1.66419e-05	-1.85221	-1.16573	2.88794e-05	-1.85162	-1.18494
44670935	chr7:44670935:C:T	1.23118e-08	-2.00972e-10	-0.471633	0.000197783	-2.00972e-10	-0.542691	0.000337782	-2.00972e-10	-0.577285
44671486	chr7:44671486:G:A	1.04775e-08	-0.63296	-3.49827e-10	7.80535e-05	-1.47247	-3.49827e-10	0.000144211	-1.42841	-3.49827e-10
44672083	chr7:44672083:T:A	3.72554e-08	-2.00972e-10	0.635603	0.000667167	-2.00972e-10	0.673178	0.00119055	-2.00972e-10	0.682484
44672687	chr7:44672687:G:C	3.13867e-09	-1.8384	-3.49827e-10	6.38096e-05	-1.67396	-3.49827e-10	0.000116051	-1.64565	-3.49827e-10
44672847	chr7:44672847:T:C	1.5087e-08	-2.00972e-10	-0.268359	0.000295038	-2.00972e-10	-0.142758	0.000543951	-2.00972e-10	-0.100826
44672932	chr7:44672932:C:T	5.89047e-08	-2.00972e-10	1.09373	0.000622467	-2.00972e-10	0.603828	0.00106383	-2.00972e-10	0.569948
44672953	chr7:44672953:T:C	2.25307e-08	-2.00972e-10	0.132683	0.000420099	-2.00972e-10	0.210629	0.000756007	-2.00972e-10	0.228365
44672977	chr7:44672977:G:A	5.62022e-09	-2.00972e-10	-1.25582	9.70793e-05	-2.00972e-10	-1.25433	0.000170034	-2.00972e-10	-1.26369
44673462	chr7:44673462:A:T	6.40272e-09	-2.00972e-10	-1.12547	0.000102275	-2.00972e-10	-1.2022	0.000180464	-2.00972e-10	-1.20416
44673547	chr7:44673547:G:T	8.82131e-09	-2.00972e-10	-0.805024	0.000146492	-2.00972e-10	-0.842894	0.000257384	-2.00972e-10	-0.849119
44673605	chr7:44673605:C:T	1.31249e-08	-0.407687	-3.49827e-10	0.000198408	-0.539535	-3.49827e-10	0.000319624	-0.632542	-3.49827e-10
44673665	chr7:44673665:A:G	6.99969e-09	-0.799387	-0.236941	6.50903e-05	-1.03616	-0.61793	0.000105143	-1.11204	-0.63233
44674092	chr7:44674092:G:A	5.45704e-08	-2.00972e-10	1.0173	0.000630076	-2.00972e-10	0.615978	0.00110313	-2.00972e-10	0.606225
44674245	chr7:44674245:G:A	7.49612e-09	-0.826167	-0.141642	6.8713e-05	-1.06049	-0.539431	0.00011111	-1.135	-0.554172
44674913	chr7:44674913:T:C	1.80932e-08	1.25669	-1.34335	3.91096e-05	-0.813314	-1.35018	6.08418e-05	-0.950958	-1.34045
44675501	chr7:44675501:G:C	5.48159e-09	-2.00972e-10	-1.2808	9.65351e-05	-2.00972e-10	-1.25996	0.000171395	-2.00972e-10	-1.25572
44675734	chr7:44675734:G:A	1.08542e-08	-2.00972e-10	-0.597644	0.00014222	-2.00972e-10	-0.872488	0.000245929	-2.00972e-10	-0.894644
44676520	chr7:44676520:A:G	1.38425e-08	-2.00972e-10	-0.354454	0.000189465	-2.00972e-10	-0.585657	0.000343393	-2.00972e-10	-0.560811
44677224	chr7:44677224:C:T	5.10048e-09	-2.00972e-10	-1.35286	8.80745e-05	-2.00972e-10	-1.35168	0.000155838	-2.00972e-10	-1.35087
44677686	chr7:44677686:C:T	6.17537e-08	-2.00972e-10	1.14096	0.000706164	-2.00972e-10	0.729986	0.00123675	-2.00972e-10	0.720555
44678243	chr7:44678243:A:G	3.1558e-09	-1.83295	-3.49827e-10	5.83225e-05	-1.76387	-3.49827e-10	0.000103024	-1.76473	-3.49827e-10
44679020	chr7:44679020:A:C	1.43948e-08	-0.315324	-3.49827e-10	0.000537898	0.457807	-3.49827e-10	0.00108637	0.590913	-3.49827e-10
44679121	chr7:44679121:G:A	8.6334e-09	-2.00972e-10	-0.826557	0.000156779	-2.00972e-10	-0.775028	0.000283657	-2.00972e-10	-0.751919
44679251	chr7:44679251:C:G	7.65366e-09	-2.00972e-10	-0.94701	0.000138658	-2.00972e-10	-0.897852	0.000250222	-2.00972e-10	-0.877339
44679313	chr7:44679313:C:G	2.26174e-08	-2.00972e-10	0.136525	0.000421758	-2.00972e-10	0.21457	0.000759007	-2.00972e-10	0.232325
44679501	chr7:44679501:C:T	4.24221e-09	-1.53711	-3.49827e-10	7.40006e-05	-1.52579	-3.49827e-10	0.000125234	-1.5695	-3.49827e-10
44680120	chr7:44680120:G:A	4.62388e-09	-1.45096	-3.49827e-10	0.000126019	-0.993433	-3.49827e-10	0.000225151	-0.982913	-3.49827e-10
44680204	chr7:44680204:C:A	2.26362e-08	-2.00972e-10	0.137355	0.000422116	-2.00972e-10	0.215419	0.000759644	-2.00972e-10	0.233164
44680746	chr7:44680746:C:A	5.55052e-09	-2.00972e-10	-1.2683	9.69798e-05	-2.00972e-10	-1.25536	0.000171872	-2.00972e-10	-1.25294
44681094	chr7:44681094:A:T	8.82487e-09	-2.00972e-10	-0.804621	0.000143035	-2.00972e-10	-0.866771	0.000246119	-2.00972e-10	-0.893871
44681217	chr7:44681217:T:C	1.376e-08	-2.00972e-10	-0.360426	0.000267242	-2.00972e-10	-0.241708	0.000492355	-2.00972e-10	-0.200485
44681677	chr7:44681677:A:G	2.46119e-08	-2.00972e-10	0.221034	0.00046004	-2.00972e-10	0.301451	0.000828365	-2.00972e-10	0.319768
44681910	chr7:44681910:G:A	1.14625e-08	-2.00972e-10	-0.54311	0.000185986	-2.00972e-10	-0.604188	0.000342618	-2.00972e-10	-0.563071
44682362	chr7:44682362:A:G	5.59697e-09	-2.00972e-10	-1.25997	9.7847e-05	-2.00972e-10	-1.24646	0.000173427	-2.00972e-10	-1.24393
44682496	chr7:44682496:G:A	6.6238e-09	-2.00972e-10	-1.09153	0.000111184	-2.00972e-10	-1.11868	0.000195074	-2.00972e-10	-1.12631
44682563	chr7:44682563:C:T	8.86998e-09	-2.00972e-10	-0.799522	0.000155345	-2.00972e-10	-0.784211	0.000274857	-2.00972e-10	-0.783436
44682701	chr7:44682701:A:T	5.15375e-09	-2.00972e-10	-1.34247	8.82853e-05	-2.00972e-10	-1.34929	0.000155909	-2.00972e-10	-1.35041
44682920	chr7:44682920:A:G	1.23221e-08	0.881188	-1.35199	6.17389e-05	-0.355274	-1.35167	9.98276e-05	-0.443754	-1.35249
44683267	chr7:44683267:T:C	3.29778e-08	-2.00972e-10	0.513639	0.000328744	-2.00972e-10	-0.0345825	0.000604751	-2.00972e-10	0.00513104
44683333	chr7:44683333:A:T	1.57179e-08	-2.00972e-10	-0.227394	0.000211838	-2.00972e-10	-0.47404	0.000384584	-2.00972e-10	-0.447524
44683932	chr7:44683932:G:A	6.59313e-09	-1.09617	-3.49827e-10	7.44719e-05	-1.51944	-3.49827e-10	0.000120194	-1.61058	-3.49827e-10
44684227	chr7:44684227:A:G	1.35675e-09	-1.32425	-1.35285	1.91257e-05	-1.5301	-1.34873	3.30683e-05	-1.55795	-1.34316
44684257	chr7:44684257:C:T	9.76932e-09	-2.00972e-10	-0.702947	0.000162944	-2.00972e-10	-0.736454	0.000286864	-2.00972e-10	-0.740677
44685323	chr7:44685323:A:G	6.9013e-09	-1.05048	-3.49827e-10	0.00013806	-0.902171	-3.49827e-10	0.000252962	-0.866446	-3.49827e-10
44685641	chr7:44685641:C:T	5.83566e-09	-2.00972e-10	-1.21821	0.000105038	-2.00972e-10	-1.17554	0.00018838	-2.00972e-10	-1.16123
44685795	chr7:44685795:C:T	2.56455e-09	-1.34813	-0.692282	3.43358e-05	-1.54461	-0.749063	5.71036e-05	-1.57148	-0.783338
44685968	chr7:44685968:G:A	5.0697e-08	-2.00972e-10	0.943672	0.000591176	-2.00972e-10	0.552252	0.00103587	-2.00972e-10	0.543307
44686130	chr7:44686130:A:G	2.1424e-08	-2.00972e-10	0.0823177	0.000325728	-2.00972e-10	-0.0438003	0.000576899	-2.00972e-10	-0.0420183
44686436	chr7:44686436:A:C	1.49307e-08	-2.00972e-10	-0.278777	0.00020248	-2.00972e-10	-0.519219	0.000367124	-2.00972e-10	-0.493985
44686470	chr7:44686470:T:C	2.44879e-09	-1.35961	-0.726992	3.28492e-05	-1.55521	-0.782729	5.47144e-05	-1.58153	-0.816024
44686636	chr7:44686636:A:AGACT	1.3859e-09	-1.30303	-1.35281	1.94349e-05	-1.51372	-1.34907	3.35746e-05	-1.54223	-1.34369
44687082	chr7:44687082:T:A	1.75053e-09	-1.38393	-1.03834	2.54622e-05	-1.56539	-1.02728	4.35411e-05	-1.58901	-1.03697
44687221	chr7:44687221:C:T	5.28717e-08	-2.00972e-10	0.985674	0.000614303	-2.00972e-10	0.590625	0.00107615	-2.00972e-10	0.581461
44688619	chr7:44688619:A:T	1.46549e-09	-1.24882	-1.35119	2.01831e-05	-1.47305	-1.35197	3.47161e-05	-1.50381	-1.34868
44688721	chr7:44688721:C:T	8.18216e-09	-2.00972e-10	-0.880239	0.000131152	-2.00972e-10	-0.953507	0.000236533	-2.00972e-10	-0.9336
44689138	chr7:44689138:G:C	9.52743e-09	-2.00972e-10	-0.72802	0.000174102	-2.00972e-10	-0.67022	0.000315192	-2.00972e-10	-0.646503
44690685	chr7:44690685:C:T	1.41193e-08	-2.00972e-10	-0.334651	0.000175668	-2.00972e-10	-0.661264	0.000302181	-2.00972e-10	-0.688659
44691684	chr7:44691684:A:G	8.45767e-09	-2.00972e-10	-0.84712	0.000135263	-2.00972e-10	-0.922638	0.000244144	-2.00972e-10	-0.901926
44691700	chr7:44691700:G:A	9.37321e-09	-2.00972e-10	-0.744339	0.000170957	-2.00972e-10	-0.688449	0.000309289	-2.00972e-10	-0.66541
44691908	chr7:44691908:G:A	1.4876e-09	-1.23858	-1.34645	2.02521e-05	-1.46878	-1.35282	3.47533e-05	-1.49913	-1.35228
44692558	chr7:44692558:T:C	9.6903e-09	-2.00972e-10	-0.711069	0.000177101	-2.00972e-10	-0.653142	0.000320641	-2.00972e-10	-0.629364
44694664	chr7:44694664:G:C	9.65191e-09	-2.00972e-10	-0.715039	0.000176297	-2.00972e-10	-0.657692	0.000319141	-2.00972e-10	-0.634054
44694961	chr7:44694961:A:T	4.64546e-09	-1.4463	-3.49827e-10	0.000152875	-0.800238	-3.49827e-10	0.000239149	-0.922599	-3.49827e-10
44695137	chr7:44695137:C:T	4.36184e-09	-1.5093	-3.49827e-10	5.36677e-05	-1.84705	-3.49827e-10	9.50971e-05	-1.84479	-3.49827e-10
44695178	chr7:44695178:C:G	9.97472e-09	-2.00972e-10	-0.682141	0.000168443	-2.00972e-10	-0.703263	0.000293474	-2.00972e-10	-0.717898
44695295	chr7:44695295:C:T	5.89472e-09	-2.00972e-10	-1.20814	0.000105429	-2.00972e-10	-1.17182	0.000188403	-2.00972e-10	-1.1611
44695574	chr7:44695574:G:A	2.78711e-09	-1.26341	-0.693776	3.67673e-05	-1.47606	-0.749193	6.10075e-05	-1.50512	-0.78357
44695696	chr7:44695696:C:T	3.2238e-09	-1.81163	-3.49827e-10	5.34633e-05	-1.85087	-3.49827e-10	9.49435e-05	-1.8464	-3.49827e-10
44696514	chr7:44696514:T:C	5.275e-09	-2.00972e-10	-1.31922	8.97628e-05	-2.00972e-10	-1.33269	0.000158254	-2.00972e-10	-1.33548
44696637	chr7:44696637:CCCCA:C	1.45966e-08	-1.42194	1.12053	0.000242571	-1.56449	1.22592	0.000427319	-1.58447	1.24232
44697972	chr7:44697972:A:C	7.82789e-09	-2.00972e-10	-0.924502	0.000123436	-2.00972e-10	-1.01414	0.000219155	-2.00972e-10	-1.0099
44698080	chr7:44698080:A:G	1.24788e-08	-0.438946	-0.0192149	5.33812e-05	-1.49902	-0.353379	9.19615e-05	-1.5152	-0.363118
44698323	chr7:44698323:G:A	2.83919e-08	-0.232395	0.596305	8.75352e-05	-1.42942	0.071597	0.000149956	-1.45285	0.0635027
44698521	chr7:44698521:G:A	8.6232e-09	-2.00972e-10	-0.827738	0.000191381	-2.00972e-10	-0.575596	0.000336322	-2.00972e-10	-0.581618
44698755	chr7:44698755:TGCTTGA:T	4.89552e-09	-1.39387	-3.49827e-10	5.50181e-05	-1.8222	-3.49827e-10	9.58939e-05	-1.83644	-3.49827e-10
44699595	chr7:44699595:G:A	1.05446e-08	-0.626578	-3.49827e-10	0.00020107	-0.52621	-3.49827e-10	0.000383589	-0.450113	-3.49827e-10
44699623	chr7:44699623:G:A	2.06682e-08	-2.00972e-10	0.0464034	0.000315318	-2.00972e-10	-0.0762815	0.000558315	-2.00972e-10	-0.0747625
44699787	chr7:44699787:C:T	3.36852e-09	-1.76772	-3.49827e-10	5.35136e-05	-1.84993	-3.49827e-10	9.43861e-05	-1.85229	-3.49827e-10
44700511	chr7:44700511:G:A	4.46253e-09	-1.48648	-3.49827e-10	0.000176393	-0.65715	-3.49827e-10	0.000284707	-0.748227	-3.49827e-10
44700722	chr7:44700722:A:G	8.0899e-09	-2.00972e-10	-0.891578	0.000128667	-2.00972e-10	-0.972632	0.000229357	-2.00972e-10	-0.964408
44700853	chr7:44700853:A:C	1.00543e-08	-2.00972e-10	-0.674194	0.000185387	-2.00972e-10	-0.607415	0.000336982	-2.00972e-10	-0.579657
44700949	chr7:44700949:G:A	8.092e-09	-2.00972e-10	-0.891319	0.00013349	-2.00972e-10	-0.935835	0.000230583	-2.00972e-10	-0.959077
44701011	chr7:44701011:G:A	5.58731e-09	-2.00972e-10	-1.2617	9.53182e-05	-2.00972e-10	-1.27264	0.000168214	-2.00972e-10	-1.27445
44701752	chr7:44701752:G:A	9.41651e-09	-2.00972e-10	-0.73973	0.000172928	-2.00972e-10	-0.676985	0.000313907	-2.00972e-10	-0.650589
44701851	chr7:44701851:C:G	3.21146e-09	-1.81547	-3.49827e-10	6.26249e-05	-1.6927	-3.49827e-10	0.000107977	-1.71777	-3.49827e-10
44702041	chr7:44702041:A:T	7.61198e-09	-2.00972e-10	-0.952471	0.000121598	-2.00972e-10	-1.02914	0.000216677	-2.00972e-10	-1.02128
44702464	chr7:44702464:AG:A	7.67501e-09	-2.00972e-10	-0.944225	0.000122498	-2.00972e-10	-1.02177	0.000218311	-2.00972e-10	-1.01377
44702547	chr7:44702547:T:G	1.93273e-08	-2.00972e-10	-0.0206741	0.000295652	-2.00972e-10	-0.140681	0.000523409	-2.00972e-10	-0.139323
44702740	chr7:44702740:C:T	7.77548e-09	-2.00972e-10	-0.931219	0.000123941	-2.00972e-10	-1.01006	0.000220912	-2.00972e-10	-1.00192
44703219	chr7:44703219:G:A	3.96668e-09	-1.60426	-3.49827e-10	0.000107103	-1.15607	-3.49827e-10	0.000176824	-1.22453	-3.49827e-10
44703745	chr7:44703745:G:A	2.04908e-08	-0.193068	0.230848	6.37347e-05	-1.41494	-0.260199	0.000108319	-1.43879	-0.275816
44703755	chr7:44703755:C:T	5.23268e-09	-2.00972e-10	-1.32727	9.17489e-05	-2.00972e-10	-1.31081	0.000162614	-2.00972e-10	-1.3083
44704075	chr7:44704075:G:C	8.55277e-09	-2.00972e-10	-0.83594	0.000124722	-2.00972e-10	-1.00378	0.000223595	-2.00972e-10	-0.989851
44704507	chr7:44704507:C:T	1.16071e-08	-2.00972e-10	-0.530574	0.00015535	-2.00972e-10	-0.784183	0.000270896	-2.00972e-10	-0.79795
44704637	chr7:44704637:G:A	5.84961e-09	-1.21582	-3.49827e-10	5.3584e-05	-1.84861	-3.49827e-10	9.50269e-05	-1.84553	-3.49827e-10
44704703	chr7:44704703:T:C	1.43054e-08	-0.321558	-3.49827e-10	0.000214963	-0.459396	-3.49827e-10	0.000344835	-0.55662	-3.49827e-10
44704791	chr7:44704791:A:G	3.20052e-09	-1.81888	-3.49827e-10	6.21893e-05	-1.69968	-3.49827e-10	0.000107335	-1.72373	-3.49827e-10
44704901	chr7:44704901:G:A	5.10755e-09	-2.00972e-10	-1.35148	8.79701e-05	-2.00972e-10	-1.35287	0.000155564	-2.00972e-10	-1.35263
44705000	chr7:44705000:T:C	1.92845e-08	-2.00972e-10	-0.0228907	0.000215224	-2.00972e-10	-0.458184	0.000374943	-2.00972e-10	-0.472913
44705184	chr7:44705184:C:G	5.102e-09	-2.00972e-10	-1.35256	8.8076e-05	-2.00972e-10	-1.35166	0.000155846	-2.00972e-10	-1.35082
44705214	chr7:44705214:A:G	1.44079e-09	-1.27571	-1.34129	1.51366e-05	-1.76481	-1.34793	2.63835e-05	-1.78785	-1.3391
44705332	chr7:44705332:G:A	1.25383e-09	-1.60694	-1.14905	1.9984e-05	-1.76197	-1.07296	3.45962e-05	-1.81058	-1.04537
44705654	chr7:44705654:T:C	1.36112e-09	-1.32813	-1.34576	1.53983e-05	-1.74502	-1.35059	2.67328e-05	-1.76987	-1.34393
44706123	chr7:44706123:T:C	6.2297e-09	-2.00972e-10	-1.15287	0.000100659	-2.00972e-10	-1.21813	0.000178137	-2.00972e-10	-1.21714
44706765	chr7:44706765:C:T	1.0039e-08	-2.00972e-10	-0.675713	0.000185013	-2.00972e-10	-0.609437	0.000336352	-2.00972e-10	-0.581528
44707041	chr7:44707041:C:T	6.71471e-09	-2.00972e-10	-1.07789	0.000111222	-2.00972e-10	-1.11834	0.000195082	-2.00972e-10	-1.12627
44707376	chr7:44707376:A:G	5.14194e-09	-2.00972e-10	-1.34476	8.80891e-05	-2.00972e-10	-1.35151	0.000155639	-2.00972e-10	-1.35215
44707765	chr7:44707765:T:C	6.01762e-09	-2.00972e-10	-1.1875	0.000100999	-2.00972e-10	-1.21475	0.000181695	-2.00972e-10	-1.19736
44707900	chr7:44707900:G:A	2.25487e-08	-2.00972e-10	0.133483	0.000285108	-2.00972e-10	-0.176994	0.000499293	-2.00972e-10	-0.186493
44707979	chr7:44707979:G:A	1.67693e-09	-1.82473	-0.640494	3.28163e-05	-1.70837	-0.630571	5.9002e-05	-1.73151	-0.590604
44707990	chr7:44707990:C:T	3.17715e-09	-1.82621	-3.49827e-10	6.12731e-05	-1.71452	-3.49827e-10	0.000105882	-1.73736	-3.49827e-10
44708099	chr7:44708099:G:A	9.53919e-09	-2.00972e-10	-0.726786	0.000177776	-2.00972e-10	-0.64934	0.000316652	-2.00972e-10	-0.641881
44708304	chr7:44708304:T:C	2.29538e-08	-0.0888152	0.240105	6.78864e-05	-1.3613	-0.250728	0.000115154	-1.38714	-0.266273
44708794	chr7:44708794:C:T	1.0014e-08	-2.00972e-10	-0.678208	0.000184513	-2.00972e-10	-0.612141	0.000335394	-2.00972e-10	-0.584379
44708852	chr7:44708852:G:A	2.1315e-08	-0.131337	0.208554	6.46258e-05	-1.38342	-0.27783	0.000109717	-1.40859	-0.293195
44708878	chr7:44708878:C:T	4.00823e-09	-1.59385	-3.49827e-10	5.37041e-05	-1.84637	-3.49827e-10	9.65818e-05	-1.8293	-3.49827e-10
44709079	chr7:44709079:G:A	7.33144e-09	-2.00972e-10	-0.990023	0.000120635	-2.00972e-10	-1.03709	0.000211345	-2.00972e-10	-1.04619
44709827	chr7:44709827:C:T	1.08339e-08	-2.00972e-10	-0.599517	0.000146725	-2.00972e-10	-0.841301	0.000256041	-2.00972e-10	-0.854348
44709971	chr7:44709971:C:T	1.28543e-08	-0.428515	-3.49827e-10	0.000193775	-0.563163	-3.49827e-10	0.000311913	-0.656962	-3.49827e-10
44710480	chr7:44710480:T:C	1.99062e-08	-0.121474	0.130308	6.08677e-05	-1.37838	-0.342777	0.000103357	-1.40373	-0.35777
44710628	chr7:44710628:T:C	1.63574e-08	0.040343	-0.227857	5.11204e-05	-1.29318	-0.602501	8.66354e-05	-1.31955	-0.618427
44710741	chr7:44710741:T:C	9.62342e-09	-2.00972e-10	-0.717994	0.000176933	-2.00972e-10	-0.654092	0.000321501	-2.00972e-10	-0.626686
44710858	chr7:44710858:G:A	8.74184e-09	-2.00972e-10	-0.814074	0.000142881	-2.00972e-10	-0.867853	0.000246346	-2.00972e-10	-0.892951
44711090	chr7:44711090:A:G	1.49448e-08	-2.00972e-10	-0.277828	0.000175827	-2.00972e-10	-0.660359	0.000306888	-2.00972e-10	-0.673203
44711673	chr7:44711673:C:T	5.11353e-09	-2.00972e-10	-1.35031	8.80313e-05	-2.00972e-10	-1.35217	0.000155589	-2.00972e-10	-1.35247
44712501	chr7:44712501:A:G	1.36534e-08	-0.215802	-0.152403	4.65505e-05	-1.42052	-0.568803	7.93202e-05	-1.44571	-0.580484
44713506	chr7:44713506:C:T	5.64865e-09	-1.25078	-3.49827e-10	0.000175538	-0.662005	-3.49827e-10	0.000329881	-0.600955	-3.49827e-10
44713771	chr7:44713771:G:A	6.55526e-09	-2.00972e-10	-1.10193	0.000109051	-2.00972e-10	-1.13804	0.00019135	-2.00972e-10	-1.14558
44713843	chr7:44713843:A:G	1.51449e-08	-2.00972e-10	-0.264533	0.000281273	-2.00972e-10	-0.190537	0.000504265	-2.00972e-10	-0.176585
44713850	chr7:44713850:C:T	5.15482e-09	-2.00972e-10	-1.34226	8.98785e-05	-2.00972e-10	-1.3314	0.000159404	-2.00972e-10	-1.32824
44714073	chr7:44714073:G:A	1.64345e-09	-1.85037	-0.63503	3.04804e-05	-1.77388	-0.638902	5.46417e-05	-1.78691	-0.611975
44714198	chr7:44714198:T:C	3.79296e-09	-0.55535	-1.0937	2.08522e-05	-1.5654	-1.22701	3.60453e-05	-1.58425	-1.23066
44714474	chr7:44714474:GTAA:G	3.09545e-09	-1.85226	-3.49827e-10	5.59039e-05	-1.80623	-3.49827e-10	9.78297e-05	-1.81646	-3.49827e-10
44714893	chr7:44714893:A:G	4.91055e-09	-1.39081	-3.49827e-10	5.49576e-05	-1.8233	-3.49827e-10	9.5865e-05	-1.83674	-3.49827e-10
44715358	chr7:44715358:T:G	6.98723e-09	-0.384042	-0.654069	2.86649e-05	-1.52118	-0.953004	4.91164e-05	-1.54641	-0.959079
44715460	chr7:44715460:C:T	9.36379e-09	-2.00972e-10	-0.745345	0.000153266	-2.00972e-10	-0.797688	0.000280897	-2.00972e-10	-0.761697
44715689	chr7:44715689:CAG:C	5.19012e-09	-2.00972e-10	-1.33544	9.08186e-05	-2.00972e-10	-1.321	0.000160967	-2.00972e-10	-1.31848
44715865	chr7:44715865:C:T	5.42369e-09	-2.00972e-10	-1.29142	9.00886e-05	-2.00972e-10	-1.32907	0.000159695	-2.00972e-10	-1.32642
44716099	chr7:44716099:G:A	4.51806e-09	-1.47411	-3.49827e-10	6.1516e-05	-1.71056	-3.49827e-10	0.000106475	-1.73178	-3.49827e-10
44716141	chr7:44716141:G:A	5.41019e-09	-1.29391	-3.49827e-10	0.000165409	-0.721442	-3.49827e-10	0.000310413	-0.661781	-3.49827e-10
44716479	chr7:44716479:C:T	6.83385e-09	-2.00972e-10	-1.06031	0.000125066	-2.00972e-10	-1.00102	0.000223453	-2.00972e-10	-0.990487
44716512	chr7:44716512:T:C	1.30486e-08	-2.00972e-10	-0.413514	0.000177722	-2.00972e-10	-0.649643	0.000313106	-2.00972e-10	-0.653143
44716640	chr7:44716640:TCA:T	1.44621e-09	-1.85121	-0.762033	2.61386e-05	-1.81345	-0.753002	4.75397e-05	-1.82276	-0.715365
44717142	chr7:44717142:C:A	8.19245e-08	2.65421	-1.23061	4.61565e-05	-0.673781	-1.32404	7.2083e-05	-0.782616	-1.33925
44717358	chr7:44717358:T:A	3.10682e-09	-1.84859	-3.49827e-10	5.49389e-05	-1.82364	-3.49827e-10	9.63601e-05	-1.83159	-3.49827e-10
44717564	chr7:44717564:T:C	9.43979e-09	-2.00972e-10	-0.73726	0.000135374	-2.00972e-10	-0.921818	0.000238739	-2.00972e-10	-0.924315
44718062	chr7:44718062:G:A	2.24162e-07	2.30724	0.12293	8.50196e-05	-0.877358	-0.509622	0.000127765	-0.977024	-0.572469
44718286	chr7:44718286:C:T	5.42539e-09	-2.00972e-10	-1.2911	9.6203e-05	-2.00972e-10	-1.2634	0.000171182	-2.00972e-10	-1.25696
44718596	chr7:44718596:TAAC:T	9.23263e-09	-2.00972e-10	-0.759451	0.000151229	-2.00972e-10	-0.811068	0.000277006	-2.00972e-10	-0.775647
44718666	chr7:44718666:G:C	6.94204e-09	-2.00972e-10	-1.0446	0.000104634	-2.00972e-10	-1.17939	0.000184416	-2.00972e-10	-1.18249
44719057	chr7:44719057:C:T	1.31806e-08	-2.00972e-10	-0.403452	0.000179107	-2.00972e-10	-0.641877	0.000315576	-2.00972e-10	-0.645285
44719071	chr7:44719071:A:G	6.14652e-09	-2.00972e-10	-1.16631	9.97238e-05	-2.00972e-10	-1.22746	0.000176509	-2.00972e-10	-1.22631
44719182	chr7:44719182:T:C	1.29965e-08	-2.00972e-10	-0.417512	0.000176941	-2.00972e-10	-0.654044	0.000311832	-2.00972e-10	-0.65722
44719497	chr7:44719497:G:A	3.10048e-09	-1.85064	-3.49827e-10	5.53177e-05	-1.81677	-3.49827e-10	9.69364e-05	-1.82563	-3.49827e-10
44719570	chr7:44719570:T:C	8.04702e-09	-0.896893	-3.49827e-10	8.02402e-05	-1.44484	-3.49827e-10	0.000128117	-1.54674	-3.49827e-10
44719590	chr7:44719590:G:A	1.20686e-08	-2.00972e-10	-0.491589	0.000165847	-2.00972e-10	-0.718796	0.000292181	-2.00972e-10	-0.722311
44719670	chr7:44719670:G:A	5.8702e-09	-2.00972e-10	-1.21231	9.74438e-05	-2.00972e-10	-1.25059	0.00017402	-2.00972e-10	-1.24051
44720027	chr7:44720027:G:A	1.37071e-08	-2.00972e-10	-0.364278	0.000167409	-2.00972e-10	-0.709424	0.000293772	-2.00972e-10	-0.716883
44720119	chr7:44720119:A:G	7.05163e-09	-2.00972e-10	-1.02894	0.0001058	-2.00972e-10	-1.16831	0.000186464	-2.00972e-10	-1.17145
44720257	chr7:44720257:A:C	1.10717e-08	-2.00972e-10	-0.577805	0.000203548	-2.00972e-10	-0.513961	0.000369467	-2.00972e-10	-0.487625
44720318	chr7:44720318:C:T	2.6204e-09	-0.681784	-1.33708	4.74161e-05	-0.636181	-1.33472	6.88681e-05	-0.835765	-1.33173
44720391	chr7:44720391:T:C	9.99959e-09	-2.00972e-10	-0.679651	0.000160253	-2.00972e-10	-0.753109	0.000279681	-2.00972e-10	-0.766036
44720756	chr7:44720756:G:A	6.18089e-09	-2.00972e-10	-1.16073	0.000103458	-2.00972e-10	-1.1907	0.000181679	-2.00972e-10	-1.19744
44720854	chr7:44720854:C:T	5.42408e-09	-1.29135	-3.49827e-10	0.000166039	-0.717639	-3.49827e-10	0.000311561	-0.658091	-3.49827e-10
44721649	chr7:44721649:C:T	1.11465e-08	-2.00972e-10	-0.571066	0.00018254	-2.00972e-10	-0.622894	0.000323958	-2.00972e-10	-0.619072
44721662	chr7:44721662:T:A	8.14379e-09	-2.00972e-10	-0.884939	0.000129966	-2.00972e-10	-0.962588	0.000232269	-2.00972e-10	-0.951789
44721853	chr7:44721853:T:A	1.10977e-08	-2.00972e-10	-0.575454	0.000204025	-2.00972e-10	-0.511619	0.000370352	-2.00972e-10	-0.485232
44721917	chr7:44721917:A:G	1.94414e-08	-2.00972e-10	-0.0147898	0.000216339	-2.00972e-10	-0.453016	0.000376718	-2.00972e-10	-0.46819
44722573	chr7:44722573:G:A	5.42052e-09	-2.00972e-10	-1.292	9.11855e-05	-2.00972e-10	-1.31697	0.00016213	-2.00972e-10	-1.31129
44722815	chr7:44722815:G:A	7.5792e-08	1.52627	-0.180472	0.000326968	0.680822	-0.720823	0.000462027	0.483649	-0.747712
44722905	chr7:44722905:T:C	1.21805e-08	-2.00972e-10	-0.482355	0.000225544	-2.00972e-10	-0.411346	0.000408943	-2.00972e-10	-0.386109
44722961	chr7:44722961:T:C	5.46319e-09	-2.00972e-10	-1.28416	8.93847e-05	-2.00972e-10	-1.33691	0.000158411	-2.00972e-10	-1.33449
44722966	chr7:44722966:TA:T	9.53681e-08	2.6383	-1.06275	5.98602e-05	-0.664853	-1.073	9.2455e-05	-0.82582	-1.04714
44723088	chr7:44723088:T:C	2.00958e-08	-2.00972e-10	0.0183166	0.000303616	-2.00972e-10	-0.114099	0.000522502	-2.00972e-10	-0.141057
44723523	chr7:44723523:A:G	5.66291e-09	0.038272	-1.28653	2.67648e-05	-1.19664	-1.34613	4.78235e-05	-1.19202	-1.34015
44723657	chr7:44723657:A:G	6.09984e-09	-2.00972e-10	-1.17393	0.000101738	-2.00972e-10	-1.20746	0.000179159	-2.00972e-10	-1.21141
44723697	chr7:44723697:G:A	4.54676e-08	2.18349	-1.34868	0.000417953	1.5487	-1.34319	0.0005123	1.18378	-1.34456
44723935	chr7:44723935:C:T	6.29302e-09	-2.00972e-10	-1.14275	0.000104802	-2.00972e-10	-1.17779	0.000183836	-2.00972e-10	-1.18564
44724283	chr7:44724283:C:T	6.97199e-09	-2.00972e-10	-1.04029	0.000109609	-2.00972e-10	-1.13295	0.000193413	-2.00972e-10	-1.13486
44724553	chr7:44724553:G:A	1.92674e-07	2.2788	-3.49827e-10	0.000286155	-0.173329	-3.49827e-10	0.000493717	-0.197723	-3.49827e-10
44725396	chr7:44725396:T:G	2.72523e-09	-0.839992	-1.13965	1.73679e-05	-1.79006	-1.18517	3.05835e-05	-1.80515	-1.17408
44725764	chr7:44725764:T:C	1.09443e-09	-1.56113	-1.33083	1.43143e-05	-1.81604	-1.35257	2.50053e-05	-1.82895	-1.35165
44725833	chr7:44725833:G:A	5.58067e-09	-2.00972e-10	-1.26289	0.000100669	-2.00972e-10	-1.21803	0.000178899	-2.00972e-10	-1.21287
44726005	chr7:44726005:T:C	3.60946e-09	-1.69864	-3.49827e-10	7.94172e-05	-1.45515	-3.49827e-10	0.000165315	-1.29183	-3.49827e-10
44726099	chr7:44726099:A:ACCAT	5.49674e-09	-2.00972e-10	-1.27804	9.32382e-05	-2.00972e-10	-1.29471	0.000164493	-2.00972e-10	-1.29682
44726452	chr7:44726452:C:T	3.82478e-09	-1.64069	-3.49827e-10	6.35088e-05	-1.67868	-3.49827e-10	0.000115525	-1.6502	-3.49827e-10
44726457	chr7:44726457:G:C	6.34583e-09	-2.00972e-10	-1.1344	0.00010416	-2.00972e-10	-1.18394	0.000182165	-2.00972e-10	-1.19477
44727260	chr7:44727260:ACATGG:A	1.65729e-05	8.0615	-1.32817	0.000184072	0.73552	-1.35005	0.000302231	0.66183	-1.35032
44727558	chr7:44727558:G:A	6.82712e-09	-2.00972e-10	-1.06129	0.000110549	-2.00972e-10	-1.1244	0.000193739	-2.00972e-10	-1.13318
44728597	chr7:44728597:C:T	6.17965e-09	-2.00972e-10	-1.16093	0.000119635	-2.00972e-10	-1.04541	0.000215719	-2.00972e-10	-1.02571
44728822	chr7:44728822:G:A	5.45281e-05	9.11639	-1.19211	5.35181e-05	-0.509148	-1.3407	9.35867e-05	-0.520376	-1.34042
44729130	chr7:44729130:G:A	6.62813e-09	-2.00972e-10	-1.09087	0.000111744	-2.00972e-10	-1.11365	0.000202263	-2.00972e-10	-1.09011
44729414	chr7:44729414:T:A	0.000146957	9.40923	-0.493526	6.27087e-05	-0.469356	-1.22201	0.000108051	-0.489468	-1.22762
44729420	chr7:44729420:T:A	6.42387e-09	-2.00972e-10	-1.12217	0.000103604	-2.00972e-10	-1.18929	0.000181237	-2.00972e-10	-1.19988
44730081	chr7:44730081:GT:G	7.73057e-05	9.36717	-1.09385	5.36284e-05	-0.494919	-1.35286	9.33854e-05	-0.510109	-1.35284
44730270	chr7:44730270:A:G	5.11856e-05	8.57016	-0.709136	0.000219778	0.6819	-1.11914	0.00035503	0.594117	-1.1216
44730534	chr7:44730534:A:C	8.16648e-09	-2.00972e-10	-0.882157	0.000135196	-2.00972e-10	-0.923133	0.000246919	-2.00972e-10	-0.890627
44730614	chr7:44730614:A:C	9.53912e-10	-1.68965	-1.33973	3.8898e-05	-0.843328	-1.32559	6.22602e-05	-0.930224	-1.33814
44730732	chr7:44730732:G:A	7.86779e-09	-2.00972e-10	-0.919417	0.000129651	-2.00972e-10	-0.965015	0.000236491	-2.00972e-10	-0.933775
44731152	chr7:44731152:G:A	9.33678e-10	-1.70678	-1.34404	3.69623e-05	-0.888015	-1.33195	5.93853e-05	-0.972933	-1.34271
44731254	chr7:44731254:T:C	8.08539e-09	-2.00972e-10	-0.892135	0.000133913	-2.00972e-10	-0.932669	0.000244484	-2.00972e-10	-0.900535
44731598	chr7:44731598:C:T	2.17833e-06	5.05922	-0.3551	0.000384605	0.744625	-0.62227	0.000575765	0.624168	-0.668154
44731674	chr7:44731674:G:A	2.10396e-09	-1.65279	-0.585583	8.41238e-05	-0.609938	-0.787635	0.000140684	-0.684023	-0.76915
44732072	chr7:44732072:G:A	1.6349e-09	-1.73593	-0.754677	5.82048e-05	-0.832002	-0.933892	9.77777e-05	-0.899629	-0.91736
44732337	chr7:44732337:A:G	6.46295e-09	-2.00972e-10	-1.11611	0.000103898	-2.00972e-10	-1.18645	0.000181827	-2.00972e-10	-1.19663
44732848	chr7:44732848:T:C	5.29176e-09	-2.00972e-10	-1.31604	9.33664e-05	-2.00972e-10	-1.29333	0.000165818	-2.00972e-10	-1.2888
44732908	chr7:44732908:T:C	9.79198e-09	-2.00972e-10	-0.70063	0.000161056	-2.00972e-10	-0.74811	0.000295805	-2.00972e-10	-0.709984
44733478	chr7:44733478:C:T	8.39167e-09	-2.00972e-10	-0.854955	0.00013875	-2.00972e-10	-0.897186	0.000253623	-2.00972e-10	-0.863837
44733711	chr7:44733711:C:T	3.48838e-05	8.82008	-1.3425	0.000257817	1.06359	-1.3412	0.000416951	0.974911	-1.34163
44734352	chr7:44734352:C:T	9.15183e-09	-2.00972e-10	-0.768241	0.000150618	-2.00972e-10	-0.815112	0.000276109	-2.00972e-10	-0.778889
44734533	chr7:44734533:T:C	9.72086e-09	-2.00972e-10	-0.707921	0.000159598	-2.00972e-10	-0.757205	0.000293339	-2.00972e-10	-0.718357
44734543	chr7:44734543:C:T	6.56335e-09	-2.00972e-10	-1.10069	0.000128224	-2.00972e-10	-0.976087	0.000232153	-2.00972e-10	-0.952289
44734624	chr7:44734624:A:C	5.26281e-08	2.28463	-1.30357	0.000501687	1.6703	-1.28218	0.000612321	1.30051	-1.28294
44734799	chr7:44734799:G:A	6.09136e-09	-2.00972e-10	-1.17532	0.000117097	-2.00972e-10	-1.06686	0.000211292	-2.00972e-10	-1.04644
44735045	chr7:44735045:G:T	6.75137e-05	9.41822	-1.28033	0.000291301	1.19722	-1.35272	0.000463832	1.09216	-1.35232
44735190	chr7:44735190:A:G	3.33151e-09	-1.77877	-3.49827e-10	5.99095e-05	-1.73703	-3.49827e-10	0.000106429	-1.73221	-3.49827e-10
44735246	chr7:44735246:A:G	3.8235e-09	-1.64103	-3.49827e-10	5.45681e-05	-1.83041	-3.49827e-10	9.6068e-05	-1.83463	-3.49827e-10
44736852	chr7:44736852:G:A	5.81659e-09	-2.00972e-10	-1.22148	0.000103046	-2.00972e-10	-1.19468	0.000184352	-2.00972e-10	-1.18284
44737778	chr7:44737778:G:A	8.24592e-09	-0.872477	-3.49827e-10	7.56824e-05	-1.50332	-3.49827e-10	0.0001371	-1.47897	-3.49827e-10
44737848	chr7:44737848:G:A	7.96994e-08	1.39607	-3.49827e-10	0.000158515	-0.764016	-3.49827e-10	0.000253284	-0.865176	-3.49827e-10
44737968	chr7:44737968:G:C	8.63823e-08	-2.00972e-10	1.47659	0.00232781	-2.00972e-10	1.92282	0.00473426	-2.00972e-10	2.06289
44738790	chr7:44738790:T:C	5.13253e-09	-2.00972e-10	-1.3466	8.8007e-05	-2.00972e-10	-1.35245	0.000155544	-2.00972e-10	-1.35275
44738888	chr7:44738888:G:A	5.24349e-09	-2.00972e-10	-1.32521	9.29266e-05	-2.00972e-10	-1.29805	0.000164871	-2.00972e-10	-1.29452
44739512	chr7:44739512:C:T	6.00826e-09	-2.00972e-10	-1.18906	9.95608e-05	-2.00972e-10	-1.22909	0.000174676	-2.00972e-10	-1.23675
44740377	chr7:44740377:T:C	8.20154e-10	-1.84517	-1.33529	2.27208e-05	-1.35674	-1.34984	3.79317e-05	-1.41749	-1.34641
44740630	chr7:44740630:A:G	7.83732e-09	-2.00972e-10	-0.923298	0.000116188	-2.00972e-10	-1.07466	0.000205814	-2.00972e-10	-1.07271
44740675	chr7:44740675:C:T	1.06816e-09	-1.63562	-1.28064	2.75676e-05	-1.1727	-1.34052	5.86627e-05	-0.985692	-1.34219
44740774	chr7:44740774:A:G	6.01864e-09	-1.18733	-3.49827e-10	7.02009e-05	-1.5785	-3.49827e-10	0.000120588	-1.6073	-3.49827e-10
44740931	chr7:44740931:T:TA	5.14405e-09	-2.00972e-10	-1.34435	8.80725e-05	-2.00972e-10	-1.3517	0.000155624	-2.00972e-10	-1.35224
44741019	chr7:44741019:G:A	8.09458e-09	-2.00972e-10	-0.891	0.000104936	-2.00972e-10	-1.17651	0.00018883	-2.00972e-10	-1.15884
44741396	chr7:44741396:A:G	1.69039e-08	-2.00972e-10	-0.154651	0.000272332	-2.00972e-10	-0.222841	0.000509224	-2.00972e-10	-0.166797
44741758	chr7:44741758:G:C	8.06431e-10	-1.85207	-1.34526	2.08546e-05	-1.46629	-1.326	3.49527e-05	-1.51222	-1.33347
44743255	chr7:44743255:T:C	4.21629e-09	-1.54324	-3.49827e-10	5.41958e-05	-1.83726	-3.49827e-10	9.51041e-05	-1.84471	-3.49827e-10
44743335	chr7:44743335:A:G	4.84808e-08	-2.00972e-10	0.898974	0.00125079	-2.00972e-10	1.30166	0.00251367	-2.00972e-10	1.42981
44743445	chr7:44743445:G:C	5.49637e-09	-2.00972e-10	-1.27811	9.24227e-05	-2.00972e-10	-1.30349	0.000162933	-2.00972e-10	-1.30635
44743759	chr7:44743759:C:T	1.64332e-08	-2.00972e-10	-0.182892	0.000264966	-2.00972e-10	-0.250262	0.000495232	-2.00972e-10	-0.194659
44743844	chr7:44743844:G:A	2.54414e-08	0.254181	-3.49827e-10	0.000193972	-0.56215	-3.49827e-10	0.000320029	-0.631274	-3.49827e-10
44743963	chr7:44743963:C:T	5.46841e-09	-2.00972e-10	-1.28321	0.00010224	-2.00972e-10	-1.20254	0.000183099	-2.00972e-10	-1.18966
44744218	chr7:44744218:C:T	7.79897e-09	-2.00972e-10	-0.928202	0.000152576	-2.00972e-10	-0.802198	0.000276618	-2.00972e-10	-0.777047
44745098	chr7:44745098:C:T	5.5622e-05	8.80177	-0.857625	1.45429e-05	-1.8036	-1.34917	2.54242e-05	-1.8126	-1.35139
44745265	chr7:44745265:T:G	1.99294e-05	8.06031	-1.14255	1.94101e-05	-1.52236	-1.34171	3.28062e-05	-1.5643	-1.34477
44745267	chr7:44745267:G:A	1.65547e-05	7.89793	-1.1657	1.87659e-05	-1.55129	-1.34654	3.18053e-05	-1.59129	-1.34876
44745527	chr7:44745527:A:G	8.35663e-10	-1.8215	-1.34023	2.64103e-05	-1.22936	-1.32675	4.29993e-05	-1.29922	-1.33929
44745732	chr7:44745732:C:T	5.35893e-09	-2.00972e-10	-1.30343	9.05657e-05	-2.00972e-10	-1.32379	0.000159775	-2.00972e-10	-1.32592
44745790	chr7:44745790:C:A	1.22778e-07	1.82819	-3.49827e-10	0.000592779	0.55496	-3.49827e-10	0.000665287	0.100533	-3.49827e-10
44746992	chr7:44746992:C:A	4.49792e-09	-1.47858	-3.49827e-10	5.44955e-05	-1.83174	-3.49827e-10	9.74192e-05	-1.82066	-3.49827e-10
44747056	chr7:44747056:C:T	5.24121e-09	-2.00972e-10	-1.32564	9.22915e-05	-2.00972e-10	-1.30491	0.00016378	-2.00972e-10	-1.30116
44747241	chr7:44747241:A:G	8.14347e-10	-1.83474	-1.35282	2.41468e-05	-1.29605	-1.34966	3.98445e-05	-1.36194	-1.35276
44747260	chr7:44747260:G:A	5.86693e-09	-2.00972e-10	-1.21286	9.73687e-05	-2.00972e-10	-1.25136	0.000170963	-2.00972e-10	-1.25824
44747602	chr7:44747602:GAA:G	5.64823e-09	-2.00972e-10	-1.25085	9.4076e-05	-2.00972e-10	-1.28576	0.000165305	-2.00972e-10	-1.2919
44748854	chr7:44748854:C:T	5.11968e-09	-2.00972e-10	-1.3491	8.79771e-05	-2.00972e-10	-1.35279	0.000155523	-2.00972e-10	-1.35289
44749202	chr7:44749202:C:T	5.25946e-09	-2.00972e-10	-1.32217	8.93583e-05	-2.00972e-10	-1.33721	0.000157727	-2.00972e-10	-1.33882
44749598	chr7:44749598:C:T	5.25806e-09	-2.00972e-10	-1.32243	8.93416e-05	-2.00972e-10	-1.3374	0.000157699	-2.00972e-10	-1.339
44749646	chr7:44749646:C:T	5.71927e-09	-2.00972e-10	-1.23835	0.000102513	-2.00972e-10	-1.19987	0.000182518	-2.00972e-10	-1.19284
44749746	chr7:44749746:TC:T	5.25946e-09	-2.00972e-10	-1.32217	8.93583e-05	-2.00972e-10	-1.33721	0.000157727	-2.00972e-10	-1.33882
44751208	chr7:44751208:T:C	8.15142e-10	-1.84185	-1.34473	2.34729e-05	-1.34058	-1.33344	3.85667e-05	-1.40332	-1.34398
44751322	chr7:44751322:T:C	8.18568e-10	-1.83177	-1.35063	2.94837e-05	-1.10463	-1.3414	4.54787e-05	-1.23256	-1.34988
44751389	chr7:44751389:G:A	5.66481e-05	8.81933	-0.856907	1.4488e-05	-1.8068	-1.34975	2.53491e-05	-1.81529	-1.35166
44751536	chr7:44751536:T:C	8.1906e-10	-1.84109	-1.3407	2.37363e-05	-1.33542	-1.32744	3.89171e-05	-1.39847	-1.33978
44752079	chr7:44752079:A:G	1.4537e-07	1.99709	-3.49827e-10	0.00172872	1.62527	-3.49827e-10	0.00187777	1.13816	-3.49827e-10
44752276	chr7:44752276:C:T	5.65643e-09	-2.00972e-10	-1.2494	0.000108089	-2.00972e-10	-1.1469	0.000189841	-2.00972e-10	-1.1535
44752942	chr7:44752942:C:T	4.82292e-05	8.6516	-0.850074	1.43539e-05	-1.81711	-1.34873	2.51332e-05	-1.82452	-1.35098
44753395	chr7:44753395:C:T	3.11236e-09	-1.84681	-3.49827e-10	8.51749e-05	-1.38516	-3.49827e-10	0.000143138	-1.43587	-3.49827e-10
44754179	chr7:44754179:C:T	8.35369e-09	-2.00972e-10	-0.859491	0.000156544	-2.00972e-10	-0.776525	0.000279015	-2.00972e-10	-0.768419
44755411	chr7:44755411:T:G	5.38635e-09	-2.00972e-10	-1.29833	9.0987e-05	-2.00972e-10	-1.31915	0.000160477	-2.00972e-10	-1.32153
44755871	chr7:44755871:C:T	5.30882e-09	-2.00972e-10	-1.31282	8.99632e-05	-2.00972e-10	-1.33046	0.000158745	-2.00972e-10	-1.33239
44756809	chr7:44756809:G:C	5.50772e-09	-2.00972e-10	-1.27604	9.26272e-05	-2.00972e-10	-1.30128	0.000163274	-2.00972e-10	-1.30426
44757076	chr7:44757076:G:A	6.26428e-09	-2.00972e-10	-1.14733	0.000104916	-2.00972e-10	-1.1767	0.000188896	-2.00972e-10	-1.15849
44757240	chr7:44757240:C:T	5.79607e-09	-2.00972e-10	-1.22501	9.74244e-05	-2.00972e-10	-1.25079	0.00017139	-2.00972e-10	-1.25574
44757946	chr7:44757946:G:A	9.72285e-08	1.59487	-3.49827e-10	0.000242754	-0.337815	-3.49827e-10	0.000442448	-0.307362	-3.49827e-10
44758127	chr7:44758127:T:C	3.25343e-09	-1.80249	-3.49827e-10	5.90691e-05	-1.75116	-3.49827e-10	0.000102019	-1.77452	-3.49827e-10
44758153	chr7:44758153:C:G	9.03195e-09	-2.00972e-10	-0.781426	0.000112298	-2.00972e-10	-1.10871	0.000202709	-2.00972e-10	-1.08791
44758716	chr7:44758716:G:T	8.30441e-10	-1.8196	-1.3484	2.61384e-05	-1.22699	-1.33946	4.26808e-05	-1.29806	-1.34787
44760026	chr7:44760026:G:A	5.30246e-09	-2.00972e-10	-1.31402	9.02164e-05	-2.00972e-10	-1.32765	0.000159566	-2.00972e-10	-1.32723
44760577	chr7:44760577:G:T	7.35174e-05	9.18298	-0.959899	7.09855e-05	-0.322182	-1.2452	0.000113429	-0.387516	-1.281
44761026	chr7:44761026:C:G	5.93159e-09	-2.00972e-10	-1.2019	9.94681e-05	-2.00972e-10	-1.23003	0.0001749	-2.00972e-10	-1.23547
44761063	chr7:44761063:G:A	8.40283e-10	-1.83284	-1.32337	2.20123e-05	-1.44863	-1.28963	3.54605e-05	-1.52441	-1.30686
44761349	chr7:44761349:C:T	1.1036e-08	-2.00972e-10	-0.581031	0.000173233	-2.00972e-10	-0.675226	0.00030038	-2.00972e-10	-0.694639
44762306	chr7:44762306:A:G	1.51109e-08	-0.266781	-3.49827e-10	9.61052e-05	-1.26442	-3.49827e-10	0.00016478	-1.29507	-3.49827e-10
44762563	chr7:44762563:C:T	6.60325e-09	-2.00972e-10	-1.09463	0.000107728	-2.00972e-10	-1.15026	0.00018829	-2.00972e-10	-1.1617
44762564	chr7:44762564:G:A	4.02583e-09	-1.58946	-3.49827e-10	5.38409e-05	-1.84383	-3.49827e-10	9.55715e-05	-1.83981	-3.49827e-10
44762625	chr7:44762625:C:T	3.55211e-09	-1.71465	-3.49827e-10	5.35472e-05	-1.8493	-3.49827e-10	9.43886e-05	-1.85227	-3.49827e-10
44764308	chr7:44764308:C:CA	8.03157e-10	-1.85223	-1.34916	2.12673e-05	-1.42003	-1.35266	3.58576e-05	-1.4707	-1.34944
44764345	chr7:44764345:G:T	7.99924e-10	-1.85254	-1.35289	2.09823e-05	-1.43574	-1.35045	3.5221e-05	-1.48518	-1.35286
44764463	chr7:44764463:G:C	6.38004e-09	-2.00972e-10	-1.12902	0.000104491	-2.00972e-10	-1.18076	0.000182791	-2.00972e-10	-1.19134
44764626	chr7:44764626:C:T	0.00157403	11.9342	-0.647229	2.37867e-05	-1.34434	-1.31639	4.27079e-05	-1.32021	-1.32509
44764763	chr7:44764763:G:A	3.876e-08	-2.00972e-10	0.675195	0.000594871	-2.00972e-10	0.558482	0.00106257	-2.00972e-10	0.568756
44765390	chr7:44765390:G:A	6.15749e-09	-2.00972e-10	-1.16453	0.000112871	-2.00972e-10	-1.10361	0.000200695	-2.00972e-10	-1.0979
44765641	chr7:44765641:G:C	2.70184e-08	-2.00972e-10	0.314325	0.000679511	-2.00972e-10	0.691511	0.0013279	-2.00972e-10	0.791665
44766366	chr7:44766366:G:C	5.71766e-09	-2.00972e-10	-1.23863	0.000101826	-2.00972e-10	-1.20659	0.000181304	-2.00972e-10	-1.19951
44766490	chr7:44766490:G:A	2.20388e-08	0.110609	-3.49827e-10	0.000164118	-0.729277	-3.49827e-10	0.000294642	-0.713923	-3.49827e-10
44766880	chr7:44766880:C:T	8.04999e-09	-2.00972e-10	-0.896524	0.000129173	-2.00972e-10	-0.968708	0.00022492	-2.00972e-10	-0.983943
44766892	chr7:44766892:C:T	5.12034e-09	-2.00972e-10	-1.34897	8.94308e-05	-2.00972e-10	-1.3364	0.000158544	-2.00972e-10	-1.33365
44767890	chr7:44767890:CCCAGCCCTGT:C	8.36182e-09	-2.00972e-10	-0.858519	0.000154071	-2.00972e-10	-0.792447	0.000275742	-2.00972e-10	-0.78022
44768624	chr7:44768624:G:A	0.0308757	15.3807	-1.11737	1.81379e-05	-1.5958	-1.33605	2.98007e-05	-1.67689	-1.32827
44769674	chr7:44769674:A:G	0.000347684	10.9288	-1.15196	1.64217e-05	-1.68108	-1.35018	2.67935e-05	-1.76037	-1.35116
44769677	chr7:44769677:G:C	0.00063669	10.9655	-0.583612	1.94648e-05	-1.68984	-1.17142	3.13443e-05	-1.76833	-1.18633
44769927	chr7:44769927:A:G	4.01855e-08	-2.00972e-10	0.711313	0.00060157	-2.00972e-10	0.569681	0.00104807	-2.00972e-10	0.555016
44770069	chr7:44770069:A:G	1.35526e-08	-2.00972e-10	-0.375618	0.000191958	-2.00972e-10	-0.572586	0.000330355	-2.00972e-10	-0.599519
44770178	chr7:44770178:G:A	5.16376e-09	-2.00972e-10	-1.34053	9.31339e-05	-2.00972e-10	-1.29582	0.000166637	-2.00972e-10	-1.28387
44770198	chr7:44770198:C:T	6.07433e-09	-2.00972e-10	-1.17812	0.000108389	-2.00972e-10	-1.14414	0.000192688	-2.00972e-10	-1.13861
44770567	chr7:44770567:G:A	0.138554	15.9797	-0.215112	1.9956e-05	-1.60783	-1.2285	3.1693e-05	-1.69077	-1.25282
44771386	chr7:44771386:G:A	0.00104461	11.5469	-0.669982	2.0757e-05	-1.61826	-1.17872	3.29739e-05	-1.71571	-1.18825
44771622	chr7:44771622:C:T	1.18384e-09	-1.55145	-1.26198	1.82457e-05	-1.71703	-1.2089	3.01217e-05	-1.75971	-1.23473
44771624	chr7:44771624:C:T	0.21313	16.417	-0.2218	2.09106e-05	-1.55413	-1.23548	3.28933e-05	-1.64673	-1.25969
44771950	chr7:44771950:C:T	8.59824e-09	-2.00972e-10	-0.830637	0.00015704	-2.00972e-10	-0.773363	0.000282892	-2.00972e-10	-0.75462
44772183	chr7:44772183:A:G	6.11644e-09	-2.00972e-10	-1.17122	0.000116944	-2.00972e-10	-1.06817	0.000210788	-2.00972e-10	-1.04883
44772222	chr7:44772222:C:T	5.28532e-09	-2.00972e-10	-1.31726	9.9164e-05	-2.00972e-10	-1.23309	0.000174539	-2.00972e-10	-1.23753
44772739	chr7:44772739:C:T	0.0282292	14.9799	-0.806247	1.78613e-05	-1.6655	-1.28172	2.93834e-05	-1.7316	-1.28766
44773770	chr7:44773770:A:G	1.21657e-09	-1.43603	-1.35013	1.49325e-05	-1.77393	-1.35239	2.56169e-05	-1.8037	-1.35274
44774573	chr7:44774573:G:A	0.239704	16.8634	-0.550632	2.25439e-05	-1.40479	-1.30961	3.63114e-05	-1.48304	-1.32451
44775017	chr7:44775017:A:G	1.15223e-09	-1.49382	-1.34667	1.53469e-05	-1.74606	-1.35289	2.62356e-05	-1.78119	-1.35137
44775161	chr7:44775161:C:T	5.10428e-09	-2.00972e-10	-1.35212	8.87941e-05	-2.00972e-10	-1.34354	0.000157443	-2.00972e-10	-1.34062
44776251	chr7:44776251:A:G	6.20621e-09	-2.00972e-10	-1.15664	0.000119126	-2.00972e-10	-1.04968	0.00021486	-2.00972e-10	-1.0297
44776377	chr7:44776377:C:G	4.54712e-08	-2.00972e-10	0.834884	0.00116631	-2.00972e-10	1.23173	0.002335	-2.00972e-10	1.35608
44777127	chr7:44777127:C:T	5.12561e-09	-2.00972e-10	-1.34795	8.81658e-05	-2.00972e-10	-1.35064	0.000155773	-2.00972e-10	-1.35129
44777186	chr7:44777186:G:A	2.44632e-07	3.74966	-1.23209	1.50264e-05	-1.81669	-1.30337	2.63713e-05	-1.83643	-1.29098
44777559	chr7:44777559:A:C	3.55105e-09	-1.71495	-3.49827e-10	5.83174e-05	-1.76396	-3.49827e-10	0.000106904	-1.72775	-3.49827e-10
44777801	chr7:44777801:G:T	5.10204e-09	-2.00972e-10	-1.35255	8.86423e-05	-2.00972e-10	-1.34525	0.000157132	-2.00972e-10	-1.3426
44778129	chr7:44778129:A:G	1.07665e-09	-1.55549	-1.35285	1.5991e-05	-1.71148	-1.34636	2.70594e-05	-1.75091	-1.35074
44778513	chr7:44778513:C:T	5.70635e-09	-2.00972e-10	-1.24062	0.000103783	-2.00972e-10	-1.18756	0.000185798	-2.00972e-10	-1.17503
44778930	chr7:44778930:AAAG:A	5.36382e-09	-2.00972e-10	-1.30252	9.08446e-05	-2.00972e-10	-1.32071	0.000160304	-2.00972e-10	-1.32261
44779123	chr7:44779123:C:T	5.27776e-09	-2.00972e-10	-1.31869	8.90816e-05	-2.00972e-10	-1.34031	0.000157036	-2.00972e-10	-1.34321
44779641	chr7:44779641:A:T	1.1604e-09	-1.48348	-1.34995	1.54922e-05	-1.75306	-1.33647	2.62972e-05	-1.78604	-1.34419
44779845	chr7:44779845:C:T	0.0792911	15.7754	-0.568943	1.78942e-05	-1.62156	-1.32382	2.86766e-05	-1.70807	-1.33554
44779902	chr7:44779902:G:A	5.34306e-09	-2.00972e-10	-1.3064	9.00968e-05	-2.00972e-10	-1.32898	0.000158744	-2.00972e-10	-1.3324
44780046	chr7:44780046:C:T	9.94126e-09	-2.00972e-10	-0.685501	0.000109271	-2.00972e-10	-1.13603	0.000188717	-2.00972e-10	-1.15944
44780109	chr7:44780109:G:C	6.87873e-09	-2.00972e-10	-1.05376	0.000123857	-2.00972e-10	-1.01073	0.000221817	-2.00972e-10	-0.997834
44780572	chr7:44780572:C:T	5.4262e-09	-2.00972e-10	-1.29095	9.43385e-05	-2.00972e-10	-1.28297	0.000167306	-2.00972e-10	-1.27986
44781044	chr7:44781044:A:G	6.74869e-09	-2.00972e-10	-1.07285	8.85099e-05	-2.00972e-10	-1.34675	0.00015586	-2.00972e-10	-1.35073
44781831	chr7:44781831:C:T	1.23229e-09	-1.45185	-1.32148	1.57579e-05	-1.78148	-1.29104	2.67168e-05	-1.8078	-1.30659
44781849	chr7:44781849:G:T	6.24445e-09	-2.00972e-10	-1.1505	0.000112743	-2.00972e-10	-1.10475	0.000202391	-2.00972e-10	-1.08948
44782034	chr7:44782034:T:C	5.39799e-09	-2.00972e-10	-1.29617	9.68545e-05	-2.00972e-10	-1.25665	0.000172317	-2.00972e-10	-1.25035
44782092	chr7:44782092:T:C	5.69752e-09	-2.00972e-10	-1.24216	0.000103684	-2.00972e-10	-1.18852	0.000185211	-2.00972e-10	-1.17819
44782138	chr7:44782138:A:G	3.23469e-07	4.05025	-1.25334	1.48881e-05	-1.80049	-1.32881	2.56326e-05	-1.82718	-1.32864
44782291	chr7:44782291:C:T	4.11492e-09	-1.70675	0.139175	6.87812e-05	-1.82244	0.223512	0.000112065	-1.8357	0.155093
44782778	chr7:44782778:T:C	5.22105e-09	-2.00972e-10	-1.3295	9.1226e-05	-2.00972e-10	-1.31652	0.000162219	-2.00972e-10	-1.31074
44782786	chr7:44782786:T:C	8.21425e-09	-2.00972e-10	-0.876324	9.44788e-05	-2.00972e-10	-1.28149	0.000164689	-2.00972e-10	-1.29563
44782891	chr7:44782891:C:T	1.2295e-08	-2.00972e-10	-0.473	0.000125383	-2.00972e-10	-0.998492	0.000215833	-2.00972e-10	-1.02518
44783004	chr7:44783004:C:T	1.38276e-09	-1.31957	-1.33854	1.49044e-05	-1.8137	-1.3145	2.54992e-05	-1.83372	-1.32732
44783319	chr7:44783319:C:T	3.3373e-09	-1.77703	-3.49827e-10	6.28912e-05	-1.68846	-3.49827e-10	0.000110752	-1.69239	-3.49827e-10
44783474	chr7:44783474:A:G	5.3331e-09	-2.00972e-10	-1.30826	8.98736e-05	-2.00972e-10	-1.33146	0.000158392	-2.00972e-10	-1.33461
44783519	chr7:44783519:C:T	5.56372e-09	-2.00972e-10	-1.26593	9.80791e-05	-2.00972e-10	-1.24409	0.000174997	-2.00972e-10	-1.23492
44783593	chr7:44783593:C:T	1.36751e-09	-1.33088	-1.33832	1.49562e-05	-1.81061	-1.31413	2.5563e-05	-1.83153	-1.32701
44783713	chr7:44783713:G:C	3.16304e-09	-1.83066	-3.49827e-10	6.65333e-05	-1.63216	-3.49827e-10	0.000130877	-1.52543	-3.49827e-10
44783718	chr7:44783718:CCAGA:C	5.1603e-09	-2.00972e-10	-1.3412	8.85353e-05	-2.00972e-10	-1.34646	0.00015634	-2.00972e-10	-1.34765
44783729	chr7:44783729:G:A	5.16268e-09	-2.00972e-10	-1.34074	8.85655e-05	-2.00972e-10	-1.34612	0.000156388	-2.00972e-10	-1.34735
44783898	chr7:44783898:T:TG	5.56539e-09	-2.00972e-10	-1.26563	0.000100658	-2.00972e-10	-1.21813	0.000179289	-2.00972e-10	-1.21069
44783920	chr7:44783920:T:TGTGTAAA	1.42362e-09	-1.28387	-1.34513	1.46055e-05	-1.82253	-1.32593	2.51175e-05	-1.83964	-1.33648
44783922	chr7:44783922:GA:G	1.41443e-09	-1.29063	-1.34484	1.46366e-05	-1.82096	-1.32538	2.5154e-05	-1.83861	-1.33606
44783956	chr7:44783956:G:A	5.14061e-09	-2.00972e-10	-1.34502	8.83575e-05	-2.00972e-10	-1.34847	0.000156065	-2.00972e-10	-1.34942
44784081	chr7:44784081:C:A	7.46415e-09	-2.00972e-10	-0.972083	9.19134e-05	-2.00972e-10	-1.30902	0.000160922	-2.00972e-10	-1.31876
44784156	chr7:44784156:G:A	5.20398e-09	-1.33277	-3.49827e-10	5.38989e-05	-1.84275	-3.49827e-10	9.4546e-05	-1.8506	-3.49827e-10
44784441	chr7:44784441:C:T	5.1977e-09	-2.00972e-10	-1.33398	0.000113662	-2.00972e-10	-1.09664	0.000198647	-2.00972e-10	-1.10815
44784839	chr7:44784839:C:T	5.22637e-09	-2.00972e-10	-1.32848	9.20844e-05	-2.00972e-10	-1.30716	0.000163505	-2.00972e-10	-1.30284
44784999	chr7:44784999:A:T	5.14933e-09	-2.00972e-10	-1.34333	8.83978e-05	-2.00972e-10	-1.34802	0.000156122	-2.00972e-10	-1.34905
44785142	chr7:44785142:C:T	2.33415e-09	-0.85683	-1.27772	1.52738e-05	-1.79852	-1.30521	2.74774e-05	-1.78821	-1.29811
44785324	chr7:44785324:T:C	5.70015e-09	-2.00972e-10	-1.2417	0.000103738	-2.00972e-10	-1.188	0.000185309	-2.00972e-10	-1.17766
44785328	chr7:44785328:G:A	5.71059e-09	-2.00972e-10	-1.23987	0.000103966	-2.00972e-10	-1.1858	0.000185727	-2.00972e-10	-1.17541
44785464	chr7:44785464:G:C	5.12901e-09	-2.00972e-10	-1.34728	8.82127e-05	-2.00972e-10	-1.35011	0.000155838	-2.00972e-10	-1.35087
44785597	chr7:44785597:G:A	1.37089e-09	-1.3214	-1.34534	1.47399e-05	-1.81299	-1.32632	2.52732e-05	-1.83315	-1.33679
44785719	chr7:44785719:G:A	1.13767e-08	-2.00972e-10	-0.550623	0.000119478	-2.00972e-10	-1.04673	0.000206062	-2.00972e-10	-1.07151
44785922	chr7:44785922:C:T	5.65055e-09	-1.25044	-3.49827e-10	5.35759e-05	-1.84876	-3.49827e-10	9.63019e-05	-1.8322	-3.49827e-10
44786479	chr7:44786479:A:G	5.23692e-09	-2.00972e-10	-1.32646	8.93005e-05	-2.00972e-10	-1.33786	0.000157365	-2.00972e-10	-1.34112
44786795	chr7:44786795:C:T	6.40241e-09	-2.00972e-10	-1.12552	0.00011461	-2.00972e-10	-1.08833	0.000205	-2.00972e-10	-1.07668
44786991	chr7:44786991:A:T	5.13986e-09	-2.00972e-10	-1.34517	8.81788e-05	-2.00972e-10	-1.3505	0.000155845	-2.00972e-10	-1.35082
44787050	chr7:44787050:T:C	5.88495e-09	-2.00972e-10	-1.2098	8.81601e-05	-2.00972e-10	-1.35071	0.00015555	-2.00972e-10	-1.35272
44787287	chr7:44787287:A:G	8.75269e-09	-2.00972e-10	-0.812834	0.000116942	-2.00972e-10	-1.06818	0.000208631	-2.00972e-10	-1.05912
44787299	chr7:44787299:C:A	3.28366e-09	-1.79324	-3.49827e-10	5.43585e-05	-1.83426	-3.49827e-10	9.72177e-05	-1.82273	-3.49827e-10
44787814	chr7:44787814:T:C	5.6622e-09	-2.00972e-10	-1.24838	0.000102881	-2.00972e-10	-1.19629	0.000183714	-2.00972e-10	-1.18631
44787918	chr7:44787918:A:G	7.70725e-09	-2.00972e-10	-0.940033	9.28566e-05	-2.00972e-10	-1.29881	0.000162389	-2.00972e-10	-1.30969
44787974	chr7:44787974:A:G	5.10251e-09	-2.00972e-10	-1.35246	8.79927e-05	-2.00972e-10	-1.35261	0.000155668	-2.00972e-10	-1.35196
44788126	chr7:44788126:A:G	1.18841e-08	-2.00972e-10	-0.506995	0.000121413	-2.00972e-10	-1.03067	0.000208501	-2.00972e-10	-1.05974
44788233	chr7:44788233:C:T	1.13094e-08	-2.00972e-10	-0.556564	0.000119074	-2.00972e-10	-1.05011	0.000205389	-2.00972e-10	-1.07478
44788642	chr7:44788642:C:T	1.00004e-08	-0.679569	-3.49827e-10	8.64728e-05	-1.37003	-3.49827e-10	0.000152543	-1.37224	-3.49827e-10
44788752	chr7:44788752:T:A	8.37586e-09	-0.856841	-3.49827e-10	0.00040286	0.168726	-3.49827e-10	0.000675479	0.115736	-3.49827e-10
44788986	chr7:44788986:C:T	1.15472e-08	-2.00972e-10	-0.535749	0.000119279	-2.00972e-10	-1.0484	0.000205001	-2.00972e-10	-1.07667
44789243	chr7:44789243:G:A	5.55919e-09	-2.00972e-10	-1.26674	9.79907e-05	-2.00972e-10	-1.24499	0.000174833	-2.00972e-10	-1.23586
44789448	chr7:44789448:G:GA	5.16488e-09	-2.00972e-10	-1.34031	9.05451e-05	-2.00972e-10	-1.32401	0.000160635	-2.00972e-10	-1.32055
44789784	chr7:44789784:C:T	1.5031e-09	-1.23006	-1.3446	1.44681e-05	-1.83316	-1.32475	2.49772e-05	-1.84619	-1.33553
44790044	chr7:44790044:T:C	5.30164e-09	-2.00972e-10	-1.31418	9.04506e-05	-2.00972e-10	-1.32506	0.000159511	-2.00972e-10	-1.32757
44791018	chr7:44791018:C:T	4.93477e-09	-1.38589	-3.49827e-10	5.48846e-05	-1.82463	-3.49827e-10	9.59676e-05	-1.83568	-3.49827e-10
44791033	chr7:44791033:T:A	5.13848e-09	-2.00972e-10	-1.34544	8.83247e-05	-2.00972e-10	-1.34884	0.000156009	-2.00972e-10	-1.34977
44791150	chr7:44791150:GCC:G	5.82267e-09	-2.00972e-10	-1.22044	0.000106276	-2.00972e-10	-1.16382	0.000189882	-2.00972e-10	-1.15328
44791332	chr7:44791332:C:G	5.36782e-09	-2.00972e-10	-1.30177	9.61767e-05	-2.00972e-10	-1.26368	0.000171587	-2.00972e-10	-1.2546
44791338	chr7:44791338:G:A	8.99278e-09	0.540581	-1.32635	1.87269e-05	-1.55677	-1.34313	3.1057e-05	-1.62196	-1.3419
44791572	chr7:44791572:C:T	5.52435e-09	-2.00972e-10	-1.27303	9.41403e-05	-2.00972e-10	-1.28508	0.000165783	-2.00972e-10	-1.28901
44791584	chr7:44791584:G:A	3.56507e-09	-1.71101	-3.49827e-10	6.27063e-05	-1.6914	-3.49827e-10	0.000102317	-1.77161	-3.49827e-10
44791610	chr7:44791610:TA:T	3.1248e-09	-1.84282	-3.49827e-10	5.84003e-05	-1.76254	-3.49827e-10	0.000103094	-1.76404	-3.49827e-10
44791843	chr7:44791843:T:C	1.16239e-08	-2.00972e-10	-0.529133	0.000121136	-2.00972e-10	-1.03295	0.000208779	-2.00972e-10	-1.05841
44792049	chr7:44792049:T:C	1.46537e-09	-1.25499	-1.3451	1.45125e-05	-1.82897	-1.32588	2.50164e-05	-1.84371	-1.33644
44792074	chr7:44792074:C:G	1.07647e-08	-2.00972e-10	-0.60592	0.000115536	-2.00972e-10	-1.08028	0.000199543	-2.00972e-10	-1.10366
44792119	chr7:44792119:T:C	5.76257e-09	-2.00972e-10	-1.23081	0.000105104	-2.00972e-10	-1.17491	0.000187805	-2.00972e-10	-1.16428
44792180	chr7:44792180:C:G	7.21205e-09	-2.00972e-10	-1.00644	0.000148127	-2.00972e-10	-0.831795	0.000269535	-2.00972e-10	-0.802986
44792334	chr7:44792334:G:A	5.86982e-09	-2.00972e-10	-1.21237	0.000106892	-2.00972e-10	-1.15804	0.000190841	-2.00972e-10	-1.14824
44792454	chr7:44792454:G:A	5.1777e-09	-2.00972e-10	-1.33783	9.02521e-05	-2.00972e-10	-1.32726	0.000160337	-2.00972e-10	-1.32241
44793002	chr7:44793002:T:C	1.47819e-09	-1.24622	-1.34516	1.45339e-05	-1.82775	-1.32563	2.50338e-05	-1.84309	-1.33637
44793466	chr7:44793466:C:T	0.0124702	13.9952	-0.63851	1.55683e-05	-1.74946	-1.33517	2.62956e-05	-1.78666	-1.34362
44793542	chr7:44793542:G:A	1.49055e-09	-1.23754	-1.3455	1.44543e-05	-1.83233	-1.32654	2.49552e-05	-1.84572	-1.33689
44793548	chr7:44793548:C:T	8.32657e-09	-2.00972e-10	-0.862743	9.49689e-05	-2.00972e-10	-1.27631	0.000165479	-2.00972e-10	-1.29084
44794337	chr7:44794337:T:G	1.45508e-09	-1.26243	-1.3447	1.45448e-05	-1.82749	-1.32514	2.50537e-05	-1.8428	-1.33586
44794393	chr7:44794393:T:A	5.86034e-09	-2.00972e-10	-1.21399	0.000106961	-2.00972e-10	-1.1574	0.000190658	-2.00972e-10	-1.14921
44795157	chr7:44795157:C:CT	1.16602e-07	2.78628	-1.0097	1.71758e-05	-1.84933	-1.13703	3.07614e-05	-1.85178	-1.12164
44795306	chr7:44795306:C:A	1.45071e-09	-1.26151	-1.34863	1.44308e-05	-1.82762	-1.33288	2.4902e-05	-1.8429	-1.34184
44795554	chr7:44795554:T:A	8.18017e-08	2.75101	-1.32891	1.38205e-05	-1.85109	-1.35262	2.44025e-05	-1.85251	-1.35249
44796232	chr7:44796232:C:T	5.48294e-09	-2.00972e-10	-1.28055	9.27135e-05	-2.00972e-10	-1.30035	0.000163559	-2.00972e-10	-1.30251
44796413	chr7:44796413:C:T	5.43478e-09	-2.00972e-10	-1.28938	9.20753e-05	-2.00972e-10	-1.30726	0.00016188	-2.00972e-10	-1.31283
44796661	chr7:44796661:C:T	7.32677e-09	-2.00972e-10	-0.99066	9.84172e-05	-2.00972e-10	-1.24065	0.000176495	-2.00972e-10	-1.22639
44796715	chr7:44796715:A:G	6.39643e-09	-2.00972e-10	-1.12645	8.98548e-05	-2.00972e-10	-1.33167	0.000157518	-2.00972e-10	-1.34014
44798008	chr7:44798008:T:A	5.55516e-09	-2.00972e-10	-1.26747	9.79485e-05	-2.00972e-10	-1.24542	0.000174766	-2.00972e-10	-1.23624
44798317	chr7:44798317:G:A	5.78192e-09	-2.00972e-10	-1.22746	0.000108056	-2.00972e-10	-1.14722	0.000194734	-2.00972e-10	-1.12805
44798496	chr7:44798496:T:C	5.8391e-09	-2.00972e-10	-1.21762	0.000109124	-2.00972e-10	-1.13738	0.000196457	-2.00972e-10	-1.11924
44798538	chr7:44798538:A:T	6.15933e-09	-2.00972e-10	-1.16423	0.000113711	-2.00972e-10	-1.0962	0.000203703	-2.00972e-10	-1.08302
44799341	chr7:44799341:A:G	7.35488e-08	-2.00972e-10	1.31575	0.00103849	-2.00972e-10	1.11566	0.00184494	-2.00972e-10	1.12052
44799830	chr7:44799830:C:T	3.09789e-09	-1.85147	-3.49827e-10	5.62782e-05	-1.79956	-3.49827e-10	0.000103456	-1.76054	-3.49827e-10
44800017	chr7:44800017:C:T	6.71835e-09	-2.00972e-10	-1.07735	8.81049e-05	-2.00972e-10	-1.35133	0.000155521	-2.00972e-10	-1.3529
44800093	chr7:44800093:A:G	3.18882e-09	-1.82254	-3.49827e-10	5.74763e-05	-1.77849	-3.49827e-10	0.000104038	-1.75493	-3.49827e-10
44800738	chr7:44800738:G:A	2.86483e-09	-1.37033	-0.559352	2.77218e-05	-1.83571	-0.671934	5.10347e-05	-1.82308	-0.644096
44800966	chr7:44800966:C:T	4.14703e-09	-1.5598	-3.49827e-10	6.40094e-05	-1.67083	-3.49827e-10	0.00011709	-1.63674	-3.49827e-10
44801073	chr7:44801073:T:G	3.1083e-09	-1.84812	-3.49827e-10	6.20762e-05	-1.7015	-3.49827e-10	0.000119975	-1.6124	-3.49827e-10
44801191	chr7:44801191:A:G	3.11895e-08	-2.00972e-10	0.457886	0.00049342	-2.00972e-10	0.371499	0.000939191	-2.00972e-10	0.445333
44801265	chr7:44801265:G:A	7.48275e-09	-2.00972e-10	-0.969594	9.01493e-05	-2.00972e-10	-1.32839	0.000157768	-2.00972e-10	-1.33856
44801483	chr7:44801483:C:T	2.69647e-08	-2.00972e-10	0.312332	0.000428167	-2.00972e-10	0.229651	0.000812472	-2.00972e-10	0.300395
44801543	chr7:44801543:G:T	5.14573e-09	-2.00972e-10	-1.34403	8.83305e-05	-2.00972e-10	-1.34878	0.000156051	-2.00972e-10	-1.34951
44801816	chr7:44801816:C:T	5.16726e-09	-2.00972e-10	-1.33985	8.96638e-05	-2.00972e-10	-1.33379	0.000158896	-2.00972e-10	-1.33143
44802175	chr7:44802175:T:TC	3.48321e-09	-1.73424	-3.49827e-10	5.6756e-05	-1.7911	-3.49827e-10	9.84491e-05	-1.81015	-3.49827e-10
44802325	chr7:44802325:T:G	1.59846e-09	-1.16027	-1.35288	1.39146e-05	-1.84877	-1.34816	2.44163e-05	-1.85256	-1.35187
44803236	chr7:44803236:CTT:C	5.41137e-09	-1.29369	-3.49827e-10	5.74341e-05	-1.77922	-3.49827e-10	9.945e-05	-1.80003	-3.49827e-10
44803351	chr7:44803351:T:C	6.70942e-09	-2.00972e-10	-1.07868	0.000131129	-2.00972e-10	-0.953683	0.00023952	-2.00972e-10	-0.921047
44803421	chr7:44803421:G:T	5.10933e-09	-2.00972e-10	-1.35113	8.91321e-05	-2.00972e-10	-1.33974	0.000157348	-2.00972e-10	-1.34122
44803547	chr7:44803547:G:A	5.44519e-09	-2.00972e-10	-1.28746	9.12725e-05	-2.00972e-10	-1.31601	0.000160683	-2.00972e-10	-1.32025
44803576	chr7:44803576:A:G	5.46196e-09	-2.00972e-10	-1.28439	9.60246e-05	-2.00972e-10	-1.26526	0.000171188	-2.00972e-10	-1.25692
44803592	chr7:44803592:C:T	5.20619e-09	-2.00972e-10	-1.33235	8.89653e-05	-2.00972e-10	-1.34162	0.000156997	-2.00972e-10	-1.34346
44804057	chr7:44804057:G:A	5.10892e-09	-2.00972e-10	-1.35121	8.91607e-05	-2.00972e-10	-1.33942	0.000157393	-2.00972e-10	-1.34094
44804316	chr7:44804316:C:G	7.19655e-09	-2.00972e-10	-1.00859	0.000148451	-2.00972e-10	-0.829609	0.000270435	-2.00972e-10	-0.799655
44804994	chr7:44804994:GAGGTC:G	5.69617e-09	-2.00972e-10	-1.2424	0.000102129	-2.00972e-10	-1.20363	0.000181464	-2.00972e-10	-1.19863
44805257	chr7:44805257:G:A	5.14801e-09	-2.00972e-10	-1.34358	8.82126e-05	-2.00972e-10	-1.35011	0.000155726	-2.00972e-10	-1.35159
44805688	chr7:44805688:C:T	5.30814e-09	-2.00972e-10	-1.31295	9.03138e-05	-2.00972e-10	-1.32657	0.000159854	-2.00972e-10	-1.32542
44805708	chr7:44805708:A:G	6.79306e-09	-2.00972e-10	-1.06629	0.000132061	-2.00972e-10	-0.946602	0.000241202	-2.00972e-10	-0.91405
44805755	chr7:44805755:G:A	5.43394e-09	-1.28953	-3.49827e-10	5.75098e-05	-1.77791	-3.49827e-10	9.95532e-05	-1.79899	-3.49827e-10
44806267	chr7:44806267:T:G	1.48544e-09	-1.23539	-1.35109	1.39625e-05	-1.84151	-1.35198	2.44474e-05	-1.8503	-1.35286
44806456	chr7:44806456:T:C	5.5842e-09	-2.00972e-10	-1.26225	8.81336e-05	-2.00972e-10	-1.35101	0.000156506	-2.00972e-10	-1.34659
44806459	chr7:44806459:C:T	5.20195e-09	-2.00972e-10	-1.33316	9.04922e-05	-2.00972e-10	-1.3246	0.00015952	-2.00972e-10	-1.32751
44806706	chr7:44806706:C:A	1.4915e-09	-1.23107	-1.35135	1.41238e-05	-1.84172	-1.34029	2.45707e-05	-1.85076	-1.34737
44807357	chr7:44807357:C:T	6.26677e-09	-2.00972e-10	-1.14693	0.000102427	-2.00972e-10	-1.20072	0.000182355	-2.00972e-10	-1.19373
44807586	chr7:44807586:A:G	5.32644e-09	-2.00972e-10	-1.30951	9.40532e-05	-2.00972e-10	-1.286	0.000167496	-2.00972e-10	-1.27872
44807751	chr7:44807751:T:A	3.13858e-09	-1.83843	-3.49827e-10	6.43532e-05	-1.66548	-3.49827e-10	0.000125944	-1.56385	-3.49827e-10
44809141	chr7:44809141:T:C	0.0126847	14.0937	-0.719987	1.62114e-05	-1.70084	-1.3433	2.71408e-05	-1.74945	-1.3492
44809514	chr7:44809514:C:T	1.19801e-08	-2.00972e-10	-0.498945	0.000125091	-2.00972e-10	-1.00082	0.000215168	-2.00972e-10	-1.02827
44810037	chr7:44810037:G:A	5.44159e-09	-2.00972e-10	-1.28812	9.58933e-05	-2.00972e-10	-1.26663	0.000170146	-2.00972e-10	-1.26303
44810875	chr7:44810875:T:C	5.2668e-09	-2.00972e-10	-1.32077	9.01648e-05	-2.00972e-10	-1.32822	0.00015901	-2.00972e-10	-1.33072
44811022	chr7:44811022:TAAAAC:T	1.34593e-09	-1.33429	-1.35082	1.43857e-05	-1.82449	-1.33914	2.48514e-05	-1.84039	-1.34638
44811097	chr7:44811097:T:C	9.02795e-09	-2.00972e-10	-0.781869	0.000186092	-2.00972e-10	-0.603621	0.000345677	-2.00972e-10	-0.554181
44811964	chr7:44811964:G:A	5.64764e-09	-2.00972e-10	-1.25096	0.000102515	-2.00972e-10	-1.19986	0.000183098	-2.00972e-10	-1.18966
44811990	chr7:44811990:G:A	5.57629e-09	-2.00972e-10	-1.26367	0.000100931	-2.00972e-10	-1.21542	0.000179867	-2.00972e-10	-1.20747
44812146	chr7:44812146:T:C	6.21604e-09	-1.15506	-3.49827e-10	6.50887e-05	-1.65411	-3.49827e-10	0.000118239	-1.62698	-3.49827e-10
44812190	chr7:44812190:C:A	1.08457e-08	-2.00972e-10	-0.598427	0.000119084	-2.00972e-10	-1.05003	0.000215335	-2.00972e-10	-1.02749
44812216	chr7:44812216:ACTACAGGCATGAG:A	5.19819e-09	-2.00972e-10	-1.33388	8.88721e-05	-2.00972e-10	-1.34266	0.000156864	-2.00972e-10	-1.3443
44812248	chr7:44812248:T:C	5.10027e-09	-2.00972e-10	-1.3529	8.83304e-05	-2.00972e-10	-1.34878	0.000156359	-2.00972e-10	-1.34753
44812371	chr7:44812371:C:T	3.05607e-08	-2.00972e-10	0.437522	0.00047578	-2.00972e-10	0.335093	0.000905352	-2.00972e-10	0.408637
44812717	chr7:44812717:C:T	6.52616e-09	-2.00972e-10	-1.10638	8.82184e-05	-2.00972e-10	-1.35005	0.000155578	-2.00972e-10	-1.35254
44813090	chr7:44813090:G:A	1.33499e-09	-1.34038	-1.35289	1.4293e-05	-1.82199	-1.34811	2.47526e-05	-1.83891	-1.35184
44813195	chr7:44813195:C:T	5.23568e-09	-2.00972e-10	-1.3267	9.17245e-05	-2.00972e-10	-1.31107	0.000162633	-2.00972e-10	-1.30819
44813414	chr7:44813414:A:C	2.25201e-08	0.132216	-3.49827e-10	0.000187229	-0.597527	-3.49827e-10	0.000307587	-0.670928	-3.49827e-10
44813485	chr7:44813485:T:A	1.3602e-09	-1.32705	-1.34752	1.41863e-05	-1.82468	-1.3529	2.47126e-05	-1.84081	-1.35156
44813611	chr7:44813611:CCTT:C	1.33268e-09	-1.34212	-1.35289	1.42978e-05	-1.82153	-1.34822	2.4759e-05	-1.8386	-1.35189
44813927	chr7:44813927:A:G	5.29232e-09	-2.00972e-10	-1.31594	9.0038e-05	-2.00972e-10	-1.32963	0.000159026	-2.00972e-10	-1.33062
44814296	chr7:44814296:A:G	5.28446e-09	-2.00972e-10	-1.31742	9.31299e-05	-2.00972e-10	-1.29587	0.00016578	-2.00972e-10	-1.28903
44814899	chr7:44814899:TTCTC:T	5.43879e-09	-2.00972e-10	-1.28864	9.58851e-05	-2.00972e-10	-1.26671	0.000170649	-2.00972e-10	-1.26008
44814903	chr7:44814903:C:T	6.12466e-09	-2.00972e-10	-1.16987	8.81608e-05	-2.00972e-10	-1.3507	0.000156656	-2.00972e-10	-1.34563
44815185	chr7:44815185:C:A	5.6282e-09	-2.00972e-10	-1.2544	8.97831e-05	-2.00972e-10	-1.33247	0.000160602	-2.00972e-10	-1.32076
44815233	chr7:44815233:GT:G	5.22762e-09	-2.00972e-10	-1.32824	8.7967e-05	-2.00972e-10	-1.3529	0.000155531	-2.00972e-10	-1.35284
44815484	chr7:44815484:G:A	6.08783e-09	-2.00972e-10	-1.1759	0.000110473	-2.00972e-10	-1.12509	0.000199182	-2.00972e-10	-1.10547
44815502	chr7:44815502:C:T	6.55263e-09	-2.00972e-10	-1.10233	8.82576e-05	-2.00972e-10	-1.3496	0.000155604	-2.00972e-10	-1.35237
44815606	chr7:44815606:G:A	1.3259e-09	-1.34722	-1.35288	1.43167e-05	-1.82015	-1.34829	2.47809e-05	-1.83769	-1.35192
44815652	chr7:44815652:T:C	1.35263e-09	-1.32726	-1.35289	1.42489e-05	-1.82498	-1.34821	2.4703e-05	-1.84088	-1.35188
44815842	chr7:44815842:C:A	6.00207e-09	-2.00972e-10	-1.19009	0.000108705	-2.00972e-10	-1.14123	0.000195858	-2.00972e-10	-1.12229
44816101	chr7:44816101:C:T	4.8633e-08	2.02486	-1.12275	1.5684e-05	-1.83916	-1.23806	2.81905e-05	-1.82814	-1.23256
44816572	chr7:44816572:C:T	1.38717e-09	-1.32163	-1.3333	1.42373e-05	-1.82556	-1.34844	2.49323e-05	-1.8413	-1.34223
44816772	chr7:44816772:C:T	1.32322e-09	-1.34923	-1.35289	1.43257e-05	-1.8197	-1.34811	2.47909e-05	-1.83737	-1.35184
44816873	chr7:44816873:C:T	1.36903e-09	-1.31541	-1.35268	1.42165e-05	-1.82595	-1.34951	2.46703e-05	-1.84164	-1.35245
44817438	chr7:44817438:G:T	2.36279e-07	2.48282	-3.49827e-10	5.33943e-05	-1.85216	-3.49827e-10	9.47112e-05	-1.84885	-3.49827e-10
44817643	chr7:44817643:GAAAA:G	3.16961e-09	-1.82859	-3.49827e-10	5.95105e-05	-1.74371	-3.49827e-10	0.000103489	-1.76022	-3.49827e-10
44817672	chr7:44817672:T:C	1.59641e-08	-2.00972e-10	-0.21185	0.000154065	-2.00972e-10	-0.792488	0.000265093	-2.00972e-10	-0.819606
44817673	chr7:44817673:G:A	5.44829e-09	-2.00972e-10	-1.28689	8.81435e-05	-2.00972e-10	-1.3509	0.000156361	-2.00972e-10	-1.34752
44817735	chr7:44817735:G:A	5.93057e-09	-2.00972e-10	-1.20207	0.000110443	-2.00972e-10	-1.12536	0.000199008	-2.00972e-10	-1.10634
44818638	chr7:44818638:G:A	5.7156e-09	-2.00972e-10	-1.23899	0.000104006	-2.00972e-10	-1.18541	0.000185498	-2.00972e-10	-1.17664
44818836	chr7:44818836:G:A	1.22248e-08	-2.00972e-10	-0.47873	0.00012713	-2.00972e-10	-0.98465	0.000219233	-2.00972e-10	-1.00955
44818868	chr7:44818868:C:T	6.68026e-09	-2.00972e-10	-1.08304	8.84857e-05	-2.00972e-10	-1.34702	0.000155799	-2.00972e-10	-1.35112
44819716	chr7:44819716:G:T	5.29408e-09	-2.00972e-10	-1.31561	9.3322e-05	-2.00972e-10	-1.29381	0.000166126	-2.00972e-10	-1.28694
44820174	chr7:44820174:G:GGT	7.52852e-09	-2.00972e-10	-0.963497	0.000150715	-2.00972e-10	-0.814469	0.000277767	-2.00972e-10	-0.772902
44820865	chr7:44820865:T:C	5.75023e-08	2.23611	-1.16648	1.50692e-05	-1.85064	-1.26657	2.68953e-05	-1.84555	-1.26219
44820866	chr7:44820866:TTTTTA:T	4.02174e-08	1.86194	-1.14984	1.55072e-05	-1.83341	-1.25515	2.7895e-05	-1.82075	-1.25049
44821036	chr7:44821036:G:A	9.37551e-09	-2.00972e-10	-0.744094	0.000133149	-2.00972e-10	-0.938394	0.000234322	-2.00972e-10	-0.942991
44821110	chr7:44821110:C:T	1.69442e-09	-1.13685	-1.318	1.40175e-05	-1.85016	-1.3394	2.49605e-05	-1.85248	-1.32991
44821253	chr7:44821253:T:C	1.7005e-09	-1.10462	-1.34665	1.41318e-05	-1.85137	-1.33007	2.47241e-05	-1.85183	-1.34008
44821261	chr7:44821261:G:A	3.59236e-08	-2.00972e-10	0.599201	0.000566348	-2.00972e-10	0.509346	0.00108067	-2.00972e-10	0.585653
44821566	chr7:44821566:G:A	4.4481e-08	0.812868	-3.49827e-10	9.53572e-05	-1.27223	-3.49827e-10	0.000163041	-1.30568	-3.49827e-10
44821672	chr7:44821672:G:A	4.72197e-09	-1.42997	-3.49827e-10	5.34515e-05	-1.85109	-3.49827e-10	9.43802e-05	-1.85235	-3.49827e-10
44821784	chr7:44821784:T:TC	6.08687e-09	-2.00972e-10	-1.17606	0.000111828	-2.00972e-10	-1.1129	0.00019957	-2.00972e-10	-1.10352
44822308	chr7:44822308:C:T	1.21635e-09	-1.43586	-1.35047	1.46638e-05	-1.79208	-1.3524	2.52622e-05	-1.81767	-1.35271
44822392	chr7:44822392:G:A	1.22231e-09	-1.43206	-1.34939	1.46381e-05	-1.7935	-1.35274	2.52435e-05	-1.81877	-1.35234
44822499	chr7:44822499:CA:C	6.894e-09	-2.00972e-10	-1.05154	0.000124315	-2.00972e-10	-1.00704	0.000221729	-2.00972e-10	-0.998231
44822560	chr7:44822560:G:A	5.72397e-09	-2.00972e-10	-1.23753	0.000101142	-2.00972e-10	-1.21334	0.000179577	-2.00972e-10	-1.20908
44822722	chr7:44822722:G:GC	2.51807e-08	-2.00972e-10	0.243884	0.000400067	-2.00972e-10	0.161771	0.000757686	-2.00972e-10	0.230583
44823209	chr7:44823209:T:C	5.89191e-09	-2.00972e-10	-1.20861	0.000107645	-2.00972e-10	-1.15103	0.00019195	-2.00972e-10	-1.14245
44823840	chr7:44823840:T:A	1.45571e-09	-1.3264	-1.2803	1.47825e-05	-1.82355	-1.31287	2.61113e-05	-1.83558	-1.30174
44823884	chr7:44823884:T:C	9.09964e-09	-2.00972e-10	-0.773959	0.00019239	-2.00972e-10	-0.570337	0.000360481	-2.00972e-10	-0.512247
44824255	chr7:44824255:G:A	3.47108e-09	-1.73773	-3.49827e-10	0.000157155	-0.772632	-3.49827e-10	0.000248101	-0.885851	-3.49827e-10
44824336	chr7:44824336:A:G	7.42793e-09	-2.00972e-10	-0.976948	0.000134413	-2.00972e-10	-0.928948	0.000239486	-2.00972e-10	-0.921191
44824352	chr7:44824352:C:T	3.25112e-09	-1.8032	-3.49827e-10	8.36759e-05	-1.40291	-3.49827e-10	0.000141382	-1.44822	-3.49827e-10
44824903	chr7:44824903:C:T	6.05921e-09	-1.18062	-3.49827e-10	0.000214875	-0.459806	-3.49827e-10	0.000442322	-0.307647	-3.49827e-10
44825465	chr7:44825465:A:G	0.0297898	15.1425	-0.91497	1.97043e-05	-1.49679	-1.35224	3.17108e-05	-1.59475	-1.34828
44825614	chr7:44825614:C:T	6.94393e-09	-1.04433	-3.49827e-10	7.02225e-05	-1.57819	-3.49827e-10	0.000114393	-1.66005	-3.49827e-10
44825764	chr7:44825764:C:T	6.00871e-09	-2.00972e-10	-1.18898	0.000107917	-2.00972e-10	-1.1485	0.000193153	-2.00972e-10	-1.13621
44826120	chr7:44826120:C:T	0.0119054	14.0133	-0.703031	1.6464e-05	-1.68873	-1.33996	2.72898e-05	-1.74575	-1.34742
44826137	chr7:44826137:G:A	1.3617e-09	-1.32068	-1.35279	1.3932e-05	-1.85117	-1.3445	2.47845e-05	-1.84404	-1.34543
44826441	chr7:44826441:T:C	5.18691e-09	-2.00972e-10	-1.33606	9.86708e-05	-2.00972e-10	-1.23807	0.000173493	-2.00972e-10	-1.24355
44826763	chr7:44826763:T:C	1.24499e-09	-1.44173	-1.32134	1.49137e-05	-1.7865	-1.34108	2.6054e-05	-1.80578	-1.33373
44827034	chr7:44827034:A:G	0.0137831	14.1263	-0.669539	1.67332e-05	-1.67758	-1.33489	2.76366e-05	-1.73657	-1.34397
44827105	chr7:44827105:A:G	7.32839e-09	-2.00972e-10	-0.990439	9.18119e-05	-2.00972e-10	-1.31012	0.000160602	-2.00972e-10	-1.32076
44827305	chr7:44827305:T:A	6.18415e-09	-2.00972e-10	-1.1602	0.000114033	-2.00972e-10	-1.09338	0.000204155	-2.00972e-10	-1.08081
44827404	chr7:44827404:T:G	5.44598e-09	-2.00972e-10	-1.28732	9.22166e-05	-2.00972e-10	-1.30572	0.000162373	-2.00972e-10	-1.30979
44827406	chr7:44827406:G:A	2.65684e-09	-0.696669	-1.30839	1.56445e-05	-1.75151	-1.32823	2.82209e-05	-1.73673	-1.32289
44827705	chr7:44827705:C:T	5.28926e-09	-2.00972e-10	-1.31652	9.05063e-05	-2.00972e-10	-1.32444	0.000159583	-2.00972e-10	-1.32712
44828468	chr7:44828468:C:T	5.09128e-08	2.1096	-1.16168	1.51883e-05	-1.84583	-1.26351	2.71989e-05	-1.8376	-1.25891
44828780	chr7:44828780:A:G	7.19264e-09	-2.00972e-10	-1.00914	9.12448e-05	-2.00972e-10	-1.31632	0.000159743	-2.00972e-10	-1.32612
44828848	chr7:44828848:T:C	1.45517e-08	-2.00972e-10	-0.304486	0.000142371	-2.00972e-10	-0.871425	0.00024446	-2.00972e-10	-0.900635
44829372	chr7:44829372:G:A	5.28141e-08	2.14812	-1.16354	1.5147e-05	-1.84728	-1.26479	2.71032e-05	-1.83981	-1.26022
44829380	chr7:44829380:C:T	5.28926e-09	-2.00972e-10	-1.31652	9.05063e-05	-2.00972e-10	-1.32444	0.000159583	-2.00972e-10	-1.32712
44829677	chr7:44829677:A:G	9.58922e-09	-0.721555	-3.49827e-10	5.86152e-05	-1.75887	-3.49827e-10	0.000105123	-1.74455	-3.49827e-10
44829938	chr7:44829938:C:T	1.39954e-08	-2.00972e-10	-0.343466	0.000138679	-2.00972e-10	-0.897702	0.000238288	-2.00972e-10	-0.926204
44829947	chr7:44829947:ATTACT:A	5.28926e-09	-2.00972e-10	-1.31652	9.05063e-05	-2.00972e-10	-1.32444	0.000159583	-2.00972e-10	-1.32712
44830229	chr7:44830229:T:C	5.10725e-09	-2.00972e-10	-1.35153	8.79864e-05	-2.00972e-10	-1.35268	0.000155528	-2.00972e-10	-1.35286
44830310	chr7:44830310:A:G	8.58855e-09	-2.00972e-10	-0.831764	0.000143911	-2.00972e-10	-0.86067	0.000252628	-2.00972e-10	-0.867767
44830860	chr7:44830860:A:C	7.44104e-09	-2.00972e-10	-0.975184	0.000139623	-2.00972e-10	-0.890917	0.000253497	-2.00972e-10	-0.864333
44831334	chr7:44831334:T:C	0.0134153	14.1015	-0.671795	1.66896e-05	-1.67979	-1.33528	2.7575e-05	-1.73851	-1.34426
44831600	chr7:44831600:A:G	3.23956e-09	-1.80676	-3.49827e-10	0.000121437	-1.03047	-3.49827e-10	0.000194497	-1.12927	-3.49827e-10
44832349	chr7:44832349:G:A	8.78606e-09	-2.00972e-10	-0.809028	9.96133e-05	-2.00972e-10	-1.22857	0.000173044	-2.00972e-10	-1.24614
44832760	chr7:44832760:C:G	5.64016e-09	-2.00972e-10	-1.25228	0.000100491	-2.00972e-10	-1.21979	0.00017945	-2.00972e-10	-1.20979
44832813	chr7:44832813:G:C	6.31396e-09	-2.00972e-10	-1.13943	0.000113244	-2.00972e-10	-1.10031	0.000201706	-2.00972e-10	-1.09287
44833024	chr7:44833024:T:C	6.93256e-09	-2.00972e-10	-1.04597	0.000130125	-2.00972e-10	-0.961364	0.000233622	-2.00972e-10	-0.945981
44833077	chr7:44833077:A:G	5.76584e-09	-2.00972e-10	-1.23024	8.80946e-05	-2.00972e-10	-1.35145	0.000155529	-2.00972e-10	-1.35285
44833083	chr7:44833083:T:C	5.6547e-09	-2.00972e-10	-1.24971	0.000100809	-2.00972e-10	-1.21663	0.000180042	-2.00972e-10	-1.2065
44833301	chr7:44833301:T:C	0.000248547	10.672	-1.23085	1.8409e-05	-1.56444	-1.35258	2.98778e-05	-1.65085	-1.35172
44833312	chr7:44833312:A:G	0.000193277	10.3958	-1.20615	1.76988e-05	-1.60368	-1.35268	2.88834e-05	-1.68352	-1.3529
44833378	chr7:44833378:G:A	0.00511004	13.3934	-0.928866	1.67517e-05	-1.69938	-1.31198	2.80308e-05	-1.75018	-1.31621
44833386	chr7:44833386:C:A	8.83449e-09	-2.00972e-10	-0.803532	0.00014564	-2.00972e-10	-0.848725	0.00026779	-2.00972e-10	-0.809482
44833400	chr7:44833400:T:C	5.55317e-09	-2.00972e-10	-1.26782	9.86127e-05	-2.00972e-10	-1.23866	0.000175973	-2.00972e-10	-1.22936
44833405	chr7:44833405:TG:T	5.62838e-09	-2.00972e-10	-1.25437	0.000100255	-2.00972e-10	-1.22215	0.000179013	-2.00972e-10	-1.21223
44833755	chr7:44833755:G:A	6.67723e-09	-2.00972e-10	-1.08349	0.000124839	-2.00972e-10	-1.00284	0.000223958	-2.00972e-10	-0.988227
44833775	chr7:44833775:C:T	5.28077e-08	2.1553	-1.17084	1.50661e-05	-1.84766	-1.26975	2.69497e-05	-1.84041	-1.26531
44834067	chr7:44834067:T:C	6.31008e-09	-2.00972e-10	-1.14005	0.000113168	-2.00972e-10	-1.10099	0.000201568	-2.00972e-10	-1.09356
44834201	chr7:44834201:T:C	2.89443e-09	-1.53793	-0.381473	2.96e-05	-1.76309	-0.679	5.39445e-05	-1.73037	-0.681361
44834383	chr7:44834383:G:A	1.31413e-09	-1.38757	-1.32144	1.46364e-05	-1.80521	-1.34114	2.56502e-05	-1.82133	-1.33381
44835367	chr7:44835367:C:T	5.40824e-08	2.17378	-1.16547	1.51121e-05	-1.84826	-1.26611	2.70246e-05	-1.84136	-1.26158
44835444	chr7:44835444:C:T	1.30041e-08	0.714158	-1.13109	2.37449e-05	-1.48122	-1.18128	3.84106e-05	-1.57329	-1.17806
44836160	chr7:44836160:C:T	5.58952e-09	-2.00972e-10	-1.2613	9.85931e-05	-2.00972e-10	-1.23886	0.000175984	-2.00972e-10	-1.22929
44836254	chr7:44836254:C:T	5.45871e-09	-2.00972e-10	-1.28498	9.66786e-05	-2.00972e-10	-1.25847	0.000172339	-2.00972e-10	-1.25022
44836486	chr7:44836486:G:GGGCC	5.80582e-09	-2.00972e-10	-1.22333	9.75877e-05	-2.00972e-10	-1.24911	0.00017358	-2.00972e-10	-1.24305
44836927	chr7:44836927:C:T	5.11507e-09	-2.00972e-10	-1.35	8.89465e-05	-2.00972e-10	-1.34183	0.000157316	-2.00972e-10	-1.34143
44837148	chr7:44837148:C:T	1.32933e-09	-1.39229	-1.30523	1.48191e-05	-1.80332	-1.33063	2.60223e-05	-1.81982	-1.32091
44837598	chr7:44837598:A:C	1.44784e-08	-2.00972e-10	-0.309539	0.000142085	-2.00972e-10	-0.873437	0.000243973	-2.00972e-10	-0.902628
44838047	chr7:44838047:T:G	3.95401e-09	-1.60746	-3.49827e-10	5.37975e-05	-1.84464	-3.49827e-10	9.6525e-05	-1.82988	-3.49827e-10
44838209	chr7:44838209:G:A	5.57042e-09	-2.00972e-10	-1.26472	9.91045e-05	-2.00972e-10	-1.23369	0.000176881	-2.00972e-10	-1.22421
44838411	chr7:44838411:G:A	5.28926e-09	-2.00972e-10	-1.31652	9.05063e-05	-2.00972e-10	-1.32444	0.000159583	-2.00972e-10	-1.32712
44838675	chr7:44838675:C:T	0.0145145	14.0927	-0.584212	1.69637e-05	-1.67987	-1.31891	2.79133e-05	-1.73854	-1.33204
44838941	chr7:44838941:A:G	4.24568e-09	-1.53629	-3.49827e-10	5.37267e-05	-1.84595	-3.49827e-10	9.5223e-05	-1.84346	-3.49827e-10
44839289	chr7:44839289:T:C	1.40436e-08	-2.00972e-10	-0.340028	0.00013927	-2.00972e-10	-0.893448	0.000239312	-2.00972e-10	-0.921919
44839539	chr7:44839539:G:A	7.74271e-09	-0.935443	-3.49827e-10	9.16167e-05	-1.31225	-3.49827e-10	0.000134475	-1.49831	-3.49827e-10
44839730	chr7:44839730:C:T	1.27152e-09	-1.42019	-1.32179	1.48009e-05	-1.79381	-1.34136	2.58855e-05	-1.81191	-1.33409
44840029	chr7:44840029:ATAAATAAATAAATAAT:A	5.76508e-09	-2.00972e-10	-1.23038	0.000103092	-2.00972e-10	-1.19424	0.00018431	-2.00972e-10	-1.18307
44840449	chr7:44840449:G:A	4.96964e-08	0.923738	-3.49827e-10	0.000100944	-1.21529	-3.49827e-10	0.00017215	-1.25132	-3.49827e-10
44841244	chr7:44841244:T:A	1.4021e-08	-2.00972e-10	-0.341639	0.000138922	-2.00972e-10	-0.895948	0.000238724	-2.00972e-10	-0.924378
44841413	chr7:44841413:AAATC:A	5.28684e-09	-2.00972e-10	-1.31697	9.047e-05	-2.00972e-10	-1.32484	0.000159522	-2.00972e-10	-1.3275
44841657	chr7:44841657:G:A	5.44642e-09	-2.00972e-10	-1.28724	9.6509e-05	-2.00972e-10	-1.26023	0.000172057	-2.00972e-10	-1.25186
44842441	chr7:44842441:A:C	9.84539e-08	1.60739	-3.49827e-10	0.0002097	-0.484185	-3.49827e-10	0.000287664	-0.737892	-3.49827e-10
44842505	chr7:44842505:C:T	8.66049e-09	-2.00972e-10	-0.823423	9.89443e-05	-2.00972e-10	-1.23531	0.000171968	-2.00972e-10	-1.25238
44842654	chr7:44842654:A:T	4.82899e-08	2.06681	-1.17178	1.51119e-05	-1.844	-1.27038	2.70798e-05	-1.83494	-1.26595
44843746	chr7:44843746:G:A	5.60375e-09	-2.00972e-10	-1.25876	9.88692e-05	-2.00972e-10	-1.23606	0.000176495	-2.00972e-10	-1.22639
44844435	chr7:44844435:T:C	5.29826e-09	-2.00972e-10	-1.31482	9.06435e-05	-2.00972e-10	-1.32293	0.000159814	-2.00972e-10	-1.32567
44844929	chr7:44844929:A:G	1.40599e-08	-2.00972e-10	-0.33887	0.000139182	-2.00972e-10	-0.894077	0.00023916	-2.00972e-10	-0.922554
44844930	chr7:44844930:G:C	3.10901e-09	-1.84789	-3.49827e-10	6.1255e-05	-1.71482	-3.49827e-10	0.000111762	-1.68332	-3.49827e-10
44845402	chr7:44845402:T:C	9.64629e-09	-2.00972e-10	-0.715622	0.00013643	-2.00972e-10	-0.914053	0.000240427	-2.00972e-10	-0.917267
44845857	chr7:44845857:A:C	9.01205e-09	-2.00972e-10	-0.783633	0.000190407	-2.00972e-10	-0.580698	0.000356615	-2.00972e-10	-0.523029
44846733	chr7:44846733:A:C	8.17106e-09	-2.00972e-10	-0.881596	9.73542e-05	-2.00972e-10	-1.25151	0.000168786	-2.00972e-10	-1.27106
44847253	chr7:44847253:T:A	5.61011e-09	-2.00972e-10	-1.25762	9.89949e-05	-2.00972e-10	-1.23479	0.000176729	-2.00972e-10	-1.22507
44847477	chr7:44847477:A:G	0.0162499	14.2346	-0.613237	1.7125e-05	-1.6645	-1.32483	2.81356e-05	-1.7261	-1.33655
44847654	chr7:44847654:T:C	3.57977e-09	-1.7069	-3.49827e-10	0.000101206	-1.21271	-3.49827e-10	0.000169118	-1.26909	-3.49827e-10
44847695	chr7:44847695:A:G	2.54318e-06	6.15862	-1.29964	2.82359e-05	-1.13764	-1.35163	4.80674e-05	-1.1842	-1.34289
44848495	chr7:44848495:TAA:T	6.79335e-09	-2.00972e-10	-1.06625	0.000126274	-2.00972e-10	-0.991408	0.000228583	-2.00972e-10	-0.967787
44848760	chr7:44848760:C:T	8.10905e-09	-2.00972e-10	-0.889214	9.60721e-05	-2.00972e-10	-1.26476	0.000167381	-2.00972e-10	-1.27941
44848979	chr7:44848979:C:G	1.36921e-08	-2.00972e-10	-0.365377	0.000136807	-2.00972e-10	-0.911291	0.000235238	-2.00972e-10	-0.939086
44849254	chr7:44849254:C:T	5.4273e-09	-2.00972e-10	-1.29075	9.61064e-05	-2.00972e-10	-1.26441	0.000171306	-2.00972e-10	-1.25624
44849718	chr7:44849718:G:A	8.44318e-08	2.78249	-1.32874	1.38672e-05	-1.84749	-1.35284	2.44148e-05	-1.85165	-1.35285
44849774	chr7:44849774:TC:T	5.6403e-08	2.1629	-1.11258	1.56899e-05	-1.84794	-1.22891	2.80823e-05	-1.84093	-1.22362
44849788	chr7:44849788:T:G	5.82986e-08	-2.00972e-10	1.08338	0.00094553	-2.00972e-10	1.02188	0.00182158	-2.00972e-10	1.10777
44849909	chr7:44849909:G:A	0.0191319	14.1544	-0.369689	1.81887e-05	-1.66825	-1.26081	2.95845e-05	-1.72915	-1.28329
44850180	chr7:44850180:T:C	5.12263e-09	-2.00972e-10	-1.34853	8.92854e-05	-2.00972e-10	-1.33802	0.000158221	-2.00972e-10	-1.33569
44850225	chr7:44850225:T:C	5.41532e-09	-2.00972e-10	-1.29296	9.58501e-05	-2.00972e-10	-1.26708	0.000170828	-2.00972e-10	-1.25903
44850767	chr7:44850767:TATA:T	5.85764e-09	-2.00972e-10	-1.21445	0.000104274	-2.00972e-10	-1.18284	0.000185444	-2.00972e-10	-1.17693
44851384	chr7:44851384:G:A	5.27798e-09	-2.00972e-10	-1.31865	8.93661e-05	-2.00972e-10	-1.33712	0.000159389	-2.00972e-10	-1.32834
44851559	chr7:44851559:A:G	3.29324e-09	-1.79032	-3.49827e-10	5.8658e-05	-1.75814	-3.49827e-10	0.000103971	-1.75557	-3.49827e-10
44852186	chr7:44852186:C:T	6.35123e-09	-2.00972e-10	-1.13355	0.000113184	-2.00972e-10	-1.10085	0.000202942	-2.00972e-10	-1.08676
44852220	chr7:44852220:T:C	0.0175003	14.7717	-1.07612	1.93266e-05	-1.53521	-1.33316	3.31512e-05	-1.57774	-1.32087
44852371	chr7:44852371:T:C	1.59613e-08	-2.00972e-10	-0.212025	0.000152871	-2.00972e-10	-0.800268	0.000262003	-2.00972e-10	-0.83133
44852405	chr7:44852405:G:C	1.30367e-07	1.88816	-3.49827e-10	0.000250706	-0.305581	-3.49827e-10	0.00033918	-0.573154	-3.49827e-10
44852479	chr7:44852479:G:A	5.42135e-09	-2.00972e-10	-1.29185	9.59781e-05	-2.00972e-10	-1.26574	0.000171066	-2.00972e-10	-1.25763
44853143	chr7:44853143:C:T	1.2962e-09	-1.40149	-1.32127	1.4703e-05	-1.80078	-1.34103	2.57498e-05	-1.81759	-1.33367
44853206	chr7:44853206:G:A	5.24321e-09	-2.00972e-10	-1.32526	9.169e-05	-2.00972e-10	-1.31145	0.000163112	-2.00972e-10	-1.30525
44853212	chr7:44853212:G:A	1.26278e-07	-2.00972e-10	1.85629	0.00202311	-2.00972e-10	1.78253	0.00394565	-2.00972e-10	1.88068
44853914	chr7:44853914:G:A	5.77859e-09	-2.00972e-10	-1.22804	0.000102289	-2.00972e-10	-1.20206	0.000182838	-2.00972e-10	-1.19109
44854031	chr7:44854031:C:G	6.35062e-09	-2.00972e-10	-1.13364	0.000113172	-2.00972e-10	-1.10095	0.000202921	-2.00972e-10	-1.08687
44854871	chr7:44854871:G:C	5.60478e-09	-2.00972e-10	-1.25857	9.88909e-05	-2.00972e-10	-1.23584	0.000176535	-2.00972e-10	-1.22617
44855162	chr7:44855162:GGC:G	1.30261e-09	-1.39638	-1.32144	1.46766e-05	-1.80247	-1.34114	2.57102e-05	-1.81899	-1.33381
44855285	chr7:44855285:G:A	5.28449e-09	-2.00972e-10	-1.31742	9.04342e-05	-2.00972e-10	-1.32524	0.000159462	-2.00972e-10	-1.32788
44855387	chr7:44855387:G:A	3.27717e-09	-1.79521	-3.49827e-10	5.90268e-05	-1.75187	-3.49827e-10	0.000104635	-1.74921	-3.49827e-10
44855760	chr7:44855760:G:A	5.61308e-09	-1.25709	-3.49827e-10	5.551e-05	-1.8133	-3.49827e-10	0.000100042	-1.7941	-3.49827e-10
44855932	chr7:44855932:T:C	8.76278e-09	-2.00972e-10	-0.811682	9.90847e-05	-2.00972e-10	-1.23389	0.000172039	-2.00972e-10	-1.25196
44855963	chr7:44855963:G:A	5.44477e-09	-2.00972e-10	-1.28754	9.6472e-05	-2.00972e-10	-1.26061	0.000171989	-2.00972e-10	-1.25226
44856263	chr7:44856263:A:G	8.58992e-09	-2.00972e-10	-0.831605	9.81738e-05	-2.00972e-10	-1.24312	0.000170597	-2.00972e-10	-1.26038
44856697	chr7:44856697:T:C	5.53004e-09	-2.00972e-10	-1.272	9.82605e-05	-2.00972e-10	-1.24224	0.00017531	-2.00972e-10	-1.23313
44856773	chr7:44856773:T:C	1.51199e-08	-2.00972e-10	-0.26618	0.000147246	-2.00972e-10	-0.83776	0.000252682	-2.00972e-10	-0.867555
44857823	chr7:44857823:G:A	0.0196037	14.9072	-1.0982	1.98313e-05	-1.51591	-1.32669	3.40318e-05	-1.55965	-1.31274
44857943	chr7:44857943:C:T	1.14996e-08	-2.00972e-10	-0.539884	0.000115471	-2.00972e-10	-1.08085	0.000198917	-2.00972e-10	-1.1068
44858152	chr7:44858152:G:A	0.0187889	14.0988	-0.332215	1.83005e-05	-1.67375	-1.24918	2.97495e-05	-1.73376	-1.27311
44858513	chr7:44858513:A:T	5.59977e-08	-2.00972e-10	1.04312	0.000904135	-2.00972e-10	0.977116	0.00173789	-2.00972e-10	1.06074
44858664	chr7:44858664:A:T	1.15002e-08	-2.00972e-10	-0.539833	0.000253484	-2.00972e-10	-0.294562	0.000479269	-2.00972e-10	-0.227424
44858677	chr7:44858677:C:T	1.2358e-07	-2.00972e-10	1.83469	0.00198126	-2.00972e-10	1.76163	0.00386298	-2.00972e-10	1.85951
44859610	chr7:44859610:TTC:T	2.14323e-07	2.68114	-0.295851	2.91131e-05	-1.547	-0.911676	4.7137e-05	-1.59971	-0.946914
44859669	chr7:44859669:C:T	3.41592e-08	0.548837	-3.49827e-10	0.000124413	-1.00626	-3.49827e-10	0.000195931	-1.12192	-3.49827e-10
44859777	chr7:44859777:T:A	1.32674e-09	-1.36545	-1.33402	1.44348e-05	-1.812	-1.34822	2.52724e-05	-1.82671	-1.34326
44860175	chr7:44860175:G:A	7.20261e-09	-2.00972e-10	-1.00775	0.000134784	-2.00972e-10	-0.92619	0.00024446	-2.00972e-10	-0.900632
44860866	chr7:44860866:T:C	5.98952e-09	-2.00972e-10	-1.19218	0.000115334	-2.00972e-10	-1.08203	0.000207445	-2.00972e-10	-1.06482
44861133	chr7:44861133:C:T	8.32115e-08	2.77518	-1.33599	1.38796e-05	-1.84763	-1.35181	2.44388e-05	-1.85171	-1.35181
44861436	chr7:44861436:T:C	5.55133e-09	-2.00972e-10	-1.26816	8.80059e-05	-2.00972e-10	-1.35246	0.000155943	-2.00972e-10	-1.35019
44861523	chr7:44861523:T:C	3.1679e-09	-1.82913	-3.49827e-10	6.2761e-05	-1.69053	-3.49827e-10	0.000117988	-1.62911	-3.49827e-10
44862204	chr7:44862204:A:G	6.36183e-09	-2.00972e-10	-1.13188	0.000113383	-2.00972e-10	-1.09909	0.000203311	-2.00972e-10	-1.08495
44862319	chr7:44862319:C:T	7.42868e-09	-2.00972e-10	-0.976846	0.000139474	-2.00972e-10	-0.891987	0.000253195	-2.00972e-10	-0.865526
44862339	chr7:44862339:C:T	5.95155e-09	-2.00972e-10	-1.19854	0.000106141	-2.00972e-10	-1.1651	0.00018885	-2.00972e-10	-1.15874
44862999	chr7:44862999:C:T	5.5372e-08	2.16286	-1.13097	1.54818e-05	-1.84817	-1.24203	2.76938e-05	-1.84133	-1.23714
44863077	chr7:44863077:C:A	1.2993e-09	-1.39901	-1.32136	1.46903e-05	-1.80159	-1.34108	2.57304e-05	-1.81828	-1.33374
44864614	chr7:44864614:T:G	5.84568e-09	-1.21649	-3.49827e-10	5.56033e-05	-1.81162	-3.49827e-10	0.000101079	-1.78378	-3.49827e-10
44864729	chr7:44864729:A:G	7.38282e-08	2.66832	-1.34877	1.46837e-05	-1.79726	-1.34586	2.5437e-05	-1.81769	-1.34579
44864886	chr7:44864886:GAGA:G	5.60443e-09	-2.00972e-10	-1.25864	9.88844e-05	-2.00972e-10	-1.23591	0.000176523	-2.00972e-10	-1.22623
44865056	chr7:44865056:G:A	8.6053e-09	-2.00972e-10	-0.829817	9.82468e-05	-2.00972e-10	-1.24238	0.000170711	-2.00972e-10	-1.25971
44865470	chr7:44865470:T:C	5.21033e-09	-2.00972e-10	-1.33155	8.93666e-05	-2.00972e-10	-1.33712	0.000157723	-2.00972e-10	-1.33884
44865611	chr7:44865611:G:A	5.10733e-09	-2.00972e-10	-1.35152	8.79922e-05	-2.00972e-10	-1.35261	0.000155535	-2.00972e-10	-1.35282
44865701	chr7:44865701:C:G	6.52662e-09	-2.00972e-10	-1.10631	9.4784e-05	-2.00972e-10	-1.27826	0.000169048	-2.00972e-10	-1.2695
44866799	chr7:44866799:G:A	3.34687e-09	-1.77417	-3.49827e-10	5.9476e-05	-1.74429	-3.49827e-10	0.000103258	-1.76246	-3.49827e-10
44866840	chr7:44866840:A:G	1.63277e-08	-2.00972e-10	-0.189333	0.000155237	-2.00972e-10	-0.784909	0.000266032	-2.00972e-10	-0.816071
44866951	chr7:44866951:C:A	5.23607e-09	-2.00972e-10	-1.32662	9.13262e-05	-2.00972e-10	-1.31542	0.00016174	-2.00972e-10	-1.31369
44866984	chr7:44866984:G:A	5.21818e-08	2.09921	-1.12667	1.55659e-05	-1.84582	-1.23896	2.78827e-05	-1.8377	-1.23398
44867145	chr7:44867145:T:C	5.94966e-09	-2.00972e-10	-1.19886	0.000106104	-2.00972e-10	-1.16544	0.000188784	-2.00972e-10	-1.15908
44868075	chr7:44868075:C:T	6.57414e-09	-2.00972e-10	-1.09905	9.32714e-05	-2.00972e-10	-1.29435	0.00016655	-2.00972e-10	-1.28439
44868253	chr7:44868253:C:T	6.74e-09	-2.00972e-10	-1.07413	0.000111983	-2.00972e-10	-1.11151	0.000197406	-2.00972e-10	-1.11442
44868471	chr7:44868471:C:T	5.43623e-09	-2.00972e-10	-1.28911	9.76493e-05	-2.00972e-10	-1.24848	0.000173668	-2.00972e-10	-1.24254
44868479	chr7:44868479:C:T	1.32763e-09	-1.37494	-1.32386	1.45561e-05	-1.80925	-1.34261	2.55208e-05	-1.8245	-1.33569
44868698	chr7:44868698:A:G	1.7839e-08	-2.00972e-10	-0.100808	0.000165229	-2.00972e-10	-0.722527	0.000282684	-2.00972e-10	-0.755357
44868783	chr7:44868783:A:G	5.17591e-09	-2.00972e-10	-1.33818	9.00231e-05	-2.00972e-10	-1.3298	0.000158704	-2.00972e-10	-1.33265
44869539	chr7:44869539:AT:A	5.6313e-09	-1.25385	-3.49827e-10	5.38264e-05	-1.8441	-3.49827e-10	9.65073e-05	-1.83007	-3.49827e-10
44869742	chr7:44869742:T:C	7.94085e-09	-2.00972e-10	-0.910174	9.48899e-05	-2.00972e-10	-1.27714	0.000165394	-2.00972e-10	-1.29135
44869898	chr7:44869898:G:A	5.41034e-09	-2.00972e-10	-1.29388	9.5745e-05	-2.00972e-10	-1.26817	0.000170632	-2.00972e-10	-1.26018
44870127	chr7:44870127:G:A	5.2944e-09	-2.00972e-10	-1.31554	9.05835e-05	-2.00972e-10	-1.32359	0.000159712	-2.00972e-10	-1.32631
44870253	chr7:44870253:TTTA:T	9.71812e-09	-2.00972e-10	-0.708203	0.000100931	-2.00972e-10	-1.21542	0.000174052	-2.00972e-10	-1.24033
44870335	chr7:44870335:T:A	5.89951e-09	-2.00972e-10	-1.20733	0.000107735	-2.00972e-10	-1.15018	0.00019214	-2.00972e-10	-1.14146
44870821	chr7:44870821:G:A	5.30264e-09	-2.00972e-10	-1.31399	9.07366e-05	-2.00972e-10	-1.3219	0.000159958	-2.00972e-10	-1.32478
44870867	chr7:44870867:A:G	3.2705e-09	-1.79725	-3.49827e-10	5.91919e-05	-1.74908	-3.49827e-10	0.000104931	-1.74639	-3.49827e-10
44872013	chr7:44872013:G:A	4.01697e-09	-1.59167	-3.49827e-10	5.38584e-05	-1.8435	-3.49827e-10	9.66389e-05	-1.8287	-3.49827e-10
44872470	chr7:44872470:G:A	3.76005e-08	0.644822	-3.49827e-10	0.000284665	-0.178549	-3.49827e-10	0.000462087	-0.263932	-3.49827e-10
44872519	chr7:44872519:G:A	5.28722e-09	-2.00972e-10	-1.3169	9.04757e-05	-2.00972e-10	-1.32478	0.000159531	-2.00972e-10	-1.32745
44872629	chr7:44872629:G:A	5.45399e-09	-2.00972e-10	-1.28585	9.66348e-05	-2.00972e-10	-1.25892	0.000172283	-2.00972e-10	-1.25055
44872653	chr7:44872653:G:A	5.49335e-09	-2.00972e-10	-1.27866	9.66076e-05	-2.00972e-10	-1.2592	0.000172303	-2.00972e-10	-1.25043
44874298	chr7:44874298:C:T	7.79467e-09	-2.00972e-10	-0.928755	0.000128727	-2.00972e-10	-0.972171	0.000226556	-2.00972e-10	-0.976694
44874535	chr7:44874535:A:G	8.98958e-09	-2.00972e-10	-0.786128	0.000167949	-2.00972e-10	-0.706203	0.000304939	-2.00972e-10	-0.679575
44874630	chr7:44874630:C:T	5.89993e-09	-2.00972e-10	-1.20725	8.83181e-05	-2.00972e-10	-1.34892	0.000155678	-2.00972e-10	-1.35189
44874636	chr7:44874636:A:AT	7.37797e-09	-2.00972e-10	-0.983696	0.000135436	-2.00972e-10	-0.921366	0.000240917	-2.00972e-10	-0.915235
44874652	chr7:44874652:T:C	1.34725e-09	-1.39698	-1.28714	1.50289e-05	-1.80231	-1.31758	2.6451e-05	-1.81885	-1.30554
44875300	chr7:44875300:T:G	7.13173e-08	-2.00972e-10	1.28494	0.00115373	-2.00972e-10	1.22089	0.00222954	-2.00972e-10	1.30986
44876158	chr7:44876158:T:C	5.60416e-09	-2.00972e-10	-1.25869	9.88791e-05	-2.00972e-10	-1.23596	0.000176513	-2.00972e-10	-1.22629
44877010	chr7:44877010:T:C	5.23868e-09	-2.00972e-10	-1.32612	9.17787e-05	-2.00972e-10	-1.31048	0.000162723	-2.00972e-10	-1.30764
44877441	chr7:44877441:A:G	0.0123767	13.676	-0.326824	1.76133e-05	-1.71381	-1.2474	2.88572e-05	-1.7658	-1.27152
44878388	chr7:44878388:A:G	5.53294e-09	-2.00972e-10	-1.27147	9.83035e-05	-2.00972e-10	-1.2418	0.000175387	-2.00972e-10	-1.23269
44878607	chr7:44878607:C:T	5.92942e-09	-2.00972e-10	-1.20227	8.83945e-05	-2.00972e-10	-1.34805	0.000155749	-2.00972e-10	-1.35144
44879127	chr7:44879127:G:A	3.1994e-09	-1.81923	-3.49827e-10	6.74847e-05	-1.61796	-3.49827e-10	0.00011856	-1.62427	-3.49827e-10
44879287	chr7:44879287:A:AG	5.24159e-09	-2.00972e-10	-1.32557	9.16538e-05	-2.00972e-10	-1.31184	0.000163044	-2.00972e-10	-1.30566
44879289	chr7:44879289:A:C	5.24544e-09	-2.00972e-10	-1.32483	9.1736e-05	-2.00972e-10	-1.31095	0.000163201	-2.00972e-10	-1.3047
44879601	chr7:44879601:G:A	5.83703e-09	-2.00972e-10	-1.21797	8.83123e-05	-2.00972e-10	-1.34898	0.000155691	-2.00972e-10	-1.35181
44880212	chr7:44880212:A:AACAT	8.67236e-09	-0.822054	-3.49827e-10	0.000417656	0.204796	-3.49827e-10	0.000700032	0.15144	-3.49827e-10
44880665	chr7:44880665:ATTGTT:A	5.42648e-09	-2.00972e-10	-1.2909	9.60925e-05	-2.00972e-10	-1.26455	0.000171268	-2.00972e-10	-1.25645
44880721	chr7:44880721:T:C	5.28926e-09	-2.00972e-10	-1.31652	9.05063e-05	-2.00972e-10	-1.32444	0.000159583	-2.00972e-10	-1.32712
44882190	chr7:44882190:T:A	6.51114e-08	-2.00972e-10	1.1939	0.00105487	-2.00972e-10	1.13131	0.00203494	-2.00972e-10	1.21854
44883239	chr7:44883239:A:G	1.80632e-08	-2.00972e-10	-0.0883198	0.000268206	-2.00972e-10	-0.238107	0.000465282	-2.00972e-10	-0.257043
44884285	chr7:44884285:T:G	2.16311e-08	0.0919371	-3.49827e-10	6.9402e-05	-1.58995	-3.49827e-10	0.000114055	-1.66301	-3.49827e-10
44885028	chr7:44885028:A:C	1.62059e-08	-2.00972e-10	-0.196818	0.00015485	-2.00972e-10	-0.787404	0.000265489	-2.00972e-10	-0.818111
44885600	chr7:44885600:C:T	7.6379e-09	-0.949072	-3.49827e-10	7.32647e-05	-1.53578	-3.49827e-10	0.000129343	-1.53722	-3.49827e-10
44885782	chr7:44885782:C:T	6.75406e-09	-2.00972e-10	-1.07205	0.000119883	-2.00972e-10	-1.04335	0.00021322	-2.00972e-10	-1.03736
44885890	chr7:44885890:C:T	1.55019e-08	-2.00972e-10	-0.241233	0.000149704	-2.00972e-10	-0.8212	0.000256828	-2.00972e-10	-0.85128
44886075	chr7:44886075:G:T	1.26733e-09	-1.42354	-1.32174	1.48124e-05	-1.79308	-1.34132	2.59043e-05	-1.81124	-1.33404
44886297	chr7:44886297:G:A	0.0132129	13.717	-0.302511	1.78301e-05	-1.70953	-1.23944	2.91561e-05	-1.76249	-1.26453
44888103	chr7:44888103:G:A	1.11609e-09	-1.58732	-1.28504	1.78071e-05	-1.7164	-1.23387	3.05692e-05	-1.7432	-1.23649
44888157	chr7:44888157:T:G	1.27981e-09	-1.41006	-1.32542	1.45818e-05	-1.80653	-1.34356	2.55493e-05	-1.82211	-1.33697
44888353	chr7:44888353:T:C	1.51002e-09	-1.26373	-1.30634	1.42526e-05	-1.8297	-1.34322	2.50038e-05	-1.8372	-1.34346
44888941	chr7:44888941:T:C	5.18385e-09	-2.00972e-10	-1.33665	8.87152e-05	-2.00972e-10	-1.34443	0.000156701	-2.00972e-10	-1.34534
44889036	chr7:44889036:G:A	1.20316e-08	-2.00972e-10	-0.49466	0.000202189	-2.00972e-10	-0.520659	0.000376209	-2.00972e-10	-0.46954
44889113	chr7:44889113:T:C	0.0130917	14.1334	-0.728127	2.54763e-05	-1.28029	-1.31183	3.96289e-05	-1.39353	-1.3266
44889302	chr7:44889302:G:A	5.73595e-09	-2.00972e-10	-1.23544	0.000100136	-2.00972e-10	-1.22333	0.00017765	-2.00972e-10	-1.21987
44889502	chr7:44889502:G:A	2.68856e-08	-2.00972e-10	0.309396	0.000392088	-2.00972e-10	0.141624	0.00067773	-2.00972e-10	0.119064
44889644	chr7:44889644:G:A	5.22603e-09	-2.00972e-10	-1.32854	8.88325e-05	-2.00972e-10	-1.34311	0.000156724	-2.00972e-10	-1.3452
44889800	chr7:44889800:C:T	6.73261e-09	-2.00972e-10	-1.07523	0.000120722	-2.00972e-10	-1.03637	0.000214754	-2.00972e-10	-1.03019
44890509	chr7:44890509:G:A	9.84848e-09	-2.00972e-10	-0.694877	0.000180393	-2.00972e-10	-0.634725	0.000321964	-2.00972e-10	-0.625247
44891467	chr7:44891467:A:G	9.62349e-10	-1.75045	-1.27012	2.05815e-05	-1.58651	-1.21896	3.44253e-05	-1.63585	-1.22504
44892070	chr7:44892070:G:T	1.07688e-09	-1.69964	-1.20849	2.08316e-05	-1.65452	-1.13887	3.50939e-05	-1.69627	-1.14539
44892214	chr7:44892214:G:C	5.38455e-09	-1.29866	-3.49827e-10	5.85278e-05	-1.76036	-3.49827e-10	0.000100485	-1.78968	-3.49827e-10
44892402	chr7:44892402:T:C	6.17842e-09	-2.00972e-10	-1.16113	0.00011152	-2.00972e-10	-1.11566	0.00019982	-2.00972e-10	-1.10227
44892939	chr7:44892939:C:A	0.00731707	13.4485	-0.62497	2.35788e-05	-1.38747	-1.28204	3.6964e-05	-1.48779	-1.30195
44892986	chr7:44892986:A:G	1.1259e-08	-2.00972e-10	-0.561026	0.000189339	-2.00972e-10	-0.586322	0.000351738	-2.00972e-10	-0.5368
44893406	chr7:44893406:C:T	1.12833e-08	-2.00972e-10	-0.558872	0.000189706	-2.00972e-10	-0.584387	0.000352445	-2.00972e-10	-0.534791
44894922	chr7:44894922:G:A	8.62056e-08	2.30282	-0.82828	2.12971e-05	-1.85014	-0.921145	3.8175e-05	-1.85214	-0.905366
44895164	chr7:44895164:G:A	9.58744e-10	-1.67256	-1.35177	1.64723e-05	-1.68631	-1.34187	2.78433e-05	-1.72543	-1.34766
44895170	chr7:44895170:G:A	3.34437e-09	-1.77492	-3.49827e-10	5.37211e-05	-1.84606	-3.49827e-10	9.54291e-05	-1.8413	-3.49827e-10
44895556	chr7:44895556:C:A	1.1572e-08	-2.00972e-10	-0.533605	0.000194709	-2.00972e-10	-0.558355	0.000362047	-2.00972e-10	-0.507913
44895952	chr7:44895952:A:G	3.44595e-09	-1.745	-3.49827e-10	5.79596e-05	-1.77012	-3.49827e-10	0.00010477	-1.74792	-3.49827e-10
44896103	chr7:44896103:A:G	2.31185e-07	3.16569	-0.704668	2.3904e-05	-1.79522	-0.8606	4.17141e-05	-1.80925	-0.859599
44896110	chr7:44896110:TATAGAA:T	5.10165e-09	-2.00972e-10	-1.35263	8.86402e-05	-2.00972e-10	-1.34528	0.000156972	-2.00972e-10	-1.34362
44896208	chr7:44896208:A:C	5.18562e-09	-2.00972e-10	-1.3363	0.000103803	-2.00972e-10	-1.18736	0.000189065	-2.00972e-10	-1.1576
44896246	chr7:44896246:A:G	1.08676e-08	-2.00972e-10	-0.596411	0.000183069	-2.00972e-10	-0.619999	0.00033973	-2.00972e-10	-0.571535
44896470	chr7:44896470:G:A	0.00822326	13.8841	-0.943836	4.17892e-05	-0.74898	-1.34824	6.87117e-05	-0.818115	-1.35165
44896511	chr7:44896511:G:A	4.61473e-09	-1.45294	-3.49827e-10	5.71249e-05	-1.78462	-3.49827e-10	9.98084e-05	-1.79643	-3.49827e-10
44897317	chr7:44897317:A:G	9.02615e-10	-1.74796	-1.33669	1.65955e-05	-1.67167	-1.34906	2.77183e-05	-1.73537	-1.34222
44897753	chr7:44897753:C:T	1.08639e-08	-2.00972e-10	-0.596753	0.000182999	-2.00972e-10	-0.62038	0.000339691	-2.00972e-10	-0.57165
44898238	chr7:44898238:A:G	7.90732e-09	-2.00972e-10	-0.914406	0.000144161	-2.00972e-10	-0.858929	0.000259369	-2.00972e-10	-0.841434
44898712	chr7:44898712:A:C	5.15101e-09	-2.00972e-10	-1.343	0.000101596	-2.00972e-10	-1.20886	0.000184789	-2.00972e-10	-1.18047
44898798	chr7:44898798:ATT:A	1.00313e-08	-2.00972e-10	-0.67648	0.000162773	-2.00972e-10	-0.737507	0.000293812	-2.00972e-10	-0.716744
44898820	chr7:44898820:G:A	6.18938e-09	-2.00972e-10	-1.15936	0.000103727	-2.00972e-10	-1.1881	0.000183852	-2.00972e-10	-1.18556
44898979	chr7:44898979:T:C	1.28727e-08	-0.427088	-3.49827e-10	0.000561013	0.499881	-3.49827e-10	0.00120666	0.695927	-3.49827e-10
44899266	chr7:44899266:T:C	6.10085e-09	-2.00972e-10	-1.17377	9.98015e-05	-2.00972e-10	-1.22668	0.000175074	-2.00972e-10	-1.23448
44899394	chr7:44899394:A:G	5.25148e-09	-2.00972e-10	-1.32369	8.95531e-05	-2.00972e-10	-1.33503	0.000158129	-2.00972e-10	-1.33627
44899547	chr7:44899547:T:A	1.28754e-08	-2.00972e-10	-0.426874	0.000192464	-2.00972e-10	-0.569953	0.000340641	-2.00972e-10	-0.568858
44899592	chr7:44899592:C:T	0.00620225	13.9048	-1.24658	4.66907e-05	-0.698338	-1.28798	7.77776e-05	-0.776855	-1.26898
44900646	chr7:44900646:G:T	5.92201e-09	-1.20352	-3.49827e-10	6.397e-05	-1.67145	-3.49827e-10	0.000112974	-1.67253	-3.49827e-10
44900657	chr7:44900657:T:C	6.60414e-09	-2.00972e-10	-1.0945	0.000103938	-2.00972e-10	-1.18606	0.000184899	-2.00972e-10	-1.17988
44900741	chr7:44900741:C:T	3.101e-09	-1.85047	-3.49827e-10	8.32052e-05	-1.40855	-3.49827e-10	0.000135999	-1.48704	-3.49827e-10
44900828	chr7:44900828:G:A	9.41565e-10	-1.72403	-1.31837	1.6291e-05	-1.70091	-1.33834	2.75021e-05	-1.75875	-1.32667
44900849	chr7:44900849:G:A	5.19206e-09	-2.00972e-10	-1.33506	8.83355e-05	-2.00972e-10	-1.34872	0.000155938	-2.00972e-10	-1.35023
44901537	chr7:44901537:G:A	5.35443e-09	-2.00972e-10	-1.30427	9.2722e-05	-2.00972e-10	-1.30026	0.000164243	-2.00972e-10	-1.29834
44901735	chr7:44901735:T:C	2.7684e-08	-2.00972e-10	0.338661	0.00043664	-2.00972e-10	0.249247	0.000807319	-2.00972e-10	0.294033
44901939	chr7:44901939:A:G	5.9278e-09	-2.00972e-10	-1.20254	8.80561e-05	-2.00972e-10	-1.35189	0.00015634	-2.00972e-10	-1.34765
44902199	chr7:44902199:T:C	5.10095e-09	-2.00972e-10	-1.35277	8.79867e-05	-2.00972e-10	-1.35268	0.000155617	-2.00972e-10	-1.35229
44902296	chr7:44902296:G:A	5.17846e-09	-2.00972e-10	-1.33769	9.22935e-05	-2.00972e-10	-1.30489	0.000164341	-2.00972e-10	-1.29774
44902490	chr7:44902490:T:G	5.10071e-09	-2.00972e-10	-1.35282	8.81476e-05	-2.00972e-10	-1.35085	0.000156006	-2.00972e-10	-1.34979
44902519	chr7:44902519:A:G	5.53997e-09	-1.27021	-3.49827e-10	6.17444e-05	-1.70686	-3.49827e-10	0.000106465	-1.73187	-3.49827e-10
44902523	chr7:44902523:T:C	5.8135e-09	-1.22201	-3.49827e-10	6.29649e-05	-1.68728	-3.49827e-10	0.000108364	-1.71419	-3.49827e-10
44902945	chr7:44902945:C:T	9.49953e-09	-0.730952	-3.49827e-10	7.49383e-05	-1.5132	-3.49827e-10	0.000119766	-1.61414	-3.49827e-10
44903381	chr7:44903381:A:C	2.73272e-09	-1.5807	-0.396194	3.8339e-05	-1.83925	-0.344143	7.25946e-05	-1.8447	-0.270094
44903673	chr7:44903673:T:C	5.19464e-09	-2.00972e-10	-1.33457	8.84834e-05	-2.00972e-10	-1.34705	0.000156244	-2.00972e-10	-1.34827
44904504	chr7:44904504:G:A	1.06749e-08	-2.00972e-10	-0.614296	0.000177168	-2.00972e-10	-0.652764	0.000323762	-2.00972e-10	-0.619677
44904661	chr7:44904661:T:C	2.02885e-09	-1.37046	-0.904271	2.27857e-05	-1.84656	-0.857168	4.20511e-05	-1.84125	-0.819546
44905138	chr7:44905138:AG:A	3.9857e-09	-1.59948	-3.49827e-10	6.01378e-05	-1.73322	-3.49827e-10	0.000103168	-1.76333	-3.49827e-10
44906018	chr7:44906018:T:C	5.41607e-09	-1.29282	-3.49827e-10	5.38381e-05	-1.84388	-3.49827e-10	9.71038e-05	-1.82391	-3.49827e-10
44906233	chr7:44906233:C:A	1.29479e-08	-2.00972e-10	-0.421259	0.000217727	-2.00972e-10	-0.446621	0.000406303	-2.00972e-10	-0.392586
44906360	chr7:44906360:T:G	3.50359e-09	-1.49049	-0.237915	4.4489e-05	-1.85148	-0.183137	8.50943e-05	-1.85254	-0.103385
44906642	chr7:44906642:T:C	4.57502e-09	-1.83848	0.376894	9.81283e-05	-1.85132	0.60773	0.00018627	-1.85242	0.679931
44906761	chr7:44906761:G:A	2.05864e-09	-1.83523	-0.42492	4.20676e-05	-1.84873	-0.24185	7.84087e-05	-1.851	-0.186755
44906874	chr7:44906874:T:C	1.04039e-08	-2.00972e-10	-0.64001	0.000172686	-2.00972e-10	-0.678387	0.000315328	-2.00972e-10	-0.646072
44906946	chr7:44906946:T:G	5.45489e-09	-2.00972e-10	-1.28568	9.62187e-05	-2.00972e-10	-1.26324	0.000171124	-2.00972e-10	-1.2573
44907010	chr7:44907010:ACATTATTG:A	1.40117e-09	-1.33712	-1.30776	1.52808e-05	-1.75102	-1.35224	2.73726e-05	-1.74252	-1.34763
44907217	chr7:44907217:T:C	3.53078e-08	0.803297	-0.221386	7.06148e-05	-1.23752	-0.335104	0.000116343	-1.31955	-0.323591
44907303	chr7:44907303:G:A	1.7197e-08	-2.00972e-10	-0.137458	0.000387202	-2.00972e-10	0.129084	0.000753205	-2.00972e-10	0.224652
44907890	chr7:44907890:C:T	1.25317e-09	-1.82623	-0.930293	2.85173e-05	-1.80121	-0.678144	5.10946e-05	-1.81473	-0.651272
44908339	chr7:44908339:T:C	5.20989e-09	-1.33164	-3.49827e-10	5.36169e-05	-1.848	-3.49827e-10	9.6329e-05	-1.83192	-3.49827e-10
44908611	chr7:44908611:A:G	1.31859e-08	-2.00972e-10	-0.403047	0.00021623	-2.00972e-10	-0.453519	0.000396151	-2.00972e-10	-0.41789
44909306	chr7:44909306:C:T	5.8968e-09	-1.20779	-3.49827e-10	5.58275e-05	-1.8076	-3.49827e-10	0.000103311	-1.76194	-3.49827e-10
44909354	chr7:44909354:T:C	2.44475e-09	-0.786259	-1.30199	1.58855e-05	-1.83347	-1.23099	2.89018e-05	-1.82936	-1.20642
44910002	chr7:44910002:G:A	8.71874e-09	-2.00972e-10	-0.81672	0.000147125	-2.00972e-10	-0.838579	0.000257762	-2.00972e-10	-0.84765
44910199	chr7:44910199:C:T	9.26399e-09	0.171516	-0.927576	4.0189e-05	-1.21191	-0.924362	6.65359e-05	-1.27481	-0.927131
44910770	chr7:44910770:C:T	9.17526e-09	-2.00972e-10	-0.765684	0.000147801	-2.00972e-10	-0.833992	0.00025751	-2.00972e-10	-0.848629
44910816	chr7:44910816:C:T	1.25057e-09	-1.64489	-1.1137	2.0606e-05	-1.75273	-1.05155	3.43841e-05	-1.79382	-1.06827
44910999	chr7:44910999:A:C	3.73184e-08	-2.00972e-10	0.637293	0.000899881	-2.00972e-10	0.9724	0.00179596	-2.00972e-10	1.09361
44911438	chr7:44911438:A:G	5.7299e-09	-2.00972e-10	-1.2365	0.000108959	-2.00972e-10	-1.13889	0.000195652	-2.00972e-10	-1.12335
44912304	chr7:44912304:G:A	1.09009e-08	0.30073	-0.894076	4.49267e-05	-1.13734	-0.887489	7.4112e-05	-1.20353	-0.89058
44912505	chr7:44912505:G:A	3.19616e-09	-0.787091	-1.03315	2.24943e-05	-1.83619	-0.880411	4.17874e-05	-1.83261	-0.834485
44913470	chr7:44913470:C:T	7.73822e-09	-0.936023	-3.49827e-10	6.6427e-05	-1.63376	-3.49827e-10	0.000117325	-1.63474	-3.49827e-10
44913808	chr7:44913808:C:G	1.11365e-09	-1.52282	-1.35173	1.43213e-05	-1.82497	-1.34314	2.4641e-05	-1.84564	-1.34963
44914023	chr7:44914023:C:G	8.35129e-09	-2.00972e-10	-0.859778	0.00014113	-2.00972e-10	-0.880182	0.000247388	-2.00972e-10	-0.888729
44914260	chr7:44914260:G:A	9.63759e-09	-2.00972e-10	-0.716524	0.000162431	-2.00972e-10	-0.739609	0.000284505	-2.00972e-10	-0.748935
44914263	chr7:44914263:G:C	3.09448e-09	-1.85257	-3.49827e-10	5.38862e-05	-1.84299	-3.49827e-10	9.48958e-05	-1.84691	-3.49827e-10
44914374	chr7:44914374:G:A	1.02728e-08	0.693559	-1.34626	3.6435e-05	-0.885691	-1.34864	5.97606e-05	-0.959351	-1.34999
44914403	chr7:44914403:G:A	1.22127e-08	0.86077	-1.34049	4.07295e-05	-0.779285	-1.34362	6.64648e-05	-0.857341	-1.34567
44914438	chr7:44914438:C:A	1.2346e-08	0.546517	-1.01538	4.4633e-05	-0.990499	-1.04089	7.34065e-05	-1.06222	-1.04145
44914515	chr7:44914515:A:C	1.40717e-08	-2.00972e-10	-0.33803	0.000236409	-2.00972e-10	-0.364298	0.00044223	-2.00972e-10	-0.307855
44914894	chr7:44914894:T:C	1.10723e-08	-2.00972e-10	-0.577751	0.000173775	-2.00972e-10	-0.6721	0.000312167	-2.00972e-10	-0.656147
44915026	chr7:44915026:A:AAAAT	2.83512e-08	0.362476	-3.49827e-10	0.000213204	-0.467614	-3.49827e-10	0.000255143	-0.857861	-3.49827e-10
44915187	chr7:44915187:G:A	8.15899e-06	6.57518	-0.550495	9.03208e-05	-0.662784	-0.663711	0.000138942	-0.819683	-0.645947
44915517	chr7:44915517:G:A	3.64733e-09	-0.560921	-1.12728	2.06477e-05	-1.79909	-1.00317	3.81948e-05	-1.79288	-0.964109
44915648	chr7:44915648:T:A	2.63014e-09	-0.688176	-1.32698	1.54779e-05	-1.8184	-1.27204	2.80859e-05	-1.81289	-1.25153
44915903	chr7:44915903:T:C	5.99613e-09	-2.00972e-10	-1.19108	0.000108428	-2.00972e-10	-1.14377	0.00019303	-2.00972e-10	-1.13684
44916196	chr7:44916196:C:T	2.0791e-06	5.82202	-1.16452	3.9209e-05	-0.826425	-1.33453	6.23847e-05	-0.925438	-1.34093
44916348	chr7:44916348:G:A	5.91319e-09	-2.00972e-10	-1.20501	0.000104137	-2.00972e-10	-1.18415	0.000185757	-2.00972e-10	-1.17524
44916533	chr7:44916533:C:T	3.81993e-06	6.09379	-0.827993	6.09229e-05	-0.8128	-0.907453	9.49044e-05	-0.955347	-0.891469
44916594	chr7:44916594:C:T	1.01183e-08	-0.667849	-3.49827e-10	9.15307e-05	-1.31319	-3.49827e-10	0.000169091	-1.26925	-3.49827e-10
44917156	chr7:44917156:G:C	6.00364e-09	-2.00972e-10	-1.18983	0.000108574	-2.00972e-10	-1.14243	0.000193291	-2.00972e-10	-1.13549
44917267	chr7:44917267:C:A	7.99157e-09	-2.00972e-10	-0.903808	0.000149171	-2.00972e-10	-0.824769	0.000267488	-2.00972e-10	-0.810611
44917321	chr7:44917321:C:T	5.33947e-09	-1.30707	-3.49827e-10	5.37685e-05	-1.84517	-3.49827e-10	9.68869e-05	-1.82614	-3.49827e-10
44917862	chr7:44917862:A:G	8.02981e-09	-2.00972e-10	-0.899033	0.000149929	-2.00972e-10	-0.819702	0.000268882	-2.00972e-10	-0.805414
44917919	chr7:44917919:G:A	3.54727e-09	-0.497562	-1.21845	1.59594e-05	-1.80351	-1.2563	2.81748e-05	-1.79928	-1.26198
44918357	chr7:44918357:C:G	7.21535e-09	-2.00972e-10	-1.00598	0.000119952	-2.00972e-10	-1.04277	0.000209709	-2.00972e-10	-1.05396
44918646	chr7:44918646:G:A	4.96569e-09	-1.68997	0.310328	9.45858e-05	-1.73043	0.450073	0.000157049	-1.78816	0.44503
44918872	chr7:44918872:C:T	8.00655e-08	-2.00972e-10	1.40065	0.00124595	-2.00972e-10	1.29779	0.00217812	-2.00972e-10	1.28653
44919217	chr7:44919217:T:C	1.437e-09	-1.47338	-1.14626	2.09763e-05	-1.77879	-1.00768	3.73148e-05	-1.79815	-0.98214
44919265	chr7:44919265:A:G	5.34574e-09	-2.00972e-10	-1.30589	9.41761e-05	-2.00972e-10	-1.2847	0.000167603	-2.00972e-10	-1.27809
44920307	chr7:44920307:T:A	3.36145e-08	-2.00972e-10	0.532764	0.000796143	-2.00972e-10	0.849917	0.00158634	-2.00972e-10	0.969499
44920324	chr7:44920324:A:G	3.89754e-09	-0.498781	-1.12307	2.14915e-05	-1.78519	-0.977014	3.97905e-05	-1.77838	-0.937679
44920337	chr7:44920337:A:G	4.18454e-06	6.22281	-0.865854	6.05519e-05	-0.780228	-0.946134	9.38896e-05	-0.92674	-0.930826
44920790	chr7:44920790:G:C	5.34579e-09	-2.00972e-10	-1.30589	9.41767e-05	-2.00972e-10	-1.28469	0.000167604	-2.00972e-10	-1.27808
44920815	chr7:44920815:A:G	1.47175e-06	5.48573	-1.17372	3.46687e-05	-0.945157	-1.33887	5.55128e-05	-1.03873	-1.34435
44921377	chr7:44921377:C:T	2.09637e-08	0.0606	-3.49827e-10	8.05459e-05	-1.44104	-3.49827e-10	0.000149	-1.39574	-3.49827e-10
44921557	chr7:44921557:CAAAG:C	1.44116e-06	5.28586	-0.994847	3.47233e-05	-1.01548	-1.26697	5.52804e-05	-1.10571	-1.28156
44921645	chr7:44921645:T:TC	1.59631e-06	5.37264	-0.979384	3.60285e-05	-0.986083	-1.25947	5.72445e-05	-1.07769	-1.27466
44921808	chr7:44921808:T:G	4.53465e-09	-1.47045	-3.49827e-10	5.91597e-05	-1.74962	-3.49827e-10	0.000102398	-1.77082	-3.49827e-10
44921946	chr7:44921946:A:G	1.49322e-08	-2.00972e-10	-0.278678	0.000250782	-2.00972e-10	-0.305278	0.000469866	-2.00972e-10	-0.247239
44922517	chr7:44922517:C:T	1.70566e-08	-0.145658	-3.49827e-10	7.36671e-05	-1.53031	-3.49827e-10	0.000135417	-1.49133	-3.49827e-10
44922733	chr7:44922733:G:A	5.22821e-09	-2.00972e-10	-1.32813	8.93428e-05	-2.00972e-10	-1.33738	0.000157637	-2.00972e-10	-1.33939
44923395	chr7:44923395:A:G	8.42301e-07	5.0335	-1.27956	3.05733e-05	-1.06713	-1.3426	4.95599e-05	-1.16326	-1.33325
44923791	chr7:44923791:C:T	2.60282e-09	-1.69336	-0.332238	3.69986e-05	-1.80638	-0.412605	6.9388e-05	-1.82955	-0.33042
44923869	chr7:44923869:C:T	1.28913e-08	-2.00972e-10	-0.425646	0.000219528	-2.00972e-10	-0.438382	0.00038522	-2.00972e-10	-0.445872
44923884	chr7:44923884:A:T	1.24551e-08	-2.00972e-10	-0.460063	0.000212146	-2.00972e-10	-0.472588	0.000372315	-2.00972e-10	-0.479945
44924032	chr7:44924032:T:C	1.28933e-08	-2.00972e-10	-0.425488	0.000219556	-2.00972e-10	-0.438255	0.000385267	-2.00972e-10	-0.44575
44924158	chr7:44924158:T:C	6.3713e-09	-2.00972e-10	-1.13039	0.000112668	-2.00972e-10	-1.10542	0.000201362	-2.00972e-10	-1.09458
44924267	chr7:44924267:G:T	1.24388e-09	-1.43358	-1.33037	1.67298e-05	-1.76229	-1.25038	2.96991e-05	-1.77962	-1.22895
44924517	chr7:44924517:G:A	6.72028e-09	-2.00972e-10	-1.07706	0.000123795	-2.00972e-10	-1.01124	0.00022172	-2.00972e-10	-0.99827
44924675	chr7:44924675:A:T	4.25739e-09	-1.53354	-3.49827e-10	5.36688e-05	-1.84703	-3.49827e-10	9.43599e-05	-1.85257	-3.49827e-10
44924782	chr7:44924782:C:T	4.78473e-07	4.11703	-0.928621	2.92241e-05	-1.22899	-1.22587	4.6298e-05	-1.32057	-1.24401
44924822	chr7:44924822:G:A	5.33338e-09	-2.00972e-10	-1.30821	9.30851e-05	-2.00972e-10	-1.29635	0.00016548	-2.00972e-10	-1.29083
44924829	chr7:44924829:A:G	6.6782e-09	-2.00972e-10	-1.08335	0.000122935	-2.00972e-10	-1.01821	0.000220159	-2.00972e-10	-1.00534
44925191	chr7:44925191:G:A	1.42026e-08	-2.00972e-10	-0.328773	0.000238544	-2.00972e-10	-0.355311	0.000446199	-2.00972e-10	-0.298921
44925311	chr7:44925311:G:A	1.15526e-09	-1.5116	-1.32627	1.47958e-05	-1.78329	-1.35223	2.57254e-05	-1.79931	-1.3529
44925608	chr7:44925608:TAG:T	4.48759e-08	0.821706	-3.49827e-10	0.000303664	-0.113941	-3.49827e-10	0.000485393	-0.214727	-3.49827e-10
44926111	chr7:44926111:C:T	3.50704e-07	4.13886	-1.26111	2.57054e-05	-1.23389	-1.34927	4.16596e-05	-1.32711	-1.34305
44926504	chr7:44926504:G:C	5.39276e-09	-2.00972e-10	-1.29714	9.51818e-05	-2.00972e-10	-1.27407	0.000169459	-2.00972e-10	-1.26707
44926699	chr7:44926699:A:G	4.34899e-09	-1.51225	-3.49827e-10	5.342e-05	-1.85168	-3.49827e-10	9.52128e-05	-1.84357	-3.49827e-10
44927061	chr7:44927061:G:A	5.81226e-09	-2.00972e-10	-1.22223	0.000104647	-2.00972e-10	-1.17927	0.0001862	-2.00972e-10	-1.17287
44927172	chr7:44927172:C:T	1.26771e-09	-1.39839	-1.34659	1.53074e-05	-1.75298	-1.34855	2.66606e-05	-1.77231	-1.34419
44927421	chr7:44927421:G:GGA	1.27526e-08	-2.00972e-10	-0.436457	0.000217205	-2.00972e-10	-0.44902	0.00038117	-2.00972e-10	-0.456441
44927551	chr7:44927551:C:T	2.59301e-09	-0.680898	-1.34848	1.44318e-05	-1.81193	-1.34849	2.58416e-05	-1.80546	-1.34224
44927581	chr7:44927581:C:T	6.08201e-09	-2.00972e-10	-1.17686	0.000110407	-2.00972e-10	-1.12569	0.000197176	-2.00972e-10	-1.11559
44927912	chr7:44927912:A:AG	5.23284e-09	-2.00972e-10	-1.32724	9.17825e-05	-2.00972e-10	-1.31044	0.000162935	-2.00972e-10	-1.30633
44928008	chr7:44928008:C:G	5.59215e-09	-2.00972e-10	-1.26083	9.91943e-05	-2.00972e-10	-1.23278	0.000177056	-2.00972e-10	-1.22322
44928131	chr7:44928131:G:A	5.96311e-09	-2.00972e-10	-1.1966	9.01376e-05	-2.00972e-10	-1.32852	0.000160464	-2.00972e-10	-1.32162
44928230	chr7:44928230:A:G	2.4661e-09	-0.732986	-1.34657	1.4281e-05	-1.82086	-1.35008	2.55269e-05	-1.81515	-1.34481
44928277	chr7:44928277:A:G	1.59361e-06	5.06442	-0.672855	4.196e-05	-1.02073	-1.07241	6.57117e-05	-1.11627	-1.09814
44928490	chr7:44928490:C:G	1.285e-09	-1.38039	-1.35104	1.55428e-05	-1.74417	-1.3421	2.71022e-05	-1.7644	-1.33567
44928577	chr7:44928577:A:G	5.46242e-09	-2.00972e-10	-1.2843	9.66163e-05	-2.00972e-10	-1.25911	0.00017212	-2.00972e-10	-1.25149
44928597	chr7:44928597:A:G	2.73694e-09	-0.628274	-1.34708	1.45669e-05	-1.80145	-1.34966	2.60838e-05	-1.79424	-1.34413
44928716	chr7:44928716:C:T	5.55506e-09	-2.00972e-10	-1.26749	0.000100181	-2.00972e-10	-1.22288	0.000178303	-2.00972e-10	-1.2162
44928778	chr7:44928778:C:T	1.59845e-08	-2.00972e-10	-0.210575	0.000268207	-2.00972e-10	-0.238102	0.00050367	-2.00972e-10	-0.177764
44928932	chr7:44928932:TA:T	3.54156e-06	6.05452	-0.86439	5.84278e-05	-0.824423	-0.937647	9.10776e-05	-0.966547	-0.921426
44928970	chr7:44928970:T:C	5.36728e-09	-2.00972e-10	-1.30187	9.46477e-05	-2.00972e-10	-1.2797	0.000168474	-2.00972e-10	-1.2729
44930092	chr7:44930092:T:C	2.83434e-09	-0.589467	-1.35092	1.48206e-05	-1.79224	-1.34161	2.66427e-05	-1.78451	-1.33266
44930216	chr7:44930216:T:G	2.85702e-09	-0.581416	-1.351	1.48437e-05	-1.79085	-1.34143	2.6692e-05	-1.78293	-1.33239
44930407	chr7:44930407:G:A	6.05464e-09	-2.00972e-10	-1.18137	0.000109898	-2.00972e-10	-1.13031	0.00019628	-2.00972e-10	-1.12014
44930513	chr7:44930513:G:A	1.32214e-09	-1.65778	-1.04517	2.05035e-05	-1.71805	-1.09122	3.34616e-05	-1.78202	-1.10727
44930516	chr7:44930516:T:G	6.04746e-09	-2.00972e-10	-1.18256	0.00010921	-2.00972e-10	-1.13659	0.000193749	-2.00972e-10	-1.13312
44931220	chr7:44931220:C:T	5.33516e-09	-2.00972e-10	-1.30787	9.39674e-05	-2.00972e-10	-1.28691	0.000167206	-2.00972e-10	-1.28046
44931738	chr7:44931738:G:A	4.02509e-06	6.56767	-1.24956	5.1502e-05	-0.608904	-1.27934	7.80714e-05	-0.764131	-1.27793
44931909	chr7:44931909:C:T	5.67699e-09	-2.00972e-10	-1.24577	0.000101827	-2.00972e-10	-1.20659	0.000181095	-2.00972e-10	-1.20067
44932785	chr7:44932785:A:AG	6.35211e-09	-2.00972e-10	-1.13341	0.000105619	-2.00972e-10	-1.17002	0.000185117	-2.00972e-10	-1.1787
44933293	chr7:44933293:C:T	5.39796e-09	-2.00972e-10	-1.29617	9.32503e-05	-2.00972e-10	-1.29457	0.000166029	-2.00972e-10	-1.28753
44933410	chr7:44933410:A:G	1.60928e-08	-2.00972e-10	-0.20382	0.000270006	-2.00972e-10	-0.23142	0.000507135	-2.00972e-10	-0.170909
44933619	chr7:44933619:A:G	2.32288e-06	5.70673	-0.938364	4.83232e-05	-0.94129	-1.01066	7.60889e-05	-1.07161	-0.996176
44933663	chr7:44933663:TCA:T	2.76803e-06	6.2255	-1.2818	4.40468e-05	-0.736526	-1.30808	6.75377e-05	-0.879883	-1.30712
44933720	chr7:44933720:A:G	1.60371e-08	-2.00972e-10	-0.207292	0.000269075	-2.00972e-10	-0.234871	0.00050534	-2.00972e-10	-0.174454
44933780	chr7:44933780:C:T	1.42389e-07	3.15895	-1.18258	3.74431e-05	-0.870924	-1.33612	5.54011e-05	-1.04041	-1.34467
44934148	chr7:44934148:C:T	1.05284e-09	-1.58719	-1.34352	1.42939e-05	-1.83952	-1.33051	2.47213e-05	-1.85104	-1.34098
44934418	chr7:44934418:G:A	5.41286e-09	-2.00972e-10	-1.29342	9.64823e-05	-2.00972e-10	-1.2605	0.000171665	-2.00972e-10	-1.25414
44934601	chr7:44934601:T:G	2.34495e-08	1.40828	-1.23563	2.30536e-05	-1.33951	-1.35253	3.98382e-05	-1.36222	-1.35264
44934697	chr7:44934697:T:C	7.3899e-08	2.01702	-0.696511	4.14195e-05	-1.35156	-0.754549	6.94282e-05	-1.42147	-0.737925
44934724	chr7:44934724:C:T	5.61849e-09	-2.00972e-10	-1.25613	0.00010053	-2.00972e-10	-1.2194	0.000178722	-2.00972e-10	-1.21386
44935004	chr7:44935004:T:C	4.04208e-09	-0.75506	-0.830375	2.89871e-05	-1.83768	-0.625333	5.49771e-05	-1.82919	-0.563578
44935029	chr7:44935029:C:G	1.56836e-08	-2.00972e-10	-0.229577	0.000263364	-2.00972e-10	-0.256324	0.000494381	-2.00972e-10	-0.196379
44935242	chr7:44935242:T:C	1.21227e-09	-1.4647	-1.325	1.44859e-05	-1.85252	-1.30417	2.53175e-05	-1.8479	-1.32029
44935589	chr7:44935589:T:C	9.32941e-10	-1.72836	-1.32325	1.78566e-05	-1.64808	-1.2994	3.05929e-05	-1.68508	-1.29384
44936129	chr7:44936129:C:T	5.68722e-09	-2.00972e-10	-1.24397	0.000100946	-2.00972e-10	-1.21528	0.000179985	-2.00972e-10	-1.20681
44936134	chr7:44936134:G:A	4.10472e-09	-1.57006	-3.49827e-10	8.22891e-05	-1.41962	-3.49827e-10	0.000160727	-1.31998	-3.49827e-10
44936750	chr7:44936750:T:C	8.19557e-09	0.468538	-1.34714	1.92077e-05	-1.52181	-1.35274	3.73584e-05	-1.42632	-1.35281
44936947	chr7:44936947:C:T	5.2543e-09	-2.00972e-10	-1.32315	8.96947e-05	-2.00972e-10	-1.33345	0.00015823	-2.00972e-10	-1.33564
44937295	chr7:44937295:C:T	5.63044e-09	-0.265878	-0.988129	2.95378e-05	-1.523	-0.92119	5.22823e-05	-1.49608	-0.946951
44937502	chr7:44937502:C:T	8.39334e-09	-2.00972e-10	-0.854756	0.000141263	-2.00972e-10	-0.879241	0.000250254	-2.00972e-10	-0.877208
44937710	chr7:44937710:T:C	5.1108e-09	-2.00972e-10	-1.35084	8.83397e-05	-2.00972e-10	-1.34867	0.000156205	-2.00972e-10	-1.34852
44937785	chr7:44937785:CA:C	3.79611e-09	-1.64822	-3.49827e-10	5.33776e-05	-1.85247	-3.49827e-10	9.65412e-05	-1.82972	-3.49827e-10
44937901	chr7:44937901:C:T	5.10027e-09	-2.00972e-10	-1.3529	8.803e-05	-2.00972e-10	-1.35218	0.00015562	-2.00972e-10	-1.35227
44938066	chr7:44938066:T:C	8.69143e-09	-2.00972e-10	-0.819857	0.00011358	-2.00972e-10	-1.09735	0.000205097	-2.00972e-10	-1.0762
44938166	chr7:44938166:A:G	5.60217e-09	-2.00972e-10	-1.25904	9.34928e-05	-2.00972e-10	-1.29198	0.000164541	-2.00972e-10	-1.29653
44938519	chr7:44938519:T:G	6.01115e-09	-2.00972e-10	-1.18858	9.1247e-05	-2.00972e-10	-1.31629	0.000162554	-2.00972e-10	-1.30868
44938552	chr7:44938552:C:T	1.17277e-09	-1.78606	-1.03677	1.89288e-05	-1.8443	-1.04488	3.8742e-05	-1.78398	-0.95878
44938751	chr7:44938751:A:G	2.39675e-08	0.823978	-0.629475	4.28891e-05	-1.33924	-0.732009	6.55542e-05	-1.49719	-0.719623
44938771	chr7:44938771:A:C	6.20219e-09	-2.00972e-10	-1.15729	0.000110296	-2.00972e-10	-1.1267	0.000197588	-2.00972e-10	-1.1135
44938842	chr7:44938842:A:T	6.01407e-09	-2.00972e-10	-1.18809	9.12673e-05	-2.00972e-10	-1.31607	0.000162594	-2.00972e-10	-1.30843
44939111	chr7:44939111:T:C	6.83035e-09	-1.06082	-3.49827e-10	0.000221736	-0.428374	-3.49827e-10	0.000458301	-0.27216	-3.49827e-10
44939535	chr7:44939535:C:A	1.09243e-08	-2.00972e-10	-0.591204	0.000185022	-2.00972e-10	-0.609389	0.00033743	-2.00972e-10	-0.578329
44940141	chr7:44940141:A:G	2.28283e-08	-2.00972e-10	0.145808	0.000392286	-2.00972e-10	0.14213	0.000726753	-2.00972e-10	0.188902
44940394	chr7:44940394:G:C	1.42918e-08	-2.00972e-10	-0.322508	0.000272863	-2.00972e-10	-0.220891	0.000503681	-2.00972e-10	-0.177743
44940466	chr7:44940466:T:C	5.10428e-09	-2.00972e-10	-1.35211	8.91473e-05	-2.00972e-10	-1.33957	0.000157438	-2.00972e-10	-1.34065
44940805	chr7:44940805:T:C	2.58571e-08	-2.00972e-10	0.270389	0.00044464	-2.00972e-10	0.267403	0.000824308	-2.00972e-10	0.314859
44940906	chr7:44940906:A:T	1.56993e-09	-1.20287	-1.32829	1.4072e-05	-1.85211	-1.33357	2.53832e-05	-1.83781	-1.32779
44941039	chr7:44941039:A:G	5.96701e-09	-2.00972e-10	-1.19595	0.000105791	-2.00972e-10	-1.16839	0.00018928	-2.00972e-10	-1.15646
44941223	chr7:44941223:G:A	5.2018e-09	-2.00972e-10	-1.33319	9.05473e-05	-2.00972e-10	-1.32399	0.000160702	-2.00972e-10	-1.32013
44941225	chr7:44941225:G:A	5.38948e-08	2.05861	-1.05377	0.000118858	-0.097906	-0.954023	0.000291663	0.181995	-0.906082
44941268	chr7:44941268:T:C	1.40915e-09	-1.65827	-0.980939	2.01372e-05	-1.7976	-1.0297	4.35955e-05	-1.66189	-0.962843
44941588	chr7:44941588:A:G	7.67975e-09	-0.943607	-3.49827e-10	7.44559e-05	-1.51966	-3.49827e-10	0.000124297	-1.57701	-3.49827e-10
44941728	chr7:44941728:T:C	2.69493e-08	-2.00972e-10	0.311764	0.000448538	-2.00972e-10	0.276131	0.000781148	-2.00972e-10	0.261079
44941819	chr7:44941819:A:G	1.44184e-07	2.84041	-0.851517	0.000215607	0.396584	-0.852989	0.000530332	0.666919	-0.793102
44941987	chr7:44941987:G:A	5.33091e-09	-2.00972e-10	-1.30867	8.97339e-05	-2.00972e-10	-1.33301	0.000158036	-2.00972e-10	-1.33686
44942238	chr7:44942238:A:G	9.65721e-10	-1.70346	-1.31362	1.4688e-05	-1.81922	-1.32361	2.99907e-05	-1.70355	-1.29524
44942432	chr7:44942432:A:G	5.55893e-09	-2.00972e-10	-1.26679	9.31487e-05	-2.00972e-10	-1.29567	0.000164003	-2.00972e-10	-1.2998
44942720	chr7:44942720:T:A	1.41601e-09	-1.67899	-0.955362	2.11438e-05	-1.80718	-0.971335	4.71842e-05	-1.67828	-0.86735
44942741	chr7:44942741:T:A	3.16503e-09	-1.85164	0.0216047	6.17025e-05	-1.39717	-0.310368	0.000120884	-1.24847	-0.356378
44942863	chr7:44942863:C:T	5.2758e-09	-2.00972e-10	-1.31907	8.98663e-05	-2.00972e-10	-1.33154	0.000158438	-2.00972e-10	-1.33432
44942965	chr7:44942965:G:A	4.77132e-09	-0.601688	-0.817883	2.65928e-05	-1.68234	-0.866886	4.49089e-05	-1.73492	-0.860132
44943043	chr7:44943043:G:A	1.3004e-09	-1.70415	-1.01538	2.02217e-05	-1.80067	-1.02244	4.35068e-05	-1.69371	-0.933054
44943177	chr7:44943177:T:C	5.29187e-09	-2.00972e-10	-1.31602	9.126e-05	-2.00972e-10	-1.31615	0.000161394	-2.00972e-10	-1.31584
44943867	chr7:44943867:T:A	2.03753e-08	-2.00972e-10	0.0321312	0.000353405	-2.00972e-10	0.0377511	0.000652037	-2.00972e-10	0.0804158
44944696	chr7:44944696:T:G	5.38505e-09	-2.00972e-10	-1.29857	9.13811e-05	-2.00972e-10	-1.31482	0.000162313	-2.00972e-10	-1.31016
44945010	chr7:44945010:A:G	1.47726e-08	-2.00972e-10	-0.289417	0.000309083	-2.00972e-10	-0.0962537	0.000586393	-2.00972e-10	-0.025696
44945530	chr7:44945530:T:G	6.5244e-09	-2.00972e-10	-1.10665	0.000127976	-2.00972e-10	-0.978018	0.000231943	-2.00972e-10	-0.953192
44946167	chr7:44946167:G:A	5.10279e-09	-2.00972e-10	-1.35241	8.80076e-05	-2.00972e-10	-1.35244	0.000155604	-2.00972e-10	-1.35237
44946247	chr7:44946247:A:C	1.59798e-08	-0.0793577	-0.131509	4.45146e-05	-1.78026	-0.253788	7.50653e-05	-1.82878	-0.252545
44946372	chr7:44946372:T:C	9.50657e-09	0.604406	-1.33462	3.92869e-05	-0.834666	-1.3243	6.45349e-05	-0.915472	-1.31701
44946988	chr7:44946988:G:A	8.6365e-09	-2.00972e-10	-0.826197	0.000114109	-2.00972e-10	-1.09271	0.000206099	-2.00972e-10	-1.07133
44947075	chr7:44947075:G:C	4.44863e-09	-1.4896	-3.49827e-10	0.000162088	-0.741725	-3.49827e-10	0.000260916	-0.835486	-3.49827e-10
44947089	chr7:44947089:CA:C	6.94701e-09	-2.00972e-10	-1.04388	0.000117118	-2.00972e-10	-1.06668	0.000206236	-2.00972e-10	-1.07067
44947274	chr7:44947274:T:C	5.96284e-09	-2.00972e-10	-1.19665	9.91949e-05	-2.00972e-10	-1.23278	0.000173962	-2.00972e-10	-1.24085
44947416	chr7:44947416:T:A	5.98477e-09	-2.00972e-10	-1.19298	9.17605e-05	-2.00972e-10	-1.31068	0.000163628	-2.00972e-10	-1.30209
44947477	chr7:44947477:T:G	5.87905e-09	-2.00972e-10	-1.2108	9.79773e-05	-2.00972e-10	-1.24513	0.000171901	-2.00972e-10	-1.25277
44947545	chr7:44947545:T:C	5.21368e-09	-2.00972e-10	-1.33091	8.99226e-05	-2.00972e-10	-1.33091	0.000159043	-2.00972e-10	-1.33051
44947646	chr7:44947646:G:A	4.07524e-08	-2.00972e-10	0.725319	0.000958242	-2.00972e-10	1.03524	0.00190129	-2.00972e-10	1.1506
44947981	chr7:44947981:C:A	6.90514e-09	-2.00972e-10	-1.04993	0.000116372	-2.00972e-10	-1.07307	0.000204868	-2.00972e-10	-1.07732
44948654	chr7:44948654:CCTT:C	5.7091e-09	-2.00972e-10	-1.24013	9.55054e-05	-2.00972e-10	-1.27068	0.000167773	-2.00972e-10	-1.27707
44948871	chr7:44948871:C:T	1.8963e-09	-1.09995	-1.24234	1.83752e-05	-1.70017	-1.2187	3.12046e-05	-1.74654	-1.21259
44949230	chr7:44949230:G:A	5.48287e-09	-1.28057	-3.49827e-10	0.000174815	-0.666133	-3.49827e-10	0.000268463	-0.806972	-3.49827e-10
44949600	chr7:44949600:A:G	1.7721e-09	-1.10579	-1.30424	0.000106899	0.135172	-1.29315	0.000121922	-0.317402	-1.2789
44949811	chr7:44949811:G:A	3.11546e-09	-1.84582	-3.49827e-10	6.04265e-05	-1.72843	-3.49827e-10	0.000103314	-1.76192	-3.49827e-10
44949866	chr7:44949866:G:A	4.61223e-09	-1.83699	0.383506	0.000109344	-1.84688	0.711511	0.000209171	-1.85257	0.796039
44949949	chr7:44949949:G:T	3.28833e-09	-0.647847	-1.14397	0.000205283	0.535899	-1.04137	5.58003e-05	-1.16066	-1.21724
44950011	chr7:44950011:C:T	3.41845e-09	-1.75301	-3.49827e-10	0.000131368	-0.951859	-3.49827e-10	0.000190502	-1.15002	-3.49827e-10
44950184	chr7:44950184:T:C	1.04192e-09	-1.62534	-1.31579	1.56825e-05	-1.8164	-1.26092	3.39465e-05	-1.61272	-1.26218
44950299	chr7:44950299:G:C	5.11762e-09	-2.00972e-10	-1.34951	8.87423e-05	-2.00972e-10	-1.34413	0.000156382	-2.00972e-10	-1.34739
44950860	chr7:44950860:C:T	5.25924e-09	-2.00972e-10	-1.32221	9.07688e-05	-2.00972e-10	-1.32155	0.000160162	-2.00972e-10	-1.3235
44951906	chr7:44951906:A:G	3.78518e-09	-1.6511	-3.49827e-10	5.69769e-05	-1.78722	-3.49827e-10	9.8895e-05	-1.80563	-3.49827e-10
44951971	chr7:44951971:T:G	8.15028e-09	-2.00972e-10	-0.884142	0.000138723	-2.00972e-10	-0.897386	0.000246256	-2.00972e-10	-0.893313
44952283	chr7:44952283:G:A	9.55344e-10	-1.83051	-1.19737	2.14357e-05	-1.63351	-1.1313	2.71153e-05	-1.84383	-1.25575
44952473	chr7:44952473:C:T	6.05204e-09	-2.00972e-10	-1.1818	0.000107432	-2.00972e-10	-1.15301	0.000192832	-2.00972e-10	-1.13786
44952558	chr7:44952558:C:T	1.19277e-09	-1.5735	-1.23241	1.813e-05	-1.80626	-1.12603	4.00269e-05	-1.5855	-1.12463
44952564	chr7:44952564:A:C	5.17588e-09	-2.00972e-10	-1.33818	9.44665e-05	-2.00972e-10	-1.28162	0.000166117	-2.00972e-10	-1.28699
44953049	chr7:44953049:C:T	5.83133e-09	-2.00972e-10	-1.21895	9.94718e-05	-2.00972e-10	-1.22999	0.000174181	-2.00972e-10	-1.23959
44953386	chr7:44953386:C:T	5.70258e-09	-2.00972e-10	-1.24128	9.60235e-05	-2.00972e-10	-1.26527	0.000169045	-2.00972e-10	-1.26952
44953490	chr7:44953490:A:G	5.10508e-09	-2.00972e-10	-1.35196	8.84297e-05	-2.00972e-10	-1.34765	0.000156579	-2.00972e-10	-1.34612
44953758	chr7:44953758:C:T	7.56175e-09	-2.00972e-10	-0.959092	0.000134246	-2.00972e-10	-0.930186	0.000240324	-2.00972e-10	-0.9177
44953819	chr7:44953819:C:T	5.89696e-09	-2.00972e-10	-1.20776	0.000100525	-2.00972e-10	-1.21946	0.000175945	-2.00972e-10	-1.22951
44954159	chr7:44954159:G:C	1.23347e-09	-1.54453	-1.22783	1.84625e-05	-1.79399	-1.12014	4.14069e-05	-1.55756	-1.11868
44954514	chr7:44954514:A:T	8.29738e-09	-2.00972e-10	-0.866255	0.000141265	-2.00972e-10	-0.879223	0.000250722	-2.00972e-10	-0.875341
44954989	chr7:44954989:G:T	5.10103e-09	-2.00972e-10	-1.35275	8.81008e-05	-2.00972e-10	-1.35138	0.000155864	-2.00972e-10	-1.3507
44955112	chr7:44955112:T:A	7.96075e-09	-2.00972e-10	-0.907672	0.000142955	-2.00972e-10	-0.867332	0.000258205	-2.00972e-10	-0.845933
44955575	chr7:44955575:C:G	5.1258e-09	-2.00972e-10	-1.34791	8.89534e-05	-2.00972e-10	-1.34175	0.000157488	-2.00972e-10	-1.34034
44955728	chr7:44955728:C:T	1.2636e-09	-1.54195	-1.20627	1.90321e-05	-1.79058	-1.09315	4.29764e-05	-1.54724	-1.0918
44956159	chr7:44956159:C:T	1.76456e-08	-0.11171	-3.49827e-10	0.00016629	-0.716131	-3.49827e-10	0.000268895	-0.805363	-3.49827e-10
44956848	chr7:44956848:T:C	7.43485e-09	-0.477471	-0.498546	0.000555394	0.790654	-0.300839	0.000111814	-1.02763	-0.655221
44957286	chr7:44957286:C:T	2.60142e-09	-1.8323	-0.193838	5.15588e-05	-1.85108	-0.0360605	0.000100233	-1.85092	0.0587311
44957433	chr7:44957433:C:T	2.56656e-08	-2.00972e-10	0.262958	0.000427665	-2.00972e-10	0.228478	0.000747111	-2.00972e-10	0.216528
44957729	chr7:44957729:C:A	4.25516e-09	-0.60378	-0.930283	0.000287172	0.618767	-0.788547	6.91423e-05	-1.12443	-1.03909
44957866	chr7:44957866:T:C	5.1321e-09	-2.00972e-10	-1.34668	8.91742e-05	-2.00972e-10	-1.33927	0.000157267	-2.00972e-10	-1.34174
44958010	chr7:44958010:G:A	1.29429e-09	-1.51308	-1.21115	1.91322e-05	-1.77895	-1.09955	4.36658e-05	-1.52509	-1.09803
44958418	chr7:44958418:G:A	5.326e-09	-2.00972e-10	-1.30959	9.32204e-05	-2.00972e-10	-1.2949	0.000165423	-2.00972e-10	-1.29118
44958569	chr7:44958569:C:T	1.70521e-08	-0.145919	-3.49827e-10	0.000157724	-0.769017	-3.49827e-10	0.000242986	-0.906684	-3.49827e-10
44958786	chr7:44958786:A:C	5.45656e-09	-2.00972e-10	-1.28538	9.42483e-05	-2.00972e-10	-1.28393	0.000166061	-2.00972e-10	-1.28733
44958942	chr7:44958942:T:C	5.50238e-09	-2.00972e-10	-1.27701	9.50312e-05	-2.00972e-10	-1.27566	0.000167402	-2.00972e-10	-1.27929
44959115	chr7:44959115:G:A	1.63861e-09	-1.52781	-0.960543	1.9457e-05	-1.8275	-1.03416	4.6495e-05	-1.58656	-0.973783
44959149	chr7:44959149:T:C	2.25662e-08	1.30298	-1.16873	0.000269729	0.946422	-1.17887	0.000277234	0.413101	-1.18793
44959184	chr7:44959184:TGTTG:T	7.54019e-09	-2.00972e-10	-0.961947	0.000133945	-2.00972e-10	-0.932431	0.000239761	-2.00972e-10	-0.920044
44959263	chr7:44959263:G:A	8.4764e-09	-2.00972e-10	-0.844909	0.000155979	-2.00972e-10	-0.780139	0.000275496	-2.00972e-10	-0.781113
44959326	chr7:44959326:C:T	6.01168e-09	-2.00972e-10	-1.18849	0.000100442	-2.00972e-10	-1.22028	0.000176782	-2.00972e-10	-1.22477
44959423	chr7:44959423:G:A	5.91783e-09	-2.00972e-10	-1.20422	0.000100885	-2.00972e-10	-1.21588	0.000176532	-2.00972e-10	-1.22618
44959494	chr7:44959494:C:G	8.00003e-09	-2.00972e-10	-0.902749	0.00013718	-2.00972e-10	-0.908571	0.000241831	-2.00972e-10	-0.911449
44959825	chr7:44959825:G:A	1.23772e-09	-1.59993	-1.16899	1.94712e-05	-1.81254	-1.04839	4.22784e-05	-1.60009	-1.05532
44960027	chr7:44960027:C:T	5.86994e-09	-2.00972e-10	-1.21235	0.000100118	-2.00972e-10	-1.22351	0.000175268	-2.00972e-10	-1.23337
44960239	chr7:44960239:G:A	8.95298e-09	-2.00972e-10	-0.790208	0.000154571	-2.00972e-10	-0.789211	0.000272428	-2.00972e-10	-0.792312
44960264	chr7:44960264:C:T	1.96085e-09	-1.8445	-0.464317	4.61569e-05	-1.77528	-0.222539	8.38401e-05	-1.81191	-0.158864
44960290	chr7:44960290:A:G	2.17884e-08	-2.00972e-10	0.0991841	0.000362766	-2.00972e-10	0.0638961	0.000634383	-2.00972e-10	0.0529674
44960382	chr7:44960382:G:A	5.10498e-09	-2.00972e-10	-1.35198	8.82287e-05	-2.00972e-10	-1.34993	0.000155874	-2.00972e-10	-1.35064
44960503	chr7:44960503:T:C	8.51432e-09	0.292382	-1.13283	0.000174018	0.338191	-1.00889	0.000187587	-0.198874	-0.96657
44960767	chr7:44960767:G:A	4.34532e-09	-1.23074	-0.282358	0.000343598	0.0716069	-0.0619968	0.000352647	-0.441087	-0.0931326
44962004	chr7:44962004:GGGGCTGAGGGAGGCAGA:G	2.7284e-08	1.64441	-1.3203	0.000231178	0.927689	-1.31436	0.000319693	0.681067	-1.31339
44962713	chr7:44962713:C:T	5.22222e-09	-2.00972e-10	-1.32927	9.00095e-05	-2.00972e-10	-1.32995	0.000159013	-2.00972e-10	-1.3307
44962919	chr7:44962919:G:A	5.3987e-09	-2.00972e-10	-1.29604	9.12343e-05	-2.00972e-10	-1.31643	0.000160557	-2.00972e-10	-1.32104
44963351	chr7:44963351:T:G	1.62601e-08	-2.00972e-10	-0.193477	0.000271273	-2.00972e-10	-0.226736	0.00047861	-2.00972e-10	-0.228799
44963422	chr7:44963422:A:G	2.77349e-08	-2.00972e-10	0.340496	0.000463718	-2.00972e-10	0.309414	0.00080037	-2.00972e-10	0.285388
44963557	chr7:44963557:C:G	5.38563e-08	-2.00972e-10	1.00413	0.00131447	-2.00972e-10	1.35133	0.00263122	-2.00972e-10	1.47552
44963711	chr7:44963711:GC:G	1.99025e-09	-1.76117	-0.53277	4.18868e-05	-1.62215	-0.472747	7.39809e-05	-1.68395	-0.411927
44963863	chr7:44963863:A:G	1.12417e-09	-1.77083	-1.09432	2.47825e-05	-1.64714	-0.972583	4.28041e-05	-1.70265	-0.940406
44964464	chr7:44964464:T:C	1.24959e-08	0.602572	-1.05937	0.00215993	2.75759	-0.909619	0.00015087	-0.20428	-1.17899
44965355	chr7:44965355:C:T	5.17604e-09	-2.00972e-10	-1.33815	8.83254e-05	-2.00972e-10	-1.34883	0.000156002	-2.00972e-10	-1.34982
44965614	chr7:44965614:G:C	4.74998e-08	-2.00972e-10	0.87853	0.000773291	-2.00972e-10	0.820794	0.00139216	-2.00972e-10	0.838927
44966048	chr7:44966048:T:C	1.12129e-09	-1.83442	-1.0333	2.12268e-05	-1.82959	-0.945004	3.66471e-05	-1.8477	-0.950654
44966196	chr7:44966196:G:A	1.43634e-08	1.03536	-1.35288	0.000281214	1.15985	-1.3506	0.000274346	0.565978	-1.35127
44967182	chr7:44967182:T:C	8.05414e-09	0.023636	-0.919644	0.00137509	2.13531	-0.738896	0.000141661	-0.420362	-1.02589
44967274	chr7:44967274:A:G	5.86727e-09	-2.00972e-10	-1.21281	9.83138e-05	-2.00972e-10	-1.2417	0.000172968	-2.00972e-10	-1.24658
44967983	chr7:44967983:G:C	1.1693e-08	-0.523202	-3.49827e-10	9.66949e-05	-1.2583	-3.49827e-10	0.000161572	-1.31473	-3.49827e-10
44968123	chr7:44968123:G:A	5.4046e-09	-2.00972e-10	-1.29494	9.30472e-05	-2.00972e-10	-1.29676	0.000164951	-2.00972e-10	-1.29404
44968629	chr7:44968629:C:T	1.63023e-09	-1.47215	-1.02132	2.82972e-05	-1.3781	-1.109	8.25801e-05	-0.904045	-1.08187
44968699	chr7:44968699:T:C	5.16469e-09	-2.00972e-10	-1.34035	8.82285e-05	-2.00972e-10	-1.34993	0.000155853	-2.00972e-10	-1.35077
44968893	chr7:44968893:A:C	5.30881e-09	-2.00972e-10	-1.31283	9.0018e-05	-2.00972e-10	-1.32985	0.000158623	-2.00972e-10	-1.33316
44968907	chr7:44968907:T:C	8.48396e-09	0.284236	-1.12825	0.00135733	2.37788	-0.994464	0.000111701	-0.452702	-1.23116
44969242	chr7:44969242:T:C	1.69753e-08	-2.00972e-10	-0.150437	0.000277853	-2.00972e-10	-0.202769	0.000495871	-2.00972e-10	-0.193371
44969323	chr7:44969323:C:T	5.10427e-09	-2.00972e-10	-1.35212	8.80256e-05	-2.00972e-10	-1.35223	0.000155601	-2.00972e-10	-1.35239
44969616	chr7:44969616:A:G	6.38402e-09	-2.00972e-10	-1.1284	0.000106545	-2.00972e-10	-1.16129	0.000186276	-2.00972e-10	-1.17245
44969643	chr7:44969643:A:G	7.32661e-09	-2.00972e-10	-0.990682	0.000110125	-2.00972e-10	-1.12825	0.000198532	-2.00972e-10	-1.10874
44969726	chr7:44969726:G:A	1.6678e-09	-1.54088	-0.929808	2.9234e-05	-1.44503	-1.0095	8.39661e-05	-0.997007	-0.972266
44969742	chr7:44969742:A:G	1.4354e-08	0.670313	-0.988482	0.00271625	2.89662	-0.819477	0.000168758	-0.148855	-1.12237
44970124	chr7:44970124:G:A	1.58075e-09	-1.81607	-0.708231	3.22507e-05	-1.81592	-0.540406	5.44882e-05	-1.78559	-0.616107
44970170	chr7:44970170:GC:G	8.83792e-09	-2.00972e-10	-0.803143	0.000118212	-2.00972e-10	-1.05738	0.000213672	-2.00972e-10	-1.03524
44970379	chr7:44970379:A:G	5.11104e-09	-2.00972e-10	-1.35079	8.81352e-05	-2.00972e-10	-1.35099	0.000155778	-2.00972e-10	-1.35126
44970601	chr7:44970601:G:A	6.27899e-09	-2.00972e-10	-1.14499	0.000105144	-2.00972e-10	-1.17453	0.00018444	-2.00972e-10	-1.18236
44970757	chr7:44970757:T:G	1.55181e-08	-2.00972e-10	-0.24019	0.000259129	-2.00972e-10	-0.272535	0.000455809	-2.00972e-10	-0.277613
44970772	chr7:44970772:C:G	8.66358e-09	0.518359	-1.34143	0.000148839	0.522409	-1.34941	0.000154271	-0.0126306	-1.34834
44971135	chr7:44971135:G:A	1.36007e-09	-1.77171	-0.902956	2.51934e-05	-1.84237	-0.760914	4.67515e-05	-1.72907	-0.825775
44971264	chr7:44971264:GCCAAGGCCTCGAGGCCTCGAGT:G	5.18462e-09	-2.00972e-10	-1.3365	8.84141e-05	-2.00972e-10	-1.34783	0.000156137	-2.00972e-10	-1.34895
44971332	chr7:44971332:G:A	5.81384e-09	-2.00972e-10	-1.22195	9.75224e-05	-2.00972e-10	-1.24978	0.000171595	-2.00972e-10	-1.25455
44971466	chr7:44971466:G:A	5.5628e-09	-2.00972e-10	-1.26609	9.41908e-05	-2.00972e-10	-1.28454	0.000165748	-2.00972e-10	-1.28922
44971622	chr7:44971622:A:G	3.04533e-09	-1.81169	-0.0568936	6.2634e-05	-1.73072	0.0381626	0.000116048	-1.77566	0.129974
44972348	chr7:44972348:A:G	3.19446e-08	-2.00972e-10	0.481809	0.000552216	-2.00972e-10	0.484077	0.000957462	-2.00972e-10	0.4646
44972580	chr7:44972580:C:T	5.1006e-09	-2.00972e-10	-1.35284	8.81093e-05	-2.00972e-10	-1.35128	0.000155784	-2.00972e-10	-1.35121
44972622	chr7:44972622:AC:A	1.55979e-08	-2.00972e-10	-0.235057	0.000260443	-2.00972e-10	-0.267479	0.000458102	-2.00972e-10	-0.272593
44972659	chr7:44972659:TCA:T	1.35992e-08	0.220083	-0.592269	0.000305068	0.44867	-0.557999	0.000322501	-0.140837	-0.482743
44972958	chr7:44972958:C:T	1.39589e-09	-1.52133	-1.12734	2.48148e-05	-1.43036	-1.18806	7.08649e-05	-0.975278	-1.16363
44973162	chr7:44973162:A:G	1.30145e-08	0.206752	-0.622879	0.000292267	0.437748	-0.589943	0.000308912	-0.149977	-0.516654
44973202	chr7:44973202:TC:T	5.20012e-09	-2.00972e-10	-1.33351	8.85785e-05	-2.00972e-10	-1.34597	0.000156392	-2.00972e-10	-1.34732
44974053	chr7:44974053:T:C	1.9846e-08	0.670671	-0.664864	0.000451805	0.867202	-0.583814	0.000451344	0.216568	-0.504023
44974164	chr7:44974164:G:A	1.10549e-08	0.702405	-1.28173	0.000178306	0.639527	-1.28589	0.000179196	0.0813609	-1.29257
44974236	chr7:44974236:C:T	8.57658e-09	0.497383	-1.33054	0.000147519	0.482798	-1.3187	0.000151966	-0.0540328	-1.322
44974272	chr7:44974272:C:A	1.22822e-08	0.778349	-1.25239	0.000197254	0.712325	-1.2577	0.000196035	0.144627	-1.26602
44974288	chr7:44974288:C:T	2.63914e-09	-1.82379	-0.187951	5.35888e-05	-1.75505	-0.0934683	9.91128e-05	-1.79495	-0.00847913
44974397	chr7:44974397:G:A	1.72383e-09	-1.4321	-1.00555	3.02407e-05	-1.33334	-1.08733	9.13934e-05	-0.837638	-1.04687
44974619	chr7:44974619:G:C	2.82798e-09	-1.81022	-0.132409	5.84444e-05	-1.72661	-0.0351721	0.000107643	-1.77187	0.0510037
44974705	chr7:44974705:C:T	7.19313e-09	0.33302	-1.34209	0.000123508	0.337375	-1.35093	0.000130627	-0.177206	-1.35014
44975027	chr7:44975027:TG:T	1.1778e-08	0.72718	-1.24314	0.000349251	1.30862	-1.28269	0.000403138	0.877945	-1.27835
44975395	chr7:44975395:G:T	5.10047e-09	-2.00972e-10	-1.35286	8.80886e-05	-2.00972e-10	-1.35152	0.000155747	-2.00972e-10	-1.35146
44975508	chr7:44975508:G:A	7.96837e-09	0.357424	-1.26414	0.000134989	0.331734	-1.2564	0.00014131	-0.18515	-1.26358
44976407	chr7:44976407:T:C	6.65773e-09	-2.00972e-10	-1.08642	0.000110454	-2.00972e-10	-1.12527	0.000193757	-2.00972e-10	-1.13308
44977022	chr7:44977022:C:T	1.11327e-08	0.755073	-1.32738	0.000177987	0.680219	-1.32837	0.000178379	0.11508	-1.33085
44977119	chr7:44977119:C:A	1.0323e-08	-2.00972e-10	-0.647821	0.000132324	-2.00972e-10	-0.944605	0.000240397	-2.00972e-10	-0.917394
44977132	chr7:44977132:G:A	7.88727e-09	-2.00972e-10	-0.916944	0.000149218	-2.00972e-10	-0.824456	0.000268467	-2.00972e-10	-0.806959
44977336	chr7:44977336:G:A	9.95275e-09	0.646633	-1.33098	0.000159493	0.573853	-1.33172	0.000162037	0.0221635	-1.33403
44977607	chr7:44977607:C:T	7.92352e-09	-0.912359	-3.49827e-10	0.000234974	-0.370388	-3.49827e-10	0.000497407	-0.190276	-3.49827e-10
44977645	chr7:44977645:C:T	1.78145e-09	-1.56498	-0.839788	0.000105009	-0.505264	-0.670551	0.000114996	-0.955478	-0.69931
44977939	chr7:44977939:AC:A	1.41579e-08	0.989009	-1.32093	0.000238388	0.965291	-1.32125	0.000219102	0.314821	-1.32497
44978155	chr7:44978155:C:T	1.35423e-08	-2.00972e-10	-0.376378	0.000226545	-2.00972e-10	-0.40692	0.000398592	-2.00972e-10	-0.411749
44978563	chr7:44978563:C:T	8.62504e-09	-0.827525	-3.49827e-10	0.000249388	-0.310851	-3.49827e-10	0.000523519	-0.139113	-3.49827e-10
44978664	chr7:44978664:G:A	4.30096e-09	-1.50108	-0.0222775	0.000342621	-0.366353	0.373114	0.000367925	-0.838537	0.346729
44978701	chr7:44978701:C:T	1.21292e-09	-1.6947	-1.09447	2.70007e-05	-1.58073	-0.953264	4.51958e-05	-1.67781	-0.910874
44978765	chr7:44978765:C:T	2.47952e-08	-2.00972e-10	0.228455	0.00029103	-2.00972e-10	-0.156435	0.000537376	-2.00972e-10	-0.112988
44979654	chr7:44979654:G:C	5.15753e-09	-2.00972e-10	-1.34174	9.34882e-05	-2.00972e-10	-1.29203	0.000164446	-2.00972e-10	-1.29711
44979922	chr7:44979922:C:T	5.48395e-09	-2.00972e-10	-1.28037	9.1876e-05	-2.00972e-10	-1.30942	0.000161646	-2.00972e-10	-1.31428
44980215	chr7:44980215:T:G	4.07216e-08	-1.27545	2.00001	0.0031902	-0.0275336	2.26551	0.00291446	-0.628313	2.20607
44980290	chr7:44980290:TC:T	5.51915e-09	-1.72971	0.455735	0.000340276	-0.876586	0.876481	0.000402257	-1.25324	0.850649
44980761	chr7:44980761:C:T	2.9542e-09	-1.17329	-0.725681	6.1605e-05	-1.04905	-0.660068	9.13919e-05	-1.20163	-0.682903
44980992	chr7:44980992:A:G	2.3071e-08	-2.00972e-10	0.156384	0.000261977	-2.00972e-10	-0.261604	0.000484515	-2.00972e-10	-0.216537
44981656	chr7:44981656:G:C	5.30591e-09	-2.00972e-10	-1.31337	9.05819e-05	-2.00972e-10	-1.32361	0.000159839	-2.00972e-10	-1.32552
44981689	chr7:44981689:C:G	5.29514e-09	-2.00972e-10	-1.3154	9.04222e-05	-2.00972e-10	-1.32537	0.000159568	-2.00972e-10	-1.32722
44981730	chr7:44981730:G:A	5.66213e-09	-2.00972e-10	-1.24839	9.54167e-05	-2.00972e-10	-1.27161	0.000168411	-2.00972e-10	-1.27328
44981779	chr7:44981779:C:T	3.89518e-09	-1.62246	-3.49827e-10	7.41539e-05	-1.52372	-3.49827e-10	0.000119578	-1.61572	-3.49827e-10
44982067	chr7:44982067:T:C	4.98064e-09	-1.2807	-0.0959363	0.000397426	0.0229993	0.132146	0.000373471	-0.583597	0.106752
44982071	chr7:44982071:A:T	4.84302e-09	-1.28086	-0.123798	0.000385583	0.0229848	0.101909	0.000362505	-0.58351	0.0768614
44982100	chr7:44982100:G:A	6.73554e-09	-2.00972e-10	-1.0748	0.000115088	-2.00972e-10	-1.08416	0.000210165	-2.00972e-10	-1.05179
44982186	chr7:44982186:C:T	1.41431e-07	1.96962	-3.49827e-10	0.00900486	3.27566	-3.49827e-10	0.00240605	1.38605	-3.49827e-10
44982270	chr7:44982270:C:G	1.86762e-08	1.11025	-1.1652	0.00434164	3.57495	-1.0288	0.00019263	0.11633	-1.25525
44982449	chr7:44982449:G:A	6.63243e-09	-2.00972e-10	-1.09022	0.000107704	-2.00972e-10	-1.15048	0.000188947	-2.00972e-10	-1.15822
44982658	chr7:44982658:T:C	1.8108e-08	1.07714	-1.16298	0.004141	3.52443	-1.0256	0.000187153	0.0857895	-1.25355
44982919	chr7:44982919:G:GAA	3.36138e-08	0.532741	-3.49827e-10	0.00059001	0.550277	-3.49827e-10	0.00119921	0.689732	-3.49827e-10
44982977	chr7:44982977:T:C	2.40463e-08	-2.00972e-10	0.197786	0.00027159	-2.00972e-10	-0.225567	0.000502388	-2.00972e-10	-0.180313
44983501	chr7:44983501:T:C	2.28572e-09	-1.72143	-0.43408	0.000135728	-0.850211	-0.069001	0.000160729	-1.23272	-0.0872389
44983703	chr7:44983703:T:C	2.42042e-08	1.1714	-0.967069	0.00616519	3.67547	-0.778656	0.00023545	0.168941	-1.10713
44983904	chr7:44983904:T:A	5.03046e-09	-1.76225	0.395565	0.000289503	-0.974434	0.812736	0.000349442	-1.32987	0.786521
44984814	chr7:44984814:G:A	2.25866e-09	-1.45419	-0.713237	3.1113e-05	-1.5544	-0.837832	4.39406e-05	-1.83444	-0.78241
44985044	chr7:44985044:T:C	5.61326e-09	-2.00972e-10	-1.25706	9.47014e-05	-2.00972e-10	-1.27913	0.000167161	-2.00972e-10	-1.28073
44985277	chr7:44985277:A:G	2.28026e-08	1.21876	-1.07408	0.00575052	3.73795	-0.910764	0.000224794	0.206098	-1.1906
44985542	chr7:44985542:G:A	3.68513e-08	-2.00972e-10	0.624696	0.00062295	-2.00972e-10	0.604604	0.00108302	-2.00972e-10	0.587818
44985943	chr7:44985943:C:T	2.34534e-09	-1.48113	-0.64863	3.21859e-05	-1.57885	-0.779485	4.64566e-05	-1.84006	-0.721108
44986091	chr7:44986091:C:A	8.45944e-09	-2.00972e-10	-0.846911	0.000143808	-2.00972e-10	-0.861382	0.000264997	-2.00972e-10	-0.819967
44986121	chr7:44986121:G:C	1.8776e-08	1.10051	-1.15013	0.00446673	3.58129	-1.00674	0.000194114	0.112302	-1.24354
44986648	chr7:44986648:A:C	5.8661e-09	-0.981213	-0.231791	0.000134992	-0.779917	-0.144733	0.000197222	-0.968738	-0.146619
44986715	chr7:44986715:G:T	5.97256e-09	-2.00972e-10	-1.19502	0.000102603	-2.00972e-10	-1.19899	0.000180909	-2.00972e-10	-1.20169
44986790	chr7:44986790:A:G	3.37175e-08	-2.00972e-10	0.535823	0.000582704	-2.00972e-10	0.537818	0.00100924	-2.00972e-10	0.517271
44986994	chr7:44986994:G:A	1.38744e-09	-1.36201	-1.29273	1.63526e-05	-1.75859	-1.27688	3.03884e-05	-1.70463	-1.281
44987206	chr7:44987206:T:C	5.35561e-09	-2.00972e-10	-1.30405	9.13295e-05	-2.00972e-10	-1.31539	0.000161123	-2.00972e-10	-1.31752
44987771	chr7:44987771:A:G	1.91806e-09	-1.82311	-0.507769	3.99845e-05	-1.80897	-0.332403	7.50595e-05	-1.8432	-0.238206
44987788	chr7:44987788:T:C	3.25015e-09	-1.80349	-3.49827e-10	5.33725e-05	-1.85257	-3.49827e-10	9.48065e-05	-1.84785	-3.49827e-10
44988209	chr7:44988209:G:A	2.43467e-08	1.20613	-0.995931	0.00619799	3.71673	-0.814612	0.000235742	0.193629	-1.13058
44988644	chr7:44988644:C:T	2.9773e-09	-1.06617	-0.825004	3.95579e-05	-1.5461	-0.605999	6.89231e-05	-1.62014	-0.546555
44989308	chr7:44989308:C:T	3.25564e-09	-1.80181	-3.49827e-10	6.90611e-05	-1.59487	-3.49827e-10	0.000116936	-1.63806	-3.49827e-10
44989331	chr7:44989331:ATC:A	5.52228e-09	-2.00972e-10	-1.2734	9.50159e-05	-2.00972e-10	-1.27582	0.000167676	-2.00972e-10	-1.27765
44989393	chr7:44989393:G:A	2.40492e-09	-1.48088	-0.623801	3.30644e-05	-1.57797	-0.75343	4.77472e-05	-1.83988	-0.693889
44989758	chr7:44989758:C:T	4.91409e-09	-1.77745	0.387361	0.000272961	-1.02414	0.803607	0.000333329	-1.368	0.777448
44990288	chr7:44990288:A:G	4.9131e-09	-1.74937	0.359082	0.00028981	-0.934233	0.773597	0.000346489	-1.29942	0.74758
44990474	chr7:44990474:T:A	3.05553e-08	-2.00972e-10	0.437344	0.000528069	-2.00972e-10	0.439365	0.000915078	-2.00972e-10	0.419324
44990750	chr7:44990750:G:T	2.31401e-08	-2.00972e-10	0.159371	0.000262801	-2.00972e-10	-0.258464	0.000486035	-2.00972e-10	-0.213405
44990884	chr7:44990884:C:T	5.17964e-09	-2.00972e-10	-1.33746	8.89572e-05	-2.00972e-10	-1.34171	0.000157129	-2.00972e-10	-1.34262
44991000	chr7:44991000:AG:A	3.51296e-09	-1.72574	-3.49827e-10	5.4048e-05	-1.83999	-3.49827e-10	0.000105383	-1.74208	-3.49827e-10
44991456	chr7:44991456:TG:T	5.30258e-09	-2.00972e-10	-1.314	9.05042e-05	-2.00972e-10	-1.32447	0.000159767	-2.00972e-10	-1.32597
44991643	chr7:44991643:C:T	2.8844e-09	-1.08847	-0.834409	3.86456e-05	-1.55717	-0.618259	6.73132e-05	-1.62934	-0.560986
44991716	chr7:44991716:C:T	1.19522e-08	-1.36914	0.867867	0.00102504	-0.092299	1.19492	0.000981448	-0.679324	1.16867
44991828	chr7:44991828:C:G	1.34516e-09	-1.84702	-0.838661	2.86062e-05	-1.83342	-0.642823	5.27992e-05	-1.85161	-0.581578
44992057	chr7:44992057:T:C	2.42194e-09	-1.7803	-0.317325	0.000119757	-1.03351	-0.0108815	0.000147124	-1.37589	-0.0325213
44992135	chr7:44992135:T:C	5.11945e-09	-2.00972e-10	-1.34915	8.89006e-05	-2.00972e-10	-1.34234	0.000157529	-2.00972e-10	-1.34007
44992441	chr7:44992441:T:C	7.24152e-09	-1.01541	0.0130447	0.000167602	-0.812687	0.104416	0.000246989	-0.992957	0.102614
44992522	chr7:44992522:C:A	1.42776e-08	-2.00972e-10	-0.3235	0.000242845	-2.00972e-10	-0.337439	0.000420497	-2.00972e-10	-0.358249
44993067	chr7:44993067:G:A	2.67512e-08	1.34255	-1.03816	0.00708082	3.90376	-0.868473	0.000256431	0.308676	-1.1615
44993172	chr7:44993172:G:A	5.14678e-09	-2.00972e-10	-1.34382	8.84918e-05	-2.00972e-10	-1.34695	0.000156345	-2.00972e-10	-1.34762
44993250	chr7:44993250:C:G	1.35915e-09	-1.84817	-0.827166	2.89314e-05	-1.83574	-0.629192	5.35324e-05	-1.85207	-0.567328
44993435	chr7:44993435:G:A	2.37532e-09	-1.21947	-0.897591	3.31126e-05	-1.63738	-0.692572	5.8192e-05	-1.69831	-0.637624
44994240	chr7:44994240:T:C	2.22712e-09	-1.50304	-0.678447	3.07555e-05	-1.59695	-0.806841	4.4975e-05	-1.84382	-0.749763
44994918	chr7:44994918:T:C	3.62296e-08	-2.00972e-10	0.607681	0.00065475	-2.00972e-10	0.654391	0.00116866	-2.00972e-10	0.663924
44995523	chr7:44995523:C:T	2.09336e-08	1.19233	-1.13317	0.00517773	3.70695	-0.984694	0.000211876	0.187316	-1.231
44996116	chr7:44996116:G:A	1.91501e-08	0.98805	-1.01793	0.00454953	3.43423	-0.841311	0.00019581	0.0251603	-1.1477
44996566	chr7:44996566:G:A	8.08433e-09	-2.00972e-10	-0.892267	0.000134448	-2.00972e-10	-0.928683	0.000237221	-2.00972e-10	-0.930692
44996796	chr7:44996796:T:C	3.09651e-09	-1.85192	-3.49827e-10	5.42378e-05	-1.83648	-3.49827e-10	9.49505e-05	-1.84633	-3.49827e-10
44996934	chr7:44996934:TCACTG:T	8.95459e-09	-2.00972e-10	-0.790028	0.000166399	-2.00972e-10	-0.715472	0.000303546	-2.00972e-10	-0.684152
44997045	chr7:44997045:G:A	2.84703e-08	1.37678	-1.01012	0.00769209	3.94975	-0.831661	0.000268678	0.335402	-1.14157
44997186	chr7:44997186:G:T	1.43161e-09	-1.53853	-1.08486	2.05538e-05	-1.75309	-1.05373	3.37861e-05	-1.81629	-1.06335
44997544	chr7:44997544:T:G	5.17209e-09	-2.00972e-10	-1.33892	8.90933e-05	-2.00972e-10	-1.34018	0.000157354	-2.00972e-10	-1.34119
44998135	chr7:44998135:C:T	2.09804e-08	1.2106	-1.14921	0.00519261	3.73067	-1.00554	0.000212403	0.201664	-1.24287
44998235	chr7:44998235:A:G	5.21318e-09	-2.00972e-10	-1.331	8.97621e-05	-2.00972e-10	-1.3327	0.000158512	-2.00972e-10	-1.33386
44999010	chr7:44999010:C:G	2.43221e-08	1.22198	-1.01279	0.00622614	3.7416	-0.834953	0.000236089	0.20819	-1.14367
44999031	chr7:44999031:T:C	5.10684e-09	-2.00972e-10	-1.35161	8.79689e-05	-2.00972e-10	-1.35288	0.000155525	-2.00972e-10	-1.35288
44999137	chr7:44999137:C:A	1.64744e-09	-1.71795	-0.76502	9.21281e-05	-0.839263	-0.467418	0.000109014	-1.22501	-0.483195
44999246	chr7:44999246:A:T	3.39062e-08	-2.00972e-10	0.541405	0.000586025	-2.00972e-10	0.543501	0.00101485	-2.00972e-10	0.522813
44999282	chr7:44999282:G:A	2.30995e-09	-1.48021	-0.664763	3.17652e-05	-1.5775	-0.793992	4.57606e-05	-1.83986	-0.736406
44999436	chr7:44999436:T:C	6.13255e-09	-2.00972e-10	-1.16858	0.000103261	-2.00972e-10	-1.1926	0.000181565	-2.00972e-10	-1.19807
44999603	chr7:44999603:C:A	3.36008e-08	-2.00972e-10	0.532355	0.000580611	-2.00972e-10	0.534219	0.00100558	-2.00972e-10	0.513636
44999606	chr7:44999606:G:A	3.97904e-09	-0.989237	-0.611916	8.65865e-05	-0.769898	-0.598821	0.000127651	-0.953658	-0.596732
44999877	chr7:44999877:C:T	5.18107e-09	-2.00972e-10	-1.33718	8.92341e-05	-2.00972e-10	-1.3386	0.000157611	-2.00972e-10	-1.33956
45000040	chr7:45000040:C:T	6.06387e-09	-2.00972e-10	-1.17985	0.000102151	-2.00972e-10	-1.20341	0.000179686	-2.00972e-10	-1.20847
45000758	chr7:45000758:A:G	5.1591e-09	-2.00972e-10	-1.34143	8.88815e-05	-2.00972e-10	-1.34256	0.00015701	-2.00972e-10	-1.34338
45001309	chr7:45001309:C:T	6.57073e-09	-2.00972e-10	-1.09957	0.000106632	-2.00972e-10	-1.16048	0.000187132	-2.00972e-10	-1.16787
45001417	chr7:45001417:C:T	6.02589e-09	-2.00972e-10	-1.18613	0.000101454	-2.00972e-10	-1.21026	0.000178414	-2.00972e-10	-1.21558
45001512	chr7:45001512:G:C	1.24851e-08	0.654466	-1.11212	0.0033313	3.23028	-0.949028	0.000146459	-0.197223	-1.21572
45001617	chr7:45001617:A:G	2.3747e-08	-2.00972e-10	0.185264	0.000268924	-2.00972e-10	-0.235435	0.000497701	-2.00972e-10	-0.189687
45001667	chr7:45001667:A:G	3.10945e-09	-1.84775	-3.49827e-10	6.74365e-05	-1.61868	-3.49827e-10	0.000113722	-1.66593	-3.49827e-10
45002214	chr7:45002214:G:A	1.3521e-08	0.612978	-0.990927	0.00363859	3.1676	-0.798109	0.000154365	-0.233495	-1.12687
45002617	chr7:45002617:G:A	6.11526e-09	-2.00972e-10	-1.17141	0.000100192	-2.00972e-10	-1.22278	0.000176073	-2.00972e-10	-1.22879
45002650	chr7:45002650:G:A	8.36539e-09	-2.00972e-10	-0.858092	0.000138991	-2.00972e-10	-0.895457	0.000239415	-2.00972e-10	-0.921489
45003215	chr7:45003215:A:G	5.20238e-09	-2.00972e-10	-1.33308	8.93415e-05	-2.00972e-10	-1.3374	0.000157795	-2.00972e-10	-1.33839
45003342	chr7:45003342:C:T	1.10504e-09	-1.84877	-1.03354	2.19916e-05	-1.85213	-0.88707	4.07979e-05	-1.84515	-0.845908
45004048	chr7:45004048:T:G	2.75499e-09	-1.80257	-0.16621	0.000134547	-1.13634	0.208393	0.000169198	-1.45456	0.185941
45004524	chr7:45004524:GGAACT:G	4.52683e-09	-1.47217	-3.49827e-10	5.37323e-05	-1.84585	-3.49827e-10	9.60449e-05	-1.83487	-3.49827e-10
45004534	chr7:45004534:G:C	1.04455e-08	-2.00972e-10	-0.636024	0.000176703	-2.00972e-10	-0.655395	0.000310585	-2.00972e-10	-0.661227
45004607	chr7:45004607:C:T	6.01072e-09	-2.00972e-10	-1.18865	0.000101225	-2.00972e-10	-1.21252	0.000178021	-2.00972e-10	-1.21778
45004714	chr7:45004714:C:A	1.48113e-08	0.713658	-1.00046	0.00414535	3.30981	-0.809932	0.000166234	-0.151899	-1.13439
45005149	chr7:45005149:T:G	3.10136e-09	-1.85035	-3.49827e-10	5.39562e-05	-1.84169	-3.49827e-10	9.46806e-05	-1.84918	-3.49827e-10
45005458	chr7:45005458:C:T	1.02949e-08	-0.650543	-3.49827e-10	0.000199478	-0.534156	-3.49827e-10	0.000189021	-1.15783	-3.49827e-10
45005552	chr7:45005552:CTT:C	1.41418e-08	0.67482	-1.00788	0.00391438	3.25889	-0.816334	0.000161591	-0.181099	-1.13352
45005592	chr7:45005592:A:C	5.25301e-09	-0.94724	-0.376154	0.000123509	-0.729317	-0.284232	0.000180626	-0.917035	-0.28622
45005769	chr7:45005769:A:G	1.45223e-08	0.684518	-0.991031	0.00402171	3.26784	-0.798237	0.000163461	-0.176159	-1.12695
45005921	chr7:45005921:T:G	3.09453e-09	-1.85256	-3.49827e-10	5.46848e-05	-1.82828	-3.49827e-10	9.82394e-05	-1.81228	-3.49827e-10
45006172	chr7:45006172:A:G	7.51912e-09	-2.00972e-10	-0.964746	0.000141732	-2.00972e-10	-0.875925	0.000254801	-2.00972e-10	-0.859204
45006230	chr7:45006230:T:G	9.14785e-09	-2.00972e-10	-0.768676	0.000120975	-2.00972e-10	-1.03428	0.000218999	-2.00972e-10	-1.01062
45006231	chr7:45006231:C:G	3.01919e-09	-1.81081	-0.0664018	0.000119131	-1.17992	0.130282	0.000150767	-1.48747	0.103518
45006268	chr7:45006268:C:T	5.12344e-09	-2.00972e-10	-1.34837	8.88287e-05	-2.00972e-10	-1.34315	0.000157343	-2.00972e-10	-1.34126
45006473	chr7:45006473:A:G	5.38679e-09	-1.29825	-3.49827e-10	5.885e-05	-1.75487	-3.49827e-10	0.000108285	-1.71491	-3.49827e-10
45007019	chr7:45007019:T:C	1.23822e-09	-1.8423	-0.926221	2.34193e-05	-1.82916	-0.847143	4.30051e-05	-1.8509	-0.787469
45007232	chr7:45007232:C:A	2.38901e-09	-1.46145	-0.649859	3.52517e-05	-1.47795	-0.789398	4.68901e-05	-1.83135	-0.720532
45007329	chr7:45007329:G:A	2.00303e-09	-1.19369	-1.09384	2.56687e-05	-1.60946	-0.975128	4.40532e-05	-1.67477	-0.939521
45007371	chr7:45007371:C:T	2.46624e-09	-1.45511	-0.62439	3.62915e-05	-1.47168	-0.766596	4.81093e-05	-1.82983	-0.696382
45007789	chr7:45007789:T:TG	9.83985e-10	-1.85196	-1.14638	1.88229e-05	-1.8422	-1.05259	3.41105e-05	-1.85254	-1.01754
45008133	chr7:45008133:C:CCTGGGTTCAA	5.50806e-09	-2.00972e-10	-1.27598	9.47574e-05	-2.00972e-10	-1.27854	0.000167245	-2.00972e-10	-1.28023
45008192	chr7:45008192:C:G	1.45692e-08	0.676587	-0.979872	0.00403978	3.25853	-0.784443	0.000163988	-0.181775	-1.11812
45008226	chr7:45008226:G:A	5.10089e-09	-2.00972e-10	-1.35278	8.7972e-05	-2.00972e-10	-1.35284	0.000155565	-2.00972e-10	-1.35262
45008291	chr7:45008291:T:C	1.4552e-08	0.663089	-0.967555	0.00405127	3.24661	-0.769687	0.000164482	-0.188386	-1.1085
45008293	chr7:45008293:C:T	1.18591e-08	0.609319	-1.11842	0.00309427	3.16498	-0.957531	0.000140379	-0.234758	-1.22058
45008320	chr7:45008320:T:A	1.15603e-08	0.473439	-1.00805	0.00290501	2.96372	-0.819394	0.000135806	-0.348094	-1.14037
45008573	chr7:45008573:A:G	1.29167e-08	0.666991	-1.09066	0.00347181	3.24588	-0.923306	0.000149433	-0.188964	-1.20388
45009018	chr7:45009018:T:C	5.20978e-09	-2.00972e-10	-1.33166	8.94547e-05	-2.00972e-10	-1.33613	0.000157989	-2.00972e-10	-1.33716
45009250	chr7:45009250:A:G	1.80338e-08	1.01005	-1.1	0.00579711	3.76916	-0.933908	0.000202246	0.119336	-1.20954
45009644	chr7:45009644:T:C	1.26093e-08	0.671544	-1.1193	0.00338144	3.25454	-0.958341	0.00014765	-0.183718	-1.22112
45009696	chr7:45009696:G:T	2.40768e-08	-2.00972e-10	0.199056	0.000271808	-2.00972e-10	-0.224766	0.000503107	-2.00972e-10	-0.178882
45009758	chr7:45009758:A:G	5.26613e-09	-2.00972e-10	-1.3209	9.23101e-05	-2.00972e-10	-1.30471	0.000163959	-2.00972e-10	-1.30007
45010170	chr7:45010170:C:G	5.1109e-09	-2.00972e-10	-1.35082	8.803e-05	-2.00972e-10	-1.35219	0.00015557	-2.00972e-10	-1.35259
45010252	chr7:45010252:A:G	5.49594e-09	-2.00972e-10	-1.27818	9.30371e-05	-2.00972e-10	-1.29686	0.000164301	-2.00972e-10	-1.29799
45010400	chr7:45010400:A:C	1.1314e-08	-2.00972e-10	-0.556152	0.000191304	-2.00972e-10	-0.576001	0.000356	-2.00972e-10	-0.524755
45010850	chr7:45010850:G:A	7.861e-09	-2.00972e-10	-0.92028	0.00013079	-2.00972e-10	-0.956273	0.000225738	-2.00972e-10	-0.98031
45010936	chr7:45010936:G:A	3.78405e-09	-1.6514	-3.49827e-10	5.33721e-05	-1.85257	-3.49827e-10	9.45521e-05	-1.85053	-3.49827e-10
45011433	chr7:45011433:G:A	5.11118e-09	-2.00972e-10	-1.35076	8.80328e-05	-2.00972e-10	-1.35215	0.000155574	-2.00972e-10	-1.35257
45011853	chr7:45011853:C:T	6.01978e-09	-2.00972e-10	-1.18714	0.000101384	-2.00972e-10	-1.21095	0.000178292	-2.00972e-10	-1.21626
45011856	chr7:45011856:G:A	8.63675e-09	-0.826168	-3.49827e-10	0.000229501	-0.393955	-3.49827e-10	0.000477555	-0.231006	-3.49827e-10
45012325	chr7:45012325:G:A	2.6033e-09	-1.79211	-0.233311	0.000130696	-1.09199	0.135005	0.000162617	-1.42166	0.113365
45012386	chr7:45012386:G:A	6.6367e-09	-2.00972e-10	-1.08958	0.000110835	-2.00972e-10	-1.12182	0.000194489	-2.00972e-10	-1.12931
45012753	chr7:45012753:T:C	1.36677e-08	0.625041	-0.992197	0.00370411	3.18702	-0.799681	0.000155881	-0.222718	-1.12787
45012899	chr7:45012899:T:C	8.05863e-10	-1.85032	-1.34772	2.00829e-05	-1.5278	-1.30219	2.97093e-05	-1.70315	-1.30508
45013210	chr7:45013210:G:C	5.60485e-09	-2.00972e-10	-1.25856	9.80542e-05	-2.00972e-10	-1.24434	0.000172561	-2.00972e-10	-1.24894
45013843	chr7:45013843:T:C	1.66398e-08	0.750078	-0.920475	0.00483077	3.36432	-0.711424	0.00018273	-0.121287	-1.07039
45014544	chr7:45014544:C:T	1.20325e-08	0.63762	-1.1322	0.00315545	3.20219	-0.975163	0.000142552	-0.209212	-1.23077
45014787	chr7:45014787:A:G	6.05851e-09	-2.00972e-10	-1.18073	9.96838e-05	-2.00972e-10	-1.22786	0.000175156	-2.00972e-10	-1.23401
45014978	chr7:45014978:C:T	5.19201e-09	-2.00972e-10	-1.33507	8.9415e-05	-2.00972e-10	-1.33657	0.000157926	-2.00972e-10	-1.33756
45015001	chr7:45015001:C:T	1.3974e-08	-1.30372	0.958722	0.000980396	-0.0525566	1.11065	0.000896268	-0.654337	1.05289
45015071	chr7:45015071:G:C	5.14619e-09	-2.00972e-10	-1.34394	8.92695e-05	-2.00972e-10	-1.3382	0.000157562	-2.00972e-10	-1.33986
45015420	chr7:45015420:C:T	8.65849e-09	-2.00972e-10	-0.823654	0.000143519	-2.00972e-10	-0.863393	0.000251396	-2.00972e-10	-0.872657
45015503	chr7:45015503:G:C	2.5676e-09	-1.0297	-1.00952	3.13824e-05	-1.49936	-0.884255	5.30995e-05	-1.57775	-0.849763
45015516	chr7:45015516:T:A	1.27448e-08	0.702973	-1.14004	0.0034358	3.29702	-0.984878	0.000148989	-0.15952	-1.23629
45015713	chr7:45015713:C:T	4.00139e-09	-0.90113	-0.694423	8.75912e-05	-0.669949	-0.687233	0.000127856	-0.862544	-0.68624
45015770	chr7:45015770:T:G	1.09646e-09	-1.84942	-1.04069	2.01767e-05	-1.85248	-0.972851	3.81709e-05	-1.83751	-0.920102
45015811	chr7:45015811:G:A	1.92902e-09	-1.25729	-1.06789	2.54875e-05	-1.64813	-0.943546	4.40802e-05	-1.70722	-0.906453
45016214	chr7:45016214:C:T	1.6532e-09	-1.27479	-1.20469	1.87126e-05	-1.71975	-1.18092	3.5005e-05	-1.65688	-1.18731
45016300	chr7:45016300:A:G	7.62186e-09	-2.00972e-10	-0.951174	0.000122331	-2.00972e-10	-1.02313	0.000214304	-2.00972e-10	-1.03229
45016391	chr7:45016391:G:A	8.42732e-09	-2.00972e-10	-0.850716	0.000141028	-2.00972e-10	-0.880904	0.000243745	-2.00972e-10	-0.903562
45016519	chr7:45016519:G:A	2.56908e-09	-1.47209	-0.566558	3.76731e-05	-1.48655	-0.714367	5.06927e-05	-1.83328	-0.640621
45016586	chr7:45016586:TC:T	5.16918e-09	-2.00972e-10	-1.33948	8.96777e-05	-2.00972e-10	-1.33364	0.00015826	-2.00972e-10	-1.33545
45016881	chr7:45016881:T:C	1.55058e-08	0.70084	-0.941822	0.00438875	3.29387	-0.736935	0.000172548	-0.161719	-1.08729
45016956	chr7:45016956:C:T	2.33205e-09	-1.51713	-0.618313	3.43261e-05	-1.53272	-0.761236	4.7754e-05	-1.84272	-0.690898
45017139	chr7:45017139:C:T	1.00729e-08	-2.00972e-10	-0.672343	0.000170632	-2.00972e-10	-0.69035	0.000316634	-2.00972e-10	-0.64194
45017535	chr7:45017535:G:A	2.7154e-09	-1.44843	-0.534826	3.96215e-05	-1.46455	-0.685938	5.24753e-05	-1.82805	-0.611295
45017565	chr7:45017565:C:CA	5.86581e-09	-2.00972e-10	-1.21305	9.89927e-05	-2.00972e-10	-1.23482	0.000174197	-2.00972e-10	-1.2395
45017664	chr7:45017664:GTATTT:G	5.86581e-09	-2.00972e-10	-1.21305	9.89927e-05	-2.00972e-10	-1.23482	0.000174197	-2.00972e-10	-1.2395
45017729	chr7:45017729:C:T	2.5519e-09	-1.78189	-0.263462	0.000129735	-1.06175	0.0973843	0.000160365	-1.39815	0.0759161
45018144	chr7:45018144:A:G	1.49368e-08	0.707502	-0.985871	0.00419762	3.30354	-0.791135	0.000167509	-0.156192	-1.12246
45018911	chr7:45018911:C:T	2.6226e-09	-1.79834	-0.219693	0.000128886	-1.1189	0.147968	0.000161492	-1.4413	0.12607
45018960	chr7:45018960:A:G	5.4021e-09	-2.00972e-10	-1.29541	9.16459e-05	-2.00972e-10	-1.31193	0.00016188	-2.00972e-10	-1.31283
45019376	chr7:45019376:A:G	8.66927e-09	-2.00972e-10	-0.82241	0.000143826	-2.00972e-10	-0.861261	0.000247598	-2.00972e-10	-0.887881
45019513	chr7:45019513:G:T	1.43588e-08	0.658818	-0.976652	0.00395393	3.23234	-0.779742	0.000162068	-0.19653	-1.11514
45019640	chr7:45019640:T:C	9.53149e-09	0.476337	-1.20393	0.00229466	2.97958	-1.0711	0.000118941	-0.339067	-1.28199
45019648	chr7:45019648:T:A	1.15073e-08	0.581562	-1.12077	0.00297036	3.12625	-0.959671	0.000137162	-0.256607	-1.22192
45019740	chr7:45019740:G:A	1.21485e-08	0.649042	-1.13403	0.00321536	3.22282	-0.976991	0.000143477	-0.201675	-1.23183
45019946	chr7:45019946:G:A	1.41445e-08	0.644081	-0.976948	0.0038732	3.21208	-0.780108	0.000160169	-0.208082	-1.11537
45020087	chr7:45020087:GGCCAATAAAATTGCA:G	5.1816e-09	-2.00972e-10	-1.33708	8.90281e-05	-2.00972e-10	-1.34091	0.000157261	-2.00972e-10	-1.34178
45020687	chr7:45020687:C:T	8.24643e-09	-2.00972e-10	-0.872415	0.00013805	-2.00972e-10	-0.902248	0.000238677	-2.00972e-10	-0.924576
45020836	chr7:45020836:C:T	5.31424e-09	-1.31181	-3.49827e-10	0.000382022	0.115616	-3.49827e-10	0.000310869	-0.660314	-3.49827e-10
45020859	chr7:45020859:T:TAG	1.40956e-08	0.664992	-1.00132	0.00387336	3.24251	-0.810492	0.000159857	-0.190593	-1.13481
45022878	chr7:45022878:T:G	6.04117e-09	-2.00972e-10	-1.1836	0.000101689	-2.00972e-10	-1.20794	0.000178824	-2.00972e-10	-1.21328
45023229	chr7:45023229:G:A	1.45992e-08	0.672175	-0.9734	0.00404272	3.25054	-0.77573	0.000164149	-0.186357	-1.11255
45023561	chr7:45023561:C:T	2.08428e-09	-1.19701	-1.05077	2.69066e-05	-1.61473	-0.922762	4.63256e-05	-1.67914	-0.884856
45023701	chr7:45023701:G:A	6.03264e-09	-2.00972e-10	-1.18501	0.000100147	-2.00972e-10	-1.22323	0.000175819	-2.00972e-10	-1.23023
45024100	chr7:45024100:C:T	7.93416e-09	-2.00972e-10	-0.911017	0.000132961	-2.00972e-10	-0.939807	0.000230094	-2.00972e-10	-0.961199
45024435	chr7:45024435:CTTGCTGAACACTG:C	3.66638e-09	-0.794359	-0.888631	7.73893e-05	-0.573096	-0.907918	0.00011114	-0.775234	-0.913657
45024441	chr7:45024441:G:C	3.58335e-09	-1.7059	-3.49827e-10	0.000158539	-0.763861	-3.49827e-10	0.000181103	-1.20062	-3.49827e-10
45024588	chr7:45024588:T:G	1.24603e-08	0.661126	-1.12077	0.00331809	3.23696	-0.959671	0.00014605	-0.193815	-1.22192
45024947	chr7:45024947:C:T	2.37689e-09	-1.48976	-0.626645	3.4369e-05	-1.50169	-0.791018	4.64065e-05	-1.83613	-0.726116
45025323	chr7:45025323:C:T	1.15347e-08	-1.23595	0.699115	0.000800032	0.0527004	0.802089	0.000713826	-0.568884	0.739837
45026050	chr7:45026050:T:C	1.32809e-08	0.693042	-1.08891	0.00362332	3.28402	-0.918742	0.000153638	-0.167149	-1.19794
45026395	chr7:45026395:GCAAT:G	6.04841e-09	-2.00972e-10	-1.1824	0.000101804	-2.00972e-10	-1.20681	0.000179018	-2.00972e-10	-1.2122
45026432	chr7:45026432:T:C	1.02954e-09	-1.85161	-1.10147	1.97031e-05	-1.85041	-0.998673	3.62407e-05	-1.84884	-0.960662
45026675	chr7:45026675:T:C	2.73201e-08	-2.00972e-10	0.325427	0.000302816	-2.00972e-10	-0.116735	0.000562074	-2.00972e-10	-0.0680514
45027031	chr7:45027031:A:G	8.23267e-09	-2.00972e-10	-0.874085	0.000149413	-2.00972e-10	-0.823145	0.000267949	-2.00972e-10	-0.80889
45027418	chr7:45027418:A:G	1.62951e-08	0.788097	-0.979428	0.00471457	3.41193	-0.783374	0.0001792	-0.0936846	-1.1175
45028216	chr7:45028216:C:G	5.15593e-09	-2.00972e-10	-1.34205	8.8826e-05	-2.00972e-10	-1.34318	0.000156923	-2.00972e-10	-1.34393
45028294	chr7:45028294:A:G	6.23442e-09	-1.15211	-3.49827e-10	0.000157126	-0.772815	-3.49827e-10	0.000329381	-0.602471	-3.49827e-10
45028400	chr7:45028400:G:A	6.04139e-09	-2.00972e-10	-1.18356	0.000101678	-2.00972e-10	-1.20805	0.000178803	-2.00972e-10	-1.2134
45028513	chr7:45028513:C:T	2.52135e-09	-1.76635	-0.291049	0.000132149	-1.01185	0.0659157	0.000161433	-1.36017	0.044577
45028523	chr7:45028523:G:A	3.22683e-09	-1.81069	-3.49827e-10	5.33894e-05	-1.85225	-3.49827e-10	9.55247e-05	-1.8403	-3.49827e-10
45028528	chr7:45028528:G:A	1.73888e-09	-1.22635	-1.20261	1.91969e-05	-1.69642	-1.17869	3.60816e-05	-1.62877	-1.18513
45028984	chr7:45028984:C:G	2.60903e-09	-1.78627	-0.236945	0.000131739	-1.07695	0.127912	0.000163413	-1.40965	0.106244
45029185	chr7:45029185:T:C	1.85724e-08	0.676137	-0.736657	0.00540121	3.2573	-0.492784	0.00020349	-0.181952	-0.902117
45029228	chr7:45029228:G:A	1.68983e-09	-1.81118	-0.646383	7.87806e-05	-1.1431	-0.320094	9.97791e-05	-1.45839	-0.33834
45029375	chr7:45029375:A:G	2.04224e-08	-2.00972e-10	0.0344372	0.000236681	-2.00972e-10	-0.36315	0.000436767	-2.00972e-10	-0.320286
45030058	chr7:45030058:C:T	3.37315e-09	-1.76635	-3.49827e-10	5.44836e-05	-1.83196	-3.49827e-10	9.54373e-05	-1.84122	-3.49827e-10
45030088	chr7:45030088:C:T	1.20276e-08	0.625777	-1.12077	0.0031637	3.18931	-0.959671	0.000142162	-0.220797	-1.22192
45030482	chr7:45030482:G:T	8.58233e-09	-0.720792	-0.111698	0.000154818	-0.60972	-0.177889	0.000213326	-0.819367	-0.217496
45030560	chr7:45030560:T:A	3.20236e-09	-1.81831	-3.49827e-10	6.0685e-05	-1.72417	-3.49827e-10	0.000111152	-1.68879	-3.49827e-10
45030648	chr7:45030648:C:T	3.158e-09	-1.83225	-3.49827e-10	5.53644e-05	-1.81592	-3.49827e-10	9.45545e-05	-1.85051	-3.49827e-10
45030747	chr7:45030747:G:A	1.13282e-09	-1.84602	-1.01146	2.08956e-05	-1.85125	-0.939072	3.98564e-05	-1.83021	-0.884193
45030885	chr7:45030885:G:A	6.2002e-09	-2.00972e-10	-1.15761	0.000101751	-2.00972e-10	-1.20733	0.000178604	-2.00972e-10	-1.21452
45030954	chr7:45030954:C:T	3.51147e-09	-1.01367	-0.712487	7.28705e-05	-0.810016	-0.731163	0.00010628	-0.995822	-0.737788
45031437	chr7:45031437:C:T	5.23726e-09	-2.00972e-10	-1.3264	9.10471e-05	-2.00972e-10	-1.31849	0.000160575	-2.00972e-10	-1.32092
45031946	chr7:45031946:C:T	5.15839e-09	-2.00972e-10	-1.34157	8.88872e-05	-2.00972e-10	-1.34249	0.000157442	-2.00972e-10	-1.34063
45032262	chr7:45032262:C:A	1.25319e-08	0.662433	-1.11635	0.00332873	3.23458	-0.954094	0.000146347	-0.194998	-1.2187
45032783	chr7:45032783:G:A	8.40486e-09	-2.00972e-10	-0.853384	0.000139552	-2.00972e-10	-0.891427	0.000240432	-2.00972e-10	-0.917247
45033625	chr7:45033625:C:T	3.97461e-09	-0.980914	-0.621354	8.28566e-05	-0.773896	-0.638855	0.000121367	-0.958051	-0.64282
45033813	chr7:45033813:T:TG	1.59335e-08	0.753771	-0.967543	0.00457997	3.36861	-0.769028	0.000176437	-0.118677	-1.10804
45033925	chr7:45033925:T:G	5.19331e-09	-2.00972e-10	-1.33482	8.94367e-05	-2.00972e-10	-1.33633	0.000157964	-2.00972e-10	-1.33732
45034134	chr7:45034134:G:C	8.22493e-09	-2.00972e-10	-0.875025	0.000148944	-2.00972e-10	-0.826294	0.000267014	-2.00972e-10	-0.812383
45034200	chr7:45034200:A:C	1.43591e-08	0.653415	-0.971224	0.00394014	3.22236	-0.773253	0.000161767	-0.202552	-1.11098
45034291	chr7:45034291:A:G	1.54983e-09	-1.74499	-0.799058	7.39198e-05	-1.01043	-0.51645	9.00373e-05	-1.36607	-0.533391
45034931	chr7:45034931:G:A	2.192e-09	-1.5118	-0.685583	3.153e-05	-1.53683	-0.842089	4.36806e-05	-1.84315	-0.779638
45034952	chr7:45034952:T:C	1.06442e-09	-1.59539	-1.32437	1.4261e-05	-1.82407	-1.34827	2.82591e-05	-1.71172	-1.34655
45035135	chr7:45035135:C:T	1.95469e-08	-2.00972e-10	-0.00937662	0.000227358	-2.00972e-10	-0.403335	0.00041919	-2.00972e-10	-0.361362
45035651	chr7:45035651:G:A	5.4953e-09	-2.00972e-10	-1.2783	9.24597e-05	-2.00972e-10	-1.30309	0.000162695	-2.00972e-10	-1.30781
45035884	chr7:45035884:C:G	1.35782e-08	0.740517	-1.11424	0.00373935	3.34812	-0.951319	0.000156434	-0.130029	-1.21702
45035917	chr7:45035917:A:G	1.23669e-09	-1.81994	-0.949813	4.46081e-05	-1.2533	-0.778652	3.32764e-05	-1.85077	-1.04407
45036084	chr7:45036084:A:G	1.40741e-08	0.694498	-1.03236	0.00386341	3.27894	-0.849502	0.000159533	-0.169414	-1.15802
45036264	chr7:45036264:A:G	1.94635e-08	-2.00972e-10	-0.0136521	0.000226678	-2.00972e-10	-0.406333	0.00041792	-2.00972e-10	-0.364395
45036397	chr7:45036397:AG:A	7.57194e-09	-2.00972e-10	-0.957746	0.000122156	-2.00972e-10	-1.02456	0.000213738	-2.00972e-10	-1.03494
45037041	chr7:45037041:C:A	9.89801e-10	-1.8056	-1.18685	2.8321e-05	-1.39115	-1.09511	2.82101e-05	-1.83195	-1.22805
45037252	chr7:45037252:C:T	9.45787e-09	-0.735347	-3.49827e-10	0.000298332	-0.131656	-3.49827e-10	0.000613867	0.0200929	-3.49827e-10
45037351	chr7:45037351:G:A	6.03031e-09	-2.00972e-10	-1.1854	0.000101052	-2.00972e-10	-1.21423	0.000177145	-2.00972e-10	-1.22271
45037375	chr7:45037375:G:A	8.21593e-09	-2.00972e-10	-0.87612	0.000139695	-2.00972e-10	-0.890404	0.000257342	-2.00972e-10	-0.849279
45037486	chr7:45037486:C:T	8.09421e-09	-2.00972e-10	-0.891046	0.000152985	-2.00972e-10	-0.799525	0.000274428	-2.00972e-10	-0.784997
45037825	chr7:45037825:T:G	5.16556e-09	-2.00972e-10	-1.34018	9.05118e-05	-2.00972e-10	-1.32438	0.000159599	-2.00972e-10	-1.32702
45038379	chr7:45038379:G:A	1.35382e-09	-1.61351	-1.06575	2.02001e-05	-1.78959	-1.03459	3.37385e-05	-1.83623	-1.04482
45038473	chr7:45038473:G:A	1.81714e-08	-2.00972e-10	-0.0823476	0.000214202	-2.00972e-10	-0.462945	0.000394162	-2.00972e-10	-0.422923
45039417	chr7:45039417:T:G	1.9103e-07	2.27024	-3.49827e-10	0.0123712	3.59327	-3.49827e-10	0.00312245	1.64669	-3.49827e-10
45039750	chr7:45039750:G:A	2.5236e-09	-1.02418	-1.03233	3.08384e-05	-1.49943	-0.901671	5.22646e-05	-1.57863	-0.864732
45039967	chr7:45039967:C:T	3.72886e-09	-0.870231	-0.795862	7.85278e-05	-0.653584	-0.812825	0.000113515	-0.848839	-0.818911
45040173	chr7:45040173:A:G	1.52797e-09	-1.3878	-1.17045	1.84131e-05	-1.77291	-1.14389	3.40066e-05	-1.72213	-1.151
45040857	chr7:45040857:G:A	5.91884e-09	-2.00972e-10	-1.20405	9.98042e-05	-2.00972e-10	-1.22665	0.000175567	-2.00972e-10	-1.23167
45041087	chr7:45041087:G:C	5.6156e-09	-2.00972e-10	-1.25665	9.51047e-05	-2.00972e-10	-1.27488	0.000167493	-2.00972e-10	-1.27875
45041334	chr7:45041334:G:A	1.56327e-08	0.776751	-1.00958	0.00446024	3.39447	-0.821377	0.000173337	-0.102991	-1.14146
45041511	chr7:45041511:C:G	5.15292e-09	-1.34263	-3.49827e-10	5.88055e-05	-1.75563	-3.49827e-10	0.000109739	-1.70158	-3.49827e-10
45041672	chr7:45041672:C:T	7.71226e-09	-2.00972e-10	-0.939383	0.000128526	-2.00972e-10	-0.973734	0.000221983	-2.00972e-10	-0.997087
45042004	chr7:45042004:C:T	3.60274e-09	-1.7005	-3.49827e-10	9.75309e-05	-1.24969	-3.49827e-10	0.000112778	-1.67426	-3.49827e-10
45042190	chr7:45042190:C:T	3.11622e-09	-1.84558	-3.49827e-10	6.41306e-05	-1.66894	-3.49827e-10	0.000134944	-1.49483	-3.49827e-10
45042672	chr7:45042672:A:G	8.32752e-09	-2.00972e-10	-0.862629	0.000138263	-2.00972e-10	-0.900701	0.000244013	-2.00972e-10	-0.902463
45042790	chr7:45042790:G:A	1.22055e-08	-2.00972e-10	-0.480308	0.000206033	-2.00972e-10	-0.501825	0.000384344	-2.00972e-10	-0.448148
45042813	chr7:45042813:TA:T	5.67617e-09	-2.00972e-10	-1.24592	9.4412e-05	-2.00972e-10	-1.28219	0.000165985	-2.00972e-10	-1.28779
45042820	chr7:45042820:A:T	5.65983e-09	-2.00972e-10	-1.2488	9.41926e-05	-2.00972e-10	-1.28452	0.000165615	-2.00972e-10	-1.29002
45042826	chr7:45042826:T:C	1.30834e-08	0.704041	-1.11489	0.0035609	3.30009	-0.95218	0.000152035	-0.15798	-1.21759
45042938	chr7:45042938:C:T	5.44334e-09	-2.00972e-10	-1.2878	9.17307e-05	-2.00972e-10	-1.31101	0.00016149	-2.00972e-10	-1.31524
45043047	chr7:45043047:A:G	1.17075e-09	-1.82647	-0.998075	4.09075e-05	-1.2824	-0.836146	3.18645e-05	-1.85204	-1.08615
45043466	chr7:45043466:C:T	1.43026e-08	0.657266	-0.979018	0.0039367	3.23099	-0.782759	0.000161564	-0.197824	-1.11696
45043605	chr7:45043605:G:A	3.2067e-09	-1.81695	-3.49827e-10	0.000101078	-1.21397	-3.49827e-10	0.000149722	-1.39091	-3.49827e-10
45043835	chr7:45043835:A:C	5.62e-09	-2.00972e-10	-1.25586	9.51719e-05	-2.00972e-10	-1.27418	0.000167608	-2.00972e-10	-1.27806
45043857	chr7:45043857:T:C	5.6201e-09	-2.00972e-10	-1.25584	9.51726e-05	-2.00972e-10	-1.27417	0.00016761	-2.00972e-10	-1.27805
45044264	chr7:45044264:G:T	2.32586e-08	-2.00972e-10	0.16448	0.000264031	-2.00972e-10	-0.253796	0.000488442	-2.00972e-10	-0.208465
45044457	chr7:45044457:G:A	2.67779e-09	-1.48703	-0.510176	3.81803e-05	-1.49972	-0.687826	5.17611e-05	-1.83623	-0.616815
45044580	chr7:45044580:A:G	3.18701e-09	-1.82311	-3.49827e-10	6.01416e-05	-1.73316	-3.49827e-10	0.000110005	-1.69916	-3.49827e-10
45044847	chr7:45044847:T:C	1.35759e-08	0.741672	-1.11557	0.0037537	3.35378	-0.953143	0.000156879	-0.126136	-1.21808
45044926	chr7:45044926:C:T	1.27485e-08	0.637173	-1.07396	0.00341373	3.20542	-0.899722	0.000148683	-0.212079	-1.18579
45045108	chr7:45045108:A:G	1.19715e-08	0.631926	-1.13159	0.00314253	3.19705	-0.974125	0.000141581	-0.216675	-1.23014
45045190	chr7:45045190:T:TAGAGCA	8.91951e-10	-1.84683	-1.24971	1.67679e-05	-1.829	-1.18139	2.97743e-05	-1.85043	-1.15561
45045222	chr7:45045222:T:G	1.72295e-09	-1.78517	-0.652986	8.38062e-05	-1.07023	-0.331126	0.000104151	-1.40452	-0.349318
45045549	chr7:45045549:T:C	5.61992e-09	-2.00972e-10	-1.25588	9.51705e-05	-2.00972e-10	-1.27419	0.000167606	-2.00972e-10	-1.27807
45045910	chr7:45045910:G:A	9.54596e-09	-2.00972e-10	-0.726077	0.000161829	-2.00972e-10	-0.743321	0.000299807	-2.00972e-10	-0.696547
45046035	chr7:45046035:A:G	1.35459e-08	0.726331	-1.10244	0.00373118	3.33054	-0.935919	0.000156225	-0.14037	-1.20802
45046264	chr7:45046264:A:T	1.30653e-08	0.705579	-1.11782	0.00354923	3.30063	-0.956012	0.000151754	-0.157608	-1.21982
45046296	chr7:45046296:T:A	1.1136e-09	-1.54576	-1.32884	1.44546e-05	-1.80887	-1.34998	2.91022e-05	-1.68028	-1.34859
45046337	chr7:45046337:T:C	1.32562e-09	-1.43184	-1.26848	2.1224e-05	-1.46719	-1.30754	2.67288e-05	-1.83004	-1.2839
45046439	chr7:45046439:C:T	2.87518e-09	-1.7932	-0.132884	0.000144897	-1.10156	0.247718	0.000180605	-1.42831	0.224933
45046639	chr7:45046639:T:C	2.8565e-09	-1.01989	-0.912704	5.94444e-05	-0.818406	-0.926414	8.74101e-05	-0.998836	-0.930239
45046834	chr7:45046834:A:G	1.61736e-09	-1.32055	-1.18085	1.87895e-05	-1.74124	-1.15532	3.49647e-05	-1.68318	-1.16217
45047314	chr7:45047314:C:T	1.3763e-08	0.758103	-1.11831	0.00383269	3.37809	-0.956626	0.000158588	-0.113206	-1.22017
45047387	chr7:45047387:A:G	7.644e-09	-0.948273	-3.49827e-10	8.71117e-05	-1.36267	-3.49827e-10	0.000143294	-1.43479	-3.49827e-10
45047403	chr7:45047403:G:A	1.29411e-08	0.702579	-1.12437	0.00351369	3.29907	-0.964512	0.000150869	-0.158555	-1.22472
45047609	chr7:45047609:C:T	1.98287e-08	0.885239	-0.880302	0.00591089	3.52289	-0.668203	0.000209617	-0.0219368	-1.03247
45047783	chr7:45047783:A:G	9.21692e-09	0.439449	-1.2006	0.00161041	2.64415	-1.08977	0.00011169	-0.401132	-1.28283
45047792	chr7:45047792:T:A	3.99809e-09	-1.59638	-3.49827e-10	5.37744e-05	-1.84506	-3.49827e-10	9.44116e-05	-1.85202	-3.49827e-10
45048067	chr7:45048067:C:CAATAAAT	1.40939e-08	0.780684	-1.11713	0.00396742	3.41114	-0.955129	0.000161819	-0.0939002	-1.21931
45048219	chr7:45048219:G:T	2.5619e-09	-1.40344	-0.638009	3.71881e-05	-1.41346	-0.800414	4.69863e-05	-1.81393	-0.735897
45048393	chr7:45048393:A:G	9.13871e-09	-2.00972e-10	-0.769675	0.000152509	-2.00972e-10	-0.802639	0.000262995	-2.00972e-10	-0.827552
45048607	chr7:45048607:A:G	5.13968e-09	-2.00972e-10	-1.3452	8.83884e-05	-2.00972e-10	-1.34812	0.000156085	-2.00972e-10	-1.34929
45048778	chr7:45048778:T:C	5.15628e-09	-2.00972e-10	-1.34198	8.82206e-05	-2.00972e-10	-1.35002	0.000155761	-2.00972e-10	-1.35136
45049024	chr7:45049024:T:C	1.52866e-08	0.859369	-1.11459	0.00443936	3.52021	-0.951812	0.000172718	-0.0306444	-1.21738
45049419	chr7:45049419:C:T	1.3596e-08	0.743935	-1.11635	0.00376832	3.35862	-0.954094	0.000157084	-0.124201	-1.2187
45049467	chr7:45049467:C:T	2.01104e-09	-1.29044	-0.993105	2.30522e-05	-1.72326	-0.968842	4.28597e-05	-1.66082	-0.980934
45049656	chr7:45049656:C:T	1.36123e-08	0.739148	-1.11037	0.00377612	3.35294	-0.946353	0.000157347	-0.127158	-1.21408
45049736	chr7:45049736:C:T	3.1167e-09	-1.84542	-3.49827e-10	7.34464e-05	-1.53331	-3.49827e-10	0.000121988	-1.59576	-3.49827e-10
45049773	chr7:45049773:ACT:A	8.72641e-10	-1.85229	-1.26614	1.62446e-05	-1.85008	-1.19202	2.95561e-05	-1.84917	-1.16422
45050127	chr7:45050127:T:C	6.63087e-09	-1.40245	0.311994	0.00030186	-0.276104	0.156205	0.000250729	-0.913176	0.0378644
45050261	chr7:45050261:TA:T	1.44685e-08	0.806134	-1.11635	0.0041123	3.44597	-0.954094	0.000165193	-0.0738659	-1.2187
45050357	chr7:45050357:C:T	1.49973e-08	0.842199	-1.11652	0.00432715	3.49715	-0.954346	0.00017021	-0.0438032	-1.21885
45050878	chr7:45050878:A:T	1.44494e-08	0.812799	-1.12434	0.00410848	3.45543	-0.964484	0.000165108	-0.0683825	-1.2247
45051017	chr7:45051017:T:C	9.08462e-09	-2.00972e-10	-0.775611	0.000151902	-2.00972e-10	-0.806628	0.000261926	-2.00972e-10	-0.831625
45051100	chr7:45051100:G:A	5.72255e-09	-2.00972e-10	-1.23778	9.67209e-05	-2.00972e-10	-1.25803	0.000170278	-2.00972e-10	-1.26225
45051105	chr7:45051105:T:C	1.41669e-08	0.785642	-1.11693	0.00399245	3.41711	-0.954817	0.000162394	-0.090534	-1.21912
45051140	chr7:45051140:T:C	1.10138e-08	-2.00972e-10	-0.583048	0.000186309	-2.00972e-10	-0.602454	0.000346529	-2.00972e-10	-0.55172
45051248	chr7:45051248:A:G	5.18145e-09	-2.00972e-10	-1.33711	8.87423e-05	-2.00972e-10	-1.34413	0.000156888	-2.00972e-10	-1.34415
45051341	chr7:45051341:C:T	5.21189e-09	-2.00972e-10	-1.33125	8.92299e-05	-2.00972e-10	-1.33865	0.000157544	-2.00972e-10	-1.33998
45051413	chr7:45051413:A:T	1.24968e-08	0.7522	-1.20892	0.00300685	3.2607	-1.08191	0.000138752	-0.179187	-1.28781
45051646	chr7:45051646:T:C	1.20871e-08	0.625756	-1.11581	0.00318291	3.18912	-0.953431	0.000142598	-0.221339	-1.21832
45051776	chr7:45051776:T:C	2.33615e-08	-2.00972e-10	0.168893	0.000265183	-2.00972e-10	-0.249444	0.000490627	-2.00972e-10	-0.204002
45052103	chr7:45052103:A:C	5.18e-09	-2.00972e-10	-1.33739	8.92412e-05	-2.00972e-10	-1.33852	0.000158118	-2.00972e-10	-1.33635
45052418	chr7:45052418:T:C	3.11899e-09	-1.84468	-3.49827e-10	5.35744e-05	-1.84879	-3.49827e-10	9.4383e-05	-1.85232	-3.49827e-10
45052535	chr7:45052535:C:T	3.50543e-09	-1.72788	-3.49827e-10	6.04659e-05	-1.72778	-3.49827e-10	0.000101941	-1.7753	-3.49827e-10
45052963	chr7:45052963:C:A	5.27678e-09	-2.00972e-10	-1.31888	9.04895e-05	-2.00972e-10	-1.32463	0.000159768	-2.00972e-10	-1.32596
45053121	chr7:45053121:C:G	2.13163e-09	-1.21531	-1.01	2.82082e-05	-1.63063	-0.85962	4.8945e-05	-1.69343	-0.815555
45053376	chr7:45053376:T:C	1.382e-08	0.770149	-1.12623	0.00385753	3.39487	-0.966946	0.000159197	-0.103426	-1.22612
45053392	chr7:45053392:A:C	9.12948e-09	-2.00972e-10	-0.770685	0.000120795	-2.00972e-10	-1.03577	0.000218661	-2.00972e-10	-1.01216
45053599	chr7:45053599:G:A	1.4371e-08	0.796581	-1.11357	0.00407369	3.43306	-0.950613	0.000164396	-0.0806908	-1.21672
45053680	chr7:45053680:C:T	1.95387e-08	-1.21938	1.20959	0.00149894	0.100703	1.38195	0.00132787	-0.528552	1.3202
45053779	chr7:45053779:A:G	2.32281e-08	-2.00972e-10	0.163167	0.000263887	-2.00972e-10	-0.254342	0.000488191	-2.00972e-10	-0.208978
45053840	chr7:45053840:G:T	4.10187e-09	-0.974696	-0.596055	8.99951e-05	-0.748047	-0.58206	0.000132226	-0.934182	-0.580994
45053869	chr7:45053869:T:C	1.38954e-08	0.76578	-1.11642	0.00388377	3.38896	-0.954265	0.000159842	-0.106699	-1.2188
45054076	chr7:45054076:T:C	9.14534e-09	-2.00972e-10	-0.76895	0.000120948	-2.00972e-10	-1.0345	0.000218949	-2.00972e-10	-1.01085
45054084	chr7:45054084:G:A	5.72158e-09	-2.00972e-10	-1.23795	9.67053e-05	-2.00972e-10	-1.25819	0.000170252	-2.00972e-10	-1.26241
45054235	chr7:45054235:A:G	2.97235e-09	-1.78586	-0.106986	0.000151849	-1.08179	0.274812	0.000188154	-1.41363	0.251201
45054481	chr7:45054481:A:G	1.28642e-08	0.627399	-1.05514	0.00348504	3.19724	-0.870869	0.000150548	-0.216969	-1.16843
45054656	chr7:45054656:G:A	5.20458e-09	-2.00972e-10	-1.33266	8.90444e-05	-2.00972e-10	-1.34073	0.000157422	-2.00972e-10	-1.34076
45054702	chr7:45054702:G:A	1.10099e-08	-2.00972e-10	-0.583397	0.000186241	-2.00972e-10	-0.602823	0.000346397	-2.00972e-10	-0.552102
45055166	chr7:45055166:G:C	1.71567e-08	0.831417	-0.971224	0.00508516	3.47747	-0.773253	0.000187322	-0.0558812	-1.11098
45055217	chr7:45055217:G:A	5.16579e-09	-2.00972e-10	-1.34014	8.87625e-05	-2.00972e-10	-1.3439	0.000156675	-2.00972e-10	-1.34551
45055227	chr7:45055227:T:C	5.19435e-09	-2.00972e-10	-1.33462	8.94538e-05	-2.00972e-10	-1.33614	0.000157993	-2.00972e-10	-1.33714
45055248	chr7:45055248:A:G	1.71581e-08	0.821309	-0.961031	0.00507701	3.46338	-0.760764	0.000187303	-0.0640568	-1.1029
45055277	chr7:45055277:A:G	2.32708e-08	-2.00972e-10	0.165003	0.000264317	-2.00972e-10	-0.252712	0.000489001	-2.00972e-10	-0.207322
45055384	chr7:45055384:A:G	3.94658e-09	-0.99775	-0.611596	8.6237e-05	-0.774805	-0.597958	0.000127016	-0.958657	-0.596718
45055429	chr7:45055429:C:T	1.64369e-08	0.784032	-0.966696	0.00478341	3.41072	-0.767677	0.000180883	-0.0944659	-1.10737
45055470	chr7:45055470:C:T	2.84659e-09	-1.80044	-0.135634	0.000140407	-1.12986	0.244542	0.00017632	-1.44912	0.22174
45055617	chr7:45055617:G:C	1.75292e-08	0.852962	-0.971286	0.00524082	3.50769	-0.773322	0.000190632	-0.038319	-1.11102
45055733	chr7:45055733:A:G	9.70083e-09	0.473863	-1.18385	0.00204215	3.04197	-1.25007	0.000144093	-0.269828	-1.1594
45056158	chr7:45056158:GTC:G	2.89608e-09	-1.34449	-0.574351	0.000155955	-0.414278	-0.366019	5.96957e-05	-1.59846	-0.71197
45056392	chr7:45056392:C:T	5.29057e-09	-2.00972e-10	-1.31627	9.62063e-05	-2.00972e-10	-1.26337	0.000168435	-2.00972e-10	-1.27314
45056548	chr7:45056548:G:A	9.56774e-09	-2.00972e-10	-0.723797	0.000159782	-2.00972e-10	-0.756054	0.00027521	-2.00972e-10	-0.782153
45056636	chr7:45056636:AATGTC:A	2.67289e-09	-1.02821	-0.970827	3.33239e-05	-1.5105	-0.81309	5.68966e-05	-1.58948	-0.768973
45056723	chr7:45056723:A:C	5.76424e-09	-2.00972e-10	-1.23052	9.73872e-05	-2.00972e-10	-1.25117	0.000171422	-2.00972e-10	-1.25556
45056729	chr7:45056729:T:A	2.05028e-09	-0.99877	-1.26545	2.3331e-05	-1.33605	-1.34403	4.39149e-05	-1.27591	-1.34153
45056811	chr7:45056811:GTT:G	5.2776e-09	-2.00972e-10	-1.31872	9.05027e-05	-2.00972e-10	-1.32448	0.000159791	-2.00972e-10	-1.32582
45056837	chr7:45056837:G:T	1.75821e-08	0.868676	-0.983991	0.00527186	3.52929	-0.789018	0.000191119	-0.0256706	-1.12112
45057452	chr7:45057452:C:T	3.09448e-09	-1.85257	-3.49827e-10	5.33961e-05	-1.85212	-3.49827e-10	9.44315e-05	-1.85181	-3.49827e-10
45057569	chr7:45057569:G:C	5.21695e-09	-2.00972e-10	-1.33028	8.86844e-05	-2.00972e-10	-1.34478	0.000156421	-2.00972e-10	-1.34713
45058061	chr7:45058061:T:C	2.92695e-09	-1.79991	-0.108325	0.000144144	-1.13296	0.273906	0.000180967	-1.45189	0.25052
45058566	chr7:45058566:G:A	2.0227e-08	-2.00972e-10	0.0248235	0.000233221	-2.00972e-10	-0.377875	0.000430487	-2.00972e-10	-0.334768
45058726	chr7:45058726:A:G	1.65369e-08	0.813059	-0.989659	0.00484768	3.45294	-0.796543	0.000182028	-0.0696803	-1.12584
45058891	chr7:45058891:G:A	2.03504e-08	-2.00972e-10	0.0309072	0.000233591	-2.00972e-10	-0.37629	0.000430231	-2.00972e-10	-0.335363
45059177	chr7:45059177:G:A	1.70354e-08	0.845986	-0.992886	0.00504987	3.49812	-0.80087	0.000186529	-0.0429739	-1.12813
45059648	chr7:45059648:G:A	5.19775e-09	-2.00972e-10	-1.33397	8.92417e-05	-2.00972e-10	-1.33851	0.000157444	-2.00972e-10	-1.34061
45059691	chr7:45059691:T:C	1.90909e-09	-1.32532	-1.01025	2.22817e-05	-1.74001	-0.986082	4.12859e-05	-1.68135	-0.997815
45059851	chr7:45059851:C:T	6.52067e-09	-0.260981	-0.846236	0.00127598	1.94464	-0.623033	0.000109233	-0.739306	-0.966894
45059907	chr7:45059907:A:G	7.37506e-09	-0.984091	-3.49827e-10	0.000191538	-0.574776	-3.49827e-10	0.00039522	-0.420243	-3.49827e-10
45060500	chr7:45060500:G:A	9.48959e-09	-2.00972e-10	-0.732	0.000157194	-2.00972e-10	-0.772384	0.000269873	-2.00972e-10	-0.801736
45060897	chr7:45060897:A:G	5.13929e-09	-2.00972e-10	-1.34528	8.80332e-05	-2.00972e-10	-1.35215	0.00015555	-2.00972e-10	-1.35272
45060987	chr7:45060987:C:T	3.88687e-09	-1.18804	-0.436551	6.23549e-05	-1.11792	-0.579098	0.00023091	-0.455228	-0.502429
45061445	chr7:45061445:T:G	5.16251e-09	-2.00972e-10	-1.34077	8.8496e-05	-2.00972e-10	-1.34691	0.000156515	-2.00972e-10	-1.34654
45061447	chr7:45061447:T:G	1.56025e-08	0.730587	-0.965348	0.00441613	3.33401	-0.770849	0.000172669	-0.138691	-1.10962
45061964	chr7:45061964:T:G	3.09533e-09	-1.8523	-3.49827e-10	5.39072e-05	-1.8426	-3.49827e-10	9.68945e-05	-1.82606	-3.49827e-10
45061990	chr7:45061990:T:C	8.34052e-09	-2.00972e-10	-0.861069	0.000136513	-2.00972e-10	-0.913446	0.00024817	-2.00972e-10	-0.885571
45062052	chr7:45062052:T:C	9.20121e-09	-2.00972e-10	-0.76286	0.000152544	-2.00972e-10	-0.802411	0.000262066	-2.00972e-10	-0.83109
45062177	chr7:45062177:C:T	1.59809e-08	-1.46243	1.25163	0.000978032	-0.366197	1.42188	0.000945859	-0.90619	1.3586
45062188	chr7:45062188:C:T	5.72079e-09	-2.00972e-10	-1.23809	9.66927e-05	-2.00972e-10	-1.25832	0.00017023	-2.00972e-10	-1.26253
45062262	chr7:45062262:C:T	2.26063e-08	-2.00972e-10	0.136034	0.000257721	-2.00972e-10	-0.277986	0.000476532	-2.00972e-10	-0.233152
45062459	chr7:45062459:C:T	1.76752e-08	0.858189	-0.96822	0.00529722	3.51465	-0.769572	0.00019187	-0.0342743	-1.10859
45062719	chr7:45062719:A:C	9.25567e-09	-2.00972e-10	-0.756959	0.000154522	-2.00972e-10	-0.789526	0.000266264	-2.00972e-10	-0.815198
45063172	chr7:45063172:A:C	5.532e-09	-2.00972e-10	-1.27165	9.30151e-05	-2.00972e-10	-1.2971	0.000163622	-2.00972e-10	-1.30213
45063230	chr7:45063230:G:A	5.27306e-09	-2.00972e-10	-1.31958	8.94725e-05	-2.00972e-10	-1.33593	0.000157794	-2.00972e-10	-1.3384
45063688	chr7:45063688:T:G	1.9993e-09	-1.23407	-1.05533	4.29021e-05	-1.02576	-1.04518	6.39259e-05	-1.18362	-1.05834
45063882	chr7:45063882:A:G	2.52713e-08	-1.40125	1.64872	0.00161926	-0.259275	1.81914	0.00153642	-0.821146	1.75867
45064172	chr7:45064172:C:T	2.03669e-08	-1.44013	1.47185	0.00126878	-0.331241	1.64719	0.00121533	-0.87899	1.58207
45064532	chr7:45064532:G:A	1.61073e-08	0.794891	-0.997815	0.00466974	3.42506	-0.806061	0.000178151	-0.0851585	-1.1319
45065024	chr7:45065024:T:C	2.24441e-08	-1.42162	1.55045	0.00140843	-0.301794	1.72216	0.00134827	-0.85393	1.66082
45065518	chr7:45065518:T:G	1.08636e-08	-1.38145	0.784674	0.000185967	-1.36201	0.757712	0.000272066	-1.82565	1.03201
45065534	chr7:45065534:A:G	1.10762e-09	-1.82303	-1.05695	3.87003e-05	-1.26581	-0.908202	3.03044e-05	-1.85139	-1.137
45065547	chr7:45065547:A:G	1.12333e-09	-1.85126	-1.01463	2.18498e-05	-1.77014	-0.975536	4.26962e-05	-1.65922	-0.986352
45065611	chr7:45065611:C:T	3.67051e-09	-1.83259	0.150728	0.000165803	-1.28245	0.563384	0.000216338	-1.56068	0.537833
45065684	chr7:45065684:G:A	5.528e-09	-2.00972e-10	-1.27237	9.93623e-05	-2.00972e-10	-1.23109	0.000178554	-2.00972e-10	-1.2148
45065757	chr7:45065757:G:A	5.92961e-09	-2.00972e-10	-1.20224	9.86647e-05	-2.00972e-10	-1.23813	0.000173186	-2.00972e-10	-1.24532
45065860	chr7:45065860:A:G	1.75919e-08	0.807782	-0.922535	0.00520295	3.44333	-0.716213	0.000190914	-0.0754328	-1.07243
45066258	chr7:45066258:G:T	2.1576e-08	-1.44729	1.53667	0.00132108	-0.347771	1.70411	0.0012778	-0.891968	1.64518
45066649	chr7:45066649:G:C	1.95124e-09	-1.31882	-0.994905	2.2712e-05	-1.73678	-0.970184	4.21013e-05	-1.67745	-0.982158
45066732	chr7:45066732:T:C	2.35334e-08	-2.00972e-10	0.176227	0.000266679	-2.00972e-10	-0.243817	0.000493438	-2.00972e-10	-0.198289
45067143	chr7:45067143:G:A	5.28555e-09	-2.00972e-10	-1.31722	9.06257e-05	-2.00972e-10	-1.32312	0.000160001	-2.00972e-10	-1.3245
45067278	chr7:45067278:C:T	1.7127e-08	0.835557	-0.977095	0.00508258	3.48415	-0.780435	0.000187211	-0.0518003	-1.11565
45067307	chr7:45067307:T:C	5.74278e-09	-2.00972e-10	-1.23425	9.70318e-05	-2.00972e-10	-1.25482	0.000170813	-2.00972e-10	-1.25912
45067984	chr7:45067984:A:G	2.76201e-09	-1.42534	-0.540897	3.88638e-05	-1.45473	-0.715069	5.08853e-05	-1.82149	-0.648626
45068010	chr7:45068010:C:T	1.49032e-09	-1.8306	-0.752602	2.75734e-05	-1.84563	-0.667378	5.40558e-05	-1.81504	-0.594627
45068218	chr7:45068218:A:G	6.63985e-09	-1.08911	-3.49827e-10	8.22416e-05	-1.4202	-3.49827e-10	0.00015404	-1.36247	-3.49827e-10
45068248	chr7:45068248:G:C	9.08642e-09	-2.00972e-10	-0.775414	0.000154193	-2.00972e-10	-0.791655	0.000285041	-2.00972e-10	-0.747053
45068284	chr7:45068284:G:C	1.20931e-08	-2.00972e-10	-0.489562	0.000157067	-2.00972e-10	-0.773193	0.00028725	-2.00972e-10	-0.739333
45069118	chr7:45069118:G:A	4.20727e-09	-0.966098	-0.579282	9.19947e-05	-0.742171	-0.565961	0.000135127	-0.928594	-0.564877
45069195	chr7:45069195:A:G	1.21011e-08	-2.00972e-10	-0.488896	0.000157147	-2.00972e-10	-0.772682	0.000287401	-2.00972e-10	-0.738808
45069279	chr7:45069279:C:T	6.65882e-09	-1.0404	-0.0458525	0.000127649	-1.01109	0.0305115	0.000134202	-1.70466	0.204322
45069373	chr7:45069373:A:G	6.30448e-09	-1.64044	0.499507	0.000317346	-0.713092	0.643224	0.000341676	-1.17668	0.610858
45069546	chr7:45069546:C:T	9.53723e-09	-2.00972e-10	-0.726991	0.000159252	-2.00972e-10	-0.759375	0.000274358	-2.00972e-10	-0.785252
45069985	chr7:45069985:C:T	8.90895e-09	-2.00972e-10	-0.795138	0.000147465	-2.00972e-10	-0.836271	0.00025826	-2.00972e-10	-0.845717
45070059	chr7:45070059:G:C	4.71456e-09	-1.43154	-3.49827e-10	9.29009e-05	-1.29833	-3.49827e-10	0.00010961	-1.70276	-3.49827e-10
45070386	chr7:45070386:C:T	7.5372e-09	-2.00972e-10	-0.962344	0.000126578	-2.00972e-10	-0.989007	0.000221066	-2.00972e-10	-1.00122
45070691	chr7:45070691:G:A	9.38744e-10	-1.70612	-1.33929	3.14217e-05	-1.0794	-1.30296	2.68264e-05	-1.7607	-1.3496
45070724	chr7:45070724:G:A	9.37631e-09	-2.00972e-10	-0.744008	0.000158978	-2.00972e-10	-0.761096	0.000294095	-2.00972e-10	-0.715784
45070829	chr7:45070829:G:A	1.24247e-08	-2.00972e-10	-0.462505	0.000165821	-2.00972e-10	-0.718951	0.000302961	-2.00972e-10	-0.686082
45070926	chr7:45070926:T:C	3.99858e-09	-0.965788	-0.630467	8.74161e-05	-0.742057	-0.617126	0.000128385	-0.928571	-0.616083
45070928	chr7:45070928:G:A	2.08089e-08	-2.00972e-10	0.0531866	0.000240321	-2.00972e-10	-0.347885	0.000443612	-2.00972e-10	-0.304736
45071050	chr7:45071050:C:G	4.02606e-09	-1.07877	-0.510641	8.74533e-05	-0.866923	-0.491834	0.000130539	-1.04162	-0.486393
45071352	chr7:45071352:C:A	1.64177e-08	0.800372	-0.984205	0.00477842	3.43129	-0.789283	0.000180534	-0.0824758	-1.12129
45071442	chr7:45071442:GA:G	5.32621e-09	-2.00972e-10	-1.30955	9.01432e-05	-2.00972e-10	-1.32846	0.000158736	-2.00972e-10	-1.33244
45071594	chr7:45071594:G:A	1.92258e-09	-1.29141	-1.03711	2.20339e-05	-1.72353	-1.01375	4.10031e-05	-1.66128	-1.02476
45071883	chr7:45071883:A:T	9.49189e-09	-1.33767	0.605909	0.000162178	-1.31843	0.577259	0.000226751	-1.81477	0.838932
45072099	chr7:45072099:ACTGT:A	3.64488e-09	-0.996594	-0.692277	7.92844e-05	-0.776507	-0.680315	0.000116816	-0.959801	-0.679287
45072279	chr7:45072279:G:A	3.15202e-09	-1.83415	-3.49827e-10	5.35671e-05	-1.84893	-3.49827e-10	9.43911e-05	-1.85224	-3.49827e-10
45072344	chr7:45072344:A:C	3.259e-09	-1.28775	-0.513028	4.68598e-05	-1.28978	-0.692922	5.48649e-05	-1.77214	-0.622673
45072471	chr7:45072471:T:G	3.25253e-09	-1.28696	-0.5158	4.6814e-05	-1.28845	-0.695229	5.47593e-05	-1.77164	-0.625099
45072491	chr7:45072491:C:CA	5.14557e-09	-2.00972e-10	-1.34406	8.84814e-05	-2.00972e-10	-1.34707	0.000156227	-2.00972e-10	-1.34838
45072677	chr7:45072677:C:T	2.32586e-08	-2.00972e-10	0.16448	0.000264031	-2.00972e-10	-0.253796	0.000488442	-2.00972e-10	-0.208465
45073046	chr7:45073046:G:C	9.11456e-09	-2.00972e-10	-0.772321	0.00015229	-2.00972e-10	-0.804078	0.000262565	-2.00972e-10	-0.829186
45073113	chr7:45073113:A:G	2.2514e-08	-1.40666	1.53861	0.00142861	-0.271452	1.70605	0.0013609	-0.830627	1.64684
45073447	chr7:45073447:CA:C	6.67822e-09	-2.00972e-10	-1.08334	0.000111516	-2.00972e-10	-1.1157	0.000195589	-2.00972e-10	-1.12367
45073522	chr7:45073522:G:A	5.03383e-09	-1.36601	-3.49827e-10	0.000121524	-1.02975	-3.49827e-10	0.00024478	-0.899324	-3.49827e-10
45073571	chr7:45073571:G:A	2.39911e-08	-1.40506	1.60055	0.00152615	-0.268775	1.76942	0.00145177	-0.828602	1.70946
45073625	chr7:45073625:G:T	2.81047e-08	-2.00972e-10	0.353744	0.000323289	-2.00972e-10	-0.0513171	0.000599056	-2.00972e-10	-0.00433145
45073690	chr7:45073690:C:T	2.21294e-08	-1.41546	1.53017	0.00139321	-0.287703	1.69721	0.00133133	-0.843742	1.63799
45074338	chr7:45074338:G:A	5.36987e-09	-2.00972e-10	-1.30139	9.23224e-05	-2.00972e-10	-1.30458	0.000162937	-2.00972e-10	-1.30632
45074490	chr7:45074490:C:T	1.77653e-08	0.878201	-0.983147	0.00533282	3.53974	-0.787969	0.000192542	-0.0189217	-1.12045
45074625	chr7:45074625:A:G	2.28992e-08	-1.40299	1.5519	0.00144628	-0.27241	1.7193	0.00137679	-0.831969	1.65979
45074742	chr7:45074742:A:G	7.11683e-09	-2.00972e-10	-1.01973	0.000130355	-2.00972e-10	-0.9596	0.000229211	-2.00972e-10	-0.965042
45075313	chr7:45075313:A:G	3.12093e-09	-1.84406	-3.49827e-10	5.33885e-05	-1.85227	-3.49827e-10	9.44161e-05	-1.85197	-3.49827e-10
45075363	chr7:45075363:G:A	2.31482e-08	-1.40479	1.56452	0.00147044	-0.268229	1.73169	0.00139946	-0.827965	1.67212
45075381	chr7:45075381:C:T	5.72158e-09	-2.00972e-10	-1.23795	9.67053e-05	-2.00972e-10	-1.25819	0.000170252	-2.00972e-10	-1.26241
45075444	chr7:45075444:T:G	2.89358e-09	-1.3276	-0.592102	4.19964e-05	-1.33016	-0.762118	5.02602e-05	-1.78692	-0.695553
45075445	chr7:45075445:C:A	2.88581e-09	-1.32369	-0.598704	4.19195e-05	-1.32618	-0.767934	5.00237e-05	-1.7855	-0.701689
45075638	chr7:45075638:A:G	5.46412e-09	-2.00972e-10	-1.28399	9.2094e-05	-2.00972e-10	-1.30705	0.000162033	-2.00972e-10	-1.31189
45076174	chr7:45076174:T:C	3.77065e-09	-1.35547	-0.29948	7.09659e-05	-1.21196	-0.355698	8.4726e-05	-1.79732	-0.162938
45076206	chr7:45076206:C:A	3.09458e-09	-1.85254	-3.49827e-10	5.48629e-05	-1.82502	-3.49827e-10	9.84336e-05	-1.8103	-3.49827e-10
45076248	chr7:45076248:G:A	3.10792e-09	-1.84824	-3.49827e-10	7.41299e-05	-1.52404	-3.49827e-10	0.000123857	-1.58056	-3.49827e-10
45076546	chr7:45076546:A:G	1.20021e-08	-1.31232	0.815212	0.000814522	-0.0879573	0.960697	0.000781258	-0.653127	0.914347
45076670	chr7:45076670:C:T	4.12131e-09	-0.450029	-1.11599	0.000671957	1.63338	-0.953047	6.46813e-05	-1.0126	-1.21761
45077033	chr7:45077033:G:A	8.98834e-09	-2.00972e-10	-0.786266	0.000149106	-2.00972e-10	-0.825208	0.00025631	-2.00972e-10	-0.853296
45077286	chr7:45077286:C:G	2.86039e-08	-1.13961	1.51096	0.00222495	0.198652	1.67898	0.00194223	-0.448453	1.62036
45077416	chr7:45077416:G:A	1.38552e-08	-0.35353	-3.49827e-10	0.000162135	-0.741434	-3.49827e-10	0.000248462	-0.884394	-3.49827e-10
45077495	chr7:45077495:G:A	8.74177e-09	-2.00972e-10	-0.814082	0.000125586	-2.00972e-10	-0.996871	0.000227053	-2.00972e-10	-0.974504
45077620	chr7:45077620:C:T	3.23288e-08	-1.16838	1.66214	0.00251275	0.165196	1.83407	0.00220624	-0.474749	1.77411
45077939	chr7:45077939:G:A	2.97159e-08	-1.23225	1.64173	0.0022046	0.0550344	1.81341	0.00197312	-0.565939	1.75362
45078349	chr7:45078349:C:T	1.65117e-08	0.883466	-1.06159	0.00477982	3.53147	-0.889171	0.000179974	-0.0233016	-1.18357
45079916	chr7:45079916:A:G	8.26877e-10	-1.82977	-1.34252	1.82932e-05	-1.636	-1.28733	2.80489e-05	-1.77481	-1.29093
45080206	chr7:45080206:TGAG:T	5.24288e-09	-2.00972e-10	-1.32532	8.89306e-05	-2.00972e-10	-1.34201	0.000156789	-2.00972e-10	-1.34479
45080469	chr7:45080469:T:A	6.17657e-09	-2.00972e-10	-1.16143	0.000103772	-2.00972e-10	-1.18767	0.000182504	-2.00972e-10	-1.19291
45080626	chr7:45080626:C:T	1.69752e-09	-1.28845	-1.16457	3.60439e-05	-1.09663	-1.1485	5.41085e-05	-1.2477	-1.16099
45080649	chr7:45080649:G:A	1.58836e-08	0.686059	-0.902963	0.00445102	3.26473	-0.693701	0.000175092	-0.177026	-1.05735
45080751	chr7:45080751:C:T	2.83121e-08	-2.00972e-10	0.361093	0.000325098	-2.00972e-10	-0.0457349	0.000602803	-2.00972e-10	0.00190396
45080854	chr7:45080854:C:T	8.43818e-09	-1.51859	0.669165	0.000142925	-1.50736	0.639818	0.000234042	-1.8499	0.905708
45081105	chr7:45081105:C:T	2.17744e-09	-1.75481	-0.449235	0.000116078	-0.985447	-0.0901547	0.000141167	-1.33976	-0.109986
45081305	chr7:45081305:C:A	3.19786e-09	-1.81971	-3.49827e-10	6.04727e-05	-1.72767	-3.49827e-10	0.000110686	-1.69299	-3.49827e-10
45081690	chr7:45081690:C:T	5.59042e-09	-2.00972e-10	-1.26114	9.50516e-05	-2.00972e-10	-1.27544	0.000168402	-2.00972e-10	-1.27333
45082420	chr7:45082420:G:C	5.14647e-09	-2.00972e-10	-1.34388	8.84938e-05	-2.00972e-10	-1.34693	0.000156246	-2.00972e-10	-1.34826
45082725	chr7:45082725:C:A	2.30763e-08	1.15485	-0.99824	0.00786297	3.94742	-0.807361	0.000247431	0.243413	-1.13197
45083013	chr7:45083013:G:A	5.29411e-09	-2.00972e-10	-1.3156	9.10239e-05	-2.00972e-10	-1.31874	0.000160692	-2.00972e-10	-1.3202
45084409	chr7:45084409:T:C	3.10198e-09	-1.09815	-0.752002	5.12129e-05	-1.03249	-0.861384	0.000188259	-0.359457	-0.802413
45084687	chr7:45084687:A:G	5.29057e-09	-1.138	-0.178272	0.000106635	-1.00363	-0.156826	0.000107069	-1.731	0.00478735
45085327	chr7:45085327:T:C	9.62491e-09	-2.00972e-10	-0.71784	0.000163584	-2.00972e-10	-0.732538	0.000286358	-2.00972e-10	-0.742442
45085867	chr7:45085867:G:C	3.2714e-09	-1.79698	-3.49827e-10	6.03812e-05	-1.72918	-3.49827e-10	0.000101154	-1.78304	-3.49827e-10
45085887	chr7:45085887:T:A	6.38287e-09	-2.00972e-10	-1.12858	0.000102407	-2.00972e-10	-1.20091	0.000184248	-2.00972e-10	-1.1834
45086064	chr7:45086064:C:T	5.54225e-09	-2.00972e-10	-1.26979	9.40486e-05	-2.00972e-10	-1.28605	0.000165591	-2.00972e-10	-1.29017
45086066	chr7:45086066:G:A	1.20584e-09	-1.54925	-1.24577	2.2814e-05	-1.4497	-1.25279	3.65005e-05	-1.5518	-1.25056
45086176	chr7:45086176:G:A	4.83742e-09	-1.18232	-0.22349	9.19484e-05	-1.0688	-0.239838	0.000102181	-1.75833	-0.0146156
45086305	chr7:45086305:A:C	1.30235e-09	-1.55015	-1.16788	2.5954e-05	-1.32464	-1.2489	2.90499e-05	-1.81969	-1.21098
45086584	chr7:45086584:G:A	1.10219e-08	0.452957	-1.03527	0.00308805	3.06116	-0.855723	0.000149686	-0.230499	-1.16065
45087183	chr7:45087183:C:T	5.58676e-09	-2.00972e-10	-1.2618	9.5456e-05	-2.00972e-10	-1.2712	0.00016838	-2.00972e-10	-1.27347
45087683	chr7:45087683:T:C	2.76385e-09	-1.53131	-0.434258	4.04302e-05	-1.51587	-0.614416	5.61265e-05	-1.83814	-0.533941
45087733	chr7:45087733:G:A	4.58111e-09	-1.65451	0.194253	0.000336898	-0.677609	0.667527	0.000387524	-1.08169	0.64178
45087830	chr7:45087830:C:T	3.26726e-09	-1.79824	-3.49827e-10	8.8308e-05	-1.34903	-3.49827e-10	0.000144098	-1.42919	-3.49827e-10
45087994	chr7:45087994:C:T	2.32065e-09	-1.0766	-1.06374	4.41798e-05	-0.998051	-1.04354	4.74402e-05	-1.7368	-0.803417
45088616	chr7:45088616:C:A	9.72731e-09	-2.00972e-10	-0.707258	0.00012677	-2.00972e-10	-0.987487	0.00022991	-2.00972e-10	-0.961999
45088888	chr7:45088888:C:G	8.20675e-09	-2.00972e-10	-0.877237	0.000151743	-2.00972e-10	-0.807673	0.000266598	-2.00972e-10	-0.813945
45089579	chr7:45089579:A:G	2.52042e-09	-1.4699	-0.587868	3.75485e-05	-1.45204	-0.752186	4.92785e-05	-1.82271	-0.679487
45090282	chr7:45090282:C:T	5.56518e-09	-2.00972e-10	-1.26567	0.000104357	-2.00972e-10	-1.18204	0.000183917	-2.00972e-10	-1.1852
45090914	chr7:45090914:C:T	9.77852e-09	0.428057	-1.13006	0.00247089	2.96084	-0.97837	0.000133303	-0.27389	-1.23317
45091611	chr7:45091611:G:A	3.18009e-09	-1.82528	-3.49827e-10	0.000103869	-1.18673	-3.49827e-10	0.000135763	-1.48878	-3.49827e-10
45091900	chr7:45091900:T:C	1.93609e-09	-1.0578	-1.26372	3.34124e-05	-1.02288	-1.29805	3.12927e-05	-1.6837	-1.2726
45091985	chr7:45091985:G:A	8.76823e-09	-2.00972e-10	-0.81106	0.000146826	-2.00972e-10	-0.840614	0.000258056	-2.00972e-10	-0.846508
45092045	chr7:45092045:G:A	7.98338e-09	-2.00972e-10	-0.904833	0.00013708	-2.00972e-10	-0.9093	0.000254428	-2.00972e-10	-0.860666
45092254	chr7:45092254:T:C	8.86469e-09	0.354276	-1.15439	0.00199785	2.78202	-1.01206	0.000119815	-0.362385	-1.25135
45092464	chr7:45092464:A:C	5.68924e-09	-2.00972e-10	-1.24362	9.58172e-05	-2.00972e-10	-1.26742	0.000168427	-2.00972e-10	-1.27319
45092651	chr7:45092651:G:T	5.10078e-09	-2.00972e-10	-1.3528	9.13696e-05	-2.00972e-10	-1.31495	0.000160895	-2.00972e-10	-1.31893
45092987	chr7:45092987:T:C	5.71912e-09	-2.00972e-10	-1.23838	9.67819e-05	-2.00972e-10	-1.2574	0.000170255	-2.00972e-10	-1.26239
45093216	chr7:45093216:G:A	5.77024e-09	-2.00972e-10	-1.22948	9.75587e-05	-2.00972e-10	-1.24941	0.000171579	-2.00972e-10	-1.25464
45093237	chr7:45093237:T:C	5.73292e-09	-2.00972e-10	-1.23597	9.69814e-05	-2.00972e-10	-1.25534	0.000170591	-2.00972e-10	-1.26042
45093422	chr7:45093422:T:C	1.95514e-09	-1.51713	-0.794607	2.98162e-05	-1.50573	-0.929079	4.03015e-05	-1.83564	-0.867662
45094536	chr7:45094536:A:T	9.93944e-09	0.499825	-1.18551	0.00250462	3.05265	-1.05662	0.000136473	-0.216116	-1.26744
45095859	chr7:45095859:G:T	5.58711e-09	-2.00972e-10	-1.26173	9.54613e-05	-2.00972e-10	-1.27114	0.000168388	-2.00972e-10	-1.27342
45095980	chr7:45095980:G:A	1.88418e-09	-1.2524	-1.0963	2.50135e-05	-1.64908	-0.961367	4.34513e-05	-1.70668	-0.921367
45096173	chr7:45096173:A:G	2.12249e-09	-0.877683	-1.35192	3.72193e-05	-0.861373	-1.35166	3.1486e-05	-1.59737	-1.35277
45096231	chr7:45096231:C:T	6.35913e-09	-2.00972e-10	-1.1323	0.000107552	-2.00972e-10	-1.15189	0.000187348	-2.00972e-10	-1.16672
45096240	chr7:45096240:C:G	4.57597e-09	-1.70581	0.24443	0.000313034	-0.810522	0.726973	0.000369799	-1.18786	0.701134
45096273	chr7:45096273:C:T	6.05776e-09	-2.00972e-10	-1.18085	0.000103089	-2.00972e-10	-1.19427	0.000183679	-2.00972e-10	-1.18649
45096274	chr7:45096274:G:A	4.58812e-09	-1.74137	0.282645	0.000295083	-0.911946	0.76934	0.000356063	-1.26741	0.742829
45096282	chr7:45096282:C:T	1.04363e-08	0.585296	-1.2222	0.00263657	3.15289	-1.10552	0.000144969	-0.126539	-1.29662
45096304	chr7:45096304:T:A	1.28698e-09	-1.48981	-1.24008	2.41082e-05	-1.40383	-1.24348	3.9059e-05	-1.49648	-1.23814
45096793	chr7:45096793:G:A	5.71101e-09	-1.64397	0.404166	0.000434057	-0.657636	0.90095	0.000499158	-1.06442	0.877654
45096824	chr7:45096824:T:C	1.46954e-09	-1.67555	-0.921693	7.93959e-05	-0.737442	-0.717974	9.30791e-05	-1.12971	-0.736526
45096914	chr7:45096914:T:C	1.77623e-09	-1.68752	-0.720176	9.85282e-05	-0.766476	-0.473043	0.000117468	-1.13872	-0.4948
45097574	chr7:45097574:T:C	4.7794e-08	0.884706	-3.49827e-10	0.000426531	0.225822	-3.49827e-10	0.000657234	0.0883544	-3.49827e-10
45097926	chr7:45097926:C:T	2.876e-09	-0.635765	-1.29003	0.000217274	0.736009	-1.18471	6.6363e-05	-0.977046	-1.2275
45097932	chr7:45097932:G:GT	2.34521e-09	-0.824008	-1.30581	0.000159987	0.484795	-1.23956	5.56601e-05	-1.10929	-1.27113
45098160	chr7:45098160:C:G	4.96407e-09	-0.43074	-0.949228	0.0004317	0.97072	-0.73285	0.000110538	-0.856145	-0.838182
45098227	chr7:45098227:T:C	5.14799e-09	-2.00972e-10	-1.34359	8.79736e-05	-2.00972e-10	-1.35283	0.000155544	-2.00972e-10	-1.35276
45098229	chr7:45098229:C:T	5.26461e-09	-2.00972e-10	-1.32119	9.04224e-05	-2.00972e-10	-1.32537	0.000159641	-2.00972e-10	-1.32676
45098238	chr7:45098238:G:GT	8.52359e-09	-2.00972e-10	-0.839357	0.000118498	-2.00972e-10	-1.05497	0.000213217	-2.00972e-10	-1.03737
45098244	chr7:45098244:C:T	1.58933e-09	-1.26645	-1.25243	2.50756e-05	-1.31793	-1.29004	2.88639e-05	-1.77261	-1.26449
45098251	chr7:45098251:G:A	2.15991e-08	1.02443	-0.933971	0.00637167	3.68081	-0.75106	0.000254885	0.219163	-1.07803
45098269	chr7:45098269:T:C	8.89654e-10	-1.81409	-1.28503	1.58528e-05	-1.78607	-1.28045	2.70625e-05	-1.8184	-1.28314
45098309	chr7:45098309:T:C	1.70144e-09	-1.3884	-1.06232	2.41169e-05	-1.72615	-0.920797	4.24689e-05	-1.77008	-0.880838
45098432	chr7:45098432:A:G	9.43483e-10	-1.77917	-1.2612	1.70083e-05	-1.74247	-1.25369	2.87157e-05	-1.78591	-1.25633
45098614	chr7:45098614:C:T	2.75289e-09	-0.626191	-1.34335	0.000204926	0.794122	-1.30134	6.36073e-05	-0.926133	-1.32082
45098617	chr7:45098617:T:G	6.1899e-09	-2.00972e-10	-1.15927	0.00010487	-2.00972e-10	-1.17714	0.000182829	-2.00972e-10	-1.19113
45098824	chr7:45098824:T:C	6.70708e-09	-2.00972e-10	-1.07903	0.000118314	-2.00972e-10	-1.05652	0.000207714	-2.00972e-10	-1.06352
45098833	chr7:45098833:ATATATACT:A	3.85685e-09	-1.73073	0.0983821	0.000261532	-0.824675	0.561369	0.000310366	-1.20081	0.538874
45098975	chr7:45098975:T:G	3.86597e-09	-1.72136	0.0913783	0.000266279	-0.798457	0.553141	0.000314374	-1.17988	0.530779
45099101	chr7:45099101:T:C	1.96381e-09	-1.2625	-1.0448	2.95353e-05	-1.3049	-1.13938	3.43787e-05	-1.76604	-1.09621
45099125	chr7:45099125:G:A	5.41358e-09	-2.00972e-10	-1.29328	9.34691e-05	-2.00972e-10	-1.29223	0.000165906	-2.00972e-10	-1.28827
45099547	chr7:45099547:T:C	4.11619e-09	-1.56727	-3.49827e-10	5.36346e-05	-1.84767	-3.49827e-10	9.56981e-05	-1.83849	-3.49827e-10
45099564	chr7:45099564:T:C	2.68962e-09	-0.6683	-1.32449	0.000198011	0.727185	-1.26873	6.26283e-05	-0.9668	-1.29567
45100293	chr7:45100293:G:A	2.99225e-09	-0.53658	-1.34959	0.000231595	0.933257	-1.31813	6.84256e-05	-0.840316	-1.33362
45100320	chr7:45100320:A:C	1.6018e-08	0.942497	-1.15098	0.00432629	3.55629	-1.01368	0.000198281	0.135881	-1.24588
45100586	chr7:45100586:C:A	6.14018e-09	-2.00972e-10	-1.16734	0.000104096	-2.00972e-10	-1.18455	0.000181549	-2.00972e-10	-1.19816
45100617	chr7:45100617:G:A	3.18578e-09	-1.8235	-3.49827e-10	8.01559e-05	-1.44589	-3.49827e-10	0.000132052	-1.51649	-3.49827e-10
45101000	chr7:45101000:T:C	3.77719e-09	-1.73841	0.0851976	0.000251601	-0.848013	0.545994	0.00030013	-1.21919	0.52372
45101315	chr7:45101315:C:T	8.80208e-10	-1.83233	-1.27746	1.55543e-05	-1.81408	-1.27145	2.67967e-05	-1.83734	-1.27406
45102068	chr7:45102068:C:T	5.39921e-09	-2.00972e-10	-1.29594	9.32038e-05	-2.00972e-10	-1.29507	0.000168375	-2.00972e-10	-1.27349
45102186	chr7:45102186:G:T	2.04647e-08	1.33536	-1.29885	0.000338013	1.31586	-1.32264	0.000361979	0.812864	-1.32096
45102546	chr7:45102546:T:C	1.59931e-09	-1.25604	-1.25658	2.52324e-05	-1.30899	-1.29274	2.88809e-05	-1.76841	-1.2681
45103509	chr7:45103509:T:C	2.13216e-09	-1.27213	-0.952935	3.15787e-05	-1.31567	-1.06171	3.7249e-05	-1.77039	-1.01167
45103618	chr7:45103618:A:G	6.80796e-09	-2.00972e-10	-1.0641	0.000118345	-2.00972e-10	-1.05626	0.00021129	-2.00972e-10	-1.04646
45103842	chr7:45103842:T:C	5.68593e-09	-2.00972e-10	-1.2442	9.81546e-05	-2.00972e-10	-1.24332	0.000178659	-2.00972e-10	-1.21421
45104293	chr7:45104293:A:G	3.8184e-09	-1.73403	0.0916685	0.000256568	-0.835861	0.553392	0.000305374	-1.20919	0.531042
45104514	chr7:45104514:C:T	3.8264e-09	-1.72516	0.084889	0.000261323	-0.809773	0.545669	0.000309332	-1.18863	0.523364
45105017	chr7:45105017:C:T	1.30453e-08	-0.413765	-3.49827e-10	0.000252741	-0.297497	-3.49827e-10	0.000254698	-0.859609	-3.49827e-10
45105204	chr7:45105204:C:T	3.36524e-09	-1.76869	-3.49827e-10	6.33063e-05	-1.68188	-3.49827e-10	0.000114853	-1.65603	-3.49827e-10
45105236	chr7:45105236:T:C	5.76821e-09	-2.00972e-10	-1.22983	9.81163e-05	-2.00972e-10	-1.24371	0.000171579	-2.00972e-10	-1.25464
45105398	chr7:45105398:C:T	2.26561e-09	-1.37628	-0.788071	3.36333e-05	-1.71451	-0.59984	5.97896e-05	-1.7604	-0.548455
45105810	chr7:45105810:C:G	9.11603e-09	-2.00972e-10	-0.77216	0.000151257	-2.00972e-10	-0.810885	0.000267008	-2.00972e-10	-0.812408
45106012	chr7:45106012:C:T	1.18462e-08	-0.510189	-3.49827e-10	0.000229234	-0.395118	-3.49827e-10	0.000235762	-0.936865	-3.49827e-10
45106071	chr7:45106071:G:A	2.00232e-09	-1.35583	-0.932062	2.87528e-05	-1.70332	-0.76781	5.07207e-05	-1.7512	-0.722149
45106918	chr7:45106918:C:T	9.42433e-10	-1.78106	-1.26043	1.69508e-05	-1.74353	-1.25601	2.86075e-05	-1.78607	-1.25995
45106975	chr7:45106975:C:G	1.52656e-09	-1.20633	-1.35285	1.80035e-05	-1.58924	-1.35006	3.48591e-05	-1.49774	-1.35063
45106985	chr7:45106985:G:A	3.19931e-09	-0.466491	-1.35277	0.000248184	1.02535	-1.34105	7.15851e-05	-0.779342	-1.34946
45107349	chr7:45107349:C:T	5.75635e-09	-2.00972e-10	-1.23189	9.7934e-05	-2.00972e-10	-1.24557	0.000171281	-2.00972e-10	-1.25638
45107965	chr7:45107965:G:A	4.46287e-09	-0.14361	-1.34279	0.000364884	1.37061	-1.3009	9.1645e-05	-0.560758	-1.32101
45108420	chr7:45108420:C:T	1.98766e-08	1.13724	-1.1299	0.00553344	3.77635	-0.987652	0.000235726	0.29325	-1.23027
45108723	chr7:45108723:G:GC	9.07135e-10	-1.82446	-1.2552	1.6093e-05	-1.79897	-1.2525	2.74986e-05	-1.82729	-1.25826
45109068	chr7:45109068:G:A	3.05118e-09	-1.77502	-0.0916443	0.000175244	-0.977521	0.313836	0.000216548	-1.31968	0.297809
45109174	chr7:45109174:C:A	3.94587e-09	-1.71333	0.103807	0.000274724	-0.777017	0.562923	0.000323174	-1.16157	0.540071
45109271	chr7:45109271:G:A	6.20354e-09	-2.00972e-10	-1.15707	0.000106845	-2.00972e-10	-1.15848	0.000188454	-2.00972e-10	-1.16083
45109423	chr7:45109423:T:C	5.12929e-09	-2.00972e-10	-1.34723	8.98129e-05	-2.00972e-10	-1.33213	0.000158237	-2.00972e-10	-1.33559
45109685	chr7:45109685:T:A	5.57286e-09	-2.00972e-10	-1.26429	0.000104893	-2.00972e-10	-1.17692	0.000184853	-2.00972e-10	-1.18012
45109747	chr7:45109747:C:T	5.32778e-09	-2.00972e-10	-1.30926	9.43426e-05	-2.00972e-10	-1.28293	0.000166234	-2.00972e-10	-1.28629
45109780	chr7:45109780:C:T	1.44425e-08	-2.00972e-10	-0.312017	0.000258498	-2.00972e-10	-0.274973	0.000466151	-2.00972e-10	-0.255176
45109811	chr7:45109811:T:C	3.47353e-09	-0.556183	-1.18084	0.000484958	1.41036	-1.05616	0.000100092	-0.686789	-1.10681
45110041	chr7:45110041:G:A	1.32423e-09	-1.66027	-1.04109	2.23621e-05	-1.83301	-0.889483	4.06703e-05	-1.84696	-0.847227
45110260	chr7:45110260:T:C	6.23992e-09	-2.00972e-10	-1.15123	0.000103815	-2.00972e-10	-1.18725	0.000182066	-2.00972e-10	-1.19532
45110320	chr7:45110320:C:G	1.01638e-08	0.35641	-1.01977	0.00218921	2.70504	-0.843608	0.000156791	-0.227748	-1.11702
45110524	chr7:45110524:G:A	6.24061e-09	-2.00972e-10	-1.15112	0.000105572	-2.00972e-10	-1.17047	0.000184036	-2.00972e-10	-1.18455
45110626	chr7:45110626:G:A	9.54289e-10	-1.77488	-1.25411	1.72164e-05	-1.73857	-1.24543	2.89993e-05	-1.78237	-1.25004
45110732	chr7:45110732:A:C	2.5275e-09	-1.58705	-0.467912	0.000100732	-0.61216	-0.60524	9.82149e-05	-1.13202	-0.680505
45110900	chr7:45110900:G:T	6.02338e-09	-2.00972e-10	-1.18655	0.000103775	-2.00972e-10	-1.18764	0.000183069	-2.00972e-10	-1.18982
45111027	chr7:45111027:G:C	6.55198e-09	-2.00972e-10	-1.10243	0.000110553	-2.00972e-10	-1.12436	0.000192409	-2.00972e-10	-1.14006
45111053	chr7:45111053:G:A	1.9994e-09	-1.12121	-1.16814	2.88276e-05	-1.23255	-1.23598	3.17888e-05	-1.73746	-1.20312
45111463	chr7:45111463:A:G	6.07112e-09	-2.00972e-10	-1.17865	0.000101336	-2.00972e-10	-1.21142	0.000177822	-2.00972e-10	-1.2189
45111505	chr7:45111505:G:A	9.70303e-09	-2.00972e-10	-0.709756	0.000163182	-2.00972e-10	-0.734995	0.000289683	-2.00972e-10	-0.730898
45111521	chr7:45111521:T:A	9.29961e-09	-0.752222	-3.49827e-10	0.000163439	-0.733422	-3.49827e-10	0.000173801	-1.24177	-3.49827e-10
45112515	chr7:45112515:G:A	1.64414e-09	-1.17941	-1.30557	5.53106e-05	-0.551817	-1.26508	6.11589e-05	-1.01334	-1.27287
45112772	chr7:45112772:G:T	1.4378e-08	-2.00972e-10	-0.316498	0.000244479	-2.00972e-10	-0.330733	0.000445991	-2.00972e-10	-0.299386
45112806	chr7:45112806:A:G	7.65558e-09	-2.00972e-10	-0.94676	0.00012886	-2.00972e-10	-0.971135	0.000228189	-2.00972e-10	-0.969513
45113064	chr7:45113064:A:T	6.57078e-09	-2.00972e-10	-1.09956	0.000109601	-2.00972e-10	-1.13301	0.000192058	-2.00972e-10	-1.14189
45113542	chr7:45113542:A:G	6.112e-09	-2.00972e-10	-1.17194	0.00010528	-2.00972e-10	-1.17324	0.0001857	-2.00972e-10	-1.17555
45113568	chr7:45113568:T:C	4.10075e-09	-1.57102	-3.49827e-10	9.45172e-05	-1.28108	-3.49827e-10	0.000187699	-1.16485	-3.49827e-10
45113641	chr7:45113641:T:G	9.68033e-10	-1.72208	-1.2926	1.57255e-05	-1.84895	-1.22563	2.83402e-05	-1.85254	-1.20286
45113686	chr7:45113686:A:AG	7.22585e-09	-2.00972e-10	-1.00453	0.000121388	-2.00972e-10	-1.03087	0.000216536	-2.00972e-10	-1.02193
45113750	chr7:45113750:G:A	5.45457e-09	-2.00972e-10	-1.28574	9.53021e-05	-2.00972e-10	-1.27281	0.000170265	-2.00972e-10	-1.26233
45113981	chr7:45113981:A:G	1.77632e-09	-1.82134	-0.586311	0.000109169	-0.900818	-0.236144	0.000129592	-1.28094	-0.254355
45114577	chr7:45114577:GC:G	9.80664e-10	-1.70642	-1.2953	1.58506e-05	-1.84731	-1.21934	2.8598e-05	-1.85254	-1.19381
45114700	chr7:45114700:C:G	5.30172e-09	-2.00972e-10	-1.31416	9.13126e-05	-2.00972e-10	-1.31557	0.000161192	-2.00972e-10	-1.31709
45114773	chr7:45114773:A:C	1.13498e-09	-1.66999	-1.18559	1.63043e-05	-1.85048	-1.18795	2.97031e-05	-1.83649	-1.17194
45114812	chr7:45114812:CAGCTGCCCAGAAGACTCACATGCAAGTA:C	7.24261e-09	-1.57671	0.574496	0.000646739	-0.439687	1.08177	0.000729065	-0.871712	1.06379
45114916	chr7:45114916:C:A	5.50707e-09	-2.00972e-10	-1.27616	9.62695e-05	-2.00972e-10	-1.26271	0.000172105	-2.00972e-10	-1.25158
45114917	chr7:45114917:A:T	9.94239e-10	-1.84368	-1.14429	1.91522e-05	-1.85255	-1.0249	3.60513e-05	-1.83999	-0.974755
45115452	chr7:45115452:T:TC	5.54201e-09	-1.26984	-3.49827e-10	6.10246e-05	-1.71858	-3.49827e-10	0.000114729	-1.65712	-3.49827e-10
45115453	chr7:45115453:T:C	5.48727e-09	-2.00972e-10	-1.27976	9.57376e-05	-2.00972e-10	-1.26825	0.000171146	-2.00972e-10	-1.25717
45115511	chr7:45115511:G:A	3.51439e-09	-1.58739	-0.137938	0.000270592	-0.464806	0.235555	0.000306704	-0.892514	0.21871
45115513	chr7:45115513:T:G	9.38243e-10	-1.69428	-1.35166	4.0529e-05	-0.775294	-1.35255	4.74032e-05	-1.19182	-1.34918
45115700	chr7:45115700:C:T	6.89347e-09	-1.05162	-3.49827e-10	0.000211704	-0.474675	-3.49827e-10	0.000196383	-1.11962	-3.49827e-10
45116201	chr7:45116201:T:C	9.58525e-10	-1.72274	-1.30182	1.5644e-05	-1.84998	-1.22979	2.82819e-05	-1.85231	-1.20515
45116369	chr7:45116369:T:C	1.11977e-09	-1.5988	-1.27027	1.53308e-05	-1.82997	-1.27003	2.76975e-05	-1.79823	-1.28011
45116519	chr7:45116519:T:C	1.12551e-09	-1.6976	-1.16635	1.87003e-05	-1.84386	-1.05747	3.39291e-05	-1.85178	-1.02363
45116568	chr7:45116568:C:T	3.3281e-08	1.50843	-0.985635	0.0107376	4.2592	-0.807561	0.000353885	0.590659	-1.12137
45116619	chr7:45116619:C:T	9.52607e-10	-1.72988	-1.30087	1.56523e-05	-1.85091	-1.22834	2.83391e-05	-1.85188	-1.20357
45116643	chr7:45116643:G:A	3.54491e-09	-1.58435	-0.132334	0.000274188	-0.457799	0.241749	0.000310428	-0.886609	0.224876
45116653	chr7:45116653:C:T	7.99705e-09	-2.00972e-10	-0.903122	0.000134413	-2.00972e-10	-0.928947	0.000238121	-2.00972e-10	-0.926909
45116747	chr7:45116747:A:G	1.16107e-09	-1.64052	-1.19233	1.62581e-05	-1.84629	-1.19498	2.97699e-05	-1.82688	-1.1793
45116773	chr7:45116773:A:T	5.89783e-09	-2.00972e-10	-1.20761	0.000101769	-2.00972e-10	-1.20715	0.000179521	-2.00972e-10	-1.20939
45116776	chr7:45116776:C:T	5.90527e-09	-2.00972e-10	-1.20635	9.57824e-05	-2.00972e-10	-1.26778	0.000171339	-2.00972e-10	-1.25604
45116946	chr7:45116946:T:A	6.28111e-09	-2.00972e-10	-1.14465	0.000105092	-2.00972e-10	-1.17503	0.000184325	-2.00972e-10	-1.18298
45117067	chr7:45117067:A:C	8.60026e-10	-1.83947	-1.29351	1.48623e-05	-1.82881	-1.30222	2.58355e-05	-1.84634	-1.3016
45117084	chr7:45117084:C:T	3.14308e-09	-1.83699	-3.49827e-10	5.33965e-05	-1.85212	-3.49827e-10	9.45628e-05	-1.85042	-3.49827e-10
45117190	chr7:45117190:T:C	2.19796e-09	-1.09889	-1.09578	3.37407e-05	-1.13339	-1.17777	3.58072e-05	-1.68364	-1.13789
45117234	chr7:45117234:G:T	5.87821e-09	-2.00972e-10	-1.21094	0.00010143	-2.00972e-10	-1.2105	0.000178927	-2.00972e-10	-1.21271
45117412	chr7:45117412:G:T	8.00924e-09	-2.00972e-10	-0.901599	0.000134671	-2.00972e-10	-0.927025	0.000238569	-2.00972e-10	-0.925026
45117690	chr7:45117690:C:T	8.3631e-09	0.273074	-1.13144	0.00193955	2.74492	-1.00457	0.000151921	-0.146931	-1.22939
45118027	chr7:45118027:A:G	1.08738e-09	-1.62827	-1.27015	1.66346e-05	-1.82301	-1.19537	2.96219e-05	-1.84105	-1.17012
45118107	chr7:45118107:G:A	5.60344e-09	-2.00972e-10	-1.25881	9.67425e-05	-2.00972e-10	-1.25781	0.000175779	-2.00972e-10	-1.23046
45118204	chr7:45118204:C:T	3.21282e-08	1.82983	-1.34229	0.000440618	1.60438	-1.34606	0.000336096	0.770309	-1.3526
45118299	chr7:45118299:C:T	2.89894e-08	1.72632	-1.34159	0.00041144	1.53463	-1.34483	0.000314543	0.703682	-1.35225
45118780	chr7:45118780:A:G	3.08459e-08	1.78778	-1.34097	0.000418337	1.55161	-1.34518	0.000322433	0.728603	-1.35239
45118783	chr7:45118783:C:T	5.2122e-09	-2.00972e-10	-1.33119	8.97848e-05	-2.00972e-10	-1.33245	0.000158555	-2.00972e-10	-1.33359
45118941	chr7:45118941:A:G	1.04672e-08	-2.00972e-10	-0.633947	0.000178015	-2.00972e-10	-0.647996	0.000313044	-2.00972e-10	-0.653343
45119159	chr7:45119159:C:T	1.02828e-09	-1.84462	-1.10969	2.11649e-05	-1.81233	-0.965191	3.99735e-05	-1.78373	-0.927743
45119172	chr7:45119172:G:C	1.85997e-08	-2.00972e-10	-0.0590492	0.000311454	-2.00972e-10	-0.0886092	0.000539819	-2.00972e-10	-0.108452
45119179	chr7:45119179:G:T	4.30496e-09	-0.841274	-0.681154	6.4935e-05	-1.05773	-0.598745	7.40674e-05	-1.64344	-0.451268
45119182	chr7:45119182:T:C	2.79865e-09	-1.03962	-0.913435	4.13303e-05	-1.23677	-0.871494	4.95213e-05	-1.72692	-0.770359
45119534	chr7:45119534:G:A	2.95198e-09	-1.00444	-0.895274	4.33827e-05	-1.20717	-0.85263	5.12555e-05	-1.7133	-0.749561
45119715	chr7:45119715:G:A	9.78404e-09	-2.00972e-10	-0.701442	0.000165687	-2.00972e-10	-0.719762	0.000299358	-2.00972e-10	-0.698047
45119717	chr7:45119717:T:C	5.49423e-09	-2.00972e-10	-1.2785	9.65487e-05	-2.00972e-10	-1.25981	0.000172706	-2.00972e-10	-1.2481
45119871	chr7:45119871:G:A	5.46581e-09	-2.00972e-10	-1.28368	9.5998e-05	-2.00972e-10	-1.26553	0.000171657	-2.00972e-10	-1.25418
45119937	chr7:45119937:G:A	5.62546e-09	-2.00972e-10	-1.25489	0.000100387	-2.00972e-10	-1.22083	0.0001766	-2.00972e-10	-1.2258
45119984	chr7:45119984:T:A	1.00874e-09	-1.84904	-1.12445	2.10482e-05	-1.79926	-0.983793	3.98672e-05	-1.76688	-0.947251
45119997	chr7:45119997:A:G	5.45968e-09	-2.00972e-10	-1.2848	9.42455e-05	-2.00972e-10	-1.28396	0.000170685	-2.00972e-10	-1.25987
45120393	chr7:45120393:G:A	2.03054e-09	-0.993964	-1.27993	3.23177e-05	-1.03436	-1.31989	3.28711e-05	-1.60633	-1.30077
45120549	chr7:45120549:C:T	3.08867e-09	-0.81773	-1.03672	4.51273e-05	-1.05146	-0.968917	4.97227e-05	-1.64117	-0.852054
45120563	chr7:45120563:C:T	6.51493e-09	-2.00972e-10	-1.1081	0.0001091	-2.00972e-10	-1.1376	0.000191349	-2.00972e-10	-1.14559
45120804	chr7:45120804:C:T	3.09503e-08	1.77974	-1.32956	0.000421282	1.54911	-1.33567	0.000321825	0.722909	-1.34859
45120928	chr7:45120928:A:G	1.68484e-08	-2.00972e-10	-0.157939	0.000285563	-2.00972e-10	-0.175401	0.000523076	-2.00972e-10	-0.139959
45120977	chr7:45120977:T:C	3.09923e-09	-1.85104	-3.49827e-10	5.89596e-05	-1.75301	-3.49827e-10	9.96778e-05	-1.79774	-3.49827e-10
45121450	chr7:45121450:G:A	1.65956e-09	-1.6262	-0.849448	3.68393e-05	-1.24103	-0.982264	5.64898e-05	-1.35644	-1.00919
45121592	chr7:45121592:C:T	1.06852e-09	-1.77299	-1.14294	1.96046e-05	-1.85238	-1.00172	3.61865e-05	-1.84656	-0.964438
45122179	chr7:45122179:G:A	5.61466e-09	-2.00972e-10	-1.25681	9.84551e-05	-2.00972e-10	-1.24026	0.000173216	-2.00972e-10	-1.24515
45122558	chr7:45122558:C:T	5.71898e-09	-2.00972e-10	-1.2384	9.61636e-05	-2.00972e-10	-1.26381	0.00016875	-2.00972e-10	-1.27127
45122610	chr7:45122610:G:A	1.06792e-09	-1.61774	-1.29875	1.65143e-05	-1.69552	-1.33011	2.54675e-05	-1.84356	-1.31872
45122953	chr7:45122953:A:G	1.03134e-08	-2.00972e-10	-0.648748	0.000168883	-2.00972e-10	-0.700654	0.000298909	-2.00972e-10	-0.699547
45123064	chr7:45123064:T:C	5.54563e-09	-2.00972e-10	-1.26918	9.75631e-05	-2.00972e-10	-1.24936	0.000174627	-2.00972e-10	-1.23703
45123356	chr7:45123356:C:T	6.01301e-09	-2.00972e-10	-1.18827	0.000107556	-2.00972e-10	-1.15185	0.000192036	-2.00972e-10	-1.142
45123453	chr7:45123453:T:G	5.33486e-09	-2.00972e-10	-1.30793	9.20768e-05	-2.00972e-10	-1.30724	0.000166109	-2.00972e-10	-1.28704
45123500	chr7:45123500:C:T	3.76719e-09	-1.82866	0.172793	0.000116546	-1.49518	0.423599	0.000162552	-1.70005	0.391367
45123528	chr7:45123528:G:A	3.49133e-09	-1.73191	-3.49827e-10	5.34969e-05	-1.85024	-3.49827e-10	9.4399e-05	-1.85216	-3.49827e-10
45123608	chr7:45123608:A:C	1.36919e-09	-1.53622	-1.13175	6.31683e-05	-0.668584	-1.01548	3.36485e-05	-1.68365	-1.20007
45123819	chr7:45123819:C:T	1.01267e-09	-1.62207	-1.34754	1.40946e-05	-1.83467	-1.34941	2.47128e-05	-1.84785	-1.34451
45123934	chr7:45123934:T:G	5.52758e-09	-2.00972e-10	-1.27244	9.83435e-05	-2.00972e-10	-1.2414	0.000173059	-2.00972e-10	-1.24606
45124237	chr7:45124237:G:A	5.3087e-09	-2.00972e-10	-1.31285	9.16807e-05	-2.00972e-10	-1.31155	0.000159886	-2.00972e-10	-1.32522
45124566	chr7:45124566:T:A	5.3358e-09	-2.00972e-10	-1.30776	9.20406e-05	-2.00972e-10	-1.30763	0.000165924	-2.00972e-10	-1.28816
45125458	chr7:45125458:G:A	5.17158e-09	-2.00972e-10	-1.33902	8.9184e-05	-2.00972e-10	-1.33916	0.000159459	-2.00972e-10	-1.3279
45125720	chr7:45125720:G:A	7.96904e-09	-2.00972e-10	-0.906631	0.000143178	-2.00972e-10	-0.865772	0.000249174	-2.00972e-10	-0.881533
45125759	chr7:45125759:A:G	7.93417e-09	-2.00972e-10	-0.911016	0.000141741	-2.00972e-10	-0.875863	0.000254304	-2.00972e-10	-0.861154
45125766	chr7:45125766:G:C	7.70781e-09	-2.00972e-10	-0.939961	0.000122608	-2.00972e-10	-1.02087	0.000223833	-2.00972e-10	-0.988785
45126187	chr7:45126187:C:A	9.63921e-09	-2.00972e-10	-0.716355	0.000160137	-2.00972e-10	-0.753831	0.000282608	-2.00972e-10	-0.755623
45126524	chr7:45126524:G:A	5.20739e-09	-2.00972e-10	-1.33212	8.98784e-05	-2.00972e-10	-1.3314	0.000161177	-2.00972e-10	-1.31718
45126564	chr7:45126564:C:T	5.10035e-09	-2.00972e-10	-1.35289	8.81185e-05	-2.00972e-10	-1.35118	0.000155981	-2.00972e-10	-1.34995
45127042	chr7:45127042:T:A	7.70888e-09	0.362777	-1.3026	0.000566798	1.72949	-1.21935	0.000486841	0.993909	-1.20566
45127067	chr7:45127067:G:A	1.35837e-09	-1.83927	-0.836635	3.31998e-05	-1.59598	-0.73134	3.5286e-05	-1.85248	-0.983717
45127694	chr7:45127694:T:C	8.12318e-10	-1.84757	-1.34249	2.18808e-05	-1.39193	-1.35232	3.11689e-05	-1.60762	-1.35264
45127696	chr7:45127696:T:C	8.13325e-10	-1.84816	-1.34066	2.20006e-05	-1.38613	-1.35266	3.12952e-05	-1.60338	-1.35285
45127725	chr7:45127725:T:A	1.23544e-08	-2.00972e-10	-0.468182	0.000235101	-2.00972e-10	-0.369846	0.000416137	-2.00972e-10	-0.368671
45127926	chr7:45127926:C:G	2.97068e-09	-0.582088	-1.31132	0.00030735	1.10842	-1.2103	0.000103	-0.522902	-1.24206
45128034	chr7:45128034:T:G	5.28727e-09	-2.00972e-10	-1.31689	9.12884e-05	-2.00972e-10	-1.31584	0.000161901	-2.00972e-10	-1.3127
45128232	chr7:45128232:C:T	3.87683e-09	-0.608791	-1.01839	0.000438237	1.03746	-0.784567	0.000143606	-0.575125	-0.857486
45128344	chr7:45128344:G:C	2.22254e-09	-0.941468	-1.24208	3.02514e-05	-1.11208	-1.30824	3.47073e-05	-1.56969	-1.28304
45128807	chr7:45128807:C:T	3.28325e-09	-1.79336	-3.49827e-10	5.58298e-05	-1.80755	-3.49827e-10	0.000100829	-1.78626	-3.49827e-10
45129219	chr7:45129219:C:T	3.7529e-08	-2.00972e-10	0.64292	0.000652149	-2.00972e-10	0.650411	0.00122154	-2.00972e-10	0.708185
45129593	chr7:45129593:C:T	5.64803e-09	-2.00972e-10	-1.25089	9.76183e-05	-2.00972e-10	-1.2488	0.000177341	-2.00972e-10	-1.22161
45130139	chr7:45130139:C:T	5.16644e-09	-2.00972e-10	-1.34001	8.98679e-05	-2.00972e-10	-1.33152	0.000159315	-2.00972e-10	-1.32881
45130246	chr7:45130246:T:C	5.19316e-09	-2.00972e-10	-1.33485	9.01955e-05	-2.00972e-10	-1.32788	0.000158151	-2.00972e-10	-1.33613
45130669	chr7:45130669:A:G	5.13605e-09	-1.17133	-0.174578	8.99127e-05	-1.38029	0.0492637	0.00010122	-1.72044	-0.061948
45130897	chr7:45130897:C:T	5.10156e-09	-2.00972e-10	-1.35265	8.79913e-05	-2.00972e-10	-1.35262	0.000155957	-2.00972e-10	-1.35011
45130911	chr7:45130911:C:T	8.86818e-10	-1.74947	-1.35284	2.25215e-05	-1.36777	-1.34762	2.54088e-05	-1.81189	-1.3527
45131189	chr7:45131189:G:A	1.14529e-09	-1.84202	-1.00452	3.02791e-05	-1.57676	-0.842641	4.55329e-05	-1.73097	-0.850279
45131811	chr7:45131811:A:G	1.13396e-09	-1.50975	-1.34672	1.65836e-05	-1.68794	-1.3335	2.49954e-05	-1.83948	-1.34151
45131834	chr7:45131834:T:C	1.44742e-09	-1.61616	-0.996249	1.76008e-05	-1.78368	-1.17824	2.93839e-05	-1.84312	-1.17612
45131848	chr7:45131848:T:C	8.92784e-10	-1.82341	-1.27219	1.87046e-05	-1.65926	-1.24184	3.89115e-05	-1.48516	-1.25324
45131852	chr7:45131852:C:T	5.29423e-09	-2.00972e-10	-1.31558	9.26739e-05	-2.00972e-10	-1.30078	0.00016192	-2.00972e-10	-1.31258
45132645	chr7:45132645:G:T	3.03374e-08	-2.00972e-10	0.430185	0.00052777	-2.00972e-10	0.438798	0.000998673	-2.00972e-10	0.506742
45132847	chr7:45132847:G:T	3.1976e-08	-2.00972e-10	0.482791	0.000557111	-2.00972e-10	0.492903	0.00105567	-2.00972e-10	0.562244
45133030	chr7:45133030:A:G	1.87149e-09	-1.8462	-0.509261	4.70822e-05	-1.70965	-0.268318	9.3847e-05	-1.65962	-0.198399
45133092	chr7:45133092:T:C	2.54448e-09	-1.76003	-0.288235	5.02263e-05	-1.8237	-0.0896251	9.40519e-05	-1.84356	-0.0122766
45133373	chr7:45133373:G:A	5.30699e-09	-2.00972e-10	-1.31317	9.02327e-05	-2.00972e-10	-1.32747	0.000161203	-2.00972e-10	-1.31702
45133695	chr7:45133695:G:C	5.10271e-09	-2.00972e-10	-1.35242	8.79737e-05	-2.00972e-10	-1.35282	0.000155523	-2.00972e-10	-1.35289
45134054	chr7:45134054:G:A	5.7092e-09	-2.00972e-10	-1.24012	9.81455e-05	-2.00972e-10	-1.24341	0.000173149	-2.00972e-10	-1.24553
45134361	chr7:45134361:G:A	1.84361e-08	-2.00972e-10	-0.0678864	0.00021698	-2.00972e-10	-0.450057	0.000399293	-2.00972e-10	-0.40999
45134490	chr7:45134490:A:G	8.86444e-10	-1.85002	-1.25272	1.64908e-05	-1.7759	-1.25117	3.25127e-05	-1.66532	-1.25274
45134822	chr7:45134822:C:T	1.35347e-09	-1.83747	-0.842053	4.42586e-05	-1.43936	-0.600456	6.34135e-05	-1.63882	-0.611191
45135485	chr7:45135485:G:T	8.76854e-10	-1.83252	-1.28109	1.67571e-05	-1.72935	-1.2817	3.39465e-05	-1.59948	-1.27542
45135526	chr7:45135526:G:A	7.77935e-09	-2.00972e-10	-0.930721	0.000132755	-2.00972e-10	-0.941356	0.000224107	-2.00972e-10	-0.987561
45135606	chr7:45135606:G:A	9.62536e-10	-1.80954	-1.21084	2.15246e-05	-1.529	-1.23166	2.58454e-05	-1.84027	-1.30729
45135868	chr7:45135868:T:C	2.34148e-08	-2.00972e-10	0.171175	0.000523214	-2.00972e-10	0.430128	0.0010148	-2.00972e-10	0.522765
45136190	chr7:45136190:G:A	8.39113e-10	-1.83115	-1.32645	1.61485e-05	-1.72252	-1.32551	3.26068e-05	-1.58872	-1.32645
45136221	chr7:45136221:CACAA:C	4.13275e-09	-1.56325	-3.49827e-10	7.49172e-05	-1.51348	-3.49827e-10	0.000125907	-1.56414	-3.49827e-10
45136518	chr7:45136518:G:A	5.81622e-09	-2.00972e-10	-1.22154	9.99092e-05	-2.00972e-10	-1.2256	0.000172065	-2.00972e-10	-1.25181
45136794	chr7:45136794:T:C	5.74668e-09	-2.00972e-10	-1.23357	0.000103094	-2.00972e-10	-1.19422	0.000181154	-2.00972e-10	-1.20034
45136833	chr7:45136833:G:A	1.15848e-09	-1.8331	-1.00198	1.97195e-05	-1.84731	-1.00094	3.25054e-05	-1.82734	-1.09095
45136905	chr7:45136905:G:T	1.42263e-08	-2.00972e-10	-0.327104	0.000233548	-2.00972e-10	-0.376473	0.000407878	-2.00972e-10	-0.388717
45137524	chr7:45137524:C:T	8.56451e-09	-2.00972e-10	-0.834568	0.000146212	-2.00972e-10	-0.844803	0.000245862	-2.00972e-10	-0.894915
45137716	chr7:45137716:A:G	5.58879e-09	-2.00972e-10	-1.26143	9.67291e-05	-2.00972e-10	-1.25795	0.000167884	-2.00972e-10	-1.27642
45137998	chr7:45137998:C:T	5.61507e-09	-2.00972e-10	-1.25674	9.71978e-05	-2.00972e-10	-1.25311	0.000168623	-2.00972e-10	-1.27202
45138094	chr7:45138094:T:G	5.19706e-09	-2.00972e-10	-1.3341	8.90113e-05	-2.00972e-10	-1.3411	0.00015849	-2.00972e-10	-1.33399
45138115	chr7:45138115:T:C	1.11469e-09	-1.8441	-1.02952	1.91122e-05	-1.85206	-1.02748	3.13516e-05	-1.84042	-1.114
45138142	chr7:45138142:T:G	5.10186e-09	-2.00972e-10	-1.35259	8.81657e-05	-2.00972e-10	-1.35064	0.000156023	-2.00972e-10	-1.34968
45138342	chr7:45138342:AC:A	8.4805e-10	-1.83743	-1.30958	1.61038e-05	-1.74109	-1.30972	3.24004e-05	-1.61677	-1.30475
45138388	chr7:45138388:C:T	1.10332e-08	-2.00972e-10	-0.581285	0.000186108	-2.00972e-10	-0.603536	0.000324949	-2.00972e-10	-0.616017
45138692	chr7:45138692:G:A	1.45306e-09	-1.83105	-0.77747	5.73627e-05	-1.13065	-0.649814	7.30287e-05	-1.40655	-0.70228
45139194	chr7:45139194:C:A	6.41889e-09	-2.00972e-10	-1.12295	0.000116989	-2.00972e-10	-1.06779	0.00020515	-2.00972e-10	-1.07595
45139399	chr7:45139399:T:C	3.22789e-09	-1.59951	-0.210855	7.28767e-05	-1.70214	0.161046	0.000113616	-1.81346	0.14659
45139477	chr7:45139477:G:A	1.61229e-09	-1.8416	-0.662941	5.23131e-05	-1.47331	-0.399307	7.59715e-05	-1.65895	-0.410373
45139778	chr7:45139778:G:C	8.82249e-09	-2.00972e-10	-0.80489	0.000150572	-2.00972e-10	-0.815424	0.000252751	-2.00972e-10	-0.867282
45139874	chr7:45139874:G:C	2.43615e-09	-1.79331	-0.298467	7.07969e-05	-1.46445	-0.105601	9.52635e-05	-1.66937	-0.173668
45140165	chr7:45140165:A:G	8.83024e-09	-2.00972e-10	-0.804013	0.000150702	-2.00972e-10	-0.814561	0.000252958	-2.00972e-10	-0.866462
45140232	chr7:45140232:G:C	9.22159e-10	-1.71088	-1.35235	2.27689e-05	-1.35173	-1.35274	2.63962e-05	-1.78765	-1.33882
45140251	chr7:45140251:C:T	2.33755e-08	-2.00972e-10	0.169492	0.000408572	-2.00972e-10	0.182805	0.000771113	-2.00972e-10	0.248148
45140279	chr7:45140279:C:T	9.01074e-10	-1.77901	-1.30735	2.08637e-05	-1.47109	-1.32077	2.53573e-05	-1.82243	-1.34419
45140399	chr7:45140399:G:A	2.39765e-09	-1.79672	-0.310987	7.04236e-05	-1.45578	-0.119558	9.45416e-05	-1.66336	-0.187284
45140450	chr7:45140450:A:G	1.7138e-09	-1.84118	-0.6023	3.86044e-05	-1.81201	-0.364489	7.5178e-05	-1.78181	-0.29802
45141170	chr7:45141170:G:A	5.85941e-09	-2.00972e-10	-1.21415	0.000101883	-2.00972e-10	-1.20604	0.000176076	-2.00972e-10	-1.22877
45141671	chr7:45141671:G:A	7.50492e-09	-2.00972e-10	-0.966636	0.000128563	-2.00972e-10	-0.973445	0.000217483	-2.00972e-10	-1.01756
45141675	chr7:45141675:A:T	1.00284e-09	-1.77869	-1.20067	1.64125e-05	-1.83983	-1.19199	3.07163e-05	-1.79239	-1.1825
45141719	chr7:45141719:A:G	5.7692e-09	-2.00972e-10	-1.22966	0.000101027	-2.00972e-10	-1.21447	0.000177039	-2.00972e-10	-1.22331
45141760	chr7:45141760:C:T	1.23619e-08	-2.00972e-10	-0.467571	0.000202148	-2.00972e-10	-0.520864	0.000351479	-2.00972e-10	-0.537536
45141849	chr7:45141849:T:C	9.42024e-10	-1.72663	-1.31529	2.3326e-05	-1.3769	-1.3034	2.92572e-05	-1.79563	-1.22793
45141936	chr7:45141936:C:T	5.62145e-09	-2.00972e-10	-1.25561	9.66886e-05	-2.00972e-10	-1.25837	0.000167176	-2.00972e-10	-1.28064
45141948	chr7:45141948:C:T	1.01107e-09	-1.63179	-1.33939	1.40602e-05	-1.84715	-1.33937	2.46963e-05	-1.84819	-1.34485
45142008	chr7:45142008:A:G	5.30661e-09	-2.00972e-10	-1.31324	9.1939e-05	-2.00972e-10	-1.30874	0.000160628	-2.00972e-10	-1.3206
45142193	chr7:45142193:A:G	1.86635e-09	-1.44067	-0.917542	2.36886e-05	-1.79166	-0.87321	3.82301e-05	-1.84558	-0.910485
45142985	chr7:45142985:G:T	5.14793e-09	-2.00972e-10	-1.3436	8.96948e-05	-2.00972e-10	-1.33345	0.000157399	-2.00972e-10	-1.3409
45142992	chr7:45142992:T:C	9.5875e-10	-1.70602	-1.3183	2.42506e-05	-1.33456	-1.30686	2.95468e-05	-1.78028	-1.23343
45143336	chr7:45143336:C:T	5.42104e-09	-2.00972e-10	-1.29191	9.59399e-05	-2.00972e-10	-1.26614	0.000168987	-2.00972e-10	-1.26987
45143338	chr7:45143338:C:T	5.11529e-09	-2.00972e-10	-1.34996	8.79704e-05	-2.00972e-10	-1.35286	0.000155649	-2.00972e-10	-1.35208
45143687	chr7:45143687:C:T	1.46637e-08	-0.296818	-3.49827e-10	0.000237944	-0.357826	-3.49827e-10	0.000258388	-0.845225	-3.49827e-10
45143755	chr7:45143755:G:A	3.71928e-09	-1.66866	-3.49827e-10	5.44177e-05	-1.83317	-3.49827e-10	0.000105901	-1.73718	-3.49827e-10
45144403	chr7:45144403:T:C	5.20589e-09	-2.00972e-10	-1.3324	8.93764e-05	-2.00972e-10	-1.33701	0.000157715	-2.00972e-10	-1.3389
45144446	chr7:45144446:T:C	1.5459e-08	-2.00972e-10	-0.244003	0.000248076	-2.00972e-10	-0.316127	0.000440145	-2.00972e-10	-0.312582
45144664	chr7:45144664:G:A	5.16052e-09	-2.00972e-10	-1.34116	8.86207e-05	-2.00972e-10	-1.3455	0.000156417	-2.00972e-10	-1.34716
45144825	chr7:45144825:T:C	2.87748e-08	-2.00972e-10	0.377304	0.000467268	-2.00972e-10	0.317041	0.000813123	-2.00972e-10	0.301197
45145036	chr7:45145036:A:T	5.31674e-09	-2.00972e-10	-1.31133	9.15435e-05	-2.00972e-10	-1.31305	0.000161572	-2.00972e-10	-1.31473
45145119	chr7:45145119:A:G	8.39987e-10	-1.83644	-1.32012	1.47002e-05	-1.85203	-1.28998	2.60751e-05	-1.8494	-1.28931
45145562	chr7:45145562:A:G	1.06912e-08	-2.00972e-10	-0.612769	0.000178354	-2.00972e-10	-0.64609	0.000312083	-2.00972e-10	-0.656416
45145608	chr7:45145608:G:A	5.17866e-09	-2.00972e-10	-1.33765	8.95601e-05	-2.00972e-10	-1.33495	0.00015862	-2.00972e-10	-1.33317
45145990	chr7:45145990:G:A	5.74788e-09	-2.00972e-10	-1.23336	0.000103433	-2.00972e-10	-1.19093	0.000181729	-2.00972e-10	-1.19717
45147128	chr7:45147128:C:T	8.76596e-10	-1.82319	-1.29072	1.46863e-05	-1.81544	-1.32751	2.47539e-05	-1.85252	-1.33819
45147141	chr7:45147141:G:A	2.0153e-08	1.02158	-1.00042	0.000113315	-0.263599	-0.836092	0.000214598	-0.311678	-0.71924
45147409	chr7:45147409:A:G	5.80306e-09	-2.00972e-10	-1.22381	9.94997e-05	-2.00972e-10	-1.22971	0.000175037	-2.00972e-10	-1.23469
45147446	chr7:45147446:T:C	1.09938e-08	-2.00972e-10	-0.58486	0.000185303	-2.00972e-10	-0.60787	0.00032409	-2.00972e-10	-0.618664
45147781	chr7:45147781:A:C	5.23241e-09	-2.00972e-10	-1.32732	8.96802e-05	-2.00972e-10	-1.33361	0.000158259	-2.00972e-10	-1.33545
45148134	chr7:45148134:C:T	1.58793e-09	-1.24813	-1.27164	2.64712e-05	-1.30187	-1.25193	5.19094e-05	-1.22426	-1.22593
45148179	chr7:45148179:A:G	1.10643e-08	-2.00972e-10	-0.578471	0.000186472	-2.00972e-10	-0.601583	0.000326121	-2.00972e-10	-0.612419
45148216	chr7:45148216:G:C	8.00822e-09	-2.00972e-10	-0.901726	0.000135148	-2.00972e-10	-0.923492	0.000236714	-2.00972e-10	-0.932835
45148227	chr7:45148227:C:T	8.88999e-09	-2.00972e-10	-0.797268	0.000149224	-2.00972e-10	-0.824411	0.000260352	-2.00972e-10	-0.837651
45148271	chr7:45148271:G:A	8.68916e-09	-2.00972e-10	-0.820119	0.000145933	-2.00972e-10	-0.846716	0.000255966	-2.00972e-10	-0.854642
45148303	chr7:45148303:C:T	1.10772e-08	-2.00972e-10	-0.577304	0.000186688	-2.00972e-10	-0.600425	0.000326495	-2.00972e-10	-0.611271
45148562	chr7:45148562:G:A	1.06099e-08	-2.00972e-10	-0.620407	0.000178873	-2.00972e-10	-0.643184	0.000312882	-2.00972e-10	-0.65386
45148579	chr7:45148579:T:G	8.44354e-10	-1.84427	-1.30711	1.41947e-05	-1.83934	-1.33765	2.46871e-05	-1.84787	-1.34553
45148592	chr7:45148592:A:G	1.06099e-08	-2.00972e-10	-0.620407	0.000178873	-2.00972e-10	-0.643184	0.000312882	-2.00972e-10	-0.65386
45149196	chr7:45149196:TC:T	2.16613e-08	-2.00972e-10	0.0933309	0.000385076	-2.00972e-10	0.12358	0.000699159	-2.00972e-10	0.150193
45149588	chr7:45149588:T:A	1.77406e-09	-1.25175	-1.15717	2.97505e-05	-1.3066	-1.13042	5.8962e-05	-1.22949	-1.0933
45150017	chr7:45150017:A:G	1.92051e-08	-2.00972e-10	-0.0270186	0.000326354	-2.00972e-10	-0.0418792	0.000608316	-2.00972e-10	0.0110079
45150145	chr7:45150145:G:A	2.08327e-08	-2.00972e-10	0.054328	0.000353809	-2.00972e-10	0.0388943	0.000660562	-2.00972e-10	0.0934053
45150564	chr7:45150564:A:T	8.46871e-10	-1.84954	-1.29886	1.4194e-05	-1.84444	-1.3326	2.48779e-05	-1.84381	-1.3419
45150665	chr7:45150665:G:A	1.78307e-07	-2.00972e-10	2.20131	0.00309044	-2.00972e-10	2.20621	0.00606194	-2.00972e-10	2.3101
45150815	chr7:45150815:C:T	1.31241e-08	-0.434819	0.0270752	0.000140786	-1.23695	0.354335	0.000319206	-1.18422	0.55037
45150903	chr7:45150903:T:C	1.69205e-09	-1.23341	-1.22284	2.8634e-05	-1.28311	-1.19216	5.63921e-05	-1.20242	-1.16494
45151364	chr7:45151364:T:C	5.33277e-09	-2.00972e-10	-1.30832	9.26873e-05	-2.00972e-10	-1.30063	0.000163441	-2.00972e-10	-1.30323
45151591	chr7:45151591:G:A	1.03818e-09	-1.84966	-1.09507	1.9346e-05	-1.78984	-1.07754	3.31077e-05	-1.81716	-1.08276
45151708	chr7:45151708:G:C	4.22701e-09	-0.259346	-1.28135	4.40499e-05	-0.782874	-1.26166	7.57508e-05	-0.832178	-1.24006
45151714	chr7:45151714:C:T	8.10491e-10	-1.8497	-1.34261	1.43078e-05	-1.82462	-1.34444	2.58207e-05	-1.80288	-1.34562
45151976	chr7:45151976:C:T	1.09909e-09	-1.84943	-1.03828	2.06095e-05	-1.78854	-1.01557	3.53125e-05	-1.81609	-1.01935
45152072	chr7:45152072:C:T	3.37093e-09	-0.42983	-1.33717	3.48399e-05	-0.930993	-1.34811	5.90989e-05	-0.968352	-1.35212
45152309	chr7:45152309:G:A	4.2331e-09	-0.204253	-1.33501	4.30637e-05	-0.747473	-1.31971	7.32128e-05	-0.802447	-1.30387
45152546	chr7:45152546:G:A	1.30672e-07	-2.00972e-10	1.89049	0.00225829	-2.00972e-10	1.8925	0.00440502	-2.00972e-10	1.99081
45152676	chr7:45152676:G:A	1.17437e-08	-2.00972e-10	-0.518875	0.00021376	-2.00972e-10	-0.46501	0.000382737	-2.00972e-10	-0.452339
45152713	chr7:45152713:C:T	8.22979e-09	-2.00972e-10	-0.874434	0.000155438	-2.00972e-10	-0.783613	0.000271908	-2.00972e-10	-0.794221
45152761	chr7:45152761:T:C	2.94499e-08	-2.00972e-10	0.400495	0.000492441	-2.00972e-10	0.369513	0.000855635	-2.00972e-10	0.352158
45152987	chr7:45152987:G:T	1.1886e-08	-0.506834	-3.49827e-10	0.000127932	-0.97836	-3.49827e-10	0.00022885	-0.966618	-3.49827e-10
45153134	chr7:45153134:C:T	1.97431e-08	-2.00972e-10	0.000609405	0.000350472	-2.00972e-10	0.0294178	0.000634763	-2.00972e-10	0.0535664
45153214	chr7:45153214:G:T	1.07953e-09	-1.84784	-1.05783	2.01561e-05	-1.79014	-1.03622	3.46381e-05	-1.81524	-1.0395
45153229	chr7:45153229:G:A	2.89941e-08	1.44066	-1.05577	0.000145595	0.0553592	-0.904394	0.000270885	-0.00343403	-0.794557
45153323	chr7:45153323:T:C	3.2522e-08	-2.00972e-10	0.499721	0.00052587	-2.00972e-10	0.435191	0.000958163	-2.00972e-10	0.465332
45153977	chr7:45153977:TC:T	7.16894e-09	0.32208	-1.33452	6.68766e-05	-0.315008	-1.312	8.54945e-05	-0.660177	-1.29106
45154183	chr7:45154183:T:TC	3.09459e-09	-1.85254	-3.49827e-10	5.42384e-05	-1.83647	-3.49827e-10	9.76172e-05	-1.81863	-3.49827e-10
45154790	chr7:45154790:G:A	2.04242e-08	-2.00972e-10	0.0345264	0.000336172	-2.00972e-10	-0.0122406	0.000590786	-2.00972e-10	-0.0182315
45154797	chr7:45154797:G:A	5.94805e-09	-2.00972e-10	-1.19913	0.000103329	-2.00972e-10	-1.19194	0.000183495	-2.00972e-10	-1.1875
45154830	chr7:45154830:C:T	4.55742e-08	-2.00972e-10	0.837147	0.000792371	-2.00972e-10	0.845168	0.00151484	-2.00972e-10	0.923382
45155067	chr7:45155067:A:G	4.18853e-09	-1.54985	-3.49827e-10	5.92416e-05	-1.74824	-3.49827e-10	0.000119502	-1.61635	-3.49827e-10
45155399	chr7:45155399:C:T	4.80859e-09	-1.41179	-3.49827e-10	0.000118442	-1.05544	-3.49827e-10	0.000228465	-0.968304	-3.49827e-10
45155493	chr7:45155493:A:ATAAG	6.21992e-09	-2.00972e-10	-1.15444	0.000105233	-2.00972e-10	-1.17369	0.000185038	-2.00972e-10	-1.17913
45155554	chr7:45155554:A:G	5.21458e-09	-1.07221	-0.258524	8.01916e-05	-1.45319	0.00774272	0.000182388	-1.37004	0.176492
45155590	chr7:45155590:G:A	3.69883e-09	-1.67418	-3.49827e-10	7.98489e-05	-1.44973	-3.49827e-10	0.000149642	-1.39144	-3.49827e-10
45155705	chr7:45155705:C:T	3.12485e-09	-1.84281	-3.49827e-10	6.18717e-05	-1.7048	-3.49827e-10	0.000106049	-1.73579	-3.49827e-10
45155944	chr7:45155944:C:T	2.55356e-08	0.434759	-0.176881	0.000286381	-0.0424841	-0.130054	0.000377745	-0.439496	-0.0259712
45156100	chr7:45156100:TAA:T	1.81723e-08	-2.00972e-10	-0.0822946	0.000340505	-2.00972e-10	0.000566432	0.000620378	-2.00972e-10	0.0306428
45156136	chr7:45156136:G:A	1.27745e-09	-1.5078	-1.22953	2.46522e-05	-1.42859	-1.1964	3.76786e-05	-1.57022	-1.20037
45156454	chr7:45156454:G:A	8.63637e-09	0.49151	-1.31772	8.79812e-05	-0.0564578	-1.29628	0.000106575	-0.461389	-1.26944
45156801	chr7:45156801:C:T	2.2389e-08	-2.00972e-10	0.126376	0.00038947	-2.00972e-10	0.134924	0.000747176	-2.00972e-10	0.216614
45157161	chr7:45157161:C:T	3.95472e-09	-1.1429	-0.464389	6.0515e-05	-1.50523	-0.221741	0.000134526	-1.42917	-0.068765
45157834	chr7:45157834:G:A	4.87814e-08	1.12615	-0.220997	0.00046514	0.480857	-0.168381	0.0005855	0.037945	-0.065164
45158271	chr7:45158271:T:C	5.39656e-09	-2.00972e-10	-1.29643	9.35233e-05	-2.00972e-10	-1.29165	0.000165941	-2.00972e-10	-1.28805
45158596	chr7:45158596:T:A	1.47485e-09	-1.44696	-1.14668	2.89839e-05	-1.35992	-1.1032	4.45191e-05	-1.50739	-1.09638
45158703	chr7:45158703:T:C	1.14285e-08	-2.00972e-10	-0.546088	0.000192442	-2.00972e-10	-0.570069	0.00033589	-2.00972e-10	-0.582903
45158711	chr7:45158711:A:G	2.10372e-08	0.443157	-0.37906	0.000236136	-0.0643091	-0.301146	0.000314387	-0.46478	-0.184279
45158857	chr7:45158857:T:C	7.09294e-09	-2.00972e-10	-1.02309	0.00012352	-2.00972e-10	-1.01346	0.000213443	-2.00972e-10	-1.03632
45159112	chr7:45159112:C:T	4.50747e-09	-1.07813	-0.398332	6.80143e-05	-1.46311	-0.14704	0.000152257	-1.38758	0.0134607
45159134	chr7:45159134:C:T	4.64289e-09	-1.44686	-3.49827e-10	5.69583e-05	-1.78754	-3.49827e-10	0.000104307	-1.75234	-3.49827e-10
45159295	chr7:45159295:G:A	6.39675e-09	-1.12641	-3.49827e-10	0.000111995	-1.11141	-3.49827e-10	0.000145435	-1.41996	-3.49827e-10
45159840	chr7:45159840:A:T	1.71267e-08	0.560925	-0.702479	0.00018534	0.0271008	-0.63477	0.000239644	-0.384167	-0.536366
45159903	chr7:45159903:G:A	5.10027e-09	-2.00972e-10	-1.3529	8.79906e-05	-2.00972e-10	-1.35263	0.000155641	-2.00972e-10	-1.35214
45159917	chr7:45159917:C:T	7.41226e-09	-2.00972e-10	-0.979059	0.000125013	-2.00972e-10	-1.00145	0.000219449	-2.00972e-10	-1.00857
45160003	chr7:45160003:A:G	9.28278e-09	0.505634	-1.25967	9.40938e-05	-0.0646952	-1.22087	0.000115027	-0.469437	-1.18508
45160021	chr7:45160021:C:T	7.29676e-09	-2.00972e-10	-0.994764	0.0001234	-2.00972e-10	-1.01443	0.000215537	-2.00972e-10	-1.02655
45160054	chr7:45160054:C:T	1.52479e-08	0.469476	-0.727232	0.000166836	-0.0550891	-0.657764	0.000217357	-0.456781	-0.561362
45160058	chr7:45160058:T:C	4.28652e-08	-2.00972e-10	0.775866	0.000686794	-2.00972e-10	0.702172	0.00125339	-2.00972e-10	0.733923
45160259	chr7:45160259:A:G	1.16078e-08	-2.00972e-10	-0.530514	0.000209746	-2.00972e-10	-0.483963	0.000408735	-2.00972e-10	-0.386619
45160775	chr7:45160775:A:G	1.23056e-08	0.54388	-1.01602	0.000131509	0.00821897	-0.959006	0.000166601	-0.399912	-0.884174
45160957	chr7:45160957:A:G	1.26863e-08	0.50082	-0.942495	0.000136831	-0.0323068	-0.878809	0.000175508	-0.435418	-0.796581
45161134	chr7:45161134:GA:G	5.67991e-09	-0.446	-0.799258	7.25742e-05	-0.808409	-0.736844	0.00010378	-1.10848	-0.648932
45161137	chr7:45161137:C:G	5.62688e-09	-0.455715	-0.798925	7.19986e-05	-0.816724	-0.736492	0.000103095	-1.11548	-0.648556
45161291	chr7:45161291:G:A	5.97484e-09	-2.00972e-10	-1.19464	0.000103874	-2.00972e-10	-1.18668	0.000180738	-2.00972e-10	-1.20264
45161305	chr7:45161305:C:T	2.67128e-08	-2.00972e-10	0.302949	0.000438568	-2.00972e-10	0.253652	0.000800589	-2.00972e-10	0.285661
45161425	chr7:45161425:T:A	5.95262e-09	-0.139214	-1.05915	7.16112e-05	-0.55417	-1.00444	9.69461e-05	-0.893379	-0.932152
45161446	chr7:45161446:A:G	3.10363e-09	-1.15476	-0.694867	4.69512e-05	-1.48822	-0.492535	0.000101011	-1.43377	-0.350689
45161505	chr7:45161505:C:T	5.99728e-09	0.00235895	-1.19325	7.03769e-05	-0.381591	-1.19441	9.06396e-05	-0.73732	-1.15548
45161540	chr7:45161540:C:CT	6.33246e-09	-0.189512	-0.946994	7.73799e-05	-0.59885	-0.882285	0.000106586	-0.931692	-0.799043
45161576	chr7:45161576:A:T	8.28295e-09	-0.14284	-0.725155	0.00010064	-0.570093	-0.648221	0.000140353	-0.908989	-0.546539
45161635	chr7:45161635:G:A	5.71786e-09	-2.00972e-10	-1.2386	9.73595e-05	-2.00972e-10	-1.25145	0.000170963	-2.00972e-10	-1.25824
45161698	chr7:45161698:A:G	6.03421e-09	-0.0615193	-1.12323	7.45103e-05	-0.3926	-1.12632	9.6196e-05	-0.753091	-1.08021
45161873	chr7:45161873:G:A	3.88254e-09	-1.6257	-3.49827e-10	6.42804e-05	-1.66661	-3.49827e-10	0.000110028	-1.69895	-3.49827e-10
45161917	chr7:45161917:C:T	5.8875e-09	-2.00972e-10	-1.20936	0.000109426	-2.00972e-10	-1.13462	0.000197269	-2.00972e-10	-1.11512
45162007	chr7:45162007:C:T	5.89819e-09	-2.00972e-10	-1.20755	0.000109619	-2.00972e-10	-1.13285	0.00019764	-2.00972e-10	-1.11324
45162208	chr7:45162208:T:C	5.44931e-09	-0.2306	-1.05611	6.58217e-05	-0.579427	-1.06349	8.80238e-05	-0.906839	-1.01524
45162246	chr7:45162246:G:T	6.58308e-09	-2.00972e-10	-1.09769	0.000124344	-2.00972e-10	-1.00681	0.00022191	-2.00972e-10	-0.997415
45162467	chr7:45162467:T:C	9.73815e-10	-1.77675	-1.23198	1.51647e-05	-1.82701	-1.28388	2.89724e-05	-1.73155	-1.30179
45162490	chr7:45162490:G:A	3.30153e-09	-1.78781	-3.49827e-10	5.34203e-05	-1.85167	-3.49827e-10	9.46306e-05	-1.8497	-3.49827e-10
45162649	chr7:45162649:C:T	5.19568e-09	-2.00972e-10	-1.33437	9.01551e-05	-2.00972e-10	-1.32833	0.00015866	-2.00972e-10	-1.33292
45163031	chr7:45163031:A:G	8.03558e-09	0.181806	-1.08012	8.69915e-05	-0.274942	-1.08911	0.000112655	-0.631685	-1.04368
45163105	chr7:45163105:T:C	7.86041e-09	0.162163	-1.08252	8.53099e-05	-0.292103	-1.09147	0.000110685	-0.646772	-1.04623
45163120	chr7:45163120:A:C	7.95534e-09	0.170615	-1.07897	8.6213e-05	-0.284905	-1.08814	0.000111783	-0.640498	-1.04263
45163322	chr7:45163322:T:C	7.90031e-09	0.157242	-1.07254	8.5749e-05	-0.296805	-1.08163	0.000111406	-0.650892	-1.03562
45163385	chr7:45163385:G:A	7.75119e-09	0.146615	-1.08096	8.42798e-05	-0.305678	-1.09004	0.000109534	-0.658709	-1.04474
45163431	chr7:45163431:T:C	7.86005e-09	0.138932	-1.05933	8.55424e-05	-0.312252	-1.0686	0.000111466	-0.664461	-1.02151
45163538	chr7:45163538:G:A	6.47972e-09	-2.00972e-10	-1.11352	0.000122598	-2.00972e-10	-1.02096	0.000222121	-2.00972e-10	-0.996464
45163572	chr7:45163572:C:T	6.65479e-09	-2.00972e-10	-1.08686	0.000126462	-2.00972e-10	-0.989922	0.000229377	-2.00972e-10	-0.964317
45163616	chr7:45163616:A:G	6.44535e-09	0.23312	-1.35196	6.86894e-05	-0.248706	-1.35156	8.44227e-05	-0.610947	-1.3529
45163909	chr7:45163909:A:G	8.79167e-09	0.292161	-1.10055	9.42068e-05	-0.174486	-1.10988	0.000120342	-0.542969	-1.06638
45164439	chr7:45164439:G:A	1.03498e-08	0.0514196	-0.696644	0.000113617	-0.379657	-0.717375	0.000151984	-0.719143	-0.656767
45164490	chr7:45164490:A:G	6.71543e-09	0.0190249	-1.09681	7.35424e-05	-0.430223	-1.10178	9.71328e-05	-0.765597	-1.05801
45164534	chr7:45164534:C:T	6.87563e-09	0.126814	-1.18103	7.43982e-05	-0.335345	-1.18508	9.63495e-05	-0.682501	-1.1492
45164669	chr7:45164669:A:G	7.46028e-09	-2.00972e-10	-0.972602	0.000126129	-2.00972e-10	-0.992558	0.00022019	-2.00972e-10	-1.0052
45164699	chr7:45164699:G:A	1.1688e-09	-1.55762	-1.26859	1.73911e-05	-1.65927	-1.31463	3.70522e-05	-1.46065	-1.32671
45164756	chr7:45164756:T:C	3.52123e-08	-2.00972e-10	0.5792	0.000591963	-2.00972e-10	0.553581	0.0011008	-2.00972e-10	0.604106
45164821	chr7:45164821:T:C	3.35835e-08	-2.00972e-10	0.531839	0.000564748	-2.00972e-10	0.506517	0.00104953	-2.00972e-10	0.556414
45165023	chr7:45165023:T:C	6.08739e-09	-0.0767671	-1.09921	6.78199e-05	-0.508902	-1.1041	9.04344e-05	-0.834593	-1.06047
45165181	chr7:45165181:T:C	4.11767e-09	-0.309895	-1.25701	4.58042e-05	-0.786776	-1.21871	6.21705e-05	-1.08337	-1.18644
45165183	chr7:45165183:C:T	6.09458e-09	-0.0755089	-1.09929	6.79268e-05	-0.507262	-1.10417	9.05532e-05	-0.833145	-1.0606
45165657	chr7:45165657:C:T	6.44168e-09	-0.0182486	-1.10116	7.13504e-05	-0.45625	-1.10601	9.44839e-05	-0.788661	-1.06259
45165907	chr7:45165907:G:A	6.44087e-09	-0.00249388	-1.11704	7.12694e-05	-0.441632	-1.12176	9.40093e-05	-0.776574	-1.07972
45166065	chr7:45166065:T:C	6.25898e-09	-0.00356129	-1.14462	6.93465e-05	-0.446533	-1.14421	9.13906e-05	-0.781231	-1.10331
45166151	chr7:45166151:A:G	6.57526e-09	0.0320207	-1.1309	7.25363e-05	-0.415342	-1.13043	9.53473e-05	-0.75386	-1.0883
45166157	chr7:45166157:T:C	6.6195e-09	0.0398983	-1.13207	7.29783e-05	-0.408209	-1.13149	9.58354e-05	-0.747604	-1.08945
45166171	chr7:45166171:G:A	5.76241e-09	-0.0587855	-1.17205	6.39919e-05	-0.499079	-1.17203	8.47232e-05	-0.825857	-1.13444
45166198	chr7:45166198:A:G	1.17648e-09	-1.54783	-1.27184	1.74793e-05	-1.6519	-1.31695	3.73878e-05	-1.44971	-1.32863
45166304	chr7:45166304:G:T	1.19073e-09	-1.54636	-1.26127	1.76482e-05	-1.64958	-1.30964	3.77278e-05	-1.44671	-1.32258
45166684	chr7:45166684:T:C	5.11852e-09	-2.00972e-10	-1.34933	8.85264e-05	-2.00972e-10	-1.34656	0.000156177	-2.00972e-10	-1.3487
45167158	chr7:45167158:T:C	7.15363e-09	0.136377	-1.15095	7.79091e-05	-0.323493	-1.15083	0.000101041	-0.673665	-1.11049
45167167	chr7:45167167:T:C	2.91391e-09	-0.633326	-1.27937	3.20108e-05	-1.08277	-1.28101	4.45476e-05	-1.34697	-1.25615
45167211	chr7:45167211:C:G	6.84558e-09	-2.00972e-10	-1.05859	0.000130832	-2.00972e-10	-0.955948	0.000237744	-2.00972e-10	-0.928492
45167223	chr7:45167223:CTGGGA:C	5.14048e-09	-2.00972e-10	-1.34505	8.8605e-05	-2.00972e-10	-1.34567	0.000156472	-2.00972e-10	-1.34681
45167230	chr7:45167230:T:C	5.14687e-09	-2.00972e-10	-1.34381	8.87107e-05	-2.00972e-10	-1.34448	0.000156644	-2.00972e-10	-1.34571
45167411	chr7:45167411:A:G	5.5544e-08	-2.00972e-10	1.03498	0.000969746	-2.00972e-10	1.04717	0.00185754	-2.00972e-10	1.12732
45167501	chr7:45167501:T:A	7.54787e-08	-2.00972e-10	1.34166	0.00130307	-2.00972e-10	1.34261	0.00251744	-2.00972e-10	1.43131
45167761	chr7:45167761:T:C	1.20376e-09	-1.50264	-1.2941	1.73624e-05	-1.64675	-1.3288	3.77318e-05	-1.43048	-1.3387
45167830	chr7:45167830:C:T	7.67133e-09	0.1912	-1.1359	8.28956e-05	-0.27547	-1.13681	0.000107026	-0.631425	-1.09519
45167833	chr7:45167833:G:A	5.8054e-09	-2.00972e-10	-1.22341	0.00010721	-2.00972e-10	-1.15508	0.00019105	-2.00972e-10	-1.14715
45168006	chr7:45168006:T:C	1.24784e-07	-2.00972e-10	1.84439	0.00216114	-2.00972e-10	1.84853	0.00420374	-2.00972e-10	1.94404
45168138	chr7:45168138:T:G	5.63233e-09	-2.00972e-10	-1.25367	9.79774e-05	-2.00972e-10	-1.24513	0.000173802	-2.00972e-10	-1.24177
45168261	chr7:45168261:G:T	8.31533e-09	0.231755	-1.09585	8.93061e-05	-0.240851	-1.09694	0.000115178	-0.601339	-1.05187
45168309	chr7:45168309:G:A	5.34439e-09	-2.00972e-10	-1.30615	9.16752e-05	-2.00972e-10	-1.31161	0.000161526	-2.00972e-10	-1.31502
45168472	chr7:45168472:G:A	6.91985e-09	0.142452	-1.19025	7.54319e-05	-0.314821	-1.19181	9.62735e-05	-0.67766	-1.15483
45168590	chr7:45168590:TA:T	5.11409e-09	-2.00972e-10	-1.35019	8.80586e-05	-2.00972e-10	-1.35186	0.000155874	-2.00972e-10	-1.35064
45168705	chr7:45168705:A:G	6.9762e-09	-2.00972e-10	-1.03969	0.00012077	-2.00972e-10	-1.03598	0.000224334	-2.00972e-10	-0.98655
45169035	chr7:45169035:G:A	6.57488e-09	-2.00972e-10	-1.09894	0.000124686	-2.00972e-10	-1.00406	0.000226083	-2.00972e-10	-0.978782
45169052	chr7:45169052:G:A	7.83969e-09	0.207272	-1.13027	8.40519e-05	-0.267083	-1.13135	0.000108682	-0.622067	-1.08919
45169220	chr7:45169220:C:T	7.40038e-09	0.129581	-1.11024	8.05506e-05	-0.329724	-1.11125	0.000104949	-0.678992	-1.06722
45169222	chr7:45169222:A:G	7.7427e-09	0.170821	-1.10626	8.38416e-05	-0.29361	-1.10732	0.000108795	-0.647292	-1.06293
45169248	chr7:45169248:T:C	7.51297e-09	0.161003	-1.12657	8.14262e-05	-0.302577	-1.12759	0.000105576	-0.655246	-1.08501
45169344	chr7:45169344:T:C	1.9338e-09	-1.12195	-1.20076	5.59151e-05	-0.661256	-1.14477	8.68959e-05	-0.794272	-1.1407
45169493	chr7:45169493:T:C	7.26334e-09	0.128566	-1.12792	8.00465e-05	-0.32074	-1.12651	0.000104071	-0.668872	-1.08574
45169494	chr7:45169494:TCA:T	6.58219e-09	-2.00972e-10	-1.09783	0.000124956	-2.00972e-10	-1.0019	0.000226705	-2.00972e-10	-0.976037
45169513	chr7:45169513:A:G	1.24559e-07	-2.00972e-10	1.84259	0.00215739	-2.00972e-10	1.84679	0.00419615	-2.00972e-10	1.94224
45169546	chr7:45169546:C:T	7.74294e-09	0.182039	-1.11745	8.36538e-05	-0.284685	-1.11849	0.000108251	-0.640128	-1.07511
45169587	chr7:45169587:G:T	7.55276e-09	0.156192	-1.11647	8.18829e-05	-0.307053	-1.11752	0.00010625	-0.659839	-1.07405
45169593	chr7:45169593:G:A	6.66532e-09	-2.00972e-10	-1.08528	0.000126669	-2.00972e-10	-0.988283	0.00022982	-2.00972e-10	-0.962391
45169714	chr7:45169714:A:T	1.49108e-08	-2.00972e-10	-0.280106	0.000199635	-2.00972e-10	-0.533374	0.000363921	-2.00972e-10	-0.502748
45169737	chr7:45169737:T:A	7.4779e-09	0.12743	-1.09767	8.14306e-05	-0.331318	-1.09879	0.000106222	-0.680459	-1.05369
45169945	chr7:45169945:G:A	5.44076e-09	-2.00972e-10	-1.28828	9.50576e-05	-2.00972e-10	-1.27538	0.000168809	-2.00972e-10	-1.27092
45170264	chr7:45170264:G:A	8.57859e-09	0.29287	-1.12579	9.15221e-05	-0.186668	-1.12661	0.000117057	-0.553055	-1.08397
45170288	chr7:45170288:G:A	7.8178e-09	0.173903	-1.09969	8.46308e-05	-0.290561	-1.101	0.000109824	-0.64476	-1.05605
45170339	chr7:45170339:A:T	5.47324e-09	0.0497255	-1.33205	5.88172e-05	-0.422783	-1.33264	7.33539e-05	-0.762987	-1.3414
45170441	chr7:45170441:G:A	3.09488e-09	-1.85244	-3.49827e-10	5.35071e-05	-1.85005	-3.49827e-10	9.43702e-05	-1.85246	-3.49827e-10
45170704	chr7:45170704:G:C	3.61343e-09	-1.69754	-3.49827e-10	7.28261e-05	-1.54179	-3.49827e-10	0.00010823	-1.71543	-3.49827e-10
45170740	chr7:45170740:G:A	5.10057e-09	-2.00972e-10	-1.35284	8.80425e-05	-2.00972e-10	-1.35204	0.00015571	-2.00972e-10	-1.35169
45170881	chr7:45170881:A:G	7.20059e-09	0.110678	-1.11871	7.8631e-05	-0.345406	-1.11969	0.000102528	-0.693072	-1.07648
45171173	chr7:45171173:C:T	6.83048e-09	0.019534	-1.08033	7.53665e-05	-0.425792	-1.08171	9.90937e-05	-0.768355	-1.03527
45171224	chr7:45171224:C:T	7.46236e-09	0.066361	-1.03868	8.17544e-05	-0.386979	-1.03916	0.000107778	-0.730099	-0.989517
45171276	chr7:45171276:C:T	6.85661e-09	0.0519167	-1.1089	7.54989e-05	-0.395765	-1.10998	9.91586e-05	-0.737152	-1.06581
45171310	chr7:45171310:T:A	7.19269e-09	0.0805823	-1.08971	7.88255e-05	-0.371961	-1.09066	0.000103385	-0.716171	-1.04506
45171355	chr7:45171355:C:T	7.34072e-09	0.119227	-1.10798	8.0058e-05	-0.33406	-1.11305	0.000104242	-0.68277	-1.0702
45171487	chr7:45171487:G:A	7.33775e-09	0.126002	-1.11516	7.99893e-05	-0.331697	-1.11627	0.000104183	-0.680855	-1.07269
45171693	chr7:45171693:G:A	7.59523e-09	0.163141	-1.11781	8.2441e-05	-0.298999	-1.11878	0.000106897	-0.652384	-1.07543
45171980	chr7:45171980:G:T	5.15273e-09	-2.00972e-10	-1.34267	8.8551e-05	-2.00972e-10	-1.34628	0.000156982	-2.00972e-10	-1.34355
45172020	chr7:45172020:T:G	5.57244e-09	0.0837469	-1.34811	6.02562e-05	-0.383317	-1.34794	7.51509e-05	-0.728559	-1.35163
45172079	chr7:45172079:T:TGGC	7.33841e-09	0.123938	-1.11301	7.99717e-05	-0.33407	-1.11412	0.000104208	-0.683029	-1.07027
45172129	chr7:45172129:C:T	7.10822e-09	0.0894793	-1.11042	7.78475e-05	-0.363659	-1.11145	0.000101831	-0.709004	-1.06737
45172174	chr7:45172174:A:G	7.44818e-09	0.134431	-1.10866	8.11589e-05	-0.323654	-1.1098	0.000105649	-0.673979	-1.06559
45172342	chr7:45172342:G:A	1.51754e-09	-1.61406	-0.951048	2.75636e-05	-1.62667	-0.886694	4.54665e-05	-1.70144	-0.881268
45172375	chr7:45172375:C:T	7.28659e-09	0.139899	-1.13606	7.93746e-05	-0.31877	-1.13691	0.000103016	-0.669625	-1.09518
45172510	chr7:45172510:T:C	6.53123e-09	0.0615848	-1.16718	7.19742e-05	-0.38548	-1.16807	9.38595e-05	-0.728665	-1.12922
45172531	chr7:45172531:A:G	6.33753e-09	-2.00972e-10	-1.1357	0.000108911	-2.00972e-10	-1.13933	0.000199971	-2.00972e-10	-1.10151
45172634	chr7:45172634:T:C	3.21729e-09	-1.81366	-3.49827e-10	5.78415e-05	-1.77216	-3.49827e-10	0.000100429	-1.79023	-3.49827e-10
45172667	chr7:45172667:G:C	1.16566e-07	-2.00972e-10	1.77626	0.00201808	-2.00972e-10	1.78004	0.00392112	-2.00972e-10	1.87445
45173137	chr7:45173137:C:T	1.37553e-09	-1.36477	-1.29859	2.00782e-05	-1.54149	-1.28873	3.4558e-05	-1.59145	-1.2656
45173142	chr7:45173142:C:T	1.84208e-08	-2.00972e-10	-0.0687134	0.000254323	-2.00972e-10	-0.291257	0.000461185	-2.00972e-10	-0.265886
45173762	chr7:45173762:A:C	6.58475e-09	-2.00972e-10	-1.09744	0.000124302	-2.00972e-10	-1.00715	0.000224987	-2.00972e-10	-0.983645
45173855	chr7:45173855:C:T	3.09827e-09	-1.85135	-3.49827e-10	5.59743e-05	-1.80497	-3.49827e-10	0.000100382	-1.79071	-3.49827e-10
45173942	chr7:45173942:G:A	1.00181e-09	-1.68856	-1.29182	1.60964e-05	-1.72004	-1.33123	3.22111e-05	-1.58883	-1.33855
45174003	chr7:45174003:G:A	3.12312e-09	-1.84336	-3.49827e-10	5.6695e-05	-1.79218	-3.49827e-10	0.00010241	-1.7707	-3.49827e-10
45174019	chr7:45174019:T:C	6.92312e-09	-2.00972e-10	-1.04733	0.00012023	-2.00972e-10	-1.04046	0.000223986	-2.00972e-10	-0.9881
45174495	chr7:45174495:T:C	9.81223e-10	-1.70501	-1.29614	1.59291e-05	-1.72817	-1.33355	3.17922e-05	-1.60023	-1.34023
45174931	chr7:45174931:T:C	7.1751e-09	-2.00972e-10	-1.01158	0.000124535	-2.00972e-10	-1.00528	0.000221411	-2.00972e-10	-0.999665
45174949	chr7:45174949:T:G	8.7685e-10	-1.76074	-1.35287	1.47614e-05	-1.78673	-1.35112	2.87344e-05	-1.69127	-1.35032
45175313	chr7:45175313:A:G	1.0091e-09	-1.68044	-1.29269	1.63321e-05	-1.70518	-1.33155	3.29777e-05	-1.56526	-1.33859
45175489	chr7:45175489:T:C	1.45988e-09	-1.46296	-1.14088	2.75218e-05	-1.44641	-1.06848	4.50787e-05	-1.54376	-1.04752
45175777	chr7:45175777:A:G	2.20442e-09	-1.43022	-0.761513	4.20678e-05	-1.43688	-0.6537	6.8134e-05	-1.53986	-0.638345
45175850	chr7:45175850:C:T	5.17885e-09	-2.00972e-10	-1.33761	8.92166e-05	-2.00972e-10	-1.33879	0.000157478	-2.00972e-10	-1.3404
45176272	chr7:45176272:G:A	6.38087e-09	-2.00972e-10	-1.12889	0.000108078	-2.00972e-10	-1.14701	0.000189388	-2.00972e-10	-1.15589
45176354	chr7:45176354:T:C	7.16131e-09	0.331793	-1.34529	6.86553e-05	-0.256605	-1.34416	0.00010566	-0.402773	-1.33668
45176442	chr7:45176442:T:TGC	9.91835e-10	-1.71741	-1.27298	1.59753e-05	-1.73904	-1.31978	3.17397e-05	-1.61326	-1.32885
45176456	chr7:45176456:C:T	5.88319e-09	-2.00972e-10	-1.2101	0.000100265	-2.00972e-10	-1.22205	0.000176957	-2.00972e-10	-1.22378
45176481	chr7:45176481:G:T	3.95455e-09	-1.60733	-3.49827e-10	6.46787e-05	-1.66043	-3.49827e-10	0.000111681	-1.68404	-3.49827e-10
45176649	chr7:45176649:G:A	9.22544e-10	-1.76973	-1.29309	1.58184e-05	-1.83509	-1.2336	3.03116e-05	-1.76622	-1.22193
45176825	chr7:45176825:T:C	1.0089e-09	-1.67893	-1.29441	1.63444e-05	-1.7034	-1.33258	3.3045e-05	-1.56239	-1.33943
45177035	chr7:45177035:C:T	4.03771e-09	-1.18173	-0.404789	6.63862e-05	-1.45976	-0.174614	0.000143404	-1.43569	0.00166853
45177047	chr7:45177047:T:C	1.32082e-08	-1.2169	0.815537	0.000223234	-1.47512	1.05348	0.000506684	-1.44891	1.27712
45177185	chr7:45177185:C:T	5.38622e-09	-2.00972e-10	-1.29835	9.46684e-05	-2.00972e-10	-1.27948	0.000168031	-2.00972e-10	-1.27554
45177327	chr7:45177327:G:A	6.17785e-09	-2.00972e-10	-1.16122	0.000115093	-2.00972e-10	-1.08413	0.000204019	-2.00972e-10	-1.08147
45177416	chr7:45177416:T:C	1.02181e-09	-1.64926	-1.31135	1.6669e-05	-1.67423	-1.34208	3.41263e-05	-1.52274	-1.34688
45177463	chr7:45177463:G:A	6.29331e-08	-2.00972e-10	1.15988	0.00104743	-2.00972e-10	1.12423	0.00196328	-2.00972e-10	1.18269
45177692	chr7:45177692:C:T	7.36749e-09	-2.00972e-10	-0.985117	0.000124583	-2.00972e-10	-1.00489	0.000216654	-2.00972e-10	-1.02138
45178255	chr7:45178255:T:G	4.7434e-09	-1.4621	0.0366615	8.99136e-05	-1.65461	0.323594	0.000186475	-1.69763	0.526245
45178277	chr7:45178277:C:T	8.54078e-09	-0.837343	-3.49827e-10	0.000135737	-0.919144	-3.49827e-10	0.000222371	-0.99534	-3.49827e-10
45178450	chr7:45178450:C:T	1.27194e-08	-1.22061	0.781544	0.000208468	-1.48667	0.996589	0.000467215	-1.45645	1.20355
45178529	chr7:45178529:T:C	6.44751e-09	-1.43413	0.315626	0.000121617	-1.63098	0.602	0.000252369	-1.67608	0.807286
45178573	chr7:45178573:C:T	1.02803e-09	-1.60498	-1.34957	1.84245e-05	-1.5657	-1.35048	3.06238e-05	-1.62959	-1.34832
45178635	chr7:45178635:G:T	1.07248e-09	-1.64123	-1.271	1.84136e-05	-1.67625	-1.24052	3.7802e-05	-1.52963	-1.2377
45178766	chr7:45178766:C:T	5.14789e-09	-2.00972e-10	-1.34361	8.98539e-05	-2.00972e-10	-1.33168	0.00015939	-2.00972e-10	-1.32833
45178767	chr7:45178767:C:T	3.19955e-09	-1.13463	-0.684559	4.32113e-05	-1.39213	-0.671628	8.67028e-05	-1.3525	-0.584702
45178968	chr7:45178968:C:T	9.23456e-10	-1.75592	-1.30591	1.51515e-05	-1.7725	-1.33926	2.9705e-05	-1.66366	-1.34471
45179077	chr7:45179077:G:A	6.82742e-09	-2.00972e-10	-1.06125	0.000115893	-2.00972e-10	-1.07719	0.000201884	-2.00972e-10	-1.09199
45179158	chr7:45179158:G:A	3.63785e-09	-1.08691	-0.603892	4.82865e-05	-1.36172	-0.59099	9.78398e-05	-1.3208	-0.495553
45179161	chr7:45179161:C:T	2.78874e-09	-1.20419	-0.752414	3.53121e-05	-1.54078	-0.724851	7.26524e-05	-1.47415	-0.639854
45179365	chr7:45179365:TCAC:T	3.70144e-09	-1.07598	-0.597492	4.89991e-05	-1.35352	-0.584542	9.92955e-05	-1.31281	-0.488777
45179369	chr7:45179369:T:G	3.51623e-09	-1.11339	-0.611416	4.69214e-05	-1.38322	-0.598164	9.4895e-05	-1.34368	-0.503237
45180291	chr7:45180291:T:C	5.00203e-09	-1.08323	-0.28912	6.69181e-05	-1.36073	-0.265663	0.00013914	-1.32096	-0.143246
45180302	chr7:45180302:C:T	6.21537e-09	-1.09576	-0.0594046	8.35316e-05	-1.37105	-0.0335859	0.000175527	-1.33173	0.0998408
45180526	chr7:45180526:G:A	6.35442e-09	-1.07864	-0.0544036	8.45176e-05	-1.36391	-0.0289936	0.000177434	-1.32584	0.104756
45180577	chr7:45180577:C:T	8.39682e-10	-1.8052	-1.35173	1.44074e-05	-1.81912	-1.343	2.76189e-05	-1.74176	-1.33943
45180867	chr7:45180867:A:G	5.29797e-09	-1.09034	-0.224527	7.0962e-05	-1.36755	-0.200165	0.000147834	-1.32831	-0.075282
45181041	chr7:45181041:C:T	5.41609e-09	-1.1089	-0.183924	7.28541e-05	-1.38271	-0.158694	0.000151998	-1.34417	-0.0316424
45181051	chr7:45181051:C:T	5.51333e-09	-1.09819	-0.176838	7.40105e-05	-1.37437	-0.151285	0.000154523	-1.33549	-0.0238592
45181187	chr7:45181187:A:G	5.22806e-09	-2.00972e-10	-1.32815	8.97333e-05	-2.00972e-10	-1.33302	0.000158367	-2.00972e-10	-1.33477
45181491	chr7:45181491:T:A	6.57708e-09	-1.0986	-3.49827e-10	0.000117441	-1.06393	-3.49827e-10	0.000217801	-1.0161	-3.49827e-10
45182078	chr7:45182078:C:T	7.20839e-09	-2.00972e-10	-1.00695	0.000122183	-2.00972e-10	-1.02434	0.000212528	-2.00972e-10	-1.04061
45182086	chr7:45182086:T:C	5.81159e-09	-1.0967	-0.125644	7.85038e-05	-1.36711	-0.0996071	0.000165638	-1.31878	0.0288995
45182113	chr7:45182113:T:C	5.76812e-09	-1.10353	-0.126319	7.79786e-05	-1.3731	-0.100327	0.000164481	-1.32503	0.028136
45182205	chr7:45182205:C:T	5.77073e-09	-1.11079	-0.11861	7.81397e-05	-1.37883	-0.0925366	0.000164826	-1.33111	0.0363158
45182304	chr7:45182304:G:A	5.50996e-09	-1.07972	-0.195921	7.40974e-05	-1.3545	-0.169985	0.00015588	-1.30551	-0.0450854
45182495	chr7:45182495:C:T	5.08998e-09	-1.35492	-3.49827e-10	0.000124472	-1.00578	-3.49827e-10	0.000215089	-1.02864	-3.49827e-10
45182601	chr7:45182601:T:C	5.23431e-09	-1.1266	-0.200359	7.7971e-05	-1.36335	-0.110172	0.000150009	-1.41701	0.0280253
45182693	chr7:45182693:C:A	5.10341e-09	-2.00972e-10	-1.35228	8.80706e-05	-2.00972e-10	-1.35172	0.000155522	-2.00972e-10	-1.3529
45182712	chr7:45182712:G:A	5.55791e-09	-1.08042	-0.186551	7.47506e-05	-1.35458	-0.161124	0.000157324	-1.30559	-0.0357901
45182813	chr7:45182813:C:G	5.10328e-09	-2.00972e-10	-1.35231	8.80672e-05	-2.00972e-10	-1.35176	0.000155521	-2.00972e-10	-1.3529
45182817	chr7:45182817:G:A	9.97293e-09	-2.00972e-10	-0.68232	0.000175661	-2.00972e-10	-0.661304	0.000315489	-2.00972e-10	-0.645563
45183031	chr7:45183031:G:A	8.99168e-10	-1.82689	-1.26159	1.60468e-05	-1.83655	-1.2178	3.0553e-05	-1.77633	-1.20389
45183660	chr7:45183660:A:G	2.07044e-09	-0.905594	-1.34884	2.66629e-05	-1.20071	-1.34588	4.45034e-05	-1.25456	-1.34956
45183887	chr7:45183887:G:T	2.96978e-09	-0.58204	-1.31167	3.67089e-05	-0.90129	-1.32555	5.93763e-05	-1.0035	-1.31229
45183945	chr7:45183945:G:A	1.826e-09	-1.04686	-1.33321	2.45863e-05	-1.28139	-1.34628	4.18672e-05	-1.32265	-1.34254
45183982	chr7:45183982:C:T	2.55905e-09	-1.22593	-0.81663	3.9532e-05	-1.51477	-0.637978	8.30061e-05	-1.47342	-0.507348
45184145	chr7:45184145:G:A	5.62197e-09	-2.00972e-10	-1.25551	9.64923e-05	-2.00972e-10	-1.2604	0.000169649	-2.00972e-10	-1.26595
45184147	chr7:45184147:T:C	8.61204e-09	-2.00972e-10	-0.829033	0.000143783	-2.00972e-10	-0.861557	0.000258786	-2.00972e-10	-0.843683
45184437	chr7:45184437:T:A	5.4443e-09	-2.00972e-10	-1.28763	9.31259e-05	-2.00972e-10	-1.29591	0.000164359	-2.00972e-10	-1.29763
45184478	chr7:45184478:T:A	5.10331e-09	-2.00972e-10	-1.3523	8.79848e-05	-2.00972e-10	-1.3527	0.000155537	-2.00972e-10	-1.3528
45184551	chr7:45184551:C:T	2.86591e-09	-0.604188	-1.32512	3.67653e-05	-0.88859	-1.33672	5.85948e-05	-1.00291	-1.32613
45184627	chr7:45184627:G:A	1.15069e-09	-1.49609	-1.34575	1.89926e-05	-1.54401	-1.34181	3.16227e-05	-1.60818	-1.33763
45184687	chr7:45184687:G:T	1.67533e-08	-2.00972e-10	-0.163598	0.000296478	-2.00972e-10	-0.13789	0.000535501	-2.00972e-10	-0.116482
45185008	chr7:45185008:G:C	2.72555e-09	-0.660318	-1.31921	3.5103e-05	-0.941719	-1.32986	5.62693e-05	-1.05277	-1.31677
45185089	chr7:45185089:T:C	5.0666e-09	-1.35952	-3.49827e-10	8.22945e-05	-1.41956	-3.49827e-10	0.000139629	-1.4607	-3.49827e-10
45185252	chr7:45185252:G:C	5.69862e-09	-2.00972e-10	-1.24197	9.99012e-05	-2.00972e-10	-1.22568	0.000177705	-2.00972e-10	-1.21956
45185293	chr7:45185293:T:A	1.84516e-09	-1.01708	-1.35255	2.51865e-05	-1.25278	-1.35077	4.26729e-05	-1.29395	-1.35217
45185318	chr7:45185318:A:G	8.89029e-10	-1.85088	-1.24894	1.6706e-05	-1.84128	-1.17281	2.96908e-05	-1.84998	-1.15887
45185360	chr7:45185360:G:C	1.08721e-09	-1.55309	-1.34549	1.84831e-05	-1.5686	-1.3444	3.05559e-05	-1.64056	-1.33957
45185376	chr7:45185376:AG:A	1.83829e-09	-1.02065	-1.35271	2.51217e-05	-1.25586	-1.35027	4.25637e-05	-1.29682	-1.35187
45185391	chr7:45185391:G:A	1.82662e-09	-1.02712	-1.35261	2.49736e-05	-1.26144	-1.3506	4.23236e-05	-1.30227	-1.35207
45185556	chr7:45185556:T:G	1.98194e-09	-1.04285	-1.25526	2.6008e-05	-1.2872	-1.28426	4.44398e-05	-1.329	-1.27655
45185582	chr7:45185582:T:A	2.79208e-09	-0.615485	-1.33992	3.61294e-05	-0.894526	-1.34823	5.74078e-05	-1.00726	-1.34224
45185624	chr7:45185624:T:C	9.71086e-09	-0.70895	-3.49827e-10	0.000257285	-0.279679	-3.49827e-10	0.000274165	-0.785957	-3.49827e-10
45185731	chr7:45185731:G:A	2.6768e-09	-0.662541	-1.33503	3.53593e-05	-0.919072	-1.34523	5.62659e-05	-1.03161	-1.33799
45185959	chr7:45185959:G:A	6.51258e-09	-1.10846	-3.49827e-10	6.56789e-05	-1.64509	-3.49827e-10	0.000128536	-1.54348	-3.49827e-10
45186055	chr7:45186055:G:A	2.69356e-08	-2.00972e-10	0.311253	0.000499311	-2.00972e-10	0.383368	0.000862223	-2.00972e-10	0.359828
45186105	chr7:45186105:C:T	5.82524e-09	-2.00972e-10	-1.21999	0.000101486	-2.00972e-10	-1.20994	0.00017643	-2.00972e-10	-1.22676
45186109	chr7:45186109:A:G	2.54045e-09	-0.709252	-1.3406	3.32445e-05	-0.977396	-1.34858	5.30833e-05	-1.08498	-1.34284
45186223	chr7:45186223:G:A	1.14414e-09	-1.53175	-1.31578	2.0199e-05	-1.50975	-1.31448	3.29133e-05	-1.5823	-1.32351
45186255	chr7:45186255:A:G	1.10551e-09	-1.60567	-1.27621	1.85506e-05	-1.61926	-1.2901	3.53983e-05	-1.54656	-1.28646
45186284	chr7:45186284:C:T	1.87481e-09	-1.00243	-1.35126	2.53472e-05	-1.24943	-1.34777	3.70259e-05	-1.43701	-1.35105
45186357	chr7:45186357:A:G	1.31491e-09	-1.83488	-0.873544	2.14276e-05	-1.84295	-0.922234	3.8674e-05	-1.79312	-0.951398
45186387	chr7:45186387:C:T	8.36181e-10	-1.81466	-1.34644	1.44718e-05	-1.82516	-1.3325	2.75808e-05	-1.75393	-1.32863
45186449	chr7:45186449:T:G	1.14153e-09	-1.51193	-1.3379	2.01466e-05	-1.48977	-1.33706	3.28649e-05	-1.5646	-1.34268
45186457	chr7:45186457:T:C	1.14202e-09	-1.51847	-1.33093	2.01588e-05	-1.49635	-1.32987	3.28652e-05	-1.57049	-1.33678
45186546	chr7:45186546:T:C	8.83732e-09	-2.00972e-10	-0.803211	0.00014753	-2.00972e-10	-0.835832	0.000265452	-2.00972e-10	-0.818253
45186726	chr7:45186726:G:A	8.32908e-10	-1.84265	-1.32238	1.49298e-05	-1.85177	-1.27473	2.63205e-05	-1.85216	-1.27718
45186803	chr7:45186803:T:G	3.32185e-08	-2.00972e-10	0.520911	0.000612722	-2.00972e-10	0.58805	0.0010477	-2.00972e-10	0.554665
45186861	chr7:45186861:T:C	1.47659e-09	-1.37136	-1.2211	2.61926e-05	-1.34389	-1.22049	4.15203e-05	-1.43522	-1.23828
45186980	chr7:45186980:A:G	1.36756e-09	-1.61139	-1.05778	2.39998e-05	-1.59503	-1.05679	3.8843e-05	-1.65746	-1.0827
45187042	chr7:45187042:C:T	5.14187e-09	-2.00972e-10	-1.34478	8.82161e-05	-2.00972e-10	-1.35007	0.000155814	-2.00972e-10	-1.35102
45187043	chr7:45187043:T:C	1.34565e-09	-1.62479	-1.06052	2.36124e-05	-1.60888	-1.05921	3.8278e-05	-1.66951	-1.0853
45187063	chr7:45187063:T:G	1.89021e-09	-0.995656	-1.34985	2.54867e-05	-1.24607	-1.34564	3.71722e-05	-1.4344	-1.34972
45187103	chr7:45187103:C:T	2.85086e-09	-0.623773	-1.3108	3.756e-05	-0.912413	-1.29151	5.85931e-05	-1.02463	-1.30444
45187144	chr7:45187144:G:A	1.09147e-09	-1.57346	-1.32122	1.95539e-05	-1.52976	-1.32692	3.25214e-05	-1.59712	-1.32066
45187693	chr7:45187693:C:G	3.56255e-09	-1.57581	-0.135903	6.43397e-05	-1.59525	-0.0704313	0.00012107	-1.52114	-0.0821785
45187723	chr7:45187723:C:T	1.80004e-09	-1.06316	-1.33122	2.43919e-05	-1.29621	-1.3394	3.63192e-05	-1.47523	-1.33212
45187725	chr7:45187725:A:G	1.542e-09	-1.79883	-0.750284	2.72784e-05	-1.81593	-0.707834	5.3076e-05	-1.74198	-0.685983
45187906	chr7:45187906:A:G	3.19337e-09	-1.82112	-3.49827e-10	5.75246e-05	-1.77765	-3.49827e-10	0.000105575	-1.74027	-3.49827e-10
45187989	chr7:45187989:G:A	3.3358e-09	-0.442934	-1.33455	4.22788e-05	-0.740575	-1.345	6.65686e-05	-0.86174	-1.33971
45188042	chr7:45188042:C:T	1.07062e-08	-2.00972e-10	-0.611367	0.000187606	-2.00972e-10	-0.595516	0.000337335	-2.00972e-10	-0.578608
45188226	chr7:45188226:C:G	3.37661e-09	-0.423665	-1.34166	4.27673e-05	-0.72475	-1.34934	6.71936e-05	-0.84648	-1.34563
45188375	chr7:45188375:A:G	5.6095e-09	-2.00972e-10	-1.25773	9.80936e-05	-2.00972e-10	-1.24394	0.000174564	-2.00972e-10	-1.2374
45188419	chr7:45188419:C:A	1.12496e-09	-1.78212	-1.08233	1.93092e-05	-1.80599	-1.0633	3.75058e-05	-1.72492	-1.05027
45188496	chr7:45188496:A:G	1.10069e-09	-1.78514	-1.10112	1.88936e-05	-1.80834	-1.08269	3.66225e-05	-1.72887	-1.07015
45189099	chr7:45189099:T:C	2.87405e-09	-0.984681	-0.941793	4.06779e-05	-1.24986	-0.87432	6.81036e-05	-1.29653	-0.882127
45189175	chr7:45189175:T:C	1.55028e-09	-1.83043	-0.713328	3.16506e-05	-1.77617	-0.59893	5.41228e-05	-1.81869	-0.589738
45189377	chr7:45189377:C:T	1.54591e-08	-2.00972e-10	-0.243994	0.000254592	-2.00972e-10	-0.290199	0.000461682	-2.00972e-10	-0.264809
45189465	chr7:45189465:G:A	8.49285e-09	-2.00972e-10	-0.84297	0.000148403	-2.00972e-10	-0.829928	0.000251613	-2.00972e-10	-0.871792
45189654	chr7:45189654:C:T	6.71976e-09	-2.00972e-10	-1.07714	0.000117547	-2.00972e-10	-1.06302	0.000203428	-2.00972e-10	-1.08437
45189717	chr7:45189717:G:A	1.73126e-09	-1.09545	-1.3379	2.39821e-05	-1.31728	-1.33528	3.44473e-05	-1.5166	-1.34366
45189750	chr7:45189750:C:T	1.00342e-08	-2.00972e-10	-0.676198	0.000175594	-2.00972e-10	-0.66169	0.000295899	-2.00972e-10	-0.709669
45189877	chr7:45189877:G:A	5.21383e-09	-2.00972e-10	-1.33088	9.04238e-05	-2.00972e-10	-1.32535	0.000159586	-2.00972e-10	-1.3271
45190020	chr7:45190020:T:C	1.01554e-09	-1.74085	-1.22592	1.76299e-05	-1.75247	-1.2078	3.05603e-05	-1.78997	-1.19002
45190069	chr7:45190069:GAT:G	2.8159e-09	-1.27681	-0.670107	4.23474e-05	-1.474	-0.609953	6.30448e-05	-1.61838	-0.637461
45190258	chr7:45190258:A:C	5.59829e-09	-2.00972e-10	-1.25973	9.62447e-05	-2.00972e-10	-1.26297	0.000169819	-2.00972e-10	-1.26495
45190270	chr7:45190270:T:G	1.28318e-09	-1.85242	-0.880436	2.48708e-05	-1.83506	-0.781103	4.35441e-05	-1.85084	-0.775073
45190412	chr7:45190412:C:T	7.25501e-09	-2.00972e-10	-1.0005	0.000126523	-2.00972e-10	-0.989437	0.000215579	-2.00972e-10	-1.02636
45190426	chr7:45190426:T:A	8.36682e-10	-1.84854	-1.31197	1.52301e-05	-1.84565	-1.26094	2.71604e-05	-1.84711	-1.25081
45190547	chr7:45190547:C:T	8.46471e-09	-1.68824	0.841951	0.000130134	-1.73966	0.778368	0.000248591	-1.67794	0.794061
45190665	chr7:45190665:G:A	1.40365e-09	-1.80402	-0.839099	2.15454e-05	-1.83719	-0.922506	3.87625e-05	-1.77165	-0.970587
45190908	chr7:45190908:C:T	4.38734e-09	-1.73389	0.230414	6.88947e-05	-1.77844	0.181155	0.000130557	-1.72757	0.199687
45190963	chr7:45190963:A:G	4.48601e-09	-1.72388	0.242653	7.02697e-05	-1.77087	0.19335	0.000133437	-1.71795	0.211893
45191066	chr7:45191066:A:G	1.54561e-09	-1.74464	-0.802135	2.72391e-05	-1.74892	-0.77629	4.88155e-05	-1.78555	-0.726085
45191144	chr7:45191144:C:A	2.01601e-09	-1.51726	-0.763818	3.27773e-05	-1.768	-0.572131	6.76197e-05	-1.75122	-0.434566
45191565	chr7:45191565:T:A	1.66595e-08	-2.00972e-10	-0.169212	0.000273292	-2.00972e-10	-0.219322	0.000495133	-2.00972e-10	-0.194858
45191572	chr7:45191572:G:A	6.34787e-09	-2.00972e-10	-1.13408	0.000110461	-2.00972e-10	-1.1252	0.000190099	-2.00972e-10	-1.15214
45191938	chr7:45191938:G:A	5.72898e-09	-2.00972e-10	-1.23666	9.23471e-05	-2.00972e-10	-1.30431	0.000163915	-2.00972e-10	-1.30034
45192211	chr7:45192211:T:C	1.15293e-09	-1.68554	-1.15435	1.86109e-05	-1.75732	-1.14879	3.49362e-05	-1.70479	-1.14137
45192333	chr7:45192333:C:T	3.85131e-09	-1.70754	0.0737553	6.01674e-05	-1.75894	0.0262107	0.000114472	-1.70229	0.0429311
45192433	chr7:45192433:A:C	5.95254e-09	-2.00972e-10	-1.19838	0.000101469	-2.00972e-10	-1.21011	0.00017757	-2.00972e-10	-1.22032
45192812	chr7:45192812:G:A	1.72499e-08	-2.00972e-10	-0.134388	0.000293156	-2.00972e-10	-0.149157	0.000537858	-2.00972e-10	-0.11209
45193051	chr7:45193051:G:A	4.50422e-09	-0.996352	-0.480828	5.17732e-05	-1.73212	-0.150873	0.000112254	-1.57028	-0.108642
45193133	chr7:45193133:G:C	1.46084e-08	-2.00972e-10	-0.3006	0.000239844	-2.00972e-10	-0.349873	0.000433477	-2.00972e-10	-0.327848
45193243	chr7:45193243:A:G	3.94209e-09	-1.72125	0.110764	6.18652e-05	-1.77072	0.0658127	0.000117238	-1.71728	0.0817992
45193296	chr7:45193296:A:T	6.7632e-09	-2.00972e-10	-1.0707	0.000114798	-2.00972e-10	-1.08669	0.000200801	-2.00972e-10	-1.09737
45193505	chr7:45193505:C:T	2.37816e-09	-1.729	-0.386871	4.20262e-05	-1.7275	-0.364074	7.53751e-05	-1.76804	-0.309168
45193561	chr7:45193561:A:G	3.47805e-09	-1.75349	0.0177714	5.52578e-05	-1.79153	-0.0263251	0.000104122	-1.74093	-0.0131898
45193633	chr7:45193633:G:A	9.42755e-10	-1.77061	-1.27054	1.85763e-05	-1.61273	-1.29524	3.22045e-05	-1.62463	-1.30295
45193938	chr7:45193938:A:G	8.87427e-09	-2.00972e-10	-0.799038	0.000152398	-2.00972e-10	-0.803369	0.000268056	-2.00972e-10	-0.808489
45194126	chr7:45194126:A:G	1.1333e-09	-1.52378	-1.33327	1.67447e-05	-1.70589	-1.30589	3.13545e-05	-1.6652	-1.28913
45194176	chr7:45194176:A:G	3.2054e-09	-1.81736	-3.49827e-10	5.72567e-05	-1.78232	-3.49827e-10	0.000104916	-1.74652	-3.49827e-10
45194270	chr7:45194270:G:A	4.53174e-09	-1.47109	-3.49827e-10	7.45251e-05	-1.51873	-3.49827e-10	0.000113194	-1.67059	-3.49827e-10
45194342	chr7:45194342:G:A	6.66822e-09	-2.00972e-10	-1.08484	0.000110343	-2.00972e-10	-1.12627	0.000193176	-2.00972e-10	-1.13608
45194669	chr7:45194669:A:G	1.38519e-09	-1.31816	-1.3382	2.4834e-05	-1.26943	-1.34821	3.97786e-05	-1.36604	-1.35032
45194718	chr7:45194718:G:T	6.38746e-09	-1.56015	0.432294	0.000112653	-1.68376	0.578207	0.000209895	-1.74514	0.692063
45195226	chr7:45195226:T:A	5.61887e-09	-2.00972e-10	-1.25606	9.57492e-05	-2.00972e-10	-1.26813	0.000169056	-2.00972e-10	-1.26945
45195328	chr7:45195328:C:T	1.32674e-09	-1.83535	-0.864122	2.14164e-05	-1.82661	-0.939094	3.74936e-05	-1.82779	-0.947731
45195521	chr7:45195521:C:T	8.14885e-10	-1.83536	-1.35154	1.38766e-05	-1.84903	-1.35063	2.47378e-05	-1.84112	-1.35024
45195633	chr7:45195633:T:C	1.07516e-09	-1.55889	-1.35084	1.69415e-05	-1.65664	-1.34346	2.92085e-05	-1.68607	-1.33916
45195867	chr7:45195867:T:C	8.28892e-09	-2.00972e-10	-0.867275	0.000137168	-2.00972e-10	-0.908656	0.000238202	-2.00972e-10	-0.926567
45196263	chr7:45196263:T:C	1.35115e-09	-1.64829	-1.03295	2.06013e-05	-1.77434	-1.03016	3.55075e-05	-1.80029	-1.02965
45196292	chr7:45196292:T:C	2.83554e-09	-1.51813	-0.421833	4.29963e-05	-1.64305	-0.425694	7.36586e-05	-1.67562	-0.424625
45196336	chr7:45196336:T:C	1.6371e-09	-1.6514	-0.837868	2.47863e-05	-1.78472	-0.834855	4.28794e-05	-1.80856	-0.832734
45196347	chr7:45196347:C:T	1.65586e-09	-1.64303	-0.834845	2.49728e-05	-1.77989	-0.832186	4.31602e-05	-1.80466	-0.830104
45196442	chr7:45196442:T:C	1.63947e-09	-1.65489	-0.832936	2.48464e-05	-1.78698	-0.830172	4.30083e-05	-1.81032	-0.827972
45196547	chr7:45196547:G:A	1.7022e-09	-1.64286	-0.80742	2.56676e-05	-1.78019	-0.804444	4.43797e-05	-1.80483	-0.802073
45196714	chr7:45196714:C:T	1.04296e-08	-2.00972e-10	-0.637549	0.000174779	-2.00972e-10	-0.666342	0.000319384	-2.00972e-10	-0.633292
45196736	chr7:45196736:T:C	2.34691e-09	-1.63603	-0.493072	3.51963e-05	-1.77795	-0.49097	6.09413e-05	-1.80263	-0.487141
45196741	chr7:45196741:C:A	1.20241e-09	-1.81296	-0.984907	2.36699e-05	-1.7572	-0.908459	4.6064e-05	-1.71331	-0.85634
45196766	chr7:45196766:C:T	1.32783e-09	-1.67145	-1.0272	2.04262e-05	-1.78863	-1.02441	3.52948e-05	-1.81184	-1.02411
45197311	chr7:45197311:C:T	1.0684e-08	-2.00972e-10	-0.613443	0.000177882	-2.00972e-10	-0.648742	0.000313067	-2.00972e-10	-0.653268
45197615	chr7:45197615:A:C	2.93954e-09	-0.886416	-1.01753	4.98601e-05	-0.959704	-0.960936	9.31046e-05	-0.944405	-0.921558
45197808	chr7:45197808:A:G	1.01136e-09	-1.74489	-1.226	1.63708e-05	-1.82518	-1.20918	2.87135e-05	-1.83904	-1.20328
45197890	chr7:45197890:T:TGGGG	5.2852e-09	-2.00972e-10	-1.31728	9.12801e-05	-2.00972e-10	-1.31593	0.00016201	-2.00972e-10	-1.31203
45198060	chr7:45198060:C:T	5.10763e-09	-2.00972e-10	-1.35146	8.81493e-05	-2.00972e-10	-1.35083	0.000155995	-2.00972e-10	-1.34986
45198569	chr7:45198569:A:G	2.94068e-08	-2.00972e-10	0.399031	0.000489642	-2.00972e-10	0.363812	0.000972027	-2.00972e-10	0.479698
45198681	chr7:45198681:T:G	6.71425e-09	-2.00972e-10	-1.07796	0.000118567	-2.00972e-10	-1.05438	0.00021307	-2.00972e-10	-1.03806
45198781	chr7:45198781:G:A	3.15244e-09	-1.83402	-3.49827e-10	5.40613e-05	-1.83974	-3.49827e-10	9.61603e-05	-1.83367	-3.49827e-10
45199180	chr7:45199180:G:C	9.63947e-10	-1.6964	-1.32251	1.47496e-05	-1.80044	-1.33821	2.54602e-05	-1.81936	-1.34321
45199812	chr7:45199812:T:G	7.52893e-09	-2.00972e-10	-0.963441	0.000117079	-2.00972e-10	-1.06701	0.00020913	-2.00972e-10	-1.05673
45199813	chr7:45199813:A:C	1.16577e-09	-1.68845	-1.14036	1.79916e-05	-1.79311	-1.14685	3.09873e-05	-1.81675	-1.14936
45199862	chr7:45199862:C:A	1.11991e-08	-2.00972e-10	-0.566365	0.000202948	-2.00972e-10	-0.516914	0.000365464	-2.00972e-10	-0.498518
45199994	chr7:45199994:A:C	2.23171e-08	-2.00972e-10	0.123159	0.00041073	-2.00972e-10	0.188073	0.000744805	-2.00972e-10	0.213437
45200749	chr7:45200749:G:T	5.9283e-09	-2.00972e-10	-1.20246	0.00010085	-2.00972e-10	-1.21623	0.000177711	-2.00972e-10	-1.21953
45200826	chr7:45200826:G:A	5.29144e-09	-2.00972e-10	-1.3161	9.03395e-05	-2.00972e-10	-1.32629	0.000159207	-2.00972e-10	-1.32948
45201200	chr7:45201200:A:T	3.12133e-09	-1.84394	-3.49827e-10	5.36454e-05	-1.84747	-3.49827e-10	9.51979e-05	-1.84373	-3.49827e-10
45201369	chr7:45201369:T:C	6.77948e-09	-2.00972e-10	-1.06829	0.000116208	-2.00972e-10	-1.07448	0.000204464	-2.00972e-10	-1.0793
45201384	chr7:45201384:C:T	5.18753e-09	-2.00972e-10	-1.33594	8.99342e-05	-2.00972e-10	-1.33078	0.000159334	-2.00972e-10	-1.32869
45201581	chr7:45201581:C:T	7.29861e-09	-2.00972e-10	-0.994511	0.00012308	-2.00972e-10	-1.01703	0.000216522	-2.00972e-10	-1.02199
45201782	chr7:45201782:T:C	1.15675e-08	-2.00972e-10	-0.533993	0.000211454	-2.00972e-10	-0.475856	0.000381086	-2.00972e-10	-0.456662
45201809	chr7:45201809:C:T	1.11181e-09	-1.76109	-1.11512	1.76692e-05	-1.83217	-1.12586	3.07256e-05	-1.8445	-1.13009
45201823	chr7:45201823:G:A	8.89841e-09	-2.00972e-10	-0.796322	0.000135346	-2.00972e-10	-0.922029	0.000242431	-2.00972e-10	-0.908967
45201961	chr7:45201961:T:C	8.11423e-09	-2.00972e-10	-0.888575	0.000134479	-2.00972e-10	-0.928453	0.000233587	-2.00972e-10	-0.946132
45202259	chr7:45202259:C:G	7.98595e-09	-2.00972e-10	-0.904511	0.00013246	-2.00972e-10	-0.943585	0.00023016	-2.00972e-10	-0.960909
45202796	chr7:45202796:C:T	7.53126e-09	-0.986668	0.0235357	0.000197728	-0.720207	0.17724	0.000372247	-0.739941	0.259814
45202817	chr7:45202817:T:G	1.10543e-09	-1.55733	-1.32462	1.63587e-05	-1.69475	-1.34035	2.77751e-05	-1.7308	-1.34475
45202957	chr7:45202957:G:A	1.32061e-09	-1.60962	-1.09448	2.00698e-05	-1.74504	-1.0856	3.44806e-05	-1.77706	-1.08223
45202958	chr7:45202958:C:A	1.33049e-09	-1.60601	-1.09064	2.01944e-05	-1.74265	-1.0818	3.46829e-05	-1.77505	-1.07839
45203090	chr7:45203090:G:A	5.96046e-09	-2.00972e-10	-1.19705	0.00010235	-2.00972e-10	-1.20146	0.000179977	-2.00972e-10	-1.20686
45203227	chr7:45203227:G:A	1.01046e-09	-1.83028	-1.14152	1.87222e-05	-1.78834	-1.11181	3.3329e-05	-1.78898	-1.10428
45203363	chr7:45203363:G:A	9.73185e-09	-2.00972e-10	-0.706791	0.000162293	-2.00972e-10	-0.740461	0.000283617	-2.00972e-10	-0.75206
45203473	chr7:45203473:C:T	1.70027e-08	-2.00972e-10	-0.148823	0.000335565	-2.00972e-10	-0.0140471	0.000644042	-2.00972e-10	0.0680778
45203666	chr7:45203666:A:G	8.10997e-09	-2.00972e-10	-0.8891	0.000134395	-2.00972e-10	-0.929077	0.000233455	-2.00972e-10	-0.946696
45203794	chr7:45203794:C:T	8.41759e-10	-1.84539	-1.30907	1.47414e-05	-1.82735	-1.31185	2.55131e-05	-1.84421	-1.31629
45204043	chr7:45204043:A:G	5.11707e-09	-2.00972e-10	-1.34961	8.85651e-05	-2.00972e-10	-1.34612	0.000156749	-2.00972e-10	-1.34504
45204134	chr7:45204134:G:A	1.29617e-09	-1.49926	-1.22352	2.10815e-05	-1.53462	-1.24685	3.53564e-05	-1.57708	-1.25712
45204224	chr7:45204224:A:G	5.1903e-09	-2.00972e-10	-1.3354	9.00022e-05	-2.00972e-10	-1.33003	0.000159498	-2.00972e-10	-1.32765
45204278	chr7:45204278:T:C	3.48103e-09	-0.382672	-1.35219	8.05518e-05	-0.0929615	-1.348	0.000144025	-0.0823262	-1.34737
45204496	chr7:45204496:G:A	3.0558e-09	-0.815555	-1.0496	4.57737e-05	-0.992086	-1.01407	8.06346e-05	-1.01136	-0.998403
45204510	chr7:45204510:A:G	5.38562e-09	-0.528145	-0.770317	8.32043e-05	-0.706617	-0.701946	0.000127641	-0.856843	-0.69362
45204603	chr7:45204603:T:C	6.42917e-09	-2.00972e-10	-1.12135	0.000110983	-2.00972e-10	-1.12048	0.000196269	-2.00972e-10	-1.1202
45204700	chr7:45204700:A:G	5.23581e-09	-2.00972e-10	-1.32667	8.95584e-05	-2.00972e-10	-1.33497	0.000157652	-2.00972e-10	-1.3393
45204806	chr7:45204806:T:G	1.39425e-08	0.958176	-1.30543	0.000332619	1.26956	-1.29243	0.000487411	1.067	-1.27757
45204956	chr7:45204956:A:G	9.0064e-10	-1.81906	-1.26779	1.63399e-05	-1.80298	-1.23327	3.0017e-05	-1.79972	-1.1982
45205346	chr7:45205346:C:A	2.12452e-09	-1.52267	-0.705972	3.52085e-05	-1.60937	-0.659209	6.10314e-05	-1.65373	-0.634568
45205717	chr7:45205717:C:T	2.67307e-09	-0.721566	-1.2774	3.58407e-05	-0.985813	-1.26496	5.74865e-05	-1.08722	-1.26091
45205764	chr7:45205764:C:G	6.04186e-09	-1.18348	-3.49827e-10	8.43031e-05	-1.39544	-3.49827e-10	0.000142065	-1.4434	-3.49827e-10
45206023	chr7:45206023:T:C	5.20292e-09	-2.00972e-10	-1.33297	8.96089e-05	-2.00972e-10	-1.33441	0.000159454	-2.00972e-10	-1.32793
45206294	chr7:45206294:C:T	4.85206e-09	-1.40279	-3.49827e-10	7.08823e-05	-1.56884	-3.49827e-10	0.000120922	-1.60454	-3.49827e-10
45206360	chr7:45206360:G:A	8.68578e-10	-1.81466	-1.30844	1.50055e-05	-1.80968	-1.31176	2.711e-05	-1.80482	-1.29496
45206469	chr7:45206469:A:AC	6.55425e-09	-1.10208	-3.49827e-10	9.05134e-05	-1.32436	-3.49827e-10	0.000151955	-1.3761	-3.49827e-10
45206901	chr7:45206901:C:T	3.31531e-09	-1.78364	-3.49827e-10	5.89338e-05	-1.75345	-3.49827e-10	0.000106095	-1.73535	-3.49827e-10
45207385	chr7:45207385:A:G	1.27668e-09	-1.41565	-1.32228	1.83821e-05	-1.58604	-1.33245	3.19554e-05	-1.60303	-1.33232
45207553	chr7:45207553:C:G	1.32585e-09	-1.39837	-1.30177	1.88892e-05	-1.57621	-1.31506	3.27833e-05	-1.59514	-1.31463
45207992	chr7:45207992:G:A	1.35896e-09	-1.34577	-1.32971	2.09832e-05	-1.45903	-1.32711	3.58058e-05	-1.49942	-1.32215
45208101	chr7:45208101:A:G	8.35687e-10	-1.84707	-1.31463	1.46258e-05	-1.84922	-1.29785	2.62005e-05	-1.84438	-1.28952
45208146	chr7:45208146:C:T	3.48457e-09	-1.73385	-3.49827e-10	6.11977e-05	-1.71575	-3.49827e-10	0.000108668	-1.71139	-3.49827e-10
45208314	chr7:45208314:A:G	8.13208e-10	-1.83886	-1.3501	1.40174e-05	-1.85255	-1.33702	2.50163e-05	-1.85162	-1.32854
45208436	chr7:45208436:C:G	9.52109e-10	-1.69602	-1.33525	1.54127e-05	-1.75278	-1.34189	2.72551e-05	-1.75301	-1.34144
45208603	chr7:45208603:T:C	2.50235e-09	-0.717084	-1.34788	3.5097e-05	-0.924138	-1.34761	5.69884e-05	-1.0086	-1.34824
45208619	chr7:45208619:C:G	3.1606e-09	-1.83143	-3.49827e-10	5.53885e-05	-1.81549	-3.49827e-10	9.798e-05	-1.81492	-3.49827e-10
45209337	chr7:45209337:G:T	2.90049e-09	-0.612002	-1.30531	3.98232e-05	-0.840194	-1.30522	6.42984e-05	-0.92935	-1.3068
45209434	chr7:45209434:G:A	4.13999e-09	-1.5615	-3.49827e-10	6.27408e-05	-1.69085	-3.49827e-10	0.000107931	-1.7182	-3.49827e-10
45209577	chr7:45209577:C:T	3.46567e-09	-1.73929	-3.49827e-10	6.11514e-05	-1.71651	-3.49827e-10	0.000111882	-1.68224	-3.49827e-10
45210293	chr7:45210293:T:C	2.88978e-08	1.68238	-1.30081	0.000369706	1.36244	-1.27959	0.000596902	1.25615	-1.26409
45210412	chr7:45210412:C:A	3.12984e-09	-0.568077	-1.27314	4.36283e-05	-0.780213	-1.27394	7.04426e-05	-0.868933	-1.27595
45210749	chr7:45210749:T:C	1.37964e-09	-1.31567	-1.3447	1.95183e-05	-1.51453	-1.34398	3.43037e-05	-1.523	-1.34144
45210848	chr7:45210848:A:G	6.68778e-09	-2.00972e-10	-1.08191	0.000116075	-2.00972e-10	-1.07563	0.000206562	-2.00972e-10	-1.06908
45211117	chr7:45211117:T:C	4.51988e-08	2.01725	-1.18837	0.000585021	1.68395	-1.14216	0.000980766	1.60448	-1.11584
45211263	chr7:45211263:T:C	3.19722e-08	1.56423	-1.08155	0.000410201	1.20832	-1.02154	0.000697278	1.13509	-0.98759
45211509	chr7:45211509:G:T	7.83537e-09	-2.00972e-10	-0.923547	0.00013817	-2.00972e-10	-0.901376	0.00024611	-2.00972e-10	-0.893907
45211761	chr7:45211761:C:T	9.40067e-10	-1.80617	-1.23783	1.56822e-05	-1.83144	-1.24589	2.74381e-05	-1.83342	-1.25434
45211772	chr7:45211772:A:T	8.61167e-10	-1.82198	-1.30968	1.52995e-05	-1.82037	-1.28168	2.78267e-05	-1.80418	-1.26951
45211813	chr7:45211813:T:C	9.35756e-10	-1.80347	-1.24512	1.5613e-05	-1.83004	-1.25172	2.72908e-05	-1.83215	-1.26099
45211844	chr7:45211844:A:G	1.80049e-09	-1.28198	-1.11215	2.42013e-05	-1.50474	-1.13872	4.23e-05	-1.51312	-1.14178
45212087	chr7:45212087:C:T	9.62339e-10	-1.80653	-1.21405	1.60263e-05	-1.83203	-1.2236	2.79917e-05	-1.83397	-1.23381
45212256	chr7:45212256:A:C	9.15894e-10	-1.7987	-1.27135	1.5245e-05	-1.82714	-1.27847	2.66783e-05	-1.82962	-1.28621
45212363	chr7:45212363:G:A	1.09963e-09	-1.60883	-1.27839	1.72005e-05	-1.68797	-1.29696	3.09036e-05	-1.66133	-1.30748
45212409	chr7:45212409:G:T	9.15431e-10	-1.80546	-1.26509	1.52679e-05	-1.83138	-1.27273	2.67248e-05	-1.83334	-1.28075
45212932	chr7:45212932:G:C	5.15972e-09	-2.00972e-10	-1.34131	8.89343e-05	-2.00972e-10	-1.34196	0.000157132	-2.00972e-10	-1.3426
45213002	chr7:45213002:C:T	3.24241e-09	-1.80588	-3.49827e-10	5.86102e-05	-1.75895	-3.49827e-10	0.00010503	-1.74544	-3.49827e-10
45213031	chr7:45213031:G:A	8.16622e-10	-1.83225	-1.35252	1.42228e-05	-1.82213	-1.35289	2.56882e-05	-1.80076	-1.3529
45213058	chr7:45213058:A:T	9.32505e-10	-1.81733	-1.23474	1.56275e-05	-1.83919	-1.24164	2.73169e-05	-1.84077	-1.25141
45213171	chr7:45213171:C:T	9.21796e-10	-1.82124	-1.24239	1.54765e-05	-1.84157	-1.24897	2.70615e-05	-1.84299	-1.25858
45213195	chr7:45213195:T:C	9.255e-10	-1.81978	-1.23983	1.55273e-05	-1.84071	-1.24655	2.71507e-05	-1.84219	-1.2561
45213338	chr7:45213338:A:G	1.02278e-09	-1.67496	-1.28471	1.62352e-05	-1.74187	-1.30081	2.90408e-05	-1.71991	-1.31108
45213342	chr7:45213342:A:G	8.88582e-10	-1.83051	-1.26982	1.59122e-05	-1.8292	-1.23358	2.89618e-05	-1.81516	-1.21855
45213474	chr7:45213474:G:C	8.33112e-10	-1.83497	-1.32981	1.46805e-05	-1.83308	-1.31026	2.65099e-05	-1.82037	-1.3018
45213572	chr7:45213572:C:A	8.08114e-10	-1.84283	-1.35241	1.39963e-05	-1.83832	-1.35274	2.51068e-05	-1.82365	-1.3529
45213715	chr7:45213715:A:C	8.83724e-10	-1.82211	-1.2837	1.58032e-05	-1.82045	-1.2492	2.88092e-05	-1.8043	-1.23469
45213837	chr7:45213837:G:A	3.9928e-09	-1.5977	-3.49827e-10	6.622e-05	-1.63688	-3.49827e-10	0.000118956	-1.62093	-3.49827e-10
45213844	chr7:45213844:T:A	8.992e-10	-1.81677	-1.27167	1.50865e-05	-1.83885	-1.27721	2.6416e-05	-1.84046	-1.28526
45213900	chr7:45213900:C:T	8.33463e-10	-1.82081	-1.34355	1.47752e-05	-1.78469	-1.35222	2.57999e-05	-1.79641	-1.3529
45214297	chr7:45214297:C:A	8.88069e-10	-1.80942	-1.29148	1.48711e-05	-1.83426	-1.29618	2.60614e-05	-1.83613	-1.3031
45214309	chr7:45214309:AC:A	8.87338e-10	-1.81194	-1.28979	1.48716e-05	-1.83584	-1.29457	2.60624e-05	-1.83762	-1.30157
45214705	chr7:45214705:A:G	1.87799e-09	-1.29872	-1.05327	2.55351e-05	-1.51388	-1.07593	4.47882e-05	-1.52139	-1.07635
45214801	chr7:45214801:G:T	8.86699e-10	-1.81182	-1.29062	1.4858e-05	-1.83605	-1.29527	2.60367e-05	-1.8378	-1.30238
45214992	chr7:45214992:T:C	1.98028e-09	-1.22432	-1.07463	2.56677e-05	-1.46591	-1.11872	4.44792e-05	-1.47611	-1.12855
45214999	chr7:45214999:G:A	8.94631e-10	-1.82595	-1.26758	1.50109e-05	-1.8451	-1.27598	2.6247e-05	-1.84641	-1.28573
45215011	chr7:45215011:G:A	9.11215e-10	-1.80537	-1.2698	1.52273e-05	-1.83157	-1.2752	2.6645e-05	-1.83359	-1.2835
45215038	chr7:45215038:C:T	8.15241e-10	-1.83812	-1.34835	1.39456e-05	-1.84987	-1.34482	2.46103e-05	-1.85151	-1.34501
45215039	chr7:45215039:G:A	6.83038e-09	-2.00972e-10	-1.06081	0.000116451	-2.00972e-10	-1.07239	0.000203916	-2.00972e-10	-1.08198
45215229	chr7:45215229:A:G	6.11436e-09	-2.00972e-10	-1.17155	0.00010799	-2.00972e-10	-1.14782	0.000195403	-2.00972e-10	-1.12462
45215524	chr7:45215524:T:C	8.63403e-10	-1.83202	-1.29704	1.45973e-05	-1.84745	-1.30158	2.56097e-05	-1.8484	-1.30831
45215766	chr7:45215766:A:G	1.81661e-09	-1.13848	-1.24674	2.47787e-05	-1.36667	-1.25321	4.37668e-05	-1.37646	-1.24435
45215793	chr7:45215793:T:C	9.70516e-10	-1.73855	-1.27358	1.76598e-05	-1.71945	-1.23912	3.21563e-05	-1.709	-1.22008
45215867	chr7:45215867:T:C	8.99026e-10	-1.81424	-1.27439	1.50749e-05	-1.83718	-1.27966	2.63938e-05	-1.83889	-1.28766
45215978	chr7:45215978:G:A	9.05947e-10	-1.80897	-1.272	1.51631e-05	-1.83331	-1.27769	2.65377e-05	-1.83521	-1.28591
45216071	chr7:45216071:C:T	9.8903e-10	-1.701	-1.29223	1.60412e-05	-1.77597	-1.27873	2.8279e-05	-1.77925	-1.27832
45216157	chr7:45216157:C:T	9.76059e-10	-1.74016	-1.26626	1.77794e-05	-1.72142	-1.2304	3.23892e-05	-1.71103	-1.21083
45216392	chr7:45216392:C:T	8.86718e-10	-1.8512	-1.25122	1.5271e-05	-1.84692	-1.25699	2.70138e-05	-1.84365	-1.25969
45216621	chr7:45216621:C:T	4.28687e-09	-1.20891	-0.317724	8.68553e-05	-1.09203	-0.273592	0.000167445	-1.04651	-0.232519
45216633	chr7:45216633:T:C	1.65007e-09	-1.27332	-1.20806	2.22215e-05	-1.5208	-1.208	3.85235e-05	-1.54749	-1.20093
45216950	chr7:45216950:A:G	3.34395e-09	-0.544971	-1.23007	3.78609e-05	-0.954947	-1.241	6.3846e-05	-1.00394	-1.23928
45216992	chr7:45216992:G:A	9.56365e-10	-1.72695	-1.29986	1.72135e-05	-1.6744	-1.30977	3.09736e-05	-1.65512	-1.31143
45217088	chr7:45217088:C:T	1.8415e-09	-1.09759	-1.27402	2.48831e-05	-1.332	-1.28367	4.38822e-05	-1.34197	-1.27621
45217100	chr7:45217100:C:G	5.62001e-09	-2.00972e-10	-1.25586	9.80565e-05	-2.00972e-10	-1.24432	0.000174551	-2.00972e-10	-1.23747
45217376	chr7:45217376:A:G	2.71057e-09	-0.681905	-1.30313	3.26248e-05	-1.03339	-1.3114	5.62401e-05	-1.05868	-1.31138
45217428	chr7:45217428:G:A	8.98697e-10	-1.74125	-1.34775	1.61391e-05	-1.69964	-1.34897	2.89429e-05	-1.68367	-1.35069
45217506	chr7:45217506:G:A	1.80157e-09	-1.15552	-1.23802	2.44242e-05	-1.38604	-1.24825	4.3015e-05	-1.39668	-1.24145
45217585	chr7:45217585:A:G	1.79176e-09	-1.15275	-1.24625	2.42897e-05	-1.38367	-1.25614	4.2763e-05	-1.39446	-1.24956
45217620	chr7:45217620:C:T	5.13662e-09	-2.00972e-10	-1.3458	8.85374e-05	-2.00972e-10	-1.34644	0.000156441	-2.00972e-10	-1.347
45217639	chr7:45217639:G:A	1.7749e-09	-1.16291	-1.24555	2.40967e-05	-1.39234	-1.25545	4.24293e-05	-1.40297	-1.24888
45217884	chr7:45217884:T:G	1.66969e-09	-1.20342	-1.26613	2.2869e-05	-1.42501	-1.27507	4.02753e-05	-1.43485	-1.2691
45217943	chr7:45217943:AC:A	5.10071e-09	-2.00972e-10	-1.35282	8.80239e-05	-2.00972e-10	-1.35225	0.000155712	-2.00972e-10	-1.35168
45217980	chr7:45217980:T:C	8.10234e-10	-1.84541	-1.34722	1.41404e-05	-1.8357	-1.34513	2.52184e-05	-1.8308	-1.34131
45218170	chr7:45218170:T:C	2.00439e-09	-1.07084	-1.21601	2.58395e-05	-1.36321	-1.21474	4.39232e-05	-1.4084	-1.20884
45218328	chr7:45218328:A:G	5.10556e-09	-2.00972e-10	-1.35186	8.81734e-05	-2.00972e-10	-1.35056	0.000156043	-2.00972e-10	-1.34956
45218359	chr7:45218359:G:A	5.23219e-09	-2.00972e-10	-1.32736	9.07721e-05	-2.00972e-10	-1.32151	0.000161014	-2.00972e-10	-1.3182
45218489	chr7:45218489:G:A	5.12744e-09	-2.00972e-10	-1.34759	8.86643e-05	-2.00972e-10	-1.34501	0.000157031	-2.00972e-10	-1.34324
45218541	chr7:45218541:A:G	5.10377e-09	-2.00972e-10	-1.35222	8.81226e-05	-2.00972e-10	-1.35113	0.000155934	-2.00972e-10	-1.35025
45218650	chr7:45218650:G:C	5.10507e-09	-2.00972e-10	-1.35196	8.81582e-05	-2.00972e-10	-1.35073	0.000156011	-2.00972e-10	-1.34976
45218712	chr7:45218712:T:C	5.11512e-09	-2.00972e-10	-1.34999	8.8399e-05	-2.00972e-10	-1.348	0.000156507	-2.00972e-10	-1.34659
45218799	chr7:45218799:T:TA	5.11079e-09	-2.00972e-10	-1.35084	8.83002e-05	-2.00972e-10	-1.34912	0.000156315	-2.00972e-10	-1.34781
45219327	chr7:45219327:A:T	2.09622e-08	-2.00972e-10	0.0605273	0.000352721	-2.00972e-10	0.0358151	0.000616987	-2.00972e-10	0.0251624
45219342	chr7:45219342:C:G	7.23497e-09	-2.00972e-10	-1.00327	0.000125552	-2.00972e-10	-0.997138	0.00022362	-2.00972e-10	-0.989736
45219356	chr7:45219356:C:T	5.10949e-09	-2.00972e-10	-1.35109	8.83323e-05	-2.00972e-10	-1.34876	0.000156369	-2.00972e-10	-1.34746
45219509	chr7:45219509:G:A	5.37848e-09	-2.00972e-10	-1.29979	9.3381e-05	-2.00972e-10	-1.29317	0.000165715	-2.00972e-10	-1.28941
45219670	chr7:45219670:C:T	1.21234e-08	-2.00972e-10	-0.48706	0.000199854	-2.00972e-10	-0.532277	0.000347786	-2.00972e-10	-0.548097
45219772	chr7:45219772:C:A	7.23108e-09	-2.00972e-10	-1.00381	0.000125473	-2.00972e-10	-0.997773	0.000223639	-2.00972e-10	-0.989654
45219777	chr7:45219777:G:A	4.10326e-09	-1.02372	-0.546694	8.51046e-05	-0.879717	-0.506264	0.000166186	-0.816703	-0.469878
45219862	chr7:45219862:T:C	1.03601e-09	-1.81943	-1.12739	1.88627e-05	-1.81546	-1.07722	3.34019e-05	-1.81658	-1.0745
45219956	chr7:45219956:A:G	9.47767e-10	-1.68875	-1.34709	1.7432e-05	-1.63585	-1.33571	3.14379e-05	-1.62259	-1.32908
45219997	chr7:45219997:T:C	2.72943e-09	-0.917121	-1.06098	3.96143e-05	-1.11602	-1.03465	6.64259e-05	-1.19016	-1.01344
45220054	chr7:45220054:A:G	7.07293e-09	-2.00972e-10	-1.02592	0.00011933	-2.00972e-10	-1.04797	0.000215673	-2.00972e-10	-1.02592
45220248	chr7:45220248:T:G	5.42972e-09	-2.00972e-10	-1.29031	9.23902e-05	-2.00972e-10	-1.30384	0.000164764	-2.00972e-10	-1.29517
45220640	chr7:45220640:A:C	3.1308e-09	-1.84091	-3.49827e-10	5.37694e-05	-1.84516	-3.49827e-10	9.46342e-05	-1.84967	-3.49827e-10
45220798	chr7:45220798:A:T	8.83173e-10	-1.82666	-1.27977	1.6182e-05	-1.78434	-1.26162	2.88781e-05	-1.77152	-1.26508
45221187	chr7:45221187:A:G	1.32835e-09	-1.51189	-1.18637	2.29102e-05	-1.53142	-1.16685	4.00256e-05	-1.53811	-1.17205
45221291	chr7:45221291:C:T	1.13994e-09	-1.6523	-1.19892	2.05046e-05	-1.63642	-1.1728	3.89406e-05	-1.59057	-1.14708
45221441	chr7:45221441:G:T	6.42275e-09	-2.00972e-10	-1.12235	0.000111474	-2.00972e-10	-1.11607	0.000198442	-2.00972e-10	-1.10919
45221541	chr7:45221541:T:A	1.3218e-09	-1.58853	-1.11467	1.99198e-05	-1.72402	-1.11413	3.49471e-05	-1.74134	-1.10451
45221711	chr7:45221711:C:G	1.25701e-08	-2.00972e-10	-0.450873	0.000219353	-2.00972e-10	-0.439182	0.000391699	-2.00972e-10	-0.429191
45222160	chr7:45222160:A:G	7.71652e-09	-2.00972e-10	-0.938831	0.000130949	-2.00972e-10	-0.955056	0.000230192	-2.00972e-10	-0.960773
45222324	chr7:45222324:A:G	1.21534e-09	-1.53818	-1.24899	2.43175e-05	-1.43346	-1.2052	4.31493e-05	-1.45039	-1.18463
45222681	chr7:45222681:T:C	9.01235e-10	-1.76173	-1.32446	1.65025e-05	-1.72517	-1.30118	2.9829e-05	-1.71436	-1.28984
45222901	chr7:45222901:C:A	1.60596e-09	-1.82034	-0.688134	3.06269e-05	-1.76905	-0.638934	5.42518e-05	-1.75819	-0.647864
45222919	chr7:45222919:C:T	5.18735e-09	-2.00972e-10	-1.33597	8.88312e-05	-2.00972e-10	-1.34312	0.000157706	-2.00972e-10	-1.33896
45223018	chr7:45223018:C:T	1.15174e-09	-1.55416	-1.28676	2.27454e-05	-1.45452	-1.25098	4.02607e-05	-1.47066	-1.23365
45223314	chr7:45223314:A:G	8.17809e-08	2.41209	-0.990238	0.00102691	2.02601	-0.921562	0.00173276	1.94236	-0.884578
45223427	chr7:45223427:T:C	1.86971e-09	-1.0875	-1.26891	2.56427e-05	-1.30631	-1.2793	4.39505e-05	-1.33859	-1.27803
45223491	chr7:45223491:C:T	1.57761e-09	-1.81193	-0.714349	3.0168e-05	-1.75601	-0.667073	5.34732e-05	-1.74433	-0.676172
45223549	chr7:45223549:G:A	1.54542e-09	-1.81336	-0.733544	2.95049e-05	-1.75828	-0.687025	5.22992e-05	-1.74674	-0.695969
45223562	chr7:45223562:T:C	1.08155e-09	-1.55095	-1.35284	1.62387e-05	-1.69022	-1.35224	2.83131e-05	-1.70375	-1.35261
45223580	chr7:45223580:A:G	1.10614e-08	-2.00972e-10	-0.578736	0.000192439	-2.00972e-10	-0.570084	0.000343183	-2.00972e-10	-0.561421
45223683	chr7:45223683:A:T	1.51399e-09	-1.81854	-0.748903	2.8808e-05	-1.76647	-0.702738	5.10439e-05	-1.75541	-0.711585
45223963	chr7:45223963:C:T	9.95412e-10	-1.82696	-1.15983	1.85395e-05	-1.77248	-1.13748	3.35128e-05	-1.76024	-1.12752
45223988	chr7:45223988:G:A	2.33609e-09	-1.82244	-0.311278	4.385e-05	-1.76866	-0.280428	7.93764e-05	-1.75701	-0.268479
45224006	chr7:45224006:CAG:C	9.01166e-10	-1.76041	-1.32585	1.64555e-05	-1.72627	-1.30293	2.97152e-05	-1.71605	-1.29198
45224035	chr7:45224035:T:G	1.52352e-09	-1.82715	-0.734026	2.88452e-05	-1.78058	-0.687338	5.10548e-05	-1.77048	-0.69631
45224462	chr7:45224462:C:T	5.65803e-09	-2.00972e-10	-1.24912	9.39687e-05	-2.00972e-10	-1.2869	0.000167382	-2.00972e-10	-1.27941
45224736	chr7:45224736:G:A	9.09482e-10	-1.74459	-1.33249	1.65958e-05	-1.70751	-1.3132	2.99368e-05	-1.69643	-1.30417
45224742	chr7:45224742:T:C	2.64786e-07	-2.00972e-10	2.59673	0.0045223	-2.00972e-10	2.58691	0.0081171	-2.00972e-10	2.60204
45224745	chr7:45224745:T:C	1.46616e-09	-1.82928	-0.77027	2.78715e-05	-1.78452	-0.717733	4.92707e-05	-1.77453	-0.727822
45224827	chr7:45224827:C:T	1.54837e-09	-1.36112	-1.18387	2.17714e-05	-1.56549	-1.18377	3.75577e-05	-1.5976	-1.1762
45224911	chr7:45224911:C:T	1.13054e-09	-1.81088	-1.04862	2.2425e-05	-1.74184	-0.977851	4.16804e-05	-1.72691	-0.942742
45225053	chr7:45225053:G:T	5.16674e-09	-2.00972e-10	-1.33995	8.9585e-05	-2.00972e-10	-1.33467	0.000158805	-2.00972e-10	-1.33201
45225267	chr7:45225267:A:G	1.08887e-09	-1.54664	-1.35041	1.62931e-05	-1.6865	-1.35263	2.84309e-05	-1.69996	-1.35225
45225598	chr7:45225598:G:A	1.01765e-09	-1.61186	-1.35283	1.55232e-05	-1.73522	-1.3523	2.71171e-05	-1.74697	-1.35255
45225689	chr7:45225689:C:G	5.10174e-09	-2.00972e-10	-1.35261	8.79833e-05	-2.00972e-10	-1.35272	0.000155526	-2.00972e-10	-1.35287
45225819	chr7:45225819:G:A	6.61992e-09	-2.00972e-10	-1.09211	0.000111101	-2.00972e-10	-1.11942	0.000199675	-2.00972e-10	-1.10299
45225829	chr7:45225829:G:A	4.99782e-09	-0.169793	-1.2034	6.59182e-05	-0.454497	-1.18695	0.000105711	-0.567211	-1.17177
45226005	chr7:45226005:G:A	1.70226e-09	-1.42587	-1.02437	2.99794e-05	-1.43971	-0.989636	5.20765e-05	-1.45144	-0.995532
45226078	chr7:45226078:G:A	6.39583e-09	-2.00972e-10	-1.12655	0.00011111	-2.00972e-10	-1.11934	0.000197696	-2.00972e-10	-1.11296
45226219	chr7:45226219:G:A	9.62791e-10	-1.68086	-1.33926	1.76372e-05	-1.63685	-1.323	3.18787e-05	-1.62311	-1.31464
45226511	chr7:45226511:C:T	7.22844e-09	-2.00972e-10	-1.00417	0.000129098	-2.00972e-10	-0.969291	0.000231953	-2.00972e-10	-0.953152
45226805	chr7:45226805:G:A	9.4411e-10	-1.69775	-1.34196	1.78608e-05	-1.62155	-1.32571	3.15187e-05	-1.63302	-1.31609
45226905	chr7:45226905:C:T	5.13481e-09	-2.00972e-10	-1.34615	8.86266e-05	-2.00972e-10	-1.34543	0.000156418	-2.00972e-10	-1.34716
45226934	chr7:45226934:A:G	3.09553e-09	-1.85224	-3.49827e-10	5.33997e-05	-1.85206	-3.49827e-10	9.44007e-05	-1.85214	-3.49827e-10
45227158	chr7:45227158:A:G	6.30405e-09	-2.00972e-10	-1.141	0.000105676	-2.00972e-10	-1.16948	0.00018987	-2.00972e-10	-1.15335
45227246	chr7:45227246:A:C	5.14739e-09	-1.3437	-3.49827e-10	9.86352e-05	-1.23843	-3.49827e-10	0.000171053	-1.25771	-3.49827e-10
45227958	chr7:45227958:GA:G	5.2238e-09	-2.00972e-10	-1.32897	8.88281e-05	-2.00972e-10	-1.34316	0.000157575	-2.00972e-10	-1.33978
45228599	chr7:45228599:C:T	1.3091e-09	-1.39537	-1.31748	1.90259e-05	-1.56966	-1.3144	3.34926e-05	-1.58082	-1.30754
45228842	chr7:45228842:G:A	1.07167e-09	-1.62594	-1.28703	1.59033e-05	-1.76955	-1.29379	2.76125e-05	-1.78864	-1.29278
45229159	chr7:45229159:G:C	5.91197e-09	-2.00972e-10	-1.20521	0.00010051	-2.00972e-10	-1.21961	0.000175889	-2.00972e-10	-1.22983
45229225	chr7:45229225:G:A	1.16033e-08	-2.00972e-10	-0.530909	0.00020983	-2.00972e-10	-0.483563	0.000381079	-2.00972e-10	-0.456679
45230115	chr7:45230115:T:A	1.19727e-09	-1.79198	-1.01017	2.02433e-05	-1.77121	-1.05083	3.67099e-05	-1.77069	-1.02595
45230304	chr7:45230304:A:G	1.4109e-09	-1.44407	-1.19389	1.87657e-05	-1.67333	-1.2245	3.26216e-05	-1.69518	-1.21953
45230958	chr7:45230958:C:T	6.17615e-09	-2.00972e-10	-1.1615	0.000104793	-2.00972e-10	-1.17787	0.000183681	-2.00972e-10	-1.18649
45233234	chr7:45233234:G:T	6.93467e-09	-2.00972e-10	-1.04566	0.000115603	-2.00972e-10	-1.0797	0.000208237	-2.00972e-10	-1.06101
45233260	chr7:45233260:C:T	1.14161e-09	-1.8035	-1.04626	1.92879e-05	-1.78568	-1.08471	3.49106e-05	-1.78506	-1.06183
45233665	chr7:45233665:A:G	8.28809e-10	-1.85257	-1.31739	1.4695e-05	-1.85016	-1.29219	2.63189e-05	-1.8485	-1.2809
45234227	chr7:45234227:C:T	3.19987e-08	-2.00972e-10	0.483501	0.000561326	-2.00972e-10	0.500439	0.00101381	-2.00972e-10	0.521782
45234500	chr7:45234500:C:T	2.94e-08	-2.00972e-10	0.3988	0.000512447	-2.00972e-10	0.409334	0.00089083	-2.00972e-10	0.392468
45235018	chr7:45235018:G:A	1.32244e-09	-1.7555	-0.947219	2.58795e-05	-1.66611	-0.910305	4.73846e-05	-1.64555	-0.895839
45235584	chr7:45235584:A:T	2.23576e-09	-1.00018	-1.17743	2.9532e-05	-1.25895	-1.18544	4.99296e-05	-1.32081	-1.16826
45236172	chr7:45236172:C:G	1.61146e-08	-2.00972e-10	-0.202471	0.000292413	-2.00972e-10	-0.151697	0.000532179	-2.00972e-10	-0.122705
45236412	chr7:45236412:A:C	1.35753e-09	-1.50013	-1.17639	2.12582e-05	-1.58907	-1.18405	3.7333e-05	-1.61144	-1.16837
45236896	chr7:45236896:T:C	1.99464e-09	-1.02439	-1.26734	3.00757e-05	-1.19992	-1.22623	5.17323e-05	-1.24051	-1.2131
45237236	chr7:45237236:TA:T	8.59435e-09	-2.00972e-10	-0.83109	0.000146611	-2.00972e-10	-0.842078	0.000266702	-2.00972e-10	-0.813555
45237411	chr7:45237411:AT:A	1.07514e-09	-1.73979	-1.16995	1.88481e-05	-1.72025	-1.1732	3.3555e-05	-1.71025	-1.17625
45237482	chr7:45237482:T:G	3.12309e-08	-2.00972e-10	0.459212	0.00055951	-2.00972e-10	0.4972	0.00104783	-2.00972e-10	0.554794
45238183	chr7:45238183:C:T	1.40955e-08	-0.336342	-3.49827e-10	0.000188976	-0.588241	-3.49827e-10	0.00031789	-0.637981	-3.49827e-10
45238221	chr7:45238221:C:T	1.47606e-08	-2.00972e-10	-0.290235	0.000247726	-2.00972e-10	-0.317538	0.000462953	-2.00972e-10	-0.262061
45238392	chr7:45238392:C:A	1.85934e-09	-1.01333	-1.34865	3.66516e-05	-0.883731	-1.34467	6.96103e-05	-0.814522	-1.34225
45238409	chr7:45238409:T:G	3.22637e-09	-1.81084	-3.49827e-10	5.52784e-05	-1.81748	-3.49827e-10	9.66094e-05	-1.82901	-3.49827e-10
45238981	chr7:45238981:A:G	5.13746e-09	-2.00972e-10	-1.34564	8.8326e-05	-2.00972e-10	-1.34883	0.000156048	-2.00972e-10	-1.34952
45239493	chr7:45239493:A:T	8.71973e-10	-1.84829	-1.27091	1.53119e-05	-1.84833	-1.2529	2.71755e-05	-1.84913	-1.24824
45240661	chr7:45240661:C:T	1.21477e-08	-2.00972e-10	-0.485052	0.000219048	-2.00972e-10	-0.440571	0.000397663	-2.00972e-10	-0.414082
45240752	chr7:45240752:A:T	1.54185e-09	-1.82364	-0.725569	2.74433e-05	-1.82447	-0.69327	4.97035e-05	-1.82685	-0.666759
45240803	chr7:45240803:C:T	7.06099e-09	-2.00972e-10	-1.02761	0.000122995	-2.00972e-10	-1.01771	0.000220888	-2.00972e-10	-1.00203
45240841	chr7:45240841:C:T	2.83245e-09	-1.31888	-0.622177	4.99819e-05	-1.38207	-0.536137	9.29401e-05	-1.41391	-0.453817
45241124	chr7:45241124:G:T	1.3719e-08	-2.00972e-10	-0.363411	0.000239475	-2.00972e-10	-0.351412	0.000443024	-2.00972e-10	-0.306061
45241127	chr7:45241127:G:T	2.44433e-09	-0.838605	-1.24982	3.72876e-05	-0.967038	-1.24416	6.25898e-05	-1.03466	-1.22843
45241486	chr7:45241486:T:C	1.93946e-08	-2.00972e-10	-0.0171993	0.000327036	-2.00972e-10	-0.0397918	0.000607822	-2.00972e-10	0.0101967
45242117	chr7:45242117:T:C	1.28344e-09	-1.78566	-0.946989	2.16598e-05	-1.78347	-0.970932	3.87264e-05	-1.7766	-0.966567
45242779	chr7:45242779:A:G	1.1283e-08	-2.00972e-10	-0.558898	0.000202465	-2.00972e-10	-0.519296	0.000374445	-2.00972e-10	-0.474242
45242784	chr7:45242784:T:C	1.11656e-08	-2.00972e-10	-0.56936	0.000200303	-2.00972e-10	-0.530031	0.000370315	-2.00972e-10	-0.485331
45243091	chr7:45243091:G:A	8.4216e-09	-1.36835	0.516953	0.000143875	-1.35759	0.496673	0.000257431	-1.36596	0.517023
45243120	chr7:45243120:G:T	6.83581e-09	-2.00972e-10	-1.06002	0.000120604	-2.00972e-10	-1.03735	0.000216978	-2.00972e-10	-1.01989
45243145	chr7:45243145:C:T	3.71673e-08	-2.00972e-10	0.633236	0.000624543	-2.00972e-10	0.607157	0.00116938	-2.00972e-10	0.664547
45243181	chr7:45243181:GGCTGA:G	2.42177e-09	-1.38682	-0.710873	4.09013e-05	-1.37745	-0.741255	7.14322e-05	-1.39207	-0.738863
45243516	chr7:45243516:C:T	1.10888e-09	-1.66192	-1.21692	1.9718e-05	-1.63617	-1.21216	3.50944e-05	-1.63511	-1.20653
45243570	chr7:45243570:G:A	4.02255e-09	-1.85194	0.261658	7.57715e-05	-1.82826	0.326123	0.000149584	-1.81677	0.424947
45243888	chr7:45243888:A:G	4.78722e-09	-1.41625	-3.49827e-10	8.31914e-05	-1.40872	-3.49827e-10	0.000146002	-1.41606	-3.49827e-10
45244347	chr7:45244347:C:G	4.55839e-08	-2.00972e-10	0.837361	0.000783477	-2.00972e-10	0.833879	0.00156674	-2.00972e-10	0.957065
45244825	chr7:45244825:C:T	1.17915e-08	-1.81964	1.30483	0.000212626	-1.77789	1.30757	0.000425034	-1.75899	1.41148
45245158	chr7:45245158:T:C	1.45656e-08	-2.00972e-10	-0.303529	0.000237887	-2.00972e-10	-0.358068	0.000433205	-2.00972e-10	-0.328474
45245467	chr7:45245467:C:T	1.26395e-08	-2.00972e-10	-0.445366	0.000220552	-2.00972e-10	-0.433727	0.000400909	-2.00972e-10	-0.405952
45245995	chr7:45245995:G:A	2.30234e-08	-2.00972e-10	0.154316	0.000415833	-2.00972e-10	0.200422	0.000761133	-2.00972e-10	0.235123
45246101	chr7:45246101:C:T	1.56039e-08	-2.00972e-10	-0.234673	0.000254751	-2.00972e-10	-0.289576	0.000464352	-2.00972e-10	-0.259044
45246224	chr7:45246224:G:A	3.1344e-09	-1.83976	-3.49827e-10	5.52846e-05	-1.81737	-3.49827e-10	9.7572e-05	-1.8191	-3.49827e-10
45246454	chr7:45246454:GGACAA:G	2.28689e-09	-1.09364	-1.06137	3.59615e-05	-1.18927	-1.05814	6.00882e-05	-1.24423	-1.05964
45246691	chr7:45246691:C:A	1.33035e-08	-2.00972e-10	-0.394166	0.000217761	-2.00972e-10	-0.446463	0.000396038	-2.00972e-10	-0.418174
45246698	chr7:45246698:G:A	8.65776e-10	-1.77354	-1.35278	1.53958e-05	-1.74381	-1.35196	2.73012e-05	-1.74146	-1.35129
45246762	chr7:45246762:A:G	1.99783e-09	-1.66896	-0.621172	3.41875e-05	-1.6349	-0.6631	6.10567e-05	-1.63347	-0.654413
45246805	chr7:45246805:A:G	8.70886e-10	-1.76766	-1.35278	1.55042e-05	-1.7368	-1.35194	2.74968e-05	-1.73435	-1.35127
45247085	chr7:45247085:A:G	3.09816e-09	-1.85139	-3.49827e-10	5.39355e-05	-1.84207	-3.49827e-10	9.50751e-05	-1.84502	-3.49827e-10
45247149	chr7:45247149:T:A	7.27407e-09	-2.00972e-10	-0.997878	0.000123543	-2.00972e-10	-1.01327	0.000220499	-2.00972e-10	-1.00379
45247164	chr7:45247164:T:C	2.0471e-09	-1.11297	-1.1528	3.23511e-05	-1.20607	-1.14714	5.41633e-05	-1.26017	-1.14751
45248128	chr7:45248128:T:C	3.36553e-09	-1.76861	-3.49827e-10	5.71001e-05	-1.78506	-3.49827e-10	9.91093e-05	-1.80346	-3.49827e-10
45248192	chr7:45248192:T:G	5.90821e-09	-2.00972e-10	-1.20585	0.000103195	-2.00972e-10	-1.19324	0.000183695	-2.00972e-10	-1.18641
45248289	chr7:45248289:G:A	5.81383e-09	-2.00972e-10	-1.22196	0.000102153	-2.00972e-10	-1.20339	0.000182639	-2.00972e-10	-1.19217
45248504	chr7:45248504:A:G	3.46577e-09	-1.73926	-3.49827e-10	5.90367e-05	-1.7517	-3.49827e-10	0.000102101	-1.77372	-3.49827e-10
45248616	chr7:45248616:A:G	1.12031e-08	-1.83782	1.27181	0.000199603	-1.80701	1.27347	0.000397332	-1.79194	1.37703
45248865	chr7:45248865:C:T	1.32057e-08	-2.00972e-10	-0.401543	0.000216125	-2.00972e-10	-0.454005	0.000392994	-2.00972e-10	-0.42589
45249252	chr7:45249252:A:T	2.22964e-09	-1.81414	-0.366209	3.95666e-05	-1.76609	-0.385789	7.40432e-05	-1.74423	-0.350812
45249463	chr7:45249463:A:G	1.82688e-08	-2.00972e-10	-0.0769973	0.000329194	-2.00972e-10	-0.0332151	0.000615241	-2.00972e-10	0.0223282
45249493	chr7:45249493:A:C	1.67442e-09	-1.17794	-1.28879	3.02388e-05	-1.14305	-1.27768	5.13839e-05	-1.18577	-1.27459
45249985	chr7:45249985:G:T	1.63111e-09	-1.23137	-1.26157	2.94889e-05	-1.1975	-1.24835	5.02166e-05	-1.23867	-1.24467
45250362	chr7:45250362:A:G	8.57497e-10	-1.78383	-1.3521	1.52002e-05	-1.75572	-1.35283	2.69307e-05	-1.75352	-1.3529
45250382	chr7:45250382:C:G	1.24264e-09	-1.45492	-1.31004	2.24344e-05	-1.4189	-1.30037	3.93035e-05	-1.43244	-1.29593
45250561	chr7:45250561:T:A	1.02977e-08	-2.00972e-10	-0.650276	0.000179996	-2.00972e-10	-0.636929	0.00032564	-2.00972e-10	-0.613894
45251087	chr7:45251087:G:A	3.87493e-09	-1.62767	-3.49827e-10	6.79439e-05	-1.61118	-3.49827e-10	0.000119071	-1.61997	-3.49827e-10
45251229	chr7:45251229:T:C	2.07533e-09	-1.71162	-0.540454	3.58936e-05	-1.68419	-0.565109	6.44986e-05	-1.68325	-0.54979
45251400	chr7:45251400:C:T	1.7192e-09	-1.15567	-1.28467	3.10352e-05	-1.12151	-1.27323	5.27074e-05	-1.1648	-1.27013
45251418	chr7:45251418:T:C	2.09959e-09	-1.70297	-0.537486	3.63541e-05	-1.67455	-0.562006	6.53174e-05	-1.67372	-0.546712
45251586	chr7:45251586:G:A	1.2949e-09	-1.40004	-1.32372	2.33733e-05	-1.36263	-1.31564	4.08852e-05	-1.37705	-1.31187
45251697	chr7:45251697:G:A	3.5761e-08	1.3054	-0.710733	0.000478245	0.97775	-0.63749	0.000800175	0.864057	-0.578912
45251770	chr7:45251770:A:G	1.29878e-08	-1.82954	1.41135	0.000232836	-1.79314	1.41361	0.000465369	-1.77606	1.5192
45251987	chr7:45251987:A:G	1.02723e-08	-2.00972e-10	-0.652745	0.000179545	-2.00972e-10	-0.639436	0.00032481	-2.00972e-10	-0.616444
45252326	chr7:45252326:A:AG	1.94743e-09	-1.71784	-0.597841	3.36742e-05	-1.69094	-0.622186	6.04742e-05	-1.69008	-0.607387
45252447	chr7:45252447:G:T	1.95621e-09	-1.72922	-0.581971	3.37653e-05	-1.70363	-0.606798	6.06429e-05	-1.70284	-0.591838
45252474	chr7:45252474:C:T	1.15129e-08	-1.82403	1.2853	0.000206736	-1.78468	1.28626	0.000412464	-1.76657	1.38904
45252587	chr7:45252587:C:T	3.16642e-09	-1.82959	-3.49827e-10	5.45251e-05	-1.8312	-3.49827e-10	9.5384e-05	-1.84177	-3.49827e-10
45252682	chr7:45252682:C:G	5.15865e-07	-2.00972e-10	3.26365	0.0108984	-2.00972e-10	3.46651	0.0419294	-2.00972e-10	4.24406
45253138	chr7:45253138:C:A	6.46477e-09	-2.00972e-10	-1.11583	0.00010919	-2.00972e-10	-1.13677	0.000190751	-2.00972e-10	-1.14872
45253351	chr7:45253351:T:TTCTG	2.272e-09	-1.72762	-0.433909	3.91299e-05	-1.70228	-0.460701	7.04152e-05	-1.70154	-0.443736
45253612	chr7:45253612:C:A	6.14121e-09	-2.00972e-10	-1.16717	0.000108501	-2.00972e-10	-1.1431	0.000194366	-2.00972e-10	-1.12994
45253730	chr7:45253730:T:C	2.32766e-09	-1.74996	-0.387368	3.9964e-05	-1.72696	-0.414921	7.19301e-05	-1.72647	-0.397525
45253959	chr7:45253959:G:A	5.01571e-09	-1.36962	-3.49827e-10	7.45159e-05	-1.51885	-3.49827e-10	0.000128073	-1.54708	-3.49827e-10
45254002	chr7:45254002:C:T	3.11974e-09	-1.84445	-3.49827e-10	5.4242e-05	-1.83641	-3.49827e-10	9.63946e-05	-1.83124	-3.49827e-10
45254037	chr7:45254037:C:T	9.36264e-09	-1.5031	0.75763	0.000162048	-1.56087	0.818905	0.000314997	-1.58418	0.937051
45254219	chr7:45254219:C:T	9.11654e-09	-1.2345	0.462396	0.000153964	-1.31378	0.520639	0.000293728	-1.34741	0.630377
45254346	chr7:45254346:T:C	1.43594e-08	-2.00972e-10	-0.317787	0.000250686	-2.00972e-10	-0.305662	0.000456387	-2.00972e-10	-0.276345
45254408	chr7:45254408:A:T	3.53427e-09	-0.893817	-0.825871	6.19266e-05	-0.869526	-0.834386	0.000111475	-0.87141	-0.814479
45254486	chr7:45254486:C:T	4.31321e-09	-1.85249	0.331978	6.9516e-05	-1.85255	0.264245	0.000125443	-1.85177	0.283936
45254988	chr7:45254988:T:A	5.12331e-09	-2.00972e-10	-1.34839	8.88402e-05	-2.00972e-10	-1.34302	0.000157432	-2.00972e-10	-1.34069
45255118	chr7:45255118:A:G	1.30117e-09	-1.84515	-0.873779	2.29217e-05	-1.84842	-0.849362	4.21625e-05	-1.84602	-0.812131
45255211	chr7:45255211:T:C	1.85994e-09	-1.85213	-0.509516	3.02564e-05	-1.85238	-0.567775	5.3726e-05	-1.85181	-0.563983
45255433	chr7:45255433:C:T	3.13354e-09	-1.84003	-3.49827e-10	5.42202e-05	-1.83681	-3.49827e-10	9.66417e-05	-1.82868	-3.49827e-10
45255455	chr7:45255455:C:T	2.50229e-08	-0.846705	1.0843	0.000421601	-0.947315	1.16151	0.000775885	-1.01208	1.26639
45255539	chr7:45255539:T:A	6.96497e-09	-2.00972e-10	-1.0413	0.000118294	-2.00972e-10	-1.05669	0.000215119	-2.00972e-10	-1.02849
45255578	chr7:45255578:A:G	3.61255e-09	-1.69778	-3.49827e-10	6.14632e-05	-1.71142	-3.49827e-10	0.000106017	-1.73609	-3.49827e-10
45255786	chr7:45255786:A:G	1.81717e-09	-1.85253	-0.532382	2.96684e-05	-1.85178	-0.588	5.26838e-05	-1.8508	-0.584573
45256224	chr7:45256224:A:G	7.32755e-09	-2.00972e-10	-0.990553	0.000119285	-2.00972e-10	-1.04835	0.000214798	-2.00972e-10	-1.02999
45256273	chr7:45256273:A:G	1.0471e-08	-2.00972e-10	-0.633584	0.000183216	-2.00972e-10	-0.619194	0.00033148	-2.00972e-10	-0.596118
45256368	chr7:45256368:G:A	2.56575e-08	-0.811731	1.07437	0.000434045	-0.913268	1.15655	0.000798674	-0.978211	1.26148
45256459	chr7:45256459:G:A	2.50211e-09	-0.883875	-1.18119	3.88196e-05	-0.99176	-1.17918	6.43969e-05	-1.05525	-1.17938
45256626	chr7:45256626:T:C	1.73876e-09	-1.85256	-0.576458	2.84545e-05	-1.85115	-0.630403	5.05406e-05	-1.84991	-0.627001
45256683	chr7:45256683:G:A	3.13351e-09	-1.84004	-3.49827e-10	5.35572e-05	-1.84911	-3.49827e-10	9.53274e-05	-1.84237	-3.49827e-10
45256702	chr7:45256702:G:C	1.28863e-08	-2.00972e-10	-0.426033	0.000224899	-2.00972e-10	-0.414209	0.00040888	-2.00972e-10	-0.386264
45256771	chr7:45256771:A:G	4.05523e-09	-1.58219	-3.49827e-10	7.32603e-05	-1.53584	-3.49827e-10	0.000126016	-1.56327	-3.49827e-10
45256831	chr7:45256831:C:G	3.55599e-09	-1.71356	-3.49827e-10	6.05443e-05	-1.72649	-3.49827e-10	0.00010458	-1.74973	-3.49827e-10
45256891	chr7:45256891:T:C	1.70447e-09	-1.85207	-0.596869	2.78595e-05	-1.85243	-0.650262	4.94478e-05	-1.85189	-0.646873
45256906	chr7:45256906:C:T	6.64807e-08	-2.00972e-10	1.21472	0.00109581	-2.00972e-10	1.16939	0.00207632	-2.00972e-10	1.23867
45257471	chr7:45257471:TACCC:T	2.41157e-09	-1.82481	-0.277102	4.42133e-05	-1.83404	-0.206794	8.37697e-05	-1.82975	-0.141867
45257536	chr7:45257536:G:A	4.16459e-08	-2.00972e-10	0.747009	0.000726494	-2.00972e-10	0.758368	0.00138196	-2.00972e-10	0.831573
45257587	chr7:45257587:G:A	2.42407e-09	-0.967196	-1.12955	3.78094e-05	-1.06963	-1.12767	6.29285e-05	-1.12992	-1.12776
45258026	chr7:45258026:T:C	2.37341e-09	-0.782456	-1.33541	3.62129e-05	-0.905123	-1.33533	5.98457e-05	-0.971604	-1.33631
45258160	chr7:45258160:A:T	2.34134e-09	-0.796357	-1.33511	3.57635e-05	-0.917907	-1.33503	5.91378e-05	-0.983794	-1.33602
45258279	chr7:45258279:C:T	7.7155e-09	-0.710796	-0.228167	0.000143456	-0.747548	-0.116283	0.000260866	-0.795029	-0.0406489
45258499	chr7:45258499:T:G	8.62955e-09	-0.827002	-3.49827e-10	0.000138009	-0.902542	-3.49827e-10	0.000248294	-0.885072	-3.49827e-10
45258763	chr7:45258763:G:T	2.32741e-09	-0.815038	-1.3224	3.55529e-05	-0.936569	-1.32227	5.88097e-05	-1.00169	-1.32368
45258822	chr7:45258822:G:A	3.21896e-09	-1.81314	-3.49827e-10	5.74019e-05	-1.77979	-3.49827e-10	0.000100548	-1.78905	-3.49827e-10
45258880	chr7:45258880:G:T	4.9031e-09	-1.2754	-0.11693	9.79977e-05	-1.25616	0.0112383	0.00018734	-1.21662	0.0498557
45258978	chr7:45258978:A:G	1.06124e-08	0.0589911	-0.679162	0.000152517	-0.179717	-0.622866	0.000264518	-0.247108	-0.574668
45259264	chr7:45259264:A:C	8.00015e-10	-1.85256	-1.35276	1.38704e-05	-1.8499	-1.35021	2.4623e-05	-1.8479	-1.34811
45259500	chr7:45259500:T:C	8.00009e-10	-1.85257	-1.35276	1.38628e-05	-1.85046	-1.35019	2.46051e-05	-1.84865	-1.34808
45259555	chr7:45259555:C:T	9.58307e-10	-1.72966	-1.29512	1.72524e-05	-1.70947	-1.27244	3.09237e-05	-1.70638	-1.26179
45259578	chr7:45259578:C:T	2.23833e-08	-2.00972e-10	0.12612	0.000410744	-2.00972e-10	0.188109	0.000755029	-2.00972e-10	0.22707
45259898	chr7:45259898:G:A	1.00625e-08	-0.673375	-3.49827e-10	0.000157175	-0.772504	-3.49827e-10	0.000258083	-0.846405	-3.49827e-10
45260064	chr7:45260064:T:G	1.89366e-08	0.495793	-0.536893	0.000313775	0.363025	-0.444212	0.000527249	0.257352	-0.389364
45260457	chr7:45260457:G:A	3.67014e-09	-1.68197	-3.49827e-10	6.23884e-05	-1.69648	-3.49827e-10	0.000107486	-1.72232	-3.49827e-10
45260503	chr7:45260503:C:T	5.17946e-09	-2.00972e-10	-1.33749	9.0031e-05	-2.00972e-10	-1.32971	0.000159695	-2.00972e-10	-1.32642
45261174	chr7:45261174:C:T	1.50399e-09	-1.85249	-0.721587	2.83523e-05	-1.85023	-0.634924	5.26446e-05	-1.85082	-0.585304
45261175	chr7:45261175:G:A	2.07737e-09	-1.85209	-0.399002	3.82024e-05	-1.85253	-0.334434	7.16363e-05	-1.8525	-0.275583
45261459	chr7:45261459:A:G	1.26707e-08	-2.00972e-10	-0.442899	0.000221001	-2.00972e-10	-0.431695	0.000401508	-2.00972e-10	-0.404458
45261488	chr7:45261488:C:T	9.02667e-10	-1.76062	-1.32398	1.5983e-05	-1.74511	-1.31322	2.84869e-05	-1.7425	-1.30775
45262389	chr7:45262389:G:C	1.03094e-08	-2.00972e-10	-0.64914	0.000185558	-2.00972e-10	-0.606497	0.000341579	-2.00972e-10	-0.566107
45262617	chr7:45262617:G:A	4.77567e-09	-1.41866	-3.49827e-10	7.77934e-05	-1.47581	-3.49827e-10	0.000140409	-1.45512	-3.49827e-10
45262744	chr7:45262744:G:A	7.22383e-09	-2.00972e-10	-1.00481	0.000122664	-2.00972e-10	-1.02042	0.000223442	-2.00972e-10	-0.990532
45262761	chr7:45262761:A:G	5.32496e-09	-2.00972e-10	-1.30979	9.11941e-05	-2.00972e-10	-1.31687	0.000160552	-2.00972e-10	-1.32107
45262813	chr7:45262813:A:C	9.44335e-09	0.0624794	-0.799363	0.000134918	-0.176856	-0.748342	0.000233287	-0.244466	-0.702953
45262897	chr7:45262897:G:A	6.27981e-09	-2.00972e-10	-1.14485	0.00010737	-2.00972e-10	-1.15359	0.000193142	-2.00972e-10	-1.13626
45263003	chr7:45263003:C:T	5.17404e-09	-2.00972e-10	-1.33854	8.86392e-05	-2.00972e-10	-1.34529	0.000156777	-2.00972e-10	-1.34486
45263093	chr7:45263093:T:C	2.38511e-08	1.23878	-1.04915	0.00029151	0.861462	-1.01625	0.000467445	0.731889	-0.984294
45263348	chr7:45263348:G:A	3.49191e-09	-1.84271	0.110962	6.48943e-05	-1.84792	0.190819	0.000123775	-1.84581	0.264587
45263374	chr7:45263374:C:G	5.34439e-09	-2.00972e-10	-1.30615	9.34292e-05	-2.00972e-10	-1.29266	0.000164972	-2.00972e-10	-1.29391
45263405	chr7:45263405:G:GA	9.11082e-10	-1.74717	-1.32815	1.61353e-05	-1.73092	-1.31793	2.87549e-05	-1.72811	-1.31277
45263440	chr7:45263440:T:G	4.8029e-09	-1.41298	-3.49827e-10	7.77217e-05	-1.47673	-3.49827e-10	0.000132889	-1.51017	-3.49827e-10
45263492	chr7:45263492:T:C	1.21654e-09	-1.67886	-1.10733	2.06418e-05	-1.66968	-1.13286	3.67198e-05	-1.66851	-1.12786
45263915	chr7:45263915:C:T	1.06949e-09	-1.58574	-1.32927	1.91835e-05	-1.56135	-1.31446	3.38198e-05	-1.57	-1.30864
45264167	chr7:45264167:TC:T	6.06858e-09	-2.00972e-10	-1.17907	9.98438e-05	-2.00972e-10	-1.22626	0.000178229	-2.00972e-10	-1.21662
45264306	chr7:45264306:G:A	5.14154e-09	-2.00972e-10	-1.34484	8.91837e-05	-2.00972e-10	-1.33916	0.000158078	-2.00972e-10	-1.3366
45264425	chr7:45264425:C:T	9.14279e-10	-1.74856	-1.32326	1.62097e-05	-1.73211	-1.31214	2.88954e-05	-1.72942	-1.30659
45265084	chr7:45265084:A:G	5.72816e-09	-2.00972e-10	-1.2368	0.000101428	-2.00972e-10	-1.21051	0.000181892	-2.00972e-10	-1.19627
45265096	chr7:45265096:TTC:T	1.15132e-08	-0.834742	0.296044	0.000202203	-0.922082	0.401492	0.000374545	-0.983628	0.509654
45265147	chr7:45265147:C:T	1.08715e-08	-0.846447	0.250399	0.000189615	-0.933405	0.34854	0.000350567	-0.994586	0.454452
45265242	chr7:45265242:G:A	5.10857e-09	-2.00972e-10	-1.35127	8.83959e-05	-2.00972e-10	-1.34804	0.000156201	-2.00972e-10	-1.34854
45265341	chr7:45265341:C:T	7.83008e-09	-2.00972e-10	-0.924221	0.000131833	-2.00972e-10	-0.948327	0.000230206	-2.00972e-10	-0.96071
45265453	chr7:45265453:A:ACAGGCTG	8.99749e-10	-1.75856	-1.32927	1.59137e-05	-1.74341	-1.31927	2.83529e-05	-1.74075	-1.3142
45265535	chr7:45265535:A:G	7.22727e-09	-2.00972e-10	-1.00433	0.000129467	-2.00972e-10	-0.966435	0.000236624	-2.00972e-10	-0.933214
45265767	chr7:45265767:T:C	7.36996e-09	-2.00972e-10	-0.984783	0.000132153	-2.00972e-10	-0.945905	0.000241739	-2.00972e-10	-0.911828
45265941	chr7:45265941:G:A	1.94186e-09	-1.79695	-0.521594	3.62459e-05	-1.822	-0.41754	6.81796e-05	-1.82135	-0.356191
45266057	chr7:45266057:C:T	9.00764e-10	-1.75926	-1.32745	1.594e-05	-1.74393	-1.3171	2.84033e-05	-1.7413	-1.31188
45266308	chr7:45266308:T:G	1.4367e-09	-1.84632	-0.77353	2.50307e-05	-1.84903	-0.760724	4.45707e-05	-1.85035	-0.752259
45266317	chr7:45266317:A:G	9.4268e-10	-1.78603	-1.25519	1.63607e-05	-1.77921	-1.25577	2.90898e-05	-1.77884	-1.25046
45266402	chr7:45266402:AC:A	1.11936e-08	-0.898134	0.331281	0.000197473	-0.982119	0.437857	0.000366889	-1.04163	0.547007
45266589	chr7:45266589:G:A	9.00115e-10	-1.75393	-1.3335	1.59153e-05	-1.73816	-1.32442	2.83474e-05	-1.73546	-1.31969
45266683	chr7:45266683:T:C	6.653e-09	0.054481	-1.14161	0.000105262	-0.0737573	-1.09965	0.000172242	-0.170534	-1.08025
45267285	chr7:45267285:T:G	3.63253e-08	0.308398	0.301923	0.000521725	0.0630942	0.364184	0.000908508	-0.0165857	0.428704
45267336	chr7:45267336:T:C	4.14668e-09	-0.874181	-0.685705	6.7338e-05	-0.957626	-0.662511	0.000114833	-1.01511	-0.641094
45267386	chr7:45267386:G:A	3.09088e-09	-0.86316	-0.990578	4.92818e-05	-0.971196	-0.961112	8.38893e-05	-1.04166	-0.928527
45267483	chr7:45267483:C:T	2.54558e-09	-1.85249	-0.195342	4.84972e-05	-1.85121	-0.0971475	9.07926e-05	-1.8519	-0.0392031
45268284	chr7:45268284:C:T	3.72914e-09	-1.66602	-3.49827e-10	6.32977e-05	-1.68201	-3.49827e-10	0.000108902	-1.70923	-3.49827e-10
45268776	chr7:45268776:C:A	9.25274e-09	-0.964405	0.207131	0.000162573	-1.04666	0.307929	0.000301755	-1.1038	0.41373
45268878	chr7:45268878:TC:T	1.1225e-09	-1.83225	-1.03439	1.94398e-05	-1.83806	-1.02448	3.45293e-05	-1.84083	-1.01705
45269073	chr7:45269073:G:A	3.68255e-09	-1.84261	0.164016	6.83848e-05	-1.8479	0.243186	0.000130651	-1.84574	0.318582
45269105	chr7:45269105:C:CCA	1.20017e-08	-2.00972e-10	-0.497149	0.000206627	-2.00972e-10	-0.498946	0.000381733	-2.00972e-10	-0.454964
45269343	chr7:45269343:G:A	5.21373e-09	-2.00972e-10	-1.3309	8.91291e-05	-2.00972e-10	-1.33978	0.000156953	-2.00972e-10	-1.34374
45269481	chr7:45269481:C:T	3.70491e-09	-1.67254	-3.49827e-10	6.29044e-05	-1.68825	-3.49827e-10	0.000108282	-1.71495	-3.49827e-10
45269722	chr7:45269722:C:T	9.31066e-09	-2.00972e-10	-0.751035	0.00016337	-2.00972e-10	-0.733847	0.000301112	-2.00972e-10	-0.692203
45269754	chr7:45269754:A:T	1.16304e-09	-1.55688	-1.27428	2.10778e-05	-1.53198	-1.24966	3.72851e-05	-1.54099	-1.2401
45270397	chr7:45270397:C:A	5.23402e-09	-1.32701	-3.49827e-10	9.09143e-05	-1.31994	-3.49827e-10	0.000159502	-1.32763	-3.49827e-10
45270432	chr7:45270432:C:T	1.08851e-09	-1.83376	-1.06363	1.88456e-05	-1.83939	-1.0542	3.34667e-05	-1.84202	-1.04711
45270641	chr7:45270641:T:G	4.06505e-08	0.284616	0.438201	0.000582183	0.0311588	0.505764	0.00102212	-0.0425475	0.572498
45270821	chr7:45270821:T:C	8.44707e-09	-2.00972e-10	-0.848375	0.000142322	-2.00972e-10	-0.871767	0.000249427	-2.00972e-10	-0.880521
45270893	chr7:45270893:G:A	9.90802e-10	-1.70452	-1.28691	1.78897e-05	-1.68169	-1.26395	3.21021e-05	-1.67784	-1.25292
45271073	chr7:45271073:T:C	7.17281e-09	-2.00972e-10	-1.0119	0.000124836	-2.00972e-10	-1.00286	0.000223929	-2.00972e-10	-0.988358
45271803	chr7:45271803:G:A	1.77695e-08	-2.00972e-10	-0.104711	0.000311012	-2.00972e-10	-0.0900314	0.000573009	-2.00972e-10	-0.048784
45272027	chr7:45272027:T:C	2.86279e-08	-2.00972e-10	0.372187	0.000482822	-2.00972e-10	0.349785	0.000849131	-2.00972e-10	0.344528
45272110	chr7:45272110:T:C	5.21537e-09	-0.423256	-0.907329	9.01766e-05	-0.437537	-0.890555	0.000153936	-0.50396	-0.859186
45272228	chr7:45272228:C:T	1.15938e-09	-1.59297	-1.24134	2.00216e-05	-1.57023	-1.26282	3.49722e-05	-1.58052	-1.26461
45272298	chr7:45272298:A:G	9.35885e-10	-1.76135	-1.28711	1.62004e-05	-1.7451	-1.29973	2.86411e-05	-1.74344	-1.30141
45273001	chr7:45273001:T:C	1.14133e-08	-0.107243	-0.440174	0.000193733	-0.129283	-0.434098	0.000336043	-0.199142	-0.383304
45273086	chr7:45273086:C:T	8.74195e-09	-1.08426	0.270197	0.000163071	-1.12516	0.389482	0.000302815	-1.18642	0.499851
45273124	chr7:45273124:A:G	5.47274e-09	-2.00972e-10	-1.28242	9.32522e-05	-2.00972e-10	-1.29455	0.000164099	-2.00972e-10	-1.29922
45273310	chr7:45273310:T:C	1.60807e-08	-0.204572	-3.49827e-10	0.000238289	-0.356377	-3.49827e-10	0.000385468	-0.445228	-3.49827e-10
45273452	chr7:45273452:G:T	4.63733e-09	-0.244184	-1.20387	7.25308e-05	-0.312555	-1.2333	0.000120969	-0.361589	-1.24257
45273490	chr7:45273490:C:G	8.41015e-09	-1.03466	0.181908	0.000156178	-1.07621	0.297338	0.000288564	-1.13958	0.404812
45273676	chr7:45273676:T:C	5.44781e-09	-2.00972e-10	-1.28698	9.28622e-05	-2.00972e-10	-1.29875	0.000163439	-2.00972e-10	-1.30324
45273785	chr7:45273785:T:C	2.55573e-08	-2.00972e-10	0.25873	0.000427109	-2.00972e-10	0.227178	0.000809929	-2.00972e-10	0.297261
45273868	chr7:45273868:A:G	1.42809e-08	-1.61098	1.28771	0.00025829	-1.62919	1.3534	0.000514348	-1.62117	1.46439
45273925	chr7:45273925:G:A	1.028e-08	-2.00972e-10	-0.651994	0.00017243	-2.00972e-10	-0.679873	0.000301805	-2.00972e-10	-0.689905
45274013	chr7:45274013:T:C	1.66074e-09	-1.12866	-1.34627	2.91357e-05	-1.10702	-1.35087	5.18103e-05	-1.10086	-1.35123
45274023	chr7:45274023:C:T	9.60159e-10	-1.76835	-1.2545	1.66126e-05	-1.76156	-1.25814	3.02066e-05	-1.73965	-1.25197
45274376	chr7:45274376:C:T	1.77603e-08	-2.00972e-10	-0.10523	0.000309063	-2.00972e-10	-0.0963162	0.000574038	-2.00972e-10	-0.046991
45274391	chr7:45274391:A:G	1.80965e-08	-0.0864763	-3.49827e-10	0.000266661	-0.243883	-3.49827e-10	0.00042992	-0.336087	-3.49827e-10
45274494	chr7:45274494:T:C	7.8306e-07	-2.00972e-10	3.68101	0.0165252	-2.00972e-10	3.88278	0.067422	-2.00972e-10	4.71904
```
