## Supplementary material for "Characterization of shared and ancestry-specific signals driving complex traits using multi-ancestry fine-mapping": susiex_nc3.cs80.summary

```
# chr7:44274573-45274573
CS_ID	CS_LENGTH	CS_PURITY	MAX_PIP_SNP	BP	REF_ALLELE	ALT_ALLELE	REF_FRQ	BETA	SE	-LOG10P	MAX_PIP	POST-HOC_PROB_POP1	POST-HOC_PROB_POP2
1	10	0.800327	chr7:44774573:G:A	44774573	A,A	G,G	1,1	inf,inf	inf,inf	9.51895,0.806079	0.239704	0.999953	0.36834
2	1074	0	chr7:45274494:T:C	45274494	NA,C	NA,T	NA,1	NA,-inf	NA,inf	NA,3.72977	0.0165252	0.574295	0.35885
3	1798	0	chr7:45274494:T:C	45274494	NA,C	NA,T	NA,1	NA,-inf	NA,inf	NA,3.72977	0.067422	0.392415	0.397614
```
