## Supplementary material for "Characterization of shared and ancestry-specific signals driving complex traits using multi-ancestry fine-mapping": orig_s1_snps

```
rs10252212
rs12674225
rs68186935
rs12699091
rs12699092
rs62459041
rs10256890
rs10275531
rs149248019
rs7783719
rs7785016
rs7803496
rs6460689
rs7784425
rs12699093
rs17423790
rs12699094
rs12699095
rs111512307
rs7790530
rs144140069
rs6977164
rs6977511
rs10265382
rs13228423
rs4562204
rs12699096
rs12699097
rs35148861
rs149406128
rs62459042
rs35577469
rs12699098
rs16869567
rs140018416
rs35079241
rs17144001
rs17137568
rs36000191
rs184541500
rs145724342
rs2097889
rs2079351
rs60088953
rs17137572
rs146294437
rs17144003
rs11495965
rs147765720
rs149015217
rs35974748
rs35587515
rs36124099
rs10248556
rs2867515
rs2867516
rs6975193
rs112489430
rs192999723
rs34641009
rs144287507
rs13244758
rs112629273
rs6460690
rs1968078
rs112904295
rs74860216
rs56854782
rs10950280
rs149156945
rs7788236
rs17144018
rs77248226
rs7777622
rs77380051
rs191374764
rs117383073
rs9638635
rs9638636
rs73183259
rs2867517
rs13223222
rs10226380
rs12673420
rs7804470
rs7790027
rs7794787
rs757746
rs987034
rs12699099
rs12699100
rs10950281
rs12540791
rs2190047
rs2190048
rs1859554
rs34058852
rs6965965
rs34038314
rs2190049
rs35027961
rs116893594
rs13240991
rs35412752
rs7804471
rs66463629
rs117542047
rs4719180
rs2023987
rs2023988
rs1008516
rs12671022
rs11768264
rs36129802
rs117398364
rs12699101
rs67740126
rs62459049
rs2903598
rs12699103
rs117633984
rs12699104
rs62459050
rs10950282
rs12699105
rs62459051
rs2867518
rs11765031
rs12534200
rs7806602
rs11765964
rs71551226
rs185374630
rs67719947
rs33946733
rs57704013
rs11770636
rs73183297
rs56317682
rs11763757
rs12672393
rs11763822
rs111774028
rs6968074
rs12537319
rs10447536
rs2867519
rs34163271
rs2867520
rs148243750
rs12536303
rs111444576
rs6460692
rs17424992
rs6950292
rs137964855
rs35490556
rs35303282
rs2903599
rs17340451
rs6961118
rs59411355
rs17144059
rs58040485
rs10242189
rs62459053
rs57182240
rs7349979
rs73185015
rs60408127
rs34861101
rs35971359
rs36068297
rs35972568
rs117080968
rs35182247
rs35591931
rs35210461
rs9638637
rs58146246
rs57324681
rs11771138
rs34799278
rs56890305
rs141484683
rs59305596
rs6948935
rs73185028
rs6969870
rs17340639
rs186008480
rs78370279
rs6460693
rs13229166
rs56341267
rs13230356
rs11773010
rs17144069
rs67293403
rs67473470
rs67943706
rs138562021
rs4719181
rs7785844
rs7789743
rs35296889
rs4719182
rs4719183
rs12699108
rs17144079
rs55832140
rs12699109
rs12699110
rs55729604
rs146904949
rs12699111
rs35316447
rs13230689
rs66494751
rs74301514
rs17137575
rs75713920
rs71551228
rs35341095
rs35708009
rs35066942
rs12530530
rs12668764
rs12669224
rs115454838
rs75686221
rs79138155
rs71551229
rs13239349
rs13224623
rs13227550
rs17137582
rs78776884
rs145667192
rs17144084
rs56251697
rs75257575
rs17144086
rs11769248
rs17144089
rs117126320
rs71551230
rs71551231
rs60530198
rs138276569
rs76700477
rs71551232
rs721235
rs11766067
rs10950284
rs117337301
rs17137587
rs7776793
rs7795294
rs7795444
rs7811694
rs78353775
rs7812085
rs12670326
rs4719184
rs4717617
rs4719185
rs6956808
rs4719186
rs34774403
rs12154985
rs17144092
rs10243317
rs2051883
rs6967264
rs2051884
rs34141892
rs6973743
rs2158656
rs2051885
rs6460694
rs726469
rs2867522
rs769022
rs55748356
rs6946044
rs59902136
rs71551234
rs146176589
rs13241833
rs139293837
rs540621763
rs34603271
rs73185058
rs61202888
rs6966229
rs61692774
rs73362196
rs2214747
rs6976024
rs6959613
rs56021743
rs56139620
rs6965098
rs2107880
rs79234529
rs61687549
rs61688132
rs57266099
rs1986017
rs10215454
rs13231789
rs12699112
rs6958157
rs13232386
rs13235673
rs71551235
rs6944606
rs13222793
rs76402103
rs71551236
rs11767496
rs71551237
rs71551238
rs67172404
rs13243279
rs17425888
rs17144104
rs13229182
rs117441671
rs12164040
rs6964517
rs73185069
rs16869589
rs10487618
rs733909
rs10950285
rs11772460
rs2867559
rs4717619
rs2867560
rs4717620
rs59392444
rs34963824
7:71381825_G_A
rs4719188
rs66607901
rs36088728
rs11766017
rs17144119
rs7795365
rs17144122
rs117714918
rs13229300
rs13225975
rs6460695
rs16869862
rs11766496
rs17341778
rs17426377
rs143586243
rs11766746
rs10950287
rs117544898
rs35885709
rs11761934
rs67522636
rs66473905
rs67676824
rs2107883
rs73185091
rs13245146
rs35956175
rs192225407
rs145925634
rs117054530
rs66945198
rs61166657
rs116977604
rs67149594
rs61148427
rs77987784
rs7787655
rs149142701
rs12673497
rs73185097
rs1075042
rs12537492
rs11771162
rs6961327
rs73185100
rs12537432
rs2051886
rs17144126
rs4719193
rs61072003
rs6970051
rs77738352
rs1859552
rs1859553
rs114756393
rs10487619
rs12699116
rs7797167
rs112439871
rs78137315
rs78089755
rs76339000
rs76889995
rs34732531
rs116519781
rs7801719
rs76553755
rs74483621
rs75022268
rs117153489
rs6460696
rs6974794
rs58312711
rs4719194
rs17426513
rs6460697
rs6460698
rs35437349
rs7780350
rs7780787
rs2903615
rs141846855
rs10271976
rs138481432
rs36046543
rs2903616
rs2867561
rs6947748
rs112824445
rs10227914
rs10273440
rs10258263
rs10273829
rs10276992
rs7808924
rs10277368
rs117256309
rs6944338
rs10226167
rs10266751
rs10236501
rs71551239
rs17426790
rs17348564
rs150559296
rs34650147
rs974134
rs36028741
rs10275223
rs10231417
rs151300756
rs1319249
rs35083558
rs17426915
rs10248898
rs6957532
rs10279318
rs6957813
rs6957817
rs10215280
rs76713971
rs10252758
rs12699118
rs62462775
rs111448877
rs13241778
rs10950288
rs36056205
rs17426950
rs13238739
rs12533995
rs10243500
rs80327083
rs10274120
rs10277104
rs57607308
rs1076303
rs75545363
rs116866875
rs138118046
rs34180116
rs77370627
rs17144138
rs79577971
rs7803466
rs10259553
rs10259883
rs1017048
rs184541048
rs6951255
rs117828148
rs118150161
rs6957010
rs7795661
rs13235785
rs60038723
rs16869597
rs6944962
rs6460699
rs6460700
rs6460701
rs7783325
rs13238682
rs6971765
rs10276706
rs2867562
rs2040989
rs11980820
rs10252505
rs79327120
rs36052708
rs6980199
rs10238357
rs74587518
rs3973896
rs10807740
rs79807463
rs10950289
rs144299756
rs78388390
rs4719197
rs4717622
rs79086849
rs57300068
rs6963963
rs6968406
rs10258507
rs4719198
rs4719199
rs111289564
rs112952179
rs77111328
rs4717623
rs59937976
rs111740288
rs76525311
rs79439522
rs17144147
rs146685846
rs112106257
rs149216763
rs141714215
rs73187037
rs77842066
rs7795273
rs12538435
rs62462777
rs35305736
rs12666489
rs113658258
rs10950290
rs74619190
rs12530737
rs78481597
rs114242461
rs17137600
rs17144164
rs111474653
rs17144172
rs74466617
rs143929176
rs191205165
rs28411707
rs17137604
rs17137608
rs192650824
rs113993793
rs917209
rs79222637
rs77891554
rs111978177
rs844702
rs73187044
rs147351867
rs80000330
rs844699
rs844698
rs149446021
rs73187047
rs76869357
rs117891853
rs844696
rs844695
rs844694
rs844693
rs35720869
rs844692
rs117658759
rs117916988
rs111972885
rs12154959
rs141579972
rs77392906
rs844691
rs111446316
rs149784651
rs844740
rs141366101
rs13231720
rs73187050
rs10277893
rs6980132
rs12532869
rs10251758
rs1099452
rs138901653
rs116858843
rs7781091
rs1099451
rs2867564
rs2867565
rs7790072
rs1034806
rs844736
rs143917073
rs844735
rs844734
rs73187055
rs844732
rs58248758
rs145888040
rs58863475
rs113279217
rs844731
rs844730
rs78620438
rs10252249
rs17427800
rs844712
rs139862176
rs844711
rs844710
rs844709
rs844708
rs12666891
rs844707
rs12671441
rs17349645
rs12674035
rs844705
rs113259027
rs844704
rs10280279
rs10265141
rs58064021
rs17144232
rs141825636
rs141031559
rs117333216
rs844797
rs112395310
rs10273495
rs844796
rs844795
rs844794
rs844793
rs73368146
rs844792
rs844791
rs844790
rs844789
rs113195866
rs844788
rs73368155
rs10231062
rs78844147
rs112139124
rs17428098
rs1003685
rs79560478
rs17428133
rs10280568
rs844785
rs76849145
rs148743551
rs28679767
rs4469348
rs79594379
rs6965309
rs1525130
rs1525129
rs10229928
rs75803574
rs59381375
rs59254802
rs1558028
rs73368174
rs140543278
rs117084621
rs2867566
rs117844108
rs113136599
rs844686
rs844685
rs138042262
rs145896446
rs844684
rs844680
rs844679
rs113778642
rs844678
rs844677
rs60790450
rs142712381
rs6955049
rs10265820
rs7797461
rs844676
rs2190303
rs844675
rs844674
rs11769556
rs844673
rs844672
rs34722735
rs117648861
rs9647948
rs844671
rs844670
rs844669
rs12537280
rs10280768
rs10266409
rs6964123
rs844729
rs59329653
rs34173611
rs4717625
rs17144279
rs4719204
rs17144283
rs844777
rs844776
rs139815708
rs844775
rs73188343
rs57830014
rs4997672
rs17144290
rs844772
rs12667792
rs844771
rs12673665
rs844769
rs10277807
rs10234063
rs711296
rs757895
rs7803192
rs12533623
rs844767
rs4291140
rs185163827
rs844766
rs11772518
rs6976099
rs7778656
rs76063856
rs844765
rs844764
rs844762
rs187064022
rs113388584
rs711297
rs844760
rs113180433
rs117296563
rs844759
rs917211
rs711298
rs10247062
rs73124339
rs4719206
rs844758
rs10251795
rs117967916
rs917210
rs844757
rs7795939
rs117188982
rs7797779
rs844756
rs12699120
rs34501524
rs11772969
rs149487794
rs62462783
rs4717626
rs844753
rs13236085
rs844752
rs844750
rs117476173
rs10950291
rs7798439
rs1852088
rs1852089
rs844749
rs2867567
rs844747
rs6460703
rs2016778
rs13234973
rs150847918
rs12673109
rs34862805
rs7805893
rs844744
rs844743
rs7796985
rs10216301
rs10215588
rs73124358
rs73124360
rs147009072
rs35182926
rs145873427
rs844741
rs13227792
rs13224539
rs12699121
rs17144331
rs546189918
rs2867568
rs34913023
rs73124365
rs11772542
rs35733369
rs141254853
rs34925287
rs4719207
rs844727
rs7797796
rs117629430
rs55895910
rs17429503
rs118157164
rs2867569
rs2177711
rs71551247
rs73124374
rs10252717
rs35830920
rs10950292
rs58547626
rs1474389
rs10950293
rs844724
rs74841610
rs10265103
rs141937372
rs10950294
rs7786666
rs78560180
rs6953054
rs844722
rs844720
rs6959686
rs10950295
rs844719
rs6963114
rs6946230
rs6965049
rs11982267
rs13239589
rs4719209
rs143263517
rs844716
rs28411695
rs6979774
rs10807741
rs35154676
rs61193914
rs60902167
rs10231333
rs33986788
rs13231944
rs7778610
rs117102566
rs844713
rs35897134
rs13228214
rs144197807
rs59086558
rs59738349
rs13231587
rs11767138
rs10254309
rs860014
rs73124389
rs10268010
rs860013
rs10255136
rs10240685
rs10243717
rs860012
rs10259034
rs56410383
rs10248170
rs10950297
rs34518405
rs35401350
rs860010
rs73124391
rs12666578
rs860008
rs860007
rs12535265
rs860006
rs144442477
rs117881967
rs10225060
rs10256017
rs7798356
rs150181780
rs73124394
rs35798924
rs111569108
rs62462815
rs73124396
rs35509687
rs865225
rs860004
rs117225530
rs7788950
rs860003
rs11761030
rs959405
rs12668623
rs12668647
rs77849983
rs860002
rs2107730
rs11760663
rs2158562
rs79788848
rs4717627
rs861491
rs76747840
rs6969926
rs6957052
rs6957074
rs117790567
rs73701676
rs10434994
rs2040870
rs2040869
rs2214663
rs2189846
rs11974003
rs73127982
rs62462819
rs62462820
rs62462821
rs11972568
rs10260183
rs10260420
rs6972469
rs35585314
rs1859485
rs1859484
rs2867603
rs10243592
rs79677595
rs2867604
rs2107729
rs4719215
rs10281262
rs10281483
rs147914307
rs10274714
rs4719216
rs6970190
rs11772246
rs11771504
rs10807743
rs79235810
rs10950298
rs117073357
rs11773040
rs10260767
rs6952558
rs112143600
rs6962484
rs138586776
rs561465198
rs550456934
rs147005985
rs62462826
rs7810076
rs140311585
rs112248321
rs149910930
rs71551249
rs79821372
rs113791338
rs113852095
rs113545668
rs139454718
rs7797453
rs7805399
rs4717628
rs117374501
rs34655504
rs75926901
rs117205698
rs10950300
rs62462829
rs17144357
rs7808318
rs13235059
rs73130009
rs56371709
rs62462831
rs11763937
rs2867605
rs11767811
rs62462832
rs13227850
rs78409356
rs75372029
rs17352127
rs7787176
rs34310597
rs55910106
rs149432201
rs149050217
rs17352148
rs62462848
rs78933594
rs7789624
rs10267684
rs62462849
rs2079318
rs10250302
rs10250790
rs138699429
rs10251441
rs62462850
rs75419194
rs7783238
rs10950301
rs62462851
rs34346791
rs7798609
rs118004957
rs7799436
rs149501296
rs62462852
rs7808523
rs4719218
rs78948681
rs62462853
rs6949014
rs4457209
rs6974563
rs76051540
rs57328457
rs10807744
rs10224431
rs6965847
rs75343284
rs6953252
rs34829642
rs6460704
rs4717631
rs7795523
rs6963158
rs10236976
rs17605262
rs4529346
rs10258574
rs12699123
rs111919960
rs7783557
rs12531663
rs12699124
rs10274382
rs4577845
rs112955850
rs76692059
rs11976625
rs73141552
rs75938420
rs118167704
rs10950302
rs16869610
rs10239345
rs34588557
rs35188259
rs7780692
rs71551251
rs10243727
rs10247132
rs17144369
rs73704307
rs1996399
rs6954622
rs6957682
rs13232644
rs10251823
rs7791307
rs73141560
rs12538529
rs17673882
rs34801868
rs118068909
rs12699125
rs73141567
rs13230379
rs28447164
rs17673922
rs17144373
rs10267833
rs56189838
rs12699126
rs113229017
rs73141572
rs11763034
rs11766552
rs117473690
rs4719219
rs11981190
rs138305182
rs2428278
rs73141575
rs73141579
rs116918846
rs6978130
rs6979502
rs1232514
rs13227753
rs875499
rs11765179
rs2677282
rs2677284
rs55897432
rs12155060
rs28371836
rs4717633
rs73141596
rs116936592
rs75141388
rs548613
rs544015
rs11770441
rs117589261
rs77370782
rs74916419
rs577091
rs3846985
rs17502576
rs73143203
rs17144397
rs148066884
rs3846986
rs78008449
rs529127
rs9638639
rs558098
rs2903634
rs9638642
rs9638643
rs4719220
rs144821236
rs28591449
rs505671
rs146421498
rs117563924
rs10227014
7:71682465_A_T
7:71682465_A_G
rs10227704
rs10231072
rs184962129
rs12112510
rs2023724
rs117960814
rs2023725
rs148328945
rs17502912
rs74758987
7:71685522_T_C
rs2677281
rs73143219
rs4317470
rs13236257
rs68145195
rs138401521
rs17144404
rs11972942
rs139065143
rs10278350
rs10237823
rs34711194
rs71551255
rs527908
rs13247007
rs1914391
7:71690709_A_G
7:71690709_A_T
rs185856620
rs501430
rs13223324
rs79928558
rs11976062
rs512843
rs7808347
rs191170724
rs73143237
rs10236173
rs2677279
rs11767480
rs11767481
rs4082964
rs13244117
rs13247156
rs28504178
rs73704335
rs497195
rs11766229
rs34818820
rs140046343
rs76596445
rs77036640
rs11768892
rs6970314
rs1914381
rs1034616
rs1034617
rs116973294
rs13235525
rs57980488
rs17581383
rs75526250
rs10273469
rs1914380
rs117185122
rs35021318
rs12667297
rs144835976
rs13244813
rs492481
rs531390
rs17503400
rs4717636
rs7790803
rs73704336
rs35058779
rs35564992
rs11770522
rs11983557
rs78608022
rs7795342
rs7799227
rs35793217
rs17581606
rs17581634
rs10216201
rs534603
rs34345544
rs6953518
rs13246484
rs495016
rs496808
rs479035
rs520564
rs17503630
rs6963413
rs6460707
rs16869625
rs6460708
rs144372484
rs13236492
rs13237418
rs2677277
rs77659610
rs146460058
rs61288133
rs472393
rs117943551
rs10234985
rs13244320
rs491413
rs147055691
rs2677276
rs10238714
rs6974939
rs6962069
rs6962083
rs17503801
rs62464863
rs139064594
rs6963187
rs532169
rs112575984
rs74721693
rs36024687
rs117007641
rs536759
rs13239080
rs13225090
rs10243740
rs60369863
rs538657
rs562477
rs57146191
rs10238909
rs544861
rs13225465
rs13225466
rs73129509
rs57151899
rs10239699
rs483953
rs34089087
rs12154643
rs489490
rs77059784
rs113603862
rs151034420
rs13236874
rs28785225
rs78193153
rs10215010
rs7778928
rs7779206
rs117958829
rs73129519
rs10950304
rs10215553
rs10215139
rs35198953
rs35787114
rs141365514
rs115201622
rs12699130
rs118105652
rs17582005
rs116990753
rs35363996
rs7799175
rs7801170
rs2521203
rs7800217
rs2677275
rs67041541
rs1232515
rs55681707
rs117634964
rs149182657
rs12537428
rs12539838
rs566639
rs10486883
rs4512281
rs13226587
rs548405
rs73129534
rs551606
rs28401746
rs7792669
rs28432195
rs28548784
rs34108648
rs7782517
rs17582236
rs1548422
rs1548423
rs12671472
rs505511
rs506345
rs1034618
rs1034619
rs477387
rs1015488
rs149515627
rs1914390
rs117884779
rs485865
rs7782831
rs7783256
rs1914389
rs1914388
rs66801943
rs10268103
rs1232521
rs117475915
rs186446669
rs12673485
rs6971726
rs6948148
rs1914386
rs117176856
rs187715724
rs35417702
rs1468163
rs75099598
rs1914385
rs35526560
rs1914384
rs75057903
rs79972219
rs9638644
rs756912
rs11981552
rs9638646
rs573092
rs73129558
rs74998753
rs111909844
rs11763557
rs143250150
rs501383
rs35069269
rs549763
rs113039383
rs34547894
rs76415606
rs2677274
rs116991735
rs2203709
rs2203710
rs1978102
rs149737953
rs4719222
rs146367696
rs12699131
rs142291878
rs10950305
rs62464865
rs2867673
rs10234843
rs73129568
rs11762805
rs75351140
rs6947575
rs12154550
rs74507924
rs10243625
rs6460710
rs34478621
rs35649137
rs10277004
rs145908966
rs7782391
rs10244856
rs6460711
rs10244985
rs62459264
rs142777377
rs570047182
rs117051263
rs28719656
rs11762675
rs11762676
rs12532494
rs10253092
rs140984298
rs56150095
rs11767194
rs78849324
rs143664992
rs76385771
rs116998634
rs4719223
rs6973317
rs10228688
rs10277561
rs4517001
rs17673971
rs67502107
rs6979866
rs10267124
rs140005772
rs61522141
rs62459268
rs10248061
rs77410618
rs150120906
rs59378249
rs10256008
rs10256020
rs12670234
rs4639398
rs117962265
rs2944839
rs75413325
rs1914398
rs1914399
rs6460713
rs6970677
rs71551258
rs2944835
rs2944834
rs10253915
rs10282511
rs77693558
rs2968527
rs12539817
rs7782735
rs2944833
rs145484031
rs76455914
rs144849173
rs77200325
rs60238920
rs10248548
rs13242763
rs73129589
rs28531896
rs4645475
rs2968528
rs10464195
7:71778428_G_C
rs28582687
rs11766995
rs7780241
rs11971387
rs148294035
rs28733015
rs2944831
rs12537060
rs28605994
rs138909322
rs28441039
rs11971116
rs78871600
rs185551754
rs78928669
rs12699133
rs6968408
rs117439342
rs12539327
rs6954735
rs10237700
rs13223098
rs28713535
rs2944829
rs117030466
rs114967720
rs2968533
rs2968532
rs59032605
rs2968531
rs115674217
rs11982081
rs10232132
rs13240963
rs10246004
rs76087980
rs79361910
rs147854373
rs115241931
rs112501050
rs2944826
rs2944825
rs2944824
rs7799416
rs2944822
rs11768943
rs2944821
rs60413052
rs35537723
rs10229537
rs62459273
rs117175143
rs13438441
rs7812018
rs10256498
rs2944820
rs2944819
rs143158444
rs117153751
rs35414455
rs186004054
rs13307517
rs114464919
rs73362932
rs150140381
rs7786833
rs117893617
rs117181781
rs11773659
rs117271550
rs2944817
rs10216196
rs55841409
rs12539988
rs10267518
rs36104871
rs10274751
rs2944816
rs140353401
rs138137031
rs17674025
rs144293512
rs2968511
rs2944815
rs28625158
rs58891553
rs2968512
rs76091302
rs2944814
rs77967714
rs10216236
rs2968513
rs11764286
rs10241386
rs11764381
rs146347915
rs147888643
rs75045045
rs10255729
rs10227369
rs12666455
rs6460715
rs145253149
rs73131467
rs2944808
rs6976172
rs76115058
rs35841135
rs28444894
rs150524906
rs76141223
rs118133793
rs9638652
rs2944806
rs2944805
rs11973203
rs77167622
rs2138759
rs7788745
rs10270566
rs13240571
rs149752864
rs1914400
rs118081724
rs76283163
rs6977668
rs79500344
rs6953315
rs7787755
rs6953656
rs2968503
rs116858452
rs11769084
rs146602071
rs12670580
rs111729056
rs77512960
rs78469674
rs2944803
rs113610961
rs12113511
rs62463227
rs117195990
rs2968500
rs2944799
rs2944798
rs6460717
rs2944796
rs6460718
rs145839848
rs60100251
rs2968498
rs11771673
rs148324822
rs2944794
rs150927866
rs1914378
rs2138757
rs2138756
rs2867607
rs2090464
rs2090463
rs118153578
rs1949395
rs117442394
rs9638655
rs144000669
rs117289550
rs2968538
rs1914397
rs12699135
rs1914395
rs77542775
rs4413668
rs2944792
rs2138760
rs2944790
rs191107546
rs2944788
rs2944787
rs2944786
rs7801287
rs6973603
rs4370418
rs1878490
rs1914394
rs111590578
rs6979645
rs2001334
rs1574549
rs7781223
rs7781345
rs13308366
rs2867668
rs144607517
rs34106803
rs149192610
rs2968523
rs2944830
rs62463228
rs117972644
rs79912928
rs143796909
rs956422
rs7778289
rs73364941
rs79906821
rs79527984
rs73364947
rs1914393
rs7807766
rs2944809
rs6980137
rs6460721
rs10950307
rs138070605
rs117973975
rs2944791
rs7799851
rs7786046
rs2944840
rs201699824
rs145088955
rs7786757
rs75068058
rs7787380
rs4392769
rs4415209
rs147538766
rs7778594
rs74802010
rs7779494
rs78433987
rs7784524
rs117288305
rs10268535
rs10227076
rs6946889
rs6971756
rs6947681
rs74799275
rs112571722
rs75364308
rs10232238
rs117449388
rs117774919
rs7778103
rs10225544
rs10265973
rs61553902
rs4128154
rs12699137
rs6946380
rs117478010
rs78708725
rs150779803
rs145695517
rs62463250
rs10251904
rs55841026
rs6460722
rs4348366
rs6460723
rs4615448
rs77510796
rs4991311
rs9769512
rs10252214
rs6977896
rs6979389
rs13237780
rs13247917
rs73133136
rs73133137
rs11983612
rs34457966
rs12699138
rs12699139
rs12699140
rs73133138
rs35409631
rs73133139
rs75756233
rs144263069
rs79133419
rs73133140
rs12540434
rs68078798
rs36110617
rs4717645
rs2909980
rs1808379
rs117628291
rs62463253
rs139619299
rs6961002
rs888885
rs11763831
rs7808480
rs2909981
rs2909982
rs75998851
rs993931
rs993932
rs2042207
rs2042208
rs2968504
rs56054280
rs2968505
rs2968506
rs2968507
rs2909983
rs57328273
rs73366903
rs2968508
rs117792957
rs2909984
rs117355568
rs2909985
rs3095929
rs4029797
rs62463254
rs3111674
rs60156479
rs59815948
rs62463255
rs2968509
rs143680308
rs6460724
rs6946008
rs12531085
rs68012311
rs35218645
rs141457432
rs73366911
rs59005817
rs59154237
rs145470583
rs6959525
rs6460725
rs7809631
rs75322971
rs3095930
rs10434960
rs10434961
rs879952
rs13230359
rs7793843
rs66520065
rs61383394
rs2968520
rs111252440
rs2969138
rs10254456
rs117325641
rs11760997
rs2968526
rs7784792
rs12531833
rs2909989
rs11765238
rs2909988
rs28446260
rs117799662
rs6976751
rs34984362
rs4029441
rs73366939
rs4383876
rs76918518
rs73366942
rs112630021
rs2968525
rs6968348
rs112694232
rs6973020
rs2969139
rs112755528
rs2909987
rs34032691
rs28846485
rs11767635
rs2968530
rs145680786
rs7799726
rs11767720
rs10246443
rs10231864
rs6460727
rs1592903
rs28529376
rs12699144
rs35802853
rs75523635
rs74552811
rs10266429
rs10277043
rs7810695
rs7797735
rs2969135
rs10274795
rs7780745
rs2909986
rs117694744
rs7803837
rs7807692
rs116867965
rs7804006
rs1833656
rs10950308
rs117366925
rs6958055
rs62463259
rs6958220
rs7790927
rs140785525
rs113687119
rs117765665
rs73366973
rs7784014
rs10229487
rs10229707
rs62465860
rs35347831
rs10233681
rs6946683
rs10267934
rs35452883
rs6948089
rs60426562
rs10240027
rs117757443
rs7800567
rs6460732
rs6460733
rs142063554
rs191402437
rs6951037
rs6951206
rs4029796
rs7785879
rs13244003
rs6975437
rs6958246
rs191784101
rs10950310
rs1035404
rs73133174
rs11760490
rs11763985
rs58565392
rs73133175
rs12537108
rs117236419
rs10265108
rs117603660
rs10240570
rs7796018
rs111241924
rs113361156
rs73133177
rs138017447
rs6970120
rs73133178
rs11767603
rs57948929
rs13226722
rs6951042
rs150222117
rs117431788
rs55978832
rs6972266
rs6976920
rs6460734
rs62465864
rs57231594
rs7801098
rs111384472
rs78901204
rs73133182
rs9638662
rs144847673
rs73368913
rs4448153
rs9638302
rs6460735
rs10950311
rs12154230
rs73133187
rs6460021
rs6460022
rs6460023
rs10269058
rs11770776
rs7779186
rs141723523
rs748513
rs71553227
rs2969137
rs73133189
rs111391774
rs113361152
rs1807215
rs77393312
rs73133192
rs60142260
rs73133194
rs117486744
rs10268001
rs10238986
rs73133195
rs79775380
rs116895323
rs2969136
rs12667443
rs12667427
rs10949814
rs75452514
rs112314670
rs66742037
rs2909966
rs2969140
rs73133199
rs2909967
7:71982441_C_A
rs2909968
rs2909969
rs2969142
rs56105228
rs62465902
rs62465903
rs73702960
rs3095928
rs7781588
rs149185470
rs34336963
rs10261155
rs3111786
rs3111787
rs116625564
rs114175764
rs188700887
rs2909972
rs2909973
rs13242638
rs7806092
rs10242205
rs10242464
rs2969133
rs6951922
rs6957305
rs4355661
rs75300687
rs72608532
rs13239115
rs6968066
rs10259314
rs4361659
rs10226163
rs10229194
rs6949592
rs11761626
rs149901801
rs112326727
rs11764439
rs186861940
rs10250179
rs61251424
rs112141327
rs11761538
rs34903145
rs12539453
rs77862404
rs113929479
rs188534350
rs76730760
rs6975225
rs62465913
rs111811527
rs28693687
rs73135108
rs73135109
rs141791408
rs147931281
rs7786066
rs112465413
rs10261628
rs10277546
rs149522531
rs34828705
rs6958931
rs148942787
rs10266188
rs192016900
rs4351314
rs114837047
rs71553236
rs71553237
rs201741186
rs190996373
rs4717048
rs4236192
rs4717656
rs4717657
rs6956859
rs190154844
rs111845450
rs6956936
rs72608539
rs58995876
rs150213145
rs185028163
rs68086925
rs66624667
rs139577899
rs58608277
rs57107674
rs35867424
rs56871255
rs62465918
rs141579069
rs7777994
rs59174502
rs148992618
rs13240222
rs13225871
rs6970153
rs35114143
rs36115109
rs184440975
rs141509781
rs61567992
rs4513861
rs149641611
rs117069681
rs4318932
rs6976727
rs35869044
rs144673660
rs147269761
rs4717049
rs112262728
rs9942627
rs7781040
rs7791465
rs56239380
rs2960976
rs114837965
rs181176547
rs151056082
rs35511713
rs35696168
rs34618154
rs55962801
rs59367931
rs146802949
rs78280992
rs78058471
rs78440252
rs56072129
rs4371888
rs9638304
rs186454695
rs72608543
rs57053004
rs68044527
rs117547381
rs4473912
rs150670823
rs77964684
rs6974871
rs4458744
rs4406290
rs142132949
rs145935790
rs71553242
rs3015869
rs114901371
rs139809398
rs112922755
rs59021835
rs34068285
rs4717663
rs3015877
rs76770133
rs3015878
rs61488742
rs144451063
rs2960921
rs6950450
rs6975116
rs3015904
rs180859362
rs111783870
rs3015915
rs3015924
rs34782203
rs3015933
rs3110827
rs2960977
rs139606539
rs187185211
rs2960929
rs113079905
rs28454618
rs2960920
rs117880944
rs1954708
rs55949505
rs3015875
rs2960924
rs2960926
rs2960927
rs3015876
rs3132429
rs3132430
rs2687032
rs145171512
rs2960930
rs142217556
rs11981144
rs181569685
rs2298399
rs112954338
rs2960935
rs3015879
rs2960936
rs2960937
rs60834619
rs111849324
rs143626075
rs113776112
rs2186388
rs142347485
rs11979801
rs3015886
rs3015888
rs112132536
rs17674142
rs3132431
rs2960988
rs117793945
rs3110839
rs3015890
rs2960987
rs111626387
rs2960986
rs2960985
rs145689670
rs145514318
rs11761171
rs3132432
rs138410883
rs3015892
rs3015894
rs145932315
rs2844177
rs2960907
rs3015897
rs140594309
rs113582795
rs2960908
rs3015898
rs1954712
rs55891215
rs4084084
rs111401424
rs369707118
rs111921709
rs73372869
rs71553261
rs6966399
rs71553262
rs13238203
rs147778456
rs1892751
rs111276297
rs34190185
rs28691018
rs3132433
rs182643930
rs113538216
rs192714658
rs4380805
rs7787679
rs7812095
rs3015905
rs3015906
rs113541316
rs3015907
rs190378689
rs147482668
rs149302413
rs7785980
rs117469322
rs7786339
rs3015914
rs2961005
rs190017848
rs112267548
rs117161474
rs117829997
rs117295011
rs117944170
rs3015917
rs2960944
rs3015919
rs2844209
rs117214925
rs113321205
rs2960946
rs2960947
rs140476550
rs142460484
rs2154646
rs137876663
rs112844053
rs4128101
rs3110842
rs3015931
rs7800425
rs73135151
rs139453187
rs149997852
rs13233576
rs2960960
rs3015934
rs3015935
rs3015936
rs3015937
rs3015938
rs112820336
rs2960964
rs146500568
rs2960965
rs2960966
rs1128732
rs2960967
rs3015939
rs2960968
rs2960969
rs2960971
rs3015941
rs3015843
rs73135161
rs2022928
rs35963187
rs3015844
rs11766595
rs3132426
rs3015845
rs182279169
rs146095374
rs138896426
rs75229506
rs113212691
rs2154642
rs141988509
rs3132428
rs58405614
rs3015846
rs2844072
rs3015847
rs146229403
rs11979182
rs183892261
rs2961007
rs2961008
rs56412438
rs7804668
rs7787919
rs3015848
rs138592823
rs56289895
rs2961003
rs3015856
rs3015857
rs181240185
rs3015858
rs117110249
rs2960999
rs2960998
rs3015859
rs2960997
rs2960996
rs111758389
rs3015861
rs181223317
rs56176828
rs3015862
rs3015863
rs66954605
rs3015866
rs2960995
rs67213520
rs78684371
rs13236513
rs55661568
rs187620411
rs7806584
rs7806991
rs6460029
rs34474525
rs12698436
rs55931045
rs13224311
rs56909980
rs6948163
rs117538455
rs55967024
rs4081066
rs12698438
rs4329160
rs71553276
rs6979344
rs6963289
rs71553277
rs71553278
rs144057550
rs13247178
rs6460030
rs7455518
rs11971595
rs6947034
rs2272090
rs35815109
rs36076939
rs17764236
rs565424897
rs4483038
rs4307221
rs4574706
rs4236197
rs189280696
rs35835479
rs13239566
rs57161853
rs6973144
rs4537194
rs4392770
rs4103728
rs4103729
rs4717678
rs13237874
rs6951638
rs62466871
rs13237657
rs13237660
rs72608588
rs13224992
rs79312554
rs35358702
rs35645622
rs35147570
rs57712156
rs59624051
rs58117262
rs12535216
rs36103188
rs73145205
rs34429504
rs35494771
rs62466873
rs11982415
rs73145212
rs11972148
rs11979001
rs4717064
rs4717065
rs12698439
rs78951910
rs12698440
rs6960833
rs6965491
rs6966085
rs6965692
rs35375062
rs35289897
rs1954707
rs141281379
rs13312338
rs140038142
rs13312386
rs55665690
rs35986358
rs34559087
rs13307837
rs66731238
rs71553281
rs61487711
rs12698441
rs11983592
rs11984335
rs56003672
rs147607897
rs35950586
rs34704464
rs13307061
rs13307072
rs77687822
rs34523541
rs112566823
rs67188607
rs12698442
rs34881399
rs12698443
rs58024711
rs4434516
rs4327740
rs13236021
rs13236022
rs13223287
rs35668664
rs17764272
rs59973580
rs2844112
rs148207748
rs73145241
rs35575602
rs34818495
rs68103052
rs181985468
rs28788872
rs7785440
rs62466875
rs56004000
rs56412572
rs35998743
rs2105511
rs2096549
rs35736902
rs34220807
rs3807365
rs142469327
rs6968480
rs35904075
rs17144841
rs115947209
rs183684618
rs6960783
rs66506634
rs60028765
rs7798868
rs56390603
rs11979214
rs139392920
rs117873478
rs7784955
rs7785103
rs7804140
rs2058056
rs11976020
rs147257663
rs11982710
rs35080219
rs6954075
rs1894769
rs117912653
rs182120796
rs71554643
rs11971151
rs149081615
rs4717684
rs4717685
rs7783791
rs7787485
rs7788990
rs7792924
rs13233462
rs13233878
rs13221423
rs13224251
rs35820264
rs34299419
rs140886185
rs7803303
rs7803570
rs34315915
rs111393325
rs57412352
rs35517441
rs7796889
rs7797082
rs57253097
rs9791554
rs9792101
rs7780415
rs56236555
rs7800121
rs35772337
rs34751664
rs35499251
rs6460033
rs71554645
rs112029235
rs67101482
rs67767367
rs73129481
rs61470193
rs149328839
rs6978683
rs74583267
rs56193091
rs7796523
rs73129485
rs6460034
rs6971812
rs6952471
rs6957619
rs71554646
rs56775695
rs6945435
rs6945451
rs9692137
```
