## Supplementary material for "Characterization of shared and ancestry-specific signals driving complex traits using multi-ancestry fine-mapping": s1.afreq

```
#CHROM	ID	REF	ALT	ALT_FREQS	OBS_CT
7	rs10252212	C	G	0.0884692	1006
7	rs12674225	G	A	0.0666004	1006
7	rs68186935	T	A	0.194831	1006
7	rs12699091	A	G	0.282306	1006
7	rs12699092	A	G	0.282306	1006
7	rs62459041	G	A	0.112326	1006
7	rs10256890	C	G	0.282306	1006
7	rs10275531	T	G	0.282306	1006
7	rs149248019	G	A	0.0149105	1006
7	rs7783719	G	T	0.00894632	1006
7	rs7785016	C	T	0.282306	1006
7	rs7803496	A	G	0.282306	1006
7	rs6460689	T	C	0.282306	1006
7	rs7784425	G	A	0.194831	1006
7	rs12699093	C	T	0.282306	1006
7	rs17423790	C	T	0.194831	1006
7	rs12699094	G	C	0.282306	1006
7	rs12699095	T	C	0.0874751	1006
7	rs111512307	C	T	0.0367793	1006
7	rs7790530	C	T	0.284294	1006
7	rs144140069	A	G	0.0149105	1006
7	rs6977164	A	G	0.284294	1006
7	rs6977511	A	G	0.282306	1006
7	rs10265382	C	A	0.0874751	1006
7	rs13228423	T	C	0.2833	1006
7	rs4562204	T	A	0.284294	1006
7	rs12699096	C	T	0.83002	1006
7	rs12699097	C	A	0.05666	1006
7	rs35148861	G	A	0.0874751	1006
7	rs149406128	G	A	0.0159046	1006
7	rs62459042	G	A	0.0377734	1006
7	rs35577469	G	A	0.0536779	1006
7	rs12699098	T	C	0.316103	1006
7	rs16869567	G	A	0.0337972	1006
7	rs140018416	G	C	0.0159046	1006
7	rs35079241	T	C	0.0874751	1006
7	rs17144001	G	A	0.0904573	1006
7	rs17137568	A	G	0.0874751	1006
7	rs36000191	G	A	0.0874751	1006
7	rs184541500	G	A	0.0258449	1006
7	rs145724342	C	T	0.0447316	1006
7	rs2097889	G	C	0.0884692	1006
7	rs2079351	T	A	0.0874751	1006
7	rs60088953	A	G	0.0874751	1006
7	rs17137572	A	G	0.317097	1006
7	rs146294437	A	G	0.0119284	1006
7	rs17144003	G	A	0.0874751	1006
7	rs11495965	C	T	0.0874751	1006
7	rs147765720	C	T	0.0228628	1006
7	rs149015217	C	T	0.0318091	1006
7	rs35974748	A	G	0.0874751	1006
7	rs35587515	C	T	0.0874751	1006
7	rs36124099	C	A	0.0874751	1006
7	rs10248556	A	G	0.0874751	1006
7	rs2867515	T	C	0.0874751	1006
7	rs2867516	A	G	0.0874751	1006
7	rs6975193	A	G	0.2833	1006
7	rs112489430	C	T	0.193837	1006
7	rs192999723	A	T	0.00795229	1006
7	rs34641009	T	C	0.0874751	1006
7	rs144287507	G	C	0.0457256	1006
7	rs13244758	C	T	0.0536779	1006
7	rs112629273	A	G	0.21173	1006
7	rs6460690	C	T	0.360835	1006
7	rs1968078	C	T	0.502982	1006
7	rs112904295	A	G	0.0188867	1006
7	rs74860216	G	A	0.0308151	1006
7	rs56854782	G	A	0.418489	1006
7	rs10950280	A	G	0.441352	1006
7	rs149156945	A	C	0.0298211	1006
7	rs7788236	T	C	0.65507	1006
7	rs17144018	C	T	0.0745527	1006
7	rs7777622	T	C	0.420477	1006
7	rs77380051	G	A	0.0129225	1006
7	rs191374764	C	T	0.00894632	1006
7	rs117383073	C	T	0.0238569	1006
7	rs9638635	T	C	0.439364	1006
7	rs9638636	T	A	0.439364	1006
7	rs73183259	C	T	0.0208748	1006
7	rs2867517	T	C	0.440358	1006
7	rs13223222	C	T	0.651093	1006
7	rs10226380	G	A	0.441352	1006
7	rs12673420	A	G	0.441352	1006
7	rs7804470	A	G	0.440358	1006
7	rs7790027	G	A	0.15507	1006
7	rs7794787	C	T	0.286282	1006
7	rs757746	G	A	0.281312	1006
7	rs987034	C	T	0.363817	1006
7	rs12699099	G	A	0.282306	1006
7	rs12699100	T	C	0.282306	1006
7	rs10950281	T	C	0.364811	1006
7	rs12540791	T	C	0.0745527	1006
7	rs2190047	C	T	0.363817	1006
7	rs2190048	T	C	0.363817	1006
7	rs1859554	G	A	0.0745527	1006
7	rs34058852	T	C	0.0745527	1006
7	rs6965965	C	G	0.459245	1006
7	rs34038314	G	A	0.0745527	1006
7	rs2190049	T	C	0.206759	1006
7	rs35027961	A	C	0.459245	1006
7	rs116893594	G	C	0.0139165	1006
7	rs13240991	G	C	0.128231	1006
7	rs35412752	T	A	0.0745527	1006
7	rs7804471	C	A	0.436382	1006
7	rs66463629	G	A	0.0745527	1006
7	rs117542047	A	C	0.0586481	1006
7	rs2023987	T	C	0.460239	1006
7	rs2023988	C	T	0.455268	1006
7	rs1008516	C	T	0.206759	1006
7	rs12671022	G	A	0.0745527	1006
7	rs11768264	G	A	0.083499	1006
7	rs36129802	G	A	0.0397614	1006
7	rs117398364	T	A	0.0109344	1006
7	rs12699101	C	T	0.055666	1006
7	rs67740126	T	C	0.0745527	1006
7	rs62459049	A	G	0.382704	1006
7	rs2903598	C	T	0.0198807	1006
7	rs12699103	C	T	0.0755467	1006
7	rs117633984	C	T	0.0904573	1006
7	rs12699104	G	C	0.0765408	1006
7	rs62459050	A	G	0.38171	1006
7	rs10950282	T	C	0.375746	1006
7	rs12699105	G	A	0.206759	1006
7	rs62459051	T	G	0.37674	1006
7	rs2867518	A	C	0.424453	1006
7	rs11765031	C	T	0.375746	1006
7	rs12534200	C	T	0.192843	1006
7	rs7806602	C	T	0.0735586	1006
7	rs11765964	C	T	0.217694	1006
7	rs71551226	T	C	0.054672	1006
7	rs185374630	A	G	0.00695825	1006
7	rs67719947	T	C	0.0735586	1006
7	rs33946733	C	T	0.291252	1006
7	rs57704013	C	G	0.217694	1006
7	rs11770636	A	G	0.291252	1006
7	rs73183297	G	A	0.0168986	1006
7	rs56317682	T	C	0.217694	1006
7	rs11763757	C	T	0.291252	1006
7	rs12672393	G	A	0.0735586	1006
7	rs11763822	C	A	0.217694	1006
7	rs111774028	G	A	0.225646	1006
7	rs6968074	C	A	0.217694	1006
7	rs12537319	T	C	0.0735586	1006
7	rs10447536	T	A	0.217694	1006
7	rs2867519	C	A	0.291252	1006
7	rs34163271	G	A	0.0735586	1006
7	rs2867520	T	C	0.837972	1006
7	rs148243750	C	T	0.0318091	1006
7	rs12536303	C	T	0.0735586	1006
7	rs111444576	G	A	0.225646	1006
7	rs6460692	T	C	0.979125	1006
7	rs17424992	T	C	0.217694	1006
7	rs6950292	G	C	0.993042	1006
7	rs137964855	C	T	0.055666	1006
7	rs35490556	A	G	0.0735586	1006
7	rs35303282	T	C	0.0228628	1006
7	rs2903599	G	C	0.0735586	1006
7	rs17340451	A	G	0.2167	1006
7	rs6961118	G	A	0.2167	1006
7	rs59411355	A	T	0.2167	1006
7	rs17144059	A	T	0.2167	1006
7	rs58040485	C	T	0.2167	1006
7	rs10242189	G	T	0.522863	1006
7	rs62459053	C	T	0.026839	1006
7	rs57182240	T	C	0.2167	1006
7	rs7349979	A	G	0.2167	1006
7	rs73185015	A	T	0.2167	1006
7	rs60408127	A	G	0.215706	1006
7	rs34861101	G	A	0.2167	1006
7	rs35971359	A	G	0.2167	1006
7	rs36068297	A	C	0.2167	1006
7	rs35972568	A	G	0.2167	1006
7	rs117080968	T	C	0.0497018	1006
7	rs35182247	A	G	0.2167	1006
7	rs35591931	A	G	0.2167	1006
7	rs35210461	C	G	0.2167	1006
7	rs9638637	C	T	0.522863	1006
7	rs58146246	T	C	0.2167	1006
7	rs57324681	C	G	0.2167	1006
7	rs11771138	A	G	0.2167	1006
7	rs34799278	G	A	0.2167	1006
7	rs56890305	T	G	0.2167	1006
7	rs141484683	C	T	0.0218688	1006
7	rs59305596	A	G	0.0735586	1006
7	rs6948935	G	C	0.2167	1006
7	rs73185028	C	T	0.2167	1006
7	rs6969870	A	G	0.2167	1006
7	rs17340639	G	A	0.2167	1006
7	rs186008480	A	G	0.0218688	1006
7	rs78370279	A	G	0.0168986	1006
7	rs6460693	A	G	0.290258	1006
7	rs13229166	G	A	0.0735586	1006
7	rs56341267	C	T	0.2167	1006
7	rs13230356	C	T	0.2167	1006
7	rs11773010	A	C	0.2167	1006
7	rs17144069	C	T	0.0735586	1006
7	rs67293403	G	A	0.215706	1006
7	rs67473470	G	A	0.215706	1006
7	rs67943706	A	G	0.215706	1006
7	rs138562021	G	C	0.0109344	1006
7	rs4719181	C	T	0.0735586	1006
7	rs7785844	A	C	0.525845	1006
7	rs7789743	T	C	0.982107	1006
7	rs35296889	G	C	0.0735586	1006
7	rs4719182	C	T	0.0735586	1006
7	rs4719183	T	C	0.0735586	1006
7	rs12699108	A	G	0.0735586	1006
7	rs17144079	G	C	0.0735586	1006
7	rs55832140	T	C	0.248509	1006
7	rs12699109	T	C	0.0745527	1006
7	rs12699110	A	G	0.0735586	1006
7	rs55729604	T	C	0.130219	1006
7	rs146904949	T	C	0.0109344	1006
7	rs12699111	A	C	0.0735586	1006
7	rs35316447	C	A	0.0735586	1006
7	rs13230689	T	G	0.0735586	1006
7	rs66494751	A	G	0.249503	1006
7	rs74301514	A	G	0.0735586	1006
7	rs17137575	C	T	0.0735586	1006
7	rs75713920	A	G	0.0626243	1006
7	rs71551228	T	A	0.0735586	1006
7	rs35341095	T	C	0.0735586	1006
7	rs35708009	A	G	0.0735586	1006
7	rs35066942	T	C	0.0735586	1006
7	rs12530530	C	A	0.0735586	1006
7	rs12668764	A	T	0.0745527	1006
7	rs12669224	T	C	0.0735586	1006
7	rs115454838	T	C	0.0735586	1006
7	rs75686221	G	A	0.0735586	1006
7	rs79138155	T	C	0.0735586	1006
7	rs71551229	T	C	0.0735586	1006
7	rs13239349	A	G	0.0735586	1006
7	rs13224623	G	A	0.0735586	1006
7	rs13227550	G	T	0.0735586	1006
7	rs17137582	T	C	0.0735586	1006
7	rs78776884	C	T	0.0735586	1006
7	rs145667192	G	A	0.00695825	1006
7	rs17144084	C	T	0.287276	1006
7	rs56251697	G	A	0.0745527	1006
7	rs75257575	C	G	0.0735586	1006
7	rs11769248	T	C	0.213718	1006
7	rs17144089	T	A	0.0735586	1006
7	rs117126320	C	T	0.0109344	1006
7	rs71551230	C	T	0.0735586	1006
7	rs71551231	C	A	0.0735586	1006
7	rs60530198	C	T	0.255467	1006
7	rs138276569	T	A	0.0218688	1006
7	rs76700477	T	C	0.0735586	1006
7	rs71551232	T	C	0.0735586	1006
7	rs721235	A	G	0.0745527	1006
7	rs11766067	C	G	0.213718	1006
7	rs10950284	A	G	0.286282	1006
7	rs117337301	A	G	0.05666	1006
7	rs17137587	A	T	0.0735586	1006
7	rs7776793	C	T	0.212724	1006
7	rs7795294	A	G	0.286282	1006
7	rs7795444	A	G	0.286282	1006
7	rs7811694	G	A	0.286282	1006
7	rs78353775	G	A	0.0735586	1006
7	rs7812085	T	C	0.286282	1006
7	rs12670326	T	C	0.0735586	1006
7	rs4719184	G	T	0.0725646	1006
7	rs4717617	A	C	0.0725646	1006
7	rs4719185	G	A	0.0725646	1006
7	rs6956808	G	A	0.180915	1006
7	rs34774403	T	C	0.287276	1006
7	rs12154985	T	C	0.287276	1006
7	rs17144092	T	C	0.0735586	1006
7	rs10243317	C	G	0.23161	1006
7	rs2051883	G	A	0.212724	1006
7	rs6967264	G	A	0.212724	1006
7	rs2051884	G	A	0.180915	1006
7	rs34141892	G	T	0.0725646	1006
7	rs6973743	C	T	0.23161	1006
7	rs2158656	C	G	0.181909	1006
7	rs2051885	C	T	0.286282	1006
7	rs6460694	T	C	0.287276	1006
7	rs726469	T	C	0.213718	1006
7	rs2867522	G	A	0.286282	1006
7	rs769022	G	A	0.212724	1006
7	rs55748356	A	G	0.0725646	1006
7	rs6946044	C	A	0.171968	1006
7	rs59902136	A	G	0.0606362	1006
7	rs71551234	G	A	0.0606362	1006
7	rs146176589	C	A	0.0606362	1006
7	rs13241833	A	G	0.0606362	1006
7	rs139293837	G	T	0.0198807	1006
7	rs540621763	T	C	0.00695825	1006
7	rs34603271	G	A	0.0606362	1006
7	rs73185058	A	C	0.082505	1006
7	rs61202888	A	G	0.0606362	1006
7	rs6966229	G	A	0.248509	1006
7	rs61692774	A	G	0.0606362	1006
7	rs73362196	T	C	0.0606362	1006
7	rs2214747	G	A	0.248509	1006
7	rs6976024	A	G	0.248509	1006
7	rs6959613	G	T	0.248509	1006
7	rs56021743	A	G	0.0606362	1006
7	rs56139620	A	G	0.0606362	1006
7	rs6965098	G	A	0.187873	1006
7	rs2107880	T	G	0.249503	1006
7	rs79234529	C	T	0.0228628	1006
7	rs61687549	T	C	0.0606362	1006
7	rs61688132	G	A	0.0606362	1006
7	rs57266099	T	C	0.0606362	1006
7	rs1986017	A	G	0.279324	1006
7	rs10215454	C	T	0.239563	1006
7	rs13231789	T	C	0.0606362	1006
7	rs12699112	C	A	0.0606362	1006
7	rs6958157	T	G	0.279324	1006
7	rs13232386	A	C	0.0606362	1006
7	rs13235673	T	A	0.0606362	1006
7	rs71551235	A	G	0.0606362	1006
7	rs6944606	C	T	0.219682	1006
7	rs13222793	C	A	0.0606362	1006
7	rs76402103	G	A	0.0606362	1006
7	rs71551236	A	C	0.0606362	1006
7	rs11767496	C	A	0.280318	1006
7	rs71551237	A	C	0.0606362	1006
7	rs71551238	C	T	0.0606362	1006
7	rs67172404	G	A	0.217694	1006
7	rs13243279	T	C	0.0606362	1006
7	rs17425888	C	G	0.218688	1006
7	rs17144104	T	C	0.0606362	1006
7	rs117441671	C	T	0.0228628	1006
7	rs12164040	A	G	0.279324	1006
7	rs6964517	G	T	0.279324	1006
7	rs73185069	C	T	0.0168986	1006
7	rs16869589	C	G	0.218688	1006
7	rs10487618	G	C	0.857853	1006
7	rs733909	C	T	0.218688	1006
7	rs10950285	A	C	0.279324	1006
7	rs11772460	T	C	0.220676	1006
7	rs2867559	G	A	0.187873	1006
7	rs4717619	C	G	0.248509	1006
7	rs2867560	A	G	0.248509	1006
7	rs59392444	A	G	0.188867	1006
7	rs34963824	T	C	0.0606362	1006
7	rs4719188	T	C	0.0606362	1006
7	rs66607901	G	A	0.189861	1006
7	rs36088728	T	C	0.0606362	1006
7	rs11766017	G	A	0.0238569	1006
7	rs17144119	G	A	0.0815109	1006
7	rs7795365	A	G	0.984095	1006
7	rs17144122	T	C	0.0606362	1006
7	rs117714918	C	T	0.0228628	1006
7	rs13229300	C	T	0.248509	1006
7	rs13225975	A	G	0.0616302	1006
7	rs6460695	C	T	0.522863	1006
7	rs16869862	G	A	0.235586	1006
7	rs11766496	G	C	0.124254	1006
7	rs17341778	C	T	0.44334	1006
7	rs17426377	C	T	0.445328	1006
7	rs143586243	G	A	0.0129225	1006
7	rs11766746	G	A	0.233598	1006
7	rs10950287	T	C	0.234592	1006
7	rs117544898	G	A	0.0168986	1006
7	rs35885709	T	C	0.248509	1006
7	rs11761934	C	A	0.0397614	1006
7	rs67522636	A	G	0.23161	1006
7	rs66473905	C	T	0.234592	1006
7	rs67676824	T	C	0.234592	1006
7	rs2107883	G	T	0.484095	1006
7	rs73185091	T	A	0.234592	1006
7	rs13245146	A	G	0.484095	1006
7	rs35956175	A	G	0.234592	1006
7	rs192225407	G	A	0.0129225	1006
7	rs145925634	T	C	0.0397614	1006
7	rs117054530	G	A	0.0109344	1006
7	rs66945198	A	T	0.235586	1006
7	rs61166657	C	T	0.631213	1006
7	rs116977604	A	G	0.0168986	1006
7	rs61148427	G	C	0.0397614	1006
7	rs77987784	C	T	0.0397614	1006
7	rs7787655	T	C	0.249503	1006
7	rs149142701	A	G	0.0198807	1006
7	rs12673497	G	A	0.148111	1006
7	rs73185097	C	T	0.17992	1006
7	rs1075042	G	A	0.60835	1006
7	rs12537492	A	G	0.210736	1006
7	rs11771162	T	A	0.249503	1006
7	rs6961327	A	C	0.210736	1006
7	rs73185100	T	C	0.0626243	1006
7	rs12537432	G	A	0.218688	1006
7	rs2051886	A	C	0.609344	1006
7	rs17144126	A	G	0.0397614	1006
7	rs4719193	C	T	0.208748	1006
7	rs61072003	G	A	0.209742	1006
7	rs6970051	G	A	0.185885	1006
7	rs77738352	A	G	0.0397614	1006
7	rs1859552	T	C	0.21173	1006
7	rs1859553	G	A	0.21173	1006
7	rs114756393	C	A	0.0238569	1006
7	rs10487619	A	G	0.00994036	1006
7	rs12699116	C	T	0.212724	1006
7	rs7797167	A	G	0.11829	1006
7	rs112439871	T	C	0.0417495	1006
7	rs78137315	A	C	0.0417495	1006
7	rs78089755	G	A	0.0417495	1006
7	rs76339000	A	G	0.0417495	1006
7	rs76889995	A	G	0.0417495	1006
7	rs34732531	A	G	0.228628	1006
7	rs116519781	G	C	0.0417495	1006
7	rs7801719	T	C	0.685885	1006
7	rs76553755	C	T	0.0417495	1006
7	rs74483621	T	C	0.0417495	1006
7	rs75022268	C	T	0.0417495	1006
7	rs117153489	T	C	0.0616302	1006
7	rs6460696	C	G	0.499006	1006
7	rs6974794	A	T	0.210736	1006
7	rs58312711	C	T	0.185885	1006
7	rs4719194	T	C	0.0616302	1006
7	rs17426513	A	G	0.227634	1006
7	rs6460697	A	G	0.43837	1006
7	rs6460698	A	G	0.5	1006
7	rs35437349	T	G	0.207753	1006
7	rs7780350	T	C	0.210736	1006
7	rs7780787	A	G	0.801193	1006
7	rs2903615	T	C	0.684891	1006
7	rs141846855	C	T	0.0616302	1006
7	rs10271976	C	T	0.789264	1006
7	rs138481432	T	C	0.00894632	1006
7	rs36046543	T	C	0.395626	1006
7	rs2903616	A	G	0.683897	1006
7	rs2867561	A	T	0.272366	1006
7	rs6947748	C	A	0.22664	1006
7	rs112824445	C	A	0.0298211	1006
7	rs10227914	G	A	0.184891	1006
7	rs10273440	A	G	0.727634	1006
7	rs10258263	C	T	0.316103	1006
7	rs10273829	A	G	0.727634	1006
7	rs10276992	T	C	0.727634	1006
7	rs7808924	T	C	0.753479	1006
7	rs10277368	A	C	0.753479	1006
7	rs117256309	G	A	0.0427435	1006
7	rs6944338	T	C	0.752485	1006
7	rs10226167	T	C	0.815109	1006
7	rs10266751	C	A	0.318091	1006
7	rs10236501	G	T	0.318091	1006
7	rs71551239	G	C	0.22664	1006
7	rs17426790	A	G	0.22664	1006
7	rs17348564	T	C	0.22664	1006
7	rs150559296	G	A	0.0188867	1006
7	rs34650147	C	A	0.246521	1006
7	rs974134	C	T	0.753479	1006
7	rs36028741	A	C	0.227634	1006
7	rs10275223	C	T	0.437376	1006
7	rs10231417	A	G	0.753479	1006
7	rs151300756	A	T	0.0616302	1006
7	rs1319249	C	T	0.753479	1006
7	rs35083558	T	C	0.22664	1006
7	rs17426915	A	G	0.22664	1006
7	rs10248898	G	A	0.210736	1006
7	rs6957532	A	G	0.22664	1006
7	rs10279318	C	A	0.526839	1006
7	rs6957813	A	G	0.22664	1006
7	rs6957817	A	G	0.947316	1006
7	rs10215280	A	C	0.753479	1006
7	rs76713971	G	T	0.0407555	1006
7	rs10252758	G	A	0.500994	1006
7	rs12699118	C	G	0.753479	1006
7	rs62462775	C	T	0.183897	1006
7	rs111448877	C	G	0.0228628	1006
7	rs13241778	T	C	0.22664	1006
7	rs10950288	G	A	0.682903	1006
7	rs36056205	C	A	0.026839	1006
7	rs17426950	G	C	0.22664	1006
7	rs13238739	G	A	0.208748	1006
7	rs12533995	G	A	0.271372	1006
7	rs10243500	G	A	0.682903	1006
7	rs80327083	G	A	0.0248509	1006
7	rs10274120	C	T	0.651093	1006
7	rs10277104	C	T	0.651093	1006
7	rs57607308	C	T	0.150099	1006
7	rs1076303	C	T	0.43837	1006
7	rs75545363	G	A	0.00894632	1006
7	rs116866875	A	T	0.0208748	1006
7	rs138118046	T	C	0.0168986	1006
7	rs34180116	G	A	0.22664	1006
7	rs77370627	C	T	0.0109344	1006
7	rs17144138	G	T	0.21173	1006
7	rs79577971	C	T	0.0198807	1006
7	rs7803466	A	G	0.563618	1006
7	rs10259553	G	C	0.244533	1006
7	rs10259883	G	A	0.319085	1006
7	rs1017048	T	A	0.286282	1006
7	rs184541048	A	T	0.0437376	1006
7	rs6951255	G	C	0.563618	1006
7	rs117828148	T	A	0.0407555	1006
7	rs118150161	T	C	0.0109344	1006
7	rs6957010	G	A	0.244533	1006
7	rs7795661	C	T	0.978131	1006
7	rs13235785	C	T	0.224652	1006
7	rs60038723	G	T	0.0149105	1006
7	rs16869597	G	A	0.21173	1006
7	rs6944962	A	T	0.681909	1006
7	rs6460699	T	C	0.318091	1006
7	rs6460700	G	T	0.318091	1006
7	rs6460701	A	G	0.78827	1006
7	rs7783325	A	T	0.318091	1006
7	rs13238682	G	A	0.225646	1006
7	rs6971765	G	C	0.563618	1006
7	rs10276706	G	A	0.543738	1006
7	rs2867562	C	A	0.680915	1006
7	rs2040989	G	A	0.21173	1006
7	rs11980820	A	G	0.323062	1006
7	rs10252505	C	T	0.323062	1006
7	rs79327120	C	T	0.0188867	1006
7	rs36052708	C	T	0.224652	1006
7	rs6980199	A	T	0.455268	1006
7	rs10238357	C	T	0.243539	1006
7	rs74587518	G	A	0.054672	1006
7	rs3973896	C	G	0.189861	1006
7	rs10807740	A	G	0.201789	1006
7	rs79807463	C	G	0.00994036	1006
7	rs10950289	A	G	0.178926	1006
7	rs144299756	G	A	0.0586481	1006
7	rs78388390	G	A	0.00994036	1006
7	rs4719197	G	A	0.0685885	1006
7	rs4717622	T	C	0.289264	1006
7	rs79086849	C	T	0.00994036	1006
7	rs57300068	A	C	0.0685885	1006
7	rs6963963	A	G	0.0894632	1006
7	rs6968406	T	G	0.0884692	1006
7	rs10258507	C	G	0.0884692	1006
7	rs4719198	C	T	0.0984095	1006
7	rs4719199	G	A	0.0884692	1006
7	rs111289564	C	G	0.00994036	1006
7	rs112952179	T	C	0.00994036	1006
7	rs77111328	C	T	0.00994036	1006
7	rs4717623	C	T	0.2833	1006
7	rs59937976	G	A	0.0884692	1006
7	rs111740288	G	A	0.00994036	1006
7	rs76525311	T	C	0.0238569	1006
7	rs79439522	C	T	0.00994036	1006
7	rs17144147	G	A	0.00994036	1006
7	rs146685846	G	C	0.0129225	1006
7	rs112106257	T	C	0.00994036	1006
7	rs149216763	G	A	0.0129225	1006
7	rs141714215	A	T	0.00994036	1006
7	rs73187037	G	A	0.0427435	1006
7	rs77842066	A	C	0.0695825	1006
7	rs7795273	A	G	0.264414	1006
7	rs12538435	A	G	0.284294	1006
7	rs62462777	T	C	0.00994036	1006
7	rs35305736	C	T	0.0884692	1006
7	rs12666489	G	A	0.0198807	1006
7	rs113658258	C	A	0.00695825	1006
7	rs10950290	A	T	0.281312	1006
7	rs74619190	G	C	0.00994036	1006
7	rs12530737	T	C	0.275348	1006
7	rs78481597	C	G	0.00994036	1006
7	rs114242461	A	G	0.00994036	1006
7	rs17137600	C	T	0.00994036	1006
7	rs17144164	A	G	0.0984095	1006
7	rs111474653	C	T	0.00994036	1006
7	rs17144172	A	G	0.00994036	1006
7	rs74466617	A	T	0.0884692	1006
7	rs143929176	C	T	0.0198807	1006
7	rs191205165	T	G	0.00994036	1006
7	rs28411707	A	G	0.0884692	1006
7	rs17137604	G	A	0.0884692	1006
7	rs17137608	G	A	0.0884692	1006
7	rs192650824	G	A	0.0168986	1006
7	rs113993793	A	G	0.0984095	1006
7	rs917209	G	A	0.0984095	1006
7	rs79222637	A	G	0.0685885	1006
7	rs77891554	G	C	0.0715706	1006
7	rs111978177	G	T	0.0228628	1006
7	rs844702	G	C	0.0715706	1006
7	rs73187044	G	C	0.0864811	1006
7	rs147351867	C	T	0.0248509	1006
7	rs80000330	C	T	0.0109344	1006
7	rs844699	C	G	0.0715706	1006
7	rs844698	A	G	0.0715706	1006
7	rs149446021	C	T	0.0159046	1006
7	rs73187047	G	A	0.05666	1006
7	rs76869357	T	G	0.0159046	1006
7	rs117891853	G	A	0.0337972	1006
7	rs844696	G	A	0.0715706	1006
7	rs844695	T	C	0.0715706	1006
7	rs844694	G	A	0.0715706	1006
7	rs844693	A	T	0.0715706	1006
7	rs35720869	G	A	0.0715706	1006
7	rs844692	G	A	0.0715706	1006
7	rs117658759	T	C	0.0218688	1006
7	rs117916988	G	T	0.0218688	1006
7	rs111972885	A	G	0.0715706	1006
7	rs12154959	T	C	0.107356	1006
7	rs141579972	C	T	0.0139165	1006
7	rs77392906	G	A	0.0715706	1006
7	rs844691	C	A	0.0715706	1006
7	rs111446316	A	G	0.0715706	1006
7	rs149784651	G	A	0.0238569	1006
7	rs844740	T	C	0.0715706	1006
7	rs141366101	A	C	0.0248509	1006
7	rs13231720	T	A	0.289264	1006
7	rs73187050	G	T	0.17495	1006
7	rs10277893	A	G	0.0715706	1006
7	rs6980132	A	C	0.0715706	1006
7	rs12532869	G	T	0.17495	1006
7	rs10251758	T	C	0.0715706	1006
7	rs1099452	A	G	0.0715706	1006
7	rs138901653	A	G	0.0188867	1006
7	rs116858843	C	T	0.0387674	1006
7	rs7781091	A	G	0.0715706	1006
7	rs1099451	C	A	0.0715706	1006
7	rs2867564	G	A	0.0725646	1006
7	rs2867565	G	C	0.0715706	1006
7	rs7790072	T	C	0.0715706	1006
7	rs1034806	G	A	0.0715706	1006
7	rs844736	A	G	0.0715706	1006
7	rs143917073	C	G	0.028827	1006
7	rs844735	C	T	0.0715706	1006
7	rs844734	G	A	0.0715706	1006
7	rs73187055	A	C	0.0387674	1006
7	rs844732	T	C	0.143141	1006
7	rs58248758	T	C	0.0258449	1006
7	rs145888040	A	G	0.0198807	1006
7	rs58863475	C	G	0.05666	1006
7	rs113279217	G	A	0.173956	1006
7	rs844731	T	C	0.672962	1006
7	rs844730	C	G	0.661034	1006
7	rs78620438	A	T	0.0198807	1006
7	rs10252249	C	G	0.055666	1006
7	rs17427800	T	C	0.17495	1006
7	rs844712	T	G	0.055666	1006
7	rs139862176	G	A	0.0884692	1006
7	rs844711	A	T	0.128231	1006
7	rs844710	C	A	0.128231	1006
7	rs844709	A	G	0.128231	1006
7	rs844708	G	A	0.128231	1006
7	rs12666891	G	T	0.055666	1006
7	rs844707	A	C	0.128231	1006
7	rs12671441	C	T	0.055666	1006
7	rs17349645	G	A	0.0725646	1006
7	rs12674035	T	A	0.055666	1006
7	rs844705	C	T	0.128231	1006
7	rs113259027	G	A	0.0725646	1006
7	rs844704	G	A	0.128231	1006
7	rs10280279	A	G	0.055666	1006
7	rs10265141	C	T	0.055666	1006
7	rs58064021	G	A	0.055666	1006
7	rs17144232	T	C	0.055666	1006
7	rs141825636	C	A	0.055666	1006
7	rs141031559	G	A	0.0725646	1006
7	rs117333216	C	A	0.0536779	1006
7	rs844797	G	A	0.055666	1006
7	rs112395310	C	A	0.0695825	1006
7	rs10273495	C	T	0.055666	1006
7	rs844796	G	A	0.128231	1006
7	rs844795	T	C	0.128231	1006
7	rs844794	T	C	0.128231	1006
7	rs844793	T	C	0.127237	1006
7	rs73368146	C	T	0.0725646	1006
7	rs844792	C	T	0.128231	1006
7	rs844791	C	T	0.128231	1006
7	rs844790	A	G	0.128231	1006
7	rs844789	G	C	0.128231	1006
7	rs113195866	C	T	0.0725646	1006
7	rs844788	T	C	0.17495	1006
7	rs73368155	C	A	0.0725646	1006
7	rs10231062	C	T	0.055666	1006
7	rs78844147	G	C	0.0149105	1006
7	rs112139124	T	C	0.0109344	1006
7	rs17428098	G	A	0.0725646	1006
7	rs1003685	G	C	0.055666	1006
7	rs79560478	T	C	0.0397614	1006
7	rs17428133	C	T	0.0725646	1006
7	rs10280568	C	A	0.05666	1006
7	rs844785	C	G	0.129225	1006
7	rs76849145	C	T	0.028827	1006
7	rs148743551	G	A	0.0725646	1006
7	rs28679767	T	A	0.05666	1006
7	rs4469348	G	A	0.0725646	1006
7	rs79594379	T	C	0.0198807	1006
7	rs6965309	A	C	0.05666	1006
7	rs1525130	G	C	0.0725646	1006
7	rs1525129	C	A	0.0725646	1006
7	rs10229928	C	T	0.129225	1006
7	rs75803574	G	T	0.0725646	1006
7	rs59381375	C	T	0.129225	1006
7	rs59254802	A	G	0.129225	1006
7	rs1558028	T	A	0.307157	1006
7	rs73368174	G	T	0.129225	1006
7	rs140543278	A	C	0.0198807	1006
7	rs117084621	C	T	0.0725646	1006
7	rs2867566	G	A	0.308151	1006
7	rs117844108	G	A	0.0198807	1006
7	rs113136599	C	T	0.0109344	1006
7	rs844686	G	A	0.129225	1006
7	rs844685	G	C	0.129225	1006
7	rs138042262	G	A	0.00994036	1006
7	rs145896446	C	T	0.0218688	1006
7	rs844684	A	C	0.10835	1006
7	rs844680	G	A	0.132207	1006
7	rs844679	C	T	0.130219	1006
7	rs113778642	G	A	0.171968	1006
7	rs844678	G	A	0.130219	1006
7	rs844677	T	C	0.05666	1006
7	rs60790450	G	A	0.0735586	1006
7	rs142712381	G	T	0.0198807	1006
7	rs6955049	C	T	0.05666	1006
7	rs10265820	G	A	0.083499	1006
7	rs7797461	C	T	0.0129225	1006
7	rs844676	C	T	0.610338	1006
7	rs2190303	G	C	0.132207	1006
7	rs844675	C	T	0.306163	1006
7	rs844674	G	T	0.609344	1006
7	rs11769556	T	G	0.170974	1006
7	rs844673	A	G	0.610338	1006
7	rs844672	C	T	0.609344	1006
7	rs34722735	C	T	0.305169	1006
7	rs117648861	C	G	0.0139165	1006
7	rs9647948	C	T	0.293241	1006
7	rs844671	G	T	0.609344	1006
7	rs844670	T	C	0.610338	1006
7	rs844669	C	A	0.610338	1006
7	rs12537280	C	G	0.0914513	1006
7	rs10280768	T	G	0.304175	1006
7	rs10266409	C	T	0.130219	1006
7	rs6964123	G	A	0.132207	1006
7	rs844729	G	A	0.307157	1006
7	rs59329653	G	C	0.055666	1006
7	rs34173611	A	C	0.294235	1006
7	rs4717625	A	G	0.171968	1006
7	rs17144279	G	A	0.0785288	1006
7	rs4719204	G	A	0.382704	1006
7	rs17144283	G	A	0.0795229	1006
7	rs844777	T	C	0.612326	1006
7	rs844776	T	G	0.612326	1006
7	rs139815708	G	A	0.0248509	1006
7	rs844775	G	T	0.612326	1006
7	rs73188343	T	C	0.222664	1006
7	rs57830014	G	T	0.0497018	1006
7	rs4997672	G	A	0.222664	1006
7	rs17144290	C	T	0.0467197	1006
7	rs844772	A	G	0.225646	1006
7	rs12667792	T	A	0.389662	1006
7	rs844771	A	G	0.615308	1006
7	rs12673665	C	T	0.389662	1006
7	rs844769	A	G	0.393638	1006
7	rs10277807	C	T	0.0815109	1006
7	rs10234063	A	C	0.0924453	1006
7	rs711296	T	C	0.701789	1006
7	rs757895	T	C	0.315109	1006
7	rs7803192	T	C	0.383698	1006
7	rs12533623	G	A	0.382704	1006
7	rs844767	A	G	0.314115	1006
7	rs4291140	T	C	0.0397614	1006
7	rs185163827	A	G	0.0397614	1006
7	rs844766	C	T	0.695825	1006
7	rs11772518	C	T	0.382704	1006
7	rs6976099	G	A	0.382704	1006
7	rs7778656	C	T	0.148111	1006
7	rs76063856	G	A	0.0168986	1006
7	rs844765	G	A	0.696819	1006
7	rs844764	T	C	0.695825	1006
7	rs844762	C	T	0.314115	1006
7	rs187064022	T	C	0.00695825	1006
7	rs113388584	T	C	0.0218688	1006
7	rs711297	G	A	0.314115	1006
7	rs844760	T	C	0.696819	1006
7	rs113180433	T	C	0.0417495	1006
7	rs117296563	A	C	0.0238569	1006
7	rs844759	A	G	0.697813	1006
7	rs917211	G	C	0.313121	1006
7	rs711298	T	C	0.697813	1006
7	rs10247062	C	T	0.312127	1006
7	rs73124339	T	A	0.0934394	1006
7	rs4719206	T	C	0.312127	1006
7	rs844758	A	T	0.462227	1006
7	rs10251795	T	C	0.313121	1006
7	rs117967916	T	C	0.0188867	1006
7	rs917210	A	T	0.461233	1006
7	rs844757	G	C	0.463221	1006
7	rs7795939	G	C	0.460239	1006
7	rs117188982	C	G	0.0168986	1006
7	rs7797779	C	T	0.460239	1006
7	rs844756	T	C	0.699801	1006
7	rs12699120	C	G	0.459245	1006
7	rs34501524	C	A	0.310139	1006
7	rs11772969	G	A	0.235586	1006
7	rs149487794	G	A	0.0258449	1006
7	rs62462783	C	T	0.303181	1006
7	rs4717626	T	G	0.462227	1006
7	rs844753	T	G	0.462227	1006
7	rs13236085	C	T	0.132207	1006
7	rs844752	C	T	0.417495	1006
7	rs844750	C	T	0.692843	1006
7	rs117476173	G	C	0.0208748	1006
7	rs10950291	T	C	0.224652	1006
7	rs7798439	A	G	0.389662	1006
7	rs1852088	C	T	0.166998	1006
7	rs1852089	T	C	0.166998	1006
7	rs844749	T	C	0.223658	1006
7	rs2867567	G	A	0.166998	1006
7	rs844747	G	A	0.699801	1006
7	rs6460703	G	A	0.308151	1006
7	rs2016778	G	C	0.222664	1006
7	rs13234973	G	C	0.308151	1006
7	rs150847918	T	C	0.0198807	1006
7	rs12673109	C	T	0.167992	1006
7	rs34862805	C	T	0.167992	1006
7	rs7805893	C	T	0.308151	1006
7	rs844744	T	C	0.699801	1006
7	rs844743	T	C	0.699801	1006
7	rs7796985	T	A	0.167992	1006
7	rs10216301	C	T	0.308151	1006
7	rs10215588	G	A	0.477137	1006
7	rs73124358	G	A	0.220676	1006
7	rs73124360	C	T	0.22167	1006
7	rs147009072	G	A	0.00397614	1006
7	rs35182926	G	C	0.0526839	1006
7	rs145873427	T	G	0.00497018	1006
7	rs844741	C	T	0.700795	1006
7	rs13227792	C	T	0.22167	1006
7	rs13224539	A	T	0.167992	1006
7	rs12699121	A	G	0.700795	1006
7	rs17144331	C	T	0.0526839	1006
7	rs546189918	C	T	0.0139165	1006
7	rs2867568	A	T	0.699801	1006
7	rs34913023	G	C	0.167992	1006
7	rs73124365	G	A	0.222664	1006
7	rs11772542	C	T	0.222664	1006
7	rs35733369	G	A	0.309145	1006
7	rs141254853	C	T	0.0198807	1006
7	rs34925287	T	C	0.309145	1006
7	rs4719207	C	T	0.22167	1006
7	rs844727	A	T	0.699801	1006
7	rs7797796	A	G	0.222664	1006
7	rs117629430	A	C	0.0139165	1006
7	rs55895910	A	T	0.22167	1006
7	rs17429503	A	C	0.0198807	1006
7	rs118157164	A	T	0.0258449	1006
7	rs2867569	T	C	0.222664	1006
7	rs2177711	A	G	0.390656	1006
7	rs71551247	C	T	0.167992	1006
7	rs73124374	C	T	0.222664	1006
7	rs10252717	T	C	0.167992	1006
7	rs35830920	G	A	0.167992	1006
7	rs10950292	T	C	0.222664	1006
7	rs58547626	T	G	0.168986	1006
7	rs1474389	G	A	0.390656	1006
7	rs10950293	T	A	0.222664	1006
7	rs844724	G	A	0.699801	1006
7	rs74841610	G	A	0.0944334	1006
7	rs10265103	A	T	0.308151	1006
7	rs141937372	A	G	0.0159046	1006
7	rs10950294	C	T	0.222664	1006
7	rs7786666	C	T	0.307157	1006
7	rs78560180	T	C	0.0238569	1006
7	rs6953054	G	A	0.308151	1006
7	rs844722	C	G	0.699801	1006
7	rs6959686	C	T	0.167992	1006
7	rs10950295	G	C	0.222664	1006
7	rs844719	C	T	0.308151	1006
7	rs6963114	G	A	0.167992	1006
7	rs6946230	A	G	0.167992	1006
7	rs6965049	C	T	0.307157	1006
7	rs11982267	G	T	0.22167	1006
7	rs13239589	G	A	0.167992	1006
7	rs4719209	G	A	0.22167	1006
7	rs143263517	C	T	0.0178926	1006
7	rs844716	T	C	0.964215	1006
7	rs28411695	C	A	0.167992	1006
7	rs6979774	G	A	0.308151	1006
7	rs10807741	C	T	0.22167	1006
7	rs35154676	A	G	0.308151	1006
7	rs61193914	A	G	0.167992	1006
7	rs60902167	C	A	0.167992	1006
7	rs10231333	G	C	0.167992	1006
7	rs33986788	G	A	0.167992	1006
7	rs13231944	G	T	0.167992	1006
7	rs7778610	T	G	0.310139	1006
7	rs117102566	T	C	0.0576541	1006
7	rs844713	C	T	0.699801	1006
7	rs35897134	G	C	0.167992	1006
7	rs13228214	C	T	0.688867	1006
7	rs144197807	G	C	0.0298211	1006
7	rs59086558	G	A	0.167992	1006
7	rs59738349	T	C	0.167992	1006
7	rs13231587	C	A	0.167992	1006
7	rs11767138	T	C	0.220676	1006
7	rs10254309	T	C	0.167992	1006
7	rs860014	G	A	0.689861	1006
7	rs73124389	G	A	0.22167	1006
7	rs10268010	G	T	0.168986	1006
7	rs860013	T	C	0.689861	1006
7	rs10255136	A	G	0.167992	1006
7	rs10240685	C	T	0.167992	1006
7	rs10243717	C	T	0.167992	1006
7	rs860012	T	C	0.689861	1006
7	rs10259034	A	G	0.167992	1006
7	rs56410383	C	G	0.22167	1006
7	rs10248170	C	T	0.168986	1006
7	rs10950297	G	C	0.16998	1006
7	rs34518405	G	A	0.168986	1006
7	rs35401350	T	C	0.205765	1006
7	rs860010	G	T	0.689861	1006
7	rs73124391	C	T	0.205765	1006
7	rs12666578	T	A	0.168986	1006
7	rs860008	A	T	0.375746	1006
7	rs860007	A	G	0.689861	1006
7	rs12535265	C	T	0.205765	1006
7	rs860006	A	G	0.689861	1006
7	rs144442477	C	T	0.00994036	1006
7	rs117881967	A	G	0.0208748	1006
7	rs10225060	G	C	0.168986	1006
7	rs10256017	C	T	0.168986	1006
7	rs7798356	A	G	0.313121	1006
7	rs150181780	G	A	0.0198807	1006
7	rs73124394	G	A	0.207753	1006
7	rs35798924	G	C	0.172962	1006
7	rs111569108	C	T	0.00994036	1006
7	rs62462815	G	A	0.313121	1006
7	rs73124396	T	C	0.210736	1006
7	rs35509687	T	C	0.168986	1006
7	rs865225	G	A	0.692843	1006
7	rs860004	A	G	0.683897	1006
7	rs117225530	C	T	0.0357853	1006
7	rs7788950	G	A	0.189861	1006
7	rs860003	T	C	0.680915	1006
7	rs11761030	T	C	0.00894632	1006
7	rs959405	A	G	0.192843	1006
7	rs12668623	G	A	0.152087	1006
7	rs12668647	G	T	0.152087	1006
7	rs77849983	G	A	0.0198807	1006
7	rs860002	A	T	0.683897	1006
7	rs2107730	A	G	0.0238569	1006
7	rs11760663	C	A	0.188867	1006
7	rs2158562	C	G	0.346918	1006
7	rs79788848	C	T	0.0516899	1006
7	rs4717627	A	C	0.351889	1006
7	rs861491	T	C	0.348907	1006
7	rs76747840	T	C	0.0168986	1006
7	rs6969926	G	A	0.321074	1006
7	rs6957052	T	C	0.321074	1006
7	rs6957074	A	T	0.321074	1006
7	rs117790567	T	A	0.0149105	1006
7	rs73701676	A	T	0.32008	1006
7	rs10434994	C	G	0.152087	1006
7	rs2040870	G	T	0.152087	1006
7	rs2040869	T	G	0.474155	1006
7	rs2214663	G	T	0.663022	1006
7	rs2189846	A	C	0.663022	1006
7	rs11974003	C	G	0.322068	1006
7	rs73127982	T	C	0.187873	1006
7	rs62462819	T	C	0.322068	1006
7	rs62462820	T	A	0.321074	1006
7	rs62462821	C	T	0.321074	1006
7	rs11972568	C	G	0.158052	1006
7	rs10260183	G	C	0.158052	1006
7	rs10260420	G	C	0.158052	1006
7	rs6972469	A	G	0.662028	1006
7	rs35585314	G	A	0.0884692	1006
7	rs1859485	T	C	0.33996	1006
7	rs1859484	T	C	0.662028	1006
7	rs2867603	G	A	0.662028	1006
7	rs10243592	C	T	0.662028	1006
7	rs79677595	T	C	0.0178926	1006
7	rs2867604	G	C	0.153082	1006
7	rs2107729	A	C	0.321074	1006
7	rs4719215	T	G	0.186879	1006
7	rs10281262	G	C	0.153082	1006
7	rs10281483	G	A	0.662028	1006
7	rs147914307	C	T	0.0119284	1006
7	rs10274714	T	C	0.153082	1006
7	rs4719216	G	A	0.186879	1006
7	rs6970190	T	C	0.0208748	1006
7	rs11772246	T	C	0.186879	1006
7	rs11771504	A	G	0.321074	1006
7	rs10807743	A	G	0.474155	1006
7	rs79235810	G	T	0.0129225	1006
7	rs10950298	T	C	0.475149	1006
7	rs117073357	C	T	0.0198807	1006
7	rs11773040	T	C	0.321074	1006
7	rs10260767	C	G	0.153082	1006
7	rs6952558	C	T	0.185885	1006
7	rs112143600	G	A	0.0208748	1006
7	rs6962484	G	C	0.285288	1006
7	rs138586776	C	A	0.0149105	1006
7	rs561465198	C	T	0.00596421	1006
7	rs550456934	T	C	0.00695825	1006
7	rs147005985	G	C	0.00894632	1006
7	rs62462826	T	C	0.321074	1006
7	rs7810076	C	T	0.321074	1006
7	rs140311585	C	T	0.321074	1006
7	rs112248321	G	A	0.149105	1006
7	rs149910930	T	C	0.662028	1006
7	rs71551249	C	T	0.0884692	1006
7	rs79821372	G	A	0.0377734	1006
7	rs113791338	G	A	0.026839	1006
7	rs113852095	C	T	0.187873	1006
7	rs113545668	G	A	0.187873	1006
7	rs139454718	C	T	0.0149105	1006
7	rs7797453	A	C	0.322068	1006
7	rs7805399	T	A	0.322068	1006
7	rs4717628	T	A	0.187873	1006
7	rs117374501	G	A	0.0238569	1006
7	rs34655504	T	C	0.148111	1006
7	rs75926901	G	A	0.149105	1006
7	rs117205698	C	T	0.0367793	1006
7	rs10950300	C	G	0.659046	1006
7	rs62462829	T	C	0.321074	1006
7	rs17144357	G	A	0.186879	1006
7	rs7808318	C	T	0.32008	1006
7	rs13235059	T	C	0.151093	1006
7	rs73130009	G	A	0.187873	1006
7	rs56371709	G	A	0.321074	1006
7	rs62462831	T	A	0.321074	1006
7	rs11763937	A	G	0.0397614	1006
7	rs2867605	T	C	0.662028	1006
7	rs11767811	G	A	0.187873	1006
7	rs62462832	C	T	0.321074	1006
7	rs13227850	G	A	0.0417495	1006
7	rs78409356	C	T	0.0129225	1006
7	rs75372029	G	A	0.0208748	1006
7	rs17352127	T	C	0.321074	1006
7	rs7787176	C	T	0.662028	1006
7	rs34310597	C	T	0.151093	1006
7	rs55910106	A	T	0.321074	1006
7	rs149432201	G	T	0.0198807	1006
7	rs149050217	G	A	0.188867	1006
7	rs17352148	G	A	0.32008	1006
7	rs62462848	G	A	0.321074	1006
7	rs78933594	C	T	0.0208748	1006
7	rs7789624	A	C	0.321074	1006
7	rs10267684	T	C	0.662028	1006
7	rs62462849	A	C	0.00894632	1006
7	rs2079318	C	T	0.149105	1006
7	rs10250302	A	G	0.0377734	1006
7	rs10250790	A	T	0.659046	1006
7	rs138699429	C	T	0.0149105	1006
7	rs10251441	A	G	0.149105	1006
7	rs62462850	A	G	0.32008	1006
7	rs75419194	G	C	0.0387674	1006
7	rs7783238	A	T	0.319085	1006
7	rs10950301	G	A	0.189861	1006
7	rs62462851	G	A	0.319085	1006
7	rs34346791	C	G	0.0178926	1006
7	rs7798609	A	G	0.32008	1006
7	rs118004957	G	A	0.0208748	1006
7	rs7799436	A	T	0.152087	1006
7	rs149501296	G	A	0.0149105	1006
7	rs62462852	G	A	0.319085	1006
7	rs7808523	G	A	0.658052	1006
7	rs4719218	C	T	0.657058	1006
7	rs78948681	T	C	0.0377734	1006
7	rs62462853	G	C	0.32008	1006
7	rs6949014	G	A	0.321074	1006
7	rs4457209	A	G	0.152087	1006
7	rs6974563	A	G	0.340954	1006
7	rs76051540	A	C	0.32008	1006
7	rs57328457	C	T	0.32008	1006
7	rs10807744	G	T	0.188867	1006
7	rs10224431	A	C	0.152087	1006
7	rs6965847	C	A	0.319085	1006
7	rs75343284	T	G	0.188867	1006
7	rs6953252	A	G	0.32008	1006
7	rs34829642	A	G	0.341948	1006
7	rs6460704	G	A	0.32008	1006
7	rs4717631	A	G	0.337972	1006
7	rs7795523	T	C	0.319085	1006
7	rs6963158	T	C	0.321074	1006
7	rs10236976	A	G	0.678926	1006
7	rs17605262	T	C	0.340954	1006
7	rs4529346	T	C	0.677932	1006
7	rs10258574	G	A	0.337972	1006
7	rs12699123	T	C	0.149105	1006
7	rs111919960	G	A	0.188867	1006
7	rs7783557	T	C	0.321074	1006
7	rs12531663	T	C	0.188867	1006
7	rs12699124	C	T	0.149105	1006
7	rs10274382	C	T	0.33002	1006
7	rs4577845	A	G	0.66004	1006
7	rs112955850	G	A	0.0228628	1006
7	rs76692059	A	G	0.0318091	1006
7	rs11976625	G	A	0.148111	1006
7	rs73141552	T	C	0.198807	1006
7	rs75938420	C	A	0.149105	1006
7	rs118167704	A	G	0.0874751	1006
7	rs10950302	G	T	0.337972	1006
7	rs16869610	A	G	0.149105	1006
7	rs10239345	A	C	0.340954	1006
7	rs34588557	T	A	0.32008	1006
7	rs35188259	A	T	0.32008	1006
7	rs7780692	G	A	0.32008	1006
7	rs71551251	T	C	0.149105	1006
7	rs10243727	A	C	0.33002	1006
7	rs10247132	T	C	0.331014	1006
7	rs17144369	G	A	0.149105	1006
7	rs73704307	T	G	0.149105	1006
7	rs1996399	G	A	0.331014	1006
7	rs6954622	C	T	0.331014	1006
7	rs6957682	G	A	0.331014	1006
7	rs13232644	C	T	0.331014	1006
7	rs10251823	A	G	0.678926	1006
7	rs7791307	G	A	0.317097	1006
7	rs73141560	A	T	0.204771	1006
7	rs12538529	G	C	0.206759	1006
7	rs17673882	A	C	0.331014	1006
7	rs34801868	A	C	0.146123	1006
7	rs118068909	C	T	0.0129225	1006
7	rs12699125	A	G	0.352883	1006
7	rs73141567	G	A	0.192843	1006
7	rs13230379	T	C	0.33996	1006
7	rs28447164	C	T	0.33002	1006
7	rs17673922	C	T	0.33002	1006
7	rs17144373	C	T	0.146123	1006
7	rs10267833	T	C	0.33002	1006
7	rs56189838	G	A	0.32008	1006
7	rs12699126	G	T	0.0417495	1006
7	rs113229017	G	A	0.0208748	1006
7	rs73141572	G	A	0.0159046	1006
7	rs11763034	C	A	0.196819	1006
7	rs11766552	A	G	0.195825	1006
7	rs117473690	C	T	0.0328032	1006
7	rs4719219	G	A	0.196819	1006
7	rs11981190	G	A	0.340954	1006
7	rs138305182	C	G	0.0139165	1006
7	rs2428278	T	C	0.351889	1006
7	rs73141575	A	T	0.196819	1006
7	rs73141579	G	A	0.0248509	1006
7	rs116918846	C	G	0.0377734	1006
7	rs6978130	G	A	0.196819	1006
7	rs6979502	C	T	0.33996	1006
7	rs1232514	C	G	0.340954	1006
7	rs13227753	C	T	0.0417495	1006
7	rs875499	T	C	0.350895	1006
7	rs11765179	A	C	0.206759	1006
7	rs2677282	C	T	0.350895	1006
7	rs2677284	T	A	0.340954	1006
7	rs55897432	C	T	0.109344	1006
7	rs12155060	A	G	0.206759	1006
7	rs28371836	T	C	0.148111	1006
7	rs4717633	G	A	0.206759	1006
7	rs73141596	A	G	0.206759	1006
7	rs116936592	G	A	0.0198807	1006
7	rs75141388	G	T	0.0318091	1006
7	rs548613	A	G	0.352883	1006
7	rs544015	C	T	0.225646	1006
7	rs11770441	T	C	0.222664	1006
7	rs117589261	G	A	0.0238569	1006
7	rs77370782	A	G	0.202783	1006
7	rs74916419	A	C	0.0178926	1006
7	rs577091	C	T	0.359841	1006
7	rs3846985	C	T	0.362823	1006
7	rs17502576	G	A	0.186879	1006
7	rs73143203	G	A	0.0159046	1006
7	rs17144397	T	C	0.0467197	1006
7	rs148066884	G	C	0.0178926	1006
7	rs3846986	A	G	0.186879	1006
7	rs78008449	A	T	0.00497018	1006
7	rs529127	A	C	0.364811	1006
7	rs9638639	T	G	0.177932	1006
7	rs558098	T	C	0.364811	1006
7	rs2903634	T	G	0.363817	1006
7	rs9638642	G	C	0.176938	1006
7	rs9638643	T	C	0.176938	1006
7	rs4719220	G	A	0.177932	1006
7	rs144821236	C	T	0.0228628	1006
7	rs28591449	T	C	0.667992	1006
7	rs505671	T	G	0.668986	1006
7	rs146421498	A	G	0.00695825	1006
7	rs117563924	G	A	0.00695825	1006
7	rs10227014	A	G	0.667992	1006
7	rs10227704	A	G	0.577535	1006
7	rs10231072	A	T	0.0904573	1006
7	rs184962129	C	T	0.0129225	1006
7	rs12112510	G	T	0.0924453	1006
7	rs2023724	C	T	0.667992	1006
7	rs117960814	C	T	0.00695825	1006
7	rs2023725	C	G	0.667992	1006
7	rs148328945	C	A	0.00497018	1006
7	rs17502912	T	C	0.00695825	1006
7	rs74758987	C	T	0.0218688	1006
7	rs2677281	T	C	0.667992	1006
7	rs73143219	C	T	0.487078	1006
7	rs4317470	C	T	0.0894632	1006
7	rs13236257	C	T	0.0168986	1006
7	rs68145195	A	T	0.487078	1006
7	rs138401521	C	T	0.0168986	1006
7	rs17144404	G	A	0.0914513	1006
7	rs11972942	T	C	0.576541	1006
7	rs139065143	G	A	0.00695825	1006
7	rs10278350	C	T	0.0248509	1006
7	rs10237823	T	G	0.577535	1006
7	rs34711194	G	A	0.323062	1006
7	rs71551255	C	G	0.0854871	1006
7	rs527908	T	C	0.959245	1006
7	rs13247007	G	A	0.084493	1006
7	rs1914391	C	T	0.484095	1006
7	rs185856620	C	G	0.00695825	1006
7	rs501430	T	C	0.667992	1006
7	rs13223324	G	C	0.0924453	1006
7	rs79928558	C	G	0.00695825	1006
7	rs11976062	A	G	0.578529	1006
7	rs512843	C	A	0.667992	1006
7	rs7808347	T	C	0.575547	1006
7	rs191170724	G	A	0.00695825	1006
7	rs73143237	A	T	0.491054	1006
7	rs10236173	C	T	0.578529	1006
7	rs2677279	A	G	0.672962	1006
7	rs11767480	A	T	0.0894632	1006
7	rs11767481	A	G	0.0894632	1006
7	rs4082964	A	C	0.576541	1006
7	rs13244117	A	T	0.0208748	1006
7	rs13247156	T	C	0.0854871	1006
7	rs28504178	G	C	0.576541	1006
7	rs73704335	C	G	0.0904573	1006
7	rs497195	G	T	0.577535	1006
7	rs11766229	A	G	0.0457256	1006
7	rs34818820	G	A	0.486083	1006
7	rs140046343	C	T	0.0228628	1006
7	rs76596445	T	C	0.0695825	1006
7	rs77036640	A	T	0.0248509	1006
7	rs11768892	T	C	0.576541	1006
7	rs6970314	G	A	0.576541	1006
7	rs1914381	A	T	0.0924453	1006
7	rs1034616	C	T	0.486083	1006
7	rs1034617	T	A	0.668986	1006
7	rs116973294	G	A	0.0149105	1006
7	rs13235525	T	A	0.0944334	1006
7	rs57980488	C	T	0.486083	1006
7	rs17581383	C	T	0.00695825	1006
7	rs75526250	C	T	0.0208748	1006
7	rs10273469	T	C	0.576541	1006
7	rs1914380	T	C	0.0924453	1006
7	rs117185122	A	G	0.0367793	1006
7	rs35021318	T	C	0.486083	1006
7	rs12667297	G	C	0.0854871	1006
7	rs144835976	T	G	0.0188867	1006
7	rs13244813	A	G	0.486083	1006
7	rs492481	T	C	0.66998	1006
7	rs531390	A	G	0.66998	1006
7	rs17503400	C	T	0.493042	1006
7	rs4717636	C	T	0.486083	1006
7	rs7790803	A	G	0.576541	1006
7	rs73704336	T	C	0.0904573	1006
7	rs35058779	T	C	0.0904573	1006
7	rs35564992	T	C	0.0924453	1006
7	rs11770522	T	C	0.0904573	1006
7	rs11983557	G	A	0.0904573	1006
7	rs78608022	T	C	0.161034	1006
7	rs7795342	A	C	0.486083	1006
7	rs7799227	T	C	0.486083	1006
7	rs35793217	G	A	0.486083	1006
7	rs17581606	T	C	0.486083	1006
7	rs17581634	A	G	0.486083	1006
7	rs10216201	A	G	0.0904573	1006
7	rs534603	T	A	0.66998	1006
7	rs34345544	G	A	0.486083	1006
7	rs6953518	G	A	0.576541	1006
7	rs13246484	T	C	0.486083	1006
7	rs495016	C	T	0.66998	1006
7	rs496808	A	C	0.66998	1006
7	rs479035	T	A	0.183897	1006
7	rs520564	C	T	0.66998	1006
7	rs17503630	C	T	0.0318091	1006
7	rs6963413	G	T	0.0318091	1006
7	rs6460707	G	A	0.486083	1006
7	rs16869625	T	C	0.0904573	1006
7	rs6460708	C	T	0.486083	1006
7	rs144372484	G	A	0.0168986	1006
7	rs13236492	G	A	0.486083	1006
7	rs13237418	C	G	0.486083	1006
7	rs2677277	G	A	0.66998	1006
7	rs77659610	C	T	0.0854871	1006
7	rs146460058	C	G	0.00695825	1006
7	rs61288133	T	C	0.0904573	1006
7	rs472393	A	G	0.0934394	1006
7	rs117943551	T	C	0.0248509	1006
7	rs10234985	A	T	0.0904573	1006
7	rs13244320	C	T	0.486083	1006
7	rs491413	T	C	0.66998	1006
7	rs147055691	T	A	0.0168986	1006
7	rs2677276	A	G	0.960239	1006
7	rs10238714	T	C	0.0904573	1006
7	rs6974939	G	C	0.486083	1006
7	rs6962069	A	G	0.576541	1006
7	rs6962083	A	G	0.66998	1006
7	rs17503801	A	G	0.00695825	1006
7	rs62464863	A	T	0.00795229	1006
7	rs139064594	T	C	0.0119284	1006
7	rs6963187	A	G	0.486083	1006
7	rs532169	A	G	0.66998	1006
7	rs112575984	G	C	0.0109344	1006
7	rs74721693	G	A	0.0606362	1006
7	rs36024687	A	T	0.486083	1006
7	rs117007641	C	T	0.00695825	1006
7	rs536759	T	C	0.66998	1006
7	rs13239080	A	G	0.486083	1006
7	rs13225090	C	T	0.486083	1006
7	rs10243740	A	G	0.0904573	1006
7	rs60369863	T	C	0.486083	1006
7	rs538657	G	A	0.66998	1006
7	rs562477	G	A	0.703777	1006
7	rs57146191	T	A	0.486083	1006
7	rs10238909	G	A	0.0904573	1006
7	rs544861	C	T	0.668986	1006
7	rs13225465	T	G	0.0924453	1006
7	rs13225466	T	A	0.0924453	1006
7	rs73129509	C	T	0.0218688	1006
7	rs57151899	A	G	0.486083	1006
7	rs10239699	G	T	0.0904573	1006
7	rs483953	G	C	0.577535	1006
7	rs34089087	A	G	0.486083	1006
7	rs12154643	G	A	0.486083	1006
7	rs489490	C	A	0.577535	1006
7	rs77059784	G	A	0.0387674	1006
7	rs113603862	C	T	0.0904573	1006
7	rs151034420	C	T	0.00695825	1006
7	rs13236874	T	C	0.485089	1006
7	rs28785225	G	A	0.0904573	1006
7	rs78193153	G	A	0.0656064	1006
7	rs10215010	C	T	0.0904573	1006
7	rs7778928	G	A	0.485089	1006
7	rs7779206	G	A	0.485089	1006
7	rs117958829	G	T	0.0139165	1006
7	rs73129519	T	C	0.0218688	1006
7	rs10950304	G	A	0.485089	1006
7	rs10215553	T	C	0.0904573	1006
7	rs10215139	C	T	0.0904573	1006
7	rs35198953	T	C	0.485089	1006
7	rs35787114	T	C	0.485089	1006
7	rs141365514	C	T	0.0159046	1006
7	rs115201622	C	T	0.00695825	1006
7	rs12699130	A	G	0.485089	1006
7	rs118105652	G	A	0.00695825	1006
7	rs17582005	A	T	0.485089	1006
7	rs116990753	G	A	0.00695825	1006
7	rs35363996	C	T	0.485089	1006
7	rs7799175	G	T	0.485089	1006
7	rs7801170	C	T	0.485089	1006
7	rs2521203	A	G	0.00795229	1006
7	rs7800217	G	A	0.485089	1006
7	rs2677275	G	A	0.583499	1006
7	rs67041541	T	C	0.485089	1006
7	rs1232515	G	C	0.583499	1006
7	rs55681707	A	G	0.0248509	1006
7	rs117634964	G	A	0.0228628	1006
7	rs149182657	G	A	0.00695825	1006
7	rs12537428	A	C	0.485089	1006
7	rs12539838	G	A	0.485089	1006
7	rs566639	A	G	0.583499	1006
7	rs10486883	C	T	0.488072	1006
7	rs4512281	T	C	0.0904573	1006
7	rs13226587	C	T	0.328032	1006
7	rs548405	C	A	0.583499	1006
7	rs73129534	T	C	0.0168986	1006
7	rs551606	C	T	0.960239	1006
7	rs28401746	C	T	0.0904573	1006
7	rs7792669	G	T	0.485089	1006
7	rs28432195	G	T	0.0904573	1006
7	rs28548784	T	C	0.0904573	1006
7	rs34108648	G	A	0.0854871	1006
7	rs7782517	A	G	0.0904573	1006
7	rs17582236	G	A	0.00695825	1006
7	rs1548422	A	G	0.0705765	1006
7	rs1548423	C	T	0.485089	1006
7	rs12671472	A	T	0.0854871	1006
7	rs505511	G	A	0.583499	1006
7	rs506345	A	G	0.583499	1006
7	rs1034618	T	C	0.0904573	1006
7	rs1034619	G	C	0.0904573	1006
7	rs477387	T	C	0.0984095	1006
7	rs1015488	G	T	0.66998	1006
7	rs149515627	A	G	0.0208748	1006
7	rs1914390	T	A	0.0904573	1006
7	rs117884779	G	T	0.0586481	1006
7	rs485865	G	A	0.0914513	1006
7	rs7782831	G	T	0.485089	1006
7	rs7783256	G	C	0.485089	1006
7	rs1914389	C	T	0.485089	1006
7	rs1914388	C	A	0.485089	1006
7	rs66801943	G	A	0.485089	1006
7	rs10268103	T	A	0.0904573	1006
7	rs1232521	A	G	0.668986	1006
7	rs117475915	A	T	0.0795229	1006
7	rs186446669	G	T	0.0258449	1006
7	rs12673485	T	C	0.0854871	1006
7	rs6971726	T	C	0.00695825	1006
7	rs6948148	C	A	0.00695825	1006
7	rs1914386	G	A	0.0904573	1006
7	rs117176856	A	G	0.00695825	1006
7	rs187715724	C	T	0.0139165	1006
7	rs35417702	C	T	0.568588	1006
7	rs1468163	G	A	0.484095	1006
7	rs75099598	C	T	0.0198807	1006
7	rs1914385	A	G	0.0914513	1006
7	rs35526560	C	G	0.567594	1006
7	rs1914384	G	C	0.0904573	1006
7	rs75057903	A	C	0.00695825	1006
7	rs79972219	G	T	0.0795229	1006
7	rs9638644	C	T	0.084493	1006
7	rs756912	C	T	0.567594	1006
7	rs9638646	G	A	0.084493	1006
7	rs573092	A	G	0.582505	1006
7	rs73129558	G	C	0.0576541	1006
7	rs74998753	T	G	0.10338	1006
7	rs111909844	A	G	0.0119284	1006
7	rs11763557	T	C	0.083499	1006
7	rs143250150	G	A	0.00894632	1006
7	rs501383	G	A	0.0924453	1006
7	rs35069269	G	A	0.484095	1006
7	rs549763	T	G	0.668986	1006
7	rs113039383	T	C	0.00695825	1006
7	rs34547894	C	T	0.491054	1006
7	rs76415606	G	A	0.0248509	1006
7	rs2677274	G	A	0.666998	1006
7	rs116991735	A	G	0.00695825	1006
7	rs2203709	C	T	0.666998	1006
7	rs2203710	T	C	0.666998	1006
7	rs1978102	C	T	0.569583	1006
7	rs149737953	C	G	0.0238569	1006
7	rs4719222	G	A	0.297217	1006
7	rs146367696	A	C	0.0258449	1006
7	rs12699131	A	G	0.571571	1006
7	rs142291878	A	G	0.0119284	1006
7	rs10950305	G	T	0.909543	1006
7	rs62464865	G	A	0.332008	1006
7	rs2867673	T	C	0.570577	1006
7	rs10234843	C	T	0.0894632	1006
7	rs73129568	C	A	0.146123	1006
7	rs11762805	C	T	0.332008	1006
7	rs75351140	G	C	0.0168986	1006
7	rs6947575	T	C	0.333002	1006
7	rs12154550	C	T	0.484095	1006
7	rs74507924	G	A	0.0894632	1006
7	rs10243625	C	T	0.0894632	1006
7	rs6460710	C	T	0.333002	1006
7	rs34478621	C	G	0.485089	1006
7	rs35649137	G	A	0.0188867	1006
7	rs10277004	G	A	0.331014	1006
7	rs145908966	G	A	0.0188867	1006
7	rs7782391	G	A	0.0974155	1006
7	rs10244856	A	G	0.331014	1006
7	rs6460711	C	T	0.908549	1006
7	rs10244985	A	G	0.0904573	1006
7	rs62459264	A	T	0.331014	1006
7	rs142777377	T	C	0.00596421	1006
7	rs570047182	T	C	0.00695825	1006
7	rs117051263	A	C	0.0526839	1006
7	rs28719656	C	G	0.0904573	1006
7	rs11762675	C	A	0.331014	1006
7	rs11762676	C	G	0.331014	1006
7	rs12532494	C	T	0.575547	1006
7	rs10253092	T	A	0.0854871	1006
7	rs140984298	C	T	0.055666	1006
7	rs56150095	C	A	0.573559	1006
7	rs11767194	A	T	0.331014	1006
7	rs78849324	T	A	0.161034	1006
7	rs143664992	A	G	0.0159046	1006
7	rs76385771	T	C	0.00695825	1006
7	rs116998634	T	C	0.00695825	1006
7	rs4719223	C	T	0.493042	1006
7	rs6973317	T	C	0.00695825	1006
7	rs10228688	G	A	0.331014	1006
7	rs10277561	T	G	0.331014	1006
7	rs4517001	G	C	0.575547	1006
7	rs17673971	C	T	0.331014	1006
7	rs67502107	C	A	0.331014	1006
7	rs6979866	T	C	0.575547	1006
7	rs10267124	C	T	0.332008	1006
7	rs140005772	G	C	0.0139165	1006
7	rs61522141	G	A	0.0864811	1006
7	rs62459268	T	C	0.00994036	1006
7	rs10248061	T	C	0.0248509	1006
7	rs77410618	A	G	0.0129225	1006
7	rs150120906	G	A	0.00894632	1006
7	rs59378249	C	T	0.0854871	1006
7	rs10256008	T	A	0.0854871	1006
7	rs10256020	T	G	0.0874751	1006
7	rs12670234	A	T	0.573559	1006
7	rs4639398	C	T	0.573559	1006
7	rs117962265	T	C	0.0149105	1006
7	rs2944839	C	T	0.573559	1006
7	rs75413325	A	T	0.0188867	1006
7	rs1914398	C	G	0.913519	1006
7	rs1914399	C	G	0.570577	1006
7	rs6460713	T	A	0.00695825	1006
7	rs6970677	C	T	0.333002	1006
7	rs71551258	T	G	0.0864811	1006
7	rs2944835	T	C	0.343936	1006
7	rs2944834	A	G	0.574553	1006
7	rs10253915	C	T	0.332008	1006
7	rs10282511	G	A	0.332008	1006
7	rs77693558	T	A	0.00695825	1006
7	rs2968527	G	C	0.913519	1006
7	rs12539817	T	C	0.333002	1006
7	rs7782735	C	G	0.00695825	1006
7	rs2944833	G	A	0.573559	1006
7	rs145484031	C	T	0.00894632	1006
7	rs76455914	G	C	0.0387674	1006
7	rs144849173	C	T	0.0188867	1006
7	rs77200325	C	G	0.0178926	1006
7	rs60238920	C	T	0.0854871	1006
7	rs10248548	C	T	0.332008	1006
7	rs13242763	G	A	0.0854871	1006
7	rs73129589	A	C	0.0387674	1006
7	rs28531896	G	A	0.0854871	1006
7	rs4645475	C	T	0.0854871	1006
7	rs2968528	G	A	0.488072	1006
7	rs10464195	G	T	0.0864811	1006
7	rs28582687	C	T	0.0248509	1006
7	rs11766995	C	T	0.0357853	1006
7	rs7780241	C	G	0.00695825	1006
7	rs11971387	G	A	0.0864811	1006
7	rs148294035	G	A	0.00695825	1006
7	rs28733015	C	T	0.332008	1006
7	rs2944831	G	A	0.319085	1006
7	rs12537060	C	T	0.309145	1006
7	rs28605994	A	C	0.0864811	1006
7	rs138909322	G	C	0.00695825	1006
7	rs28441039	A	G	0.0864811	1006
7	rs11971116	T	C	0.342942	1006
7	rs78871600	G	A	0.0387674	1006
7	rs185551754	G	C	0.0328032	1006
7	rs78928669	A	G	0.0357853	1006
7	rs12699133	C	A	0.0775348	1006
7	rs6968408	C	A	0.084493	1006
7	rs117439342	C	T	0.0109344	1006
7	rs12539327	C	T	0.333996	1006
7	rs6954735	T	C	0.0238569	1006
7	rs10237700	T	C	0.0914513	1006
7	rs13223098	G	C	0.0944334	1006
7	rs28713535	G	A	0.0248509	1006
7	rs2944829	G	A	0.499006	1006
7	rs117030466	T	G	0.00695825	1006
7	rs114967720	T	C	0.00695825	1006
7	rs2968533	G	A	0.499006	1006
7	rs2968532	G	A	0.499006	1006
7	rs59032605	C	T	0.400596	1006
7	rs2968531	C	G	0.487078	1006
7	rs115674217	A	G	0.00695825	1006
7	rs11982081	C	A	0.499006	1006
7	rs10232132	T	C	0.0924453	1006
7	rs13240963	G	A	0.400596	1006
7	rs10246004	G	C	0.0924453	1006
7	rs76087980	G	A	0.150099	1006
7	rs79361910	G	A	0.00695825	1006
7	rs147854373	C	T	0.0805169	1006
7	rs115241931	G	A	0.00695825	1006
7	rs112501050	G	A	0.0924453	1006
7	rs2944826	G	A	0.899602	1006
7	rs2944825	T	C	0.499006	1006
7	rs2944824	T	A	0.499006	1006
7	rs7799416	C	T	0.400596	1006
7	rs2944822	C	T	0.499006	1006
7	rs11768943	T	C	0.0417495	1006
7	rs2944821	G	C	0.499006	1006
7	rs60413052	G	A	0.400596	1006
7	rs35537723	G	A	0.499006	1006
7	rs10229537	C	T	0.0924453	1006
7	rs62459273	G	A	0.40159	1006
7	rs117175143	G	A	0.0139165	1006
7	rs13438441	G	C	0.33002	1006
7	rs7812018	A	C	0.00695825	1006
7	rs10256498	A	T	0.0924453	1006
7	rs2944820	C	T	0.5	1006
7	rs2944819	G	A	0.5	1006
7	rs143158444	G	A	0.0188867	1006
7	rs117153751	G	A	0.00695825	1006
7	rs35414455	C	T	0.400596	1006
7	rs186004054	G	A	0.00795229	1006
7	rs13307517	A	G	0.399602	1006
7	rs114464919	T	C	0.00695825	1006
7	rs73362932	T	C	0.101392	1006
7	rs150140381	T	G	0.0109344	1006
7	rs7786833	G	A	0.39165	1006
7	rs117893617	T	C	0.0198807	1006
7	rs117181781	C	T	0.00894632	1006
7	rs11773659	A	G	0.101392	1006
7	rs117271550	G	A	0.0218688	1006
7	rs2944817	T	C	0.5	1006
7	rs10216196	G	C	0.0994036	1006
7	rs55841409	G	A	0.296223	1006
7	rs12539988	G	A	0.285288	1006
7	rs10267518	A	C	0.0994036	1006
7	rs36104871	G	T	0.0328032	1006
7	rs10274751	T	C	0.0994036	1006
7	rs2944816	G	A	0.992048	1006
7	rs140353401	A	G	0.00695825	1006
7	rs138137031	C	T	0.0119284	1006
7	rs17674025	C	T	0.392644	1006
7	rs144293512	G	A	0.0248509	1006
7	rs2968511	C	G	0.332008	1006
7	rs2944815	G	A	0.5	1006
7	rs28625158	T	C	0.0994036	1006
7	rs58891553	G	A	0.0904573	1006
7	rs2968512	C	T	0.899602	1006
7	rs76091302	C	T	0.0357853	1006
7	rs2944814	G	A	0.5	1006
7	rs77967714	T	C	0.0228628	1006
7	rs10216236	C	T	0.0904573	1006
7	rs2968513	T	C	0.5	1006
7	rs11764286	T	G	0.0675944	1006
7	rs10241386	T	A	0.390656	1006
7	rs11764381	T	C	0.101392	1006
7	rs146347915	C	T	0.0178926	1006
7	rs147888643	G	C	0.0149105	1006
7	rs75045045	G	A	0.0864811	1006
7	rs10255729	G	A	0.390656	1006
7	rs10227369	C	T	0.101392	1006
7	rs12666455	C	T	0.055666	1006
7	rs6460715	A	G	0.390656	1006
7	rs145253149	G	A	0.0139165	1006
7	rs73131467	C	T	0.055666	1006
7	rs2944808	G	A	0.5	1006
7	rs6976172	G	A	0.00795229	1006
7	rs76115058	T	C	0.101392	1006
7	rs35841135	G	C	0.390656	1006
7	rs28444894	C	G	0.0924453	1006
7	rs150524906	T	A	0.00695825	1006
7	rs76141223	C	T	0.102386	1006
7	rs118133793	T	C	0.0178926	1006
7	rs9638652	G	T	0.387674	1006
7	rs2944806	T	C	0.119284	1006
7	rs2944805	T	C	0.5	1006
7	rs11973203	C	G	0.101392	1006
7	rs77167622	T	C	0.104374	1006
7	rs2138759	G	A	0.32008	1006
7	rs7788745	G	A	0.390656	1006
7	rs10270566	G	A	0.0904573	1006
7	rs13240571	G	A	0.387674	1006
7	rs149752864	T	C	0.00397614	1006
7	rs1914400	C	T	0.897614	1006
7	rs118081724	C	T	0.00695825	1006
7	rs76283163	G	A	0.0516899	1006
7	rs6977668	T	C	0.101392	1006
7	rs79500344	G	C	0.17992	1006
7	rs6953315	G	A	0.101392	1006
7	rs7787755	C	T	0.390656	1006
7	rs6953656	G	A	0.101392	1006
7	rs2968503	A	T	0.32008	1006
7	rs116858452	C	T	0.0178926	1006
7	rs11769084	G	A	0.0377734	1006
7	rs146602071	G	C	0.0218688	1006
7	rs12670580	T	A	0.0725646	1006
7	rs111729056	C	T	0.0109344	1006
7	rs77512960	G	A	0.0725646	1006
7	rs78469674	G	A	0.0725646	1006
7	rs2944803	G	A	0.5	1006
7	rs113610961	C	T	0.0109344	1006
7	rs12113511	G	A	0.390656	1006
7	rs62463227	G	A	0.0248509	1006
7	rs117195990	T	A	0.00695825	1006
7	rs2968500	C	T	0.502982	1006
7	rs2944799	T	C	0.5	1006
7	rs2944798	G	A	0.5	1006
7	rs6460717	G	C	0.489066	1006
7	rs2944796	G	C	0.5	1006
7	rs6460718	C	A	0.387674	1006
7	rs145839848	G	A	0.00695825	1006
7	rs60100251	C	T	0.156064	1006
7	rs2968498	G	C	0.5	1006
7	rs11771673	A	G	0.5	1006
7	rs148324822	G	A	0.0178926	1006
7	rs2944794	T	C	0.5	1006
7	rs150927866	A	G	0.0109344	1006
7	rs1914378	T	C	0.101392	1006
7	rs2138757	G	A	0.39662	1006
7	rs2138756	G	A	0.507952	1006
7	rs2867607	G	A	0.389662	1006
7	rs2090464	T	C	0.00695825	1006
7	rs2090463	T	G	0.498012	1006
7	rs118153578	G	T	0.00695825	1006
7	rs1949395	T	A	0.492048	1006
7	rs117442394	T	G	0.0119284	1006
7	rs9638655	A	G	0.493042	1006
7	rs144000669	G	C	0.0149105	1006
7	rs117289550	A	G	0.0218688	1006
7	rs2968538	G	A	0.5	1006
7	rs1914397	T	A	0.502982	1006
7	rs12699135	G	A	0.0755467	1006
7	rs1914395	G	A	0.0467197	1006
7	rs77542775	T	C	0.0337972	1006
7	rs4413668	G	C	0.394632	1006
7	rs2944792	T	C	0.502982	1006
7	rs2138760	C	T	0.387674	1006
7	rs2944790	C	T	0.501988	1006
7	rs191107546	C	A	0.00695825	1006
7	rs2944788	T	C	0.5	1006
7	rs2944787	T	G	0.5	1006
7	rs2944786	T	A	0.500994	1006
7	rs7801287	C	T	0.394632	1006
7	rs6973603	C	T	0.394632	1006
7	rs4370418	A	G	0.395626	1006
7	rs1878490	T	C	0.502982	1006
7	rs1914394	C	T	0.0994036	1006
7	rs111590578	G	C	0.0109344	1006
7	rs6979645	C	T	0.399602	1006
7	rs2001334	A	G	0.101392	1006
7	rs1574549	T	C	0.287276	1006
7	rs7781223	T	C	0.00695825	1006
7	rs7781345	A	G	0.00695825	1006
7	rs13308366	C	T	0.0984095	1006
7	rs2867668	C	T	0.286282	1006
7	rs144607517	T	C	0.00695825	1006
7	rs34106803	G	A	0.394632	1006
7	rs149192610	T	C	0.00695825	1006
7	rs2968523	G	C	0.502982	1006
7	rs2944830	A	T	0.502982	1006
7	rs62463228	T	C	0.00994036	1006
7	rs117972644	G	T	0.00695825	1006
7	rs79912928	C	A	0.0477137	1006
7	rs143796909	A	C	0.0129225	1006
7	rs956422	T	G	0.0407555	1006
7	rs7778289	G	A	0.336978	1006
7	rs73364941	T	C	0.0407555	1006
7	rs79906821	G	C	0.0337972	1006
7	rs79527984	G	A	0.54672	1006
7	rs73364947	G	A	0.00695825	1006
7	rs1914393	G	C	0.0974155	1006
7	rs7807766	A	T	0.436382	1006
7	rs2944809	C	T	0.555666	1006
7	rs6980137	T	G	0.00695825	1006
7	rs6460721	T	C	0.00695825	1006
7	rs10950307	T	A	0.436382	1006
7	rs138070605	G	A	0.00994036	1006
7	rs117973975	C	T	0.0149105	1006
7	rs2944791	C	G	0.555666	1006
7	rs7799851	C	T	0.00695825	1006
7	rs7786046	A	G	0.272366	1006
7	rs2944840	A	T	0.519881	1006
7	rs201699824	G	A	0.0129225	1006
7	rs145088955	A	G	0.00596421	1006
7	rs7786757	C	G	0.00596421	1006
7	rs75068058	T	C	0.00596421	1006
7	rs7787380	C	T	0.445328	1006
7	rs4392769	C	T	0.00596421	1006
7	rs4415209	G	A	0.441352	1006
7	rs147538766	G	A	0.0149105	1006
7	rs7778594	T	C	0.43837	1006
7	rs74802010	C	T	0.0337972	1006
7	rs7779494	A	C	0.435388	1006
7	rs78433987	C	T	0.0208748	1006
7	rs7784524	A	G	0.437376	1006
7	rs117288305	G	C	0.0178926	1006
7	rs10268535	A	G	0.428429	1006
7	rs10227076	G	A	0.435388	1006
7	rs6946889	G	A	0.428429	1006
7	rs6971756	T	C	0.232604	1006
7	rs6947681	G	A	0.218688	1006
7	rs74799275	T	C	0.0367793	1006
7	rs112571722	G	A	0.00596421	1006
7	rs75364308	G	A	0.0337972	1006
7	rs10232238	G	A	0.431412	1006
7	rs117449388	G	C	0.0586481	1006
7	rs117774919	T	C	0.0109344	1006
7	rs7778103	T	C	0.461233	1006
7	rs10225544	T	C	0.461233	1006
7	rs10265973	C	G	0.461233	1006
7	rs61553902	C	A	0.0417495	1006
7	rs4128154	T	G	0.459245	1006
7	rs12699137	G	A	0.119284	1006
7	rs6946380	G	A	0.323062	1006
7	rs117478010	G	A	0.00596421	1006
7	rs78708725	G	A	0.00596421	1006
7	rs150779803	G	T	0.00596421	1006
7	rs145695517	C	G	0.00596421	1006
7	rs62463250	A	C	0.200795	1006
7	rs10251904	A	G	0.460239	1006
7	rs55841026	A	G	0.0218688	1006
7	rs6460722	G	A	0.874751	1006
7	rs4348366	C	T	0.467197	1006
7	rs6460723	A	T	0.0685885	1006
7	rs4615448	A	G	0.255467	1006
7	rs77510796	A	G	0.0427435	1006
7	rs4991311	C	T	0.254473	1006
7	rs9769512	C	G	0.0695825	1006
7	rs10252214	C	G	0.254473	1006
7	rs6977896	G	C	0.254473	1006
7	rs6979389	C	T	0.467197	1006
7	rs13237780	T	C	0.0705765	1006
7	rs13247917	C	T	0.0705765	1006
7	rs73133136	T	A	0.0298211	1006
7	rs73133137	G	A	0.0188867	1006
7	rs11983612	T	C	0.0775348	1006
7	rs34457966	A	G	0.0765408	1006
7	rs12699138	A	C	0.084493	1006
7	rs12699139	A	T	0.0755467	1006
7	rs12699140	A	T	0.0755467	1006
7	rs73133138	A	T	0.0218688	1006
7	rs73133139	G	A	0.144135	1006
7	rs75756233	C	T	0.0536779	1006
7	rs144263069	C	T	0.0328032	1006
7	rs79133419	G	A	0.0178926	1006
7	rs73133140	G	A	0.0506958	1006
7	rs12540434	G	C	0.082505	1006
7	rs68078798	A	G	0.084493	1006
7	rs36110617	G	A	0.0586481	1006
7	rs4717645	T	G	0.084493	1006
7	rs2909980	G	C	0.750497	1006
7	rs1808379	G	A	0.0785288	1006
7	rs117628291	G	A	0.0258449	1006
7	rs62463253	C	T	0.0109344	1006
7	rs139619299	G	A	0.0188867	1006
7	rs6961002	C	T	0.537773	1006
7	rs888885	G	C	0.777336	1006
7	rs11763831	T	C	0.431412	1006
7	rs7808480	G	A	0.0337972	1006
7	rs2909981	T	C	0.77833	1006
7	rs2909982	C	T	0.82505	1006
7	rs75998851	C	T	0.0238569	1006
7	rs993931	A	G	0.430417	1006
7	rs993932	T	C	0.336978	1006
7	rs2042207	C	T	0.428429	1006
7	rs2042208	G	A	0.210736	1006
7	rs2968504	T	C	0.77833	1006
7	rs56054280	C	T	0.137177	1006
7	rs2968505	T	C	0.77833	1006
7	rs2968506	A	G	0.77833	1006
7	rs2968507	G	A	0.206759	1006
7	rs2909983	A	G	0.769384	1006
7	rs57328273	C	A	0.05666	1006
7	rs73366903	G	A	0.055666	1006
7	rs2968508	T	C	0.210736	1006
7	rs117792957	G	A	0.0228628	1006
7	rs2909984	A	G	0.0576541	1006
7	rs117355568	G	A	0.0178926	1006
7	rs2909985	C	G	0.698807	1006
7	rs3095929	C	T	0.21173	1006
7	rs4029797	G	A	0.418489	1006
7	rs62463254	C	T	0.420477	1006
7	rs3111674	G	A	0.21173	1006
7	rs60156479	G	C	0.054672	1006
7	rs59815948	C	T	0.054672	1006
7	rs62463255	T	C	0.489066	1006
7	rs2968509	A	C	0.702783	1006
7	rs143680308	C	T	0.0308151	1006
7	rs6460724	T	C	0.538767	1006
7	rs6946008	G	A	0.055666	1006
7	rs12531085	G	A	0.420477	1006
7	rs68012311	T	C	0.230616	1006
7	rs35218645	C	T	0.22664	1006
7	rs141457432	G	A	0.0139165	1006
7	rs73366911	G	A	0.0109344	1006
7	rs59005817	G	A	0.0109344	1006
7	rs59154237	A	G	0.0109344	1006
7	rs145470583	C	T	0.0477137	1006
7	rs6959525	A	G	0.0337972	1006
7	rs6460725	G	A	0.0427435	1006
7	rs7809631	G	T	0.209742	1006
7	rs75322971	T	A	0.00894632	1006
7	rs3095930	A	C	0.957256	1006
7	rs10434960	A	C	0.0337972	1006
7	rs10434961	A	G	0.0328032	1006
7	rs879952	C	T	0.027833	1006
7	rs13230359	G	A	0.178926	1006
7	rs7793843	G	A	0.0377734	1006
7	rs66520065	T	C	0.181909	1006
7	rs61383394	C	T	0.026839	1006
7	rs2968520	A	G	0.644135	1006
7	rs111252440	C	G	0.027833	1006
7	rs2969138	C	T	0.429423	1006
7	rs10254456	G	A	0.027833	1006
7	rs117325641	C	T	0.027833	1006
7	rs11760997	A	C	0.2167	1006
7	rs2968526	G	C	0.431412	1006
7	rs7784792	T	C	0.188867	1006
7	rs12531833	A	T	0.190855	1006
7	rs2909989	T	C	0.651093	1006
7	rs11765238	G	A	0.0477137	1006
7	rs2909988	A	C	0.648111	1006
7	rs28446260	A	C	0.2167	1006
7	rs117799662	G	A	0.026839	1006
7	rs6976751	C	A	0.2167	1006
7	rs34984362	C	T	0.187873	1006
7	rs4029441	C	A	0.2167	1006
7	rs73366939	C	T	0.027833	1006
7	rs4383876	A	G	0.2167	1006
7	rs76918518	A	T	0.0119284	1006
7	rs73366942	C	T	0.027833	1006
7	rs112630021	T	C	0.028827	1006
7	rs2968525	G	A	0.431412	1006
7	rs6968348	A	T	0.027833	1006
7	rs112694232	C	T	0.188867	1006
7	rs6973020	A	C	0.027833	1006
7	rs2969139	T	C	0.431412	1006
7	rs112755528	C	T	0.2167	1006
7	rs2909987	T	C	0.431412	1006
7	rs34032691	G	T	0.187873	1006
7	rs28846485	C	T	0.0298211	1006
7	rs11767635	G	T	0.191849	1006
7	rs2968530	T	G	0.0437376	1006
7	rs145680786	T	G	0.028827	1006
7	rs7799726	A	G	0.028827	1006
7	rs11767720	G	A	0.186879	1006
7	rs10246443	A	G	0.028827	1006
7	rs10231864	C	T	0.028827	1006
7	rs6460727	A	C	0.22664	1006
7	rs1592903	G	A	0.027833	1006
7	rs28529376	G	A	0.028827	1006
7	rs12699144	C	A	0.316103	1006
7	rs35802853	A	T	0.28827	1006
7	rs75523635	G	C	0.0596421	1006
7	rs74552811	G	A	0.0139165	1006
7	rs10266429	T	C	0.028827	1006
7	rs10277043	G	C	0.028827	1006
7	rs7810695	C	T	0.028827	1006
7	rs7797735	T	G	0.028827	1006
7	rs2969135	G	A	0.432406	1006
7	rs10274795	T	G	0.028827	1006
7	rs7780745	C	T	0.028827	1006
7	rs2909986	A	G	0.751491	1006
7	rs117694744	G	T	0.0139165	1006
7	rs7803837	A	G	0.317097	1006
7	rs7807692	T	C	0.028827	1006
7	rs116867965	C	T	0.0218688	1006
7	rs7804006	A	G	0.028827	1006
7	rs1833656	A	G	0.028827	1006
7	rs10950308	A	G	0.28827	1006
7	rs117366925	C	T	0.0298211	1006
7	rs6958055	C	T	0.027833	1006
7	rs62463259	A	G	0.28827	1006
7	rs6958220	C	T	0.027833	1006
7	rs7790927	T	A	0.028827	1006
7	rs140785525	A	G	0.0208748	1006
7	rs113687119	G	C	0.027833	1006
7	rs117765665	T	C	0.027833	1006
7	rs73366973	T	C	0.027833	1006
7	rs7784014	C	T	0.028827	1006
7	rs10229487	G	T	0.028827	1006
7	rs10229707	G	A	0.028827	1006
7	rs62465860	C	T	0.2833	1006
7	rs35347831	T	G	0.286282	1006
7	rs10233681	G	A	0.248509	1006
7	rs6946683	T	C	0.56163	1006
7	rs10267934	C	A	0.56163	1006
7	rs35452883	A	G	0.181909	1006
7	rs6948089	A	G	0.56163	1006
7	rs60426562	C	T	0.027833	1006
7	rs10240027	T	A	0.21173	1006
7	rs117757443	T	C	0.00695825	1006
7	rs7800567	T	C	0.028827	1006
7	rs6460732	C	G	0.313121	1006
7	rs6460733	G	C	0.028827	1006
7	rs142063554	G	A	0.028827	1006
7	rs191402437	A	G	0.00695825	1006
7	rs6951037	T	A	0.028827	1006
7	rs6951206	T	C	0.274354	1006
7	rs4029796	C	T	0.45328	1006
7	rs7785879	A	C	0.0208748	1006
7	rs13244003	G	A	0.470179	1006
7	rs6975437	G	C	0.365805	1006
7	rs6958246	A	G	0.365805	1006
7	rs191784101	C	T	0.0109344	1006
7	rs10950310	G	A	0.191849	1006
7	rs1035404	A	G	0.365805	1006
7	rs73133174	C	T	0.146123	1006
7	rs11760490	C	T	0.512922	1006
7	rs11763985	A	G	0.366799	1006
7	rs58565392	G	T	0.170974	1006
7	rs73133175	T	A	0.146123	1006
7	rs12537108	G	C	0.511928	1006
7	rs117236419	A	T	0.0506958	1006
7	rs10265108	G	A	0.144135	1006
7	rs117603660	G	A	0.00695825	1006
7	rs10240570	C	T	0.0506958	1006
7	rs7796018	G	A	0.151093	1006
7	rs111241924	T	C	0.151093	1006
7	rs113361156	G	A	0.151093	1006
7	rs73133177	G	T	0.151093	1006
7	rs138017447	C	T	0.151093	1006
7	rs6970120	C	G	0.508946	1006
7	rs73133178	C	T	0.151093	1006
7	rs11767603	G	A	0.357853	1006
7	rs57948929	G	A	0.151093	1006
7	rs13226722	G	A	0.193837	1006
7	rs6951042	G	A	0.151093	1006
7	rs150222117	C	G	0.0506958	1006
7	rs117431788	G	A	0.0228628	1006
7	rs55978832	A	G	0.151093	1006
7	rs6972266	A	C	0.164016	1006
7	rs6976920	A	T	0.164016	1006
7	rs6460734	G	C	0.151093	1006
7	rs62465864	C	A	0.0218688	1006
7	rs57231594	T	C	0.151093	1006
7	rs7801098	C	T	0.151093	1006
7	rs111384472	A	G	0.151093	1006
7	rs78901204	G	A	0.0536779	1006
7	rs73133182	G	T	0.151093	1006
7	rs9638662	A	G	0.474155	1006
7	rs144847673	A	G	0.151093	1006
7	rs73368913	T	A	0.471173	1006
7	rs4448153	G	A	0.474155	1006
7	rs9638302	A	C	0.475149	1006
7	rs6460735	C	T	0.151093	1006
7	rs10950311	T	C	0.200795	1006
7	rs12154230	T	C	0.0636183	1006
7	rs73133187	G	A	0.151093	1006
7	rs6460021	A	G	0.319085	1006
7	rs6460022	T	C	0.467197	1006
7	rs6460023	G	A	0.318091	1006
7	rs10269058	G	A	0.158052	1006
7	rs11770776	G	C	0.162028	1006
7	rs7779186	T	C	0.157058	1006
7	rs141723523	G	C	0.00795229	1006
7	rs748513	G	A	0.147117	1006
7	rs71553227	A	T	0.0149105	1006
7	rs2969137	G	A	0.0536779	1006
7	rs73133189	C	T	0.00994036	1006
7	rs111391774	C	A	0.161034	1006
7	rs113361152	G	A	0.148111	1006
7	rs1807215	C	T	0.157058	1006
7	rs77393312	G	A	0.0188867	1006
7	rs73133192	T	A	0.147117	1006
7	rs60142260	C	T	0.157058	1006
7	rs73133194	T	C	0.147117	1006
7	rs117486744	C	T	0.0357853	1006
7	rs10268001	A	G	0.157058	1006
7	rs10238986	G	A	0.0437376	1006
7	rs73133195	C	T	0.277336	1006
7	rs79775380	G	A	0.0228628	1006
7	rs116895323	C	T	0.0139165	1006
7	rs2969136	C	T	0.243539	1006
7	rs12667443	G	A	0.514911	1006
7	rs12667427	C	A	0.514911	1006
7	rs10949814	G	A	0.664016	1006
7	rs75452514	T	A	0.0427435	1006
7	rs112314670	C	T	0.00894632	1006
7	rs66742037	C	G	0.324056	1006
7	rs2909966	G	A	0.515905	1006
7	rs2969140	C	A	0.515905	1006
7	rs73133199	C	T	0.0685885	1006
7	rs2909967	C	G	0.940358	1006
7	rs2909968	C	T	0.941352	1006
7	rs2909969	G	A	0.515905	1006
7	rs2969142	C	G	0.956262	1006
7	rs56105228	A	G	0.277336	1006
7	rs62465902	A	G	0.0586481	1006
7	rs62465903	G	A	0.0467197	1006
7	rs3095928	G	A	0.941352	1006
7	rs7781588	G	A	0.277336	1006
7	rs149185470	C	T	0.0576541	1006
7	rs34336963	C	T	0.112326	1006
7	rs10261155	C	G	0.955268	1006
7	rs3111786	A	G	0.532803	1006
7	rs3111787	A	C	0.532803	1006
7	rs116625564	G	A	0.0666004	1006
7	rs114175764	G	C	0.248509	1006
7	rs188700887	C	G	0.00198807	1006
7	rs2909972	T	C	0.529821	1006
7	rs2909973	A	G	0.534791	1006
7	rs13242638	A	G	0.0377734	1006
7	rs7806092	C	G	0.145129	1006
7	rs10242205	T	A	0.519881	1006
7	rs10242464	T	C	0.666998	1006
7	rs2969133	T	C	0.530815	1006
7	rs6951922	A	G	0.518887	1006
7	rs6957305	C	T	0.395626	1006
7	rs4355661	A	T	0.471173	1006
7	rs75300687	C	T	0.0894632	1006
7	rs72608532	G	A	0.106362	1006
7	rs13239115	C	G	0.528827	1006
7	rs6968066	C	G	0.471173	1006
7	rs10259314	T	C	0.529821	1006
7	rs4361659	A	G	0.0894632	1006
7	rs10226163	G	A	0.528827	1006
7	rs10229194	G	A	0.527833	1006
7	rs6949592	G	A	0.380716	1006
7	rs11761626	C	G	0.0497018	1006
7	rs149901801	G	A	0.129225	1006
7	rs112326727	A	T	0.0626243	1006
7	rs11764439	C	G	0.512922	1006
7	rs186861940	C	T	0.0337972	1006
7	rs10250179	G	A	0.503976	1006
7	rs61251424	A	G	0.0884692	1006
7	rs112141327	C	T	0.0487078	1006
7	rs11761538	A	G	0.869781	1006
7	rs34903145	G	A	0.275348	1006
7	rs12539453	A	G	0.50497	1006
7	rs77862404	A	G	0.130219	1006
7	rs113929479	G	A	0.0894632	1006
7	rs76730760	C	T	0.0447316	1006
7	rs6975225	C	T	0.0795229	1006
7	rs62465913	G	T	0.489066	1006
7	rs111811527	G	A	0.00994036	1006
7	rs28693687	G	T	0.488072	1006
7	rs141791408	G	A	0.0109344	1006
7	rs147931281	G	A	0.0467197	1006
7	rs7786066	C	T	0.145129	1006
7	rs112465413	T	C	0.366799	1006
7	rs10261628	G	A	0.56163	1006
7	rs10277546	T	C	0.560636	1006
7	rs149522531	C	T	0.0159046	1006
7	rs34828705	C	T	0.0576541	1006
7	rs6958931	C	T	0.146123	1006
7	rs148942787	T	C	0.0904573	1006
7	rs10266188	G	A	0.56163	1006
7	rs192016900	T	G	0.0397614	1006
7	rs4351314	G	T	0.201789	1006
7	rs114837047	G	A	0.0337972	1006
7	rs71553236	G	A	0.144135	1006
7	rs71553237	G	C	0.144135	1006
7	rs201741186	A	G	0.189861	1006
7	rs4717048	C	T	0.130219	1006
7	rs4236192	T	C	0.324056	1006
7	rs4717656	C	T	0.131213	1006
7	rs4717657	T	C	0.130219	1006
7	rs6956859	G	A	0.130219	1006
7	rs190154844	C	T	0.0168986	1006
7	rs111845450	C	T	0.117296	1006
7	rs6956936	A	T	0.130219	1006
7	rs72608539	G	A	0.130219	1006
7	rs58995876	G	A	0.130219	1006
7	rs150213145	G	A	0.0218688	1006
7	rs185028163	G	A	0.0258449	1006
7	rs68086925	C	A	0.146123	1006
7	rs66624667	T	C	0.146123	1006
7	rs139577899	T	C	0.0328032	1006
7	rs58608277	C	T	0.146123	1006
7	rs57107674	A	G	0.178926	1006
7	rs35867424	G	A	0.026839	1006
7	rs56871255	A	G	0.0487078	1006
7	rs62465918	C	G	0.0178926	1006
7	rs141579069	A	G	0.0328032	1006
7	rs7777994	T	C	0.32505	1006
7	rs59174502	G	C	0.144135	1006
7	rs148992618	A	C	0.0218688	1006
7	rs13240222	T	C	0.146123	1006
7	rs13225871	C	T	0.146123	1006
7	rs6970153	T	G	0.146123	1006
7	rs35114143	T	C	0.146123	1006
7	rs36115109	A	G	0.144135	1006
7	rs184440975	A	G	0.0248509	1006
7	rs141509781	A	T	0.0536779	1006
7	rs61567992	A	C	0.144135	1006
7	rs4513861	G	A	0.0576541	1006
7	rs149641611	C	T	0.0536779	1006
7	rs117069681	C	T	0.0536779	1006
7	rs4318932	C	A	0.326044	1006
7	rs6976727	G	A	0.0198807	1006
7	rs35869044	C	A	0.144135	1006
7	rs144673660	C	T	0.0208748	1006
7	rs147269761	G	A	0.0248509	1006
7	rs4717049	T	C	0.144135	1006
7	rs9942627	C	G	0.326044	1006
7	rs7781040	A	G	0.326044	1006
7	rs7791465	C	A	0.178926	1006
7	rs56239380	A	G	0.328032	1006
7	rs151056082	T	A	0.0487078	1006
7	rs35511713	C	A	0.143141	1006
7	rs55962801	C	G	0.180915	1006
7	rs59367931	G	A	0.0387674	1006
7	rs146802949	C	T	0.144135	1006
7	rs78280992	C	A	0.143141	1006
7	rs78058471	G	A	0.145129	1006
7	rs78440252	C	T	0.0616302	1006
7	rs56072129	C	T	0.17992	1006
7	rs4371888	G	A	0.140159	1006
7	rs9638304	C	T	0.142147	1006
7	rs72608543	T	C	0.141153	1006
7	rs57053004	A	C	0.0616302	1006
7	rs68044527	T	A	0.143141	1006
7	rs117547381	C	T	0.0477137	1006
7	rs4473912	G	T	0.143141	1006
7	rs150670823	T	C	0.0198807	1006
7	rs77964684	C	T	0.055666	1006
7	rs6974871	T	C	0.0616302	1006
7	rs4458744	C	T	0.143141	1006
7	rs4406290	T	C	0.145129	1006
7	rs142132949	C	T	0.0139165	1006
7	rs145935790	C	A	0.0178926	1006
7	rs71553242	T	G	0.0308151	1006
7	rs3015869	T	C	0.0586481	1006
7	rs114901371	C	A	0.0576541	1006
7	rs139809398	C	T	0.119284	1006
7	rs112922755	G	T	0.143141	1006
7	rs59021835	A	C	0.189861	1006
7	rs34068285	G	A	0.892644	1006
7	rs4717663	A	C	0.514911	1006
7	rs3015877	G	A	0.140159	1006
7	rs76770133	T	A	0.0626243	1006
7	rs3015878	A	G	0.143141	1006
7	rs61488742	A	G	0.182903	1006
7	rs144451063	C	T	0.0139165	1006
7	rs2960921	C	T	0.143141	1006
7	rs6950450	C	T	0.122266	1006
7	rs6975116	T	C	0.121272	1006
7	rs3015904	A	G	0.145129	1006
7	rs180859362	G	T	0.0129225	1006
7	rs111783870	C	G	0.0467197	1006
7	rs3015924	G	C	0.329026	1006
7	rs34782203	T	A	0.143141	1006
7	rs3015933	G	A	0.143141	1006
7	rs3110827	T	C	0.143141	1006
7	rs2960977	A	G	0.145129	1006
7	rs139606539	A	G	0.0129225	1006
7	rs2960929	A	G	0.33499	1006
7	rs113079905	G	C	0.121272	1006
7	rs28454618	G	A	0.0397614	1006
7	rs2960920	G	A	0.143141	1006
7	rs117880944	C	T	0.0149105	1006
7	rs1954708	A	G	0.147117	1006
7	rs55949505	C	T	0.181909	1006
7	rs3015875	G	T	0.152087	1006
7	rs2960924	T	C	0.146123	1006
7	rs2960926	A	G	0.143141	1006
7	rs2960927	C	A	0.328032	1006
7	rs3015876	C	T	0.145129	1006
7	rs3132429	G	A	0.144135	1006
7	rs3132430	G	A	0.144135	1006
7	rs2687032	G	A	0.15507	1006
7	rs145171512	T	G	0.0198807	1006
7	rs2960930	T	A	0.145129	1006
7	rs142217556	C	A	0.0248509	1006
7	rs11981144	G	C	0.181909	1006
7	rs181569685	G	T	0.00994036	1006
7	rs2298399	C	A	0.143141	1006
7	rs2960935	T	C	0.329026	1006
7	rs3015879	C	G	0.329026	1006
7	rs143626075	G	C	0.0596421	1006
7	rs113776112	T	C	0.181909	1006
7	rs11979801	A	G	0.119284	1006
7	rs3015886	T	C	0.326044	1006
7	rs3015888	C	T	0.143141	1006
7	rs112132536	A	T	0.0447316	1006
7	rs17674142	A	G	0.120278	1006
7	rs3132431	T	C	0.143141	1006
7	rs2960988	T	C	0.146123	1006
7	rs117793945	G	C	0.0129225	1006
7	rs3110839	G	A	0.143141	1006
7	rs3015890	C	T	0.32505	1006
7	rs2960987	C	T	0.32505	1006
7	rs2960986	G	A	0.143141	1006
7	rs2960985	A	G	0.266402	1006
7	rs145689670	G	T	0.0159046	1006
7	rs145514318	G	C	0.0168986	1006
7	rs11761171	A	G	0.17992	1006
7	rs3132432	C	T	0.144135	1006
7	rs138410883	C	T	0.0139165	1006
7	rs3015892	C	T	0.144135	1006
7	rs3015894	C	A	0.326044	1006
7	rs145932315	G	A	0.106362	1006
7	rs2844177	C	T	0.159046	1006
7	rs2960907	T	C	0.327038	1006
7	rs3015897	G	T	0.158052	1006
7	rs140594309	C	A	0.0367793	1006
7	rs113582795	C	T	0.0745527	1006
7	rs2960908	A	G	0.326044	1006
7	rs3015898	T	C	0.326044	1006
7	rs1954712	G	A	0.0397614	1006
7	rs55891215	T	G	0.129225	1006
7	rs111921709	T	G	0.121272	1006
7	rs73372869	G	T	0.121272	1006
7	rs71553261	C	T	0.0397614	1006
7	rs6966399	G	A	0.122266	1006
7	rs71553262	A	G	0.0397614	1006
7	rs13238203	C	T	0.0308151	1006
7	rs147778456	G	A	0.0139165	1006
7	rs1892751	T	C	0.353877	1006
7	rs28691018	A	G	0.328032	1006
7	rs3132433	G	A	0.162028	1006
7	rs4380805	T	C	0.121272	1006
7	rs7787679	G	A	0.0596421	1006
7	rs7812095	T	C	0.121272	1006
7	rs3015905	G	C	0.162028	1006
7	rs3015906	A	G	0.162028	1006
7	rs113541316	C	T	0.0964215	1006
7	rs3015907	C	T	0.162028	1006
7	rs190378689	C	T	0.0248509	1006
7	rs147482668	A	G	0.0248509	1006
7	rs149302413	T	C	0.0397614	1006
7	rs7785980	C	A	0.183897	1006
7	rs117469322	C	A	0.0178926	1006
7	rs7786339	C	T	0.183897	1006
7	rs3015914	G	A	0.0397614	1006
7	rs2961005	C	T	0.164016	1006
7	rs190017848	C	A	0.0159046	1006
7	rs112267548	C	T	0.183897	1006
7	rs117161474	A	T	0.00894632	1006
7	rs117829997	C	A	0.0218688	1006
7	rs117295011	C	T	0.0129225	1006
7	rs117944170	C	T	0.0457256	1006
7	rs3015917	C	A	0.162028	1006
7	rs2960944	C	T	0.162028	1006
7	rs3015919	G	A	0.162028	1006
7	rs117214925	C	T	0.0208748	1006
7	rs113321205	G	A	0.0994036	1006
7	rs2960946	G	A	0.345924	1006
7	rs2960947	A	G	0.161034	1006
7	rs140476550	G	A	0.0149105	1006
7	rs142460484	G	A	0.0974155	1006
7	rs2154646	A	G	0.162028	1006
7	rs137876663	G	A	0.0347913	1006
7	rs112844053	T	C	0.0715706	1006
7	rs4128101	G	A	0.161034	1006
7	rs3110842	C	A	0.161034	1006
7	rs3015931	G	T	0.0397614	1006
7	rs7800425	A	G	0.121272	1006
7	rs73135151	T	G	0.00695825	1006
7	rs139453187	T	C	0.0795229	1006
7	rs149997852	A	T	0.0208748	1006
7	rs2960960	G	C	0.164016	1006
7	rs3015934	C	G	0.161034	1006
7	rs3015935	A	T	0.16004	1006
7	rs3015936	A	G	0.341948	1006
7	rs3015937	C	G	0.162028	1006
7	rs3015938	C	T	0.0397614	1006
7	rs112820336	C	T	0.0337972	1006
7	rs2960964	G	A	0.161034	1006
7	rs146500568	A	T	0.0606362	1006
7	rs2960965	T	C	0.162028	1006
7	rs2960966	T	C	0.162028	1006
7	rs1128732	G	A	0.0139165	1006
7	rs2960967	G	A	0.162028	1006
7	rs3015939	G	A	0.0397614	1006
7	rs2960968	C	T	0.162028	1006
7	rs2960969	G	A	0.162028	1006
7	rs2960971	T	C	0.162028	1006
7	rs3015941	A	G	0.162028	1006
7	rs3015843	C	T	0.0397614	1006
7	rs73135161	T	C	0.0994036	1006
7	rs2022928	A	T	0.161034	1006
7	rs3015844	A	G	0.162028	1006
7	rs11766595	T	C	0.0337972	1006
7	rs3132426	A	G	0.162028	1006
7	rs3015845	G	A	0.0377734	1006
7	rs146095374	C	A	0.0397614	1006
7	rs138896426	A	G	0.101392	1006
7	rs75229506	C	T	0.0397614	1006
7	rs113212691	C	T	0.121272	1006
7	rs2154642	A	T	0.163022	1006
7	rs141988509	C	T	0.0457256	1006
7	rs3132428	C	T	0.161034	1006
7	rs58405614	C	T	0.234592	1006
7	rs3015846	G	A	0.234592	1006
7	rs2844072	A	G	0.234592	1006
7	rs3015847	C	A	0.336978	1006
7	rs146229403	A	T	0.055666	1006
7	rs11979182	C	T	0.101392	1006
7	rs2961007	T	C	0.237575	1006
7	rs2961008	T	G	0.229622	1006
7	rs56412438	G	A	0.193837	1006
7	rs7804668	G	A	0.193837	1006
7	rs7787919	T	C	0.0208748	1006
7	rs3015848	A	T	0.234592	1006
7	rs138592823	A	T	0.0139165	1006
7	rs56289895	T	G	0.193837	1006
7	rs2961003	C	G	0.234592	1006
7	rs3015856	T	C	0.234592	1006
7	rs3015857	A	G	0.234592	1006
7	rs181240185	G	T	0.00198807	1006
7	rs3015858	T	C	0.234592	1006
7	rs117110249	C	A	0.0994036	1006
7	rs2960999	G	A	0.234592	1006
7	rs2960998	G	A	0.234592	1006
7	rs3015859	T	C	0.234592	1006
7	rs2960997	A	G	0.234592	1006
7	rs2960996	A	G	0.235586	1006
7	rs111758389	G	A	0.0467197	1006
7	rs3015861	T	A	0.234592	1006
7	rs181223317	C	A	0.0168986	1006
7	rs56176828	G	A	0.193837	1006
7	rs3015862	T	C	0.234592	1006
7	rs3015863	G	A	0.234592	1006
7	rs66954605	G	A	0.193837	1006
7	rs3015866	C	G	0.234592	1006
7	rs2960995	C	A	0.234592	1006
7	rs67213520	A	G	0.234592	1006
7	rs78684371	C	G	0.234592	1006
7	rs13236513	G	A	0.0178926	1006
7	rs55661568	A	G	0.234592	1006
7	rs187620411	C	A	0.0208748	1006
7	rs7806584	A	G	0.234592	1006
7	rs7806991	G	A	0.205765	1006
7	rs6460029	T	A	0.238569	1006
7	rs34474525	T	C	0.0427435	1006
7	rs12698436	A	G	0.0397614	1006
7	rs55931045	T	A	0.193837	1006
7	rs13224311	C	T	0.0397614	1006
7	rs56909980	C	T	0.202783	1006
7	rs6948163	C	T	0.234592	1006
7	rs117538455	C	T	0.0139165	1006
7	rs55967024	T	A	0.193837	1006
7	rs4081066	T	A	0.0407555	1006
7	rs12698438	A	G	0.0407555	1006
7	rs4329160	A	G	0.230616	1006
7	rs71553276	G	A	0.0318091	1006
7	rs6979344	T	C	0.234592	1006
7	rs6963289	A	T	0.234592	1006
7	rs71553277	G	A	0.0397614	1006
7	rs71553278	T	C	0.234592	1006
7	rs144057550	T	C	0.0228628	1006
7	rs13247178	G	C	0.140159	1006
7	rs6460030	A	G	0.234592	1006
7	rs7455518	C	T	0.235586	1006
7	rs11971595	C	T	0.234592	1006
7	rs6947034	G	A	0.234592	1006
7	rs35815109	A	G	0.0407555	1006
7	rs36076939	A	G	0.234592	1006
7	rs17764236	A	G	0.0407555	1006
7	rs565424897	T	G	0.317097	1006
7	rs4483038	T	C	0.234592	1006
7	rs4307221	G	A	0.234592	1006
7	rs4574706	A	T	0.0407555	1006
7	rs4236197	T	A	0.234592	1006
7	rs189280696	C	T	0.0487078	1006
7	rs35835479	T	C	0.234592	1006
7	rs13239566	G	C	0.0407555	1006
7	rs57161853	A	G	0.193837	1006
7	rs6973144	G	A	0.196819	1006
7	rs4537194	C	T	0.0407555	1006
7	rs4392770	C	T	0.233598	1006
7	rs4103728	G	A	0.234592	1006
7	rs4103729	C	A	0.234592	1006
7	rs4717678	T	C	0.233598	1006
7	rs13237874	T	G	0.0397614	1006
7	rs6951638	G	A	0.0407555	1006
7	rs62466871	C	A	0.083499	1006
7	rs13237657	C	T	0.241551	1006
7	rs13237660	C	T	0.241551	1006
7	rs72608588	T	C	0.200795	1006
7	rs13224992	T	C	0.241551	1006
7	rs79312554	A	G	0.0954274	1006
7	rs35358702	C	T	0.241551	1006
7	rs35645622	C	T	0.241551	1006
7	rs35147570	C	T	0.241551	1006
7	rs57712156	A	G	0.242545	1006
7	rs59624051	T	C	0.0407555	1006
7	rs58117262	C	T	0.242545	1006
7	rs12535216	G	A	0.100398	1006
7	rs36103188	A	G	0.234592	1006
7	rs73145205	G	A	0.0367793	1006
7	rs34429504	G	A	0.234592	1006
7	rs35494771	G	A	0.0397614	1006
7	rs62466873	G	A	0.0178926	1006
7	rs11982415	T	C	0.234592	1006
7	rs73145212	G	A	0.0994036	1006
7	rs11972148	A	G	0.234592	1006
7	rs11979001	C	G	0.234592	1006
7	rs4717064	A	G	0.234592	1006
7	rs4717065	A	G	0.234592	1006
7	rs12698439	C	T	0.0397614	1006
7	rs78951910	G	A	0.0347913	1006
7	rs12698440	A	G	0.241551	1006
7	rs6960833	G	A	0.234592	1006
7	rs6965491	C	T	0.234592	1006
7	rs6966085	G	T	0.235586	1006
7	rs6965692	A	G	0.234592	1006
7	rs35375062	T	C	0.0377734	1006
7	rs35289897	C	T	0.235586	1006
7	rs1954707	T	C	0.241551	1006
7	rs141281379	C	T	0.00795229	1006
7	rs13312338	T	G	0.241551	1006
7	rs140038142	G	A	0.0516899	1006
7	rs13312386	T	C	0.241551	1006
7	rs55665690	A	C	0.200795	1006
7	rs35986358	T	C	0.241551	1006
7	rs34559087	C	G	0.241551	1006
7	rs13307837	C	T	0.0397614	1006
7	rs66731238	G	A	0.141153	1006
7	rs71553281	A	G	0.0407555	1006
7	rs61487711	T	C	0.200795	1006
7	rs12698441	A	C	0.241551	1006
7	rs11983592	G	T	0.241551	1006
7	rs11984335	C	T	0.05666	1006
7	rs56003672	T	G	0.341948	1006
7	rs147607897	G	A	0.0119284	1006
7	rs35950586	C	A	0.242545	1006
7	rs34704464	G	A	0.242545	1006
7	rs13307061	G	A	0.0397614	1006
7	rs13307072	G	A	0.234592	1006
7	rs77687822	G	A	0.0407555	1006
7	rs34523541	G	A	0.0397614	1006
7	rs112566823	G	A	0.193837	1006
7	rs67188607	T	C	0.193837	1006
7	rs12698442	A	T	0.234592	1006
7	rs34881399	T	C	0.0308151	1006
7	rs12698443	C	T	0.234592	1006
7	rs58024711	G	C	0.193837	1006
7	rs4434516	A	T	0.234592	1006
7	rs4327740	T	G	0.234592	1006
7	rs13236021	C	G	0.241551	1006
7	rs13236022	C	G	0.241551	1006
7	rs13223287	T	G	0.234592	1006
7	rs35668664	T	A	0.234592	1006
7	rs17764272	C	T	0.0397614	1006
7	rs59973580	G	A	0.193837	1006
7	rs2844112	G	C	0.234592	1006
7	rs148207748	A	G	0.05666	1006
7	rs35575602	G	A	0.234592	1006
7	rs34818495	T	C	0.258449	1006
7	rs68103052	T	C	0.0387674	1006
7	rs181985468	A	T	0.00795229	1006
7	rs28788872	C	A	0.332008	1006
7	rs7785440	C	T	0.132207	1006
7	rs62466875	C	T	0.0168986	1006
7	rs56004000	C	T	0.222664	1006
7	rs56412572	T	C	0.199801	1006
7	rs35998743	T	A	0.241551	1006
7	rs2105511	T	C	0.241551	1006
7	rs2096549	C	T	0.241551	1006
7	rs35736902	A	G	0.241551	1006
7	rs34220807	T	C	0.241551	1006
7	rs3807365	G	T	0.234592	1006
7	rs142469327	C	T	0.0228628	1006
7	rs6968480	G	T	0.234592	1006
7	rs35904075	T	A	0.241551	1006
7	rs17144841	G	A	0.234592	1006
7	rs115947209	C	A	0.0198807	1006
7	rs6960783	T	C	0.244533	1006
7	rs60028765	G	C	0.199801	1006
7	rs7798868	T	G	0.0337972	1006
7	rs56390603	C	T	0.199801	1006
7	rs11979214	C	T	0.241551	1006
7	rs139392920	G	C	0.0178926	1006
7	rs117873478	G	A	0.0308151	1006
7	rs7784955	A	G	0.241551	1006
7	rs7785103	C	T	0.241551	1006
7	rs7804140	T	C	0.241551	1006
7	rs2058056	A	G	0.340954	1006
7	rs11976020	G	A	0.241551	1006
7	rs147257663	G	A	0.0387674	1006
7	rs11982710	A	G	0.241551	1006
7	rs35080219	G	A	0.0407555	1006
7	rs6954075	T	C	0.241551	1006
7	rs1894769	G	C	0.199801	1006
7	rs117912653	G	C	0.0477137	1006
7	rs182120796	G	A	0.00994036	1006
7	rs71554643	T	C	0.0407555	1006
7	rs11971151	A	T	0.193837	1006
7	rs149081615	A	G	0.0516899	1006
7	rs4717684	T	A	0.234592	1006
7	rs4717685	A	G	0.192843	1006
7	rs7783791	C	T	0.234592	1006
7	rs7787485	C	A	0.234592	1006
7	rs7788990	G	A	0.241551	1006
7	rs7792924	C	A	0.199801	1006
7	rs13233462	C	T	0.0387674	1006
7	rs13233878	G	A	0.241551	1006
7	rs13221423	T	C	0.241551	1006
7	rs13224251	T	C	0.241551	1006
7	rs35820264	G	A	0.0407555	1006
7	rs34299419	C	G	0.0407555	1006
7	rs140886185	G	A	0.0198807	1006
7	rs7803303	A	G	0.241551	1006
7	rs7803570	C	A	0.199801	1006
7	rs34315915	C	T	0.0417495	1006
7	rs111393325	C	T	0.102386	1006
7	rs57412352	C	G	0.241551	1006
7	rs35517441	G	T	0.242545	1006
7	rs7796889	G	A	0.241551	1006
7	rs7797082	C	T	0.242545	1006
7	rs57253097	C	T	0.241551	1006
7	rs9791554	T	C	0.241551	1006
7	rs9792101	C	T	0.0407555	1006
7	rs7780415	A	G	0.241551	1006
7	rs56236555	C	A	0.199801	1006
7	rs7800121	T	C	0.241551	1006
7	rs35772337	A	G	0.241551	1006
7	rs34751664	G	C	0.0407555	1006
7	rs35499251	G	A	0.0407555	1006
7	rs6460033	C	A	0.241551	1006
7	rs71554645	T	C	0.241551	1006
7	rs112029235	T	C	0.199801	1006
7	rs67101482	C	T	0.200795	1006
7	rs67767367	T	C	0.241551	1006
7	rs73129481	T	A	0.241551	1006
7	rs61470193	T	C	0.241551	1006
7	rs149328839	A	G	0.00596421	1006
7	rs6978683	T	A	0.242545	1006
7	rs56193091	C	T	0.199801	1006
7	rs7796523	G	A	0.0407555	1006
7	rs73129485	C	T	0.028827	1006
7	rs6460034	T	C	0.241551	1006
7	rs6971812	T	C	0.241551	1006
7	rs6957619	C	T	0.241551	1006
7	rs71554646	T	C	0.0407555	1006
7	rs56775695	G	A	0.45825	1006
7	rs6945435	T	C	0.241551	1006
7	rs6945451	T	A	0.241551	1006
7	rs9692137	C	T	0.199801	1006
```
