## Supplementary material for "Characterization of shared and ancestry-specific signals driving complex traits using multi-ancestry fine-mapping": s1_ref.bim

```
7	rs10252212	0	71271036	C	G
7	rs12674225	0	71271355	G	A
7	rs68186935	0	71271651	T	A
7	rs12699091	0	71272257	A	G
7	rs12699092	0	71272396	A	G
7	rs62459041	0	71272469	G	A
7	rs10256890	0	71272546	C	G
7	rs10275531	0	71272687	T	G
7	rs149248019	0	71272694	G	A
7	rs7783719	0	71272824	G	T
7	rs7785016	0	71272931	C	T
7	rs7803496	0	71272932	A	G
7	rs6460689	0	71273097	T	C
7	rs7784425	0	71273281	G	A
7	rs12699093	0	71273449	C	T
7	rs17423790	0	71273602	C	T
7	rs12699094	0	71273757	G	C
7	rs12699095	0	71273837	T	C
7	rs111512307	0	71273897	C	T
7	rs7790530	0	71274185	C	T
7	rs144140069	0	71274247	A	G
7	rs6977164	0	71274370	A	G
7	rs6977511	0	71274593	A	G
7	rs10265382	0	71274722	C	A
7	rs13228423	0	71275821	T	C
7	rs4562204	0	71275828	T	A
7	rs12699096	0	71275874	C	T
7	rs12699097	0	71275927	C	A
7	rs35148861	0	71276722	G	A
7	rs149406128	0	71276789	G	A
7	rs62459042	0	71276836	G	A
7	rs35577469	0	71277144	G	A
7	rs12699098	0	71277486	T	C
7	rs16869567	0	71277518	G	A
7	rs140018416	0	71277733	G	C
7	rs35079241	0	71278326	T	C
7	rs17144001	0	71278394	G	A
7	rs17137568	0	71279081	A	G
7	rs36000191	0	71279667	G	A
7	rs184541500	0	71279920	G	A
7	rs145724342	0	71280027	C	T
7	rs2097889	0	71280066	G	C
7	rs2079351	0	71280318	T	A
7	rs60088953	0	71281868	A	G
7	rs17137572	0	71282064	A	G
7	rs146294437	0	71282245	A	G
7	rs17144003	0	71283066	G	A
7	rs11495965	0	71284286	C	T
7	rs147765720	0	71284387	C	T
7	rs149015217	0	71284435	C	T
7	rs35974748	0	71284449	A	G
7	rs35587515	0	71284669	C	T
7	rs36124099	0	71284891	C	A
7	rs10248556	0	71285800	A	G
7	rs2867515	0	71285970	T	C
7	rs2867516	0	71286011	A	G
7	rs6975193	0	71286351	A	G
7	rs112489430	0	71286492	C	T
7	rs192999723	0	71287181	A	T
7	rs34641009	0	71287310	T	C
7	rs144287507	0	71287405	G	C
7	rs13244758	0	71288426	C	T
7	rs112629273	0	71288572	A	G
7	rs6460690	0	71288785	C	T
7	rs1968078	0	71288929	C	T
7	rs112904295	0	71289296	A	G
7	rs74860216	0	71289780	G	A
7	rs56854782	0	71290324	G	A
7	rs10950280	0	71290481	A	G
7	rs149156945	0	71292189	A	C
7	rs7788236	0	71293809	T	C
7	rs17144018	0	71294853	C	T
7	rs7777622	0	71297516	T	C
7	rs77380051	0	71298249	G	A
7	rs191374764	0	71298607	C	T
7	rs117383073	0	71298681	C	T
7	rs9638635	0	71299527	T	C
7	rs9638636	0	71299787	T	A
7	rs73183259	0	71301161	C	T
7	rs2867517	0	71301495	T	C
7	rs13223222	0	71301816	C	T
7	rs10226380	0	71302421	G	A
7	rs12673420	0	71303007	A	G
7	rs7804470	0	71303728	A	G
7	rs7790027	0	71304661	G	A
7	rs7794787	0	71304749	C	T
7	rs757746	0	71306641	G	A
7	rs987034	0	71307372	C	T
7	rs12699099	0	71307587	G	A
7	rs12699100	0	71307658	T	C
7	rs10950281	0	71308684	T	C
7	rs12540791	0	71309140	T	C
7	rs2190047	0	71309437	C	T
7	rs2190048	0	71309574	T	C
7	rs1859554	0	71310246	G	A
7	rs34058852	0	71310759	T	C
7	rs6965965	0	71311025	C	G
7	rs34038314	0	71311032	G	A
7	rs2190049	0	71311526	T	C
7	rs35027961	0	71311612	A	C
7	rs116893594	0	71312186	G	C
7	rs13240991	0	71312258	G	C
7	rs35412752	0	71312381	T	A
7	rs7804471	0	71312500	C	A
7	rs66463629	0	71312544	G	A
7	rs117542047	0	71312685	A	C
7	rs2023987	0	71313013	T	C
7	rs2023988	0	71314281	C	T
7	rs1008516	0	71314864	C	T
7	rs12671022	0	71315611	G	A
7	rs11768264	0	71315670	G	A
7	rs36129802	0	71316171	G	A
7	rs117398364	0	71317081	T	A
7	rs12699101	0	71317370	C	T
7	rs67740126	0	71317814	T	C
7	rs62459049	0	71317856	A	G
7	rs2903598	0	71318090	C	T
7	rs12699103	0	71318807	C	T
7	rs117633984	0	71318819	C	T
7	rs12699104	0	71318820	G	C
7	rs62459050	0	71319137	A	G
7	rs10950282	0	71319524	T	C
7	rs12699105	0	71319956	G	A
7	rs62459051	0	71321075	T	G
7	rs2867518	0	71323438	A	C
7	rs11765031	0	71323791	C	T
7	rs12534200	0	71323906	C	T
7	rs7806602	0	71324758	C	T
7	rs11765964	0	71324950	C	T
7	rs71551226	0	71324986	T	C
7	rs185374630	0	71325077	A	G
7	rs67719947	0	71326069	T	C
7	rs33946733	0	71326222	C	T
7	rs57704013	0	71326310	C	G
7	rs11770636	0	71326548	A	G
7	rs73183297	0	71326888	G	A
7	rs56317682	0	71327459	T	C
7	rs11763757	0	71327836	C	T
7	rs12672393	0	71328068	G	A
7	rs11763822	0	71328117	C	A
7	rs111774028	0	71328372	G	A
7	rs6968074	0	71329225	C	A
7	rs12537319	0	71329546	T	C
7	rs10447536	0	71329879	T	A
7	rs2867519	0	71329988	C	A
7	rs34163271	0	71331138	G	A
7	rs2867520	0	71331490	T	C
7	rs148243750	0	71332608	C	T
7	rs12536303	0	71332647	C	T
7	rs111444576	0	71332698	G	A
7	rs6460692	0	71332886	T	C
7	rs17424992	0	71332987	T	C
7	rs6950292	0	71333069	G	C
7	rs137964855	0	71333442	C	T
7	rs35490556	0	71333689	A	G
7	rs35303282	0	71333786	T	C
7	rs2903599	0	71334474	G	C
7	rs17340451	0	71334822	A	G
7	rs6961118	0	71335075	G	A
7	rs59411355	0	71335649	A	T
7	rs17144059	0	71335761	A	T
7	rs58040485	0	71335827	C	T
7	rs10242189	0	71335859	G	T
7	rs62459053	0	71335961	C	T
7	rs57182240	0	71335965	T	C
7	rs7349979	0	71336068	A	G
7	rs73185015	0	71336249	A	T
7	rs60408127	0	71336312	A	G
7	rs34861101	0	71336327	G	A
7	rs35971359	0	71336463	A	G
7	rs36068297	0	71336503	A	C
7	rs35972568	0	71336555	A	G
7	rs117080968	0	71336606	T	C
7	rs35182247	0	71336681	A	G
7	rs35591931	0	71336706	A	G
7	rs35210461	0	71336745	C	G
7	rs9638637	0	71336886	C	T
7	rs58146246	0	71336940	T	C
7	rs57324681	0	71337003	C	G
7	rs11771138	0	71337654	A	G
7	rs34799278	0	71337740	G	A
7	rs56890305	0	71337767	T	G
7	rs141484683	0	71338049	C	T
7	rs59305596	0	71338202	A	G
7	rs6948935	0	71338262	G	C
7	rs73185028	0	71338284	C	T
7	rs6969870	0	71338414	A	G
7	rs17340639	0	71338530	G	A
7	rs186008480	0	71338602	A	G
7	rs78370279	0	71338898	A	G
7	rs6460693	0	71339069	A	G
7	rs13229166	0	71339117	G	A
7	rs56341267	0	71339304	C	T
7	rs13230356	0	71339346	C	T
7	rs11773010	0	71339373	A	C
7	rs17144069	0	71339710	C	T
7	rs67293403	0	71339743	G	A
7	rs67473470	0	71339763	G	A
7	rs67943706	0	71340027	A	G
7	rs138562021	0	71340054	G	C
7	rs4719181	0	71340339	C	T
7	rs7785844	0	71341808	A	C
7	rs7789743	0	71341810	T	C
7	rs35296889	0	71342066	G	C
7	rs4719182	0	71342518	C	T
7	rs4719183	0	71342899	T	C
7	rs12699108	0	71343194	A	G
7	rs17144079	0	71343727	G	C
7	rs55832140	0	71344110	T	C
7	rs12699109	0	71344357	T	C
7	rs12699110	0	71344395	A	G
7	rs55729604	0	71344401	T	C
7	rs146904949	0	71345703	T	C
7	rs12699111	0	71346527	A	C
7	rs35316447	0	71346806	C	A
7	rs13230689	0	71347537	T	G
7	rs66494751	0	71348256	A	G
7	rs74301514	0	71348320	A	G
7	rs17137575	0	71348437	C	T
7	rs75713920	0	71348482	A	G
7	rs71551228	0	71348751	T	A
7	rs35341095	0	71348841	T	C
7	rs35708009	0	71348925	A	G
7	rs35066942	0	71349142	T	C
7	rs12530530	0	71349229	C	A
7	rs12668764	0	71349870	A	T
7	rs12669224	0	71349887	T	C
7	rs115454838	0	71350140	T	C
7	rs75686221	0	71350176	G	A
7	rs79138155	0	71350197	T	C
7	rs71551229	0	71350247	T	C
7	rs13239349	0	71350569	A	G
7	rs13224623	0	71350685	G	A
7	rs13227550	0	71350852	G	T
7	rs17137582	0	71350938	T	C
7	rs78776884	0	71351293	C	T
7	rs145667192	0	71351568	G	A
7	rs17144084	0	71352103	C	T
7	rs56251697	0	71352311	G	A
7	rs75257575	0	71353375	C	G
7	rs11769248	0	71353975	T	C
7	rs17144089	0	71354024	T	A
7	rs117126320	0	71354079	C	T
7	rs71551230	0	71354394	C	T
7	rs71551231	0	71354444	C	A
7	rs60530198	0	71354652	C	T
7	rs138276569	0	71354674	T	A
7	rs76700477	0	71354832	T	C
7	rs71551232	0	71354944	T	C
7	rs721235	0	71355295	A	G
7	rs11766067	0	71355428	C	G
7	rs10950284	0	71356010	A	G
7	rs117337301	0	71356132	A	G
7	rs17137587	0	71356361	A	T
7	rs7776793	0	71356487	C	T
7	rs7795294	0	71356505	A	G
7	rs7795444	0	71356574	A	G
7	rs7811694	0	71356587	G	A
7	rs78353775	0	71356667	G	A
7	rs7812085	0	71356735	T	C
7	rs12670326	0	71357244	T	C
7	rs4719184	0	71357373	G	T
7	rs4717617	0	71357421	A	C
7	rs4719185	0	71357444	G	A
7	rs6956808	0	71357537	G	A
7	rs34774403	0	71358247	T	C
7	rs12154985	0	71358249	T	C
7	rs17144092	0	71358782	T	C
7	rs10243317	0	71358914	C	G
7	rs2051883	0	71359454	G	A
7	rs6967264	0	71359521	G	A
7	rs2051884	0	71359708	G	A
7	rs34141892	0	71359711	G	T
7	rs6973743	0	71360451	C	T
7	rs2158656	0	71360509	C	G
7	rs2051885	0	71360649	C	T
7	rs6460694	0	71361036	T	C
7	rs726469	0	71361261	T	C
7	rs2867522	0	71361533	G	A
7	rs769022	0	71361584	G	A
7	rs55748356	0	71362133	A	G
7	rs6946044	0	71362200	C	A
7	rs59902136	0	71363049	A	G
7	rs71551234	0	71363230	G	A
7	rs146176589	0	71363246	C	A
7	rs13241833	0	71363656	A	G
7	rs139293837	0	71364343	G	T
7	rs540621763	0	71364484	T	C
7	rs34603271	0	71364797	G	A
7	rs73185058	0	71365315	A	C
7	rs61202888	0	71365984	A	G
7	rs6966229	0	71366055	G	A
7	rs61692774	0	71366237	A	G
7	rs73362196	0	71366260	T	C
7	rs2214747	0	71366745	G	A
7	rs6976024	0	71367437	A	G
7	rs6959613	0	71367824	G	T
7	rs56021743	0	71368346	A	G
7	rs56139620	0	71368385	A	G
7	rs6965098	0	71368865	G	A
7	rs2107880	0	71369043	T	G
7	rs79234529	0	71369106	C	T
7	rs61687549	0	71369646	T	C
7	rs61688132	0	71369834	G	A
7	rs57266099	0	71370009	T	C
7	rs1986017	0	71370086	A	G
7	rs10215454	0	71370132	C	T
7	rs13231789	0	71370143	T	C
7	rs12699112	0	71370217	C	A
7	rs6958157	0	71370389	T	G
7	rs13232386	0	71370897	A	C
7	rs13235673	0	71371156	T	A
7	rs71551235	0	71371571	A	G
7	rs6944606	0	71372031	C	T
7	rs13222793	0	71372331	C	A
7	rs76402103	0	71372333	G	A
7	rs71551236	0	71372348	A	C
7	rs11767496	0	71372371	C	A
7	rs71551237	0	71372386	A	C
7	rs71551238	0	71372582	C	T
7	rs67172404	0	71372944	G	A
7	rs13243279	0	71373140	T	C
7	rs17425888	0	71373226	C	G
7	rs17144104	0	71373553	T	C
7	rs117441671	0	71374232	C	T
7	rs12164040	0	71375448	A	G
7	rs6964517	0	71375760	G	T
7	rs73185069	0	71376264	C	T
7	rs16869589	0	71376368	C	G
7	rs10487618	0	71376375	G	C
7	rs733909	0	71377476	C	T
7	rs10950285	0	71377804	A	C
7	rs11772460	0	71378208	T	C
7	rs2867559	0	71379224	G	A
7	rs4717619	0	71379260	C	G
7	rs2867560	0	71379276	A	G
7	rs59392444	0	71379943	A	G
7	rs34963824	0	71380676	T	C
7	rs4719188	0	71382070	T	C
7	rs66607901	0	71382598	G	A
7	rs36088728	0	71383446	T	C
7	rs11766017	0	71383619	G	A
7	rs17144119	0	71383657	G	A
7	rs7795365	0	71384158	A	G
7	rs17144122	0	71384557	T	C
7	rs117714918	0	71384567	C	T
7	rs13229300	0	71386614	C	T
7	rs13225975	0	71386856	A	G
7	rs6460695	0	71388036	C	T
7	rs16869862	0	71388701	G	A
7	rs11766496	0	71388850	G	C
7	rs17341778	0	71389353	C	T
7	rs17426377	0	71389404	C	T
7	rs143586243	0	71389503	G	A
7	rs11766746	0	71389688	G	A
7	rs10950287	0	71389897	T	C
7	rs117544898	0	71389948	G	A
7	rs35885709	0	71390179	T	C
7	rs11761934	0	71391158	C	A
7	rs67522636	0	71391196	A	G
7	rs66473905	0	71391301	C	T
7	rs67676824	0	71391332	T	C
7	rs2107883	0	71391434	G	T
7	rs73185091	0	71391667	T	A
7	rs13245146	0	71391892	A	G
7	rs35956175	0	71392376	A	G
7	rs192225407	0	71392426	G	A
7	rs145925634	0	71392484	T	C
7	rs117054530	0	71392865	G	A
7	rs66945198	0	71393295	A	T
7	rs61166657	0	71393369	C	T
7	rs116977604	0	71393608	A	G
7	rs61148427	0	71393694	G	C
7	rs77987784	0	71393716	C	T
7	rs7787655	0	71394494	T	C
7	rs149142701	0	71394675	A	G
7	rs12673497	0	71394833	G	A
7	rs73185097	0	71394939	C	T
7	rs1075042	0	71395150	G	A
7	rs12537492	0	71395521	A	G
7	rs11771162	0	71396560	T	A
7	rs6961327	0	71396641	A	C
7	rs73185100	0	71396979	T	C
7	rs12537432	0	71397521	G	A
7	rs2051886	0	71397551	A	C
7	rs17144126	0	71397911	A	G
7	rs4719193	0	71398133	C	T
7	rs61072003	0	71398873	G	A
7	rs6970051	0	71399758	G	A
7	rs77738352	0	71400051	A	G
7	rs1859552	0	71400441	T	C
7	rs1859553	0	71400677	G	A
7	rs114756393	0	71400693	C	A
7	rs10487619	0	71400759	A	G
7	rs12699116	0	71401221	C	T
7	rs7797167	0	71402265	A	G
7	rs112439871	0	71402290	T	C
7	rs78137315	0	71402320	A	C
7	rs78089755	0	71402329	G	A
7	rs76339000	0	71402452	A	G
7	rs76889995	0	71402470	A	G
7	rs34732531	0	71402635	A	G
7	rs116519781	0	71402649	G	C
7	rs7801719	0	71402653	T	C
7	rs76553755	0	71402761	C	T
7	rs74483621	0	71402843	T	C
7	rs75022268	0	71402907	C	T
7	rs117153489	0	71403254	T	C
7	rs6460696	0	71404008	C	G
7	rs6974794	0	71404032	A	T
7	rs58312711	0	71404308	C	T
7	rs4719194	0	71404472	T	C
7	rs17426513	0	71404658	A	G
7	rs6460697	0	71404847	A	G
7	rs6460698	0	71404907	A	G
7	rs35437349	0	71405013	T	G
7	rs7780350	0	71405275	T	C
7	rs7780787	0	71405744	A	G
7	rs2903615	0	71406041	T	C
7	rs141846855	0	71406314	C	T
7	rs10271976	0	71406392	C	T
7	rs138481432	0	71406789	T	C
7	rs36046543	0	71406823	T	C
7	rs2903616	0	71407431	A	G
7	rs2867561	0	71407531	A	T
7	rs6947748	0	71407807	C	A
7	rs112824445	0	71407811	C	A
7	rs10227914	0	71408360	G	A
7	rs10273440	0	71408382	A	G
7	rs10258263	0	71408466	C	T
7	rs10273829	0	71408642	A	G
7	rs10276992	0	71408668	T	C
7	rs7808924	0	71408814	T	C
7	rs10277368	0	71409153	A	C
7	rs117256309	0	71409155	G	A
7	rs6944338	0	71409919	T	C
7	rs10226167	0	71410440	T	C
7	rs10266751	0	71410611	C	A
7	rs10236501	0	71410617	G	T
7	rs71551239	0	71410942	G	C
7	rs17426790	0	71410975	A	G
7	rs17348564	0	71411317	T	C
7	rs150559296	0	71411333	G	A
7	rs34650147	0	71411415	C	A
7	rs974134	0	71411789	C	T
7	rs36028741	0	71412083	A	C
7	rs10275223	0	71412627	C	T
7	rs10231417	0	71412628	A	G
7	rs151300756	0	71412730	A	T
7	rs1319249	0	71412889	C	T
7	rs35083558	0	71413241	T	C
7	rs17426915	0	71413328	A	G
7	rs10248898	0	71413478	G	A
7	rs6957532	0	71413519	A	G
7	rs10279318	0	71413544	C	A
7	rs6957813	0	71413648	A	G
7	rs6957817	0	71413652	A	G
7	rs10215280	0	71414116	A	C
7	rs76713971	0	71414167	G	T
7	rs10252758	0	71414285	G	A
7	rs12699118	0	71414903	C	G
7	rs62462775	0	71415005	C	T
7	rs111448877	0	71415152	C	G
7	rs13241778	0	71415213	T	C
7	rs10950288	0	71416525	G	A
7	rs36056205	0	71416540	C	A
7	rs17426950	0	71417103	G	C
7	rs13238739	0	71417274	G	A
7	rs12533995	0	71417510	G	A
7	rs10243500	0	71417519	G	A
7	rs80327083	0	71417594	G	A
7	rs10274120	0	71417697	C	T
7	rs10277104	0	71417748	C	T
7	rs57607308	0	71418280	C	T
7	rs1076303	0	71418458	C	T
7	rs75545363	0	71418846	G	A
7	rs116866875	0	71419083	A	T
7	rs138118046	0	71419323	T	C
7	rs34180116	0	71419352	G	A
7	rs77370627	0	71419934	C	T
7	rs17144138	0	71420853	G	T
7	rs79577971	0	71420915	C	T
7	rs7803466	0	71420945	A	G
7	rs10259553	0	71421085	G	C
7	rs10259883	0	71421357	G	A
7	rs1017048	0	71421446	T	A
7	rs184541048	0	71421447	A	T
7	rs6951255	0	71421506	G	C
7	rs117828148	0	71421555	T	A
7	rs118150161	0	71421614	T	C
7	rs6957010	0	71422650	G	A
7	rs7795661	0	71423265	C	T
7	rs13235785	0	71423557	C	T
7	rs60038723	0	71423562	G	T
7	rs16869597	0	71423675	G	A
7	rs6944962	0	71423712	A	T
7	rs6460699	0	71423995	T	C
7	rs6460700	0	71424080	G	T
7	rs6460701	0	71424171	A	G
7	rs7783325	0	71424273	A	T
7	rs13238682	0	71424467	G	A
7	rs6971765	0	71425024	G	C
7	rs10276706	0	71425392	G	A
7	rs2867562	0	71425776	C	A
7	rs2040989	0	71425850	G	A
7	rs11980820	0	71426173	A	G
7	rs10252505	0	71426541	C	T
7	rs79327120	0	71426859	C	T
7	rs36052708	0	71427361	C	T
7	rs6980199	0	71427865	A	T
7	rs10238357	0	71428296	C	T
7	rs74587518	0	71428765	G	A
7	rs3973896	0	71428960	C	G
7	rs10807740	0	71429244	A	G
7	rs79807463	0	71429281	C	G
7	rs10950289	0	71429308	A	G
7	rs144299756	0	71429370	G	A
7	rs78388390	0	71429948	G	A
7	rs4719197	0	71430789	G	A
7	rs4717622	0	71430815	T	C
7	rs79086849	0	71430876	C	T
7	rs57300068	0	71432087	A	C
7	rs6963963	0	71432104	A	G
7	rs6968406	0	71432397	T	G
7	rs10258507	0	71432828	C	G
7	rs4719198	0	71433433	C	T
7	rs4719199	0	71433526	G	A
7	rs111289564	0	71433686	C	G
7	rs112952179	0	71433741	T	C
7	rs77111328	0	71434141	C	T
7	rs4717623	0	71434369	C	T
7	rs59937976	0	71434427	G	A
7	rs111740288	0	71435104	G	A
7	rs76525311	0	71435219	T	C
7	rs79439522	0	71435308	C	T
7	rs17144147	0	71435703	G	A
7	rs146685846	0	71435944	G	C
7	rs112106257	0	71436161	T	C
7	rs149216763	0	71436187	G	A
7	rs141714215	0	71436385	A	T
7	rs73187037	0	71436694	G	A
7	rs77842066	0	71437019	A	C
7	rs7795273	0	71437062	A	G
7	rs12538435	0	71437104	A	G
7	rs62462777	0	71437736	T	C
7	rs35305736	0	71438380	C	T
7	rs12666489	0	71438445	G	A
7	rs113658258	0	71439099	C	A
7	rs10950290	0	71439590	A	T
7	rs74619190	0	71439770	G	C
7	rs12530737	0	71439807	T	C
7	rs78481597	0	71440110	C	G
7	rs114242461	0	71440662	A	G
7	rs17137600	0	71440992	C	T
7	rs17144164	0	71441051	A	G
7	rs111474653	0	71441521	C	T
7	rs17144172	0	71441612	A	G
7	rs74466617	0	71441955	A	T
7	rs143929176	0	71441997	C	T
7	rs191205165	0	71442392	T	G
7	rs28411707	0	71442976	A	G
7	rs17137604	0	71443057	G	A
7	rs17137608	0	71443077	G	A
7	rs192650824	0	71443302	G	A
7	rs113993793	0	71443382	A	G
7	rs917209	0	71443802	G	A
7	rs79222637	0	71444240	A	G
7	rs77891554	0	71444550	G	C
7	rs111978177	0	71445138	G	T
7	rs844702	0	71446641	G	C
7	rs73187044	0	71447015	G	C
7	rs147351867	0	71448675	C	T
7	rs80000330	0	71449166	C	T
7	rs844699	0	71449469	C	G
7	rs844698	0	71450818	A	G
7	rs149446021	0	71451157	C	T
7	rs73187047	0	71451457	G	A
7	rs76869357	0	71451694	T	G
7	rs117891853	0	71452087	G	A
7	rs844696	0	71452378	G	A
7	rs844695	0	71452384	T	C
7	rs844694	0	71452918	G	A
7	rs844693	0	71453251	A	T
7	rs35720869	0	71454379	G	A
7	rs844692	0	71454655	G	A
7	rs117658759	0	71455003	T	C
7	rs117916988	0	71455019	G	T
7	rs111972885	0	71457845	A	G
7	rs12154959	0	71458404	T	C
7	rs141579972	0	71458661	C	T
7	rs77392906	0	71458821	G	A
7	rs844691	0	71458940	C	A
7	rs111446316	0	71459484	A	G
7	rs149784651	0	71459671	G	A
7	rs844740	0	71460046	T	C
7	rs141366101	0	71460256	A	C
7	rs13231720	0	71460398	T	A
7	rs73187050	0	71462068	G	T
7	rs10277893	0	71463802	A	G
7	rs6980132	0	71465149	A	C
7	rs12532869	0	71465215	G	T
7	rs10251758	0	71467460	T	C
7	rs1099452	0	71467865	A	G
7	rs138901653	0	71468019	A	G
7	rs116858843	0	71468501	C	T
7	rs7781091	0	71469672	A	G
7	rs1099451	0	71470001	C	A
7	rs2867564	0	71470239	G	A
7	rs2867565	0	71470383	G	C
7	rs7790072	0	71470693	T	C
7	rs1034806	0	71471186	G	A
7	rs844736	0	71471647	A	G
7	rs143917073	0	71472624	C	G
7	rs844735	0	71473829	C	T
7	rs844734	0	71473888	G	A
7	rs73187055	0	71474656	A	C
7	rs844732	0	71474670	T	C
7	rs58248758	0	71474733	T	C
7	rs145888040	0	71474783	A	G
7	rs58863475	0	71474786	C	G
7	rs113279217	0	71474895	G	A
7	rs844731	0	71474962	T	C
7	rs844730	0	71475191	C	G
7	rs78620438	0	71476153	A	T
7	rs10252249	0	71476859	C	G
7	rs17427800	0	71477069	T	C
7	rs844712	0	71477785	T	G
7	rs139862176	0	71477867	G	A
7	rs844711	0	71478387	A	T
7	rs844710	0	71478499	C	A
7	rs844709	0	71479141	A	G
7	rs844708	0	71479172	G	A
7	rs12666891	0	71479287	G	T
7	rs844707	0	71479365	A	C
7	rs12671441	0	71479487	C	T
7	rs17349645	0	71479594	G	A
7	rs12674035	0	71479611	T	A
7	rs844705	0	71479613	C	T
7	rs113259027	0	71479678	G	A
7	rs844704	0	71479695	G	A
7	rs10280279	0	71480143	A	G
7	rs10265141	0	71480281	C	T
7	rs58064021	0	71480525	G	A
7	rs17144232	0	71480889	T	C
7	rs141825636	0	71481051	C	A
7	rs141031559	0	71481547	G	A
7	rs117333216	0	71481963	C	A
7	rs844797	0	71482050	G	A
7	rs112395310	0	71482127	C	A
7	rs10273495	0	71482224	C	T
7	rs844796	0	71482823	G	A
7	rs844795	0	71483321	T	C
7	rs844794	0	71484111	T	C
7	rs844793	0	71484345	T	C
7	rs73368146	0	71484396	C	T
7	rs844792	0	71484735	C	T
7	rs844791	0	71484751	C	T
7	rs844790	0	71484865	A	G
7	rs844789	0	71485085	G	C
7	rs113195866	0	71485135	C	T
7	rs844788	0	71485245	T	C
7	rs73368155	0	71485348	C	A
7	rs10231062	0	71486092	C	T
7	rs78844147	0	71486340	G	C
7	rs112139124	0	71486629	T	C
7	rs17428098	0	71487701	G	A
7	rs1003685	0	71488079	G	C
7	rs79560478	0	71488363	T	C
7	rs17428133	0	71488833	C	T
7	rs10280568	0	71489191	C	A
7	rs844785	0	71489224	C	G
7	rs76849145	0	71489945	C	T
7	rs148743551	0	71490024	G	A
7	rs28679767	0	71490302	T	A
7	rs4469348	0	71490492	G	A
7	rs79594379	0	71490501	T	C
7	rs6965309	0	71490649	A	C
7	rs1525130	0	71490743	G	C
7	rs1525129	0	71490988	C	A
7	rs10229928	0	71491145	C	T
7	rs75803574	0	71491289	G	T
7	rs59381375	0	71491399	C	T
7	rs59254802	0	71491955	A	G
7	rs1558028	0	71492014	T	A
7	rs73368174	0	71492276	G	T
7	rs140543278	0	71493500	A	C
7	rs117084621	0	71493741	C	T
7	rs2867566	0	71493742	G	A
7	rs117844108	0	71494261	G	A
7	rs113136599	0	71494573	C	T
7	rs844686	0	71494586	G	A
7	rs844685	0	71494626	G	C
7	rs138042262	0	71494769	G	A
7	rs145896446	0	71494917	C	T
7	rs844684	0	71494997	A	C
7	rs844680	0	71496804	G	A
7	rs844679	0	71496819	C	T
7	rs113778642	0	71497009	G	A
7	rs844678	0	71497145	G	A
7	rs844677	0	71497260	T	C
7	rs60790450	0	71497456	G	A
7	rs142712381	0	71497706	G	T
7	rs6955049	0	71497708	C	T
7	rs10265820	0	71498406	G	A
7	rs7797461	0	71499113	C	T
7	rs844676	0	71499244	C	T
7	rs2190303	0	71499256	G	C
7	rs844675	0	71499574	C	T
7	rs844674	0	71500117	G	T
7	rs11769556	0	71500592	T	G
7	rs844673	0	71500874	A	G
7	rs844672	0	71501145	C	T
7	rs34722735	0	71502056	C	T
7	rs117648861	0	71502698	C	G
7	rs9647948	0	71503303	C	T
7	rs844671	0	71503587	G	T
7	rs844670	0	71503925	T	C
7	rs844669	0	71504260	C	A
7	rs12537280	0	71504343	C	G
7	rs10280768	0	71504434	T	G
7	rs10266409	0	71505369	C	T
7	rs6964123	0	71506668	G	A
7	rs844729	0	71506696	G	A
7	rs59329653	0	71507020	G	C
7	rs34173611	0	71507999	A	C
7	rs4717625	0	71508645	A	G
7	rs17144279	0	71509204	G	A
7	rs4719204	0	71509746	G	A
7	rs17144283	0	71510083	G	A
7	rs844777	0	71510712	T	C
7	rs844776	0	71510856	T	G
7	rs139815708	0	71511058	G	A
7	rs844775	0	71511163	G	T
7	rs73188343	0	71511170	T	C
7	rs57830014	0	71511246	G	T
7	rs4997672	0	71512298	G	A
7	rs17144290	0	71512695	C	T
7	rs844772	0	71512822	A	G
7	rs12667792	0	71512985	T	A
7	rs844771	0	71512988	A	G
7	rs12673665	0	71513063	C	T
7	rs844769	0	71513237	A	G
7	rs10277807	0	71513381	C	T
7	rs10234063	0	71513486	A	C
7	rs711296	0	71513887	T	C
7	rs757895	0	71513888	T	C
7	rs7803192	0	71515673	T	C
7	rs12533623	0	71516821	G	A
7	rs844767	0	71517796	A	G
7	rs4291140	0	71517892	T	C
7	rs185163827	0	71517924	A	G
7	rs844766	0	71518404	C	T
7	rs11772518	0	71518506	C	T
7	rs6976099	0	71519069	G	A
7	rs7778656	0	71520206	C	T
7	rs76063856	0	71520209	G	A
7	rs844765	0	71520639	G	A
7	rs844764	0	71520996	T	C
7	rs844762	0	71521799	C	T
7	rs187064022	0	71522484	T	C
7	rs113388584	0	71522685	T	C
7	rs711297	0	71523290	G	A
7	rs844760	0	71523602	T	C
7	rs113180433	0	71523620	T	C
7	rs117296563	0	71523632	A	C
7	rs844759	0	71524672	A	G
7	rs917211	0	71525062	G	C
7	rs711298	0	71525153	T	C
7	rs10247062	0	71525623	C	T
7	rs73124339	0	71526308	T	A
7	rs4719206	0	71526496	T	C
7	rs844758	0	71526514	A	T
7	rs10251795	0	71527729	T	C
7	rs117967916	0	71527897	T	C
7	rs917210	0	71528358	A	T
7	rs844757	0	71528688	G	C
7	rs7795939	0	71528896	G	C
7	rs117188982	0	71529122	C	G
7	rs7797779	0	71529348	C	T
7	rs844756	0	71529475	T	C
7	rs12699120	0	71530643	C	G
7	rs34501524	0	71531238	C	A
7	rs11772969	0	71531659	G	A
7	rs149487794	0	71532161	G	A
7	rs62462783	0	71532510	C	T
7	rs4717626	0	71533900	T	G
7	rs844753	0	71534558	T	G
7	rs13236085	0	71535807	C	T
7	rs844752	0	71536350	C	T
7	rs844750	0	71536769	C	T
7	rs117476173	0	71537011	G	C
7	rs10950291	0	71537747	T	C
7	rs7798439	0	71537910	A	G
7	rs1852088	0	71539425	C	T
7	rs1852089	0	71539525	T	C
7	rs844749	0	71539560	T	C
7	rs2867567	0	71539877	G	A
7	rs844747	0	71540679	G	A
7	rs6460703	0	71540959	G	A
7	rs2016778	0	71541368	G	C
7	rs13234973	0	71541513	G	C
7	rs150847918	0	71542082	T	C
7	rs12673109	0	71542201	C	T
7	rs34862805	0	71542510	C	T
7	rs7805893	0	71543313	C	T
7	rs844744	0	71543638	T	C
7	rs844743	0	71543905	T	C
7	rs7796985	0	71544011	T	A
7	rs10216301	0	71544121	C	T
7	rs10215588	0	71544484	G	A
7	rs73124358	0	71544630	G	A
7	rs73124360	0	71544635	C	T
7	rs147009072	0	71544636	G	A
7	rs35182926	0	71544976	G	C
7	rs145873427	0	71546235	T	G
7	rs844741	0	71546308	C	T
7	rs13227792	0	71546493	C	T
7	rs13224539	0	71546924	A	T
7	rs12699121	0	71546947	A	G
7	rs17144331	0	71547270	C	T
7	rs546189918	0	71548054	C	T
7	rs2867568	0	71548123	A	T
7	rs34913023	0	71548141	G	C
7	rs73124365	0	71548498	G	A
7	rs11772542	0	71548671	C	T
7	rs35733369	0	71549598	G	A
7	rs141254853	0	71549898	C	T
7	rs34925287	0	71550035	T	C
7	rs4719207	0	71550079	C	T
7	rs844727	0	71550680	A	T
7	rs7797796	0	71550708	A	G
7	rs117629430	0	71550967	A	C
7	rs55895910	0	71551121	A	T
7	rs17429503	0	71551278	A	C
7	rs118157164	0	71551523	A	T
7	rs2867569	0	71551665	T	C
7	rs2177711	0	71551716	A	G
7	rs71551247	0	71551855	C	T
7	rs73124374	0	71552515	C	T
7	rs10252717	0	71552621	T	C
7	rs35830920	0	71553068	G	A
7	rs10950292	0	71553102	T	C
7	rs58547626	0	71553670	T	G
7	rs1474389	0	71553911	G	A
7	rs10950293	0	71554085	T	A
7	rs844724	0	71554914	G	A
7	rs74841610	0	71555244	G	A
7	rs10265103	0	71555781	A	T
7	rs141937372	0	71555819	A	G
7	rs10950294	0	71555904	C	T
7	rs7786666	0	71556863	C	T
7	rs78560180	0	71556915	T	C
7	rs6953054	0	71557399	G	A
7	rs844722	0	71558062	C	G
7	rs6959686	0	71558488	C	T
7	rs10950295	0	71558611	G	C
7	rs844719	0	71558792	C	T
7	rs6963114	0	71558983	G	A
7	rs6946230	0	71559309	A	G
7	rs6965049	0	71559458	C	T
7	rs11982267	0	71559859	G	T
7	rs13239589	0	71560098	G	A
7	rs4719209	0	71560894	G	A
7	rs143263517	0	71561300	C	T
7	rs844716	0	71561310	T	C
7	rs28411695	0	71561938	C	A
7	rs6979774	0	71562315	G	A
7	rs10807741	0	71562547	C	T
7	rs35154676	0	71562970	A	G
7	rs61193914	0	71563465	A	G
7	rs60902167	0	71563514	C	A
7	rs10231333	0	71564054	G	C
7	rs33986788	0	71565065	G	A
7	rs13231944	0	71565372	G	T
7	rs7778610	0	71565385	T	G
7	rs117102566	0	71566122	T	C
7	rs844713	0	71566341	C	T
7	rs35897134	0	71566843	G	C
7	rs13228214	0	71567286	C	T
7	rs144197807	0	71567359	G	C
7	rs59086558	0	71567666	G	A
7	rs59738349	0	71567693	T	C
7	rs13231587	0	71567884	C	A
7	rs11767138	0	71568020	T	C
7	rs10254309	0	71568250	T	C
7	rs860014	0	71568623	G	A
7	rs73124389	0	71568678	G	A
7	rs10268010	0	71568749	G	T
7	rs860013	0	71568867	T	C
7	rs10255136	0	71569185	A	G
7	rs10240685	0	71569685	C	T
7	rs10243717	0	71569770	C	T
7	rs860012	0	71569890	T	C
7	rs10259034	0	71569943	A	G
7	rs56410383	0	71570515	C	G
7	rs10248170	0	71570959	C	T
7	rs10950297	0	71574128	G	C
7	rs34518405	0	71574916	G	A
7	rs35401350	0	71575701	T	C
7	rs860010	0	71575714	G	T
7	rs73124391	0	71575857	C	T
7	rs12666578	0	71576110	T	A
7	rs860008	0	71576235	A	T
7	rs860007	0	71576244	A	G
7	rs12535265	0	71576766	C	T
7	rs860006	0	71576863	A	G
7	rs144442477	0	71576895	C	T
7	rs117881967	0	71577705	A	G
7	rs10225060	0	71578061	G	C
7	rs10256017	0	71578678	C	T
7	rs7798356	0	71578708	A	G
7	rs150181780	0	71578920	G	A
7	rs73124394	0	71578996	G	A
7	rs35798924	0	71579294	G	C
7	rs111569108	0	71579430	C	T
7	rs62462815	0	71579551	G	A
7	rs73124396	0	71579606	T	C
7	rs35509687	0	71579636	T	C
7	rs865225	0	71580250	G	A
7	rs860004	0	71580513	A	G
7	rs117225530	0	71580674	C	T
7	rs7788950	0	71580718	G	A
7	rs860003	0	71580762	T	C
7	rs11761030	0	71581063	T	C
7	rs959405	0	71582228	A	G
7	rs12668623	0	71582559	G	A
7	rs12668647	0	71582703	G	T
7	rs77849983	0	71584411	G	A
7	rs860002	0	71584805	A	T
7	rs2107730	0	71584936	A	G
7	rs11760663	0	71585116	C	A
7	rs2158562	0	71585126	C	G
7	rs79788848	0	71585134	C	T
7	rs4717627	0	71585705	A	C
7	rs861491	0	71586049	T	C
7	rs76747840	0	71586509	T	C
7	rs6969926	0	71588598	G	A
7	rs6957052	0	71588682	T	C
7	rs6957074	0	71588920	A	T
7	rs117790567	0	71589250	T	A
7	rs73701676	0	71590521	A	T
7	rs10434994	0	71590829	C	G
7	rs2040870	0	71590864	G	T
7	rs2040869	0	71591953	T	G
7	rs2214663	0	71592894	G	T
7	rs2189846	0	71593188	A	C
7	rs11974003	0	71593461	C	G
7	rs73127982	0	71594519	T	C
7	rs62462819	0	71594724	T	C
7	rs62462820	0	71595925	T	A
7	rs62462821	0	71596011	C	T
7	rs11972568	0	71597061	C	G
7	rs10260183	0	71597328	G	C
7	rs10260420	0	71597459	G	C
7	rs6972469	0	71597541	A	G
7	rs35585314	0	71597595	G	A
7	rs1859485	0	71597668	T	C
7	rs1859484	0	71598015	T	C
7	rs2867603	0	71598202	G	A
7	rs10243592	0	71599752	C	T
7	rs79677595	0	71599758	T	C
7	rs2867604	0	71600099	G	C
7	rs2107729	0	71600199	A	C
7	rs4719215	0	71601368	T	G
7	rs10281262	0	71602400	G	C
7	rs10281483	0	71602559	G	A
7	rs147914307	0	71602913	C	T
7	rs10274714	0	71602944	T	C
7	rs4719216	0	71603027	G	A
7	rs6970190	0	71603177	T	C
7	rs11772246	0	71603692	T	C
7	rs11771504	0	71603718	A	G
7	rs10807743	0	71603722	A	G
7	rs79235810	0	71603760	G	T
7	rs10950298	0	71603773	T	C
7	rs117073357	0	71604068	C	T
7	rs11773040	0	71604073	T	C
7	rs10260767	0	71604236	C	G
7	rs6952558	0	71604439	C	T
7	rs112143600	0	71606701	G	A
7	rs6962484	0	71606711	G	C
7	rs138586776	0	71607043	C	A
7	rs561465198	0	71607074	C	T
7	rs550456934	0	71607094	T	C
7	rs147005985	0	71607107	G	C
7	rs62462826	0	71607228	T	C
7	rs7810076	0	71607420	C	T
7	rs140311585	0	71607961	C	T
7	rs112248321	0	71608295	G	A
7	rs149910930	0	71609523	T	C
7	rs71551249	0	71613318	C	T
7	rs79821372	0	71613909	G	A
7	rs113791338	0	71614217	G	A
7	rs113852095	0	71614321	C	T
7	rs113545668	0	71614326	G	A
7	rs139454718	0	71614834	C	T
7	rs7797453	0	71615436	A	C
7	rs7805399	0	71615831	T	A
7	rs4717628	0	71615845	T	A
7	rs117374501	0	71616279	G	A
7	rs34655504	0	71616704	T	C
7	rs75926901	0	71616955	G	A
7	rs117205698	0	71617177	C	T
7	rs10950300	0	71618010	C	G
7	rs62462829	0	71618699	T	C
7	rs17144357	0	71619084	G	A
7	rs7808318	0	71619515	C	T
7	rs13235059	0	71619727	T	C
7	rs73130009	0	71619745	G	A
7	rs56371709	0	71619974	G	A
7	rs62462831	0	71620430	T	A
7	rs11763937	0	71620501	A	G
7	rs2867605	0	71620802	T	C
7	rs11767811	0	71620988	G	A
7	rs62462832	0	71621719	C	T
7	rs13227850	0	71621836	G	A
7	rs78409356	0	71621875	C	T
7	rs75372029	0	71621919	G	A
7	rs17352127	0	71621983	T	C
7	rs7787176	0	71622171	C	T
7	rs34310597	0	71622211	C	T
7	rs55910106	0	71622648	A	T
7	rs149432201	0	71623450	G	T
7	rs149050217	0	71624556	G	A
7	rs17352148	0	71624987	G	A
7	rs62462848	0	71625413	G	A
7	rs78933594	0	71625838	C	T
7	rs7789624	0	71625867	A	C
7	rs10267684	0	71626255	T	C
7	rs62462849	0	71626981	A	C
7	rs2079318	0	71627555	C	T
7	rs10250302	0	71627782	A	G
7	rs10250790	0	71628208	A	T
7	rs138699429	0	71628455	C	T
7	rs10251441	0	71628705	A	G
7	rs62462850	0	71629037	A	G
7	rs75419194	0	71629885	G	C
7	rs7783238	0	71630024	A	T
7	rs10950301	0	71630362	G	A
7	rs62462851	0	71631753	G	A
7	rs34346791	0	71632454	C	G
7	rs7798609	0	71633053	A	G
7	rs118004957	0	71633246	G	A
7	rs7799436	0	71633602	A	T
7	rs149501296	0	71633981	G	A
7	rs62462852	0	71635206	G	A
7	rs7808523	0	71637229	G	A
7	rs4719218	0	71637569	C	T
7	rs78948681	0	71638559	T	C
7	rs62462853	0	71638865	G	C
7	rs6949014	0	71639170	G	A
7	rs4457209	0	71639338	A	G
7	rs6974563	0	71639820	A	G
7	rs76051540	0	71640043	A	C
7	rs57328457	0	71640190	C	T
7	rs10807744	0	71641264	G	T
7	rs10224431	0	71641526	A	C
7	rs6965847	0	71641842	C	A
7	rs75343284	0	71642406	T	G
7	rs6953252	0	71643055	A	G
7	rs34829642	0	71643146	A	G
7	rs6460704	0	71643517	G	A
7	rs4717631	0	71644047	A	G
7	rs7795523	0	71644077	T	C
7	rs6963158	0	71644422	T	C
7	rs10236976	0	71644573	A	G
7	rs17605262	0	71645015	T	C
7	rs4529346	0	71646194	T	C
7	rs10258574	0	71646533	G	A
7	rs12699123	0	71646644	T	C
7	rs111919960	0	71646664	G	A
7	rs7783557	0	71646872	T	C
7	rs12531663	0	71647235	T	C
7	rs12699124	0	71647595	C	T
7	rs10274382	0	71647785	C	T
7	rs4577845	0	71647996	A	G
7	rs112955850	0	71648029	G	A
7	rs76692059	0	71648432	A	G
7	rs11976625	0	71649264	G	A
7	rs73141552	0	71649463	T	C
7	rs75938420	0	71649886	C	A
7	rs118167704	0	71650012	A	G
7	rs10950302	0	71650130	G	T
7	rs16869610	0	71650166	A	G
7	rs10239345	0	71650179	A	C
7	rs34588557	0	71650645	T	A
7	rs35188259	0	71650680	A	T
7	rs7780692	0	71651051	G	A
7	rs71551251	0	71651082	T	C
7	rs10243727	0	71651285	A	C
7	rs10247132	0	71651443	T	C
7	rs17144369	0	71652059	G	A
7	rs73704307	0	71652182	T	G
7	rs1996399	0	71652312	G	A
7	rs6954622	0	71652679	C	T
7	rs6957682	0	71652980	G	A
7	rs13232644	0	71653106	C	T
7	rs10251823	0	71653107	A	G
7	rs7791307	0	71653304	G	A
7	rs73141560	0	71653639	A	T
7	rs12538529	0	71654001	G	C
7	rs17673882	0	71654175	A	C
7	rs34801868	0	71654222	A	C
7	rs118068909	0	71654264	C	T
7	rs12699125	0	71654356	A	G
7	rs73141567	0	71655226	G	A
7	rs13230379	0	71655407	T	C
7	rs28447164	0	71655754	C	T
7	rs17673922	0	71656002	C	T
7	rs17144373	0	71656254	C	T
7	rs10267833	0	71656452	T	C
7	rs56189838	0	71656582	G	A
7	rs12699126	0	71657406	G	T
7	rs113229017	0	71658217	G	A
7	rs73141572	0	71658594	G	A
7	rs11763034	0	71658705	C	A
7	rs11766552	0	71658706	A	G
7	rs117473690	0	71659333	C	T
7	rs4719219	0	71659442	G	A
7	rs11981190	0	71659538	G	A
7	rs138305182	0	71659542	C	G
7	rs2428278	0	71659645	T	C
7	rs73141575	0	71660533	A	T
7	rs73141579	0	71661295	G	A
7	rs116918846	0	71661747	C	G
7	rs6978130	0	71662344	G	A
7	rs6979502	0	71662444	C	T
7	rs1232514	0	71663484	C	G
7	rs13227753	0	71664407	C	T
7	rs875499	0	71665669	T	C
7	rs11765179	0	71666864	A	C
7	rs2677282	0	71667291	C	T
7	rs2677284	0	71668345	T	A
7	rs55897432	0	71668541	C	T
7	rs12155060	0	71671072	A	G
7	rs28371836	0	71675931	T	C
7	rs4717633	0	71676243	G	A
7	rs73141596	0	71676539	A	G
7	rs116936592	0	71676620	G	A
7	rs75141388	0	71676800	G	T
7	rs548613	0	71676810	A	G
7	rs544015	0	71676949	C	T
7	rs11770441	0	71677011	T	C
7	rs117589261	0	71677060	G	A
7	rs77370782	0	71677315	A	G
7	rs74916419	0	71677641	A	C
7	rs577091	0	71678256	C	T
7	rs3846985	0	71678513	C	T
7	rs17502576	0	71678619	G	A
7	rs73143203	0	71678847	G	A
7	rs17144397	0	71679122	T	C
7	rs148066884	0	71679241	G	C
7	rs3846986	0	71679309	A	G
7	rs78008449	0	71679618	A	T
7	rs529127	0	71679819	A	C
7	rs9638639	0	71679861	T	G
7	rs558098	0	71679909	T	C
7	rs2903634	0	71680050	T	G
7	rs9638642	0	71680084	G	C
7	rs9638643	0	71680281	T	C
7	rs4719220	0	71680703	G	A
7	rs144821236	0	71681023	C	T
7	rs28591449	0	71681489	T	C
7	rs505671	0	71681620	T	G
7	rs146421498	0	71681674	A	G
7	rs117563924	0	71681782	G	A
7	rs10227014	0	71682105	A	G
7	rs10227704	0	71682643	A	G
7	rs10231072	0	71683050	A	T
7	rs184962129	0	71683419	C	T
7	rs12112510	0	71683507	G	T
7	rs2023724	0	71683951	C	T
7	rs117960814	0	71684031	C	T
7	rs2023725	0	71684102	C	G
7	rs148328945	0	71684164	C	A
7	rs17502912	0	71684597	T	C
7	rs74758987	0	71684747	C	T
7	rs2677281	0	71686395	T	C
7	rs73143219	0	71686609	C	T
7	rs4317470	0	71686767	C	T
7	rs13236257	0	71687442	C	T
7	rs68145195	0	71687529	A	T
7	rs138401521	0	71687784	C	T
7	rs17144404	0	71688159	G	A
7	rs11972942	0	71688190	T	C
7	rs139065143	0	71688821	G	A
7	rs10278350	0	71689461	C	T
7	rs10237823	0	71689618	T	G
7	rs34711194	0	71689674	G	A
7	rs71551255	0	71690009	C	G
7	rs527908	0	71690470	T	C
7	rs13247007	0	71690593	G	A
7	rs1914391	0	71690601	C	T
7	rs185856620	0	71691005	C	G
7	rs501430	0	71691058	T	C
7	rs13223324	0	71691270	G	C
7	rs79928558	0	71691484	C	G
7	rs11976062	0	71691794	A	G
7	rs512843	0	71691870	C	A
7	rs7808347	0	71692390	T	C
7	rs191170724	0	71692514	G	A
7	rs73143237	0	71693403	A	T
7	rs10236173	0	71693628	C	T
7	rs2677279	0	71693713	A	G
7	rs11767480	0	71694491	A	T
7	rs11767481	0	71694501	A	G
7	rs4082964	0	71697126	A	C
7	rs13244117	0	71697783	A	T
7	rs13247156	0	71697885	T	C
7	rs28504178	0	71698041	G	C
7	rs73704335	0	71698241	C	G
7	rs497195	0	71698411	G	T
7	rs11766229	0	71698481	A	G
7	rs34818820	0	71698511	G	A
7	rs140046343	0	71698741	C	T
7	rs76596445	0	71699001	T	C
7	rs77036640	0	71699018	A	T
7	rs11768892	0	71700452	T	C
7	rs6970314	0	71700803	G	A
7	rs1914381	0	71701295	A	T
7	rs1034616	0	71701364	C	T
7	rs1034617	0	71701448	T	A
7	rs116973294	0	71701603	G	A
7	rs13235525	0	71701979	T	A
7	rs57980488	0	71702211	C	T
7	rs17581383	0	71702748	C	T
7	rs75526250	0	71702971	C	T
7	rs10273469	0	71703093	T	C
7	rs1914380	0	71704648	T	C
7	rs117185122	0	71704898	A	G
7	rs35021318	0	71705215	T	C
7	rs12667297	0	71705243	G	C
7	rs144835976	0	71705421	T	G
7	rs13244813	0	71705695	A	G
7	rs492481	0	71705842	T	C
7	rs531390	0	71706092	A	G
7	rs17503400	0	71706809	C	T
7	rs4717636	0	71706847	C	T
7	rs7790803	0	71707190	A	G
7	rs73704336	0	71707243	T	C
7	rs35058779	0	71707293	T	C
7	rs35564992	0	71707329	T	C
7	rs11770522	0	71707350	T	C
7	rs11983557	0	71707545	G	A
7	rs78608022	0	71707743	T	C
7	rs7795342	0	71707831	A	C
7	rs7799227	0	71707883	T	C
7	rs35793217	0	71708502	G	A
7	rs17581606	0	71709163	T	C
7	rs17581634	0	71709709	A	G
7	rs10216201	0	71709812	A	G
7	rs534603	0	71709869	T	A
7	rs34345544	0	71709895	G	A
7	rs6953518	0	71710449	G	A
7	rs13246484	0	71710557	T	C
7	rs495016	0	71711067	C	T
7	rs496808	0	71711227	A	C
7	rs479035	0	71711275	T	A
7	rs520564	0	71711551	C	T
7	rs17503630	0	71711605	C	T
7	rs6963413	0	71711986	G	T
7	rs6460707	0	71712040	G	A
7	rs16869625	0	71712055	T	C
7	rs6460708	0	71712135	C	T
7	rs144372484	0	71712300	G	A
7	rs13236492	0	71712487	G	A
7	rs13237418	0	71712537	C	G
7	rs2677277	0	71712651	G	A
7	rs77659610	0	71712724	C	T
7	rs146460058	0	71712975	C	G
7	rs61288133	0	71713539	T	C
7	rs472393	0	71713735	A	G
7	rs117943551	0	71713766	T	C
7	rs10234985	0	71714000	A	T
7	rs13244320	0	71714028	C	T
7	rs491413	0	71714102	T	C
7	rs147055691	0	71714175	T	A
7	rs2677276	0	71714392	A	G
7	rs10238714	0	71714436	T	C
7	rs6974939	0	71714521	G	C
7	rs6962069	0	71714837	A	G
7	rs6962083	0	71714871	A	G
7	rs17503801	0	71715202	A	G
7	rs62464863	0	71715263	A	T
7	rs139064594	0	71715451	T	C
7	rs6963187	0	71715532	A	G
7	rs532169	0	71715628	A	G
7	rs112575984	0	71715682	G	C
7	rs74721693	0	71715805	G	A
7	rs36024687	0	71715848	A	T
7	rs117007641	0	71715873	C	T
7	rs536759	0	71716138	T	C
7	rs13239080	0	71716159	A	G
7	rs13225090	0	71716207	C	T
7	rs10243740	0	71716280	A	G
7	rs60369863	0	71716294	T	C
7	rs538657	0	71716352	G	A
7	rs562477	0	71716681	G	A
7	rs57146191	0	71717031	T	A
7	rs10238909	0	71717034	G	A
7	rs544861	0	71717089	C	T
7	rs13225465	0	71717138	T	G
7	rs13225466	0	71717139	T	A
7	rs73129509	0	71717248	C	T
7	rs57151899	0	71717365	A	G
7	rs10239699	0	71717641	G	T
7	rs483953	0	71717802	G	C
7	rs34089087	0	71717962	A	G
7	rs12154643	0	71718217	G	A
7	rs489490	0	71718438	C	A
7	rs77059784	0	71718530	G	A
7	rs113603862	0	71719843	C	T
7	rs151034420	0	71719908	C	T
7	rs13236874	0	71719991	T	C
7	rs28785225	0	71720470	G	A
7	rs78193153	0	71720681	G	A
7	rs10215010	0	71720754	C	T
7	rs7778928	0	71720873	G	A
7	rs7779206	0	71721049	G	A
7	rs117958829	0	71721104	G	T
7	rs73129519	0	71721627	T	C
7	rs10950304	0	71722090	G	A
7	rs10215553	0	71722524	T	C
7	rs10215139	0	71722690	C	T
7	rs35198953	0	71722721	T	C
7	rs35787114	0	71722730	T	C
7	rs141365514	0	71722748	C	T
7	rs115201622	0	71723207	C	T
7	rs12699130	0	71723211	A	G
7	rs118105652	0	71723253	G	A
7	rs17582005	0	71723377	A	T
7	rs116990753	0	71724419	G	A
7	rs35363996	0	71724573	C	T
7	rs7799175	0	71724815	G	T
7	rs7801170	0	71725336	C	T
7	rs2521203	0	71725377	A	G
7	rs7800217	0	71725442	G	A
7	rs2677275	0	71725469	G	A
7	rs67041541	0	71725678	T	C
7	rs1232515	0	71725813	G	C
7	rs55681707	0	71725850	A	G
7	rs117634964	0	71725879	G	A
7	rs149182657	0	71726035	G	A
7	rs12537428	0	71726143	A	C
7	rs12539838	0	71726164	G	A
7	rs566639	0	71726513	A	G
7	rs10486883	0	71726874	C	T
7	rs4512281	0	71726932	T	C
7	rs13226587	0	71727133	C	T
7	rs548405	0	71727921	C	A
7	rs73129534	0	71728551	T	C
7	rs551606	0	71728625	C	T
7	rs28401746	0	71728708	C	T
7	rs7792669	0	71728822	G	T
7	rs28432195	0	71729524	G	T
7	rs28548784	0	71729705	T	C
7	rs34108648	0	71729758	G	A
7	rs7782517	0	71730575	A	G
7	rs17582236	0	71730688	G	A
7	rs1548422	0	71730836	A	G
7	rs1548423	0	71730844	C	T
7	rs12671472	0	71730855	A	T
7	rs505511	0	71731031	G	A
7	rs506345	0	71731082	A	G
7	rs1034618	0	71731085	T	C
7	rs1034619	0	71731682	G	C
7	rs477387	0	71732674	T	C
7	rs1015488	0	71732966	G	T
7	rs149515627	0	71733015	A	G
7	rs1914390	0	71733493	T	A
7	rs117884779	0	71733996	G	T
7	rs485865	0	71734051	G	A
7	rs7782831	0	71734315	G	T
7	rs7783256	0	71734574	G	C
7	rs1914389	0	71735544	C	T
7	rs1914388	0	71735582	C	A
7	rs66801943	0	71736962	G	A
7	rs10268103	0	71737260	T	A
7	rs1232521	0	71737462	A	G
7	rs117475915	0	71738228	A	T
7	rs186446669	0	71738302	G	T
7	rs12673485	0	71738904	T	C
7	rs6971726	0	71738970	T	C
7	rs6948148	0	71739001	C	A
7	rs1914386	0	71739173	G	A
7	rs117176856	0	71739572	A	G
7	rs187715724	0	71739732	C	T
7	rs35417702	0	71739916	C	T
7	rs1468163	0	71740458	G	A
7	rs75099598	0	71740537	C	T
7	rs1914385	0	71740914	A	G
7	rs35526560	0	71741232	C	G
7	rs1914384	0	71741443	G	C
7	rs75057903	0	71741570	A	C
7	rs79972219	0	71741618	G	T
7	rs9638644	0	71741778	C	T
7	rs756912	0	71741797	C	T
7	rs9638646	0	71742080	G	A
7	rs573092	0	71743223	A	G
7	rs73129558	0	71743519	G	C
7	rs74998753	0	71743954	T	G
7	rs111909844	0	71744181	A	G
7	rs11763557	0	71744186	T	C
7	rs143250150	0	71744677	G	A
7	rs501383	0	71744896	G	A
7	rs35069269	0	71745699	G	A
7	rs549763	0	71745829	T	G
7	rs113039383	0	71746090	T	C
7	rs34547894	0	71747584	C	T
7	rs76415606	0	71748417	G	A
7	rs2677274	0	71749356	G	A
7	rs116991735	0	71749650	A	G
7	rs2203709	0	71750100	C	T
7	rs2203710	0	71750113	T	C
7	rs1978102	0	71750298	C	T
7	rs149737953	0	71750455	C	G
7	rs4719222	0	71751116	G	A
7	rs146367696	0	71751234	A	C
7	rs12699131	0	71751316	A	G
7	rs142291878	0	71751975	A	G
7	rs10950305	0	71752304	G	T
7	rs62464865	0	71752643	G	A
7	rs2867673	0	71752652	T	C
7	rs10234843	0	71752777	C	T
7	rs73129568	0	71752849	C	A
7	rs11762805	0	71753010	C	T
7	rs75351140	0	71753145	G	C
7	rs6947575	0	71753733	T	C
7	rs12154550	0	71754006	C	T
7	rs74507924	0	71755014	G	A
7	rs10243625	0	71755051	C	T
7	rs6460710	0	71755222	C	T
7	rs34478621	0	71755504	C	G
7	rs35649137	0	71755968	G	A
7	rs10277004	0	71756548	G	A
7	rs145908966	0	71756817	G	A
7	rs7782391	0	71756887	G	A
7	rs10244856	0	71756897	A	G
7	rs6460711	0	71756949	C	T
7	rs10244985	0	71756998	A	G
7	rs62459264	0	71757124	A	T
7	rs142777377	0	71757200	T	C
7	rs570047182	0	71757420	T	C
7	rs117051263	0	71757479	A	C
7	rs28719656	0	71758151	C	G
7	rs11762675	0	71758598	C	A
7	rs11762676	0	71758599	C	G
7	rs12532494	0	71758634	C	T
7	rs10253092	0	71758644	T	A
7	rs140984298	0	71758973	C	T
7	rs56150095	0	71759069	C	A
7	rs11767194	0	71759729	A	T
7	rs78849324	0	71760155	T	A
7	rs143664992	0	71763055	A	G
7	rs76385771	0	71763562	T	C
7	rs116998634	0	71763740	T	C
7	rs4719223	0	71763861	C	T
7	rs6973317	0	71764032	T	C
7	rs10228688	0	71764119	G	A
7	rs10277561	0	71764197	T	G
7	rs4517001	0	71765057	G	C
7	rs17673971	0	71765376	C	T
7	rs67502107	0	71765403	C	A
7	rs6979866	0	71765653	T	C
7	rs10267124	0	71765941	C	T
7	rs140005772	0	71766257	G	C
7	rs61522141	0	71767188	G	A
7	rs62459268	0	71767544	T	C
7	rs10248061	0	71767657	T	C
7	rs77410618	0	71768299	A	G
7	rs150120906	0	71768771	G	A
7	rs59378249	0	71768832	C	T
7	rs10256008	0	71769483	T	A
7	rs10256020	0	71769515	T	G
7	rs12670234	0	71769593	A	T
7	rs4639398	0	71770094	C	T
7	rs117962265	0	71770431	T	C
7	rs2944839	0	71770703	C	T
7	rs75413325	0	71770738	A	T
7	rs1914398	0	71770868	C	G
7	rs1914399	0	71770973	C	G
7	rs6460713	0	71771255	T	A
7	rs6970677	0	71771288	C	T
7	rs71551258	0	71772013	T	G
7	rs2944835	0	71772704	T	C
7	rs2944834	0	71772929	A	G
7	rs10253915	0	71773114	C	T
7	rs10282511	0	71773117	G	A
7	rs77693558	0	71773696	T	A
7	rs2968527	0	71773810	G	C
7	rs12539817	0	71774130	T	C
7	rs7782735	0	71774423	C	G
7	rs2944833	0	71774496	G	A
7	rs145484031	0	71774800	C	T
7	rs76455914	0	71775291	G	C
7	rs144849173	0	71775597	C	T
7	rs77200325	0	71776293	C	G
7	rs60238920	0	71776487	C	T
7	rs10248548	0	71777059	C	T
7	rs13242763	0	71777115	G	A
7	rs73129589	0	71777156	A	C
7	rs28531896	0	71777287	G	A
7	rs4645475	0	71777469	C	T
7	rs2968528	0	71778063	G	A
7	rs10464195	0	71778149	G	T
7	rs28582687	0	71778586	C	T
7	rs11766995	0	71778628	C	T
7	rs7780241	0	71778741	C	G
7	rs11971387	0	71778972	G	A
7	rs148294035	0	71779185	G	A
7	rs28733015	0	71779634	C	T
7	rs2944831	0	71779635	G	A
7	rs12537060	0	71780089	C	T
7	rs28605994	0	71780335	A	C
7	rs138909322	0	71780942	G	C
7	rs28441039	0	71780977	A	G
7	rs11971116	0	71781573	T	C
7	rs78871600	0	71781934	G	A
7	rs185551754	0	71782200	G	C
7	rs78928669	0	71782460	A	G
7	rs12699133	0	71782942	C	A
7	rs6968408	0	71783116	C	A
7	rs117439342	0	71783131	C	T
7	rs12539327	0	71783290	C	T
7	rs6954735	0	71783342	T	C
7	rs10237700	0	71784578	T	C
7	rs13223098	0	71786147	G	C
7	rs28713535	0	71786192	G	A
7	rs2944829	0	71786721	G	A
7	rs117030466	0	71787227	T	G
7	rs114967720	0	71787610	T	C
7	rs2968533	0	71787660	G	A
7	rs2968532	0	71787692	G	A
7	rs59032605	0	71787916	C	T
7	rs2968531	0	71788139	C	G
7	rs115674217	0	71788212	A	G
7	rs11982081	0	71788267	C	A
7	rs10232132	0	71788462	T	C
7	rs13240963	0	71788779	G	A
7	rs10246004	0	71788956	G	C
7	rs76087980	0	71788968	G	A
7	rs79361910	0	71789167	G	A
7	rs147854373	0	71789815	C	T
7	rs115241931	0	71790447	G	A
7	rs112501050	0	71790990	G	A
7	rs2944826	0	71792250	G	A
7	rs2944825	0	71793386	T	C
7	rs2944824	0	71793848	T	A
7	rs7799416	0	71795218	C	T
7	rs2944822	0	71795592	C	T
7	rs11768943	0	71795727	T	C
7	rs2944821	0	71795998	G	C
7	rs60413052	0	71796057	G	A
7	rs35537723	0	71797191	G	A
7	rs10229537	0	71797644	C	T
7	rs62459273	0	71797704	G	A
7	rs117175143	0	71798149	G	A
7	rs13438441	0	71799168	G	C
7	rs7812018	0	71799703	A	C
7	rs10256498	0	71800159	A	T
7	rs2944820	0	71801285	C	T
7	rs2944819	0	71801632	G	A
7	rs143158444	0	71801892	G	A
7	rs117153751	0	71802329	G	A
7	rs35414455	0	71802687	C	T
7	rs186004054	0	71802963	G	A
7	rs13307517	0	71803683	A	G
7	rs114464919	0	71803761	T	C
7	rs73362932	0	71804984	T	C
7	rs150140381	0	71805345	T	G
7	rs7786833	0	71805600	G	A
7	rs117893617	0	71805762	T	C
7	rs117181781	0	71806019	C	T
7	rs11773659	0	71806244	A	G
7	rs117271550	0	71806938	G	A
7	rs2944817	0	71806977	T	C
7	rs10216196	0	71807023	G	C
7	rs55841409	0	71807186	G	A
7	rs12539988	0	71807474	G	A
7	rs10267518	0	71808000	A	C
7	rs36104871	0	71808047	G	T
7	rs10274751	0	71808745	T	C
7	rs2944816	0	71808839	G	A
7	rs140353401	0	71808910	A	G
7	rs138137031	0	71808938	C	T
7	rs17674025	0	71809414	C	T
7	rs144293512	0	71810063	G	A
7	rs2968511	0	71810805	C	G
7	rs2944815	0	71811748	G	A
7	rs28625158	0	71811894	T	C
7	rs58891553	0	71812286	G	A
7	rs2968512	0	71812455	C	T
7	rs76091302	0	71813656	C	T
7	rs2944814	0	71813660	G	A
7	rs77967714	0	71814627	T	C
7	rs10216236	0	71814645	C	T
7	rs2968513	0	71814969	T	C
7	rs11764286	0	71815170	T	G
7	rs10241386	0	71815307	T	A
7	rs11764381	0	71815461	T	C
7	rs146347915	0	71815541	C	T
7	rs147888643	0	71815552	G	C
7	rs75045045	0	71815626	G	A
7	rs10255729	0	71816327	G	A
7	rs10227369	0	71816339	C	T
7	rs12666455	0	71816657	C	T
7	rs6460715	0	71817899	A	G
7	rs145253149	0	71819492	G	A
7	rs73131467	0	71819798	C	T
7	rs2944808	0	71819852	G	A
7	rs6976172	0	71819988	G	A
7	rs76115058	0	71820130	T	C
7	rs35841135	0	71820496	G	C
7	rs28444894	0	71820863	C	G
7	rs150524906	0	71821266	T	A
7	rs76141223	0	71821651	C	T
7	rs118133793	0	71821705	T	C
7	rs9638652	0	71821907	G	T
7	rs2944806	0	71822683	T	C
7	rs2944805	0	71822914	T	C
7	rs11973203	0	71823153	C	G
7	rs77167622	0	71823284	T	C
7	rs2138759	0	71823436	G	A
7	rs7788745	0	71823654	G	A
7	rs10270566	0	71824737	G	A
7	rs13240571	0	71825737	G	A
7	rs149752864	0	71825877	T	C
7	rs1914400	0	71826631	C	T
7	rs118081724	0	71827099	C	T
7	rs76283163	0	71827519	G	A
7	rs6977668	0	71828060	T	C
7	rs79500344	0	71828255	G	C
7	rs6953315	0	71828293	G	A
7	rs7787755	0	71828309	C	T
7	rs6953656	0	71828501	G	A
7	rs2968503	0	71828564	A	T
7	rs116858452	0	71828685	C	T
7	rs11769084	0	71828688	G	A
7	rs146602071	0	71828934	G	C
7	rs12670580	0	71829316	T	A
7	rs111729056	0	71829586	C	T
7	rs77512960	0	71829631	G	A
7	rs78469674	0	71829632	G	A
7	rs2944803	0	71829766	G	A
7	rs113610961	0	71829929	C	T
7	rs12113511	0	71829955	G	A
7	rs62463227	0	71830812	G	A
7	rs117195990	0	71830964	T	A
7	rs2968500	0	71831219	C	T
7	rs2944799	0	71831935	T	C
7	rs2944798	0	71832036	G	A
7	rs6460717	0	71832272	G	C
7	rs2944796	0	71832438	G	C
7	rs6460718	0	71832734	C	A
7	rs145839848	0	71832890	G	A
7	rs60100251	0	71833625	C	T
7	rs2968498	0	71834011	G	C
7	rs11771673	0	71834171	A	G
7	rs148324822	0	71834251	G	A
7	rs2944794	0	71834260	T	C
7	rs150927866	0	71834606	A	G
7	rs1914378	0	71834932	T	C
7	rs2138757	0	71835388	G	A
7	rs2138756	0	71835456	G	A
7	rs2867607	0	71835553	G	A
7	rs2090464	0	71835734	T	C
7	rs2090463	0	71835892	T	G
7	rs118153578	0	71836357	G	T
7	rs1949395	0	71836708	T	A
7	rs117442394	0	71837089	T	G
7	rs9638655	0	71837301	A	G
7	rs144000669	0	71837522	G	C
7	rs117289550	0	71837846	A	G
7	rs2968538	0	71838207	G	A
7	rs1914397	0	71838994	T	A
7	rs12699135	0	71839015	G	A
7	rs1914395	0	71839408	G	A
7	rs77542775	0	71839807	T	C
7	rs4413668	0	71840259	G	C
7	rs2944792	0	71840365	T	C
7	rs2138760	0	71840929	C	T
7	rs2944790	0	71841136	C	T
7	rs191107546	0	71841350	C	A
7	rs2944788	0	71841811	T	C
7	rs2944787	0	71841880	T	G
7	rs2944786	0	71842278	T	A
7	rs7801287	0	71843376	C	T
7	rs6973603	0	71844153	C	T
7	rs4370418	0	71844192	A	G
7	rs1878490	0	71844391	T	C
7	rs1914394	0	71845126	C	T
7	rs111590578	0	71845327	G	C
7	rs6979645	0	71845436	C	T
7	rs2001334	0	71846468	A	G
7	rs1574549	0	71847345	T	C
7	rs7781223	0	71847505	T	C
7	rs7781345	0	71847768	A	G
7	rs13308366	0	71847855	C	T
7	rs2867668	0	71848277	C	T
7	rs144607517	0	71848874	T	C
7	rs34106803	0	71848977	G	A
7	rs149192610	0	71849463	T	C
7	rs2968523	0	71849538	G	C
7	rs2944830	0	71849677	A	T
7	rs62463228	0	71850067	T	C
7	rs117972644	0	71850209	G	T
7	rs79912928	0	71850606	C	A
7	rs143796909	0	71850991	A	C
7	rs956422	0	71851586	T	G
7	rs7778289	0	71851601	G	A
7	rs73364941	0	71851893	T	C
7	rs79906821	0	71851957	G	C
7	rs79527984	0	71852173	G	A
7	rs73364947	0	71852478	G	A
7	rs1914393	0	71852951	G	C
7	rs7807766	0	71853435	A	T
7	rs2944809	0	71853492	C	T
7	rs6980137	0	71853630	T	G
7	rs6460721	0	71854104	T	C
7	rs10950307	0	71854188	T	A
7	rs138070605	0	71855109	G	A
7	rs117973975	0	71855566	C	T
7	rs2944791	0	71855605	C	G
7	rs7799851	0	71855638	C	T
7	rs7786046	0	71855793	A	G
7	rs2944840	0	71856399	A	T
7	rs201699824	0	71856421	G	A
7	rs145088955	0	71857663	A	G
7	rs7786757	0	71857789	C	G
7	rs75068058	0	71857863	T	C
7	rs7787380	0	71858167	C	T
7	rs4392769	0	71858317	C	T
7	rs4415209	0	71858547	G	A
7	rs147538766	0	71858550	G	A
7	rs7778594	0	71858982	T	C
7	rs74802010	0	71859160	C	T
7	rs7779494	0	71859798	A	C
7	rs78433987	0	71860266	C	T
7	rs7784524	0	71860739	A	G
7	rs117288305	0	71862794	G	C
7	rs10268535	0	71862985	A	G
7	rs10227076	0	71863822	G	A
7	rs6946889	0	71864030	G	A
7	rs6971756	0	71864164	T	C
7	rs6947681	0	71864544	G	A
7	rs74799275	0	71864602	T	C
7	rs112571722	0	71864774	G	A
7	rs75364308	0	71864987	G	A
7	rs10232238	0	71865717	G	A
7	rs117449388	0	71865742	G	C
7	rs117774919	0	71865812	T	C
7	rs7778103	0	71865905	T	C
7	rs10225544	0	71866085	T	C
7	rs10265973	0	71866089	C	G
7	rs61553902	0	71866194	C	A
7	rs4128154	0	71866680	T	G
7	rs12699137	0	71867165	G	A
7	rs6946380	0	71867254	G	A
7	rs117478010	0	71867431	G	A
7	rs78708725	0	71867603	G	A
7	rs150779803	0	71867811	G	T
7	rs145695517	0	71868209	C	G
7	rs62463250	0	71868228	A	C
7	rs10251904	0	71869727	A	G
7	rs55841026	0	71870217	A	G
7	rs6460722	0	71870676	G	A
7	rs4348366	0	71870965	C	T
7	rs6460723	0	71871205	A	T
7	rs4615448	0	71871272	A	G
7	rs77510796	0	71871458	A	G
7	rs4991311	0	71871600	C	T
7	rs9769512	0	71872750	C	G
7	rs10252214	0	71872759	C	G
7	rs6977896	0	71872823	G	C
7	rs6979389	0	71872935	C	T
7	rs13237780	0	71873569	T	C
7	rs13247917	0	71873571	C	T
7	rs73133136	0	71873767	T	A
7	rs73133137	0	71874348	G	A
7	rs11983612	0	71874997	T	C
7	rs34457966	0	71875705	A	G
7	rs12699138	0	71875971	A	C
7	rs12699139	0	71876038	A	T
7	rs12699140	0	71876445	A	T
7	rs73133138	0	71876645	A	T
7	rs73133139	0	71877095	G	A
7	rs75756233	0	71877200	C	T
7	rs144263069	0	71877212	C	T
7	rs79133419	0	71877217	G	A
7	rs73133140	0	71877241	G	A
7	rs12540434	0	71878038	G	C
7	rs68078798	0	71878723	A	G
7	rs36110617	0	71879974	G	A
7	rs4717645	0	71880113	T	G
7	rs2909980	0	71880141	G	C
7	rs1808379	0	71880706	G	A
7	rs117628291	0	71880771	G	A
7	rs62463253	0	71881651	C	T
7	rs139619299	0	71881671	G	A
7	rs6961002	0	71881828	C	T
7	rs888885	0	71883605	G	C
7	rs11763831	0	71884730	T	C
7	rs7808480	0	71885048	G	A
7	rs2909981	0	71885067	T	C
7	rs2909982	0	71886100	C	T
7	rs75998851	0	71887839	C	T
7	rs993931	0	71888157	A	G
7	rs993932	0	71888561	T	C
7	rs2042207	0	71889466	C	T
7	rs2042208	0	71889606	G	A
7	rs2968504	0	71892870	T	C
7	rs56054280	0	71892999	C	T
7	rs2968505	0	71894629	T	C
7	rs2968506	0	71894780	A	G
7	rs2968507	0	71895630	G	A
7	rs2909983	0	71897349	A	G
7	rs57328273	0	71897722	C	A
7	rs73366903	0	71898032	G	A
7	rs2968508	0	71899231	T	C
7	rs117792957	0	71899700	G	A
7	rs2909984	0	71900355	A	G
7	rs117355568	0	71900679	G	A
7	rs2909985	0	71900775	C	G
7	rs3095929	0	71901731	C	T
7	rs4029797	0	71902440	G	A
7	rs62463254	0	71902975	C	T
7	rs3111674	0	71903092	G	A
7	rs60156479	0	71903102	G	C
7	rs59815948	0	71903107	C	T
7	rs62463255	0	71903432	T	C
7	rs2968509	0	71903955	A	C
7	rs143680308	0	71904262	C	T
7	rs6460724	0	71904349	T	C
7	rs6946008	0	71904389	G	A
7	rs12531085	0	71904602	G	A
7	rs68012311	0	71905108	T	C
7	rs35218645	0	71905586	C	T
7	rs141457432	0	71906412	G	A
7	rs73366911	0	71906456	G	A
7	rs59005817	0	71906673	G	A
7	rs59154237	0	71906687	A	G
7	rs145470583	0	71906931	C	T
7	rs6959525	0	71908142	A	G
7	rs6460725	0	71908314	G	A
7	rs7809631	0	71908651	G	T
7	rs75322971	0	71908827	T	A
7	rs3095930	0	71908910	A	C
7	rs10434960	0	71909160	A	C
7	rs10434961	0	71909336	A	G
7	rs879952	0	71910814	C	T
7	rs13230359	0	71911703	G	A
7	rs7793843	0	71912528	G	A
7	rs66520065	0	71913507	T	C
7	rs61383394	0	71914571	C	T
7	rs2968520	0	71914721	A	G
7	rs111252440	0	71914765	C	G
7	rs2969138	0	71914971	C	T
7	rs10254456	0	71916300	G	A
7	rs117325641	0	71917390	C	T
7	rs11760997	0	71918088	A	C
7	rs2968526	0	71918127	G	C
7	rs7784792	0	71918506	T	C
7	rs12531833	0	71918978	A	T
7	rs2909989	0	71919202	T	C
7	rs11765238	0	71919716	G	A
7	rs2909988	0	71919741	A	C
7	rs28446260	0	71919859	A	C
7	rs117799662	0	71920059	G	A
7	rs6976751	0	71920704	C	A
7	rs34984362	0	71921154	C	T
7	rs4029441	0	71921348	C	A
7	rs73366939	0	71921397	C	T
7	rs4383876	0	71921420	A	G
7	rs76918518	0	71921464	A	T
7	rs73366942	0	71921554	C	T
7	rs112630021	0	71921594	T	C
7	rs2968525	0	71921750	G	A
7	rs6968348	0	71922295	A	T
7	rs112694232	0	71922829	C	T
7	rs6973020	0	71922877	A	C
7	rs2969139	0	71923058	T	C
7	rs112755528	0	71923961	C	T
7	rs2909987	0	71924353	T	C
7	rs34032691	0	71925304	G	T
7	rs28846485	0	71926917	C	T
7	rs11767635	0	71927163	G	T
7	rs2968530	0	71927167	T	G
7	rs145680786	0	71927171	T	G
7	rs7799726	0	71927370	A	G
7	rs11767720	0	71927460	G	A
7	rs10246443	0	71927848	A	G
7	rs10231864	0	71928419	C	T
7	rs6460727	0	71929976	A	C
7	rs1592903	0	71930457	G	A
7	rs28529376	0	71930940	G	A
7	rs12699144	0	71931024	C	A
7	rs35802853	0	71931637	A	T
7	rs75523635	0	71931911	G	C
7	rs74552811	0	71931946	G	A
7	rs10266429	0	71932046	T	C
7	rs10277043	0	71932303	G	C
7	rs7810695	0	71932795	C	T
7	rs7797735	0	71933143	T	G
7	rs2969135	0	71933460	G	A
7	rs10274795	0	71933991	T	G
7	rs7780745	0	71934361	C	T
7	rs2909986	0	71934531	A	G
7	rs117694744	0	71934653	G	T
7	rs7803837	0	71935056	A	G
7	rs7807692	0	71935111	T	C
7	rs116867965	0	71935143	C	T
7	rs7804006	0	71935209	A	G
7	rs1833656	0	71935368	A	G
7	rs10950308	0	71935903	A	G
7	rs117366925	0	71936046	C	T
7	rs6958055	0	71936471	C	T
7	rs62463259	0	71936606	A	G
7	rs6958220	0	71936610	C	T
7	rs7790927	0	71936953	T	A
7	rs140785525	0	71937194	A	G
7	rs113687119	0	71938199	G	C
7	rs117765665	0	71938250	T	C
7	rs73366973	0	71938631	T	C
7	rs7784014	0	71940133	C	T
7	rs10229487	0	71940420	G	T
7	rs10229707	0	71940548	G	A
7	rs62465860	0	71940742	C	T
7	rs35347831	0	71941109	T	G
7	rs10233681	0	71941439	G	A
7	rs6946683	0	71942071	T	C
7	rs10267934	0	71942238	C	A
7	rs35452883	0	71942458	A	G
7	rs6948089	0	71943169	A	G
7	rs60426562	0	71944065	C	T
7	rs10240027	0	71945427	T	A
7	rs117757443	0	71945534	T	C
7	rs7800567	0	71945897	T	C
7	rs6460732	0	71945964	C	G
7	rs6460733	0	71946128	G	C
7	rs142063554	0	71946189	G	A
7	rs191402437	0	71947914	A	G
7	rs6951037	0	71948396	T	A
7	rs6951206	0	71948493	T	C
7	rs4029796	0	71949290	C	T
7	rs7785879	0	71949509	A	C
7	rs13244003	0	71950266	G	A
7	rs6975437	0	71950632	G	C
7	rs6958246	0	71950654	A	G
7	rs191784101	0	71950683	C	T
7	rs10950310	0	71950802	G	A
7	rs1035404	0	71951048	A	G
7	rs73133174	0	71951430	C	T
7	rs11760490	0	71951572	C	T
7	rs11763985	0	71951596	A	G
7	rs58565392	0	71951741	G	T
7	rs73133175	0	71951984	T	A
7	rs12537108	0	71953184	G	C
7	rs117236419	0	71953196	A	T
7	rs10265108	0	71953948	G	A
7	rs117603660	0	71954045	G	A
7	rs10240570	0	71954779	C	T
7	rs7796018	0	71954937	G	A
7	rs111241924	0	71955598	T	C
7	rs113361156	0	71955650	G	A
7	rs73133177	0	71955806	G	T
7	rs138017447	0	71955979	C	T
7	rs6970120	0	71956314	C	G
7	rs73133178	0	71957120	C	T
7	rs11767603	0	71957147	G	A
7	rs57948929	0	71957637	G	A
7	rs13226722	0	71957885	G	A
7	rs6951042	0	71958082	G	A
7	rs150222117	0	71958098	C	G
7	rs117431788	0	71958156	G	A
7	rs55978832	0	71958490	A	G
7	rs6972266	0	71958510	A	C
7	rs6976920	0	71958988	A	T
7	rs6460734	0	71959318	G	C
7	rs62465864	0	71960130	C	A
7	rs57231594	0	71960520	T	C
7	rs7801098	0	71961222	C	T
7	rs111384472	0	71962235	A	G
7	rs78901204	0	71963651	G	A
7	rs73133182	0	71963988	G	T
7	rs9638662	0	71964263	A	G
7	rs144847673	0	71964287	A	G
7	rs73368913	0	71964940	T	A
7	rs4448153	0	71965359	G	A
7	rs9638302	0	71965684	A	C
7	rs6460735	0	71966065	C	T
7	rs10950311	0	71966666	T	C
7	rs12154230	0	71966724	T	C
7	rs73133187	0	71967026	G	A
7	rs6460021	0	71967583	A	G
7	rs6460022	0	71967661	T	C
7	rs6460023	0	71967899	G	A
7	rs10269058	0	71968186	G	A
7	rs11770776	0	71968541	G	C
7	rs7779186	0	71968630	T	C
7	rs141723523	0	71969346	G	C
7	rs748513	0	71969645	G	A
7	rs71553227	0	71970001	A	T
7	rs2969137	0	71970082	G	A
7	rs73133189	0	71970991	C	T
7	rs111391774	0	71971120	C	A
7	rs113361152	0	71971121	G	A
7	rs1807215	0	71971133	C	T
7	rs77393312	0	71971531	G	A
7	rs73133192	0	71973291	T	A
7	rs60142260	0	71974370	C	T
7	rs73133194	0	71974416	T	C
7	rs117486744	0	71974836	C	T
7	rs10268001	0	71974910	A	G
7	rs10238986	0	71974980	G	A
7	rs73133195	0	71977470	C	T
7	rs79775380	0	71978776	G	A
7	rs116895323	0	71979173	C	T
7	rs2969136	0	71979229	C	T
7	rs12667443	0	71979623	G	A
7	rs12667427	0	71979685	C	A
7	rs10949814	0	71979903	G	A
7	rs75452514	0	71980355	T	A
7	rs112314670	0	71980715	C	T
7	rs66742037	0	71981499	C	G
7	rs2909966	0	71981559	G	A
7	rs2969140	0	71981922	C	A
7	rs73133199	0	71982261	C	T
7	rs2909967	0	71982441	C	G
7	rs2909968	0	71982732	C	T
7	rs2909969	0	71982924	G	A
7	rs2969142	0	71984981	C	G
7	rs56105228	0	71988130	A	G
7	rs62465902	0	71988282	A	G
7	rs62465903	0	71988565	G	A
7	rs3095928	0	71989843	G	A
7	rs7781588	0	71990128	G	A
7	rs149185470	0	71990346	C	T
7	rs34336963	0	71990351	C	T
7	rs10261155	0	71990910	C	G
7	rs3111786	0	71990993	A	G
7	rs3111787	0	71990995	A	C
7	rs116625564	0	71991103	G	A
7	rs114175764	0	71991110	G	C
7	rs188700887	0	71992435	C	G
7	rs2909972	0	71993893	T	C
7	rs2909973	0	71994394	A	G
7	rs13242638	0	72000218	A	G
7	rs7806092	0	72000663	C	G
7	rs10242205	0	72002272	T	A
7	rs10242464	0	72002498	T	C
7	rs2969133	0	72002961	T	C
7	rs6951922	0	72003711	A	G
7	rs6957305	0	72004534	C	T
7	rs4355661	0	72005901	A	T
7	rs75300687	0	72006253	C	T
7	rs72608532	0	72006431	G	A
7	rs13239115	0	72006544	C	G
7	rs6968066	0	72006721	C	G
7	rs10259314	0	72006728	T	C
7	rs4361659	0	72007098	A	G
7	rs10226163	0	72007705	G	A
7	rs10229194	0	72007851	G	A
7	rs6949592	0	72008031	G	A
7	rs11761626	0	72008618	C	G
7	rs149901801	0	72008679	G	A
7	rs112326727	0	72009845	A	T
7	rs11764439	0	72011146	C	G
7	rs186861940	0	72012802	C	T
7	rs10250179	0	72012977	G	A
7	rs61251424	0	72013115	A	G
7	rs112141327	0	72014658	C	T
7	rs11761538	0	72015620	A	G
7	rs34903145	0	72016837	G	A
7	rs12539453	0	72017391	A	G
7	rs77862404	0	72017704	A	G
7	rs113929479	0	72017950	G	A
7	rs76730760	0	72018138	C	T
7	rs6975225	0	72018419	C	T
7	rs62465913	0	72018478	G	T
7	rs111811527	0	72018549	G	A
7	rs28693687	0	72019510	G	T
7	rs141791408	0	72020165	G	A
7	rs147931281	0	72020889	G	A
7	rs7786066	0	72020988	C	T
7	rs112465413	0	72021086	T	C
7	rs10261628	0	72021221	G	A
7	rs10277546	0	72021471	T	C
7	rs149522531	0	72021979	C	T
7	rs34828705	0	72022416	C	T
7	rs6958931	0	72022452	C	T
7	rs148942787	0	72022469	T	C
7	rs10266188	0	72022485	G	A
7	rs192016900	0	72022496	T	G
7	rs4351314	0	72022556	G	T
7	rs114837047	0	72024592	G	A
7	rs71553236	0	72025067	G	A
7	rs71553237	0	72025070	G	C
7	rs201741186	0	72025482	A	G
7	rs4717048	0	72026340	C	T
7	rs4236192	0	72026353	T	C
7	rs4717656	0	72026412	C	T
7	rs4717657	0	72026420	T	C
7	rs6956859	0	72027027	G	A
7	rs190154844	0	72027163	C	T
7	rs111845450	0	72027246	C	T
7	rs6956936	0	72027293	A	T
7	rs72608539	0	72028200	G	A
7	rs58995876	0	72028798	G	A
7	rs150213145	0	72029467	G	A
7	rs185028163	0	72030458	G	A
7	rs68086925	0	72030541	C	A
7	rs66624667	0	72030619	T	C
7	rs139577899	0	72030700	T	C
7	rs58608277	0	72032068	C	T
7	rs57107674	0	72032273	A	G
7	rs35867424	0	72032358	G	A
7	rs56871255	0	72033332	A	G
7	rs62465918	0	72033930	C	G
7	rs141579069	0	72034433	A	G
7	rs7777994	0	72035296	T	C
7	rs59174502	0	72036399	G	C
7	rs148992618	0	72036473	A	C
7	rs13240222	0	72038136	T	C
7	rs13225871	0	72038188	C	T
7	rs6970153	0	72038595	T	G
7	rs35114143	0	72038785	T	C
7	rs36115109	0	72038925	A	G
7	rs184440975	0	72040153	A	G
7	rs141509781	0	72040764	A	T
7	rs61567992	0	72041317	A	C
7	rs4513861	0	72041743	G	A
7	rs149641611	0	72041792	C	T
7	rs117069681	0	72042704	C	T
7	rs4318932	0	72043041	C	A
7	rs6976727	0	72043302	G	A
7	rs35869044	0	72044463	C	A
7	rs144673660	0	72045365	C	T
7	rs147269761	0	72046806	G	A
7	rs4717049	0	72047877	T	C
7	rs9942627	0	72049300	C	G
7	rs7781040	0	72050175	A	G
7	rs7791465	0	72052207	C	A
7	rs56239380	0	72052883	A	G
7	rs151056082	0	72053650	T	A
7	rs35511713	0	72054842	C	A
7	rs55962801	0	72056776	C	G
7	rs59367931	0	72057028	G	A
7	rs146802949	0	72058169	C	T
7	rs78280992	0	72058631	C	A
7	rs78058471	0	72058711	G	A
7	rs78440252	0	72059478	C	T
7	rs56072129	0	72059989	C	T
7	rs4371888	0	72060655	G	A
7	rs9638304	0	72061387	C	T
7	rs72608543	0	72062678	T	C
7	rs57053004	0	72063827	A	C
7	rs68044527	0	72064799	T	A
7	rs117547381	0	72064937	C	T
7	rs4473912	0	72065836	G	T
7	rs150670823	0	72066480	T	C
7	rs77964684	0	72066591	C	T
7	rs6974871	0	72066798	T	C
7	rs4458744	0	72066893	C	T
7	rs4406290	0	72067121	T	C
7	rs142132949	0	72067153	C	T
7	rs145935790	0	72068552	C	A
7	rs71553242	0	72070325	T	G
7	rs3015869	0	72071175	T	C
7	rs114901371	0	72071392	C	A
7	rs139809398	0	72071491	C	T
7	rs112922755	0	72071529	G	T
7	rs59021835	0	72071544	A	C
7	rs34068285	0	72071603	G	A
7	rs4717663	0	72071682	A	C
7	rs3015877	0	72071762	G	A
7	rs76770133	0	72072156	T	A
7	rs3015878	0	72072222	A	G
7	rs61488742	0	72072449	A	G
7	rs144451063	0	72072914	C	T
7	rs2960921	0	72073646	C	T
7	rs6950450	0	72073716	C	T
7	rs6975116	0	72074150	T	C
7	rs3015904	0	72076152	A	G
7	rs180859362	0	72076486	G	T
7	rs111783870	0	72076868	C	G
7	rs3015924	0	72077626	G	C
7	rs34782203	0	72077747	T	A
7	rs3015933	0	72078486	G	A
7	rs3110827	0	72078834	T	C
7	rs2960977	0	72079472	A	G
7	rs139606539	0	72080159	A	G
7	rs2960929	0	72082397	A	G
7	rs113079905	0	72082487	G	C
7	rs28454618	0	72082604	G	A
7	rs2960920	0	72083747	G	A
7	rs117880944	0	72084044	C	T
7	rs1954708	0	72086119	A	G
7	rs55949505	0	72087533	C	T
7	rs3015875	0	72087631	G	T
7	rs2960924	0	72087780	T	C
7	rs2960926	0	72088952	A	G
7	rs2960927	0	72089511	C	A
7	rs3015876	0	72090341	C	T
7	rs3132429	0	72090580	G	A
7	rs3132430	0	72090582	G	A
7	rs2687032	0	72091046	G	A
7	rs145171512	0	72091362	T	G
7	rs2960930	0	72091644	T	A
7	rs142217556	0	72092757	C	A
7	rs11981144	0	72092984	G	C
7	rs181569685	0	72093132	G	T
7	rs2298399	0	72094075	C	A
7	rs2960935	0	72095220	T	C
7	rs3015879	0	72096781	C	G
7	rs143626075	0	72099189	G	C
7	rs113776112	0	72099784	T	C
7	rs11979801	0	72104036	A	G
7	rs3015886	0	72104815	T	C
7	rs3015888	0	72107215	C	T
7	rs112132536	0	72108021	A	T
7	rs17674142	0	72108108	A	G
7	rs3132431	0	72108227	T	C
7	rs2960988	0	72108746	T	C
7	rs117793945	0	72109180	G	C
7	rs3110839	0	72109633	G	A
7	rs3015890	0	72110856	C	T
7	rs2960987	0	72110867	C	T
7	rs2960986	0	72112795	G	A
7	rs2960985	0	72112977	A	G
7	rs145689670	0	72114509	G	T
7	rs145514318	0	72115107	G	C
7	rs11761171	0	72115368	A	G
7	rs3132432	0	72118452	C	T
7	rs138410883	0	72119936	C	T
7	rs3015892	0	72120841	C	T
7	rs3015894	0	72122218	C	A
7	rs145932315	0	72122658	G	A
7	rs2844177	0	72122939	C	T
7	rs2960907	0	72123787	T	C
7	rs3015897	0	72123839	G	T
7	rs140594309	0	72124069	C	A
7	rs113582795	0	72124663	C	T
7	rs2960908	0	72125991	A	G
7	rs3015898	0	72126002	T	C
7	rs1954712	0	72126052	G	A
7	rs55891215	0	72126231	T	G
7	rs111921709	0	72128091	T	G
7	rs73372869	0	72128179	G	T
7	rs71553261	0	72129113	C	T
7	rs6966399	0	72129355	G	A
7	rs71553262	0	72129640	A	G
7	rs13238203	0	72129667	C	T
7	rs147778456	0	72130154	G	A
7	rs1892751	0	72130213	T	C
7	rs28691018	0	72132428	A	G
7	rs3132433	0	72132850	G	A
7	rs4380805	0	72133494	T	C
7	rs7787679	0	72133788	G	A
7	rs7812095	0	72135195	T	C
7	rs3015905	0	72135320	G	C
7	rs3015906	0	72135527	A	G
7	rs113541316	0	72135547	C	T
7	rs3015907	0	72135622	C	T
7	rs190378689	0	72135921	C	T
7	rs147482668	0	72138001	A	G
7	rs149302413	0	72138661	T	C
7	rs7785980	0	72138841	C	A
7	rs117469322	0	72138999	C	A
7	rs7786339	0	72139093	C	T
7	rs3015914	0	72139570	G	A
7	rs2961005	0	72140498	C	T
7	rs190017848	0	72141187	C	A
7	rs112267548	0	72141253	C	T
7	rs117161474	0	72141963	A	T
7	rs117829997	0	72143819	C	A
7	rs117295011	0	72143825	C	T
7	rs117944170	0	72144202	C	T
7	rs3015917	0	72144483	C	A
7	rs2960944	0	72145274	C	T
7	rs3015919	0	72145345	G	A
7	rs117214925	0	72147025	C	T
7	rs113321205	0	72147159	G	A
7	rs2960946	0	72147570	G	A
7	rs2960947	0	72148136	A	G
7	rs140476550	0	72148202	G	A
7	rs142460484	0	72149634	G	A
7	rs2154646	0	72150034	A	G
7	rs137876663	0	72150202	G	A
7	rs112844053	0	72151317	T	C
7	rs4128101	0	72151818	G	A
7	rs3110842	0	72152869	C	A
7	rs3015931	0	72153579	G	T
7	rs7800425	0	72154605	A	G
7	rs73135151	0	72154798	T	G
7	rs139453187	0	72155834	T	C
7	rs149997852	0	72157019	A	T
7	rs2960960	0	72158241	G	C
7	rs3015934	0	72162224	C	G
7	rs3015935	0	72162261	A	T
7	rs3015936	0	72163486	A	G
7	rs3015937	0	72163853	C	G
7	rs3015938	0	72164899	C	T
7	rs112820336	0	72165261	C	T
7	rs2960964	0	72166027	G	A
7	rs146500568	0	72166051	A	T
7	rs2960965	0	72166323	T	C
7	rs2960966	0	72166518	T	C
7	rs1128732	0	72166725	G	A
7	rs2960967	0	72166756	G	A
7	rs3015939	0	72166876	G	A
7	rs2960968	0	72167341	C	T
7	rs2960969	0	72167597	G	A
7	rs2960971	0	72168129	T	C
7	rs3015941	0	72168258	A	G
7	rs3015843	0	72169613	C	T
7	rs73135161	0	72172185	T	C
7	rs2022928	0	72172385	A	T
7	rs3015844	0	72173704	A	G
7	rs11766595	0	72174787	T	C
7	rs3132426	0	72175546	A	G
7	rs3015845	0	72176724	G	A
7	rs146095374	0	72178756	C	A
7	rs138896426	0	72178848	A	G
7	rs75229506	0	72179767	C	T
7	rs113212691	0	72179833	C	T
7	rs2154642	0	72181119	A	T
7	rs141988509	0	72181128	C	T
7	rs3132428	0	72181984	C	T
7	rs58405614	0	72182668	C	T
7	rs3015846	0	72182765	G	A
7	rs2844072	0	72183440	A	G
7	rs3015847	0	72184102	C	A
7	rs146229403	0	72185784	A	T
7	rs11979182	0	72186015	C	T
7	rs2961007	0	72187256	T	C
7	rs2961008	0	72187273	T	G
7	rs56412438	0	72187987	G	A
7	rs7804668	0	72188483	G	A
7	rs7787919	0	72188630	T	C
7	rs3015848	0	72188682	A	T
7	rs138592823	0	72190228	A	T
7	rs56289895	0	72190246	T	G
7	rs2961003	0	72190917	C	G
7	rs3015856	0	72191489	T	C
7	rs3015857	0	72192924	A	G
7	rs181240185	0	72193854	G	T
7	rs3015858	0	72193864	T	C
7	rs117110249	0	72193867	C	A
7	rs2960999	0	72193868	G	A
7	rs2960998	0	72194161	G	A
7	rs3015859	0	72194682	T	C
7	rs2960997	0	72194988	A	G
7	rs2960996	0	72195182	A	G
7	rs111758389	0	72196166	G	A
7	rs3015861	0	72196315	T	A
7	rs181223317	0	72196617	C	A
7	rs56176828	0	72196650	G	A
7	rs3015862	0	72196736	T	C
7	rs3015863	0	72196737	G	A
7	rs66954605	0	72196999	G	A
7	rs3015866	0	72197242	C	G
7	rs2960995	0	72197244	C	A
7	rs67213520	0	72198339	A	G
7	rs78684371	0	72198567	C	G
7	rs13236513	0	72198944	G	A
7	rs55661568	0	72199310	A	G
7	rs187620411	0	72200736	C	A
7	rs7806584	0	72200863	A	G
7	rs7806991	0	72200923	G	A
7	rs6460029	0	72200976	T	A
7	rs34474525	0	72201125	T	C
7	rs12698436	0	72201865	A	G
7	rs55931045	0	72202902	T	A
7	rs13224311	0	72202906	C	T
7	rs56909980	0	72203162	C	T
7	rs6948163	0	72203501	C	T
7	rs117538455	0	72203533	C	T
7	rs55967024	0	72203887	T	A
7	rs4081066	0	72204279	T	A
7	rs12698438	0	72204306	A	G
7	rs4329160	0	72204839	A	G
7	rs71553276	0	72205002	G	A
7	rs6979344	0	72205531	T	C
7	rs6963289	0	72205877	A	T
7	rs71553277	0	72205936	G	A
7	rs71553278	0	72206493	T	C
7	rs144057550	0	72206935	T	C
7	rs13247178	0	72207291	G	C
7	rs6460030	0	72207443	A	G
7	rs7455518	0	72208266	C	T
7	rs11971595	0	72208495	C	T
7	rs6947034	0	72208542	G	A
7	rs35815109	0	72209965	A	G
7	rs36076939	0	72210015	A	G
7	rs17764236	0	72210659	A	G
7	rs565424897	0	72210828	T	G
7	rs4483038	0	72211476	T	C
7	rs4307221	0	72211560	G	A
7	rs4574706	0	72211723	A	T
7	rs4236197	0	72211839	T	A
7	rs189280696	0	72212358	C	T
7	rs35835479	0	72212412	T	C
7	rs13239566	0	72212579	G	C
7	rs57161853	0	72212660	A	G
7	rs6973144	0	72213131	G	A
7	rs4537194	0	72213214	C	T
7	rs4392770	0	72213451	C	T
7	rs4103728	0	72213896	G	A
7	rs4103729	0	72213902	C	A
7	rs4717678	0	72214844	T	C
7	rs13237874	0	72215275	T	G
7	rs6951638	0	72216292	G	A
7	rs62466871	0	72216831	C	A
7	rs13237657	0	72216990	C	T
7	rs13237660	0	72216999	C	T
7	rs72608588	0	72217100	T	C
7	rs13224992	0	72217130	T	C
7	rs79312554	0	72217960	A	G
7	rs35358702	0	72218578	C	T
7	rs35645622	0	72218694	C	T
7	rs35147570	0	72218718	C	T
7	rs57712156	0	72218857	A	G
7	rs59624051	0	72218878	T	C
7	rs58117262	0	72218910	C	T
7	rs12535216	0	72218986	G	A
7	rs36103188	0	72219984	A	G
7	rs73145205	0	72220385	G	A
7	rs34429504	0	72220424	G	A
7	rs35494771	0	72220542	G	A
7	rs62466873	0	72220596	G	A
7	rs11982415	0	72220842	T	C
7	rs73145212	0	72220938	G	A
7	rs11972148	0	72221341	A	G
7	rs11979001	0	72221446	C	G
7	rs4717064	0	72221687	A	G
7	rs4717065	0	72221691	A	G
7	rs12698439	0	72222001	C	T
7	rs78951910	0	72222957	G	A
7	rs12698440	0	72223038	A	G
7	rs6960833	0	72223323	G	A
7	rs6965491	0	72224052	C	T
7	rs6966085	0	72224246	G	T
7	rs6965692	0	72224264	A	G
7	rs35375062	0	72225442	T	C
7	rs35289897	0	72225895	C	T
7	rs1954707	0	72226826	T	C
7	rs141281379	0	72227750	C	T
7	rs13312338	0	72228341	T	G
7	rs140038142	0	72228437	G	A
7	rs13312386	0	72228468	T	C
7	rs55665690	0	72229301	A	C
7	rs35986358	0	72229407	T	C
7	rs34559087	0	72229412	C	G
7	rs13307837	0	72229482	C	T
7	rs66731238	0	72229810	G	A
7	rs71553281	0	72229988	A	G
7	rs61487711	0	72231028	T	C
7	rs12698441	0	72231113	A	C
7	rs11983592	0	72231526	G	T
7	rs11984335	0	72231898	C	T
7	rs56003672	0	72232045	T	G
7	rs147607897	0	72232203	G	A
7	rs35950586	0	72232366	C	A
7	rs34704464	0	72232388	G	A
7	rs13307061	0	72232554	G	A
7	rs13307072	0	72232606	G	A
7	rs77687822	0	72233338	G	A
7	rs34523541	0	72233515	G	A
7	rs112566823	0	72233716	G	A
7	rs67188607	0	72233858	T	C
7	rs12698442	0	72234093	A	T
7	rs34881399	0	72234176	T	C
7	rs12698443	0	72234471	C	T
7	rs58024711	0	72234732	G	C
7	rs4434516	0	72235622	A	T
7	rs4327740	0	72235904	T	G
7	rs13236021	0	72236125	C	G
7	rs13236022	0	72236126	C	G
7	rs13223287	0	72236164	T	G
7	rs35668664	0	72236444	T	A
7	rs17764272	0	72236616	C	T
7	rs59973580	0	72236982	G	A
7	rs2844112	0	72237129	G	C
7	rs148207748	0	72237646	A	G
7	rs35575602	0	72238459	G	A
7	rs34818495	0	72239211	T	C
7	rs68103052	0	72239472	T	C
7	rs181985468	0	72239521	A	T
7	rs28788872	0	72239528	C	A
7	rs7785440	0	72239537	C	T
7	rs62466875	0	72239827	C	T
7	rs56004000	0	72239874	C	T
7	rs56412572	0	72239964	T	C
7	rs35998743	0	72240474	T	A
7	rs2105511	0	72240674	T	C
7	rs2096549	0	72240950	C	T
7	rs35736902	0	72241065	A	G
7	rs34220807	0	72241150	T	C
7	rs3807365	0	72242153	G	T
7	rs142469327	0	72242233	C	T
7	rs6968480	0	72242657	G	T
7	rs35904075	0	72242955	T	A
7	rs17144841	0	72243292	G	A
7	rs115947209	0	72243693	C	A
7	rs6960783	0	72244402	T	C
7	rs60028765	0	72244833	G	C
7	rs7798868	0	72245424	T	G
7	rs56390603	0	72245898	C	T
7	rs11979214	0	72246274	C	T
7	rs139392920	0	72246350	G	C
7	rs117873478	0	72246362	G	A
7	rs7784955	0	72246541	A	G
7	rs7785103	0	72246591	C	T
7	rs7804140	0	72246611	T	C
7	rs2058056	0	72247024	A	G
7	rs11976020	0	72247800	G	A
7	rs147257663	0	72247841	G	A
7	rs11982710	0	72248000	A	G
7	rs35080219	0	72248089	G	A
7	rs6954075	0	72248484	T	C
7	rs1894769	0	72248621	G	C
7	rs117912653	0	72249098	G	C
7	rs182120796	0	72249478	G	A
7	rs71554643	0	72249818	T	C
7	rs11971151	0	72250478	A	T
7	rs149081615	0	72250946	A	G
7	rs4717684	0	72251037	T	A
7	rs4717685	0	72251134	A	G
7	rs7783791	0	72251655	C	T
7	rs7787485	0	72251749	C	A
7	rs7788990	0	72252560	G	A
7	rs7792924	0	72252931	C	A
7	rs13233462	0	72253057	C	T
7	rs13233878	0	72253243	G	A
7	rs13221423	0	72253635	T	C
7	rs13224251	0	72253921	T	C
7	rs35820264	0	72254050	G	A
7	rs34299419	0	72254397	C	G
7	rs140886185	0	72254467	G	A
7	rs7803303	0	72255266	A	G
7	rs7803570	0	72255343	C	A
7	rs34315915	0	72256586	C	T
7	rs111393325	0	72256606	C	T
7	rs57412352	0	72257291	C	G
7	rs35517441	0	72258312	G	T
7	rs7796889	0	72259095	G	A
7	rs7797082	0	72259412	C	T
7	rs57253097	0	72260124	C	T
7	rs9791554	0	72261865	T	C
7	rs9792101	0	72261969	C	T
7	rs7780415	0	72262809	A	G
7	rs56236555	0	72262888	C	A
7	rs7800121	0	72263107	T	C
7	rs35772337	0	72263142	A	G
7	rs34751664	0	72263340	G	C
7	rs35499251	0	72263406	G	A
7	rs6460033	0	72263918	C	A
7	rs71554645	0	72264111	T	C
7	rs112029235	0	72264245	T	C
7	rs67101482	0	72264474	C	T
7	rs67767367	0	72264497	T	C
7	rs73129481	0	72264759	T	A
7	rs61470193	0	72264937	T	C
7	rs149328839	0	72265135	A	G
7	rs6978683	0	72265383	T	A
7	rs56193091	0	72265923	C	T
7	rs7796523	0	72266116	G	A
7	rs73129485	0	72266673	C	T
7	rs6460034	0	72266720	T	C
7	rs6971812	0	72267104	T	C
7	rs6957619	0	72268294	C	T
7	rs71554646	0	72268461	T	C
7	rs56775695	0	72268672	G	A
7	rs6945435	0	72269531	T	C
7	rs6945451	0	72269562	T	A
7	rs9692137	0	72270125	C	T
```
