## Supplementary material for "Characterization of shared and ancestry-specific signals driving complex traits using multi-ancestry fine-mapping": s2.afreq

```
#CHROM	ID	REF	ALT	ALT_FREQS	OBS_CT
7	rs10252212	C	G	0.607143	1008
7	rs12674225	G	A	0.303571	1008
7	rs140938166	G	A	0.0406746	1008
7	rs12699091	A	G	0.609127	1008
7	rs12699092	A	G	0.609127	1008
7	rs10256890	C	G	0.609127	1008
7	rs10275531	T	G	0.609127	1008
7	rs7785016	C	T	0.609127	1008
7	rs7803496	A	G	0.609127	1008
7	rs6460689	T	C	0.609127	1008
7	rs12699093	C	T	0.608135	1008
7	rs12699094	G	C	0.607143	1008
7	rs12699095	T	C	0.605159	1008
7	rs7790530	C	T	0.608135	1008
7	rs116866792	C	T	0.0267857	1008
7	rs6977164	A	G	0.608135	1008
7	rs6977511	A	G	0.608135	1008
7	rs10265382	C	A	0.605159	1008
7	rs13228423	T	C	0.608135	1008
7	rs4562204	T	A	0.608135	1008
7	rs12699096	C	T	0.996032	1008
7	rs117504659	C	T	0.047619	1008
7	rs35148861	G	A	0.605159	1008
7	rs12699098	T	C	0.608135	1008
7	rs16869567	G	A	0.604167	1008
7	rs117779752	C	A	0.0357143	1008
7	rs35079241	T	C	0.610119	1008
7	rs17144001	G	A	0.607143	1008
7	rs17137568	A	G	0.610119	1008
7	rs78364974	G	A	0.0982143	1008
7	rs36000191	G	A	0.610119	1008
7	rs2097889	G	C	0.612103	1008
7	rs2079351	T	A	0.609127	1008
7	rs60088953	A	G	0.610119	1008
7	rs17137572	A	G	0.614087	1008
7	rs17144003	G	A	0.604167	1008
7	rs11495965	C	T	0.604167	1008
7	rs149015217	C	T	0.0496032	1008
7	rs35974748	A	G	0.604167	1008
7	rs35587515	C	T	0.604167	1008
7	rs36124099	C	A	0.604167	1008
7	rs10248556	A	G	0.593254	1008
7	rs2867515	T	C	0.593254	1008
7	rs2867516	A	G	0.593254	1008
7	rs6975193	A	G	0.59623	1008
7	rs34641009	T	C	0.594246	1008
7	rs6460690	C	T	0.190476	1008
7	rs77441307	C	T	0.0367063	1008
7	rs1968078	C	T	0.400794	1008
7	rs74860216	G	A	0.170635	1008
7	rs138818974	C	T	0.00694444	1008
7	rs56854782	G	A	0.479167	1008
7	rs10950280	A	G	0.481151	1008
7	rs76794002	G	A	0.0238095	1008
7	rs7788236	T	C	0.99504	1008
7	rs17144018	C	T	0.311508	1008
7	rs7777622	T	C	0.480159	1008
7	rs9638635	T	C	0.483135	1008
7	rs9638636	T	A	0.483135	1008
7	rs142378839	A	T	0.0188492	1008
7	rs149088883	G	T	0.014881	1008
7	rs2867517	T	C	0.483135	1008
7	rs13223222	C	T	0.99504	1008
7	rs10226380	G	A	0.483135	1008
7	rs12673420	A	G	0.484127	1008
7	rs7804470	A	G	0.486111	1008
7	rs7790027	G	A	0.119048	1008
7	rs7794787	C	T	0.3125	1008
7	rs13235523	C	T	0.00694444	1008
7	rs3735359	G	A	0.014881	1008
7	rs757746	G	A	0.634921	1008
7	rs80064744	G	C	0.121032	1008
7	rs79629109	G	A	0.121032	1008
7	rs987034	C	T	0.347222	1008
7	rs12699099	G	A	0.632937	1008
7	rs12699100	T	C	0.647817	1008
7	rs10950281	T	C	0.367063	1008
7	rs12540791	T	C	0.498016	1008
7	rs2190047	C	T	0.367063	1008
7	rs2190048	T	C	0.367063	1008
7	rs77900011	A	T	0.106151	1008
7	rs1859554	G	A	0.499008	1008
7	rs34058852	T	C	0.499008	1008
7	rs144075508	G	T	0.0257937	1008
7	rs6965965	C	G	0.867063	1008
7	rs34038314	G	A	0.5	1008
7	rs2190049	T	C	0.118056	1008
7	rs35027961	A	C	0.867063	1008
7	rs13240991	G	C	0.117063	1008
7	rs35412752	T	A	0.499008	1008
7	rs112018921	C	A	0.109127	1008
7	rs7804471	C	A	0.866071	1008
7	rs66463629	G	A	0.499008	1008
7	rs2023987	T	C	0.868056	1008
7	rs2023988	C	T	0.867063	1008
7	rs1008516	C	T	0.117063	1008
7	rs12671022	G	A	0.503968	1008
7	rs67740126	T	C	0.50496	1008
7	rs62459049	A	G	0.361111	1008
7	rs12699103	C	T	0.505952	1008
7	rs117633984	C	T	0.0595238	1008
7	rs12699104	G	C	0.505952	1008
7	rs62459050	A	G	0.362103	1008
7	rs10950282	T	C	0.362103	1008
7	rs12699105	G	A	0.117063	1008
7	rs62459051	T	G	0.364087	1008
7	rs141271683	G	A	0.111111	1008
7	rs145872742	C	A	0.0128968	1008
7	rs115523712	T	C	0.121032	1008
7	rs2867518	A	C	0.237103	1008
7	rs11765031	C	T	0.516865	1008
7	rs12534200	C	T	0.077381	1008
7	rs7806602	C	T	0.401786	1008
7	rs11765964	C	T	0.122024	1008
7	rs67719947	T	C	0.402778	1008
7	rs79539567	C	A	0.110119	1008
7	rs33946733	C	T	0.52381	1008
7	rs57704013	C	G	0.122024	1008
7	rs11770636	A	G	0.52381	1008
7	rs56317682	T	C	0.122024	1008
7	rs11763757	C	T	0.636905	1008
7	rs12672393	G	A	0.365079	1008
7	rs11763822	C	A	0.122024	1008
7	rs182799696	C	T	0.0376984	1008
7	rs6968074	C	A	0.12004	1008
7	rs12537319	T	C	0.40377	1008
7	rs146157796	G	T	0.111111	1008
7	rs10447536	T	A	0.122024	1008
7	rs2867519	C	A	0.638889	1008
7	rs78336459	T	C	0.113095	1008
7	rs34163271	G	A	0.405754	1008
7	rs2867520	T	C	0.985119	1008
7	rs12536303	C	T	0.405754	1008
7	rs17424992	T	C	0.119048	1008
7	rs35490556	A	G	0.40873	1008
7	rs2903599	G	C	0.40873	1008
7	rs17340451	A	G	0.122024	1008
7	rs6961118	G	A	0.122024	1008
7	rs59411355	A	T	0.122024	1008
7	rs17144059	A	T	0.124008	1008
7	rs58040485	C	T	0.124008	1008
7	rs10242189	G	T	0.534722	1008
7	rs62459053	C	T	0.115079	1008
7	rs57182240	T	C	0.124008	1008
7	rs7349979	A	G	0.124008	1008
7	rs73185015	A	T	0.122024	1008
7	rs60408127	A	G	0.124008	1008
7	rs34861101	G	A	0.124008	1008
7	rs35971359	A	G	0.124008	1008
7	rs36068297	A	C	0.124008	1008
7	rs35972568	A	G	0.124008	1008
7	rs35182247	A	G	0.124008	1008
7	rs35591931	A	G	0.124008	1008
7	rs35210461	C	G	0.124008	1008
7	rs9638637	C	T	0.53373	1008
7	rs58146246	T	C	0.124008	1008
7	rs57324681	C	G	0.124008	1008
7	rs11771138	A	G	0.124008	1008
7	rs34799278	G	A	0.124008	1008
7	rs56890305	T	G	0.124008	1008
7	rs76145393	C	T	0.0248016	1008
7	rs59305596	A	G	0.407738	1008
7	rs6948935	G	C	0.124008	1008
7	rs73185028	C	T	0.124008	1008
7	rs6969870	A	G	0.124008	1008
7	rs17340639	G	A	0.122024	1008
7	rs6460693	A	G	0.531746	1008
7	rs13229166	G	A	0.407738	1008
7	rs56341267	C	T	0.122024	1008
7	rs13230356	C	T	0.124008	1008
7	rs11773010	A	C	0.122024	1008
7	rs116923776	G	A	0.0128968	1008
7	rs17144069	C	T	0.407738	1008
7	rs67293403	G	A	0.122024	1008
7	rs67473470	G	A	0.124008	1008
7	rs67943706	A	G	0.124008	1008
7	rs4719181	C	T	0.405754	1008
7	rs7785844	A	C	0.52877	1008
7	rs35296889	G	C	0.406746	1008
7	rs4719182	C	T	0.407738	1008
7	rs4719183	T	C	0.406746	1008
7	rs12699108	A	G	0.407738	1008
7	rs17144079	G	C	0.406746	1008
7	rs55832140	T	C	0.116071	1008
7	rs12699109	T	C	0.40873	1008
7	rs12699110	A	G	0.406746	1008
7	rs12699111	A	C	0.405754	1008
7	rs35316447	C	A	0.405754	1008
7	rs13230689	T	G	0.406746	1008
7	rs66494751	A	G	0.119048	1008
7	rs74301514	A	G	0.40873	1008
7	rs17137575	C	T	0.406746	1008
7	rs71551228	T	A	0.406746	1008
7	rs35341095	T	C	0.358135	1008
7	rs35708009	A	G	0.40873	1008
7	rs35066942	T	C	0.40873	1008
7	rs12530530	C	A	0.406746	1008
7	rs12668764	A	T	0.407738	1008
7	rs12669224	T	C	0.407738	1008
7	rs115454838	T	C	0.407738	1008
7	rs75686221	G	A	0.40873	1008
7	rs79138155	T	C	0.40873	1008
7	rs71551229	T	C	0.405754	1008
7	rs185100323	C	T	0.014881	1008
7	rs13239349	A	G	0.407738	1008
7	rs13224623	G	A	0.407738	1008
7	rs13227550	G	T	0.405754	1008
7	rs17137582	T	C	0.40873	1008
7	rs78776884	C	T	0.405754	1008
7	rs17144084	C	T	0.52381	1008
7	rs56251697	G	A	0.405754	1008
7	rs75257575	C	G	0.405754	1008
7	rs11769248	T	C	0.0962302	1008
7	rs17144089	T	A	0.405754	1008
7	rs71551230	C	T	0.405754	1008
7	rs71551231	C	A	0.405754	1008
7	rs60530198	C	T	0.50496	1008
7	rs76700477	T	C	0.405754	1008
7	rs71551232	T	C	0.405754	1008
7	rs721235	A	G	0.405754	1008
7	rs11766067	C	G	0.0962302	1008
7	rs144087524	C	T	0.0198413	1008
7	rs10950284	A	G	0.503968	1008
7	rs17137587	A	T	0.405754	1008
7	rs7776793	C	T	0.0982143	1008
7	rs7795294	A	G	0.503968	1008
7	rs7795444	A	G	0.506944	1008
7	rs7811694	G	A	0.503968	1008
7	rs78353775	G	A	0.405754	1008
7	rs7812085	T	C	0.503968	1008
7	rs12670326	T	C	0.404762	1008
7	rs189092234	C	T	0.0367063	1008
7	rs4719184	G	T	0.404762	1008
7	rs4717617	A	C	0.404762	1008
7	rs4719185	G	A	0.404762	1008
7	rs6956808	G	A	0.0982143	1008
7	rs140421851	A	G	0.00793651	1008
7	rs34774403	T	C	0.506944	1008
7	rs12154985	T	C	0.506944	1008
7	rs17144092	T	C	0.405754	1008
7	rs2051883	G	A	0.0982143	1008
7	rs6967264	G	A	0.0982143	1008
7	rs2051884	G	A	0.0992063	1008
7	rs34141892	G	T	0.404762	1008
7	rs2158656	C	G	0.0982143	1008
7	rs2051885	C	T	0.502976	1008
7	rs6460694	T	C	0.506944	1008
7	rs726469	T	C	0.0982143	1008
7	rs117800268	C	T	0.0337302	1008
7	rs2867522	G	A	0.502976	1008
7	rs769022	G	A	0.0982143	1008
7	rs55748356	A	G	0.405754	1008
7	rs6946044	C	A	0.0962302	1008
7	rs59902136	A	G	0.401786	1008
7	rs71551234	G	A	0.402778	1008
7	rs146176589	C	A	0.402778	1008
7	rs13241833	A	G	0.402778	1008
7	rs34603271	G	A	0.402778	1008
7	rs61202888	A	G	0.402778	1008
7	rs6966229	G	A	0.500992	1008
7	rs61692774	A	G	0.402778	1008
7	rs73362196	T	C	0.402778	1008
7	rs2214747	G	A	0.499008	1008
7	rs6976024	A	G	0.502976	1008
7	rs6959613	G	T	0.498016	1008
7	rs56021743	A	G	0.402778	1008
7	rs56139620	A	G	0.402778	1008
7	rs6965098	G	A	0.0972222	1008
7	rs2107880	T	G	0.502976	1008
7	rs61687549	T	C	0.401786	1008
7	rs61688132	G	A	0.401786	1008
7	rs57266099	T	C	0.401786	1008
7	rs1986017	A	G	0.499008	1008
7	rs10215454	C	T	0.00198413	1008
7	rs13231789	T	C	0.401786	1008
7	rs12699112	C	A	0.401786	1008
7	rs6958157	T	G	0.497024	1008
7	rs13232386	A	C	0.401786	1008
7	rs137917852	G	T	0.0109127	1008
7	rs13235673	T	A	0.401786	1008
7	rs71551235	A	G	0.401786	1008
7	rs6944606	C	T	0.0952381	1008
7	rs13222793	C	A	0.401786	1008
7	rs76402103	G	A	0.401786	1008
7	rs71551236	A	C	0.401786	1008
7	rs11767496	C	A	0.497024	1008
7	rs71551237	A	C	0.401786	1008
7	rs71551238	C	T	0.401786	1008
7	rs75521081	G	A	0.0555556	1008
7	rs67172404	G	A	0.0952381	1008
7	rs13243279	T	C	0.401786	1008
7	rs17425888	C	G	0.0952381	1008
7	rs140886831	C	T	0.0257937	1008
7	rs17144104	T	C	0.401786	1008
7	rs12164040	A	G	0.50496	1008
7	rs6964517	G	T	0.502976	1008
7	rs117709170	T	G	0.0257937	1008
7	rs16869589	C	G	0.0992063	1008
7	rs10487618	G	C	0.985119	1008
7	rs17144114	G	A	0.0188492	1008
7	rs733909	C	T	0.0952381	1008
7	rs10950285	A	C	0.501984	1008
7	rs11772460	T	C	0.0962302	1008
7	rs2867559	G	A	0.0952381	1008
7	rs4717619	C	G	0.501984	1008
7	rs2867560	A	G	0.501984	1008
7	rs59392444	A	G	0.0982143	1008
7	rs34963824	T	C	0.402778	1008
7	rs4719188	T	C	0.40377	1008
7	rs66607901	G	A	0.0962302	1008
7	rs200106201	C	T	0.146825	1008
7	rs36088728	T	C	0.40873	1008
7	rs17144122	T	C	0.40873	1008
7	rs146035835	G	A	0.0198413	1008
7	rs13229300	C	T	0.481151	1008
7	rs13225975	A	G	0.290675	1008
7	rs6460695	C	T	0.50496	1008
7	rs138668170	C	T	0.0138889	1008
7	rs16869862	G	A	0.0595238	1008
7	rs11766496	G	C	0.031746	1008
7	rs17341778	C	T	0.181548	1008
7	rs17426377	C	T	0.180556	1008
7	rs11766746	G	A	0.100198	1008
7	rs10950287	T	C	0.100198	1008
7	rs35885709	T	C	0.224206	1008
7	rs11761934	C	A	0.137897	1008
7	rs67522636	A	G	0.100198	1008
7	rs66473905	C	T	0.100198	1008
7	rs67676824	T	C	0.100198	1008
7	rs2107883	G	T	0.325397	1008
7	rs73185091	T	A	0.100198	1008
7	rs13245146	A	G	0.328373	1008
7	rs35956175	A	G	0.102183	1008
7	rs145925634	T	C	0.14881	1008
7	rs66945198	A	T	0.102183	1008
7	rs61166657	C	T	0.858135	1008
7	rs61148427	G	C	0.146825	1008
7	rs77987784	C	T	0.142857	1008
7	rs7787655	T	C	0.231151	1008
7	rs12673497	G	A	0.52381	1008
7	rs1075042	G	A	0.858135	1008
7	rs12537492	A	G	0.0892857	1008
7	rs11771162	T	A	0.24504	1008
7	rs6961327	A	C	0.10119	1008
7	rs143538271	A	G	0.0347222	1008
7	rs12537432	G	A	0.0873016	1008
7	rs150101073	G	A	0.0277778	1008
7	rs2051886	A	C	0.859127	1008
7	rs3932774	C	T	0.0605159	1008
7	rs17144126	A	G	0.436508	1008
7	rs4719193	C	T	0.0843254	1008
7	rs61072003	G	A	0.0853175	1008
7	rs6970051	G	A	0.00297619	1008
7	rs146685258	A	G	0.0178571	1008
7	rs77738352	A	G	0.166667	1008
7	rs1859552	T	C	0.0882937	1008
7	rs1859553	G	A	0.0863095	1008
7	rs114756393	C	A	0.046627	1008
7	rs12699116	C	T	0.0863095	1008
7	rs117882908	G	C	0.0188492	1008
7	rs7797167	A	G	0.229167	1008
7	rs112439871	T	C	0.228175	1008
7	rs78137315	A	C	0.228175	1008
7	rs78089755	G	A	0.228175	1008
7	rs76339000	A	G	0.229167	1008
7	rs76889995	A	G	0.229167	1008
7	rs34732531	A	G	0.0287698	1008
7	rs116519781	G	C	0.227183	1008
7	rs7801719	T	C	0.838294	1008
7	rs76553755	C	T	0.230159	1008
7	rs74483621	T	C	0.231151	1008
7	rs75022268	C	T	0.229167	1008
7	rs6460696	C	G	0.741071	1008
7	rs6974794	A	T	0.475198	1008
7	rs58312711	C	T	0.0982143	1008
7	rs4719194	T	C	0.237103	1008
7	rs17426513	A	G	0.0287698	1008
7	rs6460697	A	G	0.502976	1008
7	rs6460698	A	G	0.741071	1008
7	rs35437349	T	G	0.475198	1008
7	rs7780350	T	C	0.474206	1008
7	rs2903615	T	C	0.839286	1008
7	rs141846855	C	T	0.225198	1008
7	rs10271976	C	T	0.527778	1008
7	rs36046543	T	C	0.589286	1008
7	rs2903616	A	G	0.839286	1008
7	rs2867561	A	T	0.71131	1008
7	rs6947748	C	A	0.0297619	1008
7	rs117669028	T	C	0.015873	1008
7	rs10227914	G	A	0.0982143	1008
7	rs10273440	A	G	0.290675	1008
7	rs10258263	C	T	0.160714	1008
7	rs150239789	G	A	0.0119048	1008
7	rs10273829	A	G	0.290675	1008
7	rs10276992	T	C	0.290675	1008
7	rs7808924	T	C	0.28869	1008
7	rs10277368	A	C	0.290675	1008
7	rs138222187	T	C	0.0178571	1008
7	rs6944338	T	C	0.302579	1008
7	rs10226167	T	C	0.52877	1008
7	rs10266751	C	A	0.160714	1008
7	rs10236501	G	T	0.160714	1008
7	rs71551239	G	C	0.0297619	1008
7	rs17426790	A	G	0.030754	1008
7	rs17348564	T	C	0.0297619	1008
7	rs34650147	C	A	0.697421	1008
7	rs144475264	C	T	0.014881	1008
7	rs974134	C	T	0.300595	1008
7	rs36028741	A	C	0.0297619	1008
7	rs147752648	G	A	0.0238095	1008
7	rs10275223	C	T	0.139881	1008
7	rs10231417	A	G	0.300595	1008
7	rs151300756	A	T	0.223214	1008
7	rs1319249	C	T	0.300595	1008
7	rs35083558	T	C	0.0297619	1008
7	rs17426915	A	G	0.0297619	1008
7	rs10248898	G	A	0.110119	1008
7	rs6957532	A	G	0.0297619	1008
7	rs10279318	C	A	0.270833	1008
7	rs6957813	A	G	0.0297619	1008
7	rs10215280	A	C	0.300595	1008
7	rs76713971	G	T	0.219246	1008
7	rs10252758	G	A	0.257937	1008
7	rs12699118	C	G	0.300595	1008
7	rs62462775	C	T	0.110119	1008
7	rs13241778	T	C	0.0297619	1008
7	rs10950288	G	A	0.83631	1008
7	rs12533894	G	T	0.0545635	1008
7	rs17426950	G	C	0.0287698	1008
7	rs13238739	G	A	0.469246	1008
7	rs12533995	G	A	0.697421	1008
7	rs10243500	G	A	0.835317	1008
7	rs80327083	G	A	0.0248016	1008
7	rs10274120	C	T	0.838294	1008
7	rs10277104	C	T	0.838294	1008
7	rs57607308	C	T	0.469246	1008
7	rs1076303	C	T	0.728175	1008
7	rs34180116	G	A	0.0277778	1008
7	rs145893027	T	A	0.014881	1008
7	rs17144138	G	T	0.698413	1008
7	rs118108241	G	A	0.123016	1008
7	rs7803466	A	G	0.268849	1008
7	rs10259553	G	C	0.108135	1008
7	rs10259883	G	A	0.160714	1008
7	rs1017048	T	A	0.253968	1008
7	rs6951255	G	C	0.271825	1008
7	rs117828148	T	A	0.223214	1008
7	rs6957010	G	A	0.0972222	1008
7	rs13235785	C	T	0.0287698	1008
7	rs60038723	G	T	0.377976	1008
7	rs16869597	G	A	0.697421	1008
7	rs6944962	A	T	0.838294	1008
7	rs6460699	T	C	0.161706	1008
7	rs6460700	G	T	0.162698	1008
7	rs6460701	A	G	0.290675	1008
7	rs7783325	A	T	0.160714	1008
7	rs13238682	G	A	0.0287698	1008
7	rs6971765	G	C	0.259921	1008
7	rs10276706	G	A	0.19246	1008
7	rs2867562	C	A	0.838294	1008
7	rs2040989	G	A	0.697421	1008
7	rs148546907	T	A	0.047619	1008
7	rs11980820	A	G	0.161706	1008
7	rs10252505	C	T	0.162698	1008
7	rs145566278	C	A	0.0119048	1008
7	rs36052708	C	T	0.0277778	1008
7	rs6980199	A	T	0.805556	1008
7	rs144596260	G	T	0.014881	1008
7	rs10238357	C	T	0.186508	1008
7	rs74587518	G	A	0.208333	1008
7	rs3973896	C	G	0.239087	1008
7	rs10807740	A	G	0.4375	1008
7	rs79807463	C	G	0.0168651	1008
7	rs10950289	A	G	0.214286	1008
7	rs78388390	G	A	0.015873	1008
7	rs4719197	G	A	0.046627	1008
7	rs4717622	T	C	0.548611	1008
7	rs79086849	C	T	0.015873	1008
7	rs57300068	A	C	0.046627	1008
7	rs6963963	A	G	0.385913	1008
7	rs6968406	T	G	0.385913	1008
7	rs10258507	C	G	0.385913	1008
7	rs4719198	C	T	0.401786	1008
7	rs4719199	G	A	0.385913	1008
7	rs111289564	C	G	0.015873	1008
7	rs112952179	T	C	0.015873	1008
7	rs77111328	C	T	0.015873	1008
7	rs4717623	C	T	0.767857	1008
7	rs75491878	G	A	0.222222	1008
7	rs59937976	G	A	0.375	1008
7	rs111740288	G	A	0.015873	1008
7	rs79439522	C	T	0.015873	1008
7	rs17144147	G	A	0.015873	1008
7	rs112106257	T	C	0.015873	1008
7	rs146876082	A	C	0.223214	1008
7	rs141714215	A	T	0.015873	1008
7	rs77842066	A	C	0.0496032	1008
7	rs7795273	A	G	0.0327381	1008
7	rs12538435	A	G	0.769841	1008
7	rs35305736	C	T	0.374008	1008
7	rs12666489	G	A	0.327381	1008
7	rs10950290	A	T	0.781746	1008
7	rs117952861	G	C	0.12004	1008
7	rs74619190	G	C	0.015873	1008
7	rs12530737	T	C	0.560516	1008
7	rs78481597	C	G	0.015873	1008
7	rs114242461	A	G	0.015873	1008
7	rs17137600	C	T	0.015873	1008
7	rs17144164	A	G	0.401786	1008
7	rs148302214	C	T	0.0367063	1008
7	rs41519252	C	T	0.030754	1008
7	rs111474653	C	T	0.015873	1008
7	rs17144172	A	G	0.015873	1008
7	rs74466617	A	T	0.375	1008
7	rs28411707	A	G	0.385913	1008
7	rs17137604	G	A	0.375	1008
7	rs17137608	G	A	0.384921	1008
7	rs113993793	A	G	0.400794	1008
7	rs187458592	G	A	0.00992063	1008
7	rs917209	G	A	0.400794	1008
7	rs79222637	A	G	0.046627	1008
7	rs77891554	G	C	0.0684524	1008
7	rs141852080	C	G	0.225198	1008
7	rs35928775	C	A	0.224206	1008
7	rs844702	G	C	0.37996	1008
7	rs1017047	C	T	0.325397	1008
7	rs844701	C	T	0.325397	1008
7	rs80245401	G	A	0.325397	1008
7	rs844699	C	G	0.37996	1008
7	rs117776122	G	A	0.0357143	1008
7	rs60847803	C	T	0.015873	1008
7	rs844698	A	G	0.37996	1008
7	rs75922780	C	T	0.325397	1008
7	rs844696	G	A	0.37996	1008
7	rs844695	T	C	0.37996	1008
7	rs844694	G	A	0.37996	1008
7	rs844693	A	T	0.37996	1008
7	rs77920587	T	A	0.0644841	1008
7	rs75722629	A	G	0.0357143	1008
7	rs35720869	G	A	0.37004	1008
7	rs844692	G	A	0.380952	1008
7	rs151020585	C	T	0.0674603	1008
7	rs137993159	A	G	0.0119048	1008
7	rs111972885	A	G	0.0446429	1008
7	rs77392906	G	A	0.0446429	1008
7	rs844691	C	A	0.37996	1008
7	rs111446316	A	G	0.37996	1008
7	rs844740	T	C	0.37996	1008
7	rs13231720	T	A	0.0297619	1008
7	rs77503731	A	G	0.0297619	1008
7	rs73187050	G	T	0.150794	1008
7	rs58251256	C	T	0.324405	1008
7	rs10277893	A	G	0.0446429	1008
7	rs58173010	A	G	0.325397	1008
7	rs77670065	C	T	0.325397	1008
7	rs6980132	A	C	0.371032	1008
7	rs12532869	G	T	0.152778	1008
7	rs57375990	A	G	0.326389	1008
7	rs72506800	T	C	0.326389	1008
7	rs72506801	G	T	0.326389	1008
7	rs74301530	T	C	0.326389	1008
7	rs10251758	T	C	0.0446429	1008
7	rs1099452	A	G	0.37996	1008
7	rs116858843	C	T	0.00595238	1008
7	rs75305588	T	C	0.0257937	1008
7	rs7781091	A	G	0.37996	1008
7	rs1099451	C	A	0.37996	1008
7	rs76684004	T	C	0.325397	1008
7	rs2867564	G	A	0.37004	1008
7	rs2867565	G	C	0.37004	1008
7	rs7790072	T	C	0.0446429	1008
7	rs1034806	G	A	0.37004	1008
7	rs844736	A	G	0.37996	1008
7	rs844735	C	T	0.380952	1008
7	rs844734	G	A	0.380952	1008
7	rs844732	T	C	0.590278	1008
7	rs113279217	G	A	0.14881	1008
7	rs844731	T	C	0.998016	1008
7	rs844730	C	G	0.996032	1008
7	rs118182411	G	C	0.235119	1008
7	rs10252249	C	G	0.34623	1008
7	rs17427800	T	C	0.150794	1008
7	rs142538188	G	A	0.00396825	1008
7	rs844712	T	G	0.356151	1008
7	rs139862176	G	A	0.134921	1008
7	rs844711	A	T	0.402778	1008
7	rs844710	C	A	0.399802	1008
7	rs844709	A	G	0.399802	1008
7	rs844708	G	A	0.399802	1008
7	rs12666891	G	T	0.34623	1008
7	rs844707	A	C	0.399802	1008
7	rs12671441	C	T	0.34623	1008
7	rs17349645	G	A	0.0436508	1008
7	rs12674035	T	A	0.34623	1008
7	rs844705	C	T	0.399802	1008
7	rs113259027	G	A	0.0436508	1008
7	rs844704	G	A	0.399802	1008
7	rs10280279	A	G	0.34623	1008
7	rs10265141	C	T	0.34623	1008
7	rs58064021	G	A	0.34623	1008
7	rs17144232	T	C	0.34623	1008
7	rs141825636	C	A	0.34623	1008
7	rs76888864	T	C	0.030754	1008
7	rs141031559	G	A	0.0436508	1008
7	rs117333216	C	A	0.197421	1008
7	rs844797	G	A	0.356151	1008
7	rs112395310	C	A	0.0436508	1008
7	rs10273495	C	T	0.34623	1008
7	rs844796	G	A	0.399802	1008
7	rs17144240	G	A	0.330357	1008
7	rs80032235	C	A	0.015873	1008
7	rs844795	T	C	0.399802	1008
7	rs191032255	A	G	0.0505952	1008
7	rs844794	T	C	0.399802	1008
7	rs844793	T	C	0.399802	1008
7	rs73368146	C	T	0.0436508	1008
7	rs844792	C	T	0.399802	1008
7	rs844791	C	T	0.399802	1008
7	rs844790	A	G	0.399802	1008
7	rs844789	G	C	0.399802	1008
7	rs113195866	C	T	0.0436508	1008
7	rs844788	T	C	0.152778	1008
7	rs73368155	C	A	0.0436508	1008
7	rs10231062	C	T	0.34623	1008
7	rs17428098	G	A	0.0426587	1008
7	rs1003685	G	C	0.345238	1008
7	rs79560478	T	C	0.046627	1008
7	rs17428133	C	T	0.0416667	1008
7	rs10280568	C	A	0.353175	1008
7	rs844785	C	G	0.399802	1008
7	rs148743551	G	A	0.0426587	1008
7	rs28679767	T	A	0.354167	1008
7	rs4469348	G	A	0.0416667	1008
7	rs6965309	A	C	0.356151	1008
7	rs1525130	G	C	0.0416667	1008
7	rs1525129	C	A	0.0416667	1008
7	rs10229928	C	T	0.397817	1008
7	rs75803574	G	T	0.0416667	1008
7	rs59381375	C	T	0.397817	1008
7	rs59254802	A	G	0.402778	1008
7	rs1558028	T	A	0.719246	1008
7	rs73368174	G	T	0.399802	1008
7	rs190772404	G	A	0.0396825	1008
7	rs372572891	C	T	0.0724206	1008
7	rs117084621	C	T	0.0416667	1008
7	rs2867566	G	A	0.031746	1008
7	rs844686	G	A	0.399802	1008
7	rs844685	G	C	0.399802	1008
7	rs844684	A	C	0.402778	1008
7	rs79312768	A	G	0.155754	1008
7	rs844680	G	A	0.551587	1008
7	rs844679	C	T	0.399802	1008
7	rs113778642	G	A	0.164683	1008
7	rs844678	G	A	0.401786	1008
7	rs844677	T	C	0.358135	1008
7	rs60790450	G	A	0.0396825	1008
7	rs6955049	C	T	0.353175	1008
7	rs10265820	G	A	0.494048	1008
7	rs844676	C	T	0.75	1008
7	rs2190303	G	C	0.554563	1008
7	rs844675	C	T	0.0337302	1008
7	rs76979981	T	G	0.0416667	1008
7	rs844674	G	T	0.75	1008
7	rs75048591	G	A	0.0386905	1008
7	rs11769556	T	G	0.15873	1008
7	rs844673	A	G	0.75	1008
7	rs844672	C	T	0.75	1008
7	rs34722735	C	T	0.0287698	1008
7	rs9647948	C	T	0.0287698	1008
7	rs844671	G	T	0.75	1008
7	rs844670	T	C	0.75	1008
7	rs844669	C	A	0.75	1008
7	rs12537280	C	G	0.160714	1008
7	rs10280768	T	G	0.713294	1008
7	rs10266409	C	T	0.407738	1008
7	rs6964123	G	A	0.551587	1008
7	rs844729	G	A	0.031746	1008
7	rs59329653	G	C	0.0208333	1008
7	rs34173611	A	C	0.031746	1008
7	rs4717625	A	G	0.159722	1008
7	rs17144279	G	A	0.369048	1008
7	rs78375474	G	A	0.137897	1008
7	rs73369843	C	T	0.137897	1008
7	rs4719204	G	A	0.405754	1008
7	rs17144283	G	A	0.375	1008
7	rs844777	T	C	0.747024	1008
7	rs844776	T	G	0.748016	1008
7	rs844775	G	T	0.748016	1008
7	rs73188343	T	C	0.199405	1008
7	rs57830014	G	T	0.25	1008
7	rs4997672	G	A	0.199405	1008
7	rs844774	T	C	0.139881	1008
7	rs844773	A	G	0.139881	1008
7	rs17144290	C	T	0.25	1008
7	rs844772	A	G	0.344246	1008
7	rs12667792	T	A	0.40377	1008
7	rs844771	A	G	0.747024	1008
7	rs12673665	C	T	0.364087	1008
7	rs844770	C	T	0.145833	1008
7	rs844769	A	G	0.503968	1008
7	rs10277807	C	T	0.330357	1008
7	rs864600	C	A	0.12996	1008
7	rs10234063	A	C	0.357143	1008
7	rs757895	T	C	0.031746	1008
7	rs144249488	G	A	0.0218254	1008
7	rs148736600	T	C	0.0396825	1008
7	rs146350734	C	T	0.0406746	1008
7	rs7803192	T	C	0.962302	1008
7	rs12533623	G	A	0.962302	1008
7	rs844767	A	G	0.030754	1008
7	rs11772518	C	T	0.962302	1008
7	rs143150777	T	C	0.0218254	1008
7	rs6976099	G	A	0.962302	1008
7	rs7778656	C	T	0.635913	1008
7	rs844762	C	T	0.0367063	1008
7	rs711297	G	A	0.0357143	1008
7	rs917211	G	C	0.030754	1008
7	rs10247062	C	T	0.030754	1008
7	rs4719206	T	C	0.030754	1008
7	rs844758	A	T	0.667659	1008
7	rs10251795	T	C	0.030754	1008
7	rs917210	A	T	0.667659	1008
7	rs844757	G	C	0.667659	1008
7	rs148438050	A	G	0.0109127	1008
7	rs7795939	G	C	0.667659	1008
7	rs7797779	C	T	0.666667	1008
7	rs12699120	C	G	0.668651	1008
7	rs34501524	C	A	0.030754	1008
7	rs11772969	G	A	0.325397	1008
7	rs117153812	C	T	0.0396825	1008
7	rs4717626	T	G	0.668651	1008
7	rs844753	T	G	0.673611	1008
7	rs13236085	C	T	0.608135	1008
7	rs844752	C	T	0.0238095	1008
7	rs10950291	T	C	0.263889	1008
7	rs7798439	A	G	0.972222	1008
7	rs1852088	C	T	0.707341	1008
7	rs187288011	G	A	0.0119048	1008
7	rs1852089	T	C	0.707341	1008
7	rs844749	T	C	0.263889	1008
7	rs2867567	G	A	0.707341	1008
7	rs12667488	G	A	0.0833333	1008
7	rs151111556	C	G	0.0188492	1008
7	rs6460703	G	A	0.0257937	1008
7	rs2016778	G	C	0.263889	1008
7	rs13234973	G	C	0.0257937	1008
7	rs139323504	C	A	0.0228175	1008
7	rs12673109	C	T	0.708333	1008
7	rs34862805	C	T	0.708333	1008
7	rs7805893	C	T	0.0257937	1008
7	rs140788979	G	A	0.030754	1008
7	rs7796985	T	A	0.708333	1008
7	rs10216301	C	T	0.0257937	1008
7	rs10215588	G	A	0.734127	1008
7	rs73124358	G	A	0.262897	1008
7	rs73124360	C	T	0.262897	1008
7	rs35182926	G	C	0.0238095	1008
7	rs79627872	A	G	0.0109127	1008
7	rs13227792	C	T	0.262897	1008
7	rs13224539	A	T	0.708333	1008
7	rs17144331	C	T	0.0238095	1008
7	rs34913023	G	C	0.708333	1008
7	rs142121813	C	G	0.0376984	1008
7	rs73124365	G	A	0.262897	1008
7	rs118011720	G	A	0.0803571	1008
7	rs11772542	C	T	0.262897	1008
7	rs35733369	G	A	0.0257937	1008
7	rs75553941	T	C	0.0168651	1008
7	rs34925287	T	C	0.0267857	1008
7	rs4719207	C	T	0.262897	1008
7	rs7797796	A	G	0.262897	1008
7	rs55895910	A	T	0.262897	1008
7	rs2867569	T	C	0.262897	1008
7	rs2177711	A	G	0.97123	1008
7	rs71551247	C	T	0.708333	1008
7	rs73124374	C	T	0.262897	1008
7	rs10252717	T	C	0.708333	1008
7	rs78256357	G	A	0.297619	1008
7	rs117905290	G	A	0.0248016	1008
7	rs35830920	G	A	0.708333	1008
7	rs10950292	T	C	0.262897	1008
7	rs58547626	T	G	0.708333	1008
7	rs1474389	G	A	0.97123	1008
7	rs10950293	T	A	0.263889	1008
7	rs74841610	G	A	0.684524	1008
7	rs10265103	A	T	0.0257937	1008
7	rs10950294	C	T	0.262897	1008
7	rs75992667	C	A	0.030754	1008
7	rs7786666	C	T	0.0267857	1008
7	rs6953054	G	A	0.0257937	1008
7	rs6959686	C	T	0.709325	1008
7	rs10950295	G	C	0.263889	1008
7	rs844719	C	T	0.0267857	1008
7	rs6963114	G	A	0.707341	1008
7	rs6946230	A	G	0.707341	1008
7	rs6965049	C	T	0.0257937	1008
7	rs11982267	G	T	0.263889	1008
7	rs146531092	A	G	0.015873	1008
7	rs140500562	T	G	0.0337302	1008
7	rs13239589	G	A	0.707341	1008
7	rs4719209	G	A	0.263889	1008
7	rs74301540	C	T	0.296627	1008
7	rs28411695	C	A	0.707341	1008
7	rs6979774	G	A	0.0257937	1008
7	rs10807741	C	T	0.263889	1008
7	rs35154676	A	G	0.0257937	1008
7	rs61193914	A	G	0.707341	1008
7	rs60902167	C	A	0.707341	1008
7	rs184131840	T	G	0.0218254	1008
7	rs10231333	G	C	0.707341	1008
7	rs141736344	G	A	0.030754	1008
7	rs138524519	A	G	0.00297619	1008
7	rs33986788	G	A	0.710317	1008
7	rs13231944	G	T	0.710317	1008
7	rs7778610	T	G	0.0238095	1008
7	rs35897134	G	C	0.710317	1008
7	rs13228214	C	T	0.97619	1008
7	rs117365812	C	T	0.078373	1008
7	rs59086558	G	A	0.710317	1008
7	rs59738349	T	C	0.710317	1008
7	rs13231587	C	A	0.710317	1008
7	rs11767138	T	C	0.263889	1008
7	rs10254309	T	C	0.710317	1008
7	rs860014	G	A	0.977183	1008
7	rs73124389	G	A	0.263889	1008
7	rs10268010	G	T	0.709325	1008
7	rs860013	T	C	0.977183	1008
7	rs10255136	A	G	0.710317	1008
7	rs10240685	C	T	0.710317	1008
7	rs10243717	C	T	0.710317	1008
7	rs860012	T	C	0.97619	1008
7	rs10259034	A	G	0.710317	1008
7	rs56410383	C	G	0.263889	1008
7	rs10248170	C	T	0.707341	1008
7	rs78877467	G	A	0.295635	1008
7	rs10950297	G	C	0.709325	1008
7	rs34518405	G	A	0.709325	1008
7	rs35401350	T	C	0.263889	1008
7	rs860010	G	T	0.97619	1008
7	rs73124391	C	T	0.263889	1008
7	rs140215169	C	A	0.0297619	1008
7	rs12666578	T	A	0.709325	1008
7	rs860008	A	T	0.974206	1008
7	rs860007	A	G	0.97619	1008
7	rs12535265	C	T	0.263889	1008
7	rs860006	A	G	0.97619	1008
7	rs10225060	G	C	0.709325	1008
7	rs10256017	C	T	0.709325	1008
7	rs73124394	G	A	0.263889	1008
7	rs35798924	G	C	0.686508	1008
7	rs118080476	A	T	0.0386905	1008
7	rs73124396	T	C	0.266865	1008
7	rs35509687	T	C	0.712302	1008
7	rs865225	G	A	0.97619	1008
7	rs860004	A	G	0.97619	1008
7	rs7788950	G	A	0.28869	1008
7	rs860003	T	C	0.975198	1008
7	rs959405	A	G	0.25496	1008
7	rs12668623	G	A	0.717262	1008
7	rs12668647	G	T	0.717262	1008
7	rs200855564	T	G	0.697421	1008
7	rs860002	A	T	0.975198	1008
7	rs11760663	C	A	0.253968	1008
7	rs2158562	C	G	0.973214	1008
7	rs4717627	A	C	0.972222	1008
7	rs77466194	G	A	0.030754	1008
7	rs861491	T	C	0.972222	1008
7	rs17144345	G	A	0.0109127	1008
7	rs142719841	C	T	0.0545635	1008
7	rs10434994	C	G	0.704365	1008
7	rs2040870	G	T	0.697421	1008
7	rs2040869	T	G	0.707341	1008
7	rs12537181	G	A	0.0337302	1008
7	rs2214663	G	T	0.975198	1008
7	rs2189846	A	C	0.975198	1008
7	rs146266812	G	A	0.0357143	1008
7	rs73127982	T	C	0.268849	1008
7	rs11972568	C	G	0.704365	1008
7	rs10260183	G	C	0.697421	1008
7	rs10260420	G	C	0.697421	1008
7	rs117737994	A	G	0.0406746	1008
7	rs6972469	A	G	0.975198	1008
7	rs35585314	G	A	0.384921	1008
7	rs1859485	T	C	0.972222	1008
7	rs1859484	T	C	0.975198	1008
7	rs2867603	G	A	0.975198	1008
7	rs10243592	C	T	0.975198	1008
7	rs2867604	G	C	0.697421	1008
7	rs4719215	T	G	0.274802	1008
7	rs78007506	A	G	0.0257937	1008
7	rs10281262	G	C	0.704365	1008
7	rs10281483	G	A	0.975198	1008
7	rs10274714	T	C	0.704365	1008
7	rs4719216	G	A	0.267857	1008
7	rs11772246	T	C	0.267857	1008
7	rs10807743	A	G	0.707341	1008
7	rs10950298	T	C	0.707341	1008
7	rs10260767	C	G	0.703373	1008
7	rs6952558	C	T	0.267857	1008
7	rs112248321	G	A	0.697421	1008
7	rs139770821	G	A	0.0704365	1008
7	rs200699214	T	C	0.0684524	1008
7	rs149910930	T	C	0.975198	1008
7	rs146425597	G	C	0.0386905	1008
7	rs71551249	C	T	0.391865	1008
7	rs79821372	G	A	0.0198413	1008
7	rs113852095	C	T	0.268849	1008
7	rs113545668	G	A	0.268849	1008
7	rs150703531	A	G	0.0406746	1008
7	rs149674338	C	T	0.0208333	1008
7	rs4717628	T	A	0.269841	1008
7	rs76022520	G	A	0.0337302	1008
7	rs34655504	T	C	0.694444	1008
7	rs75926901	G	A	0.694444	1008
7	rs117205698	C	T	0.0188492	1008
7	rs10950300	C	G	0.975198	1008
7	rs17144357	G	A	0.181548	1008
7	rs13235059	T	C	0.703373	1008
7	rs73130009	G	A	0.268849	1008
7	rs185083457	T	C	0.0178571	1008
7	rs11763937	A	G	0.0545635	1008
7	rs2867605	T	C	0.974206	1008
7	rs11767811	G	A	0.268849	1008
7	rs7787176	C	T	0.975198	1008
7	rs34310597	C	T	0.694444	1008
7	rs150249519	A	G	0.015873	1008
7	rs149050217	G	A	0.270833	1008
7	rs10267684	T	C	0.975198	1008
7	rs2079318	C	T	0.704365	1008
7	rs10250302	A	G	0.0198413	1008
7	rs10250790	A	T	0.975198	1008
7	rs79720919	T	C	0.0248016	1008
7	rs10251441	A	G	0.703373	1008
7	rs75419194	G	C	0.0198413	1008
7	rs10950301	G	A	0.27381	1008
7	rs78775269	C	T	0.0446429	1008
7	rs76297621	C	T	0.285714	1008
7	rs7799436	A	T	0.697421	1008
7	rs74301546	C	T	0.28373	1008
7	rs74633430	T	G	0.0337302	1008
7	rs118186094	G	A	0.0525794	1008
7	rs7808523	G	A	0.975198	1008
7	rs4719218	C	T	0.975198	1008
7	rs78948681	T	C	0.0198413	1008
7	rs4457209	A	G	0.705357	1008
7	rs6974563	A	G	0.972222	1008
7	rs10807744	G	T	0.267857	1008
7	rs10224431	A	C	0.705357	1008
7	rs140844047	G	A	0.0406746	1008
7	rs75343284	T	G	0.27381	1008
7	rs34829642	A	G	0.0248016	1008
7	rs12673534	C	T	0.0347222	1008
7	rs4717631	A	G	0.972222	1008
7	rs17605262	T	C	0.0248016	1008
7	rs75465916	T	C	0.0208333	1008
7	rs10258574	G	A	0.972222	1008
7	rs12699123	T	C	0.708333	1008
7	rs111919960	G	A	0.263889	1008
7	rs12531663	T	C	0.271825	1008
7	rs12699124	C	T	0.700397	1008
7	rs375502650	C	A	0.0257937	1008
7	rs10274382	C	T	0.0248016	1008
7	rs4577845	A	G	0.0267857	1008
7	rs11976625	G	A	0.700397	1008
7	rs188643156	A	G	0.0257937	1008
7	rs73141552	T	C	0.271825	1008
7	rs75938420	C	A	0.700397	1008
7	rs10950302	G	T	0.972222	1008
7	rs16869610	A	G	0.700397	1008
7	rs10239345	A	C	0.0248016	1008
7	rs71551251	T	C	0.707341	1008
7	rs10243727	A	C	0.0248016	1008
7	rs10247132	T	C	0.0248016	1008
7	rs17144369	G	A	0.708333	1008
7	rs73704307	T	G	0.708333	1008
7	rs1996399	G	A	0.0248016	1008
7	rs6954622	C	T	0.0248016	1008
7	rs6957682	G	A	0.0257937	1008
7	rs13232644	C	T	0.0248016	1008
7	rs73141560	A	T	0.265873	1008
7	rs12538529	G	C	0.265873	1008
7	rs17673882	A	C	0.0257937	1008
7	rs34801868	A	C	0.705357	1008
7	rs12699125	A	G	0.97123	1008
7	rs73141567	G	A	0.265873	1008
7	rs13230379	T	C	0.0257937	1008
7	rs28447164	C	T	0.0267857	1008
7	rs17673922	C	T	0.0257937	1008
7	rs17144373	C	T	0.705357	1008
7	rs10267833	T	C	0.0277778	1008
7	rs76649345	C	T	0.286706	1008
7	rs11763034	C	A	0.267857	1008
7	rs11766552	A	G	0.267857	1008
7	rs117473690	C	T	0.0188492	1008
7	rs4719219	G	A	0.267857	1008
7	rs11981190	G	A	0.973214	1008
7	rs2428278	T	C	0.973214	1008
7	rs73141575	A	T	0.258929	1008
7	rs75141441	C	A	0.046627	1008
7	rs6978130	G	A	0.268849	1008
7	rs6979502	C	T	0.972222	1008
7	rs117099602	T	C	0.00992063	1008
7	rs1232514	C	G	0.973214	1008
7	rs875499	T	C	0.973214	1008
7	rs11765179	A	C	0.269841	1008
7	rs2677282	C	T	0.973214	1008
7	rs74417446	G	A	0.27877	1008
7	rs2677284	T	A	0.973214	1008
7	rs12155060	A	G	0.276786	1008
7	rs148209895	C	A	0.0396825	1008
7	rs74780359	C	T	0.0188492	1008
7	rs116972980	C	G	0.0347222	1008
7	rs28371836	T	C	0.699405	1008
7	rs4717633	G	A	0.285714	1008
7	rs73141596	A	G	0.294643	1008
7	rs75356443	T	C	0.0843254	1008
7	rs548613	A	G	0.985119	1008
7	rs544015	C	T	0.166667	1008
7	rs117540315	T	C	0.0287698	1008
7	rs11770441	T	C	0.165675	1008
7	rs77370782	A	G	0.12004	1008
7	rs140064752	A	C	0.0376984	1008
7	rs577091	C	T	0.992063	1008
7	rs3846985	C	T	0.99504	1008
7	rs17502576	G	A	0.130952	1008
7	rs143593488	G	T	0.0327381	1008
7	rs17144397	T	C	0.516865	1008
7	rs3846986	A	G	0.130952	1008
7	rs138350630	G	A	0.0664683	1008
7	rs529127	A	C	0.99504	1008
7	rs9638639	T	G	0.863095	1008
7	rs558098	T	C	0.99504	1008
7	rs2903634	T	G	0.994048	1008
7	rs9638642	G	C	0.863095	1008
7	rs9638643	T	C	0.863095	1008
7	rs4719220	G	A	0.130952	1008
7	rs10227704	A	G	0.578373	1008
7	rs10231072	A	T	0.43254	1008
7	rs12112510	G	T	0.419643	1008
7	rs78486273	C	A	0.0882937	1008
7	rs73143219	C	T	0.147817	1008
7	rs4317470	C	T	0.429563	1008
7	rs142592702	C	A	0.0178571	1008
7	rs13236257	C	T	0.00198413	1008
7	rs68145195	A	T	0.145833	1008
7	rs17144404	G	A	0.420635	1008
7	rs11972942	T	C	0.576389	1008
7	rs10278350	C	T	0.015873	1008
7	rs10237823	T	G	0.581349	1008
7	rs34711194	G	A	0.00396825	1008
7	rs71551255	C	G	0.420635	1008
7	rs13247007	G	A	0.419643	1008
7	rs1914391	C	T	0.136905	1008
7	rs13223324	G	C	0.422619	1008
7	rs11976062	A	G	0.581349	1008
7	rs7808347	T	C	0.580357	1008
7	rs117399142	G	A	0.115079	1008
7	rs73143237	A	T	0.146825	1008
7	rs10236173	C	T	0.580357	1008
7	rs11767480	A	T	0.434524	1008
7	rs11767481	A	G	0.434524	1008
7	rs79275920	G	A	0.0208333	1008
7	rs75788805	G	A	0.0396825	1008
7	rs4082964	A	C	0.578373	1008
7	rs13244117	A	T	0.414683	1008
7	rs13247156	T	C	0.417659	1008
7	rs28504178	G	C	0.579365	1008
7	rs73704335	C	G	0.433532	1008
7	rs497195	G	T	0.579365	1008
7	rs11766229	A	G	0.418651	1008
7	rs34818820	G	A	0.144841	1008
7	rs77036640	A	T	0.014881	1008
7	rs17144413	G	C	0.0406746	1008
7	rs11768892	T	C	0.578373	1008
7	rs6970314	G	A	0.578373	1008
7	rs1914381	A	T	0.419643	1008
7	rs1034616	C	T	0.145833	1008
7	rs13235525	T	A	0.420635	1008
7	rs57980488	C	T	0.145833	1008
7	rs183217872	G	A	0.0128968	1008
7	rs10273469	T	C	0.577381	1008
7	rs118185603	C	G	0.0188492	1008
7	rs141777517	G	A	0.0753968	1008
7	rs142862912	G	A	0.0238095	1008
7	rs1914380	T	C	0.418651	1008
7	rs35021318	T	C	0.146825	1008
7	rs12667297	G	C	0.417659	1008
7	rs13244813	A	G	0.146825	1008
7	rs17503400	C	T	0.147817	1008
7	rs4717636	C	T	0.145833	1008
7	rs7790803	A	G	0.578373	1008
7	rs73704336	T	C	0.43254	1008
7	rs35058779	T	C	0.43254	1008
7	rs35564992	T	C	0.418651	1008
7	rs11770522	T	C	0.433532	1008
7	rs76345064	T	C	0.0734127	1008
7	rs11983557	G	A	0.43254	1008
7	rs78608022	T	C	0.015873	1008
7	rs7795342	A	C	0.145833	1008
7	rs7799227	T	C	0.145833	1008
7	rs74504854	G	A	0.125	1008
7	rs35793217	G	A	0.145833	1008
7	rs17581606	T	C	0.146825	1008
7	rs17581634	A	G	0.145833	1008
7	rs10216201	A	G	0.43254	1008
7	rs34345544	G	A	0.145833	1008
7	rs6953518	G	A	0.579365	1008
7	rs13246484	T	C	0.145833	1008
7	rs479035	T	A	0.852183	1008
7	rs79362850	C	T	0.0277778	1008
7	rs6460707	G	A	0.145833	1008
7	rs16869625	T	C	0.433532	1008
7	rs6460708	C	T	0.145833	1008
7	rs148800077	C	T	0.0694444	1008
7	rs13236492	G	A	0.147817	1008
7	rs13237418	C	G	0.147817	1008
7	rs77659610	C	T	0.415675	1008
7	rs61288133	T	C	0.433532	1008
7	rs472393	A	G	0.415675	1008
7	rs117943551	T	C	0.015873	1008
7	rs10234985	A	T	0.433532	1008
7	rs13244320	C	T	0.145833	1008
7	rs10238714	T	C	0.43254	1008
7	rs6974939	G	C	0.14881	1008
7	rs6962069	A	G	0.582341	1008
7	rs6963187	A	G	0.14881	1008
7	rs74721693	G	A	0.00198413	1008
7	rs36024687	A	T	0.146825	1008
7	rs13239080	A	G	0.14881	1008
7	rs13225090	C	T	0.14881	1008
7	rs10243740	A	G	0.430556	1008
7	rs60369863	T	C	0.14881	1008
7	rs57146191	T	A	0.14881	1008
7	rs10238909	G	A	0.430556	1008
7	rs13225465	T	G	0.417659	1008
7	rs13225466	T	A	0.417659	1008
7	rs57151899	A	G	0.14881	1008
7	rs10239699	G	T	0.430556	1008
7	rs483953	G	C	0.580357	1008
7	rs34089087	A	G	0.14881	1008
7	rs12154643	G	A	0.14881	1008
7	rs489490	C	A	0.577381	1008
7	rs113603862	C	T	0.430556	1008
7	rs13236874	T	C	0.145833	1008
7	rs28785225	G	A	0.431548	1008
7	rs78193153	G	A	0.415675	1008
7	rs10215010	C	T	0.431548	1008
7	rs7778928	G	A	0.144841	1008
7	rs7779206	G	A	0.144841	1008
7	rs10950304	G	A	0.144841	1008
7	rs79354760	A	C	0.0347222	1008
7	rs10215553	T	C	0.43254	1008
7	rs10215139	C	T	0.433532	1008
7	rs35198953	T	C	0.144841	1008
7	rs35787114	T	C	0.144841	1008
7	rs12699130	A	G	0.144841	1008
7	rs17582005	A	T	0.144841	1008
7	rs35363996	C	T	0.144841	1008
7	rs7799175	G	T	0.144841	1008
7	rs76144431	A	G	0.0515873	1008
7	rs7801170	C	T	0.144841	1008
7	rs7800217	G	A	0.144841	1008
7	rs2677275	G	A	0.579365	1008
7	rs67041541	T	C	0.144841	1008
7	rs1232515	G	C	0.579365	1008
7	rs55681707	A	G	0.014881	1008
7	rs12537428	A	C	0.144841	1008
7	rs12539838	G	A	0.144841	1008
7	rs566639	A	G	0.580357	1008
7	rs74301558	C	T	0.0436508	1008
7	rs10486883	C	T	0.143849	1008
7	rs4512281	T	C	0.433532	1008
7	rs13226587	C	T	0.00396825	1008
7	rs548405	C	A	0.578373	1008
7	rs75543734	T	C	0.0634921	1008
7	rs28401746	C	T	0.433532	1008
7	rs7792669	G	T	0.144841	1008
7	rs148466049	C	T	0.0138889	1008
7	rs28432195	G	T	0.433532	1008
7	rs28548784	T	C	0.433532	1008
7	rs34108648	G	A	0.417659	1008
7	rs7782517	A	G	0.433532	1008
7	rs1548422	A	G	0.00892857	1008
7	rs1548423	C	T	0.144841	1008
7	rs12671472	A	T	0.417659	1008
7	rs505511	G	A	0.580357	1008
7	rs506345	A	G	0.579365	1008
7	rs1034618	T	C	0.43254	1008
7	rs1034619	G	C	0.433532	1008
7	rs477387	T	C	0.434524	1008
7	rs1914390	T	A	0.433532	1008
7	rs117884779	G	T	0.00892857	1008
7	rs485865	G	A	0.433532	1008
7	rs7782831	G	T	0.144841	1008
7	rs7783256	G	C	0.144841	1008
7	rs1914389	C	T	0.146825	1008
7	rs1914388	C	A	0.144841	1008
7	rs75657887	G	A	0.0753968	1008
7	rs66801943	G	A	0.143849	1008
7	rs116842908	A	C	0.0734127	1008
7	rs10268103	T	A	0.433532	1008
7	rs12673485	T	C	0.416667	1008
7	rs1914386	G	A	0.431548	1008
7	rs35417702	C	T	0.5625	1008
7	rs1468163	G	A	0.143849	1008
7	rs1914385	A	G	0.433532	1008
7	rs35526560	C	G	0.5625	1008
7	rs1914384	G	C	0.434524	1008
7	rs77227555	T	C	0.0625	1008
7	rs9638644	C	T	0.416667	1008
7	rs756912	C	T	0.5625	1008
7	rs9638646	G	A	0.418651	1008
7	rs573092	A	G	0.578373	1008
7	rs2074011	C	T	0.131944	1008
7	rs74996343	C	T	0.077381	1008
7	rs501383	G	A	0.430556	1008
7	rs35069269	G	A	0.143849	1008
7	rs117409939	G	C	0.0436508	1008
7	rs138271832	T	C	0.0218254	1008
7	rs34547894	C	T	0.144841	1008
7	rs185102088	G	A	0.00892857	1008
7	rs76415606	G	A	0.0128968	1008
7	rs1978102	C	T	0.5625	1008
7	rs12699131	A	G	0.565476	1008
7	rs10950305	G	T	0.56746	1008
7	rs2867673	T	C	0.563492	1008
7	rs10234843	C	T	0.43254	1008
7	rs12154550	C	T	0.143849	1008
7	rs74507924	G	A	0.431548	1008
7	rs10243625	C	T	0.430556	1008
7	rs34478621	C	G	0.144841	1008
7	rs149181241	T	C	0.0138889	1008
7	rs7782391	G	A	0.43254	1008
7	rs6460711	C	T	0.566468	1008
7	rs10244985	A	G	0.431548	1008
7	rs28719656	C	G	0.434524	1008
7	rs12532494	C	T	0.578373	1008
7	rs10253092	T	A	0.417659	1008
7	rs56150095	C	A	0.579365	1008
7	rs78849324	T	A	0.00892857	1008
7	rs4719223	C	T	0.157738	1008
7	rs9638648	C	T	0.117063	1008
7	rs4517001	G	C	0.579365	1008
7	rs6979866	T	C	0.579365	1008
7	rs117223983	T	C	0.0208333	1008
7	rs61522141	G	A	0.416667	1008
7	rs10248061	T	C	0.014881	1008
7	rs76279749	G	C	0.14881	1008
7	rs59378249	C	T	0.416667	1008
7	rs10256008	T	A	0.415675	1008
7	rs10256020	T	G	0.417659	1008
7	rs12670234	A	T	0.579365	1008
7	rs4639398	C	T	0.579365	1008
7	rs2944839	C	T	0.580357	1008
7	rs1914398	C	G	0.584325	1008
7	rs1914399	C	G	0.580357	1008
7	rs71551258	T	G	0.418651	1008
7	rs138189775	G	A	0.0446429	1008
7	rs2944835	T	C	0.00396825	1008
7	rs2944834	A	G	0.580357	1008
7	rs2968527	G	C	0.584325	1008
7	rs2944833	G	A	0.578373	1008
7	rs79095088	C	T	0.145833	1008
7	rs76455914	G	C	0.00892857	1008
7	rs60238920	C	T	0.416667	1008
7	rs13242763	G	A	0.416667	1008
7	rs28531896	G	A	0.416667	1008
7	rs4645475	C	T	0.415675	1008
7	rs79935454	G	C	0.0208333	1008
7	rs2968528	G	A	0.162698	1008
7	rs10464195	G	T	0.415675	1008
7	rs28582687	C	T	0.014881	1008
7	rs11971387	G	A	0.415675	1008
7	rs2944831	G	A	0.00396825	1008
7	rs28605994	A	C	0.420635	1008
7	rs193290496	G	A	0.0367063	1008
7	rs28441039	A	G	0.414683	1008
7	rs11971116	T	C	0.00297619	1008
7	rs78871600	G	A	0.40873	1008
7	rs6968408	C	A	0.41369	1008
7	rs150894007	G	A	0.0416667	1008
7	rs12539327	C	T	0.00198413	1008
7	rs10237700	T	C	0.411706	1008
7	rs28713535	G	A	0.015873	1008
7	rs2944829	G	A	0.234127	1008
7	rs2968533	G	A	0.235119	1008
7	rs2968532	G	A	0.236111	1008
7	rs59032605	C	T	0.362103	1008
7	rs2968531	C	G	0.235119	1008
7	rs11982081	C	A	0.235119	1008
7	rs10232132	T	C	0.401786	1008
7	rs13240963	G	A	0.362103	1008
7	rs10246004	G	C	0.401786	1008
7	rs76087980	G	A	0.231151	1008
7	rs112501050	G	A	0.399802	1008
7	rs2944826	G	A	0.597222	1008
7	rs2944825	T	C	0.236111	1008
7	rs2944824	T	A	0.237103	1008
7	rs7799416	C	T	0.361111	1008
7	rs2944822	C	T	0.236111	1008
7	rs11768943	T	C	0.272817	1008
7	rs2944821	G	C	0.236111	1008
7	rs60413052	G	A	0.362103	1008
7	rs35537723	G	A	0.236111	1008
7	rs10229537	C	T	0.399802	1008
7	rs62459273	G	A	0.362103	1008
7	rs181044174	A	G	0.030754	1008
7	rs13438441	G	C	0.00198413	1008
7	rs10256498	A	T	0.399802	1008
7	rs2944820	C	T	0.236111	1008
7	rs2944819	G	A	0.237103	1008
7	rs35414455	C	T	0.349206	1008
7	rs13307517	A	G	0.362103	1008
7	rs73362932	T	C	0.400794	1008
7	rs7786833	G	A	0.361111	1008
7	rs11773659	A	G	0.400794	1008
7	rs2944817	T	C	0.236111	1008
7	rs10216196	G	C	0.400794	1008
7	rs55841409	G	A	0.00198413	1008
7	rs12539988	G	A	0.00198413	1008
7	rs10267518	A	C	0.399802	1008
7	rs10274751	T	C	0.400794	1008
7	rs145511160	G	A	0.0109127	1008
7	rs17674025	C	T	0.361111	1008
7	rs2968511	C	G	0.00396825	1008
7	rs2944815	G	A	0.237103	1008
7	rs28625158	T	C	0.39881	1008
7	rs58891553	G	A	0.39881	1008
7	rs2968512	C	T	0.600198	1008
7	rs2944814	G	A	0.239087	1008
7	rs75923968	C	T	0.0634921	1008
7	rs10216236	C	T	0.397817	1008
7	rs2968513	T	C	0.238095	1008
7	rs11764286	T	G	0.382937	1008
7	rs10241386	T	A	0.361111	1008
7	rs11764381	T	C	0.39881	1008
7	rs10255729	G	A	0.361111	1008
7	rs10227369	C	T	0.399802	1008
7	rs150260789	T	C	0.0109127	1008
7	rs12666455	C	T	0.360119	1008
7	rs200582901	A	C	0.0922619	1008
7	rs201422515	A	G	0.0922619	1008
7	rs200909061	T	G	0.0922619	1008
7	rs6460715	A	G	0.363095	1008
7	rs77899525	G	A	0.0337302	1008
7	rs2944808	G	A	0.233135	1008
7	rs76115058	T	C	0.369048	1008
7	rs35841135	G	C	0.360119	1008
7	rs28444894	C	G	0.368056	1008
7	rs78008991	T	G	0.0386905	1008
7	rs9638652	G	T	0.360119	1008
7	rs2944805	T	C	0.270833	1008
7	rs11973203	C	G	0.369048	1008
7	rs7788745	G	A	0.359127	1008
7	rs10270566	G	A	0.37004	1008
7	rs77831408	C	T	0.207341	1008
7	rs13240571	G	A	0.359127	1008
7	rs1914400	C	T	0.630952	1008
7	rs76283163	G	A	0.0585317	1008
7	rs6977668	T	C	0.369048	1008
7	rs79500344	G	C	0.265873	1008
7	rs6953315	G	A	0.369048	1008
7	rs7787755	C	T	0.359127	1008
7	rs6953656	G	A	0.369048	1008
7	rs12670580	T	A	0.358135	1008
7	rs77512960	G	A	0.357143	1008
7	rs78469674	G	A	0.357143	1008
7	rs2944803	G	A	0.267857	1008
7	rs12113511	G	A	0.359127	1008
7	rs2968500	C	T	0.267857	1008
7	rs2944799	T	C	0.267857	1008
7	rs2944798	G	A	0.267857	1008
7	rs6460717	G	C	0.730159	1008
7	rs2944796	G	C	0.267857	1008
7	rs6460718	C	A	0.359127	1008
7	rs116913631	T	C	0.015873	1008
7	rs60100251	C	T	0.263889	1008
7	rs2968498	G	C	0.267857	1008
7	rs11771673	A	G	0.267857	1008
7	rs2944794	T	C	0.267857	1008
7	rs1914378	T	C	0.372024	1008
7	rs2138757	G	A	0.359127	1008
7	rs2138756	G	A	0.264881	1008
7	rs2867607	G	A	0.358135	1008
7	rs2090463	T	G	0.732143	1008
7	rs1949395	T	A	0.730159	1008
7	rs9638655	A	G	0.730159	1008
7	rs2968538	G	A	0.265873	1008
7	rs1914397	T	A	0.267857	1008
7	rs12699135	G	A	0.355159	1008
7	rs1914395	G	A	0.357143	1008
7	rs77542775	T	C	0.0168651	1008
7	rs4413668	G	C	0.358135	1008
7	rs2944792	T	C	0.271825	1008
7	rs2138760	C	T	0.359127	1008
7	rs2944790	C	T	0.268849	1008
7	rs2944788	T	C	0.271825	1008
7	rs2944787	T	G	0.271825	1008
7	rs2944786	T	A	0.270833	1008
7	rs74517725	G	A	0.0644841	1008
7	rs7801287	C	T	0.359127	1008
7	rs6973603	C	T	0.359127	1008
7	rs4370418	A	G	0.360119	1008
7	rs1878490	T	C	0.269841	1008
7	rs1914394	C	T	0.369048	1008
7	rs80186077	G	T	0.0188492	1008
7	rs6979645	C	T	0.358135	1008
7	rs2001334	A	G	0.371032	1008
7	rs189831444	G	A	0.0128968	1008
7	rs1574549	T	C	0.00198413	1008
7	rs2867668	C	T	0.00198413	1008
7	rs142203608	C	T	0.0188492	1008
7	rs34106803	G	A	0.359127	1008
7	rs2968523	G	C	0.267857	1008
7	rs78194416	T	G	0.030754	1008
7	rs2944830	A	T	0.269841	1008
7	rs79912928	C	A	0.34623	1008
7	rs117402655	A	G	0.0446429	1008
7	rs956422	T	G	0.0128968	1008
7	rs7778289	G	A	0.369048	1008
7	rs73364941	T	C	0.0128968	1008
7	rs79906821	G	C	0.0515873	1008
7	rs79527984	G	A	0.274802	1008
7	rs1914393	G	C	0.350198	1008
7	rs143705976	C	T	0.0198413	1008
7	rs7807766	A	T	0.723214	1008
7	rs2944809	C	T	0.274802	1008
7	rs10950307	T	A	0.723214	1008
7	rs143154072	C	T	0.0615079	1008
7	rs2944791	C	G	0.277778	1008
7	rs7786046	A	G	0.00198413	1008
7	rs2944840	A	T	0.272817	1008
7	rs142010770	A	G	0.014881	1008
7	rs7787380	C	T	0.71131	1008
7	rs4415209	G	A	0.722222	1008
7	rs7778594	T	C	0.722222	1008
7	rs74802010	C	T	0.0128968	1008
7	rs186494632	T	C	0.00595238	1008
7	rs7779494	A	C	0.722222	1008
7	rs140297138	G	A	0.00793651	1008
7	rs7784524	A	G	0.720238	1008
7	rs10268535	A	G	0.72123	1008
7	rs10227076	G	A	0.72123	1008
7	rs6946889	G	A	0.72123	1008
7	rs6971756	T	C	0.00198413	1008
7	rs6947681	G	A	0.00297619	1008
7	rs146475936	T	G	0.0674603	1008
7	rs75350467	C	T	0.0674603	1008
7	rs79388167	C	G	0.0198413	1008
7	rs10232238	G	A	0.71131	1008
7	rs7778103	T	C	0.720238	1008
7	rs10225544	T	C	0.720238	1008
7	rs10265973	C	G	0.720238	1008
7	rs61553902	C	A	0.323413	1008
7	rs4128154	T	G	0.725198	1008
7	rs6946380	G	A	0.37996	1008
7	rs117390568	C	T	0.0109127	1008
7	rs62463250	A	C	0.268849	1008
7	rs10251904	A	G	0.722222	1008
7	rs4348366	C	T	0.72123	1008
7	rs6460723	A	T	0.290675	1008
7	rs4615448	A	G	0.00198413	1008
7	rs141189532	A	G	0.0248016	1008
7	rs79740942	C	T	0.0555556	1008
7	rs9769512	C	G	0.384921	1008
7	rs10252214	C	G	0.00198413	1008
7	rs76351763	A	C	0.0367063	1008
7	rs6977896	G	C	0.00198413	1008
7	rs6979389	C	T	0.724206	1008
7	rs150030155	T	C	0.0119048	1008
7	rs13237780	T	C	0.284722	1008
7	rs13247917	C	T	0.284722	1008
7	rs4437531	T	C	0.280754	1008
7	rs12699138	A	C	0.285714	1008
7	rs72607596	T	C	0.280754	1008
7	rs73133139	G	A	0.00396825	1008
7	rs76424426	G	T	0.338294	1008
7	rs12540434	G	C	0.349206	1008
7	rs117420023	C	T	0.014881	1008
7	rs68078798	A	G	0.350198	1008
7	rs76105505	T	C	0.345238	1008
7	rs36110617	G	A	0.269841	1008
7	rs4717645	T	G	0.35119	1008
7	rs76246988	G	T	0.0625	1008
7	rs1808379	G	A	0.00496032	1008
7	rs6961002	C	T	0.599206	1008
7	rs750462	A	G	0.395833	1008
7	rs888885	G	C	0.992063	1008
7	rs72607600	G	A	0.28373	1008
7	rs11763831	T	C	0.0704365	1008
7	rs2909981	T	C	0.993056	1008
7	rs4719236	T	A	0.28373	1008
7	rs4719237	C	T	0.282738	1008
7	rs993931	A	G	0.0694444	1008
7	rs186813314	T	G	0.00198413	1008
7	rs147539245	A	G	0.0178571	1008
7	rs993932	T	C	0.641865	1008
7	rs2042207	C	T	0.0654762	1008
7	rs2042208	G	A	0.0208333	1008
7	rs2968504	T	C	0.993056	1008
7	rs2968505	T	C	0.993056	1008
7	rs2968506	A	G	0.993056	1008
7	rs58414413	C	A	0.280754	1008
7	rs2909983	A	G	0.993056	1008
7	rs144599326	C	T	0.0208333	1008
7	rs2968508	T	C	0.0208333	1008
7	rs74785337	G	A	0.342262	1008
7	rs72608506	C	G	0.277778	1008
7	rs2909985	C	G	0.374008	1008
7	rs3095929	C	T	0.0208333	1008
7	rs4029797	G	A	0.0634921	1008
7	rs62463254	C	T	0.0654762	1008
7	rs3111674	G	A	0.0198413	1008
7	rs191069861	T	G	0.0367063	1008
7	rs62463255	T	C	0.323413	1008
7	rs2968509	A	C	0.347222	1008
7	rs6460724	T	C	0.328373	1008
7	rs12531085	G	A	0.0625	1008
7	rs68012311	T	C	0.0287698	1008
7	rs35218645	C	T	0.0297619	1008
7	rs73366911	G	A	0.30754	1008
7	rs59005817	G	A	0.308532	1008
7	rs59154237	A	G	0.30754	1008
7	rs6959525	A	G	0.302579	1008
7	rs6460725	G	A	0.650794	1008
7	rs7809631	G	T	0.333333	1008
7	rs75322971	T	A	0.215278	1008
7	rs10434960	A	C	0.304563	1008
7	rs10434961	A	G	0.303571	1008
7	rs138843867	C	T	0.0386905	1008
7	rs13230359	G	A	0.0357143	1008
7	rs7793843	G	A	0.296627	1008
7	rs116911527	C	T	0.102183	1008
7	rs117989119	G	A	0.0267857	1008
7	rs66520065	T	C	0.0287698	1008
7	rs61383394	C	T	0.395833	1008
7	rs2968520	A	G	0.397817	1008
7	rs2969138	C	T	0.294643	1008
7	rs79787105	C	T	0.030754	1008
7	rs11760997	A	C	0.030754	1008
7	rs2968526	G	C	0.287698	1008
7	rs7784792	T	C	0.030754	1008
7	rs12531833	A	T	0.031746	1008
7	rs72508605	T	C	0.0684524	1008
7	rs2909989	T	C	0.595238	1008
7	rs77692675	G	C	0.0575397	1008
7	rs2909988	A	C	0.319444	1008
7	rs28446260	A	C	0.030754	1008
7	rs6976751	C	A	0.030754	1008
7	rs34984362	C	T	0.030754	1008
7	rs4029441	C	A	0.030754	1008
7	rs4383876	A	G	0.030754	1008
7	rs2968525	G	A	0.287698	1008
7	rs112694232	C	T	0.030754	1008
7	rs2969139	T	C	0.287698	1008
7	rs112755528	C	T	0.030754	1008
7	rs2909987	T	C	0.28869	1008
7	rs34032691	G	T	0.030754	1008
7	rs75361641	T	C	0.0793651	1008
7	rs11767635	G	T	0.111111	1008
7	rs11767720	G	A	0.030754	1008
7	rs6460727	A	C	0.030754	1008
7	rs12699144	C	A	0.031746	1008
7	rs143788274	C	T	0.0297619	1008
7	rs35802853	A	T	0.031746	1008
7	rs2969135	G	A	0.287698	1008
7	rs2909986	A	G	0.590278	1008
7	rs7803837	A	G	0.031746	1008
7	rs76480370	C	T	0.269841	1008
7	rs10950308	A	G	0.031746	1008
7	rs62463259	A	G	0.031746	1008
7	rs62465860	C	T	0.031746	1008
7	rs35347831	T	G	0.031746	1008
7	rs10233681	G	A	0.680556	1008
7	rs6946683	T	C	0.712302	1008
7	rs10267934	C	A	0.712302	1008
7	rs35452883	A	G	0.030754	1008
7	rs146369251	C	G	0.0337302	1008
7	rs6948089	A	G	0.713294	1008
7	rs145499460	C	T	0.27381	1008
7	rs10240027	T	A	0.0823413	1008
7	rs6460732	C	G	0.0843254	1008
7	rs145606583	T	C	0.0545635	1008
7	rs6951206	T	C	0.348214	1008
7	rs4029796	C	T	0.445437	1008
7	rs373594273	A	G	0.0198413	1008
7	rs13244003	G	A	0.453373	1008
7	rs6975437	G	C	0.702381	1008
7	rs6958246	A	G	0.702381	1008
7	rs10950310	G	A	0.093254	1008
7	rs1035404	A	G	0.703373	1008
7	rs117464511	G	A	0.0347222	1008
7	rs79836583	T	A	0.239087	1008
7	rs11760490	C	T	0.707341	1008
7	rs11763985	A	G	0.703373	1008
7	rs58565392	G	T	0.372024	1008
7	rs114835673	C	T	0.239087	1008
7	rs12537108	G	C	0.707341	1008
7	rs10265108	G	A	0.348214	1008
7	rs10240570	C	T	0.360119	1008
7	rs59350303	A	G	0.0376984	1008
7	rs6970120	C	G	0.463294	1008
7	rs11767603	G	A	0.453373	1008
7	rs76908437	T	G	0.142857	1008
7	rs13226722	G	A	0.094246	1008
7	rs75419900	T	A	0.142857	1008
7	rs6972266	A	C	0.360119	1008
7	rs76075755	C	T	0.093254	1008
7	rs6976920	A	T	0.360119	1008
7	rs181323550	T	C	0.0188492	1008
7	rs9638662	A	G	0.548611	1008
7	rs73368913	T	A	0.464286	1008
7	rs4448153	G	A	0.547619	1008
7	rs9638302	A	C	0.546627	1008
7	rs118092543	G	C	0.0664683	1008
7	rs10950311	T	C	0.030754	1008
7	rs74434542	T	C	0.0575397	1008
7	rs6460021	A	G	0.529762	1008
7	rs6460022	T	C	0.539683	1008
7	rs6460023	G	A	0.530754	1008
7	rs117317356	A	G	0.0198413	1008
7	rs10269058	G	A	0.377976	1008
7	rs11770776	G	C	0.152778	1008
7	rs7779186	T	C	0.377976	1008
7	rs78973741	G	A	0.0843254	1008
7	rs117005766	C	T	0.0446429	1008
7	rs111391774	C	A	0.0694444	1008
7	rs1807215	C	T	0.377976	1008
7	rs60142260	C	T	0.377976	1008
7	rs10268001	A	G	0.377976	1008
7	rs10238986	G	A	0.377976	1008
7	rs73133195	C	T	0.212302	1008
7	rs2969136	C	T	0.00496032	1008
7	rs74931343	C	A	0.0793651	1008
7	rs12667443	G	A	0.457341	1008
7	rs12667427	C	A	0.457341	1008
7	rs10949814	G	A	0.40873	1008
7	rs79268635	C	T	0.0882937	1008
7	rs146991530	G	A	0.0277778	1008
7	rs143642415	G	A	0.00496032	1008
7	rs66742037	C	G	0.244048	1008
7	rs2909966	G	A	0.401786	1008
7	rs2969140	C	A	0.401786	1008
7	rs2909967	C	G	0.712302	1008
7	rs2909968	C	T	0.712302	1008
7	rs2909969	G	A	0.402778	1008
7	rs2969142	C	G	0.71131	1008
7	rs56105228	A	G	0.243056	1008
7	rs3095928	G	A	0.710317	1008
7	rs7781588	G	A	0.242063	1008
7	rs149185470	C	T	0.28869	1008
7	rs10261155	C	G	0.71131	1008
7	rs3111786	A	G	0.459325	1008
7	rs3111787	A	C	0.459325	1008
7	rs116625564	G	A	0.140873	1008
7	rs114175764	G	C	0.150794	1008
7	rs2909972	T	C	0.453373	1008
7	rs2909973	A	G	0.457341	1008
7	rs202190207	G	A	0.0376984	1008
7	rs78110714	A	T	0.0535714	1008
7	rs13242638	A	G	0.286706	1008
7	rs7806092	C	G	0.00793651	1008
7	rs10242205	T	A	0.457341	1008
7	rs10242464	T	C	0.465278	1008
7	rs2969133	T	C	0.49504	1008
7	rs117819790	G	T	0.0119048	1008
7	rs6951922	A	G	0.417659	1008
7	rs151181721	G	A	0.0218254	1008
7	rs6957305	C	T	0.577381	1008
7	rs138284025	G	A	0.0337302	1008
7	rs4355661	A	T	0.582341	1008
7	rs72608532	G	A	0.577381	1008
7	rs13239115	C	G	0.417659	1008
7	rs6968066	C	G	0.582341	1008
7	rs10259314	T	C	0.417659	1008
7	rs118109092	T	C	0.0168651	1008
7	rs10226163	G	A	0.416667	1008
7	rs10229194	G	A	0.417659	1008
7	rs6949592	G	A	0.577381	1008
7	rs140200640	C	T	0.0555556	1008
7	rs142044758	C	A	0.0396825	1008
7	rs11761626	C	G	0.214286	1008
7	rs149901801	G	A	0.570437	1008
7	rs11764439	C	G	0.426587	1008
7	rs10250179	G	A	0.426587	1008
7	rs11761538	A	G	0.44246	1008
7	rs141277886	G	C	0.0684524	1008
7	rs12539453	A	G	0.434524	1008
7	rs77862404	A	G	0.555556	1008
7	rs76730760	C	T	0.485119	1008
7	rs62465913	G	T	0.438492	1008
7	rs28693687	G	T	0.435516	1008
7	rs147931281	G	A	0.00396825	1008
7	rs7786066	C	T	0.555556	1008
7	rs112465413	T	C	0.00496032	1008
7	rs10261628	G	A	0.439484	1008
7	rs10277546	T	C	0.439484	1008
7	rs34828705	C	T	0.31746	1008
7	rs6958931	C	T	0.555556	1008
7	rs10266188	G	A	0.435516	1008
7	rs193119573	G	A	0.030754	1008
7	rs71553236	G	A	0.5625	1008
7	rs71553237	G	C	0.5625	1008
7	rs201741186	A	G	0.484127	1008
7	rs375628168	C	T	0.0446429	1008
7	rs4717048	C	T	0.531746	1008
7	rs4236192	T	C	0.570437	1008
7	rs4717656	C	T	0.564484	1008
7	rs4717657	T	C	0.563492	1008
7	rs6956859	G	A	0.563492	1008
7	rs6956936	A	T	0.563492	1008
7	rs76360459	T	C	0.181548	1008
7	rs72608539	G	A	0.563492	1008
7	rs58995876	G	A	0.563492	1008
7	rs192588558	C	G	0.0396825	1008
7	rs68086925	C	A	0.563492	1008
7	rs66624667	T	C	0.563492	1008
7	rs58608277	C	T	0.563492	1008
7	rs57107674	A	G	0.00496032	1008
7	rs56871255	A	G	0.0902778	1008
7	rs143446312	G	A	0.0634921	1008
7	rs7777994	T	C	0.56746	1008
7	rs59174502	G	C	0.563492	1008
7	rs13240222	T	C	0.5625	1008
7	rs13225871	C	T	0.5625	1008
7	rs6970153	T	G	0.5625	1008
7	rs35114143	T	C	0.5625	1008
7	rs36115109	A	G	0.5625	1008
7	rs61567992	A	C	0.561508	1008
7	rs4513861	G	A	0.314484	1008
7	rs139983442	G	C	0.0406746	1008
7	rs4318932	C	A	0.55754	1008
7	rs6976727	G	A	0.00297619	1008
7	rs35869044	C	A	0.551587	1008
7	rs4717049	T	C	0.551587	1008
7	rs9942627	C	G	0.555556	1008
7	rs7781040	A	G	0.55754	1008
7	rs148294215	T	C	0.0615079	1008
7	rs138226203	G	T	0.00793651	1008
7	rs7791465	C	A	0.00595238	1008
7	rs56239380	A	G	0.558532	1008
7	rs79791448	T	C	0.0406746	1008
7	rs35511713	C	A	0.551587	1008
7	rs55962801	C	G	0.00595238	1008
7	rs59367931	G	A	0.301587	1008
7	rs146802949	C	T	0.551587	1008
7	rs78280992	C	A	0.550595	1008
7	rs373938967	T	C	0.047619	1008
7	rs78058471	G	A	0.548611	1008
7	rs57275594	A	G	0.0287698	1008
7	rs56072129	C	T	0.00595238	1008
7	rs4371888	G	A	0.544643	1008
7	rs9638304	C	T	0.550595	1008
7	rs72608543	T	C	0.536706	1008
7	rs68044527	T	A	0.550595	1008
7	rs4473912	G	T	0.548611	1008
7	rs77964684	C	T	0.303571	1008
7	rs4458744	C	T	0.550595	1008
7	rs4406290	T	C	0.551587	1008
7	rs188105931	A	G	0.0228175	1008
7	rs3015869	T	C	0.416667	1008
7	rs114901371	C	A	0.00793651	1008
7	rs62465953	C	T	0.0168651	1008
7	rs59021835	A	C	0.00198413	1008
7	rs34068285	G	A	0.963294	1008
7	rs4717663	A	C	0.768849	1008
7	rs117916556	A	G	0.0198413	1008
7	rs3015877	G	A	0.554563	1008
7	rs3015878	A	G	0.553571	1008
7	rs61488742	A	G	0.00595238	1008
7	rs2960921	C	T	0.552579	1008
7	rs143458994	G	A	0.113095	1008
7	rs184310276	A	G	0.031746	1008
7	rs3015904	A	G	0.551587	1008
7	rs3015924	G	C	0.55754	1008
7	rs34782203	T	A	0.530754	1008
7	rs3015933	G	A	0.552579	1008
7	rs3110827	T	C	0.552579	1008
7	rs2960977	A	G	0.552579	1008
7	rs149352734	A	G	0.0287698	1008
7	rs2960929	A	G	0.558532	1008
7	rs144413625	C	T	0.014881	1008
7	rs2960920	G	A	0.552579	1008
7	rs1954708	A	G	0.553571	1008
7	rs78634471	A	T	0.118056	1008
7	rs55949505	C	T	0.00496032	1008
7	rs3015875	G	T	0.553571	1008
7	rs117164650	A	C	0.0168651	1008
7	rs2960924	T	C	0.552579	1008
7	rs182074012	T	C	0.119048	1008
7	rs78630667	G	A	0.0168651	1008
7	rs2960926	A	G	0.552579	1008
7	rs2960927	C	A	0.55754	1008
7	rs3015876	C	T	0.552579	1008
7	rs145856826	C	A	0.031746	1008
7	rs3132429	G	A	0.550595	1008
7	rs3132430	G	A	0.550595	1008
7	rs2687032	G	A	0.541667	1008
7	rs2960930	T	A	0.553571	1008
7	rs11981144	G	C	0.00595238	1008
7	rs2298399	C	A	0.552579	1008
7	rs200972032	T	C	0.0168651	1008
7	rs2960935	T	C	0.561508	1008
7	rs3015879	C	G	0.559524	1008
7	rs113776112	T	C	0.00595238	1008
7	rs3015886	T	C	0.554563	1008
7	rs3015888	C	T	0.547619	1008
7	rs3132431	T	C	0.548611	1008
7	rs2960988	T	C	0.547619	1008
7	rs3110839	G	A	0.547619	1008
7	rs4329159	C	T	0.21131	1008
7	rs3015890	C	T	0.552579	1008
7	rs2960987	C	T	0.551587	1008
7	rs3015891	G	A	0.0257937	1008
7	rs2960986	G	A	0.552579	1008
7	rs2960985	A	G	0.552579	1008
7	rs11761171	A	G	0.00595238	1008
7	rs184558728	G	A	0.0228175	1008
7	rs3132432	C	T	0.552579	1008
7	rs3015892	C	T	0.552579	1008
7	rs3015894	C	A	0.558532	1008
7	rs13245834	T	C	0.0168651	1008
7	rs2844177	C	T	0.552579	1008
7	rs2960907	T	C	0.554563	1008
7	rs3015897	G	T	0.548611	1008
7	rs148719418	C	T	0.047619	1008
7	rs4717667	A	G	0.113095	1008
7	rs2960908	A	G	0.441468	1008
7	rs3015898	T	C	0.441468	1008
7	rs1954712	G	A	0.316468	1008
7	rs148527785	C	T	0.0178571	1008
7	rs55891215	T	G	0.170635	1008
7	rs111921709	T	G	0.231151	1008
7	rs73372869	G	T	0.231151	1008
7	rs185349039	C	T	0.0654762	1008
7	rs71553261	C	T	0.31746	1008
7	rs6966399	G	A	0.231151	1008
7	rs1892751	T	C	0.556548	1008
7	rs28691018	A	G	0.554563	1008
7	rs3132433	G	A	0.548611	1008
7	rs4380805	T	C	0.231151	1008
7	rs7812095	T	C	0.231151	1008
7	rs3015905	G	C	0.548611	1008
7	rs74301578	G	A	0.115079	1008
7	rs3015906	A	G	0.548611	1008
7	rs3015907	C	T	0.549603	1008
7	rs149302413	T	C	0.321429	1008
7	rs199508373	C	T	0.0892857	1008
7	rs7785980	C	A	0.00595238	1008
7	rs7786339	C	T	0.00595238	1008
7	rs3015914	G	A	0.319444	1008
7	rs145899061	A	G	0.0376984	1008
7	rs2961005	C	T	0.550595	1008
7	rs112267548	C	T	0.00595238	1008
7	rs189094384	A	G	0.0277778	1008
7	rs117295011	C	T	0.229167	1008
7	rs3015917	C	A	0.550595	1008
7	rs2960944	C	T	0.550595	1008
7	rs3015919	G	A	0.550595	1008
7	rs113321205	G	A	0.116071	1008
7	rs2960946	G	A	0.556548	1008
7	rs2960947	A	G	0.550595	1008
7	rs34115923	C	T	0.015873	1008
7	rs2154646	A	G	0.550595	1008
7	rs4128101	G	A	0.548611	1008
7	rs3110842	C	A	0.551587	1008
7	rs3015931	G	T	0.31746	1008
7	rs7800425	A	G	0.235119	1008
7	rs118173004	T	C	0.0535714	1008
7	rs142813993	G	A	0.0198413	1008
7	rs2960960	G	C	0.541667	1008
7	rs3015934	C	G	0.551587	1008
7	rs3015935	A	T	0.551587	1008
7	rs3015936	A	G	0.556548	1008
7	rs3015937	C	G	0.551587	1008
7	rs3015938	C	T	0.316468	1008
7	rs2960964	G	A	0.531746	1008
7	rs2960965	T	C	0.551587	1008
7	rs2960966	T	C	0.551587	1008
7	rs2960967	G	A	0.551587	1008
7	rs3015939	G	A	0.316468	1008
7	rs2960968	C	T	0.551587	1008
7	rs2960969	G	A	0.551587	1008
7	rs118004747	T	G	0.0228175	1008
7	rs2960971	T	C	0.551587	1008
7	rs3015941	A	G	0.551587	1008
7	rs3015843	C	T	0.316468	1008
7	rs73135161	T	C	0.116071	1008
7	rs2022928	A	T	0.551587	1008
7	rs117287278	G	A	0.0188492	1008
7	rs3015844	A	G	0.551587	1008
7	rs3132426	A	G	0.551587	1008
7	rs148290334	T	G	0.0228175	1008
7	rs3015845	G	A	0.316468	1008
7	rs146095374	C	A	0.316468	1008
7	rs75229506	C	T	0.316468	1008
7	rs113212691	C	T	0.235119	1008
7	rs2154642	A	T	0.551587	1008
7	rs140452784	C	T	0.118056	1008
7	rs3132428	C	T	0.551587	1008
7	rs146828504	G	A	0.0386905	1008
7	rs58405614	C	T	0.556548	1008
7	rs3015846	G	A	0.556548	1008
7	rs2844072	A	G	0.556548	1008
7	rs3015847	C	A	0.556548	1008
7	rs2961007	T	C	0.560516	1008
7	rs2961008	T	G	0.444444	1008
7	rs56412438	G	A	0.240079	1008
7	rs7804668	G	A	0.239087	1008
7	rs3015848	A	T	0.556548	1008
7	rs56289895	T	G	0.239087	1008
7	rs2961003	C	G	0.556548	1008
7	rs3015856	T	C	0.556548	1008
7	rs3015857	A	G	0.556548	1008
7	rs3015858	T	C	0.556548	1008
7	rs117110249	C	A	0.117063	1008
7	rs2960999	G	A	0.556548	1008
7	rs116907711	T	C	0.0625	1008
7	rs2960998	G	A	0.556548	1008
7	rs3015859	T	C	0.556548	1008
7	rs2960997	A	G	0.556548	1008
7	rs2960996	A	G	0.556548	1008
7	rs3015861	T	A	0.556548	1008
7	rs56176828	G	A	0.239087	1008
7	rs3015862	T	C	0.554563	1008
7	rs3015863	G	A	0.554563	1008
7	rs139711564	G	A	0.0138889	1008
7	rs66954605	G	A	0.239087	1008
7	rs3015866	C	G	0.556548	1008
7	rs2960995	C	A	0.556548	1008
7	rs67213520	A	G	0.556548	1008
7	rs145150090	G	A	0.0376984	1008
7	rs78684371	C	G	0.556548	1008
7	rs143212928	C	G	0.0456349	1008
7	rs55661568	A	G	0.555556	1008
7	rs182616934	A	G	0.030754	1008
7	rs7806584	A	G	0.555556	1008
7	rs148409002	G	C	0.0168651	1008
7	rs7806991	G	A	0.239087	1008
7	rs6460029	T	A	0.556548	1008
7	rs34474525	T	C	0.31746	1008
7	rs12698436	A	G	0.31746	1008
7	rs55931045	T	A	0.236111	1008
7	rs13224311	C	T	0.320437	1008
7	rs56909980	C	T	0.236111	1008
7	rs6948163	C	T	0.556548	1008
7	rs55967024	T	A	0.236111	1008
7	rs4081066	T	A	0.321429	1008
7	rs12698438	A	G	0.321429	1008
7	rs4329160	A	G	0.548611	1008
7	rs6979344	T	C	0.555556	1008
7	rs6963289	A	T	0.555556	1008
7	rs71553277	G	A	0.319444	1008
7	rs143256002	A	G	0.0327381	1008
7	rs71553278	T	C	0.555556	1008
7	rs13247178	G	C	0.00496032	1008
7	rs6460030	A	G	0.554563	1008
7	rs139376813	T	A	0.0277778	1008
7	rs7455518	C	T	0.555556	1008
7	rs11971595	C	T	0.555556	1008
7	rs6947034	G	A	0.555556	1008
7	rs35815109	A	G	0.319444	1008
7	rs36076939	A	G	0.555556	1008
7	rs17764236	A	G	0.319444	1008
7	rs565424897	T	G	0.549603	1008
7	rs4483038	T	C	0.555556	1008
7	rs4307221	G	A	0.555556	1008
7	rs4574706	A	T	0.319444	1008
7	rs4236197	T	A	0.555556	1008
7	rs35835479	T	C	0.555556	1008
7	rs13239566	G	C	0.319444	1008
7	rs57161853	A	G	0.236111	1008
7	rs6973144	G	A	0.234127	1008
7	rs4537194	C	T	0.319444	1008
7	rs4392770	C	T	0.553571	1008
7	rs4103728	G	A	0.555556	1008
7	rs4103729	C	A	0.555556	1008
7	rs4717678	T	C	0.553571	1008
7	rs13237874	T	G	0.316468	1008
7	rs6951638	G	A	0.316468	1008
7	rs13237657	C	T	0.553571	1008
7	rs13237660	C	T	0.553571	1008
7	rs72608588	T	C	0.240079	1008
7	rs13224992	T	C	0.553571	1008
7	rs35358702	C	T	0.553571	1008
7	rs35645622	C	T	0.553571	1008
7	rs35147570	C	T	0.553571	1008
7	rs57712156	A	G	0.554563	1008
7	rs59624051	T	C	0.316468	1008
7	rs58117262	C	T	0.554563	1008
7	rs36103188	A	G	0.553571	1008
7	rs34429504	G	A	0.553571	1008
7	rs35494771	G	A	0.316468	1008
7	rs11982415	T	C	0.553571	1008
7	rs73145212	G	A	0.118056	1008
7	rs11972148	A	G	0.553571	1008
7	rs11979001	C	G	0.554563	1008
7	rs4717064	A	G	0.554563	1008
7	rs4717065	A	G	0.554563	1008
7	rs12698439	C	T	0.313492	1008
7	rs78951910	G	A	0.0138889	1008
7	rs12698440	A	G	0.553571	1008
7	rs6960833	G	A	0.553571	1008
7	rs6965491	C	T	0.553571	1008
7	rs6966085	G	T	0.553571	1008
7	rs6965692	A	G	0.553571	1008
7	rs117623739	C	A	0.0456349	1008
7	rs35375062	T	C	0.316468	1008
7	rs35289897	C	T	0.553571	1008
7	rs1954707	T	C	0.553571	1008
7	rs13312338	T	G	0.553571	1008
7	rs13312386	T	C	0.553571	1008
7	rs55665690	A	C	0.240079	1008
7	rs35986358	T	C	0.553571	1008
7	rs34559087	C	G	0.553571	1008
7	rs13307837	C	T	0.313492	1008
7	rs66731238	G	A	0.00595238	1008
7	rs71553281	A	G	0.316468	1008
7	rs61487711	T	C	0.237103	1008
7	rs12698441	A	C	0.553571	1008
7	rs11983592	G	T	0.553571	1008
7	rs11984335	C	T	0.316468	1008
7	rs56003672	T	G	0.555556	1008
7	rs35950586	C	A	0.553571	1008
7	rs34704464	G	A	0.553571	1008
7	rs13307061	G	A	0.316468	1008
7	rs13307072	G	A	0.553571	1008
7	rs77687822	G	A	0.316468	1008
7	rs34523541	G	A	0.316468	1008
7	rs112566823	G	A	0.237103	1008
7	rs67188607	T	C	0.237103	1008
7	rs12698442	A	T	0.553571	1008
7	rs12698443	C	T	0.553571	1008
7	rs58024711	G	C	0.237103	1008
7	rs4434516	A	T	0.553571	1008
7	rs4327740	T	G	0.553571	1008
7	rs13236021	C	G	0.551587	1008
7	rs13236022	C	G	0.551587	1008
7	rs13223287	T	G	0.553571	1008
7	rs151062966	G	C	0.0277778	1008
7	rs35668664	T	A	0.553571	1008
7	rs17764272	C	T	0.313492	1008
7	rs59973580	G	A	0.240079	1008
7	rs2844112	G	C	0.553571	1008
7	rs35575602	G	A	0.553571	1008
7	rs34818495	T	C	0.553571	1008
7	rs68103052	T	C	0.279762	1008
7	rs28788872	C	A	0.536706	1008
7	rs7785440	C	T	0.41369	1008
7	rs56004000	C	T	0.553571	1008
7	rs56412572	T	C	0.240079	1008
7	rs35998743	T	A	0.555556	1008
7	rs2105511	T	C	0.554563	1008
7	rs2096549	C	T	0.554563	1008
7	rs35736902	A	G	0.554563	1008
7	rs34220807	T	C	0.554563	1008
7	rs3807365	G	T	0.554563	1008
7	rs6968480	G	T	0.554563	1008
7	rs35904075	T	A	0.554563	1008
7	rs17144841	G	A	0.554563	1008
7	rs6960783	T	C	0.553571	1008
7	rs60028765	G	C	0.237103	1008
7	rs56390603	C	T	0.242063	1008
7	rs11979214	C	T	0.556548	1008
7	rs7784955	A	G	0.556548	1008
7	rs7785103	C	T	0.556548	1008
7	rs7804140	T	C	0.556548	1008
7	rs2058056	A	G	0.556548	1008
7	rs185588133	A	G	0.0178571	1008
7	rs11976020	G	A	0.556548	1008
7	rs147257663	G	A	0.31746	1008
7	rs11982710	A	G	0.556548	1008
7	rs35080219	G	A	0.31746	1008
7	rs6954075	T	C	0.556548	1008
7	rs1894769	G	C	0.237103	1008
7	rs148554429	C	T	0.031746	1008
7	rs140206824	G	C	0.00595238	1008
7	rs71554643	T	C	0.31746	1008
7	rs144960591	C	T	0.0287698	1008
7	rs11971151	A	T	0.240079	1008
7	rs4717684	T	A	0.554563	1008
7	rs4717685	A	G	0.240079	1008
7	rs7783791	C	T	0.554563	1008
7	rs7787485	C	A	0.554563	1008
7	rs7788990	G	A	0.554563	1008
7	rs7792924	C	A	0.237103	1008
7	rs13233462	C	T	0.314484	1008
7	rs187577762	C	T	0.0218254	1008
7	rs147004583	C	T	0.0376984	1008
7	rs13233878	G	A	0.555556	1008
7	rs13221423	T	C	0.554563	1008
7	rs191144447	C	T	0.0109127	1008
7	rs13224251	T	C	0.554563	1008
7	rs35820264	G	A	0.314484	1008
7	rs34299419	C	G	0.314484	1008
7	rs151010092	C	G	0.00892857	1008
7	rs7803303	A	G	0.554563	1008
7	rs7803570	C	A	0.237103	1008
7	rs34315915	C	T	0.315476	1008
7	rs111393325	C	T	0.124008	1008
7	rs57412352	C	G	0.554563	1008
7	rs35517441	G	T	0.554563	1008
7	rs7796889	G	A	0.554563	1008
7	rs7797082	C	T	0.554563	1008
7	rs57253097	C	T	0.554563	1008
7	rs9791554	T	C	0.554563	1008
7	rs9792101	C	T	0.314484	1008
7	rs7780415	A	G	0.554563	1008
7	rs56236555	C	A	0.240079	1008
7	rs7800121	T	C	0.552579	1008
7	rs35772337	A	G	0.552579	1008
7	rs34751664	G	C	0.314484	1008
7	rs193101334	G	A	0.0277778	1008
7	rs35499251	G	A	0.314484	1008
7	rs145596435	T	C	0.0436508	1008
7	rs6460033	C	A	0.554563	1008
7	rs71554645	T	C	0.554563	1008
7	rs112029235	T	C	0.240079	1008
7	rs67101482	C	T	0.241071	1008
7	rs67767367	T	C	0.554563	1008
7	rs73129481	T	A	0.554563	1008
7	rs61470193	T	C	0.554563	1008
7	rs6978683	T	A	0.554563	1008
7	rs56193091	C	T	0.240079	1008
7	rs7796523	G	A	0.314484	1008
7	rs182102668	G	A	0.00496032	1008
7	rs6460034	T	C	0.554563	1008
7	rs6971812	T	C	0.553571	1008
7	rs6957619	C	T	0.554563	1008
7	rs149592431	G	C	0.0327381	1008
7	rs71554646	T	C	0.314484	1008
7	rs56775695	G	A	0.438492	1008
7	rs6945435	T	C	0.554563	1008
7	rs6945451	T	A	0.554563	1008
7	rs9692137	C	T	0.240079	1008
```
