## Supplementary material for "Characterization of shared and ancestry-specific signals driving complex traits using multi-ancestry fine-mapping": s2_snps.txt

```
rs10252212
rs12674225
rs140938166
rs12699091
rs12699092
rs10256890
rs10275531
rs7785016
rs7803496
rs6460689
rs12699093
rs12699094
rs12699095
rs7790530
rs116866792
rs6977164
rs6977511
rs10265382
rs13228423
rs4562204
rs12699096
rs117504659
rs35148861
rs12699098
rs16869567
rs117779752
rs35079241
rs17144001
rs17137568
rs78364974
rs36000191
rs2097889
rs2079351
rs60088953
rs17137572
rs17144003
rs11495965
rs149015217
rs35974748
rs35587515
rs36124099
rs10248556
rs2867515
rs2867516
rs6975193
rs34641009
rs6460690
rs77441307
rs1968078
rs74860216
rs138818974
rs56854782
rs10950280
rs76794002
rs7788236
rs17144018
rs7777622
rs9638635
rs9638636
rs142378839
rs149088883
rs2867517
rs13223222
rs10226380
rs12673420
rs7804470
rs7790027
rs7794787
rs13235523
rs3735359
rs757746
rs80064744
rs79629109
rs987034
rs12699099
rs12699100
rs10950281
rs12540791
rs2190047
rs2190048
rs77900011
rs1859554
rs34058852
rs144075508
rs6965965
rs34038314
rs2190049
rs35027961
rs13240991
rs35412752
rs112018921
rs7804471
rs66463629
rs2023987
rs2023988
rs1008516
rs12671022
rs67740126
rs62459049
rs12699103
rs117633984
rs12699104
rs62459050
rs10950282
rs12699105
rs62459051
rs141271683
rs145872742
rs115523712
rs2867518
rs11765031
rs12534200
rs7806602
rs11765964
rs67719947
rs79539567
rs33946733
rs57704013
rs11770636
rs56317682
rs11763757
rs12672393
rs11763822
rs182799696
rs6968074
rs12537319
rs146157796
rs10447536
rs2867519
rs78336459
rs34163271
rs2867520
rs12536303
rs17424992
rs35490556
rs2903599
rs17340451
rs6961118
rs59411355
rs17144059
rs58040485
rs10242189
rs62459053
rs57182240
rs7349979
rs73185015
rs60408127
rs34861101
rs35971359
rs36068297
rs35972568
rs35182247
rs35591931
rs35210461
rs9638637
rs58146246
rs57324681
rs11771138
rs34799278
rs56890305
rs76145393
rs59305596
rs6948935
rs73185028
rs6969870
rs17340639
rs6460693
rs13229166
rs56341267
rs13230356
rs11773010
rs116923776
rs17144069
rs67293403
rs67473470
rs67943706
rs4719181
rs7785844
rs35296889
rs4719182
rs4719183
rs12699108
rs17144079
rs55832140
rs12699109
rs12699110
rs12699111
rs35316447
rs13230689
rs66494751
rs74301514
rs17137575
rs71551228
rs35341095
rs35708009
rs35066942
rs12530530
rs12668764
rs12669224
rs115454838
rs75686221
rs79138155
rs71551229
rs185100323
rs13239349
rs13224623
rs13227550
rs17137582
rs78776884
rs17144084
rs56251697
rs75257575
rs11769248
rs17144089
rs71551230
rs71551231
rs60530198
rs76700477
rs71551232
rs721235
rs11766067
rs144087524
rs10950284
rs17137587
rs7776793
rs7795294
rs7795444
rs7811694
rs78353775
rs7812085
rs12670326
rs189092234
rs4719184
rs4717617
rs4719185
rs6956808
rs140421851
rs34774403
rs12154985
rs17144092
rs2051883
rs6967264
rs2051884
rs34141892
rs2158656
rs2051885
rs6460694
rs726469
rs117800268
rs2867522
rs769022
rs55748356
rs6946044
rs59902136
rs71551234
rs146176589
rs13241833
rs34603271
rs61202888
rs6966229
rs61692774
rs73362196
rs2214747
rs6976024
rs6959613
rs56021743
rs56139620
rs6965098
rs2107880
rs61687549
rs61688132
rs57266099
rs1986017
rs10215454
rs13231789
rs12699112
rs6958157
rs13232386
rs137917852
rs13235673
rs71551235
rs6944606
rs13222793
rs76402103
rs71551236
rs11767496
rs71551237
rs71551238
rs75521081
rs67172404
rs13243279
rs17425888
rs140886831
rs17144104
rs12164040
rs6964517
rs117709170
rs16869589
rs10487618
rs17144114
rs733909
rs10950285
rs11772460
rs2867559
rs4717619
rs2867560
rs59392444
rs34963824
rs4719188
rs66607901
rs200106201
rs36088728
rs17144122
rs146035835
rs13229300
rs13225975
rs6460695
rs138668170
rs16869862
rs11766496
rs17341778
rs17426377
rs11766746
rs10950287
rs35885709
rs11761934
rs67522636
rs66473905
rs67676824
rs2107883
rs73185091
rs13245146
rs35956175
rs145925634
rs66945198
rs61166657
rs61148427
rs77987784
rs7787655
rs12673497
rs1075042
rs12537492
rs11771162
rs6961327
rs143538271
rs12537432
rs150101073
rs2051886
rs3932774
rs17144126
rs4719193
rs61072003
rs6970051
rs146685258
rs77738352
rs1859552
rs1859553
rs114756393
rs12699116
rs117882908
rs7797167
rs112439871
rs78137315
rs78089755
rs76339000
rs76889995
rs34732531
rs116519781
rs7801719
rs76553755
rs74483621
rs75022268
rs6460696
rs6974794
rs58312711
rs4719194
rs17426513
rs6460697
rs6460698
rs35437349
rs7780350
rs2903615
rs141846855
rs10271976
rs36046543
rs2903616
rs2867561
rs6947748
rs117669028
rs10227914
rs10273440
rs10258263
rs150239789
rs10273829
rs10276992
rs7808924
rs10277368
rs138222187
rs6944338
rs10226167
rs10266751
rs10236501
rs71551239
rs17426790
rs17348564
rs34650147
rs144475264
rs974134
rs36028741
rs147752648
rs10275223
rs10231417
rs151300756
rs1319249
rs35083558
rs17426915
rs10248898
rs6957532
rs10279318
rs6957813
rs10215280
rs76713971
rs10252758
rs12699118
rs62462775
rs13241778
rs10950288
rs12533894
rs17426950
rs13238739
rs12533995
rs10243500
rs80327083
rs10274120
rs10277104
rs57607308
rs1076303
rs34180116
rs145893027
rs17144138
rs118108241
rs7803466
rs10259553
rs10259883
rs1017048
rs6951255
rs117828148
rs6957010
rs13235785
rs60038723
rs16869597
rs6944962
rs6460699
rs6460700
rs6460701
rs7783325
rs13238682
rs6971765
rs10276706
rs2867562
rs2040989
rs148546907
rs11980820
rs10252505
rs145566278
rs36052708
rs6980199
rs144596260
rs10238357
rs74587518
rs3973896
rs10807740
rs79807463
rs10950289
rs78388390
rs4719197
rs4717622
rs79086849
rs57300068
rs6963963
rs6968406
rs10258507
rs4719198
rs4719199
rs111289564
rs112952179
rs77111328
rs4717623
rs75491878
rs59937976
rs111740288
rs79439522
rs17144147
rs112106257
rs146876082
rs141714215
rs77842066
rs7795273
rs12538435
rs35305736
rs12666489
rs10950290
rs117952861
rs74619190
rs12530737
rs78481597
rs114242461
rs17137600
rs17144164
rs148302214
rs41519252
rs111474653
rs17144172
rs74466617
rs28411707
rs17137604
rs17137608
rs113993793
rs187458592
rs917209
rs79222637
rs77891554
rs141852080
rs35928775
rs844702
rs1017047
rs844701
rs80245401
rs844699
rs117776122
rs60847803
rs844698
rs75922780
rs844696
rs844695
rs844694
rs844693
rs77920587
rs75722629
rs35720869
rs844692
rs151020585
rs137993159
rs111972885
rs77392906
rs844691
rs111446316
rs844740
rs13231720
rs77503731
rs73187050
rs58251256
rs10277893
rs58173010
rs77670065
rs6980132
rs12532869
rs57375990
rs72506800
rs72506801
rs74301530
rs10251758
rs1099452
rs116858843
rs75305588
rs7781091
rs1099451
rs76684004
rs2867564
rs2867565
rs7790072
rs1034806
rs844736
rs844735
rs844734
rs844732
rs113279217
rs844731
rs844730
rs118182411
rs10252249
rs17427800
rs142538188
rs844712
rs139862176
rs844711
rs844710
rs844709
rs844708
rs12666891
rs844707
rs12671441
rs17349645
rs12674035
rs844705
rs113259027
rs844704
rs10280279
rs10265141
rs58064021
rs17144232
rs141825636
rs76888864
rs141031559
rs117333216
rs844797
rs112395310
rs10273495
rs844796
rs17144240
rs80032235
rs844795
rs191032255
rs844794
rs844793
rs73368146
rs844792
rs844791
rs844790
rs844789
rs113195866
rs844788
rs73368155
rs10231062
rs17428098
rs1003685
rs79560478
rs17428133
rs10280568
rs844785
rs148743551
rs28679767
rs4469348
rs6965309
rs1525130
rs1525129
rs10229928
rs75803574
rs59381375
rs59254802
rs1558028
rs73368174
rs190772404
rs372572891
rs117084621
rs2867566
rs844686
rs844685
rs844684
rs79312768
rs844680
rs844679
rs113778642
rs844678
rs844677
rs60790450
rs6955049
rs10265820
rs844676
rs2190303
rs844675
rs76979981
rs844674
rs75048591
rs11769556
rs844673
rs844672
rs34722735
rs9647948
rs844671
rs844670
rs844669
rs12537280
rs10280768
rs10266409
rs6964123
rs844729
rs59329653
rs34173611
rs4717625
rs17144279
rs78375474
rs73369843
rs4719204
rs17144283
rs844777
rs844776
rs844775
rs73188343
rs57830014
rs4997672
rs844774
rs844773
rs17144290
rs844772
rs12667792
rs844771
rs12673665
rs844770
rs844769
rs10277807
rs864600
rs10234063
rs757895
rs144249488
rs148736600
rs146350734
rs7803192
rs12533623
rs844767
rs11772518
rs143150777
rs6976099
rs7778656
rs844762
rs711297
rs917211
rs10247062
rs4719206
rs844758
rs10251795
rs917210
rs844757
rs148438050
rs7795939
rs7797779
rs12699120
rs34501524
rs11772969
rs117153812
rs4717626
rs844753
rs13236085
rs844752
rs10950291
rs7798439
rs1852088
rs187288011
rs1852089
rs844749
rs2867567
rs12667488
rs151111556
rs6460703
rs2016778
rs13234973
rs139323504
rs12673109
rs34862805
rs7805893
rs140788979
rs7796985
rs10216301
rs10215588
rs73124358
rs73124360
rs35182926
rs79627872
rs13227792
rs13224539
rs17144331
rs34913023
rs142121813
rs73124365
rs118011720
rs11772542
rs35733369
rs75553941
rs34925287
rs4719207
rs7797796
rs55895910
rs2867569
rs2177711
rs71551247
rs73124374
rs10252717
rs78256357
rs117905290
rs35830920
rs10950292
rs58547626
rs1474389
rs10950293
rs74841610
rs10265103
rs10950294
rs75992667
rs7786666
rs6953054
rs6959686
rs10950295
rs844719
rs6963114
rs6946230
rs6965049
rs11982267
rs146531092
rs140500562
rs13239589
rs4719209
rs74301540
rs28411695
rs6979774
rs10807741
rs35154676
rs61193914
rs60902167
rs184131840
rs10231333
rs141736344
rs138524519
rs33986788
rs13231944
rs7778610
rs35897134
rs13228214
rs117365812
rs59086558
rs59738349
rs13231587
rs11767138
rs10254309
rs860014
rs73124389
rs10268010
rs860013
rs10255136
rs10240685
rs10243717
rs860012
rs10259034
rs56410383
rs10248170
rs78877467
rs10950297
rs34518405
rs35401350
rs860010
rs73124391
rs140215169
rs12666578
rs860008
rs860007
rs12535265
rs860006
rs10225060
rs10256017
rs73124394
rs35798924
rs118080476
rs73124396
rs35509687
rs865225
rs860004
rs7788950
rs860003
rs959405
rs12668623
rs12668647
rs200855564
rs860002
rs11760663
rs2158562
rs4717627
rs77466194
rs861491
rs17144345
rs142719841
rs10434994
rs2040870
rs2040869
rs12537181
rs2214663
rs2189846
rs146266812
rs73127982
rs11972568
rs10260183
rs10260420
rs117737994
rs6972469
rs35585314
rs1859485
rs1859484
rs2867603
rs10243592
rs2867604
rs4719215
rs78007506
rs10281262
rs10281483
rs10274714
rs4719216
rs11772246
rs10807743
rs10950298
rs10260767
rs6952558
rs112248321
rs139770821
rs200699214
rs149910930
rs146425597
rs71551249
rs79821372
rs113852095
rs113545668
rs150703531
rs149674338
rs4717628
rs76022520
rs34655504
rs75926901
rs117205698
rs10950300
rs17144357
rs13235059
rs73130009
rs185083457
rs11763937
rs2867605
rs11767811
rs7787176
rs34310597
rs150249519
rs149050217
rs10267684
rs2079318
rs10250302
rs10250790
rs79720919
rs10251441
rs75419194
rs10950301
rs78775269
rs76297621
rs7799436
rs74301546
rs74633430
rs118186094
rs7808523
rs4719218
rs78948681
rs4457209
rs6974563
rs10807744
rs10224431
rs140844047
rs75343284
rs34829642
rs12673534
rs4717631
rs17605262
rs75465916
rs10258574
rs12699123
rs111919960
rs12531663
rs12699124
rs375502650
rs10274382
rs4577845
rs11976625
rs188643156
rs73141552
rs75938420
rs10950302
rs16869610
rs10239345
rs71551251
rs10243727
rs10247132
rs17144369
rs73704307
rs1996399
rs6954622
rs6957682
rs13232644
rs73141560
rs12538529
rs17673882
rs34801868
rs12699125
rs73141567
rs13230379
rs28447164
rs17673922
rs17144373
rs10267833
rs76649345
rs11763034
rs11766552
rs117473690
rs4719219
rs11981190
rs2428278
rs73141575
rs75141441
rs6978130
rs6979502
rs117099602
rs1232514
rs875499
rs11765179
rs2677282
rs74417446
rs2677284
rs12155060
rs148209895
rs74780359
rs116972980
rs28371836
rs4717633
rs73141596
rs75356443
rs548613
rs544015
rs117540315
rs11770441
rs77370782
rs140064752
rs577091
rs3846985
rs17502576
rs143593488
rs17144397
rs3846986
rs138350630
rs529127
rs9638639
rs558098
rs2903634
rs9638642
rs9638643
rs4719220
rs10227704
rs10231072
rs12112510
rs78486273
rs73143219
rs4317470
rs142592702
rs13236257
rs68145195
rs17144404
rs11972942
rs10278350
rs10237823
rs34711194
rs71551255
rs13247007
rs1914391
rs13223324
rs11976062
rs7808347
rs117399142
rs73143237
rs10236173
rs11767480
rs11767481
rs79275920
rs75788805
rs4082964
rs13244117
rs13247156
rs28504178
rs73704335
rs497195
rs11766229
rs34818820
rs77036640
rs17144413
rs11768892
rs6970314
rs1914381
rs1034616
rs13235525
rs57980488
rs183217872
rs10273469
rs118185603
rs141777517
rs142862912
rs1914380
rs35021318
rs12667297
rs13244813
rs17503400
rs4717636
rs7790803
rs73704336
rs35058779
rs35564992
rs11770522
rs76345064
rs11983557
rs78608022
rs7795342
rs7799227
rs74504854
rs35793217
rs17581606
rs17581634
rs10216201
rs34345544
rs6953518
rs13246484
rs479035
rs79362850
rs6460707
rs16869625
rs6460708
rs148800077
rs13236492
rs13237418
rs77659610
rs61288133
rs472393
rs117943551
rs10234985
rs13244320
rs10238714
rs6974939
rs6962069
rs6963187
rs74721693
rs36024687
rs13239080
rs13225090
rs10243740
rs60369863
rs57146191
rs10238909
rs13225465
rs13225466
rs57151899
rs10239699
rs483953
rs34089087
rs12154643
rs489490
rs113603862
rs13236874
rs28785225
rs78193153
rs10215010
rs7778928
rs7779206
rs10950304
rs79354760
rs10215553
rs10215139
rs35198953
rs35787114
rs12699130
rs17582005
rs35363996
rs7799175
rs76144431
rs7801170
rs7800217
rs2677275
rs67041541
rs1232515
rs55681707
rs12537428
rs12539838
rs566639
rs74301558
rs10486883
rs4512281
rs13226587
rs548405
rs75543734
rs28401746
rs7792669
rs148466049
rs28432195
rs28548784
rs34108648
rs7782517
rs1548422
rs1548423
rs12671472
rs505511
rs506345
rs1034618
rs1034619
rs477387
rs1914390
rs117884779
rs485865
rs7782831
rs7783256
rs1914389
rs1914388
rs75657887
rs66801943
rs116842908
rs10268103
rs12673485
rs1914386
rs35417702
rs1468163
rs1914385
rs35526560
rs1914384
rs77227555
rs9638644
rs756912
rs9638646
rs573092
rs2074011
rs74996343
rs501383
rs35069269
rs117409939
rs138271832
rs34547894
rs185102088
rs76415606
rs1978102
rs12699131
rs10950305
rs2867673
rs10234843
rs12154550
rs74507924
rs10243625
rs34478621
rs149181241
rs7782391
rs6460711
rs10244985
rs28719656
rs12532494
rs10253092
rs56150095
rs78849324
rs4719223
rs9638648
rs4517001
rs6979866
rs117223983
rs61522141
rs10248061
rs76279749
rs59378249
rs10256008
rs10256020
rs12670234
rs4639398
rs2944839
rs1914398
rs1914399
rs71551258
rs138189775
rs2944835
rs2944834
rs2968527
rs2944833
rs79095088
rs76455914
rs60238920
rs13242763
rs28531896
rs4645475
rs79935454
rs2968528
rs10464195
rs28582687
rs11971387
rs2944831
rs28605994
rs193290496
rs28441039
rs11971116
rs78871600
rs6968408
rs150894007
rs12539327
rs10237700
rs28713535
rs2944829
rs2968533
rs2968532
rs59032605
rs2968531
rs11982081
rs10232132
rs13240963
rs10246004
rs76087980
rs112501050
rs2944826
rs2944825
rs2944824
rs7799416
rs2944822
rs11768943
rs2944821
rs60413052
rs35537723
rs10229537
rs62459273
rs181044174
rs13438441
rs10256498
rs2944820
rs2944819
rs35414455
rs13307517
rs73362932
rs7786833
rs11773659
rs2944817
rs10216196
rs55841409
rs12539988
rs10267518
rs10274751
rs145511160
rs17674025
rs2968511
rs2944815
rs28625158
rs58891553
rs2968512
rs2944814
rs75923968
rs10216236
rs2968513
rs11764286
rs10241386
rs11764381
rs10255729
rs10227369
rs150260789
rs12666455
rs200582901
rs201422515
rs200909061
rs6460715
rs77899525
rs2944808
rs76115058
rs35841135
rs28444894
rs78008991
rs9638652
rs2944805
rs11973203
rs7788745
rs10270566
rs77831408
rs13240571
rs1914400
rs76283163
rs6977668
rs79500344
rs6953315
rs7787755
rs6953656
rs12670580
rs77512960
rs78469674
rs2944803
rs12113511
rs2968500
rs2944799
rs2944798
rs6460717
rs2944796
rs6460718
rs116913631
rs60100251
rs2968498
rs11771673
rs2944794
rs1914378
rs2138757
rs2138756
rs2867607
rs2090463
rs1949395
rs9638655
rs2968538
rs1914397
rs12699135
rs1914395
rs77542775
rs4413668
rs2944792
rs2138760
rs2944790
rs2944788
rs2944787
rs2944786
rs74517725
rs7801287
rs6973603
rs4370418
rs1878490
rs1914394
rs80186077
rs6979645
rs2001334
rs189831444
rs1574549
rs2867668
rs142203608
rs34106803
rs2968523
rs78194416
rs2944830
rs79912928
rs117402655
rs956422
rs7778289
rs73364941
rs79906821
rs79527984
rs1914393
rs143705976
rs7807766
rs2944809
rs10950307
rs143154072
rs2944791
rs7786046
rs2944840
rs142010770
rs7787380
rs4415209
rs7778594
rs74802010
rs186494632
rs7779494
rs140297138
rs7784524
rs10268535
rs10227076
rs6946889
rs6971756
rs6947681
rs146475936
rs75350467
rs79388167
rs10232238
rs7778103
rs10225544
rs10265973
rs61553902
rs4128154
rs6946380
rs117390568
rs62463250
rs10251904
rs4348366
rs6460723
rs4615448
rs141189532
rs79740942
rs9769512
rs10252214
rs76351763
rs6977896
rs6979389
rs150030155
rs13237780
rs13247917
rs4437531
rs12699138
rs72607596
rs73133139
rs76424426
rs12540434
rs117420023
rs68078798
rs76105505
rs36110617
rs4717645
rs76246988
rs1808379
rs6961002
rs750462
rs888885
rs72607600
rs11763831
rs2909981
rs4719236
rs4719237
rs993931
rs186813314
rs147539245
rs993932
rs2042207
rs2042208
rs2968504
rs2968505
rs2968506
rs58414413
rs2909983
rs144599326
rs2968508
rs74785337
rs72608506
rs2909985
rs3095929
rs4029797
rs62463254
rs3111674
rs191069861
rs62463255
rs2968509
rs6460724
rs12531085
rs68012311
rs35218645
rs73366911
rs59005817
rs59154237
rs6959525
rs6460725
rs7809631
rs75322971
rs10434960
rs10434961
rs138843867
rs13230359
rs7793843
rs116911527
rs117989119
rs66520065
rs61383394
rs2968520
rs2969138
rs79787105
rs11760997
rs2968526
rs7784792
rs12531833
rs72508605
rs2909989
rs77692675
rs2909988
rs28446260
rs6976751
rs34984362
rs4029441
rs4383876
rs2968525
rs112694232
rs2969139
rs112755528
rs2909987
rs34032691
rs75361641
rs11767635
rs11767720
rs6460727
rs12699144
rs143788274
rs35802853
rs2969135
rs2909986
rs7803837
rs76480370
rs10950308
rs62463259
rs62465860
rs35347831
rs10233681
rs6946683
rs10267934
rs35452883
rs146369251
rs6948089
rs145499460
rs10240027
rs6460732
rs145606583
rs6951206
rs4029796
rs373594273
rs13244003
rs6975437
rs6958246
rs10950310
rs1035404
rs117464511
rs79836583
rs11760490
rs11763985
rs58565392
rs114835673
rs12537108
rs10265108
rs10240570
rs59350303
rs6970120
rs11767603
rs76908437
rs13226722
rs75419900
rs6972266
rs76075755
rs6976920
rs181323550
rs9638662
rs73368913
rs4448153
rs9638302
rs118092543
rs10950311
rs74434542
rs6460021
rs6460022
rs6460023
rs117317356
rs10269058
rs11770776
rs7779186
rs78973741
rs117005766
rs111391774
rs1807215
rs60142260
rs10268001
rs10238986
rs73133195
rs2969136
rs74931343
rs12667443
rs12667427
rs10949814
rs79268635
rs146991530
rs143642415
rs66742037
rs2909966
rs2969140
rs2909967
rs2909968
rs2909969
rs2969142
rs56105228
rs3095928
rs7781588
rs149185470
rs10261155
rs3111786
rs3111787
rs116625564
rs114175764
rs2909972
rs2909973
rs202190207
rs78110714
rs13242638
rs7806092
rs10242205
rs10242464
rs2969133
rs117819790
rs6951922
rs151181721
rs6957305
rs138284025
rs4355661
rs72608532
rs13239115
rs6968066
rs10259314
rs118109092
rs10226163
rs10229194
rs6949592
rs140200640
rs142044758
rs11761626
rs149901801
rs11764439
rs10250179
rs11761538
rs141277886
rs12539453
rs77862404
rs76730760
rs62465913
rs28693687
rs147931281
rs7786066
rs112465413
rs10261628
rs10277546
rs34828705
rs6958931
rs10266188
rs193119573
rs71553236
rs71553237
rs201741186
rs375628168
rs4717048
rs4236192
rs4717656
rs4717657
rs6956859
rs6956936
rs76360459
rs72608539
rs58995876
rs192588558
rs68086925
rs66624667
rs58608277
rs57107674
rs56871255
rs143446312
rs7777994
rs59174502
rs13240222
rs13225871
rs6970153
rs35114143
rs36115109
rs61567992
rs4513861
rs139983442
rs4318932
rs6976727
rs35869044
rs4717049
rs9942627
rs7781040
rs148294215
rs138226203
rs7791465
rs56239380
rs79791448
rs35511713
rs55962801
rs59367931
rs146802949
rs78280992
rs373938967
rs78058471
rs57275594
rs56072129
rs4371888
rs9638304
rs72608543
rs68044527
rs4473912
rs77964684
rs4458744
rs4406290
rs188105931
rs3015869
rs114901371
rs62465953
rs59021835
rs34068285
rs4717663
rs117916556
rs3015877
rs3015878
rs61488742
rs2960921
rs143458994
rs184310276
rs3015904
rs3015924
rs34782203
rs3015933
rs3110827
rs2960977
rs149352734
rs2960929
rs144413625
rs2960920
rs1954708
rs78634471
rs55949505
rs3015875
rs117164650
rs2960924
rs182074012
rs78630667
rs2960926
rs2960927
rs3015876
rs145856826
rs3132429
rs3132430
rs2687032
rs2960930
rs11981144
rs2298399
rs200972032
rs2960935
rs3015879
rs113776112
rs3015886
rs3015888
rs3132431
rs2960988
rs3110839
rs4329159
rs3015890
rs2960987
rs3015891
rs2960986
rs2960985
rs11761171
rs184558728
rs3132432
rs3015892
rs3015894
rs13245834
rs2844177
rs2960907
rs3015897
rs148719418
rs4717667
rs2960908
rs3015898
rs1954712
rs148527785
rs55891215
rs111921709
rs73372869
rs185349039
rs71553261
rs6966399
rs1892751
rs28691018
rs3132433
rs4380805
rs7812095
rs3015905
rs74301578
rs3015906
rs3015907
rs149302413
rs199508373
rs7785980
rs7786339
rs3015914
rs145899061
rs2961005
rs112267548
rs189094384
rs117295011
rs3015917
rs2960944
rs3015919
rs113321205
rs2960946
rs2960947
rs34115923
rs2154646
rs4128101
rs3110842
rs3015931
rs7800425
rs118173004
rs142813993
rs2960960
rs3015934
rs3015935
rs3015936
rs3015937
rs3015938
rs2960964
rs2960965
rs2960966
rs2960967
rs3015939
rs2960968
rs2960969
rs118004747
rs2960971
rs3015941
rs3015843
rs73135161
rs2022928
rs117287278
rs3015844
rs3132426
rs148290334
rs3015845
rs146095374
rs75229506
rs113212691
rs2154642
rs140452784
rs3132428
rs146828504
rs58405614
rs3015846
rs2844072
rs3015847
rs2961007
rs2961008
rs56412438
rs7804668
rs3015848
rs56289895
rs2961003
rs3015856
rs3015857
rs3015858
rs117110249
rs2960999
rs116907711
rs2960998
rs3015859
rs2960997
rs2960996
rs3015861
rs56176828
rs3015862
rs3015863
rs139711564
rs66954605
rs3015866
rs2960995
rs67213520
rs145150090
rs78684371
rs143212928
rs55661568
rs182616934
rs7806584
rs148409002
rs7806991
rs6460029
rs34474525
rs12698436
rs55931045
rs13224311
rs56909980
rs6948163
rs55967024
rs4081066
rs12698438
rs4329160
rs6979344
rs6963289
rs71553277
rs143256002
rs71553278
rs13247178
rs6460030
rs139376813
rs7455518
rs11971595
rs6947034
rs35815109
rs36076939
rs17764236
rs565424897
rs4483038
rs4307221
rs4574706
rs4236197
rs35835479
rs13239566
rs57161853
rs6973144
rs4537194
rs4392770
rs4103728
rs4103729
rs4717678
rs13237874
rs6951638
rs13237657
rs13237660
rs72608588
rs13224992
rs35358702
rs35645622
rs35147570
rs57712156
rs59624051
rs58117262
rs36103188
rs34429504
rs35494771
rs11982415
rs73145212
rs11972148
rs11979001
rs4717064
rs4717065
rs12698439
rs78951910
rs12698440
rs6960833
rs6965491
rs6966085
rs6965692
rs117623739
rs35375062
rs35289897
rs1954707
rs13312338
rs13312386
rs55665690
rs35986358
rs34559087
rs13307837
rs66731238
rs71553281
rs61487711
rs12698441
rs11983592
rs11984335
rs56003672
rs35950586
rs34704464
rs13307061
rs13307072
rs77687822
rs34523541
rs112566823
rs67188607
rs12698442
rs12698443
rs58024711
rs4434516
rs4327740
rs13236021
rs13236022
rs13223287
rs151062966
rs35668664
rs17764272
rs59973580
rs2844112
rs35575602
rs34818495
rs68103052
rs28788872
rs7785440
rs56004000
rs56412572
rs35998743
rs2105511
rs2096549
rs35736902
rs34220807
rs3807365
rs6968480
rs35904075
rs17144841
rs6960783
rs60028765
rs56390603
rs11979214
rs7784955
rs7785103
rs7804140
rs2058056
rs185588133
rs11976020
rs147257663
rs11982710
rs35080219
rs6954075
rs1894769
rs148554429
rs140206824
rs71554643
rs144960591
rs11971151
rs4717684
rs4717685
rs7783791
rs7787485
rs7788990
rs7792924
rs13233462
rs187577762
rs147004583
rs13233878
rs13221423
rs191144447
rs13224251
rs35820264
rs34299419
rs151010092
rs7803303
rs7803570
rs34315915
rs111393325
rs57412352
rs35517441
rs7796889
rs7797082
rs57253097
rs9791554
rs9792101
rs7780415
rs56236555
rs7800121
rs35772337
rs34751664
rs193101334
rs35499251
rs145596435
rs6460033
rs71554645
rs112029235
rs67101482
rs67767367
rs73129481
rs61470193
rs6978683
rs56193091
rs7796523
rs182102668
rs6460034
rs6971812
rs6957619
rs149592431
rs71554646
rs56775695
rs6945435
rs6945451
rs9692137
```
