## Supplementary material for "Characterization of shared and ancestry-specific signals driving complex traits using multi-ancestry fine-mapping": susiex_nc3.cs80.cs

```
CS_ID	SNP	BP	REF_ALLELE	ALT_ALLELE	REF_FRQ	BETA	SE	-LOG10P	CS_PIP	OVRL_PIP
1	rs2944821	71795998	C,C	G,G	0.500994,0.763889	-0.0211359,-0.0274642	0.00395431,0.0100654	7.04384,2.19649	0.0470213	0.0470674
1	rs2968532	71787692	A,A	G,G	0.500994,0.763889	-0.0211793,-0.0271096	0.00395431,0.0100654	7.07017,2.15035	0.0459276	0.0459734
1	rs2944808	71819852	A,A	G,G	0.5,0.766865	-0.020997,-0.0281028	0.0039543,0.0101097	6.95991,2.26443	0.0445643	0.0446115
1	rs35537723	71797191	A,A	G,G	0.500994,0.763889	-0.0210882,-0.0273109	0.00395431,0.0100654	7.01493,2.17648	0.0423572	0.0424031
1	rs2944817	71806977	C,C	T,T	0.5,0.763889	-0.0210882,-0.0272102	0.0039543,0.0100654	7.01493,2.16339	0.0415067	0.0415524
1	rs2944824	71793848	A,A	T,T	0.500994,0.762897	-0.0211359,-0.026922	0.00395431,0.0100508	7.04384,2.13115	0.0413599	0.0414055
1	rs2944787	71841880	G,G	T,T	0.5,0.728175	-0.0209536,-0.0267345	0.0039543,0.00960817	6.93378,2.26805	0.0412795	0.0413269
1	rs2944788	71841811	C,C	T,T	0.5,0.728175	-0.0209059,-0.0265835	0.0039543,0.00960817	6.90509,2.24707	0.0371339	0.0371811
1	rs2944829	71786721	A,A	G,G	0.500994,0.765873	-0.0209537,-0.0269046	0.00395431,0.0100948	6.93378,2.11382	0.0316303	0.0316757
1	rs2968538	71838207	A,A	G,G	0.5,0.734127	-0.0208625,-0.0263709	0.0039543,0.00967566	6.87906,2.19242	0.0311329	0.0311796
1	rs2944820	71801285	T,T	C,C	0.5,0.763889	-0.0209059,-0.0269609	0.0039543,0.0100654	6.90509,2.13115	0.0303998	0.0304451
1	rs2944805	71822914	C,C	T,T	0.5,0.729167	-0.0209059,-0.0258197	0.0039543,0.0096192	6.90509,2.13842	0.0299907	0.0300365
1	rs2944815	71811748	A,A	G,G	0.5,0.762897	-0.0207279,-0.0277258	0.0039543,0.0100508	6.79868,2.23615	0.0292841	0.0293306
1	rs2944794	71834260	C,C	T,T	0.5,0.732143	-0.0207713,-0.0260096	0.0039543,0.00965281	6.82456,2.15186	0.0256857	0.0257317
1	rs2944819	71801632	A,A	G,G	0.5,0.762897	-0.020819,-0.0266681	0.0039543,0.0100508	6.85308,2.09852	0.0253385	0.0253835
1	rs11771673	71834171	G,G	A,A	0.5,0.732143	-0.0207279,-0.0261093	0.0039543,0.00965281	6.79868,2.16534	0.0248667	0.0249128
1	rs2944796	71832438	C,C	G,G	0.5,0.732143	-0.0207279,-0.0260571	0.0039543,0.00965281	6.79868,2.15827	0.024528	0.024574
1	rs1914397	71838994	A,A	T,T	0.497018,0.732143	-0.0205892,-0.0270578	0.00395437,0.00965281	6.7162,2.29573	0.0244942	0.0245425
1	rs2944798	71832036	A,A	G,G	0.5,0.732143	-0.0207279,-0.0260096	0.0039543,0.00965281	6.79868,2.15186	0.0242246	0.0242705
1	rs2968533	71787660	A,A	G,G	0.500994,0.764881	-0.0205889,-0.0272499	0.00395431,0.01008	6.7162,2.16339	0.0210622	0.0211078
1	rs1878490	71844391	C,C	T,T	0.497018,0.730159	-0.020498,-0.0266448	0.00395437,0.00963031	6.66234,2.24707	0.0197225	0.0197699
1	rs2968531	71788139	G,G	C,C	0.512922,0.764881	-0.0205045,-0.0272019	0.00395562,0.01008	6.66234,2.15718	0.0193732	0.0194196
1	rs11982081	71788267	A,A	C,C	0.500994,0.764881	-0.0204977,-0.0273507	0.00395431,0.01008	6.66234,2.17648	0.0191277	0.0191734
1	rs2944822	71795592	T,T	C,C	0.500994,0.763889	-0.0204542,-0.0273636	0.00395431,0.0100654	6.63677,2.18335	0.0182433	0.018289
1	rs2944825	71793386	C,C	T,T	0.500994,0.763889	-0.0204542,-0.0271623	0.00395431,0.0100654	6.63677,2.15718	0.017336	0.0173814
1	rs2968513	71814969	C,C	T,T	0.5,0.761905	-0.0204064,-0.0271484	0.0039543,0.0100364	6.60869,2.16554	0.0165898	0.0166354
1	rs2944790	71841136	T,T	C,C	0.498012,0.731151	-0.0204066,-0.0264248	0.00395433,0.00964152	6.60869,2.21251	0.0164196	0.0164664
1	rs2090463	71835892	G,G	T,T	0.501988,0.267857	0.0203619,0.0263601	0.00395433,0.00965281	6.58252,2.19944	0.0164188	0.0164653
2	rs112465413	72021086	C,C	T,T	0.633201,0.99504	0.0149824,0.068225	0.00410256,0.0608454	3.58464,0.581421	0.123483	0.123809
2	rs34903145	72016837	A,NA	G,NA	0.724652,NA	0.0186007,NA	0.00442623,NA	4.57819,NA	0.0907094	0.0913661
2	rs73133195	71977470	T,T	C,C	0.722664,0.787698	0.0172059,0.0180781	0.0044164,0.0104531	4.00953,1.07712	0.0320926	0.0324904
2	rs73368913	71964940	A,A	T,T	0.528827,0.535714	0.0120639,0.00068618	0.00396089,0.00857124	2.63432,0.0286348	0.0266663	0.0267908
2	rs9638662	71964263	G,G	A,A	0.525845,0.451389	0.0118777,-0.00337487	0.00395959,0.00859004	2.56828,0.158386	0.0255412	0.0256682
2	rs12537108	71953184	C,C	G,G	0.488072,0.292659	0.0109095,0.00114465	0.00395543,0.00939524	2.23556,0.0442973	0.0255085	0.0256535
2	rs4448153	71965359	A,A	G,G	0.525845,0.452381	0.0118777,-0.00332491	0.00395959,0.00858839	2.56828,0.155739	0.0253857	0.0255121
2	rs11760490	71951572	T,T	C,C	0.487078,0.292659	0.0108681,0.00154341	0.00395562,0.00939524	2.2215,0.0607235	0.0250891	0.0252344
2	rs9638302	71965684	C,C	A,A	0.524851,0.453373	0.0119232,-0.00342288	0.00395919,0.00858677	2.58513,0.161043	0.0248843	0.0250097
2	rs6970120	71956314	G,G	C,C	0.491054,0.536706	0.0107266,0.00258345	0.00395493,0.00857248	2.17499,0.117398	0.0215884	0.021724
2	rs2909973	71994394	G,G	A,A	0.465209,0.542659	-0.0119833,0.0022065	0.00396391,0.00858064	2.60173,0.098507	0.0212357	0.0213442
2	rs3111786	71990993	G,G	A,A	0.467197,0.540675	-0.0118425,0.00108574	0.00396284,0.00857778	2.55216,0.046107	0.018039	0.01814
2	rs3111787	71990995	C,C	A,A	0.467197,0.540675	-0.0118425,0.000789393	0.00396284,0.00857778	2.55216,0.0330721	0.0178982	0.0179986
2	rs6460022	71967661	C,C	T,T	0.532803,0.460317	0.0115198,-0.00325945	0.00396284,0.0085764	2.43776,0.152483	0.0150003	0.0150986
2	rs2909972	71993893	C,C	T,T	0.470179,0.546627	-0.0117006,0.00191244	0.00396135,0.00858677	2.50305,0.0842024	0.0144021	0.0144977
2	rs10229194	72007851	A,A	G,G	0.472167,0.582341	-0.0112051,0.00231211	0.00396044,0.00866769	2.33109,0.102559	0.0133586	0.0134506
2	rs13239115	72006544	G,G	C,C	0.471173,0.582341	-0.0112547,0.00242235	0.00396089,0.00866769	2.34767,0.107969	0.0130181	0.0131086
2	rs10259314	72006728	C,C	T,T	0.470179,0.582341	-0.0110759,0.00269451	0.00396135,0.00866769	2.28618,0.121535	0.0119964	0.0120852
2	rs66742037	71981499	G,G	C,C	0.675944,0.755952	0.0182316,0.00956594	0.00422449,0.00995218	4.79832,0.473071	0.0114035	0.0118097
2	rs117882908	71402067	NA,C	NA,G	NA,0.981151	NA,-0.108408	NA,0.0314332	NA,3.24949	0.0112836	0.0557197
2	rs4355661	72005901	T,T	A,A	0.528827,0.417659	0.0110725,-0.00251628	0.00396089,0.00866769	2.28546,0.112618	0.0110356	0.0111208
2	rs565424897	72210828	G,G	T,T	0.682903,0.450397	0.0151477,-0.00983278	0.00424878,0.00859173	3.43937,0.597845	0.0110266	0.0128834
2	rs10226163	72007705	A,A	G,G	0.471173,0.583333	-0.0110746,0.00226449	0.00396089,0.00867062	2.28618,0.1002	0.0109782	0.011063
2	rs56105228	71988130	G,G	A,A	0.722664,0.756944	0.0167545,0.0104505	0.0044164,0.00996594	3.8285,0.531134	0.0108291	0.011014
2	rs6968066	72006721	G,G	C,C	0.528827,0.417659	0.0110264,-0.0025502	0.00396089,0.00866769	2.26984,0.114305	0.0105909	0.0106749
2	rs12667443	71979623	A,A	G,G	0.485089,0.542659	-0.0108109,0.0019054	0.00395606,0.00858064	2.20199,0.0839314	0.00980022	0.0098861
2	rs12667427	71979685	A,A	C,C	0.485089,0.542659	-0.010766,0.00155797	0.00395606,0.00858064	2.18704,0.067566	0.00928628	0.00936992
2	rs10242205	72002272	A,A	T,T	0.480119,0.542659	-0.0106128,0.00190021	0.00395743,0.00858064	2.13525,0.0836834	0.00918019	0.00926418
2	rs7781588	71990128	A,A	G,G	0.722664,0.757937	0.0162069,0.0102226	0.0044164,0.00997981	3.61469,0.51473	0.00757878	0.00773099
2	rs11767635	71927163	T,T	G,G	0.808151,0.888889	0.00595187,0.0479285	0.00502127,0.0136019	0.627298,3.37096	0.006118	0.0104761
2	rs2909966	71981559	A,A	G,G	0.484095,0.598214	-0.0102136,-0.00443448	0.0039563,0.00871922	2.00725,0.213929	0.00548078	0.00555029
2	rs2909969	71982924	A,A	G,G	0.484095,0.597222	-0.0101686,-0.00552734	0.0039563,0.0087157	1.99296,0.279046	0.00547644	0.0055478
2	rs2969140	71981922	A,A	C,C	0.484095,0.598214	-0.0100741,-0.00473562	0.0039563,0.00871922	1.96313,0.23133	0.00489623	0.00496348
2	rs142813993	72156796	NA,A	NA,G	NA,0.980159	NA,0.0894858	NA,0.0306528	NA,2.45497	0.00449439	0.0180128
2	rs2969133	72002961	C,C	T,T	0.469185,0.50496	-0.0097223,0.00482458	0.00396183,0.00854977	1.84992,0.242183	0.00447	0.00454358
2	rs145932315	72122658	A,NA	G,NA	0.893638,NA	0.0244676,NA	0.00641306,NA	3.86636,NA	0.00409236	0.00492725
2	rs17674142	72108108	G,NA	A,NA	0.879722,NA	0.0247113,NA	0.00607818,NA	4.31952,NA	0.00407309	0.00473596
2	rs11979801	72104036	G,NA	A,NA	0.880716,NA	0.0246644,NA	0.00610001,NA	4.27824,NA	0.00368103	0.00431325
2	rs4351314	72022556	T,NA	G,NA	0.798211,NA	0.0165681,NA	0.00492643,NA	3.1131,NA	0.00351842	0.00379205
2	rs13244003	71950266	A,A	G,G	0.529821,0.546627	0.0092735,0.00402869	0.00396135,0.00858677	1.71596,0.194537	0.00266024	0.0027325
2	rs7789743	71341810	C,NA	T,NA	0.017893,NA	-0.0406009,NA	0.0149148,NA	2.18807,NA	0.00263114	0.00682584
2	rs7804471	71312500	A,A	C,C	0.563618,0.133929	-0.0158563,-0.00477815	0.0039867,0.0125513	4.15676,0.152777	0.00228717	0.00809764
2	rs112575984	71715682	C,NA	G,NA	0.989066,NA	0.0628176,NA	0.0190121,NA	3.02097,NA	0.00198576	0.00558674
2	rs111729056	71829586	T,NA	C,NA	0.989066,NA	0.0624919,NA	0.0190121,NA	2.99449,NA	0.00189485	0.00534037
2	rs138896426	72178848	G,NA	A,NA	0.898608,NA	0.0231279,NA	0.00655017,NA	3.38282,NA	0.00187798	0.00239439
2	rs111845450	72027246	T,NA	C,NA	0.882704,NA	0.023606,NA	0.00614455,NA	3.91313,NA	0.0018711	0.00226418
2	rs12539453	72017391	G,G	A,A	0.49503,0.565476	-0.00959526,0.00282536	0.00395449,0.00862361	1.81677,0.1289	0.00183339	0.00188649
2	rs7794787	71304749	T,T	C,C	0.713718,0.6875	-0.0130311,0.0108646	0.004374,0.00922235	2.53912,0.622027	0.00173043	0.00553729
2	rs113610961	71829929	T,NA	C,NA	0.989066,NA	0.0617199,NA	0.0190121,NA	2.9322,NA	0.00169754	0.0048043
2	rs79133419	71877217	A,NA	G,NA	0.982107,NA	-0.0478055,NA	0.014915,NA	2.86976,NA	0.00161079	0.00459598
2	rs12535216	72218986	A,NA	G,NA	0.899602,NA	0.0230031,NA	0.00657888,NA	3.32661,NA	0.00155561	0.00201558
2	rs112139124	71486629	C,NA	T,NA	0.989066,NA	0.0610616,NA	0.0190121,NA	2.87963,NA	0.00153812	0.00437529
2	rs11979182	72186015	T,NA	C,NA	0.898608,NA	0.0226354,NA	0.00655017,NA	3.26052,NA	0.00153432	0.00198966
2	rs6460692	71332886	C,NA	T,NA	0.020875,NA	-0.0369512,NA	0.0138295,NA	2.12251,NA	0.00153237	0.00402055
2	rs75756233	71877200	T,NA	C,NA	0.946322,NA	-0.0161513,NA	0.00877248,NA	1.18309,NA	0.00146093	0.00323877
2	rs113136599	71494573	T,NA	C,NA	0.989066,NA	0.0606679,NA	0.0190121,NA	2.84841,NA	0.00145622	0.00415109
2	rs10950281	71308684	C,C	T,T	0.635189,0.632937	-0.0138749,0.000389982	0.00410728,0.00886855	3.13678,0.0155063	0.00145092	0.00615917
2	rs111590578	71845327	C,NA	G,NA	0.989066,NA	0.0605881,NA	0.0190121,NA	2.84211,NA	0.00144901	0.00412605
2	rs6975437	71950632	C,C	G,G	0.634195,0.297619	0.0125437,0.00233788	0.00410491,0.00934946	2.64884,0.0955307	0.00136241	0.00143498
2	rs111391774	71971120	A,A	C,C	0.838966,0.930556	0.0121494,0.0257676	0.00537909,0.0168156	1.6215,0.901587	0.0013584	0.00155034
2	rs11761171	72115368	G,G	A,A	0.82008,0.994048	0.0163359,0.046472	0.00514721,0.0555718	2.8225,0.394681	0.00135209	0.00153193
2	rs113776112	72099784	C,C	T,T	0.818091,0.994048	0.0162661,0.0488241	0.00512521,0.0555718	2.8225,0.420639	0.001298	0.00147411
2	rs55949505	72087533	T,T	C,C	0.818091,0.99504	0.0160499,0.0637911	0.00512521,0.0608454	2.75974,0.53099	0.00129724	0.00147697
2	rs6975116	72074150	C,NA	T,NA	0.878728,NA	0.0220889,NA	0.00605664,NA	3.57633,NA	0.00128314	0.00161962
2	rs57107674	72032273	G,G	A,A	0.821074,0.99504	0.0151138,0.0967303	0.00515836,0.0608454	2.46981,0.951222	0.00127744	0.00149256
2	rs6950450	72073716	T,NA	C,NA	0.877734,NA	0.0219648,NA	0.00603539,NA	3.56329,NA	0.00126312	0.00160478
2	rs6958246	71950654	G,G	A,A	0.634195,0.297619	0.0124063,0.00233788	0.00410491,0.00934946	2.60058,0.0955307	0.00123104	0.00130065
2	rs1035404	71951048	G,G	A,A	0.634195,0.296627	0.0124063,0.00229012	0.00410491,0.00935847	2.60058,0.0932986	0.00122842	0.00129786
2	rs113079905	72082487	C,NA	G,NA	0.878728,NA	0.0219532,NA	0.00605664,NA	3.53858,NA	0.00121123	0.00153704
2	rs11767603	71957147	A,A	G,G	0.642147,0.546627	0.0126036,0.00390402	0.00412449,0.00858677	2.64884,0.187516	0.00120672	0.00127751
2	rs185028163	72030458	A,NA	G,NA	0.974155,NA	-0.0306061,NA	0.0124606,NA	1.85263,NA	0.00120056	0.00277657
2	rs11763985	71951596	G,G	A,A	0.633201,0.296627	0.0123518,0.00219011	0.00410256,0.00935847	2.58404,0.0888606	0.00119237	0.00126139
2	rs6950292	71333069	C,NA	G,NA	0.006958,NA	-0.0706277,NA	0.0237856,NA	2.52516,NA	0.00113985	0.0030325
2	rs2190048	71309574	C,C	T,T	0.636183,0.632937	-0.0135946,0.000873102	0.00410967,0.00886855	3.02696,0.0354691	0.00111595	0.00461827
2	rs6460023	71967899	A,A	G,G	0.681909,0.469246	0.0142768,-0.00145907	0.00424522,0.00856557	3.11299,0.0631136	0.00110836	0.00116212
2	rs6460021	71967583	G,G	A,A	0.680915,0.470238	0.0143082,-0.00155935	0.0042417,0.00856454	3.12905,0.0677662	0.00108462	0.00113767
2	rs185349039	72128570	NA,T	NA,C	NA,0.934524	NA,0.0471855	NA,0.0172809	NA,2.19902	0.00108146	0.00412916
2	rs187064022	71522484	C,NA	T,NA	0.993042,NA	-0.0490702,NA	0.0237851,NA	1.40775,NA	0.000959771	0.00220479
2	rs2909980	71880141	C,NA	G,NA	0.249503,NA	0.000423273,NA	0.00456906,NA	0.0332997,NA	0.000931397	0.00165893
2	rs7791465	72052207	A,A	C,C	0.821074,0.994048	0.0159287,0.047172	0.00515836,0.0555718	2.6956,0.402342	0.000912493	0.0010499
2	rs4029796	71949290	T,T	C,C	0.54672,0.554563	0.00720493,0.00137804	0.00397168,0.00860072	1.15698,0.0591329	0.000906944	0.000978274
2	rs987034	71307372	T,T	C,C	0.636183,0.652778	-0.0133334,-0.00453655	0.00410967,0.00897877	2.92922,0.212269	0.000905791	0.0037167
2	rs118109092	72006742	NA,C	NA,T	NA,0.983135	NA,0.0811027	NA,0.0331973	NA,1.83673	0.000898316	0.00333628
2	rs10250179	72012977	A,A	G,G	0.496024,0.573413	-0.00862002,0.00283172	0.00395442,0.00864302	1.53359,0.1289	0.000881877	0.000924781
2	rs6949592	72008031	A,A	G,G	0.619284,0.422619	0.0115845,-0.00251219	0.00407187,0.00865361	2.35251,0.112618	0.000879071	0.000927198
2	rs2190047	71309437	T,T	C,C	0.636183,0.632937	-0.0132307,0.000290859	0.00410967,0.00886855	2.89125,0.0115139	0.000849878	0.00350809
2	rs36110617	71879974	A,A	G,G	0.941352,0.730159	-0.0173686,-0.00044979	0.00841466,0.00963031	1.40883,0.0164874	0.000848876	0.00180979
2	rs141277886	72016395	NA,C	NA,G	NA,0.931548	NA,0.0387479	NA,0.016928	NA,1.65599	0.000829862	0.00306514
2	rs11764286	71815170	G,G	T,T	0.932406,0.617063	0.0382081,0.0126097	0.00787557,0.00879376	5.91169,0.819326	0.00082794	0.0120834
2	rs62465902	71988282	G,NA	A,NA	0.941352,NA	-0.0152974,NA	0.00841466,NA	1.16069,NA	0.000818954	0.00166306
2	rs2023988	71314281	T,T	C,C	0.544732,0.132937	-0.0147412,-0.00447989	0.00397022,0.0125908	3.68854,0.141471	0.00081547	0.00325302
2	rs117709170	71375846	NA,G	NA,T	NA,0.974206	NA,-0.0691023	NA,0.0269663	NA,1.98335	0.000792009	0.00315022
2	rs62464863	71715263	T,NA	A,NA	0.992048,NA	0.0658542,NA	0.0222601,NA	2.5097,NA	0.000791271	0.00628071
2	rs62463253	71881651	T,NA	C,NA	0.989066,NA	0.0549327,NA	0.0190121,NA	2.41338,NA	0.000763364	0.00688369
2	rs10242464	72002498	C,C	T,T	0.333002,0.534722	-0.012996,0.000146102	0.00419521,0.00857004	2.71008,0.00594768	0.000751133	0.000800464
2	rs62459051	71321075	G,G	T,T	0.62326,0.635913	-0.0132378,0.000240164	0.00408022,0.00888386	2.92922,0.009469	0.000740734	0.00363442
2	rs62459050	71319137	G,G	A,A	0.61829,0.637897	-0.0132041,0.00028855	0.00406983,0.0088943	2.92922,0.0113878	0.000739322	0.003443
2	rs149997852	72157019	T,NA	A,NA	0.979125,NA	0.0419569,NA	0.0138296,NA	2.61716,NA	0.000737269	0.00158897
2	rs146367696	71751234	C,NA	A,NA	0.974155,NA	0.0164379,NA	0.0124606,NA	0.727914,NA	0.000719486	0.00155055
2	rs1128732	72166725	A,NA	G,NA	0.986084,NA	0.0320571,NA	0.0168779,NA	1.2402,NA	0.000692135	0.00160409
2	rs74799275	71864602	C,NA	T,NA	0.963221,NA	0.0163845,NA	0.0105045,NA	0.925125,NA	0.000689443	0.00174169
2	rs142460484	72149634	A,NA	G,NA	0.902585,NA	0.0205372,NA	0.00666778,NA	2.68413,NA	0.00067925	0.000959068
2	rs138410883	72119936	T,NA	C,NA	0.986084,NA	0.0318989,NA	0.0168779,NA	1.23092,NA	0.000677139	0.00157213
2	rs28693687	72019510	T,T	G,G	0.511928,0.564484	-0.00773209,0.00277644	0.00395543,0.00862135	1.2958,0.126435	0.000656659	0.000697639
2	rs148328945	71684164	A,NA	C,NA	0.99503,NA	0.0789921,NA	0.0281148,NA	2.30452,NA	0.000656365	0.00237059
2	rs864600	71513404	NA,A	NA,C	NA,0.87004	NA,0.0266041	NA,0.0127124	NA,1.43925	0.000641728	0.0028882
2	rs62462849	71626981	C,NA	A,NA	0.991054,NA	0.0598751,NA	0.0209976,NA	2.36141,NA	0.000638038	0.00494662
2	rs145873427	71546235	G,NA	T,NA	0.99503,NA	0.0762244,NA	0.0281148,NA	2.17364,NA	0.000625597	0.00485272
2	rs62459268	71767544	C,NA	T,NA	0.99006,NA	0.0558836,NA	0.01993,NA	2.29693,NA	0.000612455	0.00500059
2	rs36056205	71416540	A,NA	C,NA	0.973161,NA	-0.0241629,NA	0.0122339,NA	1.31642,NA	0.000610428	0.00255557
2	rs56072129	72059989	T,T	C,C	0.82008,0.994048	0.0149839,0.0519334	0.00514721,0.0555718	2.44347,0.455893	0.000607395	0.000723178
2	rs113541316	72135547	T,NA	C,NA	0.903579,NA	0.0200491,NA	0.00669838,NA	2.55887,NA	0.000599182	0.000859275
2	rs6957305	72004534	T,T	C,C	0.604374,0.422619	0.0104676,-0.00236789	0.00404338,0.00865361	2.01634,0.10548	0.000589997	0.000634886
2	rs62465913	72018478	T,T	G,G	0.510934,0.561508	-0.0076007,0.00253851	0.00395525,0.00861478	1.26244,0.114499	0.00058583	0.000625616
2	rs55962801	72056776	G,G	C,C	0.819085,0.994048	0.0149987,0.0524619	0.00513615,0.0555718	2.4562,0.461992	0.000585588	0.000698858
2	rs117099602	71662917	NA,C	NA,T	NA,0.990079	NA,-0.0946913	NA,0.0431319	NA,1.55074	0.000583398	0.00249822
2	rs77967714	71814627	C,NA	T,NA	0.977137,NA	0.0198077,NA	0.0132281,NA	0.871956,NA	0.000580232	0.00165577
2	rs9638646	71742080	A,A	G,G	0.915507,0.581349	-0.00984078,-0.00653482	0.00710883,0.0086648	0.779198,0.346073	0.000579729	0.00227646
2	rs844774	71512487	NA,C	NA,T	NA,0.860119	NA,0.0246029	NA,0.0123238	NA,1.33825	0.000573547	0.00257134
2	rs17503630	71711605	T,NA	C,NA	0.968191,NA	-0.0377492,NA	0.0112664,NA	3.09349,NA	0.000572608	0.00348773
2	rs62459049	71317856	G,G	A,A	0.617296,0.638889	-0.0128375,-0.00120115	0.00406782,0.00889959	2.79582,0.0493245	0.00057166	0.00263959
2	rs11764439	72011146	G,G	C,C	0.487078,0.573413	-0.00826503,0.00307329	0.00395562,0.00864302	1.43571,0.141369	0.000564053	0.00060331
2	rs186861940	72012802	T,NA	C,NA	0.966203,NA	0.0166943,NA	0.0109412,NA	0.896007,NA	0.000562214	0.00163238
2	rs10949814	71979903	A,A	G,G	0.335984,0.59127	-0.0123731,-0.00730487	0.00418592,0.00869545	2.50616,0.397004	0.000560935	0.00061191
2	rs9638644	71741778	T,T	C,C	0.915507,0.583333	-0.00984078,-0.00614774	0.00710883,0.00867062	0.779198,0.320295	0.000557755	0.00218663
2	rs844773	71512680	NA,G	NA,A	NA,0.860119	NA,0.0244152	NA,0.0123238	NA,1.32262	0.000556283	0.00249097
2	rs73369843	71509447	NA,T	NA,C	NA,0.862103	NA,0.0244689	NA,0.0123978	NA,1.31495	0.000550105	0.00246415
2	rs181323550	71962775	NA,C	NA,T	NA,0.981151	NA,-0.0708279	NA,0.0314332	NA,1.61544	0.000548341	0.00195066
2	rs6963413	71711986	T,NA	G,NA	0.968191,NA	-0.0375043,NA	0.0112664,NA	3.0595,NA	0.000545254	0.00330635
2	rs78375474	71509317	NA,A	NA,G	NA,0.862103	NA,0.0243749	NA,0.0123978	NA,1.30723	0.000541861	0.00242577
2	rs62462777	71437736	C,NA	T,NA	0.99006,NA	0.049911,NA	0.01993,NA	1.91119,NA	0.000535386	0.00321606
2	rs116867965	71935143	T,NA	C,NA	0.978131,NA	-0.0224082,NA	0.0135185,NA	1.01145,NA	0.000535121	0.00117984
3	rs117882908	71402067	NA,C	NA,G	NA,0.981151	NA,-0.108408	NA,0.0314332	NA,3.24949	0.0449429	0.0557197
3	rs142813993	72156796	NA,A	NA,G	NA,0.980159	NA,0.0894858	NA,0.0306528	NA,2.45497	0.0135794	0.0180128
3	rs11764286	71815170	G,G	T,T	0.932406,0.617063	0.0382081,0.0126097	0.00787557,0.00879376	5.91169,0.819326	0.0112236	0.0120834
3	rs11766995	71778628	T,NA	C,NA	0.964215,NA	0.0394336,NA	0.0106439,NA	3.67459,NA	0.00928879	0.00970529
3	rs74587518	71428765	A,A	G,G	0.945328,0.791667	0.0307253,0.0145585	0.00869693,0.0105257	3.38611,0.77826	0.00907181	0.00947866
3	rs78928669	71782460	G,NA	A,NA	0.964215,NA	0.0392449,NA	0.0106439,NA	3.64429,NA	0.00882117	0.0092225
3	rs10807740	71429244	G,G	A,A	0.798211,0.5625	0.010032,0.0155021	0.00492643,0.00861694	1.37971,1.14258	0.00862755	0.00914527
3	rs75141388	71676800	T,NA	G,NA	0.968191,NA	0.0407075,NA	0.0112664,NA	3.51935,NA	0.0080492	0.00851483
3	rs117225530	71580674	T,NA	C,NA	0.964215,NA	0.0390595,NA	0.0106439,NA	3.61464,NA	0.00726941	0.00761216
3	rs11763937	71620501	G,G	A,A	0.960239,0.945437	0.0402719,-0.0150201	0.0101186,0.0188207	4.16168,0.371782	0.00722558	0.00755735
3	rs1914395	71839408	A,A	G,G	0.95328,0.642857	0.0394452,0.00972402	0.0093687,0.00892123	4.59344,0.559533	0.00709463	0.00738634
3	rs62463253	71881651	T,NA	C,NA	0.989066,NA	0.0549327,NA	0.0190121,NA	2.41338,NA	0.00612485	0.00688369
3	rs11766017	71383619	A,NA	G,NA	0.976143,NA	0.040674,NA	0.0129561,NA	2.77129,NA	0.00584606	0.00626509
3	rs7804471	71312500	A,A	C,C	0.563618,0.133929	-0.0158563,-0.00477815	0.0039867,0.0125513	4.15676,0.152777	0.0058236	0.00809764
3	rs11769084	71828688	A,NA	G,NA	0.962227,NA	0.0369133,NA	0.0103707,NA	3.42978,NA	0.00554524	0.00584554
3	rs62464863	71715263	T,NA	A,NA	0.992048,NA	0.0658542,NA	0.0222601,NA	2.5097,NA	0.00549362	0.00628071
3	rs7795939	71528896	C,C	G,G	0.539761,0.332341	-0.0151768,-0.0122496	0.00396686,0.00907473	3.88507,0.751874	0.00540586	0.00580875
3	rs77059784	71718530	A,NA	G,NA	0.961233,NA	0.0370918,NA	0.0102422,NA	3.53325,NA	0.00533082	0.00562542
3	rs917210	71528358	T,T	A,A	0.538767,0.332341	-0.0148485,-0.0123802	0.00396624,0.00907473	3.74159,0.763243	0.004734	0.00508662
3	rs10950281	71308684	C,C	T,T	0.635189,0.632937	-0.0138749,0.000389982	0.00410728,0.00886855	3.13678,0.0155063	0.00471505	0.00615917
3	rs116858843	71468501	T,T	C,C	0.961233,0.994048	0.0410598,-0.0096449	0.0102422,0.0555718	4.21465,0.0643854	0.00469955	0.00493983
3	rs7797779	71529348	T,T	C,C	0.539761,0.333333	-0.0149,-0.0125352	0.00396686,0.00906796	3.76303,0.77765	0.00461352	0.00496843
3	rs844757	71528688	C,C	G,G	0.536779,0.332341	-0.0148932,-0.0121349	0.00396504,0.00907473	3.76303,0.741958	0.00459494	0.00493516
3	rs79912928	71850606	A,A	C,C	0.952286,0.65377	0.0374383,0.00931635	0.00927543,0.0089848	4.26518,0.523195	0.00450142	0.00470105
3	rs17144397	71679122	C,C	T,T	0.95328,0.483135	0.0319142,-0.00726853	0.0093687,0.00855422	3.18172,0.402863	0.00439764	0.00470394
3	rs62459268	71767544	C,NA	T,NA	0.99006,NA	0.0558836,NA	0.01993,NA	2.29693,NA	0.00439071	0.00500059
3	rs11767635	71927163	T,T	G,G	0.808151,0.888889	0.00595187,0.0479285	0.00502127,0.0136019	0.627298,3.37096	0.00438485	0.0104761
3	rs62462849	71626981	C,NA	A,NA	0.991054,NA	0.0598751,NA	0.0209976,NA	2.36141,NA	0.00431122	0.00494662
3	rs145873427	71546235	G,NA	T,NA	0.99503,NA	0.0762244,NA	0.0281148,NA	2.17364,NA	0.00422968	0.00485272
3	rs7789743	71341810	C,NA	T,NA	0.017893,NA	-0.0406009,NA	0.0149148,NA	2.18807,NA	0.00420574	0.00682584
3	rs79560478	71488363	C,C	T,T	0.960239,0.953373	0.039502,-0.00394808	0.0101186,0.0202746	4.02389,0.0728328	0.00393163	0.00413232
3	rs7794787	71304749	T,T	C,C	0.713718,0.6875	-0.0130311,0.0108646	0.004374,0.00922235	2.53912,0.622027	0.00381344	0.00553729
3	rs12699120	71530643	G,G	C,C	0.540755,0.331349	-0.0147148,-0.0124573	0.0039675,0.00908156	3.68147,0.769158	0.00365543	0.00395996
3	rs139862176	71477867	A,A	G,G	0.911531,0.865079	0.0238755,0.00684534	0.00696238,0.0125123	3.218,0.233352	0.00360941	0.00396957
3	rs112575984	71715682	C,NA	G,NA	0.989066,NA	0.0628176,NA	0.0190121,NA	3.02097,NA	0.00360805	0.00558674
3	rs844758	71526514	T,T	A,A	0.537773,0.332341	-0.0144308,-0.0124283	0.00396563,0.00907473	3.56268,0.767446	0.00356898	0.00384868
3	rs2190048	71309574	C,C	T,T	0.636183,0.632937	-0.0135946,0.000873102	0.00410967,0.00886855	3.02696,0.0354691	0.00350621	0.00461827
3	rs111729056	71829586	T,NA	C,NA	0.989066,NA	0.0624919,NA	0.0190121,NA	2.99449,NA	0.00345197	0.00534037
3	rs11768943	71795727	C,C	T,T	0.958251,0.727183	0.0378713,0.00108778	0.00988495,0.00959722	3.89444,0.041074	0.00333407	0.00348957
3	rs561465198	71607074	T,NA	C,NA	0.994036,NA	0.0702885,NA	0.0256781,NA	2.20799,NA	0.00333303	0.00384221
3	rs113610961	71829929	T,NA	C,NA	0.989066,NA	0.0617199,NA	0.0190121,NA	2.9322,NA	0.00311196	0.0048043
3	rs185349039	72128570	NA,T	NA,C	NA,0.934524	NA,0.0471855	NA,0.0172809	NA,2.19902	0.00305095	0.00412916
3	rs79133419	71877217	A,NA	G,NA	0.982107,NA	-0.0478055,NA	0.014915,NA	2.86976,NA	0.00298989	0.00459598
3	rs17503630	71711605	T,NA	C,NA	0.968191,NA	-0.0377492,NA	0.0112664,NA	3.09349,NA	0.00291606	0.00348773
3	rs62459051	71321075	G,G	T,T	0.62326,0.635913	-0.0132378,0.000240164	0.00408022,0.00888386	2.92922,0.009469	0.0028958	0.00363442
3	rs112139124	71486629	C,NA	T,NA	0.989066,NA	0.0610616,NA	0.0190121,NA	2.87963,NA	0.00284147	0.00437529
3	rs987034	71307372	T,T	C,C	0.636183,0.652778	-0.0133334,-0.00453655	0.00410967,0.00897877	2.92922,0.212269	0.00281343	0.0037167
3	rs6963413	71711986	T,NA	G,NA	0.968191,NA	-0.0375043,NA	0.0112664,NA	3.0595,NA	0.00276192	0.00330635
3	rs62459050	71319137	G,G	A,A	0.61829,0.637897	-0.0132041,0.00028855	0.00406983,0.0088943	2.92922,0.0113878	0.00270565	0.003443
3	rs113136599	71494573	T,NA	C,NA	0.989066,NA	0.0606679,NA	0.0190121,NA	2.84841,NA	0.00269873	0.00415109
3	rs4717626	71533900	G,G	T,T	0.537773,0.331349	-0.0141581,-0.012554	0.00396563,0.00908156	3.4477,0.77765	0.00268541	0.00293062
3	rs62462777	71437736	C,NA	T,NA	0.99006,NA	0.049911,NA	0.01993,NA	1.91119,NA	0.00268207	0.00321606
3	rs111590578	71845327	C,NA	G,NA	0.989066,NA	0.0605881,NA	0.0190121,NA	2.84211,NA	0.00268085	0.00412605
3	rs2190047	71309437	T,T	C,C	0.636183,0.632937	-0.0132307,0.000290859	0.00410967,0.00886855	2.89125,0.0115139	0.00266045	0.00350809
3	rs844753	71534558	G,G	T,T	0.537773,0.326389	-0.0140838,-0.0122875	0.00396563,0.00911656	3.41669,0.750274	0.00257923	0.00280303
3	rs11766229	71698481	G,G	A,A	0.954274,0.581349	0.0339932,0.000381023	0.00946506,0.0086648	3.483,0.0155063	0.00257897	0.00273275
3	rs6460692	71332886	C,NA	T,NA	0.020875,NA	-0.0369512,NA	0.0138295,NA	2.12251,NA	0.00249197	0.00402055
3	rs118109092	72006742	NA,C	NA,T	NA,0.983135	NA,0.0811027	NA,0.0331973	NA,1.83673	0.00244013	0.00333628
3	rs2023988	71314281	T,T	C,C	0.544732,0.132937	-0.0147412,-0.00447989	0.00397022,0.0125908	3.68854,0.141471	0.00243944	0.00325302
3	rs117709170	71375846	NA,G	NA,T	NA,0.974206	NA,-0.0691023	NA,0.0269663	NA,1.98335	0.00236004	0.00315022
3	rs864600	71513404	NA,A	NA,C	NA,0.87004	NA,0.0266041	NA,0.0127124	NA,1.43925	0.0022479	0.0028882
3	rs141277886	72016395	NA,C	NA,G	NA,0.931548	NA,0.0387479	NA,0.016928	NA,1.65599	0.00223712	0.00306514
3	rs34655504	71616704	C,C	T,T	0.851889,0.305556	-0.00477612,-0.00943168	0.00556614,0.00927981	0.407984,0.509402	0.00213766	0.00246054
3	rs191784101	71950683	T,NA	C,NA	0.989066,NA	-0.0379304,NA	0.0190121,NA	1.33691,NA	0.00213449	0.00266696
3	rs10950282	71319524	C,C	T,T	0.624254,0.637897	-0.0128349,0.00028855	0.00408236,0.0088943	2.77816,0.0113878	0.00210095	0.00263335
3	rs62463228	71850067	C,NA	T,NA	0.99006,NA	0.050025,NA	0.01993,NA	1.91822,NA	0.00209336	0.00241841
3	rs62459049	71317856	G,G	A,A	0.617296,0.638889	-0.0128375,-0.00120115	0.00406782,0.00889959	2.79582,0.0493245	0.00206909	0.00263959
3	rs844774	71512487	NA,C	NA,T	NA,0.860119	NA,0.0246029	NA,0.0123238	NA,1.33825	0.00199893	0.00257134
3	rs76455914	71775291	C,C	G,G	0.961233,0.991071	0.0380268,-0.00273062	0.0102422,0.0454422	3.68824,0.0213247	0.00197507	0.00207706
3	rs36056205	71416540	A,NA	C,NA	0.973161,NA	-0.0241629,NA	0.0122339,NA	1.31642,NA	0.00194632	0.00255557
3	rs844773	71512680	NA,G	NA,A	NA,0.860119	NA,0.0244152	NA,0.0123238	NA,1.32262	0.00193576	0.00249097
3	rs117099602	71662917	NA,C	NA,T	NA,0.990079	NA,-0.0946913	NA,0.0431319	NA,1.55074	0.00191593	0.00249822
3	rs73369843	71509447	NA,T	NA,C	NA,0.862103	NA,0.0244689	NA,0.0123978	NA,1.31495	0.00191508	0.00246415
3	rs10251441	71628705	G,G	A,A	0.850895,0.296627	-0.0044797,-0.0101321	0.0055508,0.00935847	0.377118,0.554466	0.00191451	0.00220765
3	rs6950292	71333069	C,NA	G,NA	0.006958,NA	-0.0706277,NA	0.0237856,NA	2.52516,NA	0.00189475	0.0030325
3	rs78375474	71509317	NA,A	NA,G	NA,0.862103	NA,0.0243749	NA,0.0123978	NA,1.30723	0.00188492	0.00242577
3	rs75926901	71616955	A,A	G,G	0.850895,0.305556	-0.00457979,-0.00943168	0.0055508,0.00927981	0.387924,0.509402	0.00188254	0.002162
3	rs112248321	71608295	A,A	G,G	0.850895,0.302579	-0.00444237,-0.00879476	0.0055508,0.00930543	0.373115,0.462689	0.00188076	0.0021568
3	rs565424897	72210828	G,G	T,T	0.682903,0.450397	0.0151477,-0.00983278	0.00424878,0.00859173	3.43937,0.597845	0.00187752	0.0128834
3	rs6954735	71783342	C,NA	T,NA	0.976143,NA	-0.0388215,NA	0.0129561,NA	2.56351,NA	0.00186896	0.00229631
3	rs75756233	71877200	T,NA	C,NA	0.946322,NA	-0.0161513,NA	0.00877248,NA	1.18309,NA	0.00178043	0.00323877
3	rs16869610	71650166	G,G	A,A	0.850895,0.299603	-0.00410533,-0.0102539	0.0055508,0.00933164	0.33767,0.565682	0.00177285	0.00204807
3	rs12699123	71646644	C,C	T,T	0.850895,0.291667	-0.00405909,-0.0108415	0.0055508,0.00940461	0.332903,0.603801	0.00177258	0.00204624
3	rs17144369	71652059	A,A	G,G	0.850895,0.291667	-0.00410533,-0.0107911	0.0055508,0.00940461	0.33767,0.599974	0.00176968	0.00204352
3	rs12699124	71647595	T,T	C,C	0.850895,0.299603	-0.00401285,-0.0104599	0.0055508,0.00933164	0.328159,0.581156	0.00175751	0.0020307
3	rs2079318	71627555	T,T	C,C	0.850895,0.295635	-0.00430032,-0.010036	0.0055508,0.00936756	0.358026,0.546667	0.00173116	0.00199923
3	rs75938420	71649886	A,A	C,C	0.850895,0.299603	-0.00405909,-0.0102036	0.0055508,0.00933164	0.332903,0.561934	0.00172469	0.00199325
3	rs71551251	71651082	C,C	T,T	0.850895,0.292659	-0.00405909,-0.0106798	0.0055508,0.00939524	0.332903,0.592351	0.00172003	0.00198703
3	rs148328945	71684164	A,NA	C,NA	0.99503,NA	0.0789921,NA	0.0281148,NA	2.30452,NA	0.0017153	0.00237059
3	rs9638646	71742080	A,A	G,G	0.915507,0.581349	-0.00984078,-0.00653482	0.00710883,0.0086648	0.779198,0.346073	0.00169771	0.00227646
3	rs73704307	71652182	G,G	T,T	0.850895,0.291667	-0.00405909,-0.0105848	0.0055508,0.00940461	0.332903,0.584389	0.00168243	0.00194422
3	rs10281262	71602400	C,C	G,G	0.846918,0.295635	-0.00375361,-0.00900523	0.00549107,0.00936756	0.306064,0.473156	0.0016707	0.00189661
3	rs844770	71513113	NA,T	NA,C	NA,0.854167	NA,0.0229289	NA,0.0121117	NA,1.23403	0.00165548	0.00213619
3	rs9638644	71741778	T,T	C,C	0.915507,0.583333	-0.00984078,-0.00614774	0.00710883,0.00867062	0.779198,0.320295	0.00162979	0.00218663
3	rs79312768	71495651	NA,G	NA,A	NA,0.844246	NA,0.0231733	NA,0.0117882	NA,1.30696	0.00161934	0.00208921
3	rs13235059	71619727	C,C	T,T	0.848907,0.296627	-0.00369541,-0.009769	0.00552061,0.00935847	0.298215,0.527907	0.00160658	0.00183707
3	rs185028163	72030458	A,NA	G,NA	0.974155,NA	-0.0306061,NA	0.0124606,NA	1.85263,NA	0.0015779	0.00277657
3	rs113279217	71474895	A,A	G,G	0.826044,0.85119	0.0101174,0.00719414	0.00521577,0.0120109	1.2806,0.260275	0.00155544	0.00172593
3	rs140886831	71373393	NA,T	NA,C	NA,0.974206	NA,-0.0634585	NA,0.0269663	NA,1.73026	0.00152363	0.0020374
3	rs10260767	71604236	G,G	C,C	0.846918,0.296627	-0.00339854,-0.00946115	0.00549107,0.00935847	0.270861,0.505804	0.00150612	0.00171301
3	rs191107546	71841350	A,NA	C,NA	0.993042,NA	0.0596788,NA	0.0237851,NA	1.91705,NA	0.00150001	0.00176525
3	rs11976625	71649264	A,A	G,G	0.851889,0.299603	-0.00369457,-0.0102036	0.00556614,0.00933164	0.295125,0.561934	0.00148737	0.00172226
3	rs118011720	71548545	NA,A	NA,G	NA,0.919643	NA,0.0229413	NA,0.0157247	NA,0.839882	0.00147608	0.00190704
3	rs34310597	71622211	T,T	C,C	0.848907,0.305556	-0.00346326,-0.0092815	0.00552061,0.00927981	0.275363,0.498636	0.00145348	0.00166581
3	rs113778642	71497009	A,A	G,G	0.828032,0.835317	0.0103899,0.00759879	0.00523953,0.0115253	1.3245,0.29269	0.00143882	0.00160245
3	rs2023987	71313013	C,C	T,T	0.539761,0.131944	-0.0140882,-0.00538945	0.00396686,0.0126309	3.41669,0.17418	0.00143238	0.00194279
3	rs10274714	71602944	C,C	T,T	0.846918,0.295635	-0.00335234,-0.009162	0.00549107,0.00936756	0.266381,0.484065	0.00142644	0.00162359
3	rs6965965	71311025	G,G	C,C	0.540755,0.132937	-0.014002,-0.00577043	0.0039675,0.0125908	3.38,0.189274	0.00141656	0.00190941
3	rs181323550	71962775	NA,C	NA,T	NA,0.981151	NA,-0.0708279	NA,0.0314332	NA,1.61544	0.00140307	0.00195066
3	rs66494751	71348256	G,G	A,A	0.750497,0.880952	0.0110319,0.00432992	0.00456906,0.0131998	1.80252,0.129076	0.00137434	0.0016039
3	rs142777377	71757200	C,NA	T,NA	0.994036,NA	-0.0675361,NA	0.0256781,NA	2.06876,NA	0.00135261	0.00172492
3	rs12532869	71465215	T,T	G,G	0.82505,0.847222	0.00991574,0.00798988	0.00520406,0.0118816	1.24619,0.29991	0.00135024	0.00150372
3	rs117365812	71567399	NA,T	NA,C	NA,0.921627	NA,0.0223569	NA,0.0159053	NA,0.796327	0.00134791	0.00174468
3	rs12671472	71730855	T,T	A,A	0.914513,0.582341	-0.00926216,-0.00674212	0.00707122,0.00866769	0.720675,0.359856	0.0013443	0.0018191
3	rs7799436	71633602	T,T	A,A	0.847913,0.302579	-0.00317134,-0.00956311	0.00550577,0.00930543	0.24825,0.516991	0.00133105	0.0015284
3	rs144075508	71310896	NA,T	NA,G	NA,0.974206	NA,-0.0610781	NA,0.0269663	NA,1.62868	0.00132679	0.0017778
3	rs4717625	71508645	G,G	A,A	0.828032,0.840278	0.00997698,0.00823256	0.00523953,0.0116683	1.24498,0.318333	0.00132502	0.00147236
3	rs2867604	71600099	C,C	G,G	0.846918,0.302579	-0.00325531,-0.00843781	0.00549107,0.00930543	0.257047,0.438264	0.00132368	0.00150898
3	rs12537280	71504343	G,G	C,C	0.908549,0.839286	0.0210271,0.00283485	0.00685915,0.0116392	2.663,0.0928197	0.00131702	0.00147485
3	rs146876082	71436285	NA,C	NA,A	NA,0.776786	NA,0.0213332	NA,0.0102658	NA,1.42365	0.00131546	0.00171491
3	rs71551258	71772013	G,G	T,T	0.913519,0.581349	-0.00963172,-0.00453084	0.00703429,0.0086648	0.767206,0.221095	0.00130284	0.0017931
3	rs10434994	71590829	G,G	C,C	0.847913,0.295635	-0.00354657,-0.00757592	0.00550577,0.00936756	0.284436,0.378134	0.00126553	0.0014455
3	rs55832140	71344110	C,C	T,T	0.751491,0.883929	0.0109047,0.00536081	0.00457516,0.0133454	1.76571,0.16247	0.00125859	0.00147619
3	rs17144373	71656254	T,T	C,C	0.853877,0.294643	-0.00363805,-0.0106086	0.00559735,0.00937671	0.287587,0.588554	0.00125383	0.00147886
3	rs187064022	71522484	C,NA	T,NA	0.993042,NA	-0.0490702,NA	0.0237851,NA	1.40775,NA	0.0012462	0.00220479
3	rs12667297	71705243	C,C	G,G	0.914513,0.582341	-0.00920279,-0.0062502	0.00707122,0.00866769	0.714202,0.327114	0.00123579	0.00167429
3	rs141852080	71445331	NA,G	NA,C	NA,0.774802	NA,0.0206427	NA,0.0102335	NA,1.35973	0.00123314	0.00161063
3	rs34108648	71729758	A,A	G,G	0.914513,0.582341	-0.00903411,-0.0066921	0.00707122,0.00866769	0.695953,0.356478	0.00123306	0.00166849
3	rs2040870	71590864	T,T	G,G	0.847913,0.302579	-0.00350026,-0.00701938	0.00550577,0.00930543	0.279888,0.346161	0.00122732	0.00140302
3	rs10260420	71597459	C,C	G,G	0.841948,0.302579	-0.0033832,-0.00828188	0.00541997,0.00930543	0.273689,0.427752	0.00121945	0.00138973
3	rs844772	71512822	G,G	A,A	0.774354,0.655754	0.00689646,0.0131284	0.00472994,0.00899701	0.839146,0.840103	0.00121316	0.00144039
3	rs11972568	71597061	G,G	C,C	0.841948,0.295635	-0.0033832,-0.00870446	0.00541997,0.00936756	0.273689,0.452498	0.001211	0.00137976
3	rs10224431	71641526	C,C	A,A	0.847913,0.294643	-0.00293957,-0.0100963	0.00550577,0.00937671	0.226649,0.550375	0.00120766	0.0013886
3	rs12673485	71738904	C,C	T,T	0.914513,0.583333	-0.00907884,-0.00628887	0.00707122,0.00867062	0.700771,0.32951	0.00120702	0.00163411
3	rs373594273	71950200	NA,G	NA,A	NA,0.980159	NA,-0.0676199	NA,0.0306528	NA,1.5625	0.00120175	0.00166963
3	rs35027961	71311612	C,C	A,A	0.540755,0.132937	-0.0137277,-0.00582231	0.0039675,0.0125908	3.26753,0.191265	0.00118195	0.00159336
3	rs10260183	71597328	C,C	G,G	0.841948,0.302579	-0.00329122,-0.00828188	0.00541997,0.00930543	0.264647,0.427752	0.00117158	0.00133612
3	rs146369251	71942857	NA,G	NA,C	NA,0.96627	NA,0.0529575	NA,0.023678	NA,1.59664	0.00116435	0.00161452
3	rs11769556	71500592	G,G	T,T	0.829026,0.84127	0.00977956,0.00811106	0.00525159,0.0116978	1.20361,0.311517	0.00115556	0.00129134
3	rs4457209	71639338	G,G	A,A	0.847913,0.294643	-0.00284683,-0.0100458	0.00550577,0.00937671	0.218164,0.546667	0.0011534	0.00132715
3	rs77659610	71712724	T,T	C,C	0.914513,0.584325	-0.00883842,-0.00674671	0.00707122,0.00867359	0.675037,0.359856	0.00114284	0.00154619
3	rs34801868	71654222	C,C	A,A	0.853877,0.294643	-0.00345288,-0.010453	0.00559735,0.00937671	0.269771,0.576845	0.00113739	0.00134353
3	rs73187050	71462068	T,T	G,G	0.82505,0.849206	0.00959938,0.00767214	0.00520406,0.0119455	1.18644,0.283409	0.00113146	0.00126412
3	rs10276706	71425392	A,A	G,G	0.456262,0.80754	-0.00683123,-0.0124558	0.00396952,0.010843	1.06923,0.60091	0.00112884	0.00130702
3	rs117633984	71318819	T,T	C,C	0.909543,0.940476	-0.0146487,0.0202447	0.00689297,0.0180669	1.47402,0.580899	0.00112091	0.00146946
3	rs117337301	71356132	G,NA	A,NA	0.94334,NA	-0.0147488,NA	0.00855199,NA	1.07263,NA	0.00110609	0.00158479
3	rs75491878	71434398	NA,A	NA,G	NA,0.777778	NA,0.0202997	NA,0.0102821	NA,1.3156	0.00108833	0.00142217
3	rs13245834	72122628	NA,C	NA,T	NA,0.983135	NA,-0.0651804	NA,0.0331973	NA,1.30455	0.00107895	0.00148738
3	rs77967714	71814627	C,NA	T,NA	0.977137,NA	0.0198077,NA	0.0132281,NA	0.871956,NA	0.00107616	0.00165577
3	rs186861940	72012802	T,NA	C,NA	0.966203,NA	0.0166943,NA	0.0109412,NA	0.896007,NA	0.00107076	0.00163238
3	rs6980199	71427865	T,T	A,A	0.544732,0.194444	0.00693876,0.0109439	0.00397022,0.0108009	1.09412,0.507316	0.00106793	0.00123406
3	rs74799275	71864602	C,NA	T,NA	0.963221,NA	0.0163845,NA	0.0105045,NA	0.925125,NA	0.00105297	0.00174169
3	rs78193153	71720681	A,A	G,G	0.934394,0.584325	0.0301267,0.00394831	0.00798549,0.00867359	3.79181,0.187783	0.00103223	0.00114311
3	rs61553902	71866194	A,A	C,C	0.958251,0.676587	0.0337386,0.00506954	0.00988495,0.00913824	3.19233,0.237278	0.0010314	0.00109921
3	rs149050217	71624556	A,A	G,G	0.811133,0.729167	0.00537445,0.0142498	0.00505144,0.0096192	0.541582,0.858544	0.00102391	0.00114547
3	rs71551249	71613318	T,T	C,C	0.911531,0.608135	-0.00782754,-0.00689771	0.00696238,0.00875659	0.583523,0.365661	0.00101398	0.00130315
3	rs13247007	71690593	A,A	G,G	0.915507,0.580357	-0.00882884,-0.00495725	0.00710883,0.00866195	0.669071,0.246327	0.00100886	0.00135752
3	rs13247156	71697885	C,C	T,T	0.914513,0.582341	-0.00852269,-0.00654874	0.00707122,0.00866769	0.641872,0.346857	0.00100483	0.00135973
3	rs17427800	71477069	C,C	T,T	0.82505,0.849206	0.00933363,0.00729086	0.00520406,0.0119455	1.13734,0.266294	0.0010047	0.00112474
3	rs79787105	71916743	NA,T	NA,C	NA,0.969246	NA,0.0504658	NA,0.0247591	NA,1.38171	0.00100345	0.00135267
3	rs74841610	71555244	A,A	G,G	0.905567,0.315476	-0.00726491,-0.0103362	0.00676109,0.00919868	0.548843,0.583097	0.000997039	0.00120522
3	rs844732	71474670	C,C	T,T	0.856859,0.409722	-0.00555768,-0.019227	0.00564551,0.00869221	0.488253,1.56915	0.000993746	0.00120039
3	rs844788	71485245	C,C	T,T	0.82505,0.847222	0.00915045,0.00951559	0.00520406,0.0118816	1.10407,0.373447	0.000992869	0.00111179
3	rs35928775	71446334	NA,A	NA,C	NA,0.775794	NA,0.0194822	NA,0.0102496	NA,1.24162	0.000978696	0.00128192
3	rs118173004	72156596	NA,C	NA,T	NA,0.946429	NA,0.0408773	NA,0.0189842	NA,1.50444	0.000966501	0.00130953
3	rs36110617	71879974	A,A	G,G	0.941352,0.730159	-0.0173686,-0.00044979	0.00841466,0.00963031	1.40883,0.0164874	0.000961725	0.00180979
3	rs17144126	71397911	G,G	A,A	0.960239,0.563492	0.0317413,0.00185264	0.0101186,0.00861912	2.7677,0.0810213	0.000960204	0.00103342
3	rs7795661	71423265	T,NA	C,NA	0.021869,NA	-0.0354309,NA	0.0135184,NA	2.05705,NA	0.000957806	0.00125205
3	rs187458592	71443502	NA,A	NA,G	NA,0.990079	NA,0.0905126	NA,0.0431319	NA,1.44539	0.000952236	0.00131051
3	rs117540315	71676974	NA,C	NA,T	NA,0.97123	NA,-0.0427271	NA,0.0255725	NA,1.02339	0.000943069	0.0012469
3	rs114756393	71400693	A,A	C,C	0.976143,0.953373	0.0181941,-0.0420834	0.0129561,0.0202746	0.795241,1.42108	0.000919543	0.00129225
3	rs1128732	72166725	A,NA	G,NA	0.986084,NA	0.0320571,NA	0.0168779,NA	1.2402,NA	0.000912586	0.00160409
3	rs10254309	71568250	C,C	T,T	0.832008,0.289683	-0.0023336,-0.00901985	0.00528849,0.00942357	0.181098,0.470457	0.000908951	0.0010182
3	rs2107730	71584936	G,NA	A,NA	0.976143,NA	-0.0335792,NA	0.0129561,NA	2.02005,NA	0.000900844	0.00114495
3	rs10237700	71784578	C,C	T,T	0.908549,0.588294	0.0279364,0.0173205	0.00685915,0.00868585	4.33311,1.33592	0.000897399	0.00105088
3	rs138410883	72119936	T,NA	C,NA	0.986084,NA	0.0318989,NA	0.0168779,NA	1.23092,NA	0.000895595	0.00157213
3	rs74758987	71684747	T,NA	C,NA	0.978131,NA	0.0192793,NA	0.0135185,NA	0.812968,NA	0.000891429	0.00134656
3	rs10231333	71564054	C,C	G,G	0.832008,0.292659	-0.00209648,-0.0098987	0.00528849,0.00939524	0.160024,0.53451	0.000881966	0.000988886
3	rs6946230	71559309	G,G	A,A	0.832008,0.292659	-0.00214391,-0.00970054	0.00528849,0.00939524	0.16419,0.520223	0.000881601	0.000988397
3	rs112501050	71790990	A,A	G,G	0.907555,0.600198	0.028308,0.0171562	0.00682591,0.00872637	4.47281,1.30718	0.000881252	0.00103992
3	rs10807744	71641264	T,T	G,G	0.811133,0.732143	0.00546823,0.0133178	0.00505144,0.00965281	0.554354,0.775504	0.000881224	0.000985466
3	rs61193914	71563465	G,G	A,A	0.832008,0.292659	-0.00209648,-0.00984917	0.00528849,0.00939524	0.160024,0.530924	0.000877249	0.00098368
3	rs60902167	71563514	A,A	C,C	0.832008,0.292659	-0.00209648,-0.00984917	0.00528849,0.00939524	0.160024,0.530924	0.000877249	0.00098368
3	rs117223983	71765665	NA,C	NA,T	NA,0.979167	NA,0.0643863	NA,0.0299292	NA,1.50233	0.000868727	0.00116084
3	rs76351763	71872804	NA,C	NA,A	NA,0.963294	NA,0.0458885	NA,0.0227328	NA,1.36122	0.000865846	0.00117638
3	rs79740942	71872366	NA,T	NA,C	NA,0.944444	NA,0.0196305	NA,0.0186617	NA,0.533371	0.00086557	0.00115569
3	rs35585314	71597595	A,A	G,G	0.911531,0.615079	-0.00746108,-0.0060872	0.00696238,0.0087852	0.546854,0.311245	0.000857571	0.00110433
3	rs149997852	72157019	T,NA	A,NA	0.979125,NA	0.0419569,NA	0.0138296,NA	2.61716,NA	0.000852286	0.00158897
3	rs58547626	71553670	G,G	T,T	0.831014,0.291667	-0.0019969,-0.00935296	0.00527606,0.00940461	0.151767,0.494883	0.00085186	0.000955444
3	rs13239589	71560098	A,A	G,G	0.832008,0.292659	-0.00204905,-0.00975009	0.00528849,0.00939524	0.155883,0.523781	0.000850078	0.000953776
3	rs28411695	71561938	A,A	C,C	0.832008,0.292659	-0.00204905,-0.00975009	0.00528849,0.00939524	0.155883,0.523781	0.000850078	0.000953776
3	rs59738349	71567693	C,C	T,T	0.832008,0.289683	-0.00219134,-0.00897035	0.00528849,0.00942357	0.16838,0.467061	0.000848927	0.000952232
3	rs62465902	71988282	G,NA	A,NA	0.941352,NA	-0.0152974,NA	0.00841466,NA	1.16069,NA	0.000844793	0.00166306
3	rs142469327	72242233	T,NA	C,NA	0.977137,NA	-0.0293865,NA	0.0132281,NA	1.57978,NA	0.000844579	0.00135807
3	rs6959686	71558488	T,T	C,C	0.832008,0.290675	-0.00209648,-0.00941204	0.00528849,0.00941405	0.160024,0.498374	0.000842265	0.00094506
3	rs71551255	71690009	G,G	C,C	0.914513,0.579365	-0.00834027,-0.00520338	0.00707122,0.00865913	0.623036,0.2613	0.000841606	0.00114197
3	rs12699105	71319956	A,A	G,G	0.793241,0.882937	0.012251,0.00623973	0.00488208,0.0132962	1.91742,0.19459	0.000838548	0.00096706
3	rs145932315	72122658	A,NA	G,NA	0.893638,NA	0.0244676,NA	0.00641306,NA	3.86636,NA	0.000838273	0.00492725
3	rs118182411	71475692	NA,C	NA,G	NA,0.764881	NA,0.0182817	NA,0.01008	NA,1.15658	0.000836957	0.00109782
3	rs10240685	71569685	T,T	C,C	0.832008,0.289683	-0.00214391,-0.00901985	0.00528849,0.00942357	0.16419,0.470457	0.00083546	0.000937442
3	rs10243717	71569770	T,T	C,C	0.832008,0.289683	-0.00214391,-0.00901985	0.00528849,0.00942357	0.16419,0.470457	0.00083546	0.000937442
3	rs146367696	71751234	C,NA	A,NA	0.974155,NA	0.0164379,NA	0.0124606,NA	0.727914,NA	0.000831661	0.00155055
3	rs13231587	71567884	A,A	C,C	0.832008,0.289683	-0.00214391,-0.00897035	0.00528849,0.00942357	0.16419,0.467061	0.000831315	0.000932871
3	rs59086558	71567666	A,A	G,G	0.832008,0.289683	-0.00214391,-0.00897035	0.00528849,0.00942357	0.16419,0.467061	0.000831315	0.000932871
3	rs10259034	71569943	G,G	A,A	0.832008,0.289683	-0.00214391,-0.00897035	0.00528849,0.00942357	0.16419,0.467061	0.000831315	0.000932871
3	rs138481432	71406789	C,NA	T,NA	0.991054,NA	0.0288038,NA	0.0209976,NA	0.769204,NA	0.000828729	0.00109217
3	rs6963114	71558983	A,A	G,G	0.832008,0.292659	-0.0020016,-0.00964603	0.00528849,0.00939524	0.151767,0.51632	0.000823462	0.00092447
3	rs35897134	71566843	C,C	G,G	0.832008,0.289683	-0.00214391,-0.00887133	0.00528849,0.00942357	0.16419,0.460295	0.00082315	0.000923866
3	rs60238920	71776487	T,T	C,C	0.914513,0.583333	-0.00824293,-0.00438572	0.00707122,0.00867062	0.613081,0.212548	0.00081842	0.00111412
3	rs10229537	71797644	T,T	C,C	0.907555,0.600198	0.0282549,0.0165644	0.00682591,0.00872637	4.45807,1.23905	0.000816853	0.000964204
3	rs77692675	71919633	NA,C	NA,G	NA,0.94246	NA,0.0398882	NA,0.0183564	NA,1.52606	0.000806192	0.00112136
3	rs79362850	71711998	NA,T	NA,C	NA,0.972222	NA,0.0326506	NA,0.0260119	NA,0.679026	0.000802364	0.00107408
3	rs10255136	71569185	G,G	A,A	0.832008,0.289683	-0.00204905,-0.00901985	0.00528849,0.00942357	0.155883,0.470457	0.000801339	0.000899917
3	rs35830920	71553068	A,A	G,G	0.832008,0.291667	-0.0020016,-0.00935296	0.00528849,0.00940461	0.151767,0.494883	0.000798437	0.000896817
3	rs10252717	71552621	C,C	T,T	0.832008,0.291667	-0.0020016,-0.00935296	0.00528849,0.00940461	0.151767,0.494883	0.000798437	0.000896817
3	rs13231944	71565372	T,T	G,G	0.832008,0.289683	-0.00209648,-0.00876734	0.00528849,0.00942357	0.160024,0.453231	0.000797908	0.000896077
3	rs33986788	71565065	A,A	G,G	0.832008,0.289683	-0.00209648,-0.00876734	0.00528849,0.00942357	0.160024,0.453231	0.000797908	0.000896077
3	rs71551247	71551855	T,T	C,C	0.832008,0.291667	-0.00204905,-0.00909976	0.00528849,0.00940461	0.155883,0.477228	0.000794511	0.000892421
3	rs10268010	71568749	T,T	G,G	0.831014,0.290675	-0.00213888,-0.00901074	0.00527606,0.00941405	0.16419,0.470457	0.000783696	0.000880131
3	rs10487618	71376375	C,C	G,G	0.142147,0.014881	-0.0124372,0.0598096	0.00566193,0.0353055	1.55212,1.04453	0.000775949	0.00112247
3	rs118080476	71579600	NA,T	NA,A	NA,0.96131	NA,-0.0332684	NA,0.0221651	NA,0.874937	0.000769892	0.00101745
3	rs143446312	72035011	NA,A	NA,G	NA,0.936508	NA,0.0376535	NA,0.0175302	NA,1.49866	0.000766573	0.00106297
3	rs62465864	71960130	A,NA	C,NA	0.978131,NA	0.0312881,NA	0.0135185,NA	1.68524,NA	0.000763632	0.000877795
3	rs141366101	71460256	C,NA	A,NA	0.975149,NA	0.029137,NA	0.0127009,NA	1.66185,NA	0.000761747	0.00090829
3	rs12531663	71647235	C,C	T,T	0.811133,0.728175	0.00468109,0.0135424	0.00505144,0.00960817	0.450885,0.799431	0.00075377	0.000850238
3	rs7796985	71544011	A,A	T,T	0.832008,0.291667	-0.0016219,-0.0102159	0.00528849,0.00940461	0.11971,0.556953	0.000743979	0.000837254
3	rs11766552	71658706	G,G	A,A	0.804175,0.732143	0.00419865,0.0135665	0.0049823,0.00965281	0.398603,0.796178	0.000741028	0.000842362
3	rs140200640	72008437	NA,T	NA,C	NA,0.944444	NA,0.0383759	NA,0.0186617	NA,1.40073	0.000740311	0.00102314
3	rs73141552	71649463	C,C	T,T	0.801193,0.728175	0.00393356,0.0135949	0.00495399,0.00960817	0.369384,0.803854	0.000739464	0.00083876
3	rs12666578	71576110	A,A	T,T	0.831014,0.290675	-0.00190223,-0.007654	0.00527606,0.00941405	0.143607,0.380703	0.000738565	0.0008276
3	rs1008516	71314864	T,T	C,C	0.793241,0.882937	0.0120198,0.00580999	0.00488208,0.0132962	1.85963,0.179052	0.000736853	0.000851831
3	rs10256498	71800159	T,T	A,A	0.907555,0.600198	0.0280585,0.016172	0.00682591,0.00872637	4.40377,1.19484	0.00073548	0.000869199
3	rs12668647	71582703	T,T	G,G	0.847913,0.282738	-0.00329192,-0.00578915	0.00550577,0.00949232	0.259713,0.266047	0.000734351	0.000846258
3	rs73187044	71447015	C,NA	G,NA	0.913519,NA	-0.000222548,NA	0.00703429,NA	0.0111019,NA	0.000728945	0.000844651
3	rs2909980	71880141	C,NA	G,NA	0.249503,NA	0.000423273,NA	0.00456906,NA	0.0332997,NA	0.000728212	0.00165893
3	rs13224539	71546924	T,T	A,A	0.832008,0.291667	-0.00166938,-0.0098094	0.00528849,0.00940461	0.123633,0.527348	0.000726033	0.000817292
3	rs111919960	71646664	A,A	G,G	0.811133,0.736111	0.00454066,0.0140836	0.00505144,0.00969886	0.43331,0.83423	0.000723026	0.000816097
3	rs34903145	72016837	A,NA	G,NA	0.724652,NA	0.0186007,NA	0.00442623,NA	4.57819,NA	0.000722182	0.0913661
3	rs117989119	71913297	NA,A	NA,G	NA,0.973214	NA,0.0518598	NA,0.0264757	NA,1.29982	0.000721129	0.0010009
3	rs12668623	71582559	A,A	G,G	0.847913,0.282738	-0.00324519,-0.00578915	0.00550577,0.00949232	0.255252,0.266047	0.000719769	0.000829767
3	rs34862805	71542510	T,T	C,C	0.832008,0.291667	-0.00147468,-0.010315	0.00528849,0.00940461	0.107704,0.564269	0.000707137	0.000796726
3	rs11767811	71620988	A,A	G,G	0.812127,0.731151	0.0052961,0.0124111	0.00506169,0.00964152	0.529564,0.703327	0.000706944	0.000792887
3	rs148719418	72124435	NA,T	NA,C	NA,0.952381	NA,-0.0476242	NA,0.0200728	NA,1.7529	0.000706797	0.000951457
3	rs75022268	71402907	T,T	C,C	0.958251,0.770833	0.031701,0.00698864	0.00988495,0.0101706	2.87248,0.30804	0.000705747	0.000755663
3	rs34913023	71548141	C,C	G,G	0.832008,0.291667	-0.00171685,-0.00930332	0.00528849,0.00940461	0.127579,0.491402	0.000702577	0.000791254
3	rs4717628	71615845	A,A	T,T	0.812127,0.730159	0.00520217,0.0125489	0.00506169,0.00963031	0.517033,0.715451	0.00069463	0.000779982
3	rs12673109	71542201	T,T	C,C	0.832008,0.291667	-0.00142718,-0.010315	0.00528849,0.00940461	0.10388,0.564269	0.000693263	0.000781436
3	rs144263069	71877212	T,NA	C,NA	0.967197,NA	0.0130253,NA	0.0111,NA	0.618672,NA	0.000691579	0.00120658
3	rs10258507	71432828	G,G	C,C	0.911531,0.614087	-0.00981709,-0.022072	0.00696238,0.00878099	0.799877,1.92263	0.000690628	0.000810257
3	rs192999723	71287181	T,NA	A,NA	0.992048,NA	-0.0521969,NA	0.0222601,NA	1.72047,NA	0.00068985	0.000921397
3	rs10215588	71544484	A,A	G,G	0.522863,0.265873	-0.0127417,-0.0115923	0.00395844,0.00967566	2.89044,0.636612	0.00068744	0.000754965
3	rs11763034	71658705	A,A	C,C	0.803181,0.732143	0.00414416,0.0129725	0.00497278,0.00965281	0.392935,0.7472	0.000685428	0.000779071
3	rs4719199	71433526	A,A	G,G	0.911531,0.614087	-0.00986511,-0.0219769	0.00696238,0.00878099	0.805465,1.90931	0.000682429	0.000800406
3	rs4719219	71659442	A,A	G,G	0.803181,0.732143	0.00405125,0.0131244	0.00497278,0.00965281	0.381687,0.759598	0.000681274	0.000774979
3	rs184131840	71563877	NA,G	NA,T	NA,0.978175	NA,0.0351154	NA,0.0292559	NA,0.638216	0.000679821	0.000911717
3	rs12538529	71654001	C,C	G,G	0.793241,0.734127	0.00368548,0.0138965	0.00488208,0.00967566	0.346489,0.821211	0.000677503	0.00077416
3	rs12534200	71323906	T,T	C,C	0.807157,0.922619	-0.012591,0.0185432	0.00501139,0.0159983	1.92124,0.60831	0.000677373	0.000997524
3	rs1852088	71539425	T,T	C,C	0.833002,0.292659	-0.00147818,-0.0101511	0.00530104,0.00939524	0.107704,0.552936	0.000674377	0.000758656
3	rs75343284	71642406	G,G	T,T	0.811133,0.72619	0.00482155,0.012611	0.00505144,0.00958635	0.468731,0.725064	0.00067132	0.000756818
3	rs147752648	71412248	NA,A	NA,G	NA,0.97619	NA,-0.0547634	NA,0.0280389	NA,1.29409	0.000668251	0.000894351
3	rs17674142	72108108	G,NA	A,NA	0.879722,NA	0.0247113,NA	0.00607818,NA	4.31952,NA	0.000665512	0.00473596
3	rs186813314	71888471	NA,G	NA,T	NA,0.998016	NA,-0.162482	NA,0.0960615	NA,1.04213	0.000663234	0.000896094
3	rs2867567	71539877	A,A	G,G	0.833002,0.292659	-0.00143057,-0.0101513	0.00530104,0.00939524	0.10388,0.552945	0.000661218	0.000744182
3	rs73141575	71660533	T,T	A,A	0.803181,0.741071	0.00395836,0.0134218	0.00497278,0.0097585	0.37056,0.77209	0.000659361	0.000750849
3	rs1852089	71539525	C,C	T,T	0.833002,0.292659	-0.00147818,-0.00989996	0.00530104,0.00939524	0.107704,0.534601	0.000656109	0.000738432
3	rs147005985	71607107	C,NA	G,NA	0.991054,NA	-0.0403312,NA	0.0209976,NA	1.26152,NA	0.00065597	0.000793541
3	rs73130009	71619745	A,A	G,G	0.812127,0.731151	0.00501436,0.0125635	0.00506169,0.00964152	0.492338,0.715451	0.000655256	0.000737036
3	rs17502576	71678619	A,A	G,G	0.813121,0.869048	-0.0109081,0.0150481	0.00507203,0.0126714	1.50163,0.628923	0.000650778	0.000869571
3	rs10216236	71814645	T,T	C,C	0.909543,0.602183	0.0277709,0.0163334	0.00689297,0.00873368	4.25147,1.2114	0.000647993	0.000766832
3	rs2944826	71792250	A,A	G,G	0.100398,0.402778	-0.0275795,-0.0167922	0.00657888,0.0087157	4.55854,1.26743	0.000647278	0.000791106
3	rs10246004	71788956	C,C	G,G	0.907555,0.598214	0.0275068,0.0168005	0.00682591,0.00871922	4.2531,1.26761	0.000646401	0.000766215
3	rs10232132	71788462	C,C	T,T	0.907555,0.598214	0.0275068,0.0168005	0.00682591,0.00871922	4.2531,1.26761	0.000646401	0.000766215
3	rs116867965	71935143	T,NA	C,NA	0.978131,NA	-0.0224082,NA	0.0135185,NA	1.01145,NA	0.00064506	0.00117984
3	rs6978130	71662344	A,A	G,G	0.803181,0.731151	0.00368443,0.013418	0.00497278,0.00964152	0.338431,0.785112	0.00064386	0.000735149
3	rs10950301	71630362	A,A	G,G	0.810139,0.72619	0.00504091,0.0122538	0.00504129,0.00958635	0.498466,0.696462	0.000640834	0.000723647
3	rs76339000	71402452	G,G	A,A	0.958251,0.770833	0.0313473,0.00664985	0.00988495,0.0101706	2.81872,0.289696	0.000637107	0.000683542
3	rs73141567	71655226	A,A	G,G	0.807157,0.734127	0.00412952,0.0135847	0.00501139,0.00967566	0.387296,0.79502	0.000634957	0.000721696
3	rs11979801	72104036	G,NA	A,NA	0.880716,NA	0.0246644,NA	0.00610001,NA	4.27824,NA	0.000634484	0.00431325
3	rs7803837	71935056	G,G	A,A	0.682903,0.968254	-0.000235984,0.0531384	0.00424878,0.0243817	0.0196753,1.53314	0.000633115	0.000717752
3	rs117829997	72143819	A,NA	C,NA	0.978131,NA	0.0385164,NA	0.0135185,NA	2.35819,NA	0.000631132	0.00108029
3	rs2909984	71900355	G,NA	A,NA	0.942346,NA	-0.0104485,NA	0.00848241,NA	0.661487,NA	0.000630594	0.000710394
3	rs76553755	71402761	T,T	C,C	0.958251,0.769841	0.0312565,0.0068435	0.00988495,0.0101552	2.80501,0.3007	0.000628094	0.000674145
3	rs4719236	71885907	NA,A	NA,T	NA,0.71627	NA,0.0125984	NA,0.00948227	NA,0.735252	0.000627134	0.000853085
3	rs137964855	71333442	T,NA	C,NA	0.944334,NA	-0.0126465,NA	0.00862346,NA	0.846166,NA	0.000622359	0.000886454
3	rs3846986	71679309	G,G	A,A	0.813121,0.869048	-0.0109081,0.0147578	0.00507203,0.0126714	1.50163,0.612324	0.000617018	0.000824853
3	rs148294215	72051072	NA,C	NA,T	NA,0.938492	NA,0.0354714	NA,0.0177919	NA,1.33548	0.000616818	0.000851913
3	rs76713971	71414167	T,T	G,G	0.959245,0.780754	0.0314904,0.00643494	0.00999958,0.0103319	2.78586,0.272946	0.000616678	0.000662911
3	rs1558028	71492014	A,A	T,T	0.692843,0.280754	0.00852795,0.00637236	0.0042859,0.00951265	1.33146,0.29849	0.000615837	0.000867836
3	rs117844108	71494261	A,NA	G,NA	0.980119,NA	0.0175072,NA	0.0141639,NA	0.664655,NA	0.000613502	0.000914797
3	rs117828148	71421555	A,A	T,T	0.959245,0.776786	0.0311264,0.00758942	0.00999958,0.0102658	2.73204,0.337498	0.000613268	0.000659987
3	rs58891553	71812286	A,A	G,G	0.909543,0.60119	0.0274201,0.0164234	0.00689297,0.00873	4.15801,1.22231	0.000612513	0.000727877
3	rs144451063	72072914	T,NA	C,NA	0.986084,NA	0.0285208,NA	0.0168779,NA	1.04068,NA	0.000611789	0.00104435
3	rs72608506	71900574	NA,G	NA,C	NA,0.722222	NA,0.0126613	NA,0.00954375	NA,0.733717	0.000611773	0.00083259
3	rs76889995	71402470	G,G	A,A	0.958251,0.770833	0.0311706,0.00664985	0.00988495,0.0101706	2.79206,0.289696	0.000610797	0.000655925
3	rs78008449	71679618	T,NA	A,NA	0.99503,NA	0.0363228,NA	0.0281148,NA	0.70691,NA	0.000605822	0.000870833
3	rs149737953	71750455	G,NA	C,NA	0.976143,NA	-0.0326764,NA	0.0129561,NA	1.93306,NA	0.000605477	0.000833768
3	rs2909982	71886100	T,NA	C,NA	0.17495,NA	-0.0008097,NA	0.00520406,NA	0.0573193,NA	0.000604566	0.00104735
3	rs750462	71883117	NA,G	NA,A	NA,0.604167	NA,-0.0118194	NA,0.00874115	NA,0.753681	0.000604006	0.000820255
3	rs149142701	71394675	G,NA	A,NA	0.980119,NA	0.0229552,NA	0.0141639,NA	0.978454,NA	0.000599838	0.000850872
3	rs11772246	71603692	C,C	T,T	0.813121,0.732143	0.00530692,0.0117055	0.00507203,0.00965281	0.529564,0.647312	0.000599418	0.000673443
3	rs59937976	71434427	A,A	G,G	0.911531,0.625	-0.0103538,-0.0209994	0.00696238,0.00882973	0.863319,1.75958	0.000597534	0.000698055
3	rs73141560	71653639	T,T	A,A	0.795229,0.734127	0.0031911,0.0137908	0.00489958,0.00967566	0.288317,0.812288	0.000595981	0.000684553
3	rs10248170	71570959	T,T	C,C	0.831014,0.292659	-0.00118682,-0.00969795	0.00527606,0.00939524	0.0851162,0.520037	0.000595618	0.00067314
3	rs12699144	71931024	A,A	C,C	0.683897,0.968254	-9.44874e-05,0.0530822	0.00425236,0.0243817	0.00776803,1.53061	0.000592847	0.000676147
3	rs35305736	71438380	T,T	C,C	0.911531,0.625992	-0.0105325,-0.0207432	0.00696238,0.00883443	0.884935,1.72412	0.000592753	0.000691554
3	rs58414413	71894927	NA,A	NA,C	NA,0.719246	NA,0.0121216	NA,0.00951265	NA,0.693424	0.000592613	0.000805874
3	rs6951922	72003711	G,G	A,A	0.481113,0.582341	0.00446849,-0.00238663	0.00395712,0.00866769	0.587032,0.106211	0.000591662	0.000603157
3	rs4719216	71603027	A,A	G,G	0.813121,0.732143	0.00530692,0.0116057	0.00507203,0.00965281	0.529564,0.639708	0.00059012	0.000663109
3	rs72607600	71884505	NA,A	NA,G	NA,0.71627	NA,0.0121664	NA,0.00948227	NA,0.700127	0.00058554	0.000796507
3	rs6952558	71604439	T,T	C,C	0.814115,0.732143	0.00508208,0.0118631	0.00508247,0.00965281	0.498466,0.659401	0.000580559	0.000654171
3	rs189831444	71846595	NA,A	NA,G	NA,0.987103	NA,-0.0532303	NA,0.0378862	NA,0.795827	0.000579823	0.000789944
3	rs4719215	71601368	G,G	T,T	0.813121,0.725198	0.00530692,0.0109045	0.00507203,0.00957558	0.529564,0.593807	0.000573581	0.000645018
3	rs10950289	71429308	G,G	A,A	0.821074,0.785714	0.0085394,0.00359829	0.00515836,0.0104178	1.00951,0.1368	0.000573377	0.000637579
3	rs4719237	71886034	NA,T	NA,C	NA,0.717262	NA,0.0119572	NA,0.00949232	NA,0.682382	0.000570409	0.00077583
3	rs113180433	71523620	C,NA	T,NA	0.958251,NA	0.0179468,NA	0.00988495,NA	1.15841,NA	0.000559395	0.000745386
3	rs141579972	71458661	T,NA	C,NA	0.986084,NA	-0.0218576,NA	0.0168779,NA	0.709289,NA	0.000557976	0.000716127
3	rs74483621	71402843	C,C	T,T	0.958251,0.768849	0.0308126,0.00661386	0.00988495,0.0101399	2.73843,0.288839	0.000557708	0.000600117
3	rs144599326	71897862	NA,T	NA,C	NA,0.979167	NA,-0.042856	NA,0.0299292	NA,0.817672	0.000557602	0.000767695
3	rs4719198	71433433	T,T	C,C	0.90159,0.598214	-0.00718527,-0.0232195	0.00663768,0.00871922	0.554346,2.11103	0.000556264	0.000675665
3	rs148800077	71712422	NA,T	NA,C	NA,0.930556	NA,-0.020077	NA,0.0168156	NA,0.633578	0.000553844	0.000760204
3	rs472393	71713735	G,G	A,A	0.906561,0.584325	-0.00516387,-0.00679676	0.00679323,0.00867359	0.349532,0.363245	0.000553351	0.000716918
3	rs4719220	71680703	A,A	G,G	0.822068,0.869048	-0.0106521,0.0144176	0.00516962,0.0126714	1.40507,0.593113	0.000549169	0.000726643
3	rs35182247	71336681	G,G	A,A	0.7833,0.875992	0.0112462,0.00223773	0.00479895,0.0129696	1.71885,0.063981	0.000547684	0.000644186
3	rs35867424	72032358	A,NA	G,NA	0.973161,NA	-0.0310505,NA	0.0122339,NA	1.95287,NA	0.000547616	0.000812083
3	rs35591931	71336706	G,G	A,A	0.7833,0.875992	0.0112462,0.00212723	0.00479895,0.0129696	1.71885,0.0606212	0.00054747	0.000643971
3	rs35210461	71336745	G,G	C,C	0.7833,0.875992	0.0112462,0.00212723	0.00479895,0.0129696	1.71885,0.0606212	0.00054747	0.000643971
3	rs28371836	71675931	C,C	T,T	0.851889,0.300595	-0.00220735,-0.00782528	0.00556614,0.00932283	0.160091,0.396571	0.000544906	0.000665341
3	rs77370782	71677315	G,G	A,A	0.797217,0.87996	-0.0108457,0.0148874	0.0049174,0.0131525	1.56202,0.588926	0.000544038	0.000723381
3	rs76145393	71338091	NA,T	NA,C	NA,0.975198	NA,0.0343771	NA,0.0274863	NA,0.675624	0.00053966	0.000725399
3	rs116519781	71402649	C,C	G,G	0.958251,0.772817	0.0304548,0.00749701	0.00988495,0.0102018	2.68538,0.334965	0.000539374	0.000581236
3	rs74466617	71441955	T,T	A,A	0.911531,0.625	-0.0102845,-0.0204572	0.00696238,0.00882973	0.855007,1.68799	0.000538141	0.000629488
3	rs35509687	71579636	C,C	T,T	0.831014,0.287698	-0.00118682,-0.00772713	0.00527606,0.00944284	0.0851162,0.383858	0.000537139	0.00060614
3	rs6963963	71432104	G,G	A,A	0.910537,0.614087	-0.0091026,-0.0217144	0.00692737,0.00878099	0.723895,1.87282	0.000535833	0.000635022
3	rs17137604	71443057	A,A	G,G	0.911531,0.625	-0.0103974,-0.0203138	0.00696238,0.00882973	0.86857,1.66931	0.000534972	0.000625288
3	rs34518405	71574916	A,A	G,G	0.831014,0.290675	-0.0011394,-0.00770358	0.00527606,0.00941405	0.0814344,0.383858	0.000534841	0.000603588
3	rs13230356	71339346	T,T	C,C	0.7833,0.875992	0.01118,0.00288584	0.00479895,0.0129696	1.70282,0.0841156	0.000532124	0.000626076
3	rs2190049	71311526	C,C	T,T	0.793241,0.881944	0.011548,0.00738025	0.00488208,0.0132476	1.74447,0.238478	0.000530885	0.000620979
3	rs10256017	71578678	T,T	C,C	0.831014,0.290675	-0.00109198,-0.00770358	0.00527606,0.00941405	0.0777761,0.383858	0.000524427	0.000592107
3	rs35971359	71336463	G,G	A,A	0.7833,0.875992	0.0111498,0.00239101	0.00479895,0.0129696	1.69555,0.0686766	0.000522787	0.000615436
3	rs11771138	71337654	G,G	A,A	0.7833,0.875992	0.0111498,0.00233077	0.00479895,0.0129696	1.69555,0.0668264	0.000522645	0.000615288
3	rs73185028	71338284	T,T	C,C	0.7833,0.875992	0.0111498,0.00212723	0.00479895,0.0129696	1.69555,0.0606212	0.00052224	0.000614879
3	rs6969870	71338414	G,G	A,A	0.7833,0.875992	0.0111498,0.00207635	0.00479895,0.0129696	1.69555,0.0590815	0.000522158	0.000614799
3	rs151062966	72236192	NA,C	NA,G	NA,0.972222	NA,-0.0379007	NA,0.0260119	NA,0.838329	0.000520925	0.000706772
3	rs10950297	71574128	C,C	G,G	0.83002,0.290675	-0.00123135,-0.00770358	0.00526376,0.00941405	0.0888215,0.383858	0.000517358	0.00058489
3	rs138896426	72178848	G,NA	A,NA	0.898608,NA	0.0231279,NA	0.00655017,NA	3.38282,NA	0.000517356	0.00239439
3	rs7795365	71384158	G,NA	A,NA	0.015905,NA	-0.0297718,NA	0.0158035,NA	1.22488,NA	0.00051539	0.000809872
3	rs184440975	72040153	G,NA	A,NA	0.975149,NA	0.0157125,NA	0.0127009,NA	0.665464,NA	0.000514651	0.000766669
3	rs10225060	71578061	C,C	G,G	0.831014,0.290675	-0.00104456,-0.007654	0.00527606,0.00941405	0.0741414,0.380703	0.000512025	0.000578425
3	rs6968406	71432397	G,G	T,T	0.911531,0.614087	-0.00857105,-0.021764	0.00696238,0.00878099	0.660939,1.87968	0.000511819	0.00060809
3	rs60408127	71336312	G,G	A,A	0.784294,0.875992	0.0111202,0.00244211	0.00480694,0.0129696	1.68396,0.0702512	0.000511293	0.000602359
3	rs56890305	71337767	G,G	T,T	0.7833,0.875992	0.0111017,0.00248348	0.00479895,0.0129696	1.68396,0.0715292	0.000510909	0.000601711
3	rs57324681	71337003	G,G	C,C	0.7833,0.875992	0.0111017,0.00233991	0.00479895,0.0129696	1.68396,0.0671067	0.000510557	0.000601342
3	rs58146246	71336940	C,C	T,T	0.7833,0.875992	0.0111017,0.00223773	0.00479895,0.0129696	1.68396,0.063981	0.000510342	0.000601121
3	rs6948935	71338262	C,C	G,G	0.7833,0.875992	0.0111017,0.00222899	0.00479895,0.0129696	1.68396,0.0637145	0.000510325	0.000601104
3	rs17137608	71443077	A,A	G,G	0.911531,0.615079	-0.00947598,-0.0208369	0.00696238,0.0087852	0.760687,1.75201	0.000509778	0.000600856
3	rs2687032	72091046	A,A	G,G	0.84493,0.458333	-0.0126994,-0.0122362	0.00546217,0.00857919	1.69738,0.813068	0.000508426	0.000704667
3	rs77738352	71400051	G,G	A,A	0.960239,0.833333	0.0302682,-0.0015502	0.0101186,0.0114701	2.55635,0.0493954	0.000500897	0.00054532
3	rs7349979	71336068	G,G	A,A	0.7833,0.875992	0.0110583,0.00264658	0.00479895,0.0129696	1.67357,0.0765969	0.000500749	0.000589946
3	rs59411355	71335649	T,T	A,A	0.7833,0.877976	0.0110583,0.00250076	0.00479895,0.0130599	1.67357,0.0715292	0.000500598	0.000589785
3	rs17144059	71335761	T,T	A,A	0.7833,0.875992	0.0110583,0.00249322	0.00479895,0.0129696	1.67357,0.0718305	0.000500313	0.000589481
3	rs36068297	71336503	C,C	A,A	0.7833,0.875992	0.0110583,0.00244211	0.00479895,0.0129696	1.67357,0.0702512	0.000500182	0.000589343
3	rs58040485	71335827	T,T	C,C	0.7833,0.875992	0.0110583,0.00244211	0.00479895,0.0129696	1.67357,0.0702512	0.000500182	0.000589343
3	rs35972568	71336555	G,G	A,A	0.7833,0.875992	0.0110583,0.00244211	0.00479895,0.0129696	1.67357,0.0702512	0.000500182	0.000589343
3	rs34861101	71336327	A,A	G,G	0.7833,0.875992	0.0110583,0.00239101	0.00479895,0.0129696	1.67357,0.0686766	0.000500059	0.000589214
3	rs34799278	71337740	A,A	G,G	0.7833,0.875992	0.0110583,0.00238167	0.00479895,0.0129696	1.67357,0.0683893	0.000500037	0.000589191
3	rs993932	71888561	C,C	T,T	0.663022,0.358135	-0.00255844,-0.00626116	0.00418287,0.00891575	0.266986,0.316487	0.000499579	0.000542048
3	rs73127982	71594519	C,C	T,T	0.812127,0.731151	0.00524913,0.0106133	0.00506169,0.00964152	0.523283,0.56705	0.000498925	0.000562529
3	rs138401521	71687784	T,NA	C,NA	0.983101,NA	0.0328323,NA	0.0153396,NA	1.49045,NA	0.000498169	0.000601818
3	rs28411707	71442976	G,G	A,A	0.911531,0.614087	-0.00952436,-0.0208269	0.00696238,0.00878099	0.766192,1.75201	0.000498053	0.000587009
3	rs73133189	71970991	T,NA	C,NA	0.99006,NA	0.0374302,NA	0.01993,NA	1.21918,NA	0.000497499	0.000631394
3	rs2968530	71927167	G,NA	T,NA	0.956262,NA	-0.0160434,NA	0.00966771,NA	1.01314,NA	0.000497484	0.000649468
3	rs10270566	71824737	A,A	G,G	0.909543,0.62996	0.027167,0.0163385	0.00689297,0.00885365	4.09123,1.18722	0.000495121	0.000587807
3	rs28444894	71820863	G,G	C,C	0.907555,0.631944	0.027051,0.0163567	0.00682591,0.00886353	4.13067,1.18722	0.000493737	0.000586929
3	rs75545363	71418846	A,NA	G,NA	0.991054,NA	0.0240468,NA	0.0209976,NA	0.598395,NA	0.000491736	0.000665838
3	rs6961118	71335075	A,A	G,G	0.7833,0.877976	0.0110101,0.00276797	0.00479895,0.0130599	1.66206,0.0797981	0.000489518	0.000576962
3	rs57182240	71335965	C,C	T,T	0.7833,0.875992	0.0110101,0.00244211	0.00479895,0.0129696	1.66206,0.0702512	0.000488687	0.000576075
3	rs711296	71513887	C,NA	T,NA	0.298211,NA	-0.0143888,NA	0.0043219,NA	3.06012,NA	0.000487699	0.000615806
3	rs75361641	71925976	NA,C	NA,T	NA,0.920635	NA,0.0279975	NA,0.0158141	NA,1.11544	0.00048611	0.000660666
3	rs12699121	71546947	G,NA	A,NA	0.299205,NA	-0.0161907,NA	0.00431777,NA	3.75206,NA	0.00048276	0.000617315
3	rs844766	71518404	T,NA	C,NA	0.304175,NA	-0.015275,NA	0.00429762,NA	3.42136,NA	0.000480807	0.000596487
3	rs67473470	71339763	A,A	G,G	0.784294,0.875992	0.0110285,0.00192376	0.00480694,0.0129696	1.66206,0.0544901	0.000477423	0.00056581
3	rs116911527	71912699	NA,T	NA,C	NA,0.897817	NA,0.022752	NA,0.014113	NA,0.970884	0.00047737	0.000648548
3	rs145470583	71906931	T,NA	C,NA	0.952286,NA	0.0195959,NA	0.00927543,NA	1.46056,NA	0.000474364	0.000538312
3	rs2867566	71493742	A,A	G,G	0.691849,0.968254	-0.0180215,-0.0147983	0.00428205,0.0243817	4.59017,0.26449	0.000472879	0.000615772
3	rs76144431	71724957	NA,G	NA,A	NA,0.948413	NA,0.011995	NA,0.0193256	NA,0.2718	0.000467259	0.000624889
3	rs79577971	71420915	T,NA	C,NA	0.980119,NA	0.018378,NA	0.0141639,NA	0.711187,NA	0.000466666	0.000696609
3	rs150030155	71873112	NA,C	NA,T	NA,0.988095	NA,-0.0504057	NA,0.0394133	NA,0.696951	0.000465436	0.000617536
3	rs146425597	71609995	NA,C	NA,G	NA,0.96131	NA,-0.030837	NA,0.0221651	NA,0.784755	0.000465011	0.000630263
3	rs116913631	71833342	NA,C	NA,T	NA,0.984127	NA,0.0570011	NA,0.0342017	NA,1.01958	0.000462916	0.000624263
3	rs12535216	72218986	A,NA	G,NA	0.899602,NA	0.0230031,NA	0.00657888,NA	3.32661,NA	0.000460666	0.00201558
3	rs189094384	72141789	NA,G	NA,A	NA,0.972222	NA,0.0400843	NA,0.0260119	NA,0.90898	0.00045993	0.000631965
3	rs34173611	71507999	C,C	A,A	0.705765,0.968254	-0.0182049,-0.0134082	0.00433873,0.0243817	4.5658,0.234802	0.000457492	0.000603428
3	rs17340451	71334822	G,G	A,A	0.7833,0.877976	0.0108705,0.0026033	0.00479895,0.0130599	1.62891,0.0746879	0.000457401	0.000539908
3	rs11979182	72186015	T,NA	C,NA	0.898608,NA	0.0226354,NA	0.00655017,NA	3.26052,NA	0.000456021	0.00198966
3	rs138271832	71747037	NA,C	NA,T	NA,0.978175	NA,-0.0522396	NA,0.0292559	NA,1.12981	0.000455862	0.000619093
3	rs74301558	71726793	NA,T	NA,C	NA,0.956349	NA,0.0137035	NA,0.0209218	NA,0.290325	0.00045569	0.000611218
3	rs144299756	71429370	A,NA	G,NA	0.941352,NA	-0.0093699,NA	0.00841466,NA	0.575961,NA	0.000455657	0.000815657
3	rs140064752	71678176	NA,C	NA,A	NA,0.962302	NA,-0.0258124	NA,0.0224433	NA,0.601894	0.000455072	0.000617809
3	rs17144164	71441051	G,G	A,A	0.90159,0.598214	-0.00645463,-0.022662	0.00663768,0.00871922	0.480381,2.02932	0.000454977	0.000557227
3	rs113852095	71614321	T,T	C,C	0.812127,0.731151	0.00455498,0.0112752	0.00506169,0.00964152	0.433944,0.615781	0.000454827	0.000515506
3	rs959405	71582228	G,G	A,A	0.807157,0.74504	0.00515125,0.00849364	0.00501139,0.00980793	0.517135,0.41286	0.000454536	0.000505326
3	rs13238682	71424467	A,A	G,G	0.774354,0.97123	-0.0135538,-0.0429256	0.00472994,0.0255725	2.38058,1.03043	0.00045144	0.000614117
3	rs844724	71554914	A,NA	G,NA	0.300199,NA	-0.0159896,NA	0.00431368,NA	3.67787,NA	0.00044995	0.000575989
3	rs11765179	71666864	C,C	A,A	0.793241,0.730159	0.00253088,0.0121798	0.00488208,0.00963031	0.218836,0.686201	0.000449306	0.00052001
3	rs844759	71524672	G,NA	A,NA	0.302187,NA	-0.0150677,NA	0.00430558,NA	3.33162,NA	0.000448744	0.000559353
3	rs711298	71525153	C,NA	T,NA	0.302187,NA	-0.0150677,NA	0.00430558,NA	3.33162,NA	0.000448744	0.000559353
3	rs113545668	71614326	A,A	G,G	0.812127,0.731151	0.00450851,0.0112752	0.00506169,0.00964152	0.428194,0.615781	0.000447788	0.000507811
3	rs145925634	71392484	C,C	T,T	0.960239,0.85119	0.0289299,-0.00623719	0.0101186,0.0120109	2.37175,0.219284	0.00044776	0.000491605
3	rs844764	71520996	C,NA	T,NA	0.304175,NA	-0.0150896,NA	0.00429762,NA	3.3505,NA	0.000447737	0.000556603
3	rs67943706	71340027	G,G	A,A	0.784294,0.875992	0.0108886,0.00243257	0.00480694,0.0129696	1.62891,0.0699569	0.000447466	0.000530883
3	rs77512960	71829631	A,A	G,G	0.927435,0.642857	-0.0079363,0.00648278	0.00762141,0.00892123	0.526179,0.330284	0.000445365	0.000608917
3	rs117779752	71277879	NA,A	NA,C	NA,0.964286	NA,0.0295853	NA,0.0230345	NA,0.701133	0.000444869	0.000599306
3	rs11760663	71585116	A,A	C,C	0.811133,0.746032	0.00537445,0.00845307	0.00505144,0.00982053	0.541582,0.409634	0.000443458	0.000491935
3	rs844741	71546308	T,NA	C,NA	0.299205,NA	-0.0159549,NA	0.00431777,NA	3.65809,NA	0.000441189	0.000565138
3	rs78469674	71829632	A,A	G,G	0.927435,0.642857	-0.00789225,0.00653218	0.00762141,0.00892123	0.522274,0.333442	0.000439059	0.000600329
3	rs844760	71523602	C,NA	T,NA	0.303181,NA	-0.0150537,NA	0.00430159,NA	3.33162,NA	0.000439008	0.000546197
3	rs117774919	71865812	C,NA	T,NA	0.989066,NA	-0.0377305,NA	0.0190121,NA	1.32612,NA	0.000438988	0.000708012
3	rs112439871	71402290	C,C	T,T	0.958251,0.771825	0.0298277,0.00627931	0.00988495,0.0101861	2.59366,0.269546	0.000438491	0.000474553
3	rs67293403	71339743	A,A	G,G	0.784294,0.877976	0.0108404,0.00264425	0.00480694,0.0130599	1.61755,0.0759544	0.00043782	0.000519633
3	rs7788950	71580718	A,A	G,G	0.810139,0.71131	0.00527476,0.0104083	0.00504129,0.00943317	0.529564,0.568855	0.000437598	0.000489117
3	rs113993793	71443382	G,G	A,A	0.90159,0.599206	-0.00645524,-0.0224289	0.00663768,0.00872277	0.480442,1.99432	0.000434271	0.000532093
3	rs2867568	71548123	T,NA	A,NA	0.300199,NA	-0.0158944,NA	0.00431368,NA	3.64015,NA	0.000434122	0.000556121
3	rs76063856	71520209	A,NA	G,NA	0.983101,NA	-0.0155864,NA	0.0153396,NA	0.509215,NA	0.000433071	0.000555348
3	rs844765	71520639	A,NA	G,NA	0.303181,NA	-0.0150084,NA	0.00430159,NA	3.31449,NA	0.000431612	0.000537268
3	rs11768264	71315670	A,NA	G,NA	0.916501,NA	0.0103431,NA	0.00714714,NA	0.830175,NA	0.000431246	0.000548086
3	rs138276569	71354674	A,NA	T,NA	0.978131,NA	0.0262524,NA	0.0135185,NA	1.28281,NA	0.000429945	0.000605539
3	rs74785337	71899869	NA,A	NA,G	NA,0.657738	NA,-0.0111598	NA,0.00900943	NA,0.666625	0.000429875	0.000586273
3	rs117431788	71958156	A,NA	G,NA	0.977137,NA	-0.0193711,NA	0.0132281,NA	0.844398,NA	0.000427973	0.000728882
3	rs844727	71550680	T,NA	A,NA	0.300199,NA	-0.0158491,NA	0.00431368,NA	3.62226,NA	0.000426851	0.000546993
3	rs844722	71558062	G,NA	C,NA	0.300199,NA	-0.0158491,NA	0.00431368,NA	3.62226,NA	0.000426851	0.000546993
3	rs149592431	72268410	NA,C	NA,G	NA,0.967262	NA,-0.0291769	NA,0.0240217	NA,0.648752	0.00042625	0.000585629
3	rs9647948	71503303	T,T	C,C	0.706759,0.97123	-0.0184464,-0.00770165	0.00434302,0.0255725	4.66496,0.117313	0.000423955	0.000558197
3	rs183217872	71702531	NA,A	NA,G	NA,0.987103	NA,0.059822	NA,0.0378862	NA,0.941811	0.000422677	0.000570432
3	rs73145205	72220385	A,NA	G,NA	0.963221,NA	0.00720152,NA	0.0105045,NA	0.307165,NA	0.000421445	0.000504706
3	rs148066884	71679241	C,NA	G,NA	0.982107,NA	0.0134031,NA	0.014915,NA	0.433153,NA	0.000419406	0.000714449
3	rs111448877	71415152	G,NA	C,NA	0.977137,NA	0.0245189,NA	0.0132281,NA	1.19515,NA	0.000418916	0.000516497
3	rs185163827	71517924	G,NA	A,NA	0.960239,NA	0.017047,NA	0.0101186,NA	1.03601,NA	0.000418611	0.000569811
3	rs1017047	71448155	NA,T	NA,C	NA,0.674603	NA,-0.016807	NA,0.00912373	NA,1.18404	0.000417845	0.000553326
3	rs56341267	71339304	T,T	C,C	0.7833,0.877976	0.0106696,0.00315021	0.00479895,0.0130599	1.5818,0.0918422	0.000417685	0.00049388
3	rs141484683	71338049	T,NA	C,NA	0.978131,NA	0.0174214,NA	0.0135185,NA	0.704434,NA	0.000417526	0.000598072
3	rs35564992	71707329	C,C	T,T	0.907555,0.581349	-0.00472149,-0.00654656	0.00682591,0.0086648	0.31058,0.346857	0.000416917	0.000546792
3	rs36052708	71427361	T,T	C,C	0.775348,0.972222	-0.0136634,-0.0420598	0.00473736,0.0260119	2.40625,0.975146	0.00041578	0.000565592
3	rs149522531	72021979	T,NA	C,NA	0.984095,NA	0.0293674,NA	0.0158037,NA	1.19975,NA	0.000415628	0.000511629
3	rs80032235	71483311	NA,A	NA,C	NA,0.984127	NA,0.0522465	NA,0.0342017	NA,0.897524	0.000415398	0.000558702
3	rs186008480	71338602	G,NA	A,NA	0.978131,NA	0.0173708,NA	0.0135185,NA	0.701572,NA	0.000415051	0.000594455
3	rs117873478	72246362	A,NA	G,NA	0.969185,NA	0.0144019,NA	0.0114407,NA	0.681739,NA	0.00041377	0.000650106
3	rs13236085	71535807	T,T	C,C	0.867793,0.391865	-0.00537816,-0.00666334	0.0058372,0.00875659	0.447499,0.349998	0.000413086	0.000497524
3	rs844713	71566341	T,NA	C,NA	0.300199,NA	-0.0157539,NA	0.00431368,NA	3.58482,NA	0.000412118	0.000528493
3	rs917209	71443802	A,A	G,G	0.90159,0.599206	-0.00609204,-0.0223831	0.00663768,0.00872277	0.445237,1.98775	0.000411785	0.000506653
3	rs62462783	71532510	T,NA	C,NA	0.696819,NA	0.0150087,NA	0.00430159,NA	3.31457,NA	0.00041163	0.000515513
3	rs143593488	71679076	NA,T	NA,G	NA,0.967262	NA,-0.026185	NA,0.0240217	NA,0.559579	0.000411277	0.000562823
3	rs73133195	71977470	T,T	C,C	0.722664,0.787698	0.0172059,0.0180781	0.0044164,0.0104531	4.00953,1.07712	0.000411018	0.0324904
3	rs74721693	71715805	A,A	G,G	0.939364,0.998016	-0.011686,-0.0487002	0.00828432,0.0960615	0.800365,0.213123	0.000411008	0.000646347
3	rs66742037	71981499	G,G	C,C	0.675944,0.755952	0.0182316,0.00956594	0.00422449,0.00995218	4.79832,0.473071	0.000410828	0.0118097
3	rs78089755	71402329	A,A	G,G	0.958251,0.771825	0.0294424,0.006716	0.00988495,0.0101861	2.53812,0.292698	0.000410733	0.000445423
3	rs13235785	71423557	T,T	C,C	0.775348,0.97123	-0.0137563,-0.0399583	0.00473736,0.0255725	2.43335,0.927534	0.000410567	0.000558906
3	rs80245401	71449083	NA,A	NA,G	NA,0.674603	NA,-0.0166632	NA,0.00912373	NA,1.1688	0.000409694	0.0005427
3	rs17340639	71338530	A,A	G,G	0.7833,0.877976	0.0106346,0.00234699	0.00479895,0.0130599	1.57366,0.0668264	0.000408804	0.000483764
3	rs11773010	71339373	C,C	A,A	0.7833,0.877976	0.0106219,0.00320135	0.00479895,0.0130599	1.57072,0.0934727	0.000408685	0.000483458
3	rs117800268	71361511	NA,T	NA,C	NA,0.96627	NA,-0.0252844	NA,0.023678	NA,0.544257	0.000407536	0.000553318
3	rs74504854	71708122	NA,A	NA,G	NA,0.875	NA,0.00020587	NA,0.0129254	NA,0.0055543	0.000407284	0.000538847
3	rs148554429	72248690	NA,T	NA,C	NA,0.968254	NA,-0.0287316	NA,0.0243817	NA,0.622268	0.000405114	0.000557924
3	rs55841026	71870217	G,NA	A,NA	0.978131,NA	-0.0330644,NA	0.0135185,NA	1.84012,NA	0.000404789	0.000591702
3	rs1914381	71701295	T,T	A,A	0.907555,0.580357	-0.00458262,-0.00659908	0.00682591,0.00866195	0.299302,0.350518	0.000404128	0.000530055
3	rs116907711	72194055	NA,C	NA,T	NA,0.9375	NA,0.0303317	NA,0.0176595	NA,1.06615	0.000403866	0.000556042
3	rs61148427	71393694	C,C	G,G	0.960239,0.853175	0.0290202,-0.00354923	0.0101186,0.0120777	2.384,0.114153	0.000403798	0.000442903
3	rs148302214	71441139	NA,T	NA,C	NA,0.963294	NA,-0.0366781	NA,0.0227328	NA,0.972044	0.000403049	0.000543063
3	rs2298399	72094075	A,A	C,C	0.856859,0.447421	-0.0141816,-0.0100219	0.00564551,0.00859702	1.92065,0.613111	0.000399789	0.000572488
3	rs75922780	71451518	NA,T	NA,C	NA,0.674603	NA,-0.016473	NA,0.00912373	NA,1.14878	0.000399295	0.000529141
3	rs6968074	71329225	A,A	C,C	0.782306,0.87996	0.0106171,0.00189193	0.00479102,0.0131525	1.57366,0.0527513	0.000399006	0.000474109
3	rs143212928	72198953	NA,G	NA,C	NA,0.954365	NA,-0.0394549	NA,0.0204832	NA,1.26698	0.000398981	0.000538349
3	rs4717622	71430815	C,C	T,T	0.710736,0.451389	0.00356047,-0.0172271	0.00436052,0.00859004	0.382789,1.34763	0.000398215	0.000514219
3	rs67676824	71391332	C,C	T,T	0.765408,0.899802	0.0088792,0.00260902	0.00466591,0.0142364	1.24381,0.0682416	0.000398145	0.000481666
3	rs73185091	71391667	A,A	T,T	0.765408,0.899802	0.0088792,0.00249983	0.00466591,0.0142364	1.24381,0.0651922	0.000397892	0.000481387
3	rs66473905	71391301	T,T	C,C	0.765408,0.899802	0.0088792,0.00239066	0.00466591,0.0142364	1.24381,0.0621606	0.000397661	0.000481134
3	rs1914380	71704648	C,C	T,T	0.907555,0.581349	-0.00462892,-0.00634761	0.00682591,0.0086648	0.303047,0.333652	0.000397241	0.000521271
3	rs844744	71543638	C,NA	T,NA	0.300199,NA	-0.0157086,NA	0.00431368,NA	3.56707,NA	0.000396352	0.000506757
3	rs146266812	71594436	NA,A	NA,G	NA,0.964286	NA,0.0341092	NA,0.0230345	NA,0.858036	0.000395966	0.000537311
3	rs142217556	72092757	A,NA	C,NA	0.975149,NA	0.0136549,NA	0.0127009,NA	0.549256,NA	0.000395008	0.000583317
3	rs3015888	72107215	T,T	C,C	0.856859,0.452381	-0.014275,-0.00976655	0.00564551,0.00858839	1.94108,0.592672	0.000394663	0.000566511
3	rs73141572	71658594	A,NA	G,NA	0.984095,NA	0.00917634,NA	0.0158037,NA	0.250665,NA	0.000394269	0.000502879
3	rs844701	71448964	NA,T	NA,C	NA,0.674603	NA,-0.0163756	NA,0.00912373	NA,1.13859	0.000394131	0.000522407
3	rs67522636	71391196	G,G	A,A	0.76839,0.899802	0.00914626,0.00255442	0.00468673,0.0142364	1.29247,0.0667147	0.000394085	0.000474062
3	rs111845450	72027246	T,NA	C,NA	0.882704,NA	0.023606,NA	0.00614455,NA	3.91313,NA	0.000393785	0.00226418
3	rs17424992	71332987	C,C	T,T	0.782306,0.880952	0.010569,0.0030806	0.00479102,0.0131998	1.56251,0.0885953	0.000393118	0.000466999
3	rs78137315	71402320	C,C	A,A	0.958251,0.771825	0.029227,0.00676059	0.00988495,0.0101861	2.50734,0.295095	0.000392614	0.000426319
3	rs844756	71529475	C,NA	T,NA	0.300199,NA	-0.0148145,NA	0.00431368,NA	3.22615,NA	0.000392277	0.000490303
3	rs11761934	71391158	A,A	C,C	0.960239,0.862103	0.0288395,-0.00334222	0.0101186,0.0123978	2.35954,0.103759	0.000392253	0.000430754
3	rs77987784	71393716	T,T	C,C	0.960239,0.857143	0.0291535,-0.0019577	0.0101186,0.0122159	2.4021,0.0591461	0.000391764	0.000429266
3	rs13235525	71701979	A,A	T,T	0.905567,0.579365	-0.00438105,-0.00644288	0.00676109,0.00865913	0.286512,0.340233	0.00039141	0.00051722
3	rs58251256	71463686	NA,T	NA,C	NA,0.675595	NA,-0.0163772	NA,0.00913095	NA,1.1374	0.000390805	0.000518021
3	rs117355568	71900679	A,NA	G,NA	0.982107,NA	0.0398746,NA	0.014915,NA	2.12451,NA	0.000388835	0.000699897
3	rs143458994	72074803	NA,A	NA,G	NA,0.886905	NA,-0.014888	NA,0.0134972	NA,0.568626	0.000388413	0.000535055
3	rs13238203	72129667	T,NA	C,NA	0.969185,NA	-0.0273696,NA	0.0114407,NA	1.77615,NA	0.00038806	0.000569674
3	rs3132430	72090582	A,A	G,G	0.855865,0.449405	-0.0138022,-0.00978006	0.00562927,0.00859346	1.84735,0.593313	0.000387264	0.000547942
3	rs148438050	71528703	NA,G	NA,A	NA,0.989087	NA,0.0526689	NA,0.0411453	NA,0.697842	0.000386307	0.000521751
3	rs56871255	72033332	G,G	A,A	0.951292,0.909722	0.0172491,0.0280934	0.00918509,0.0149162	1.21904,1.22443	0.000385425	0.000450972
3	rs2960920	72083747	A,A	G,G	0.856859,0.447421	-0.0137934,-0.0102296	0.00564551,0.00859702	1.83698,0.630622	0.000384322	0.000548414
3	rs79791448	72053863	NA,C	NA,T	NA,0.959325	NA,-0.0239533	NA,0.0216401	NA,0.571315	0.000383129	0.000520352
3	rs77670065	71464056	NA,T	NA,C	NA,0.674603	NA,-0.0161603	NA,0.00912373	NA,1.11622	0.000383105	0.000508027
3	rs58173010	71463948	NA,G	NA,A	NA,0.674603	NA,-0.0161603	NA,0.00912373	NA,1.11622	0.000383105	0.000508027
3	rs844743	71543905	C,NA	T,NA	0.300199,NA	-0.0156133,NA	0.00431368,NA	3.52992,NA	0.000383053	0.000490131
3	rs117912653	72249098	C,NA	G,NA	0.952286,NA	0.0179946,NA	0.00927543,NA	1.28086,NA	0.000382805	0.000440264
3	rs66945198	71393295	T,T	A,A	0.764414,0.897817	0.00882009,0.00168532	0.00465908,0.014113	1.23399,0.0433774	0.000382657	0.000464279
3	rs76283163	71827519	A,A	G,G	0.94831,0.941468	-0.0282022,-0.00130202	0.00893021,0.0182098	2.7991,0.0254889	0.000382298	0.000483212
3	rs3132432	72118452	T,T	C,C	0.855865,0.447421	-0.0140964,-0.00962705	0.00562927,0.00859702	1.91096,0.580385	0.000378922	0.000542397
3	rs12155060	71671072	G,G	A,A	0.793241,0.723214	0.00248921,0.0105172	0.00488208,0.00955427	0.214567,0.56705	0.000377625	0.000438125
3	rs34881399	72234176	C,NA	T,NA	0.969185,NA	-0.0271639,NA	0.0114407,NA	1.75494,NA	0.000377498	0.000553674
3	rs138524519	71564940	NA,G	NA,A	NA,0.997024	NA,-0.0887895	NA,0.078473	NA,0.588618	0.000376752	0.000511921
3	rs10447536	71329879	A,A	T,T	0.782306,0.877976	0.010473,0.00320135	0.00479102,0.0130599	1.54032,0.0934727	0.000375876	0.000446968
3	rs57375990	71465594	NA,G	NA,A	NA,0.673611	NA,-0.0160491	NA,0.00911656	NA,1.10605	0.000375294	0.00049804
3	rs74301530	71466125	NA,C	NA,T	NA,0.673611	NA,-0.0160491	NA,0.00911656	NA,1.10605	0.000375294	0.00049804
3	rs12670580	71829316	A,A	T,T	0.927435,0.641865	-0.00730372,0.00607276	0.00762141,0.00891575	0.471207,0.304702	0.000375123	0.000512393
3	rs200855564	71583687	NA,G	NA,T	NA,0.302579	NA,-0.0107678	NA,0.00930543	NA,0.606932	0.000375021	0.000489831
3	rs3015933	72078486	A,A	G,G	0.856859,0.447421	-0.0137493,-0.0101279	0.00564551,0.00859702	1.82757,0.622025	0.0003739	0.000533391
3	rs2960986	72112795	A,A	G,G	0.856859,0.447421	-0.0141371,-0.00957887	0.00564551,0.00859702	1.91096,0.576444	0.000373706	0.000535877
3	rs34782203	72077747	A,A	T,T	0.856859,0.469246	-0.0139303,-0.00935241	0.00564551,0.00856557	1.86628,0.560834	0.000373289	0.000531771
3	rs72506800	71466059	NA,C	NA,T	NA,0.673611	NA,-0.0160022	NA,0.00911656	NA,1.10122	0.000373035	0.000495091
3	rs72506801	71466103	NA,T	NA,G	NA,0.673611	NA,-0.0160022	NA,0.00911656	NA,1.10122	0.000373035	0.000495091
3	rs2960926	72088952	G,G	A,A	0.856859,0.447421	-0.0137051,-0.0102296	0.00564551,0.00859702	1.81819,0.630622	0.000372961	0.000532052
3	rs112465413	72021086	C,C	T,T	0.633201,0.99504	0.0149824,0.068225	0.00410256,0.0608454	3.58464,0.581421	0.000371913	0.123809
3	rs35956175	71392376	G,G	A,A	0.765408,0.897817	0.00874064,0.00183618	0.00466591,0.014113	1.21447,0.047458	0.00037166	0.000450372
3	rs71553262	72129640	G,NA	A,NA	0.960239,NA	-0.025091,NA	0.0101186,NA	1.8811,NA	0.0003698	0.000555838
3	rs12673534	71643501	NA,T	NA,C	NA,0.965278	NA,-0.0222511	NA,0.0233493	NA,0.467747	0.000369637	0.000497861
3	rs3132429	72090580	A,A	G,G	0.855865,0.449405	-0.0136657,-0.00978006	0.00562927,0.00859346	1.81819,0.593313	0.000369478	0.000522603
3	rs3015892	72120841	T,T	C,C	0.855865,0.447421	-0.0140032,-0.00968004	0.00562927,0.00859702	1.89069,0.584733	0.000369176	0.000528311
3	rs13225465	71717138	G,G	T,T	0.907555,0.582341	-0.00417884,-0.00684215	0.00682591,0.00866769	0.267282,0.366646	0.000368357	0.000483047
3	rs13225466	71717139	A,A	T,T	0.907555,0.582341	-0.00417884,-0.00684215	0.00682591,0.00866769	0.267282,0.366646	0.000368357	0.000483047
3	rs3110827	72078834	C,C	T,T	0.856859,0.447421	-0.0137051,-0.0101279	0.00564551,0.00859702	1.81819,0.622025	0.000368343	0.000525389
3	rs182799696	71328803	NA,T	NA,C	NA,0.962302	NA,-0.0216749	NA,0.0224433	NA,0.476043	0.000367352	0.00049755
3	rs2960921	72073646	T,T	C,C	0.856859,0.447421	-0.0137493,-0.00997377	0.00564551,0.00859702	1.82757,0.609082	0.000366992	0.000523423
3	rs844747	71540679	A,NA	G,NA	0.300199,NA	-0.0154903,NA	0.00431368,NA	3.48222,NA	0.000366787	0.00046979
3	rs76684004	71470107	NA,C	NA,T	NA,0.674603	NA,-0.0158222	NA,0.00912373	NA,1.08152	0.000366785	0.000486741
3	rs140788979	71543831	NA,A	NA,G	NA,0.969246	NA,-0.0374662	NA,0.0247591	NA,0.885316	0.000366629	0.000493172
3	rs73185015	71336249	T,T	A,A	0.7833,0.877976	0.0103989,0.00137927	0.00479895,0.0130599	1.51939,0.0381564	0.000366133	0.00043455
3	rs7797167	71402265	G,G	A,A	0.88171,0.770833	0.0194227,0.00521705	0.00612213,0.0101706	2.82069,0.216108	0.000364383	0.000402438
3	rs10950287	71389897	C,C	T,T	0.765408,0.899802	0.00878682,0.00277284	0.00466591,0.0142364	1.22422,0.0728493	0.000363443	0.000441377
3	rs147055691	71714175	A,NA	T,NA	0.983101,NA	0.0297779,NA	0.0153396,NA	1.28209,NA	0.000362498	0.000443375
3	rs112141327	72014658	T,NA	C,NA	0.951292,NA	-0.0139337,NA	0.00918509,NA	0.888508,NA	0.000360897	0.000612337
3	rs76869357	71451694	G,NA	T,NA	0.984095,NA	0.0262213,NA	0.0158037,NA	1.01288,NA	0.000360585	0.000476891
3	rs62465953	72071528	NA,T	NA,C	NA,0.983135	NA,-0.0340933	NA,0.0331973	NA,0.51652	0.000359886	0.000487716
3	rs11763822	71328117	A,A	C,C	0.782306,0.877976	0.0103817,0.00294572	0.00479102,0.0130599	1.51939,0.0853674	0.000359784	0.000428291
3	rs17144240	71483178	NA,A	NA,G	NA,0.669643	NA,-0.0154194	NA,0.00908845	NA,1.04685	0.000358795	0.000476193
3	rs79720919	71628406	NA,C	NA,T	NA,0.975198	NA,0.0183244	NA,0.0274863	NA,0.296724	0.000358784	0.000483369
3	rs142862912	71704601	NA,A	NA,G	NA,0.97619	NA,-0.0265321	NA,0.0280389	NA,0.463423	0.000356831	0.000480462
3	rs143154072	71855181	NA,T	NA,C	NA,0.938492	NA,-0.0412375	NA,0.0177919	NA,1.68905	0.000356683	0.000478846
3	rs2960930	72091644	A,A	T,T	0.854871,0.446429	-0.013919,-0.00993152	0.00561322,0.00859885	1.88108,0.605378	0.000356344	0.00050873
3	rs149487794	71532161	A,NA	G,NA	0.974155,NA	0.0228982,NA	0.0124606,NA	1.17971,NA	0.00035584	0.000437101
3	rs139376813	72207822	NA,A	NA,T	NA,0.972222	NA,0.0342802	NA,0.0260119	NA,0.726888	0.000350089	0.000480278
3	rs199508373	72138736	NA,T	NA,C	NA,0.910714	NA,-0.0270465	NA,0.0149907	NA,1.14754	0.000349916	0.000473588
3	rs13231720	71460398	A,A	T,T	0.710736,0.970238	-0.0173555,-0.013882	0.00436052,0.0251555	4.16194,0.235784	0.000349446	0.00046658
3	rs75992667	71556337	NA,A	NA,C	NA,0.969246	NA,-0.0243199	NA,0.0247591	NA,0.48682	0.000348175	0.000469929
3	rs73362932	71804984	C,C	T,T	0.898608,0.599206	0.025092,0.0161144	0.00655017,0.00872277	3.89362,1.18916	0.000346739	0.000410209
3	rs73143203	71678847	A,NA	G,NA	0.984095,NA	0.00782171,NA	0.0158037,NA	0.207153,NA	0.000346347	0.000443219
3	rs141988509	72181128	T,NA	C,NA	0.954274,NA	0.0176179,NA	0.00946506,NA	1.20278,NA	0.000346064	0.000400969
3	rs17144413	71699153	NA,C	NA,G	NA,0.959325	NA,-0.0207474	NA,0.0216401	NA,0.471488	0.00034571	0.000469884
3	rs3110839	72109633	A,A	G,G	0.856859,0.452381	-0.0139056,-0.00971844	0.00564551,0.00858839	1.86096,0.588698	0.000345651	0.000495442
3	rs6950450	72073716	T,NA	C,NA	0.877734,NA	0.0219648,NA	0.00603539,NA	3.56329,NA	0.000342058	0.00160478
3	rs3132431	72108227	C,C	T,T	0.856859,0.451389	-0.0139056,-0.00967219	0.00564551,0.00859004	1.86096,0.584733	0.000341897	0.000490073
3	rs17426950	71417103	C,C	G,G	0.77336,0.97123	-0.0127607,-0.0418146	0.00472259,0.0255725	2.16171,0.991313	0.000341623	0.00046194
3	rs7778656	71520206	T,T	C,C	0.851889,0.364087	-0.00278398,-0.01035	0.00556614,0.00888386	0.209743,0.6126	0.000340718	0.000405047
3	rs9638639	71679861	G,G	T,T	0.822068,0.136905	0.00740311,-0.0110836	0.00516962,0.0124355	0.81778,0.428552	0.000339775	0.000463134
3	rs10248898	71413478	A,A	G,G	0.789264,0.889881	0.0063288,-0.00612683	0.00484796,0.0136555	0.717293,0.184643	0.000338842	0.000419747
3	rs34180116	71419352	A,A	G,G	0.77336,0.972222	-0.0131226,-0.0395793	0.00472259,0.0260119	2.26298,0.892409	0.000338805	0.00045743
3	rs6975116	72074150	C,NA	T,NA	0.878728,NA	0.0220889,NA	0.00605664,NA	3.57633,NA	0.000336886	0.00161962
3	rs12112510	71683507	T,T	G,G	0.907555,0.580357	-0.00439277,-0.00530911	0.00682591,0.00866195	0.284103,0.267665	0.000336138	0.000442479
3	rs117188982	71529122	G,NA	C,NA	0.983101,NA	-0.0130461,NA	0.0153396,NA	0.40334,NA	0.000336102	0.000433452
3	rs56317682	71327459	C,C	T,T	0.782306,0.877976	0.0102334,0.00264425	0.00479102,0.0130599	1.48567,0.0759544	0.0003358	0.000400412
3	rs57704013	71326310	G,G	C,C	0.782306,0.877976	0.0102334,0.00228681	0.00479102,0.0130599	1.48567,0.0649969	0.000335212	0.000399793
3	rs17426915	71413328	G,G	A,A	0.77336,0.970238	-0.0129292,-0.0401052	0.00472259,0.0251555	2.20856,0.955182	0.000334623	0.000452469
3	rs2844177	72122939	T,T	C,C	0.840954,0.447421	-0.0107656,-0.00903899	0.0054062,0.00859702	1.33308,0.533028	0.000334152	0.000437522
3	rs149352734	72080043	NA,G	NA,A	NA,0.97123	NA,-0.0285735	NA,0.0255725	NA,0.578654	0.000332496	0.000454267
3	rs150101073	71397537	NA,A	NA,G	NA,0.972222	NA,0.0307893	NA,0.0260119	NA,0.626083	0.000332288	0.000455429
3	rs11773659	71806244	G,G	A,A	0.898608,0.599206	0.0249385,0.0161653	0.00655017,0.00872277	3.85235,1.19484	0.000332212	0.00039347
3	rs844750	71536769	T,NA	C,NA	0.307157,NA	-0.0146546,NA	0.0042859,NA	3.20208,NA	0.000331216	0.000425962
3	rs117441671	71374232	T,NA	C,NA	0.977137,NA	0.0129291,NA	0.0132281,NA	0.483632,NA	0.000330563	0.000512157
3	rs145680786	71927171	G,NA	T,NA	0.971173,NA	-0.012,NA	0.0118166,NA	0.508837,NA	0.000330482	0.000415008
3	rs147269761	72046806	A,NA	G,NA	0.975149,NA	0.0121297,NA	0.0127009,NA	0.469079,NA	0.000330037	0.00048427
3	rs117390568	71867827	NA,T	NA,C	NA,0.989087	NA,-0.0393608	NA,0.0411453	NA,0.470115	0.000329831	0.000440442
3	rs4717633	71676243	A,A	G,G	0.793241,0.714286	0.00269078,0.0109057	0.00488208,0.0094624	0.23543,0.603619	0.000328874	0.00037985
3	rs35798924	71579294	C,C	G,G	0.827038,0.313492	-0.000885982,-0.00573512	0.00522759,0.0092144	0.0627743,0.272724	0.000328567	0.000373508
3	rs11763757	71327836	T,T	C,C	0.708748,0.363095	0.0062032,-0.00620233	0.0043517,0.00888906	0.812415,0.313959	0.000327381	0.000389451
3	rs35303282	71333786	C,NA	T,NA	0.977137,NA	-0.0184074,NA	0.0132281,NA	0.784989,NA	0.000326838	0.000436603
3	rs74633430	71635365	NA,G	NA,T	NA,0.96627	NA,-0.0201726	NA,0.023678	NA,0.404241	0.000326724	0.000440363
3	rs117793945	72109180	C,NA	G,NA	0.987078,NA	0.0418685,NA	0.0175062,NA	1.77539,NA	0.000326572	0.000561289
3	rs113079905	72082487	C,NA	G,NA	0.878728,NA	0.0219532,NA	0.00605664,NA	3.53858,NA	0.000326183	0.00153704
3	rs36028741	71412083	C,C	A,A	0.772366,0.970238	-0.0127712,-0.0396126	0.0047153,0.0251555	2.17009,0.93808	0.000324944	0.000439177
3	rs3015904	72076152	G,G	A,A	0.854871,0.448413	-0.013174,-0.0101742	0.00561322,0.00859522	1.72292,0.626112	0.000324112	0.00046019
3	rs139711564	72196771	NA,A	NA,G	NA,0.986111	NA,-0.0342477	NA,0.0365264	NA,0.457871	0.000323733	0.000439622
3	rs78007506	71601778	NA,G	NA,A	NA,0.974206	NA,0.0330226	NA,0.0269663	NA,0.656139	0.000323475	0.000438958
3	rs13223324	71691270	C,C	G,G	0.907555,0.577381	-0.00420747,-0.00515055	0.00682591,0.00865361	0.269514,0.258285	0.000322987	0.000422543
3	rs10216196	71807023	C,C	G,G	0.900596,0.599206	0.0247177,0.016313	0.00660805,0.00872277	3.73608,1.2114	0.000322568	0.000383007
3	rs13241778	71415213	C,C	T,T	0.77336,0.970238	-0.012791,-0.0402971	0.00472259,0.0251555	2.17009,0.961882	0.000322498	0.000436156
3	rs6957813	71413648	G,G	A,A	0.77336,0.970238	-0.012791,-0.0402772	0.00472259,0.0251555	2.17009,0.961185	0.000322148	0.000435682
3	rs7798356	71578708	G,NA	A,NA	0.686879,NA	0.0149901,NA	0.00426327,NA	3.35858,NA	0.000322039	0.000412439
3	rs10227369	71816339	T,T	C,C	0.898608,0.600198	0.0248908,0.0159224	0.00655017,0.00872637	3.83959,1.16713	0.000321764	0.000381271
3	rs9638643	71680281	C,C	T,T	0.823062,0.136905	0.00756169,-0.0108825	0.00518099,0.0124355	0.840355,0.418491	0.000321649	0.00043707
3	rs35083558	71413241	C,C	T,T	0.77336,0.970238	-0.01284,-0.0398969	0.00472259,0.0251555	2.1837,0.947932	0.000320892	0.00043394
3	rs139323504	71542124	NA,A	NA,C	NA,0.977182	NA,-0.0303015	NA,0.0286274	NA,0.537848	0.00032058	0.000435319
3	rs9638642	71680084	C,C	G,G	0.823062,0.136905	0.00760913,-0.0108825	0.00518099,0.0124355	0.847944,0.418491	0.000320208	0.000434835
3	rs78486273	71684714	NA,A	NA,C	NA,0.911706	NA,0.0219616	NA,0.0150664	NA,0.83882	0.000319382	0.000436733
3	rs112630021	71921594	C,NA	T,NA	0.971173,NA	-0.0116958,NA	0.0118166,NA	0.491764,NA	0.000318567	0.000400578
3	rs2960977	72079472	G,G	A,A	0.854871,0.447421	-0.0130817,-0.0103263	0.00561322,0.00859702	1.7038,0.638854	0.000318549	0.00045224
3	rs76022520	71616515	NA,A	NA,G	NA,0.96627	NA,-0.0195809	NA,0.023678	NA,0.389068	0.000318267	0.000429049
3	rs2867519	71329988	A,A	C,C	0.708748,0.361111	0.00625012,-0.0055236	0.0043517,0.00889959	0.821219,0.271788	0.000317531	0.000377622
3	rs28625158	71811894	C,C	T,T	0.900596,0.60119	0.0245503,0.0166733	0.00660805,0.00873	3.69244,1.25067	0.000316145	0.000375871
3	rs144849173	71775597	T,NA	C,NA	0.981113,NA	0.00993767,NA	0.0145245,NA	0.306406,NA	0.000314863	0.000529598
3	rs143256002	72206405	NA,G	NA,A	NA,0.967262	NA,-0.0231659	NA,0.0240217	NA,0.475138	0.000314681	0.000431225
3	rs12530737	71439807	C,C	T,T	0.724652,0.439484	0.0029206,-0.016512	0.00442623,0.00861267	0.292978,1.25794	0.000314253	0.000398033
3	rs7800567	71945897	C,NA	T,NA	0.971173,NA	-0.0115782,NA	0.0118166,NA	0.485225,NA	0.00031413	0.000395202
3	rs2960924	72087780	C,C	T,T	0.853877,0.447421	-0.0130447,-0.0103747	0.00559735,0.00859702	1.7038,0.642987	0.000313519	0.000448179
3	rs118167704	71650012	G,NA	A,NA	0.912525,NA	-0.0161794,NA	0.00699802,NA	1.6824,NA	0.000312767	0.000424775
3	rs62462815	71579551	A,NA	G,NA	0.686879,NA	0.0148982,NA	0.00426327,NA	3.32342,NA	0.000312391	0.000400411
3	rs143538271	71397070	NA,G	NA,A	NA,0.965278	NA,-0.02047	NA,0.0233493	NA,0.419466	0.000312066	0.000422816
3	rs6957532	71413519	G,G	A,A	0.77336,0.970238	-0.0126527,-0.0405131	0.00472259,0.0251555	2.13195,0.969448	0.000311494	0.000421353
3	rs12699133	71782942	A,NA	C,NA	0.922465,NA	-0.0203856,NA	0.00739292,NA	2.23467,NA	0.000311484	0.000412539
3	rs10274751	71808745	C,C	T,T	0.900596,0.599206	0.0245641,0.0164098	0.00660805,0.00872277	3.69602,1.22231	0.000310793	0.000369451
3	rs141736344	71564794	NA,A	NA,G	NA,0.969246	NA,-0.02168	NA,0.0247591	NA,0.418816	0.000310773	0.000419733
3	rs11765964	71324950	T,T	C,C	0.782306,0.877976	0.0102334,0.0018276	0.00479102,0.0130599	1.48567,0.0512412	0.000310107	0.000372017
3	rs10267518	71808000	C,C	A,A	0.900596,0.600198	0.0245165,0.0164166	0.00660805,0.00872637	3.68364,1.22231	0.000308228	0.000366535
3	rs10254456	71916300	A,NA	G,NA	0.972167,NA	-0.012518,NA	0.0120196,NA	0.526283,NA	0.000307371	0.000389417
3	rs17144404	71688159	A,A	G,G	0.908549,0.579365	-0.00392165,-0.00550545	0.00685915,0.00865913	0.246036,0.279916	0.000307247	0.000403775
3	rs3015897	72123839	T,T	G,G	0.841948,0.451389	-0.010793,-0.00898347	0.00541997,0.00859004	1.33308,0.529217	0.000305911	0.00040313
3	rs150249519	71622895	NA,G	NA,A	NA,0.984127	NA,0.037466	NA,0.0342017	NA,0.563323	0.000304958	0.00041516
3	rs73133140	71877241	A,NA	G,NA	0.949304,NA	-0.0240689,NA	0.00901262,NA	2.12078,NA	0.000304662	0.000463464
3	rs79275920	71695801	NA,A	NA,G	NA,0.979167	NA,0.0370319	NA,0.0299292	NA,0.665605	0.000304025	0.000415597
3	rs147607897	72232203	A,NA	G,NA	0.988072,NA	0.0404203,NA	0.0182119,NA	1.57747,NA	0.000303738	0.000491627
3	rs4997672	71512298	A,A	G,G	0.777336,0.800595	0.00590627,0.00122417	0.00475237,0.0106986	0.66971,0.0414827	0.000303413	0.000373307
3	rs2909983	71897349	G,G	A,A	0.230616,0.006944	-0.00464721,0.0430862	0.00469379,0.0514768	0.49196,0.395135	0.000303387	0.000632143
3	rs118185603	71703454	NA,G	NA,C	NA,0.981151	NA,-0.046427	NA,0.0314332	NA,0.854882	0.00030303	0.000412036
3	rs1954708	72086119	G,G	A,A	0.852883,0.446429	-0.0130081,-0.0102801	0.00558166,0.00859885	1.7038,0.634733	0.000301082	0.000426163
3	rs188643156	71649446	NA,G	NA,A	NA,0.974206	NA,0.0132985	NA,0.0269663	NA,0.206277	0.000300079	0.000404206
3	rs17348564	71411317	C,C	T,T	0.77336,0.970238	-0.0127166,-0.0394201	0.00472259,0.0251555	2.14952,0.931434	0.000299976	0.000405699
3	rs191144447	72253701	NA,T	NA,C	NA,0.989087	NA,-0.0501702	NA,0.0411453	NA,0.652253	0.000299919	0.000406656
3	rs75141441	71661345	NA,A	NA,C	NA,0.953373	NA,0.0248116	NA,0.0202746	NA,0.655535	0.000299812	0.000407185
3	rs117623739	72224728	NA,A	NA,C	NA,0.954365	NA,-0.034625	NA,0.0204832	NA,1.0412	0.000298726	0.000403948
3	rs4329159	72109895	NA,T	NA,C	NA,0.78869	NA,-0.00912954	NA,0.010471	NA,0.416493	0.000297534	0.000408084
3	rs73187047	71451457	A,NA	G,NA	0.94334,NA	0.00341174,NA	0.00855199,NA	0.161191,NA	0.000297457	0.000368941
3	rs71551239	71410942	C,C	G,G	0.77336,0.970238	-0.0127166,-0.0392318	0.00472259,0.0251555	2.14952,0.924958	0.000296993	0.000401657
3	rs7783719	71272824	T,NA	G,NA	0.991054,NA	0.0492903,NA	0.0209976,NA	1.72346,NA	0.000296541	0.000481852
3	rs3015934	72162224	G,G	C,C	0.838966,0.448413	-0.0102099,-0.00918656	0.00537909,0.00859522	1.23893,0.544911	0.000296277	0.000384993
3	rs148324822	71834251	A,NA	G,NA	0.982107,NA	-0.0160714,NA	0.014915,NA	0.550919,NA	0.000295566	0.000439729
3	rs145856826	72090356	NA,A	NA,C	NA,0.968254	NA,-0.0224092	NA,0.0243817	NA,0.446064	0.000294522	0.000399815
3	rs111252440	71914765	G,NA	C,NA	0.972167,NA	-0.0121402,NA	0.0120196,NA	0.50518,NA	0.000294377	0.000373519
3	rs11765238	71919716	A,NA	G,NA	0.952286,NA	0.0165052,NA	0.00927543,NA	1.12398,NA	0.000292714	0.00034122
3	rs4291140	71517892	C,NA	T,NA	0.960239,NA	0.0145873,NA	0.0101186,NA	0.825632,NA	0.000292653	0.000398316
3	rs202190207	71995941	NA,A	NA,G	NA,0.962302	NA,0.0211377	NA,0.0224433	NA,0.46057	0.000292427	0.000396063
3	rs73141596	71676539	G,G	A,A	0.793241,0.705357	0.00246594,0.0104136	0.00488208,0.00937671	0.212194,0.573899	0.000292413	0.000339094
3	rs3015875	72087631	T,T	G,G	0.847913,0.446429	-0.0125637,-0.0103769	0.00550577,0.00859885	1.64794,0.642987	0.000292251	0.000421517
3	rs2960960	72158241	C,C	G,G	0.835984,0.458333	-0.00968961,-0.00964585	0.00533946,0.00857919	1.15759,0.583572	0.000292151	0.00037948
3	rs185102088	71747731	NA,A	NA,G	NA,0.991071	NA,0.0518016	NA,0.0454422	NA,0.594637	0.000291579	0.000393752
3	rs78194416	71849612	NA,G	NA,T	NA,0.969246	NA,0.00902501	NA,0.0247591	NA,0.145405	0.000291396	0.000393927
3	rs60847803	71450728	NA,T	NA,C	NA,0.984127	NA,-0.0315008	NA,0.0342017	NA,0.447289	0.000291222	0.000395559
3	rs79235810	71603760	T,NA	G,NA	0.987078,NA	-0.0163371,NA	0.0175062,NA	0.455056,NA	0.0002912	0.000376331
3	rs6460693	71339069	G,G	A,A	0.709742,0.468254	0.00635038,-0.00334633	0.00435609,0.00856664	0.838957,0.157344	0.000290725	0.000344091
3	rs6958220	71936610	T,NA	C,NA	0.972167,NA	-0.0120224,NA	0.0120196,NA	0.49867,NA	0.000290496	0.000368769
3	rs7810695	71932795	T,NA	C,NA	0.971173,NA	-0.0108986,NA	0.0118166,NA	0.448104,NA	0.000290219	0.000366217
3	rs73133137	71874348	A,NA	G,NA	0.981113,NA	0.00503185,NA	0.0145245,NA	0.137265,NA	0.000289434	0.000371358
3	rs191069861	71903320	NA,G	NA,T	NA,0.963294	NA,-0.0197325	NA,0.0227328	NA,0.414105	0.00028905	0.000392068
3	rs1592903	71930457	A,NA	G,NA	0.972167,NA	-0.0119566,NA	0.0120196,NA	0.495048,NA	0.000288362	0.000366156
3	rs28529376	71930940	A,NA	G,NA	0.971173,NA	-0.0108384,NA	0.0118166,NA	0.444874,NA	0.000288237	0.000363813
3	rs10277043	71932303	C,NA	G,NA	0.971173,NA	-0.0108384,NA	0.0118166,NA	0.444874,NA	0.000288237	0.000363813
3	rs186494632	71859426	NA,C	NA,T	NA,0.994048	NA,-0.0742258	NA,0.0555718	NA,0.740752	0.00028804	0.000389699
3	rs3015876	72090341	T,T	C,C	0.854871,0.447421	-0.0128244,-0.0101763	0.00561322,0.00859702	1.65107,0.626112	0.000287941	0.000408397
3	rs9638304	72061387	T,T	C,C	0.857853,0.449405	-0.013377,-0.00907978	0.00566193,0.00859346	1.74123,0.536558	0.000287202	0.00040559
3	rs113687119	71938199	C,NA	G,NA	0.972167,NA	-0.0118967,NA	0.0120196,NA	0.491764,NA	0.000286442	0.000363807
3	rs6958055	71936471	T,NA	C,NA	0.972167,NA	-0.0118967,NA	0.0120196,NA	0.491764,NA	0.000286442	0.000363807
3	rs73366939	71921397	T,NA	C,NA	0.972167,NA	-0.0118962,NA	0.0120196,NA	0.491734,NA	0.000286425	0.000363785
3	rs7804006	71935209	G,NA	A,NA	0.971173,NA	-0.0107783,NA	0.0118166,NA	0.441652,NA	0.000286275	0.000361434
3	rs7799726	71927370	G,NA	A,NA	0.971173,NA	-0.0107783,NA	0.0118166,NA	0.441652,NA	0.000286275	0.000361434
3	rs10266429	71932046	C,NA	T,NA	0.971173,NA	-0.0107783,NA	0.0118166,NA	0.441652,NA	0.000286275	0.000361434
3	rs145724342	71280027	T,NA	C,NA	0.955268,NA	-0.00735125,NA	0.00956466,NA	0.35444,NA	0.000286149	0.000395833
3	rs17426513	71404658	G,G	A,A	0.772366,0.97123	-0.0132389,-0.0359856	0.0047153,0.0255725	2.30185,0.797598	0.000285887	0.000385357
3	rs192016900	72022496	G,NA	T,NA	0.960239,NA	0.00861869,NA	0.0101186,NA	0.404127,NA	0.000285433	0.000427865
3	rs74417446	71667631	NA,A	NA,G	NA,0.72123	NA,-0.007789	NA,0.0095333	NA,0.383094	0.000285071	0.000383816
3	rs74780359	71675131	NA,T	NA,C	NA,0.981151	NA,0.0356734	NA,0.0314332	NA,0.59105	0.000284648	0.000389095
3	rs73366942	71921554	T,NA	C,NA	0.972167,NA	-0.0118366,NA	0.0120196,NA	0.488475,NA	0.000284535	0.000361471
3	rs6968348	71922295	T,NA	A,NA	0.972167,NA	-0.0118366,NA	0.0120196,NA	0.488475,NA	0.000284535	0.000361471
3	rs6947748	71407807	A,A	C,C	0.77336,0.970238	-0.0127607,-0.0381157	0.00472259,0.0251555	2.16171,0.88699	0.000284408	0.000384575
3	rs189092234	71357347	NA,T	NA,C	NA,0.963294	NA,-0.0166045	NA,0.0227328	NA,0.332422	0.000284145	0.000385316
3	rs10246443	71927848	G,NA	A,NA	0.971173,NA	-0.0107121,NA	0.0118166,NA	0.438118,NA	0.000284141	0.000358846
3	rs6973020	71922877	C,NA	A,NA	0.972167,NA	-0.011777,NA	0.0120196,NA	0.485222,NA	0.000282662	0.000359178
3	rs10231864	71928419	T,NA	C,NA	0.971173,NA	-0.0106519,NA	0.0118166,NA	0.434914,NA	0.000282222	0.000356518
3	rs7780745	71934361	T,NA	C,NA	0.971173,NA	-0.0106519,NA	0.0118166,NA	0.434914,NA	0.000282222	0.000356518
3	rs7807692	71935111	C,NA	T,NA	0.971173,NA	-0.0106519,NA	0.0118166,NA	0.434914,NA	0.000282222	0.000356518
3	rs76075755	71958722	NA,T	NA,C	NA,0.906746	NA,0.018135	NA,0.0147003	NA,0.662874	0.00028213	0.000383767
3	rs76649345	71656860	NA,T	NA,C	NA,0.713294	NA,-0.0066833	NA,0.00945258	NA,0.319171	0.000281857	0.000378852
3	rs116972980	71675784	NA,G	NA,C	NA,0.965278	NA,-0.016132	NA,0.0233493	NA,0.310133	0.000281393	0.000379876
3	rs140215169	71575921	NA,A	NA,C	NA,0.970238	NA,-0.0188663	NA,0.0251555	NA,0.343651	0.000281292	0.000379639
3	rs11983612	71874997	C,NA	T,NA	0.922465,NA	0.0127454,NA	0.00739292,NA	1.07207,NA	0.000281233	0.000428674
3	rs189280696	72212358	T,NA	C,NA	0.951292,NA	0.0160575,NA	0.00918509,NA	1.0946,NA	0.000281183	0.000329865
3	rs117325641	71917390	T,NA	C,NA	0.972167,NA	-0.0117179,NA	0.0120196,NA	0.482002,NA	0.000280822	0.000356927
3	rs1833656	71935368	G,NA	A,NA	0.971173,NA	-0.0105917,NA	0.0118166,NA	0.431719,NA	0.000280323	0.000354214
3	rs4473912	72065836	T,T	G,G	0.856859,0.451389	-0.0135239,-0.00892961	0.00564551,0.00859004	1.77997,0.524971	0.000280257	0.000396503
3	rs142460484	72149634	A,NA	G,NA	0.902585,NA	0.0205372,NA	0.00666778,NA	2.68413,NA	0.00028	0.000959068
3	rs62465918	72033930	G,NA	C,NA	0.982107,NA	0.0258996,NA	0.014915,NA	1.08366,NA	0.000279623	0.000339572
3	rs2960988	72108746	C,C	T,T	0.853877,0.452381	-0.0128766,-0.00971844	0.00559735,0.00858839	1.66916,0.588698	0.000279334	0.000394929
3	rs138843867	71911212	NA,T	NA,C	NA,0.96131	NA,0.0149324	NA,0.0221651	NA,0.300589	0.000279047	0.000379802
3	rs7797735	71933143	G,NA	T,NA	0.971173,NA	-0.0105316,NA	0.0118166,NA	0.428533,NA	0.000278444	0.000351933
3	rs3015878	72072222	G,G	A,A	0.856859,0.446429	-0.0130956,-0.00973027	0.00564551,0.00859885	1.69122,0.588698	0.000278431	0.000392488
3	rs188105931	72069429	NA,G	NA,A	NA,0.977182	NA,-0.0244378	NA,0.0286274	NA,0.405279	0.000278267	0.000379491
3	rs2960944	72145274	T,T	C,C	0.837972,0.449405	-0.00995776,-0.00932925	0.00536574,0.00859346	1.19735,0.556508	0.00027821	0.000362531
3	rs139619299	71881671	A,NA	G,NA	0.981113,NA	0.0103266,NA	0.0145245,NA	0.321391,NA	0.000277798	0.000445475
3	rs117790567	71589250	A,NA	T,NA	0.985089,NA	0.00979642,NA	0.0163138,NA	0.261081,NA	0.00027749	0.000401191
3	rs34115923	72149970	NA,T	NA,C	NA,0.984127	NA,-0.033793	NA,0.0342017	NA,0.490625	0.000276525	0.000376141
3	rs3015907	72135622	T,T	C,C	0.837972,0.450397	-0.00981982,-0.00962113	0.00536574,0.00859173	1.1724,0.580385	0.000275927	0.000359832
3	rs35188259	71650680	T,NA	A,NA	0.67992,NA	0.0166699,NA	0.0042382,NA	4.07672,NA	0.000275673	0.000364231
3	rs34588557	71650645	A,NA	T,NA	0.67992,NA	0.0166699,NA	0.0042382,NA	4.07672,NA	0.000275673	0.000364231
3	rs17352127	71621983	C,NA	T,NA	0.678926,NA	0.0166075,NA	0.00423473,NA	4.05595,NA	0.000275338	0.000363662
3	rs10487619	71400759	G,NA	A,NA	0.99006,NA	-0.0250223,NA	0.01993,NA	0.679242,NA	0.000274888	0.000387255
3	rs185083457	71620016	NA,C	NA,T	NA,0.982143	NA,-0.0222625	NA,0.0322783	NA,0.309467	0.000274824	0.000373854
3	rs11764381	71815461	C,C	T,T	0.898608,0.60119	0.0242348,0.0163265	0.00655017,0.00873	3.66614,1.2114	0.000274709	0.000327124
3	rs4351314	72022556	T,NA	G,NA	0.798211,NA	0.0165681,NA	0.00492643,NA	3.1131,NA	0.000274592	0.00379205
3	rs73366973	71938631	C,NA	T,NA	0.972167,NA	-0.0114718,NA	0.0120196,NA	0.468688,NA	0.000273361	0.000347789
3	rs2960968	72167341	T,T	C,C	0.837972,0.448413	-0.0100022,-0.00908532	0.00536574,0.00859522	1.20545,0.53685	0.000273325	0.000356002
3	rs2960969	72167597	A,A	G,G	0.837972,0.448413	-0.0100022,-0.00908532	0.00536574,0.00859522	1.20545,0.53685	0.000273325	0.000356002
3	rs12699135	71839015	A,A	G,G	0.924453,0.644841	-0.00595884,0.00717393	0.00748151,0.00893234	0.37084,0.374797	0.000273265	0.000371169
3	rs68044527	72064799	A,A	T,T	0.856859,0.449405	-0.0133382,-0.00918042	0.00564551,0.00859346	1.74123,0.54457	0.000273029	0.000386274
3	rs7790927	71936953	A,NA	T,NA	0.971173,NA	-0.010345,NA	0.0118166,NA	0.418708,NA	0.000272739	0.000345011
3	rs6460721	71854104	C,NA	T,NA	0.993042,NA	0.0445733,NA	0.0237851,NA	1.21516,NA	0.000272264	0.000401461
3	rs118004747	72167670	NA,G	NA,T	NA,0.977182	NA,0.0311985	NA,0.0286274	NA,0.559413	0.000271239	0.000371526
3	rs62466873	72220596	A,NA	G,NA	0.982107,NA	0.0221837,NA	0.014915,NA	0.863517,NA	0.000271085	0.000327609
3	rs17426790	71410975	G,G	A,A	0.77336,0.969246	-0.0127166,-0.0366442	0.00472259,0.0247591	2.14952,0.857406	0.000269351	0.000363926
3	rs3015906	72135527	G,G	A,A	0.837972,0.451389	-0.00995776,-0.00903166	0.00536574,0.00859004	1.19735,0.533028	0.000269068	0.000350421
3	rs144287507	71287405	C,NA	G,NA	0.954274,NA	-0.00709796,NA	0.00946506,NA	0.343607,NA	0.000268585	0.000371401
3	rs2909981	71885067	C,C	T,T	0.22167,0.006944	-0.00358073,0.0410201	0.00475997,0.0514768	0.344962,0.371071	0.000268233	0.000548743
3	rs73188343	71511170	C,C	T,T	0.777336,0.800595	0.0056408,0.00168692	0.00475237,0.0106986	0.628471,0.0581348	0.000268207	0.000330661
3	rs78008991	71821438	NA,G	NA,T	NA,0.96131	NA,-0.0128795	NA,0.0221651	NA,0.250889	0.000268064	0.000366296
3	rs13236513	72198944	A,NA	G,NA	0.982107,NA	0.0233411,NA	0.014915,NA	0.929602,NA	0.000267889	0.000324088
3	rs3015919	72145345	A,A	G,G	0.837972,0.449405	-0.00987408,-0.00923288	0.00536574,0.00859346	1.18218,0.548766	0.000267598	0.000348819
3	rs79539567	71326092	NA,A	NA,C	NA,0.889881	NA,-0.0111259	NA,0.0136555	NA,0.381734	0.000266872	0.000364
3	rs184310276	72075888	NA,G	NA,A	NA,0.968254	NA,-0.018205	NA,0.0243817	NA,0.341735	0.000266539	0.000364912
3	rs35511713	72054842	A,A	C,C	0.856859,0.448413	-0.0132498,-0.00869179	0.00564551,0.00859522	1.72292,0.505979	0.000266483	0.000376576
3	rs146035835	71386067	NA,A	NA,G	NA,0.980159	NA,0.0292391	NA,0.0306528	NA,0.468337	0.000265965	0.000362838
3	rs6980137	71853630	G,NA	T,NA	0.993042,NA	0.0441377,NA	0.0237851,NA	1.19723,NA	0.000265891	0.000391623
3	rs10280768	71504434	G,G	T,T	0.695825,0.286706	0.0066732,0.00599083	0.00429762,0.00945258	0.919089,0.278828	0.00026568	0.000365052
3	rs10274795	71933991	G,NA	T,NA	0.971173,NA	-0.0101041,NA	0.0118166,NA	0.406154,NA	0.000265643	0.000336399
3	rs10259553	71421085	C,C	G,G	0.755467,0.891865	0.00450978,-0.00727646	0.00460006,0.0137648	0.485584,0.223979	0.000265582	0.000333779
3	rs10229707	71940548	A,NA	G,NA	0.971173,NA	-0.0100962,NA	0.0118166,NA	0.405743,NA	0.000265415	0.000336122
3	rs10229487	71940420	T,NA	G,NA	0.971173,NA	-0.0100962,NA	0.0118166,NA	0.405743,NA	0.000265415	0.000336122
3	rs3015935	72162261	T,T	A,A	0.83996,0.448413	-0.0100609,-0.00933116	0.00539257,0.00859522	1.20701,0.556508	0.000264517	0.000346308
3	rs117714918	71384567	T,NA	C,NA	0.977137,NA	0.0117779,NA	0.0132281,NA	0.427979,NA	0.000264258	0.000361963
3	rs73133138	71876645	T,NA	A,NA	0.978131,NA	0.0205158,NA	0.0135185,NA	0.889029,NA	0.000264196	0.000331111
3	rs141271683	71321886	NA,A	NA,G	NA,0.888889	NA,-0.0108815	NA,0.0136019	NA,0.372929	0.00026386	0.000359969
3	rs7795273	71437062	G,G	A,A	0.735586,0.967262	-0.0162466,-0.0190201	0.00448312,0.0240217	3.5374,0.368064	0.00026315	0.000361358
3	rs71553276	72205002	A,NA	G,NA	0.968191,NA	-0.0242563,NA	0.0112664,NA	1.50418,NA	0.000262923	0.000383058
3	rs2960967	72166756	A,A	G,G	0.837972,0.448413	-0.00981982,-0.00928297	0.00536574,0.00859522	1.1724,0.552632	0.000262728	0.000342599
3	rs3015844	72173704	G,G	A,A	0.837972,0.448413	-0.00981982,-0.00928297	0.00536574,0.00859522	1.1724,0.552632	0.000262728	0.000342599
3	rs11766746	71389688	A,A	G,G	0.766402,0.899802	0.00807415,0.00313784	0.00467279,0.0142364	1.0757,0.0832554	0.000262331	0.000320649
3	rs146157796	71329779	NA,T	NA,G	NA,0.888889	NA,-0.0106584	NA,0.0136019	NA,0.363232	0.000261821	0.000357112
3	rs117765665	71938250	C,NA	T,NA	0.972167,NA	-0.0110503,NA	0.0120196,NA	0.446229,NA	0.000261291	0.000333003
3	rs75048591	71500284	NA,A	NA,G	NA,0.96131	NA,-0.0181371	NA,0.0221651	NA,0.383839	0.000261242	0.000354223
3	rs28846485	71926917	T,NA	C,NA	0.970179,NA	-0.0106025,NA	0.0116239,NA	0.441652,NA	0.000260353	0.000330561
3	rs7784014	71940133	T,NA	C,NA	0.971173,NA	-0.00991741,NA	0.0118166,NA	0.396517,NA	0.000260342	0.000329962
3	rs117399142	71692994	NA,A	NA,G	NA,0.884921	NA,0.0175038	NA,0.0133953	NA,0.718261	0.000260288	0.000355977
3	rs3015937	72163853	G,G	C,C	0.837972,0.448413	-0.00977532,-0.00933116	0.00536574,0.00859522	1.1644,0.556508	0.000260269	0.000339489
3	rs3132426	72175546	G,G	A,A	0.837972,0.448413	-0.00977532,-0.00933116	0.00536574,0.00859522	1.1644,0.556508	0.000260269	0.000339489
3	rs113541316	72135547	T,NA	C,NA	0.903579,NA	0.0200491,NA	0.00669838,NA	2.55887,NA	0.000260242	0.000859275
3	rs4458744	72066893	T,T	C,C	0.856859,0.449405	-0.0132012,-0.0091325	0.00564551,0.00859346	1.71289,0.540749	0.000259921	0.00036757
3	rs3015905	72135320	C,C	G,G	0.837972,0.451389	-0.00981982,-0.00912804	0.00536574,0.00859004	1.1724,0.540683	0.000259634	0.000338411
3	rs3132433	72132850	A,A	G,G	0.837972,0.451389	-0.00981982,-0.00912804	0.00536574,0.00859004	1.1724,0.540683	0.000259634	0.000338411
3	rs2154646	72150034	G,G	A,A	0.837972,0.449405	-0.00973081,-0.00937743	0.00536574,0.00859346	1.15643,0.560395	0.00025933	0.000338346
3	rs2960971	72168129	C,C	T,T	0.837972,0.448413	-0.00977532,-0.00928297	0.00536574,0.00859522	1.1644,0.552632	0.000258875	0.000337652
3	rs116973294	71701603	A,NA	G,NA	0.985089,NA	-0.0278854,NA	0.0163138,NA	1.05852,NA	0.00025869	0.000339702
3	rs59350303	71955491	NA,G	NA,A	NA,0.962302	NA,0.0179777	NA,0.0224433	NA,0.373542	0.000258399	0.000350527
3	rs78280992	72058631	A,A	C,C	0.856859,0.449405	-0.0132498,-0.00898392	0.00564551,0.00859346	1.72292,0.528971	0.00025832	0.000365704
3	rs62462853	71638865	C,NA	G,NA	0.67992,NA	0.0164358,NA	0.0042382,NA	3.9775,NA	0.000258035	0.000340961
3	rs11773040	71604073	C,NA	T,NA	0.678926,NA	0.016281,NA	0.00423473,NA	3.91819,NA	0.000257823	0.000339301
3	rs375502650	71647708	NA,A	NA,C	NA,0.974206	NA,0.0268922	NA,0.0269663	NA,0.496697	0.000257333	0.000347393
3	rs78336459	71330737	NA,C	NA,T	NA,0.886905	NA,-0.0102742	NA,0.0134972	NA,0.350149	0.000257066	0.000350671
3	rs3132428	72181984	T,T	C,C	0.838966,0.448413	-0.00998252,-0.00928297	0.00537909,0.00859522	1.19735,0.552632	0.00025675	0.000336705
3	rs76345064	71707388	NA,C	NA,T	NA,0.926587	NA,-0.00783383	NA,0.0163898	NA,0.198821	0.000256642	0.000344777
3	rs2960965	72166323	C,C	T,T	0.837972,0.448413	-0.00973081,-0.00933116	0.00536574,0.00859522	1.15643,0.556508	0.000256468	0.000334609
3	rs757895	71513888	C,C	T,T	0.684891,0.968254	-0.0165343,-0.0119079	0.00425597,0.0243817	3.98996,0.203933	0.000256351	0.000318005
3	rs3015877	72071762	A,A	G,G	0.859841,0.445437	-0.0132112,-0.00938475	0.00569534,0.00860072	1.69122,0.560347	0.000256078	0.000362458
3	rs76297621	71632855	NA,T	NA,C	NA,0.714286	NA,-0.00543038	NA,0.0094624	NA,0.247151	0.000256048	0.000344214
3	rs3015917	72144483	A,A	C,C	0.837972,0.449405	-0.0096863,-0.00937743	0.00536574,0.00859346	1.14849,0.560395	0.00025556	0.000333505
3	rs7808318	71619515	T,NA	C,NA	0.67992,NA	0.016387,NA	0.0042382,NA	3.957,NA	0.000255518	0.000337809
3	rs2154642	72181119	T,T	A,A	0.836978,0.448413	-0.00975126,-0.00933632	0.00535253,0.00859522	1.1644,0.556923	0.000255209	0.000335407
3	rs3015941	72168258	G,G	A,A	0.837972,0.448413	-0.00973081,-0.00928297	0.00536574,0.00859522	1.15643,0.552632	0.000255095	0.000332799
3	rs2960966	72166518	C,C	T,T	0.837972,0.448413	-0.00973081,-0.00928297	0.00536574,0.00859522	1.15643,0.552632	0.000255095	0.000332799
3	rs2961005	72140498	T,T	C,C	0.835984,0.449405	-0.00972744,-0.00952675	0.00533946,0.00859346	1.1644,0.572513	0.000254714	0.000332425
3	rs76051540	71640043	C,NA	A,NA	0.67992,NA	0.016387,NA	0.0042382,NA	3.957,NA	0.000254334	0.000336122
3	rs2960964	72166027	A,A	G,G	0.838966,0.468254	-0.00998252,-0.00905511	0.00537909,0.00856664	1.19735,0.53685	0.000253635	0.000331827
3	rs143917073	71472624	G,NA	C,NA	0.971173,NA	-0.0188105,NA	0.0118166,NA	0.953062,NA	0.000253348	0.000348569
3	rs11974003	71593461	G,NA	C,NA	0.677932,NA	0.016078,NA	0.00423129,NA	3.83918,NA	0.000253324	0.000333254
3	rs62459041	71272469	A,NA	G,NA	0.887674,NA	0.00682461,NA	0.00626142,NA	0.559506,NA	0.000253128	0.000333635
3	rs6460704	71643517	A,NA	G,NA	0.67992,NA	0.016387,NA	0.0042382,NA	3.957,NA	0.000253119	0.000334704
3	rs117287278	72173484	NA,A	NA,G	NA,0.981151	NA,-0.025816	NA,0.0314332	NA,0.385653	0.000252594	0.000343644
3	rs2968504	71892870	C,C	T,T	0.22167,0.006944	-0.00344578,0.040516	0.00475997,0.0514768	0.328714,0.365282	0.000252569	0.000512989
3	rs77227555	71741511	NA,C	NA,T	NA,0.9375	NA,0.0216411	NA,0.0176595	NA,0.65679	0.000252446	0.000344608
3	rs7791307	71653304	A,NA	G,NA	0.682903,NA	0.0166626,NA	0.00424878,NA	4.05595,NA	0.000252429	0.000333225
3	rs372572891	71492968	NA,T	NA,C	NA,0.927579	NA,-0.0104903	NA,0.0164929	NA,0.280051	0.000252064	0.000342571
3	rs146802949	72058169	T,T	C,C	0.855865,0.448413	-0.0132117,-0.00888731	0.00562927,0.00859522	1.72292,0.521226	0.000251878	0.000358138
3	rs143150777	71518750	NA,C	NA,T	NA,0.978175	NA,0.0305154	NA,0.0292559	NA,0.527352	0.000251848	0.000341787
3	rs141189532	71872365	NA,G	NA,A	NA,0.975198	NA,0.0289091	NA,0.0274863	NA,0.533269	0.000251719	0.000342889
3	rs149248019	71272694	A,NA	G,NA	0.985089,NA	-0.0205044,NA	0.0163138,NA	0.68027,NA	0.000251458	0.000352665
3	rs145596435	72263830	NA,C	NA,T	NA,0.956349	NA,-0.0303905	NA,0.0209218	NA,0.834632	0.000251225	0.000339721
3	rs148992618	72036473	C,NA	A,NA	0.978131,NA	-0.0138846,NA	0.0135185,NA	0.516581,NA	0.000250987	0.000409237
3	rs148736600	71514639	NA,C	NA,T	NA,0.960318	NA,-0.0259301	NA,0.0218976	NA,0.62644	0.000250938	0.000339225
3	rs17144345	71588705	NA,A	NA,G	NA,0.989087	NA,0.0428678	NA,0.0411453	NA,0.526551	0.000250278	0.000338808
3	rs35869044	72044463	A,A	C,C	0.855865,0.448413	-0.013106,-0.00898266	0.00562927,0.00859522	1.7011,0.528726	0.000249858	0.000353702
3	rs60426562	71944065	T,NA	C,NA	0.972167,NA	-0.010621,NA	0.0120196,NA	0.423784,NA	0.000249848	0.00031898
3	rs77964684	72066591	T,T	C,C	0.944334,0.696429	-0.00793026,-0.0172572	0.00862346,0.00929682	0.446391,1.19779	0.00024977	0.000339169
3	rs6963158	71644422	C,NA	T,NA	0.678926,NA	0.0163249,NA	0.00423473,NA	3.93655,NA	0.000249726	0.000330352
3	rs76115058	71820130	C,C	T,T	0.898608,0.630952	0.0240868,0.0166827	0.00655017,0.00885857	3.62758,1.22425	0.000249721	0.00029763
3	rs73129534	71728551	C,NA	T,NA	0.983101,NA	0.0255933,NA	0.0153396,NA	1.02123,NA	0.000249606	0.000310883
3	rs56371709	71619974	A,NA	G,NA	0.678926,NA	0.016281,NA	0.00423473,NA	3.91819,NA	0.000249602	0.000330004
3	rs185588133	72247706	NA,G	NA,A	NA,0.982143	NA,-0.0251724	NA,0.0322783	NA,0.361037	0.000249267	0.000339239
3	rs77200325	71776293	G,NA	C,NA	0.982107,NA	-0.0108151,NA	0.014915,NA	0.3294,NA	0.000249225	0.00032323
3	rs74301540	71561557	NA,T	NA,C	NA,0.703373	NA,-0.00716834	NA,0.00935847	NA,0.352918	0.000249059	0.000335149
3	rs73183259	71301161	T,NA	C,NA	0.979125,NA	0.00605003,NA	0.0138296,NA	0.179293,NA	0.000249009	0.000322914
3	rs138222187	71409417	NA,C	NA,T	NA,0.982143	NA,0.034701	NA,0.0322783	NA,0.549214	0.000248788	0.000338337
3	rs79354760	71722385	NA,C	NA,A	NA,0.965278	NA,0.0260286	NA,0.0233493	NA,0.576824	0.000248353	0.000339185
3	rs4128101	72151818	A,A	G,G	0.838966,0.451389	-0.00981018,-0.00942667	0.00537909,0.00859004	1.16629,0.564683	0.000248154	0.000325621
3	rs74301546	71634107	NA,T	NA,C	NA,0.71627	NA,-0.00482779	NA,0.00948227	NA,0.214204	0.00024735	0.000332847
3	rs6965847	71641842	A,NA	C,NA	0.680915,NA	0.0163078,NA	0.0042417,NA	3.91819,NA	0.000247336	0.000326894
3	rs71553242	72070325	G,NA	T,NA	0.969185,NA	-0.0236828,NA	0.0114407,NA	1.41512,NA	0.000247183	0.00035805
3	rs2960947	72148136	G,G	A,A	0.838966,0.449405	-0.00981018,-0.00937743	0.00537909,0.00859346	1.16629,0.560395	0.000246722	0.000323838
3	rs7805399	71615831	A,NA	T,NA	0.677932,NA	0.0162191,NA	0.00423129,NA	3.89785,NA	0.000246044	0.000325301
3	rs6460733	71946128	C,NA	G,NA	0.971173,NA	-0.00938065,NA	0.0118166,NA	0.369288,NA	0.000246015	0.000312564
3	rs34722735	71502056	T,T	C,C	0.694831,0.97123	-0.0173091,-0.00971802	0.00429368,0.0255725	4.25592,0.152469	0.000245953	0.000318518
3	rs4437531	71875520	NA,C	NA,T	NA,0.719246	NA,-0.0194329	NA,0.00951265	NA,1.3865	0.000245829	0.000336648
3	rs11761030	71581063	C,NA	T,NA	0.991054,NA	-0.0132146,NA	0.0209976,NA	0.276441,NA	0.000245808	0.000356944
3	rs150559296	71411333	A,NA	G,NA	0.981113,NA	0.0247918,NA	0.0145245,NA	1.05629,NA	0.000245743	0.000371646
3	rs75452514	71980355	A,NA	T,NA	0.957256,NA	0.00719309,NA	0.00977441,NA	0.33556,NA	0.000245498	0.000367542
3	rs2022928	72172385	T,T	A,A	0.838966,0.448413	-0.00984425,-0.00928297	0.00537909,0.00859522	1.1724,0.552632	0.000245389	0.000322016
3	rs138118046	71419323	C,NA	T,NA	0.983101,NA	-0.0138072,NA	0.0153396,NA	0.434073,NA	0.000245285	0.000338632
3	rs79935454	71777654	NA,C	NA,G	NA,0.979167	NA,0.029827	NA,0.0299292	NA,0.496254	0.000245147	0.000334864
3	rs146685258	71400026	NA,G	NA,A	NA,0.982143	NA,0.0337057	NA,0.0322783	NA,0.528148	0.000245024	0.000331317
3	rs72607596	71876027	NA,C	NA,T	NA,0.719246	NA,-0.0193892	NA,0.00951265	NA,1.3817	0.000244961	0.000335445
3	rs11973203	71823153	G,G	C,C	0.898608,0.630952	0.024167,0.0160542	0.00655017,0.00885857	3.64845,1.15525	0.000244949	0.000291767
3	rs6951037	71948396	A,NA	T,NA	0.971173,NA	-0.00933254,NA	0.0118166,NA	0.366881,NA	0.000244794	0.000311081
3	rs75465916	71645344	NA,C	NA,T	NA,0.979167	NA,-0.0353952	NA,0.0299292	NA,0.625333	0.00024474	0.000332919
3	rs844716	71561310	C,NA	T,NA	0.035785,NA	-0.0169749,NA	0.0106439,NA	0.955623,NA	0.000244551	0.000312439
3	rs34732531	71402635	G,G	A,A	0.771372,0.97123	-0.0128579,-0.0358867	0.00470807,0.0255725	2.19973,0.794475	0.000244423	0.000330925
3	rs1914378	71834932	C,C	T,T	0.898608,0.627976	0.0243882,0.0149534	0.00655017,0.00884395	3.70632,1.04156	0.000244005	0.000290186
3	rs3110842	72152869	A,A	C,C	0.838966,0.448413	-0.00981018,-0.00933116	0.00537909,0.00859522	1.16629,0.556508	0.000243999	0.000320217
3	rs4717049	72047877	C,C	T,T	0.855865,0.448413	-0.0130142,-0.00903033	0.00562927,0.00859522	1.68225,0.532492	0.000243908	0.000345216
3	rs62462851	71631753	A,NA	G,NA	0.680915,NA	0.0161664,NA	0.0042417,NA	3.85936,NA	0.000243693	0.000321397
3	rs6957010	71422650	A,A	G,G	0.755467,0.902778	0.00432761,-0.0078799	0.00460006,0.0144288	0.459895,0.232858	0.00024347	0.000306145
3	rs6962484	71606711	C,NA	G,NA	0.714712,NA	0.0155848,NA	0.00437857,NA	3.42971,NA	0.000243003	0.000312148
3	rs7797453	71615436	C,NA	A,NA	0.677932,NA	0.0161753,NA	0.00423129,NA	3.87959,NA	0.000242959	0.000321271
3	rs139809398	72071491	T,NA	C,NA	0.880716,NA	0.0192249,NA	0.00610001,NA	2.7895,NA	0.000242354	0.000747789
3	rs78409356	71621875	T,NA	C,NA	0.987078,NA	-0.0137882,NA	0.0175062,NA	0.365605,NA	0.000241669	0.000313976
3	rs57328457	71640190	T,NA	C,NA	0.67992,NA	0.0162018,NA	0.0042382,NA	3.87959,NA	0.000241032	0.000318743
3	rs143158444	71801892	A,NA	G,NA	0.981113,NA	0.0341813,NA	0.0145245,NA	1.73037,NA	0.000240861	0.000360022
3	rs6957052	71588682	C,NA	T,NA	0.678926,NA	0.0160473,NA	0.00423473,NA	3.82107,NA	0.000240848	0.000317274
3	rs146685846	71435944	C,NA	G,NA	0.987078,NA	0.0239862,NA	0.0175062,NA	0.767927,NA	0.000240376	0.000321983
3	rs78364974	71279091	NA,A	NA,G	NA,0.901786	NA,-0.00930891	NA,0.0143636	NA,0.28657	0.000240245	0.000326604
3	rs141777517	71704344	NA,A	NA,G	NA,0.924603	NA,-0.00645089	NA,0.0161901	NA,0.160962	0.000240204	0.000323255
3	rs7780692	71651051	A,NA	G,NA	0.67992,NA	0.0162018,NA	0.0042382,NA	3.87959,NA	0.00023992	0.000317445
3	rs10950308	71935903	G,G	A,A	0.71173,0.968254	0.00218297,0.0498766	0.00436498,0.0243817	0.209716,1.38945	0.000239608	0.000308077
3	rs7793843	71912528	A,A	G,G	0.962227,0.703373	-0.0166942,-0.00694503	0.0103707,0.00935847	0.968785,0.339116	0.000239524	0.000295725
3	rs117799662	71920059	A,NA	G,NA	0.973161,NA	-0.00981183,NA	0.0122339,NA	0.374132,NA	0.00023928	0.000390496
3	rs112922755	72071529	T,NA	G,NA	0.856859,NA	0.0177732,NA	0.00564551,NA	2.78443,NA	0.000239163	0.000665635
3	rs78058471	72058711	A,A	G,G	0.854871,0.451389	-0.0126285,-0.00912887	0.00561322,0.00859004	1.61149,0.540749	0.000238333	0.000335515
3	rs33946733	71326222	T,T	C,C	0.708748,0.47619	0.00606246,-0.00195733	0.0043517,0.00855906	0.786264,0.0866556	0.000238277	0.000284087
3	rs75305588	71469458	NA,C	NA,T	NA,0.974206	NA,-0.0235266	NA,0.0269663	NA,0.41684	0.000238143	0.000323794
3	rs2968505	71894629	C,C	T,T	0.22167,0.006944	-0.00331079,0.0400351	0.00475997,0.0514768	0.312729,0.35979	0.000238117	0.000480185
3	rs11770636	71326548	G,G	A,A	0.708748,0.47619	0.00606246,-0.00190861	0.0043517,0.00855906	0.786264,0.0843148	0.000238009	0.000283771
3	rs73701676	71590521	T,NA	A,NA	0.67992,NA	0.0160117,NA	0.0042382,NA	3.801,NA	0.000237584	0.000313092
3	rs6969926	71588598	A,NA	G,NA	0.678926,NA	0.0159986,NA	0.00423473,NA	3.801,NA	0.000237544	0.000312989
3	rs185551754	71782200	C,NA	G,NA	0.967197,NA	-0.00635538,NA	0.0111,NA	0.246459,NA	0.000237524	0.00036926
3	rs62462852	71635206	A,NA	G,NA	0.680915,NA	0.0160737,NA	0.0042417,NA	3.82107,NA	0.000237357	0.000313159
3	rs62463259	71936606	G,G	A,A	0.71173,0.968254	0.00222963,0.0498159	0.00436498,0.0243817	0.215032,1.38683	0.000236706	0.000305139
3	rs6953252	71643055	G,NA	A,NA	0.67992,NA	0.016153,NA	0.0042382,NA	3.85936,NA	0.000236636	0.000313154
3	rs55910106	71622648	T,NA	A,NA	0.678926,NA	0.0160911,NA	0.00423473,NA	3.83918,NA	0.000236378	0.00031273
3	rs117547381	72064937	T,NA	C,NA	0.952286,NA	0.000335021,NA	0.00927543,NA	0.012697,NA	0.000236236	0.000292451
3	rs11765031	71323791	T,T	C,C	0.624254,0.483135	0.00381472,0.0105746	0.00408236,0.00855422	0.455836,0.664765	0.000236208	0.000286636
3	rs150213145	72029467	A,NA	G,NA	0.978131,NA	-0.0131898,NA	0.0135185,NA	0.482515,NA	0.000235795	0.000381592
3	rs146828504	72182136	NA,A	NA,G	NA,0.96131	NA,0.0138421	NA,0.0221651	NA,0.273844	0.000235422	0.000321267
3	rs146500568	72166051	T,NA	A,NA	0.939364,NA	0.00138002,NA	0.00828432,NA	0.0616311,NA	0.000235403	0.000288896
3	rs181044174	71797904	NA,G	NA,A	NA,0.969246	NA,0.0211244	NA,0.0247591	NA,0.404999	0.00023527	0.000319014
3	rs192650824	71443302	A,NA	G,NA	0.983101,NA	-0.0119675,NA	0.0153396,NA	0.36122,NA	0.000235092	0.000315952
3	rs76849145	71489945	T,NA	C,NA	0.971173,NA	-0.0176793,NA	0.0118166,NA	0.870904,NA	0.000234743	0.000318201
3	rs56189838	71656582	A,NA	G,NA	0.67992,NA	0.0165772,NA	0.0042382,NA	4.03729,NA	0.000234709	0.000312958
3	rs200699214	71609376	NA,C	NA,T	NA,0.931548	NA,-0.00543847	NA,0.016928	NA,0.126095	0.000234249	0.000318014
3	rs148290334	72175700	NA,G	NA,T	NA,0.977182	NA,0.0259152	NA,0.0286274	NA,0.437317	0.00023407	0.000320179
3	rs10434961	71909336	G,G	A,A	0.967197,0.696429	-0.0190101,-0.00702144	0.0111,0.00929682	1.06157,0.346693	0.00023404	0.000293749
3	rs2968506	71894780	G,G	A,A	0.22167,0.006944	-0.00326579,0.0399748	0.00475997,0.0514768	0.307458,0.359103	0.000233929	0.000470606
3	rs117905290	71553054	NA,A	NA,G	NA,0.975198	NA,0.0250497	NA,0.0274863	NA,0.441158	0.000233661	0.000317242
3	rs7783557	71646872	C,NA	T,NA	0.678926,NA	0.0160911,NA	0.00423473,NA	3.83918,NA	0.000233602	0.000309265
3	rs2968512	71812455	T,T	C,C	0.100398,0.399802	-0.0237359,-0.0165649	0.00657888,0.00872637	3.51048,1.23911	0.000233541	0.000281532
3	rs62462831	71620430	A,NA	T,NA	0.678926,NA	0.0160473,NA	0.00423473,NA	3.82107,NA	0.000233493	0.000308963
3	rs80186077	71845159	NA,T	NA,G	NA,0.981151	NA,0.0292032	NA,0.0314332	NA,0.452398	0.000233209	0.000318149
3	rs4406290	72067121	C,C	T,T	0.854871,0.448413	-0.0126769,-0.00927814	0.00561322,0.00859522	1.62123,0.552244	0.000232784	0.000327868
3	rs4717667	72125340	NA,G	NA,A	NA,0.886905	NA,0.0102052	NA,0.0134972	NA,0.347183	0.000232701	0.000316989
3	rs75543734	71728428	NA,C	NA,T	NA,0.936508	NA,0.0197054	NA,0.0175302	NA,0.583397	0.000232164	0.000316808
3	rs17352148	71624987	A,NA	G,NA	0.67992,NA	0.0160604,NA	0.0042382,NA	3.82107,NA	0.000231643	0.000306484
3	rs62462826	71607228	C,NA	T,NA	0.678926,NA	0.0159061,NA	0.00423473,NA	3.76303,NA	0.000231473	0.000305118
3	rs11771504	71603718	G,NA	A,NA	0.678926,NA	0.0159061,NA	0.00423473,NA	3.76303,NA	0.000231473	0.000305118
3	rs140311585	71607961	T,NA	C,NA	0.678926,NA	0.0159061,NA	0.00423473,NA	3.76303,NA	0.000231473	0.000305118
3	rs6957074	71588920	T,NA	A,NA	0.678926,NA	0.0159061,NA	0.00423473,NA	3.76303,NA	0.000231473	0.000305118
3	rs7783238	71630024	T,NA	A,NA	0.680915,NA	0.0159762,NA	0.0042417,NA	3.78099,NA	0.000230982	0.000304875
3	rs62462848	71625413	A,NA	G,NA	0.678926,NA	0.0161885,NA	0.00423473,NA	3.87959,NA	0.000230953	0.000306716
3	rs62462819	71594724	C,NA	T,NA	0.677932,NA	0.0157522,NA	0.00423129,NA	3.70545,NA	0.00023079	0.000304076
3	rs145511160	71808921	NA,A	NA,G	NA,0.989087	NA,-0.0254582	NA,0.0411453	NA,0.270764	0.000230227	0.000312008
3	rs12154959	71458404	C,NA	T,NA	0.892644,NA	0.00123505,NA	0.00638686,NA	0.072288,NA	0.000229973	0.000282986
3	rs62462829	71618699	C,NA	T,NA	0.678926,NA	0.0159986,NA	0.00423473,NA	3.801,NA	0.000229499	0.000303764
3	rs888885	71883605	C,C	G,G	0.222664,0.007937	-0.00321563,0.0329352	0.00475237,0.0481732	0.302217,0.306119	0.00022908	0.000459246
3	rs7810076	71607420	T,NA	C,NA	0.678926,NA	0.0158575,NA	0.00423473,NA	3.74312,NA	0.000228384	0.000301114
3	rs62462820	71595925	A,NA	T,NA	0.678926,NA	0.0158575,NA	0.00423473,NA	3.74312,NA	0.000228384	0.000301114
3	rs62462821	71596011	T,NA	C,NA	0.678926,NA	0.0158575,NA	0.00423473,NA	3.74312,NA	0.000228384	0.000301114
3	rs2107729	71600199	C,NA	A,NA	0.678926,NA	0.0158575,NA	0.00423473,NA	3.74312,NA	0.000228384	0.000301114
3	rs145872742	71323072	NA,A	NA,C	NA,0.987103	NA,-0.0299932	NA,0.0378862	NA,0.367993	0.000228228	0.000310582
3	rs114837047	72024592	A,NA	G,NA	0.966203,NA	0.00727975,NA	0.0109412,NA	0.295999,NA	0.000228171	0.000342179
3	rs79327120	71426859	T,NA	C,NA	0.981113,NA	0.0263455,NA	0.0145245,NA	1.15677,NA	0.000228088	0.000348451
3	rs145606583	71948463	NA,C	NA,T	NA,0.945437	NA,-0.00799273	NA,0.0188207	NA,0.173231	0.00022806	0.000310183
3	rs7795523	71644077	C,NA	T,NA	0.680915,NA	0.0160737,NA	0.0042417,NA	3.82107,NA	0.000228043	0.000302479
3	rs6949014	71639170	A,NA	G,NA	0.678926,NA	0.0161398,NA	0.00423473,NA	3.85936,NA	0.000227874	0.00030267
3	rs2074011	71743832	NA,T	NA,C	NA,0.868056	NA,-0.00867949	NA,0.0126309	NA,0.308053	0.000227362	0.000305048
3	rs193101334	72263390	NA,A	NA,G	NA,0.972222	NA,-0.0259177	NA,0.0260119	NA,0.496119	0.00022717	0.000309754
3	rs77370627	71419934	T,NA	C,NA	0.989066,NA	-0.0186205,NA	0.0190121,NA	0.484947,NA	0.000227113	0.00031227
3	rs75657887	71736269	NA,A	NA,G	NA,0.924603	NA,-0.0290173	NA,0.0161901	NA,1.13616	0.000226776	0.000306258
3	rs78110714	71999680	NA,T	NA,A	NA,0.946429	NA,-0.0119738	NA,0.0189842	NA,0.277185	0.000226691	0.000308938
3	rs79312554	72217960	G,NA	A,NA	0.904573,NA	0.0196109,NA	0.00672948,NA	2.44779,NA	0.000226596	0.000690371
3	rs182102668	72266143	NA,A	NA,G	NA,0.99504	NA,-0.0462559	NA,0.0608454	NA,0.349572	0.00022659	0.000309993
3	rs75356443	71676685	NA,C	NA,T	NA,0.915675	NA,-0.0261503	NA,0.0153834	NA,1.04988	0.000226585	0.000306079
3	rs2903598	71318090	T,NA	C,NA	0.980119,NA	-0.0150508,NA	0.0141639,NA	0.540673,NA	0.000226215	0.000307768
3	rs111569108	71579430	T,NA	C,NA	0.99006,NA	0.0386096,NA	0.01993,NA	1.27808,NA	0.000225307	0.000322972
3	rs117296563	71523632	C,NA	A,NA	0.976143,NA	0.00840506,NA	0.0129561,NA	0.28692,NA	0.000224874	0.000317053
3	rs112955850	71648029	A,NA	G,NA	0.977137,NA	-0.00657584,NA	0.0132281,NA	0.208232,NA	0.000224673	0.000314338
3	rs6460723	71871205	T,T	A,A	0.931412,0.709325	-0.00685041,0.00100163	0.00782246,0.00941405	0.418877,0.0384521	0.000224602	0.000309755
3	rs115523712	71323222	NA,C	NA,T	NA,0.878968	NA,-0.00745807	NA,0.0131059	NA,0.244648	0.000224352	0.000306014
3	rs61567992	72041317	C,C	A,A	0.855865,0.438492	-0.013106,-0.00769662	0.00562927,0.00861478	1.7011,0.429887	0.000224187	0.000317158
3	rs148527785	72126076	NA,T	NA,C	NA,0.982143	NA,0.0280833	NA,0.0322783	NA,0.415352	0.000224004	0.00030492
3	rs10236976	71644573	G,NA	A,NA	0.321074,NA	-0.0160913,NA	0.00423473,NA	3.83925,NA	0.000223886	0.000297572
3	rs76525311	71435219	C,NA	T,NA	0.976143,NA	0.0135233,NA	0.0129561,NA	0.527842,NA	0.000223735	0.00032117
3	rs79234529	71369106	T,NA	C,NA	0.977137,NA	0.0108352,NA	0.0132281,NA	0.384338,NA	0.000223459	0.000300699
3	rs112018921	71312494	NA,A	NA,C	NA,0.890873	NA,-0.00690047	NA,0.0137097	NA,0.211312	0.000222975	0.000303902
3	rs140297138	71860115	NA,A	NA,G	NA,0.992063	NA,-0.0313212	NA,0.0481747	NA,0.287696	0.000222433	0.000301935
3	rs36115109	72038925	G,G	A,A	0.855865,0.4375	-0.0131498,-0.00740782	0.00562927,0.00861694	1.71012,0.408974	0.000222406	0.000314619
3	rs76415606	71748417	A,A	G,G	0.975149,0.987103	-0.00575025,0.069433	0.0127009,0.0378862	0.186598,1.17489	0.000222087	0.00028418
3	rs193290496	71780583	NA,A	NA,G	NA,0.963294	NA,-0.00995001	NA,0.0227328	NA,0.179399	0.000221426	0.000301157
3	rs75553941	71549836	NA,C	NA,T	NA,0.983135	NA,-0.0384028	NA,0.0331973	NA,0.606685	0.000221231	0.000299903
3	rs144140069	71274247	G,NA	A,NA	0.985089,NA	0.0121617,NA	0.0163138,NA	0.341057,NA	0.000221041	0.000309303
3	rs74916419	71677641	C,NA	A,NA	0.982107,NA	0.0313576,NA	0.014915,NA	1.44957,NA	0.00022071	0.000323479
3	rs4371888	72060655	A,A	G,G	0.859841,0.455357	-0.0131226,-0.00733796	0.00569534,0.00858363	1.67331,0.406029	0.000220664	0.000310298
3	rs140206824	72248821	NA,C	NA,G	NA,0.994048	NA,-0.0377465	NA,0.0555718	NA,0.303656	0.000220652	0.000299873
3	rs6968408	71783116	A,A	C,C	0.915507,0.58631	0.0238742,0.0171151	0.00710883,0.00867965	3.1057,1.31314	0.000220392	0.000267401
3	rs79677595	71599758	C,NA	T,NA	0.982107,NA	-0.00911128,NA	0.014915,NA	0.266579,NA	0.000220137	0.000286162
3	rs74996343	71743908	NA,T	NA,C	NA,0.922619	NA,-0.0281156	NA,0.0159983	NA,1.10321	0.000220126	0.000297424
3	rs540621763	71364484	C,NA	T,NA	0.993042,NA	0.0303046,NA	0.0237851,NA	0.693299,NA	0.000220015	0.000287452
3	rs151111556	71540631	NA,G	NA,C	NA,0.981151	NA,-0.0315403	NA,0.0314332	NA,0.500775	0.000219674	0.000298545
3	rs2867518	71323438	C,C	A,A	0.575547,0.762897	0.0123627,-0.00300101	0.00400022,0.0100508	2.69938,0.116192	0.00021951	0.000289831
3	rs140005772	71766257	C,NA	G,NA	0.986084,NA	-0.0110659,NA	0.0168779,NA	0.290684,NA	0.000219413	0.00028697
3	rs2968507	71895630	A,NA	G,NA	0.793241,NA	-0.00404609,NA	0.00488208,NA	0.390152,NA	0.000219271	0.000261022
3	rs10434960	71909160	C,C	A,A	0.966203,0.695437	-0.0173455,-0.00770618	0.0109412,0.00928829	0.94735,0.390696	0.000219182	0.000272992
3	rs7798609	71633053	G,NA	A,NA	0.67992,NA	0.0159191,NA	0.0042382,NA	3.76303,NA	0.00021899	0.000290309
3	rs78973741	71969235	NA,A	NA,G	NA,0.915675	NA,-0.0130465	NA,0.0153834	NA,0.401877	0.000218966	0.000297308
3	rs200972032	72094105	NA,C	NA,T	NA,0.983135	NA,0.0270727	NA,0.0331973	NA,0.382182	0.000218598	0.000297519
3	rs1914394	71845126	T,T	C,C	0.900596,0.630952	0.0241451,0.0145998	0.00660805,0.00885857	3.58787,1.00291	0.000218197	0.000259927
3	rs72608543	72062678	C,C	T,T	0.858847,0.463294	-0.0127523,-0.00728771	0.00567854,0.00857248	1.6069,0.403124	0.000218151	0.000305235
3	rs141579069	72034433	G,NA	A,NA	0.967197,NA	0.00754624,NA	0.0111,NA	0.303988,NA	0.000217876	0.000326953
3	rs35802853	71931637	T,T	A,A	0.71173,0.968254	0.00236963,0.0489866	0.00436498,0.0243817	0.231201,1.35144	0.000217769	0.000282991
3	rs145667192	71351568	A,NA	G,NA	0.993042,NA	-0.0312417,NA	0.0237851,NA	0.723502,NA	0.000217382	0.000287334
3	rs77831408	71825636	NA,T	NA,C	NA,0.792659	NA,-0.0292863	NA,0.0105443	NA,2.26133	0.000217152	0.000296792
3	rs116842908	71737074	NA,C	NA,A	NA,0.926587	NA,-0.00330847	NA,0.0163898	NA,0.0757077	0.000216917	0.000292426
3	rs117504659	71276648	NA,T	NA,C	NA,0.952381	NA,0.0104746	NA,0.0200728	NA,0.220557	0.000216852	0.000296035
3	rs62462832	71621719	T,NA	C,NA	0.678926,NA	0.015765,NA	0.00423473,NA	3.70545,NA	0.000216267	0.000286489
3	rs112489430	71286492	T,NA	C,NA	0.806163,NA	-0.000733594,NA	0.00500161,NA	0.0538469,NA	0.000216007	0.000278124
3	rs138901653	71468019	G,NA	A,NA	0.981113,NA	0.0254159,NA	0.0145245,NA	1.09614,NA	0.000215894	0.000325171
3	rs4529346	71646194	C,NA	T,NA	0.322068,NA	-0.0159373,NA	0.00423129,NA	3.78114,NA	0.000215754	0.000286956
3	rs200106201	71382709	NA,T	NA,C	NA,0.853175	NA,-0.00610057	NA,0.0120777	NA,0.212199	0.00021575	0.000294624
3	rs148243750	71332608	T,NA	C,NA	0.968191,NA	0.00448419,NA	0.0112664,NA	0.160762,NA	0.000215731	0.000292064
3	rs10251823	71653107	G,NA	A,NA	0.321074,NA	-0.0159503,NA	0.00423473,NA	3.78114,NA	0.000215614	0.000286703
3	rs62465860	71940742	T,T	C,C	0.7167,0.968254	0.00270586,0.0498619	0.00438781,0.0243817	0.269664,1.38881	0.000215539	0.000291221
3	rs57107674	72032273	G,G	A,A	0.821074,0.99504	0.0151138,0.0967303	0.00515836,0.0608454	2.46981,0.951222	0.000215389	0.00149256
3	rs117398364	71317081	A,NA	T,NA	0.989066,NA	-0.0286706,NA	0.0190121,NA	0.880913,NA	0.000215214	0.000275723
3	rs182074012	72088247	NA,C	NA,T	NA,0.880952	NA,0.00664109	NA,0.0131998	NA,0.211211	0.0002151	0.000291892
3	rs145899061	72139921	NA,G	NA,A	NA,0.962302	NA,-0.00922657	NA,0.0224433	NA,0.166856	0.000215026	0.000292428
3	rs76979981	71499891	NA,G	NA,T	NA,0.958333	NA,-0.0126606	NA,0.0213919	NA,0.256524	0.000214816	0.000291368
3	rs17144357	71619084	A,A	G,G	0.813121,0.818452	0.0055376,0.00906967	0.00507203,0.0110895	0.560786,0.383593	0.000214676	0.000246373
3	rs78256357	71552817	NA,A	NA,G	NA,0.702381	NA,-0.00515927	NA,0.00934946	NA,0.235773	0.000214662	0.00028954
3	rs117153812	71533361	NA,T	NA,C	NA,0.960318	NA,-0.00770073	NA,0.0218976	NA,0.139611	0.000214281	0.000289427
3	rs6959525	71908142	G,G	A,A	0.966203,0.697421	-0.017406,-0.00717919	0.0109412,0.00930543	0.952184,0.356145	0.000213734	0.000266351
3	rs149156945	71292189	C,NA	A,NA	0.970179,NA	-0.012649,NA	0.0116239,NA	0.558284,NA	0.000213614	0.000282614
3	rs62462850	71629037	G,NA	A,NA	0.67992,NA	0.0158217,NA	0.0042382,NA	3.72327,NA	0.00021344	0.000283056
3	rs142121813	71548469	NA,G	NA,C	NA,0.962302	NA,-0.00754978	NA,0.0224433	NA,0.132784	0.000213208	0.000288002
3	rs142203608	71848592	NA,T	NA,C	NA,0.981151	NA,0.0253196	NA,0.0314332	NA,0.376205	0.000213142	0.000288836
3	rs62466875	72239827	T,NA	C,NA	0.983101,NA	0.0215305,NA	0.0153396,NA	0.794684,NA	0.00021269	0.000262208
3	rs12673665	71513063	T,T	C,C	0.610338,0.635913	-0.0126195,-0.0133252	0.00405425,0.00888386	2.73187,0.874086	0.000212628	0.000253226
3	rs12537492	71395521	G,G	A,A	0.789264,0.910714	0.00882464,0.00315347	0.00484796,0.0149907	1.16294,0.0791542	0.00021125	0.000256877
3	rs76246988	71880286	NA,T	NA,G	NA,0.9375	NA,0.0182775	NA,0.0176595	NA,0.521908	0.000210833	0.000289245
3	rs11772969	71531659	A,A	G,G	0.764414,0.674603	0.0026221,0.0114059	0.00465908,0.00912373	0.241409,0.675205	0.000210794	0.000252559
3	rs139577899	72030700	C,NA	T,NA	0.967197,NA	0.00720071,NA	0.0111,NA	0.286909,NA	0.000210485	0.000315028
3	rs75722629	71454048	NA,G	NA,A	NA,0.964286	NA,-0.0141107	NA,0.0230345	NA,0.267486	0.00021041	0.000285179
3	rs79388167	71865157	NA,G	NA,C	NA,0.980159	NA,0.0265905	NA,0.0306528	NA,0.413771	0.000210329	0.000285147
3	rs77900011	71309607	NA,T	NA,A	NA,0.893849	NA,-0.00568159	NA,0.0138774	NA,0.166065	0.000209919	0.000286017
3	rs59174502	72036399	C,C	G,G	0.855865,0.436508	-0.0130579,-0.00702328	0.00562927,0.00861912	1.69122,0.381785	0.000209861	0.000296588
3	rs117916556	72071756	NA,G	NA,A	NA,0.980159	NA,0.0132548	NA,0.0306528	NA,0.176893	0.000209833	0.000286246
3	rs117164650	72087767	NA,C	NA,A	NA,0.983135	NA,0.0246292	NA,0.0331973	NA,0.338998	0.0002094	0.000284978
3	rs117409939	71746380	NA,C	NA,G	NA,0.956349	NA,0.0137728	NA,0.0209218	NA,0.292135	0.000209097	0.000283664
3	rs9769512	71872750	G,G	C,C	0.930418,0.615079	-0.00687709,0.0071862	0.00777053,0.0087852	0.424645,0.383668	0.000208975	0.000289706
```
