## Supplementary material for "Characterization of shared and ancestry-specific signals driving complex traits using multi-ancestry fine-mapping": susiex_nc3.cs80.snp

```
BP	SNP	PIP(CS1)	LogBF(CS1,Pop1)	LogBF(CS1,Pop2)	PIP(CS2)	LogBF(CS2,Pop1)	LogBF(CS2,Pop2)	PIP(CS3)	LogBF(CS3,Pop1)	LogBF(CS3,Pop2)
71271036	rs10252212	3.93571e-10	-1.69756	-1.19402	2.28433e-05	-1.06842	-1.26056	7.31537e-05	-0.926483	-1.26003
71271355	rs12674225	5.58001e-10	-1.71435	-0.828132	2.04599e-05	-1.53038	-0.908785	5.73522e-05	-1.54089	-0.888982
71271651	rs68186935	1.24965e-09	-1.73622	-2.26878e-10	5.52305e-05	-1.44612	-2.26878e-10	0.000184445	-1.26173	-2.26878e-10
71272096	rs140938166	2.167e-09	-1.24532e-10	-1.18575	7.00262e-05	-1.24532e-10	-1.20877	0.000192179	-1.24532e-10	-1.22065
71272257	rs12699091	3.66949e-10	-1.7462	-1.21542	1.14303e-05	-1.7462	-1.27517	3.19496e-05	-1.7401	-1.27482
71272396	rs12699092	3.66979e-10	-1.74612	-1.21542	1.14306e-05	-1.74618	-1.27517	3.19144e-05	-1.7412	-1.27482
71272469	rs62459041	2.01957e-09	-1.2562	-2.26878e-10	8.05254e-05	-1.06906	-2.26878e-10	0.000253128	-0.945187	-2.26878e-10
71272546	rs10256890	3.66295e-10	-1.74578	-1.21762	1.1424e-05	-1.7456	-1.27632	3.20393e-05	-1.73613	-1.27598
71272687	rs10275531	3.66143e-10	-1.7462	-1.21762	1.14172e-05	-1.7462	-1.27632	3.19125e-05	-1.7401	-1.27598
71272694	rs149248019	2.0897e-09	-1.22207	-2.26878e-10	0.00010123	-0.840237	-2.26878e-10	0.000251458	-0.951805	-2.26878e-10
71272824	rs7783719	8.41542e-09	0.170976	-2.26878e-10	0.000185357	-0.235354	-2.26878e-10	0.000296541	-0.786894	-2.26878e-10
71272931	rs7785016	3.68048e-10	-1.74544	-1.21319	1.14554e-05	-1.74519	-1.27398	3.21628e-05	-1.73464	-1.27363
71272932	rs7803496	3.67099e-10	-1.74579	-1.21542	1.14371e-05	-1.7456	-1.27517	3.20756e-05	-1.73617	-1.27482
71273097	rs6460689	3.65438e-10	-1.74617	-1.21958	1.14066e-05	-1.74611	-1.27734	3.19186e-05	-1.73889	-1.27701
71273281	rs7784425	1.25312e-09	-1.73345	-2.26878e-10	5.60331e-05	-1.43169	-2.26878e-10	0.000187849	-1.24344	-2.26878e-10
71273449	rs12699093	3.57471e-10	-1.74617	-1.24162	1.12969e-05	-1.74611	-1.287	3.16079e-05	-1.73889	-1.28679
71273602	rs17423790	1.25997e-09	-1.728	-2.26878e-10	5.66491e-05	-1.42076	-2.26878e-10	0.000192823	-1.21731	-2.26878e-10
71273757	rs12699094	3.5279e-10	-1.74578	-1.25519	1.12464e-05	-1.7456	-1.29199	3.15366e-05	-1.73613	-1.2918
71273837	rs12699095	3.83233e-10	-1.71679	-1.20142	2.10802e-05	-1.1442	-1.2651	6.73198e-05	-1.00503	-1.26459
71273897	rs111512307	1.23836e-09	-1.7453	-2.26878e-10	4.09488e-05	-1.74531	-2.26878e-10	0.000113632	-1.74612	-2.26878e-10
71274185	rs7790530	3.5584e-10	-1.74163	-1.25073	1.13399e-05	-1.73847	-1.29084	3.21269e-05	-1.71872	-1.29067
71274247	rs144140069	1.57066e-09	-1.50759	-2.26878e-10	8.828e-05	-0.977123	-2.26878e-10	0.000221041	-1.08073	-2.26878e-10
71274332	rs116866792	1.9789e-09	-1.24532e-10	-1.27655	6.4626e-05	-1.24532e-10	-1.28902	0.000179188	-1.24532e-10	-1.29065
71274370	rs6977164	3.56381e-10	-1.74507	-1.24578	1.1276e-05	-1.74615	-1.28881	3.15371e-05	-1.7393	-1.28861
71274593	rs6977511	3.55801e-10	-1.74496	-1.24752	1.12847e-05	-1.74465	-1.28954	3.1715e-05	-1.73294	-1.28935
71274722	rs10265382	3.84535e-10	-1.71339	-1.20142	2.13991e-05	-1.12919	-1.2651	6.84501e-05	-0.988384	-1.26459
71275821	rs13228423	3.57718e-10	-1.74309	-1.24401	1.12896e-05	-1.7457	-1.28805	3.16913e-05	-1.73519	-1.28785
71275828	rs4562204	3.57446e-10	-1.74385	-1.24401	1.12896e-05	-1.7457	-1.28805	3.16459e-05	-1.73662	-1.28785
71275874	rs12699096	3.50033e-10	-1.71716	-1.29166	1.22416e-05	-1.66586	-1.28694	3.23458e-05	-1.71647	-1.28613
71275927	rs12699097	1.24346e-09	-1.74119	-2.26878e-10	4.70908e-05	-1.60556	-2.26878e-10	0.000142675	-1.51851	-2.26878e-10
71276648	rs117504659	2.23283e-09	-1.24532e-10	-1.15582	7.91979e-05	-1.24532e-10	-1.08569	0.000216852	-1.24532e-10	-1.09986
71276722	rs35148861	3.87498e-10	-1.71691	-1.19022	2.12094e-05	-1.14476	-1.25843	6.77317e-05	-1.00566	-1.25787
71276789	rs149406128	1.67441e-09	-1.44363	-2.26878e-10	4.13546e-05	-1.73545	-2.26878e-10	0.000114348	-1.73983	-2.26878e-10
71276836	rs62459042	1.23746e-09	-1.74603	-2.26878e-10	4.52337e-05	-1.64579	-2.26878e-10	0.000123201	-1.66526	-2.26878e-10
71277144	rs35577469	1.26401e-09	-1.7248	-2.26878e-10	4.24481e-05	-1.70935	-2.26878e-10	0.000125886	-1.6437	-2.26878e-10
71277486	rs12699098	3.64345e-10	-1.7302	-1.23854	1.2148e-05	-1.67487	-1.28561	3.29557e-05	-1.69854	-1.28538
71277518	rs16869567	4.81556e-10	-1.50742	-1.1824	3.20751e-05	-0.734389	-1.25517	8.4039e-05	-0.792788	-1.25501
71277733	rs140018416	1.50743e-09	-1.54868	-2.26878e-10	4.27446e-05	-1.70239	-2.26878e-10	0.000113698	-1.74553	-2.26878e-10
71277879	rs117779752	3.83518e-09	-1.24532e-10	-0.614874	0.000154502	-1.24532e-10	-0.417431	0.000444869	-1.24532e-10	-0.381301
71278326	rs35079241	3.95363e-10	-1.71852	-1.16852	2.11639e-05	-1.15215	-1.25319	6.74944e-05	-1.01385	-1.25318
71278394	rs17144001	3.93209e-10	-1.73055	-1.16195	1.92088e-05	-1.25825	-1.24402	5.98975e-05	-1.14263	-1.24382
71279081	rs17137568	4.00812e-10	-1.72009	-1.15327	2.12026e-05	-1.15948	-1.24403	6.75629e-05	-1.022	-1.24402
71279091	rs78364974	2.35686e-09	-1.24532e-10	-1.10176	8.63768e-05	-1.24532e-10	-0.998917	0.000240245	-1.24532e-10	-0.99742
71279667	rs36000191	4.00823e-10	-1.71852	-1.1548	2.13387e-05	-1.15215	-1.24497	6.80518e-05	-1.01385	-1.24496
71279920	rs184541500	1.67018e-09	-1.44616	-2.26878e-10	4.46773e-05	-1.65817	-2.26878e-10	0.000121037	-1.68299	-2.26878e-10
71280027	rs145724342	1.4668e-09	-1.57601	-2.26878e-10	0.000109714	-0.759759	-2.26878e-10	0.000286149	-0.822569	-2.26878e-10
71280066	rs2097889	3.9525e-10	-1.72438	-1.16294	2.05921e-05	-1.18304	-1.24968	6.51255e-05	-1.05307	-1.2497
71280318	rs2079351	3.96934e-10	-1.71691	-1.16617	2.13116e-05	-1.14476	-1.25362	6.80367e-05	-1.00566	-1.25338
71281868	rs60088953	3.84245e-10	-1.70817	-1.2074	2.17204e-05	-1.10716	-1.27223	6.96064e-05	-0.963988	-1.27224
71282064	rs17137572	3.60362e-10	-1.73989	-1.23985	1.17687e-05	-1.70288	-1.28931	3.20519e-05	-1.72231	-1.28941
71282245	rs146294437	1.29016e-09	-1.70432	-2.26878e-10	4.28642e-05	-1.6996	-2.26878e-10	0.00011694	-1.71742	-2.26878e-10
71283066	rs17144003	3.77529e-10	-1.7118	-1.2214	2.1283e-05	-1.12234	-1.27739	6.81018e-05	-0.980795	-1.27728
71284286	rs11495965	3.82958e-10	-1.69616	-1.22276	2.26797e-05	-1.06049	-1.27567	7.30665e-05	-0.91245	-1.27526
71284387	rs147765720	1.24245e-09	-1.742	-2.26878e-10	4.19116e-05	-1.72207	-2.26878e-10	0.000116142	-1.72426	-2.26878e-10
71284435	rs149015217	4.04596e-10	-1.57279	-1.29117	1.43954e-05	-1.51838	-1.27235	3.87539e-05	-1.55553	-1.26632
71284449	rs35974748	3.80008e-10	-1.71019	-1.21646	2.15402e-05	-1.11554	-1.27217	6.89981e-05	-0.973271	-1.27173
71284669	rs35587515	3.78406e-10	-1.70628	-1.2246	2.17904e-05	-1.09949	-1.27667	6.9916e-05	-0.955514	-1.27627
71284891	rs36124099	3.76299e-10	-1.7137	-1.22276	2.11458e-05	-1.13052	-1.27567	6.76235e-05	-0.989864	-1.27526
71285800	rs10248556	3.62446e-10	-1.70837	-1.2656	2.12089e-05	-1.10799	-1.29523	6.79467e-05	-0.964907	-1.29545
71285970	rs2867515	3.60768e-10	-1.71863	-1.25998	2.03203e-05	-1.15265	-1.29337	6.47818e-05	-1.01441	-1.29365
71286011	rs2867516	3.61786e-10	-1.71019	-1.2656	2.10492e-05	-1.11554	-1.29523	6.73807e-05	-0.973271	-1.29545
71286351	rs6975193	3.47175e-10	-1.7308	-1.28622	1.13969e-05	-1.72641	-1.29788	3.26017e-05	-1.69693	-1.29779
71286492	rs112489430	1.29049e-09	-1.70407	-2.26878e-10	6.21296e-05	-1.32841	-2.26878e-10	0.000216007	-1.10377	-2.26878e-10
71287181	rs192999723	1.82263e-08	0.943776	-2.26878e-10	0.000231689	-0.0122408	-2.26878e-10	0.00068985	0.0573932	-2.26878e-10
71287310	rs34641009	3.8192e-10	-1.71037	-1.21126	2.15504e-05	-1.11631	-1.27094	6.89402e-05	-0.974116	-1.27173
71287405	rs144287507	1.44511e-09	-1.59091	-2.26878e-10	0.000102841	-0.824449	-2.26878e-10	0.000268585	-0.885912	-2.26878e-10
71288426	rs13244758	1.31395e-09	-1.68605	-2.26878e-10	4.11355e-05	-1.74077	-2.26878e-10	0.000119176	-1.69848	-2.26878e-10
71288572	rs112629273	1.24196e-09	-1.7424	-2.26878e-10	4.52381e-05	-1.6457	-2.26878e-10	0.000132116	-1.5954	-2.26878e-10
71288785	rs6460690	3.42912e-10	-1.73404	-1.29534	1.18207e-05	-1.7133	-1.27449	3.3078e-05	-1.70293	-1.27728
71288862	rs77441307	2.10404e-09	-1.24532e-10	-1.21523	6.4151e-05	-1.24532e-10	-1.2964	0.000178028	-1.24532e-10	-1.29714
71288929	rs1968078	4.85378e-10	-1.53084	-1.15108	1.62079e-05	-1.45702	-1.21511	5.73444e-05	-1.23353	-1.19648
71289296	rs112904295	1.26802e-09	-1.72164	-2.26878e-10	4.09688e-05	-1.74483	-2.26878e-10	0.000115298	-1.73156	-2.26878e-10
71289780	rs74860216	1.63515e-09	-1.74203	0.274672	7.44861e-05	-1.52426	0.377241	0.00019731	-1.57074	0.376435
71290179	rs138818974	1.98457e-09	-1.24532e-10	-1.27369	6.98203e-05	-1.24532e-10	-1.21171	0.000195384	-1.24532e-10	-1.20411
71290324	rs56854782	9.01711e-10	-0.765036	-1.29751	4.85679e-05	-0.276439	-1.29823	0.00012155	-0.38052	-1.29824
71290481	rs10950280	5.17677e-10	-1.32176	-1.29574	2.20798e-05	-1.06539	-1.29758	6.01621e-05	-1.08422	-1.29781
71292189	rs149156945	2.40907e-09	-1.07985	-2.26878e-10	6.90116e-05	-1.22336	-2.26878e-10	0.000213614	-1.11491	-2.26878e-10
71292343	rs76794002	2.07269e-09	-1.24532e-10	-1.23024	6.62083e-05	-1.24532e-10	-1.26483	0.000184657	-1.24532e-10	-1.26058
71293809	rs7788236	8.89198e-10	-0.808993	-1.26753	1.89929e-05	-1.21633	-1.29724	4.15318e-05	-1.45533	-1.29729
71294853	rs17144018	5.86091e-10	-1.22246	-1.27091	1.25178e-05	-1.69273	-1.23776	3.39732e-05	-1.72137	-1.23214
71297516	rs7777622	8.13127e-10	-0.86951	-1.29645	4.094e-05	-0.447434	-1.29809	0.000101685	-0.558984	-1.29822
71298249	rs77380051	2.26143e-09	-1.14309	-2.26878e-10	6.08078e-05	-1.34992	-2.26878e-10	0.00016735	-1.35899	-2.26878e-10
71298607	rs191374764	4.99924e-09	-0.349804	-2.26878e-10	6.12569e-05	-1.34256	-2.26878e-10	0.000187601	-1.24476	-2.26878e-10
71298681	rs117383073	1.23872e-09	-1.74501	-2.26878e-10	4.41583e-05	-1.66986	-2.26878e-10	0.000127711	-1.62931	-2.26878e-10
71299527	rs9638635	7.31222e-10	-0.991293	-1.28084	3.66116e-05	-0.569286	-1.28799	9.33266e-05	-0.653154	-1.28982
71299787	rs9638636	7.11795e-10	-1.01822	-1.28084	3.5399e-05	-0.602967	-1.28799	9.03467e-05	-0.685604	-1.28982
71299988	rs142378839	1.98446e-09	-1.24532e-10	-1.27374	6.8036e-05	-1.24532e-10	-1.2376	0.000190689	-1.24532e-10	-1.22844
71301161	rs73183259	1.47292e-09	-1.57184	-2.26878e-10	7.39221e-05	-1.15462	-2.26878e-10	0.000249009	-0.961593	-2.26878e-10
71301410	rs149088883	1.98971e-09	-1.24532e-10	-1.2711	6.81836e-05	-1.24532e-10	-1.23543	0.000187671	-1.24532e-10	-1.24439
71301495	rs2867517	7.26697e-10	-0.995481	-1.28285	3.4872e-05	-0.61643	-1.28952	9.01067e-05	-0.686879	-1.29121
71301816	rs13223222	9.60965e-10	-0.703583	-1.29532	2.2462e-05	-1.05559	-1.29023	4.68202e-05	-1.3427	-1.29006
71302421	rs10226380	8.18511e-10	-0.887968	-1.27139	4.08897e-05	-0.46626	-1.2805	0.000106683	-0.526282	-1.28294
71303007	rs12673420	8.54529e-10	-0.842516	-1.27378	4.30964e-05	-0.410882	-1.28331	0.000112291	-0.472204	-1.28578
71303728	rs7804470	8.05787e-10	-0.916623	-1.2584	4.17603e-05	-0.454759	-1.27093	0.00011061	-0.498786	-1.27429
71304661	rs7790027	8.74129e-10	-0.802492	-1.29113	4.758e-05	-0.306024	-1.2892	0.00018222	0.0110847	-1.28495
71304749	rs7794787	1.69253e-08	1.56886	-0.699143	0.00173043	2.58168	-0.58319	0.00381344	2.32778	-0.560577
71305420	rs13235523	2.01655e-09	-1.24532e-10	-1.2577	7.18211e-05	-1.24532e-10	-1.18346	0.000201211	-1.24532e-10	-1.17473
71305845	rs3735359	1.94686e-09	-1.24532e-10	-1.29287	6.40429e-05	-1.24532e-10	-1.29808	0.000177838	-1.24532e-10	-1.29821
71306641	rs757746	9.34973e-10	-0.966577	-1.05975	3.72132e-05	-0.668652	-1.17232	0.000188228	-0.0664122	-1.17501
71307148	rs80064744	2.08254e-09	-1.24532e-10	-1.2255	6.5786e-05	-1.24532e-10	-1.27123	0.000182724	-1.24532e-10	-1.27111
71307367	rs79629109	2.07397e-09	-1.24532e-10	-1.22962	6.56225e-05	-1.24532e-10	-1.27372	0.000182268	-1.24532e-10	-1.2736
71307372	rs987034	2.68195e-08	2.49288	-1.16284	0.000905791	2.57621	-1.22504	0.00281343	2.69059	-1.22751
71307587	rs12699099	8.43214e-10	-1.01924	-1.11038	3.36556e-05	-0.725372	-1.21608	0.000166358	-0.144468	-1.22047
71307658	rs12699100	1.03377e-09	-0.980799	-0.945076	3.94264e-05	-0.679906	-1.10329	0.000196515	-0.0876418	-1.1107
71308684	rs10950281	3.62804e-08	2.93026	-1.29807	0.00145092	3.10541	-1.28308	0.00471505	3.26208	-1.28264
71309140	rs12540791	7.16661e-10	-1.02193	-1.27031	1.41746e-05	-1.60365	-1.20253	3.75487e-05	-1.66437	-1.18907
71309437	rs2190047	2.23088e-08	2.4441	-1.29821	0.000849878	2.57236	-1.2849	0.00266045	2.69165	-1.28448
71309574	rs2190048	2.88957e-08	2.70032	-1.29572	0.00111595	2.83241	-1.27259	0.00350621	2.95522	-1.27201
71309607	rs77900011	2.10601e-09	-1.24532e-10	-1.2143	7.61119e-05	-1.24532e-10	-1.12543	0.000209919	-1.24532e-10	-1.13236
71310246	rs1859554	6.94286e-10	-1.04975	-1.27421	1.39326e-05	-1.61584	-1.20756	3.70022e-05	-1.67354	-1.19456
71310759	rs34058852	6.92664e-10	-1.04975	-1.27655	1.38687e-05	-1.61584	-1.21216	3.68206e-05	-1.67354	-1.19948
71310896	rs144075508	1.82292e-08	-1.24532e-10	0.943936	0.000451588	-1.24532e-10	0.655134	0.00132679	-1.24532e-10	0.711436
71311025	rs6965965	5.42978e-08	3.26143	-1.22603	0.000493493	1.94326	-1.19939	0.00141656	1.95824	-1.18133
71311032	rs34038314	5.58556e-10	-1.28553	-1.25596	1.31477e-05	-1.70408	-1.17731	3.6004e-05	-1.73326	-1.16219
71311526	rs2190049	4.33858e-09	0.695509	-1.18705	9.01377e-05	0.238271	-1.19457	0.000530885	0.969616	-1.17415
71311612	rs35027961	4.39418e-08	3.04829	-1.22452	0.000411852	1.76065	-1.19762	0.00118195	1.77525	-1.17941
71312186	rs116893594	2.34584e-09	-1.10645	-2.26878e-10	4.21224e-05	-1.71706	-2.26878e-10	0.00012709	-1.63419	-2.26878e-10
71312258	rs13240991	4.80023e-10	-1.48166	-1.21135	1.6536e-05	-1.43048	-1.22162	5.65849e-05	-1.23997	-1.20337
71312381	rs35412752	5.91041e-10	-1.21075	-1.27421	1.30733e-05	-1.6795	-1.20756	3.53794e-05	-1.71839	-1.19456
71312494	rs112018921	2.19334e-09	-1.24532e-10	-1.17366	8.09426e-05	-1.24532e-10	-1.0639	0.000222975	-1.24532e-10	-1.07202
71312500	rs7804471	1.99099e-07	4.58618	-1.25147	0.00228717	3.5098	-1.23236	0.0058236	3.40841	-1.21782
71312544	rs66463629	6.39372e-10	-1.11664	-1.28972	1.30974e-05	-1.64382	-1.2414	3.4955e-05	-1.694	-1.23102
71312685	rs117542047	1.95767e-09	-1.28733	-2.26878e-10	4.49476e-05	-1.65214	-2.26878e-10	0.000120324	-1.6889	-2.26878e-10
71313013	rs2023987	5.57578e-08	3.29946	-1.23753	0.00051109	1.99514	-1.21623	0.00143238	1.98741	-1.1994
71314281	rs2023988	9.95153e-08	3.90001	-1.25879	0.00081547	2.49037	-1.24424	0.00243944	2.55064	-1.2302
71314864	rs1008516	5.28531e-09	0.941165	-1.23532	0.000115058	0.531646	-1.24385	0.000736853	1.35182	-1.22851
71315611	rs12671022	5.49059e-10	-1.30789	-1.25075	1.30953e-05	-1.71064	-1.17474	3.59387e-05	-1.73678	-1.16049
71315670	rs11768264	3.1692e-09	-0.805612	-2.26878e-10	0.000116887	-0.696428	-2.26878e-10	0.000431246	-0.412402	-2.26878e-10
71316171	rs36129802	1.47987e-09	-1.56714	-2.26878e-10	4.09413e-05	-1.7455	-2.26878e-10	0.000113638	-1.74606	-2.26878e-10
71317081	rs117398364	5.11989e-09	-0.325957	-2.26878e-10	6.05174e-05	-1.35471	-2.26878e-10	0.000215214	-1.10745	-2.26878e-10
71317370	rs12699101	1.75103e-09	-1.39889	-2.26878e-10	4.36315e-05	-1.68186	-2.26878e-10	0.000115583	-1.7291	-2.26878e-10
71317814	rs67740126	5.57664e-10	-1.25245	-1.29064	1.22985e-05	-1.69367	-1.25449	3.33157e-05	-1.72724	-1.24581
71317856	rs62459049	2.28078e-08	2.4551	-1.28709	0.00057166	2.18902	-1.29811	0.00206909	2.4539	-1.29812
71318090	rs2903598	1.95142e-09	-1.29053	-2.26878e-10	8.15696e-05	-1.05618	-2.26878e-10	0.000226215	-1.0576	-2.26878e-10
71318807	rs12699103	6.1284e-10	-1.18065	-1.26809	1.30419e-05	-1.67612	-1.21334	3.54344e-05	-1.70983	-1.20157
71318819	rs117633984	3.37803e-09	0.0209124	-0.762709	0.000348943	0.971439	-0.574168	0.00112091	1.09457	-0.551755
71318820	rs12699104	5.54664e-10	-1.27255	-1.27593	1.24321e-05	-1.71023	-1.22712	3.4243e-05	-1.72941	-1.21619
71319137	rs62459050	2.93075e-08	2.71691	-1.29816	0.000739322	2.43663	-1.28853	0.00270565	2.71252	-1.28851
71319524	rs10950282	2.45875e-08	2.54131	-1.29816	0.000533503	2.11036	-1.28853	0.00210095	2.45957	-1.28851
71319956	rs12699105	5.96355e-09	1.05039	-1.22381	0.000128614	0.632288	-1.23311	0.000838548	1.46901	-1.21642
71321075	rs62459051	3.18551e-08	2.80033	-1.29822	0.000740734	2.44083	-1.29082	0.0028958	2.78266	-1.29072
71321886	rs141271683	2.64408e-09	-1.24532e-10	-0.986766	9.61326e-05	-1.24532e-10	-0.891908	0.00026386	-1.24532e-10	-0.903664
71323072	rs145872742	2.57208e-09	-1.24532e-10	-1.01438	8.237e-05	-1.24532e-10	-1.04641	0.000228228	-1.24532e-10	-1.04873
71323222	rs115523712	2.27545e-09	-1.24532e-10	-1.13691	8.16784e-05	-1.24532e-10	-1.05485	0.000224352	-1.24532e-10	-1.06587
71323438	rs2867518	1.65808e-08	2.08584	-1.23669	7.03197e-05	-0.0266342	-1.17795	0.00021951	0.111373	-1.19906
71323791	rs11765031	1.29484e-09	-1.10191	-0.598785	5.04392e-05	-1.28163	-0.25524	0.000236208	-0.790561	-0.223809
71323906	rs12534200	6.87895e-09	0.682728	-0.713353	0.000320361	1.08273	-0.77092	0.000677373	0.804385	-0.765244
71324758	rs7806602	5.02871e-10	-1.35758	-1.28893	1.13859e-05	-1.73385	-1.29141	3.148e-05	-1.74526	-1.28446
71324950	rs11765964	2.17167e-09	0.112659	-1.29625	6.1927e-05	-0.0338499	-1.29783	0.000310107	0.555887	-1.29805
71324986	rs71551226	1.52716e-09	-1.53568	-2.26878e-10	4.12747e-05	-1.73739	-2.26878e-10	0.000113757	-1.74502	-2.26878e-10
71325077	rs185374630	2.29767e-09	-1.12719	-2.26878e-10	5.03245e-05	-1.53914	-2.26878e-10	0.000155964	-1.42946	-2.26878e-10
71326069	rs67719947	5.08513e-10	-1.33712	-1.29823	1.13582e-05	-1.72998	-1.29771	3.10919e-05	-1.74401	-1.29812
71326092	rs79539567	2.68336e-09	-1.24532e-10	-0.972021	9.71514e-05	-1.24532e-10	-0.881365	0.000266872	-1.24532e-10	-0.892313
71326222	rs33946733	8.109e-10	-0.883709	-1.28499	4.58204e-05	-0.353177	-1.27973	0.000238277	0.270805	-1.27645
71326310	rs57704013	2.2203e-09	0.132098	-1.29354	6.46011e-05	0.0088234	-1.29823	0.000335212	0.632498	-1.29682
71326548	rs11770636	8.10189e-10	-0.883709	-1.28587	4.57729e-05	-0.353177	-1.28077	0.000238009	0.270805	-1.27758
71326888	rs73183297	1.35279e-09	-1.65692	-2.26878e-10	4.10527e-05	-1.74278	-2.26878e-10	0.000113686	-1.74564	-2.26878e-10
71327459	rs56317682	2.22675e-09	0.132098	-1.29065	6.46322e-05	0.0088234	-1.29775	0.0003358	0.632498	-1.29506
71327836	rs11763757	1.01627e-09	-0.841372	-1.10158	6.20896e-05	-0.299509	-1.02955	0.000327381	0.33528	-1.02324
71328068	rs12672393	5.46555e-10	-1.29979	-1.26342	1.24659e-05	-1.7219	-1.21274	3.34325e-05	-1.74052	-1.22903
71328117	rs11763822	2.37048e-09	0.191663	-1.28766	6.85285e-05	0.066416	-1.2968	0.000359784	0.699471	-1.29305
71328372	rs111774028	1.81317e-09	-1.36401	-2.26878e-10	4.121e-05	-1.73896	-2.26878e-10	0.000115744	-1.7277	-2.26878e-10
71328803	rs182799696	2.96754e-09	-1.24532e-10	-0.871357	0.000130242	-1.24532e-10	-0.588241	0.000367352	-1.24532e-10	-0.57276
71329225	rs6968074	2.5891e-09	0.288075	-1.29586	7.51302e-05	0.159698	-1.29811	0.000399006	0.807636	-1.29774
71329546	rs12537319	5.29132e-10	-1.31565	-1.27996	1.15518e-05	-1.72549	-1.28531	3.18281e-05	-1.74218	-1.27655
71329779	rs146157796	2.62159e-09	-1.24532e-10	-0.99531	9.53129e-05	-1.24532e-10	-0.900471	0.000261821	-1.24532e-10	-0.911419
71329879	rs10447536	2.46726e-09	0.228764	-1.28475	7.11169e-05	0.102303	-1.29561	0.000375876	0.741128	-1.29095
71329988	rs2867519	9.87295e-10	-0.827032	-1.14484	6.01096e-05	-0.281391	-1.08008	0.000317531	0.357001	-1.07551
71330737	rs78336459	2.58152e-09	-1.24532e-10	-1.01071	9.3627e-05	-1.24532e-10	-0.918317	0.000257066	-1.24532e-10	-0.929749
71331138	rs34163271	5.43704e-10	-1.29904	-1.2694	1.17235e-05	-1.72172	-1.27432	3.2355e-05	-1.74043	-1.26188
71331490	rs2867520	1.14831e-09	-1.64183	-0.178966	8.37268e-05	-0.492697	-0.537381	0.000171066	-0.806487	-0.530543
71332608	rs148243750	1.33588e-09	-1.6695	-2.26878e-10	7.63483e-05	-1.12233	-2.26878e-10	0.000215731	-1.10505	-2.26878e-10
71332647	rs12536303	5.63025e-10	-1.26546	-1.26807	1.18359e-05	-1.7134	-1.2731	3.25448e-05	-1.73608	-1.26038
71332698	rs111444576	1.89035e-09	-1.32233	-2.26878e-10	4.14501e-05	-1.73315	-2.26878e-10	0.000115833	-1.72693	-2.26878e-10
71332886	rs6460692	2.33467e-08	1.19137	-2.26878e-10	0.00153237	1.87693	-2.26878e-10	0.00249197	1.34175	-2.26878e-10
71332987	rs17424992	2.56246e-09	0.268205	-1.28633	7.39071e-05	0.140467	-1.29529	0.000393118	0.785367	-1.29034
71333069	rs6950292	5.69477e-08	2.08304	-2.26878e-10	0.00113985	1.58102	-2.26878e-10	0.00189475	1.06776	-2.26878e-10
71333442	rs137964855	2.48687e-09	-1.04807	-2.26878e-10	0.000264257	0.119285	-2.26878e-10	0.000622359	-0.0455632	-2.26878e-10
71333689	rs35490556	5.89328e-10	-1.22428	-1.26358	1.20751e-05	-1.70202	-1.26447	3.31427e-05	-1.72938	-1.24887
71333786	rs35303282	3.16422e-09	-0.807183	-2.26878e-10	0.000109797	-0.759	-2.26878e-10	0.000326838	-0.689616	-2.26878e-10
71334474	rs2903599	5.97155e-10	-1.21255	-1.26212	1.21344e-05	-1.69856	-1.26303	3.32722e-05	-1.72722	-1.24713
71334822	rs17340451	2.92457e-09	0.405072	-1.29101	8.25422e-05	0.253511	-1.29784	0.000457401	0.941779	-1.2953
71335075	rs6961118	3.10973e-09	0.464926	-1.28948	8.74835e-05	0.311233	-1.29742	0.000489518	1.00864	-1.2943
71335649	rs59411355	3.16858e-09	0.48576	-1.29157	8.92291e-05	0.331332	-1.29776	0.000500598	1.03189	-1.29516
71335761	rs17144059	3.16803e-09	0.48576	-1.29174	8.92096e-05	0.331332	-1.29798	0.000500313	1.03189	-1.29573
71335827	rs58040485	3.16669e-09	0.48576	-1.29216	8.92025e-05	0.331332	-1.29806	0.000500182	1.03189	-1.29599
71335859	rs10242189	2.60773e-09	0.283086	-1.2837	4.55667e-05	-0.365853	-1.27261	0.000134788	-0.307861	-1.26752
71335961	rs62459053	4.26645e-10	-1.56869	-1.2422	2.5268e-05	-1.1001	-1.128	5.93241e-05	-1.26341	-1.13266
71335965	rs57182240	3.10139e-09	0.464926	-1.29216	8.74276e-05	0.311233	-1.29806	0.000488687	1.00864	-1.29599
71336068	rs7349979	3.17235e-09	0.48576	-1.29038	8.92387e-05	0.331332	-1.29765	0.000500749	1.03189	-1.29486
71336249	rs73185015	2.38765e-09	0.209008	-1.29779	6.84393e-05	0.0646474	-1.29634	0.000366133	0.722066	-1.29815
71336312	rs60408127	3.23626e-09	0.507492	-1.29216	9.11098e-05	0.352488	-1.29806	0.000511293	1.05386	-1.29599
71336327	rs34861101	3.16539e-09	0.48576	-1.29258	8.91967e-05	0.331332	-1.29812	0.000500059	1.03189	-1.29624
71336463	rs35971359	3.2941e-09	0.52562	-1.29258	9.26942e-05	0.369794	-1.29812	0.000522787	1.07633	-1.29624
71336503	rs36068297	3.16669e-09	0.48576	-1.29216	8.92025e-05	0.331332	-1.29806	0.000500182	1.03189	-1.29599
71336555	rs35972568	3.16669e-09	0.48576	-1.29216	8.92025e-05	0.331332	-1.29806	0.000500182	1.03189	-1.29599
71336606	rs117080968	1.36667e-09	-1.64671	-2.26878e-10	4.09126e-05	-1.7462	-2.26878e-10	0.000114115	-1.74187	-2.26878e-10
71336681	rs35182247	3.43266e-09	0.567967	-1.29372	9.65511e-05	0.41067	-1.29823	0.000547684	1.12351	-1.2969
71336706	rs35591931	3.4301e-09	0.567967	-1.29447	9.65512e-05	0.41067	-1.29823	0.00054747	1.12351	-1.29729
71336745	rs35210461	3.4301e-09	0.567967	-1.29447	9.65512e-05	0.41067	-1.29823	0.00054747	1.12351	-1.29729
71336886	rs9638637	2.3505e-09	0.170706	-1.27517	4.19385e-05	-0.458258	-1.26317	0.000123934	-0.40222	-1.25711
71336940	rs58146246	3.22188e-09	0.504596	-1.29372	9.08226e-05	0.349506	-1.29823	0.000510342	1.05289	-1.2969
71337003	rs57324681	3.2243e-09	0.504596	-1.29297	9.0828e-05	0.349506	-1.29817	0.000510557	1.05289	-1.29647
71337654	rs11771138	3.29257e-09	0.52562	-1.29304	9.26888e-05	0.369794	-1.29818	0.000522645	1.07633	-1.29651
71337740	rs34799278	3.16515e-09	0.48576	-1.29265	8.91958e-05	0.331332	-1.29813	0.000500037	1.03189	-1.29628
71337767	rs56890305	3.22801e-09	0.504596	-1.29182	9.08443e-05	0.349506	-1.298	0.000510909	1.05289	-1.29578
71338049	rs141484683	2.32862e-09	-1.11381	-2.26878e-10	0.000180619	-0.261244	-2.26878e-10	0.000417526	-0.444734	-2.26878e-10
71338091	rs76145393	3.89644e-09	-1.24532e-10	-0.599028	0.000185835	-1.24532e-10	-0.232776	0.00053966	-1.24532e-10	-0.188142
71338202	rs59305596	5.90665e-10	-1.20803	-1.27756	1.1953e-05	-1.69721	-1.27945	3.2635e-05	-1.72637	-1.26733
71338262	rs6948935	3.22168e-09	0.504596	-1.29378	9.08224e-05	0.349506	-1.29824	0.000510325	1.05289	-1.29693
71338284	rs73185028	3.28788e-09	0.52562	-1.29447	9.26841e-05	0.369794	-1.29823	0.00052224	1.07633	-1.29729
71338414	rs6969870	3.28683e-09	0.52562	-1.29479	9.26863e-05	0.369794	-1.29821	0.000522158	1.07633	-1.29744
71338530	rs17340639	2.64277e-09	0.305844	-1.29311	7.49878e-05	0.157885	-1.2982	0.000408804	0.830724	-1.29657
71338602	rs186008480	2.31899e-09	-1.11796	-2.26878e-10	0.000179476	-0.267595	-2.26878e-10	0.000415051	-0.450679	-2.26878e-10
71338898	rs78370279	1.36837e-09	-1.64547	-2.26878e-10	5.34448e-05	-1.47899	-2.26878e-10	0.000172198	-1.33043	-2.26878e-10
71339069	rs6460693	9.24223e-10	-0.787082	-1.25081	5.33814e-05	-0.246303	-1.23387	0.000290725	0.419105	-1.22581
71339117	rs13229166	6.20492e-10	-1.18809	-1.24824	1.23713e-05	-1.69106	-1.2512	3.39129e-05	-1.72239	-1.2329
71339304	rs56341267	2.70241e-09	0.320411	-1.28536	7.62238e-05	0.171917	-1.29588	0.000417685	0.847045	-1.2914
71339346	rs13230356	3.35319e-09	0.538817	-1.28799	9.39986e-05	0.382531	-1.29689	0.000532124	1.09104	-1.29325
71339373	rs11773010	2.65094e-09	0.300571	-1.28475	7.48007e-05	0.152806	-1.29561	0.000408685	0.824815	-1.29095
71339450	rs116923776	2.42677e-09	-1.24532e-10	-1.07253	7.3995e-05	-1.24532e-10	-1.15364	0.00020817	-1.24532e-10	-1.14073
71339710	rs17144069	6.14907e-10	-1.20068	-1.24469	1.23656e-05	-1.69497	-1.24775	3.3964e-05	-1.72493	-1.22885
71339743	rs67293403	2.84227e-09	0.37616	-1.29065	8.18454e-05	0.244943	-1.29775	0.00043782	0.897791	-1.29506
71339763	rs67473470	3.06402e-09	0.456301	-1.29566	8.84265e-05	0.32259	-1.29805	0.000477423	0.987154	-1.29783
71340027	rs67943706	2.89624e-09	0.396564	-1.29224	8.34521e-05	0.264708	-1.29807	0.000447466	0.92056	-1.29604
71340054	rs138562021	4.53799e-09	-0.446605	-2.26878e-10	5.68752e-05	-1.41678	-2.26878e-10	0.000198662	-1.18748	-2.26878e-10
71340339	rs4719181	6.51486e-10	-1.15072	-1.23687	1.27143e-05	-1.6789	-1.23601	3.47864e-05	-1.71419	-1.21567
71341808	rs7785844	2.31672e-09	0.166028	-1.28496	4.07922e-05	-0.476111	-1.27303	0.000123286	-0.396885	-1.26769
71341810	rs7789743	2.56867e-08	1.28688	-2.26878e-10	0.00263114	2.41753	-2.26878e-10	0.00420574	1.86512	-2.26878e-10
71342066	rs35296889	6.47022e-10	-1.15693	-1.23754	1.27051e-05	-1.68098	-1.23466	3.47992e-05	-1.71562	-1.21387
71342518	rs4719182	6.40565e-10	-1.18809	-1.2164	1.28189e-05	-1.69106	-1.21566	3.53259e-05	-1.72239	-1.19207
71342899	rs4719183	6.48276e-10	-1.15693	-1.2356	1.27303e-05	-1.68098	-1.23268	3.48786e-05	-1.71562	-1.21159
71343194	rs12699108	6.37755e-10	-1.18809	-1.2208	1.27624e-05	-1.69106	-1.22007	3.51491e-05	-1.72239	-1.19709
71343727	rs17144079	6.56233e-10	-1.15072	-1.22961	1.28351e-05	-1.6789	-1.22655	3.51746e-05	-1.71419	-1.20457
71344110	rs55832140	3.83571e-09	0.632405	-1.24714	0.000217871	1.1932	-1.26693	0.00125859	1.91282	-1.25415
71344357	rs12699109	6.42165e-10	-1.18539	-1.21661	1.31231e-05	-1.6699	-1.21337	3.57787e-05	-1.71204	-1.18968
71344395	rs12699110	6.46843e-10	-1.1631	-1.23164	1.27559e-05	-1.68302	-1.22863	3.49924e-05	-1.71701	-1.20694
71344401	rs55729604	1.25204e-09	-1.73432	-2.26878e-10	7.51698e-05	-1.13789	-2.26878e-10	0.000188061	-1.24231	-2.26878e-10
71345703	rs146904949	2.22513e-09	-1.15928	-2.26878e-10	5.55614e-05	-1.44015	-2.26878e-10	0.000198623	-1.18767	-2.26878e-10
71346527	rs12699111	6.57057e-10	-1.15693	-1.22215	1.28752e-05	-1.68098	-1.22136	3.534e-05	-1.71562	-1.19845
71346806	rs35316447	6.57057e-10	-1.15693	-1.22215	1.28752e-05	-1.68098	-1.22136	3.534e-05	-1.71562	-1.19845
71347537	rs13230689	6.45758e-10	-1.16986	-1.22656	1.27939e-05	-1.68523	-1.22344	3.51479e-05	-1.71851	-1.20101
71348256	rs66494751	4.10035e-09	0.719735	-1.26775	0.000229869	1.2649	-1.28502	0.00137434	2.02307	-1.27642
71348320	rs74301514	6.37528e-10	-1.20068	-1.20856	1.29035e-05	-1.69497	-1.20516	3.56487e-05	-1.72493	-1.18043
71348437	rs17137575	6.52878e-10	-1.1631	-1.22235	1.28775e-05	-1.68302	-1.21914	3.53732e-05	-1.71701	-1.19612
71348482	rs75713920	2.97762e-09	-0.867966	-2.26878e-10	6.15077e-05	-1.33847	-2.26878e-10	0.000152938	-1.44905	-2.26878e-10
71348751	rs71551228	6.59615e-10	-1.15072	-1.22447	1.29027e-05	-1.6789	-1.2213	3.53859e-05	-1.71419	-1.19858
71348841	rs35341095	5.79334e-10	-1.22105	-1.28392	1.18354e-05	-1.70108	-1.28547	3.22891e-05	-1.7288	-1.27555
71348925	rs35708009	6.27779e-10	-1.21843	-1.20623	1.28654e-05	-1.70031	-1.20279	3.56233e-05	-1.72832	-1.17776
71349142	rs35066942	6.26315e-10	-1.21843	-1.20856	1.28349e-05	-1.70031	-1.20516	3.55282e-05	-1.72832	-1.18043
71349229	rs12530530	6.51496e-10	-1.1631	-1.22447	1.28496e-05	-1.68302	-1.2213	3.52862e-05	-1.71701	-1.19858
71349870	rs12668764	6.28218e-10	-1.21829	-1.20567	1.29105e-05	-1.6997	-1.19989	3.57859e-05	-1.72702	-1.17451
71349887	rs12669224	6.24466e-10	-1.22428	-1.20567	1.28806e-05	-1.70202	-1.19989	3.57013e-05	-1.72938	-1.17451
71350140	rs115454838	6.31836e-10	-1.21255	-1.20567	1.29252e-05	-1.69856	-1.19989	3.57784e-05	-1.72722	-1.17451
71350176	rs75686221	6.51661e-10	-1.18205	-1.20527	1.30842e-05	-1.68915	-1.19708	3.61041e-05	-1.72113	-1.17154
71350197	rs79138155	6.24713e-10	-1.22428	-1.20527	1.29169e-05	-1.70202	-1.19708	3.58073e-05	-1.72938	-1.17154
71350247	rs71551229	6.61353e-10	-1.15072	-1.22184	1.2965e-05	-1.6789	-1.21649	3.55801e-05	-1.71419	-1.19311
71350281	rs185100323	1.9564e-09	-1.24532e-10	-1.28798	6.40339e-05	-1.24532e-10	-1.29822	0.000177872	-1.24532e-10	-1.29802
71350569	rs13239349	6.31836e-10	-1.21255	-1.20567	1.29252e-05	-1.69856	-1.19989	3.57784e-05	-1.72722	-1.17451
71350685	rs13224623	6.39375e-10	-1.20068	-1.20567	1.29717e-05	-1.69497	-1.19989	3.58605e-05	-1.72493	-1.17451
71350852	rs13227550	6.61732e-10	-1.15693	-1.21506	1.30291e-05	-1.68098	-1.20948	3.58122e-05	-1.71562	-1.18517
71350938	rs17137582	6.31844e-10	-1.21255	-1.20566	1.29591e-05	-1.69856	-1.19728	3.58766e-05	-1.72722	-1.17177
71351293	rs78776884	6.68389e-10	-1.14448	-1.2175	1.30508e-05	-1.67679	-1.212	3.58137e-05	-1.71273	-1.18802
71351568	rs145667192	2.99545e-09	-0.861995	-2.26878e-10	6.9964e-05	-1.20966	-2.26878e-10	0.000217382	-1.09742	-2.26878e-10
71352103	rs17144084	3.50777e-10	-1.74425	-1.26245	2.18123e-05	-1.13001	-1.24515	7.64348e-05	-0.905358	-1.23729
71352311	rs56251697	2.12689e-09	0.0174124	-1.22184	2.08762e-05	-1.20254	-1.21649	5.51527e-05	-1.27587	-1.19311
71353375	rs75257575	6.78102e-10	-1.13127	-1.21628	1.31266e-05	-1.67226	-1.21074	3.59785e-05	-1.70956	-1.1866
71353975	rs11769248	4.46752e-10	-1.4895	-1.27535	3.01428e-05	-0.795397	-1.25629	0.000102764	-0.578769	-1.26788
71354024	rs17144089	6.80774e-10	-1.12493	-1.21869	1.3123e-05	-1.67005	-1.21323	3.59335e-05	-1.708	-1.18941
71354079	rs117126320	1.5186e-09	-1.5413	-2.26878e-10	4.33335e-05	-1.68871	-2.26878e-10	0.00013716	-1.55793	-2.26878e-10
71354394	rs71551230	6.89527e-10	-1.11215	-1.21869	1.31823e-05	-1.66553	-1.21323	3.60493e-05	-1.70478	-1.18941
71354444	rs71551231	6.85125e-10	-1.11856	-1.21869	1.31524e-05	-1.66781	-1.21323	3.59908e-05	-1.70641	-1.18941
71354652	rs60530198	4.02018e-10	-1.7462	-1.12415	1.83782e-05	-1.45418	-1.09229	6.17971e-05	-1.28119	-1.07403
71354674	rs138276569	6.44022e-09	-0.0965277	-2.26878e-10	0.000175663	-0.289067	-2.26878e-10	0.000429945	-0.415423	-2.26878e-10
71354832	rs76700477	6.94426e-10	-1.10507	-1.21869	1.32158e-05	-1.66299	-1.21323	3.61151e-05	-1.70296	-1.18941
71354944	rs71551232	6.92724e-10	-1.11215	-1.21406	1.32455e-05	-1.66553	-1.20844	3.62445e-05	-1.70478	-1.18401
71355295	rs721235	7.01186e-10	-1.09779	-1.21628	1.32763e-05	-1.66092	-1.21074	3.63397e-05	-1.69957	-1.1866
71355428	rs11766067	4.50093e-10	-1.48267	-1.27472	3.05661e-05	-0.782297	-1.25545	0.000104341	-0.564258	-1.26716
71355944	rs144087524	1.93867e-09	-1.24532e-10	-1.29709	6.40396e-05	-1.24532e-10	-1.29813	0.000178006	-1.24532e-10	-1.29726
71356010	rs10950284	4.04135e-10	-1.74187	-1.12323	2.57972e-05	-1.12387	-1.0835	9.11349e-05	-0.901157	-1.06558
71356132	rs117337301	3.44385e-09	-0.722501	-2.26878e-10	0.000479223	0.71453	-2.26878e-10	0.00110609	0.529507	-2.26878e-10
71356361	rs17137587	6.97646e-10	-1.10507	-1.21406	1.32792e-05	-1.66299	-1.20844	3.63107e-05	-1.70296	-1.18401
71356487	rs7776793	4.99336e-10	-1.38994	-1.26363	3.74928e-05	-0.595418	-1.23807	0.000126547	-0.386051	-1.25242
71356505	rs7795294	4.05079e-10	-1.74278	-1.11998	2.55934e-05	-1.1354	-1.07991	9.02551e-05	-0.914598	-1.06184
71356574	rs7795444	4.12895e-10	-1.74085	-1.10281	2.65743e-05	-1.11223	-1.06546	9.41552e-05	-0.887607	-1.04653
71356587	rs7811694	4.05079e-10	-1.74278	-1.11998	2.55934e-05	-1.1354	-1.07991	9.02551e-05	-0.914598	-1.06184
71356667	rs78353775	7.08346e-10	-1.0921	-1.21181	1.3373e-05	-1.65828	-1.20612	3.65304e-05	-1.69954	-1.18139
71356735	rs7812085	4.04753e-10	-1.74358	-1.11998	2.53028e-05	-1.14682	-1.07991	8.90599e-05	-0.92793	-1.06184
71357244	rs12670326	7.27882e-10	-1.06511	-1.2116	1.34759e-05	-1.64821	-1.20853	3.67103e-05	-1.69213	-1.18389
71357347	rs189092234	2.472e-09	-1.24532e-10	-1.05406	0.000101198	-1.24532e-10	-0.84056	0.000284145	-1.24532e-10	-0.829597
71357373	rs4719184	7.11017e-10	-1.07419	-1.22596	1.29274e-05	-1.67514	-1.22315	3.56396e-05	-1.70514	-1.20049
71357421	rs4717617	7.04959e-10	-1.0807	-1.228	1.28733e-05	-1.67725	-1.22523	3.54981e-05	-1.70674	-1.20287
71357444	rs4719185	6.91009e-10	-1.10069	-1.228	1.27921e-05	-1.68358	-1.22523	3.53298e-05	-1.71149	-1.20287
71357537	rs6956808	4.66153e-10	-1.47716	-1.24517	2.28976e-05	-1.11224	-1.21436	7.33773e-05	-0.951983	-1.23148
71357977	rs140421851	2.05995e-09	-1.24532e-10	-1.23641	6.57756e-05	-1.24532e-10	-1.27139	0.000183208	-1.24532e-10	-1.26846
71358247	rs34774403	4.01644e-10	-1.74595	-1.12533	2.35292e-05	-1.20929	-1.09011	8.34536e-05	-0.982603	-1.07219
71358249	rs12154985	3.94493e-10	-1.74527	-1.14397	2.35524e-05	-1.1878	-1.11061	8.38048e-05	-0.957018	-1.09357
71358782	rs17144092	7.27011e-10	-1.05175	-1.22615	1.33776e-05	-1.6431	-1.22095	3.63278e-05	-1.68832	-1.19818
71358914	rs10243317	1.88662e-09	-1.3243	-2.26878e-10	4.14282e-05	-1.73367	-2.26878e-10	0.000115477	-1.73001	-2.26878e-10
71359454	rs2051883	4.75079e-10	-1.44348	-1.25988	3.41612e-05	-0.693383	-1.23316	0.000114229	-0.492745	-1.24813
71359521	rs6967264	4.72034e-10	-1.45088	-1.25892	3.37343e-05	-0.707214	-1.23191	0.000112642	-0.50784	-1.24703
71359708	rs2051884	4.50928e-10	-1.50895	-1.24658	2.16679e-05	-1.16158	-1.22022	6.90981e-05	-1.00733	-1.23623
71359711	rs34141892	7.30945e-10	-1.0405	-1.23201	1.2993e-05	-1.66391	-1.22932	3.56961e-05	-1.6965	-1.20754
71360451	rs6973743	1.65047e-09	-1.45803	-2.26878e-10	4.09125e-05	-1.7462	-2.26878e-10	0.000120357	-1.68862	-2.26878e-10
71360509	rs2158656	4.44095e-10	-1.51898	-1.25183	2.10205e-05	-1.18935	-1.22278	6.82332e-05	-1.01718	-1.23897
71360649	rs2051885	3.95323e-10	-1.74617	-1.14097	2.35399e-05	-1.19205	-1.10689	8.22748e-05	-0.979422	-1.08959
71361036	rs6460694	3.93527e-10	-1.74472	-1.14697	2.37593e-05	-1.17574	-1.11392	8.47198e-05	-0.942696	-1.09704
71361261	rs726469	4.79248e-10	-1.44097	-1.25366	3.40751e-05	-0.703943	-1.22513	0.00011679	-0.477658	-1.24105
71361511	rs117800268	3.28461e-09	-1.24532e-10	-0.769843	0.000145838	-1.24532e-10	-0.475137	0.000407536	-1.24532e-10	-0.468951
71361533	rs2867522	3.89427e-10	-1.74603	-1.15614	2.3404e-05	-1.18107	-1.12366	8.18953e-05	-0.966523	-1.10712
71361584	rs769022	4.36899e-10	-1.52444	-1.26271	2.91072e-05	-0.849791	-1.23686	9.59414e-05	-0.663979	-1.25136
71362133	rs55748356	7.26599e-10	-1.0405	-1.23797	1.29426e-05	-1.66391	-1.2332	3.55305e-05	-1.6965	-1.21219
71362200	rs6946044	3.78832e-10	-1.65529	-1.27446	1.6254e-05	-1.4142	-1.2551	5.05227e-05	-1.2898	-1.26686
71363049	rs59902136	3.93119e-10	-1.62309	-1.26964	1.1598e-05	-1.73231	-1.2745	3.36712e-05	-1.70247	-1.25997
71363230	rs71551234	4.37422e-10	-1.51892	-1.26702	1.14801e-05	-1.74614	-1.27088	3.26066e-05	-1.73927	-1.2553
71363246	rs146176589	4.32712e-10	-1.52975	-1.26702	1.14795e-05	-1.74619	-1.27088	3.26734e-05	-1.73722	-1.2553
71363656	rs13241833	4.31026e-10	-1.53365	-1.26702	1.148e-05	-1.74614	-1.27088	3.27001e-05	-1.73641	-1.2553
71364343	rs139293837	2.00474e-09	-1.26357	-2.26878e-10	5.29609e-05	-1.48808	-2.26878e-10	0.000183597	-1.26634	-2.26878e-10
71364484	rs540621763	3.19095e-09	-0.798771	-2.26878e-10	6.74483e-05	-1.24627	-2.26878e-10	0.000220015	-1.08539	-2.26878e-10
71364797	rs34603271	4.20628e-10	-1.56524	-1.25985	1.15787e-05	-1.74432	-1.26415	3.32498e-05	-1.72808	-1.24695
71365315	rs73185058	1.25307e-09	-1.7335	-2.26878e-10	4.12096e-05	-1.73897	-2.26878e-10	0.000114125	-1.74179	-2.26878e-10
71365984	rs61202888	4.26128e-10	-1.55527	-1.25684	1.16016e-05	-1.74519	-1.2613	3.32662e-05	-1.73106	-1.24348
71366055	rs6966229	3.77988e-10	-1.73195	-1.20004	1.67484e-05	-1.44372	-1.19561	5.74656e-05	-1.24615	-1.18174
71366237	rs61692774	4.3871e-10	-1.52617	-1.25684	1.15899e-05	-1.7462	-1.2613	3.30384e-05	-1.73793	-1.24348
71366260	rs73362196	4.2329e-10	-1.56195	-1.25684	1.1608e-05	-1.74464	-1.2613	3.33314e-05	-1.7291	-1.24348
71366745	rs2214747	3.86322e-10	-1.72344	-1.18674	1.74883e-05	-1.41722	-1.17889	6.15886e-05	-1.1938	-1.16481
71367437	rs6976024	3.88295e-10	-1.72344	-1.18164	1.75702e-05	-1.41722	-1.17421	6.19257e-05	-1.1938	-1.15935
71367824	rs6959613	3.94508e-10	-1.72126	-1.16795	1.79204e-05	-1.40908	-1.16262	6.33213e-05	-1.18327	-1.14759
71368346	rs56021743	4.32398e-10	-1.54066	-1.25684	1.15926e-05	-1.74597	-1.2613	3.31411e-05	-1.73483	-1.24348
71368385	rs56139620	4.22823e-10	-1.5646	-1.25529	1.16279e-05	-1.74439	-1.25984	3.34182e-05	-1.72828	-1.2417
71368865	rs6965098	4.55694e-10	-1.47309	-1.27193	1.90947e-05	-1.24726	-1.26096	6.44059e-05	-1.04058	-1.27329
71369043	rs2107880	3.95415e-10	-1.68769	-1.19922	1.95398e-05	-1.29282	-1.19237	7.20237e-05	-1.02349	-1.1786
71369106	rs79234529	1.53723e-09	-1.52911	-2.26878e-10	7.72554e-05	-1.11052	-2.26878e-10	0.000223459	-1.06985	-2.26878e-10
71369646	rs61687549	4.46293e-10	-1.52617	-1.2397	1.18038e-05	-1.7462	-1.24301	3.37581e-05	-1.73793	-1.22193
71369834	rs61688132	4.37654e-10	-1.54755	-1.23786	1.18312e-05	-1.74567	-1.24123	3.39916e-05	-1.73314	-1.21983
71370009	rs57266099	4.47906e-10	-1.52256	-1.2397	1.1804e-05	-1.74618	-1.24301	3.37351e-05	-1.73862	-1.22193
71370086	rs1986017	4.0303e-10	-1.67111	-1.19673	2.61736e-05	-1.00365	-1.18923	0.000101622	-0.682061	-1.17576
71370132	rs10215454	4.26265e-10	-1.52459	-1.2872	1.1343e-05	-1.7317	-1.29734	3.17451e-05	-1.72376	-1.29759
71370143	rs13231789	4.4873e-10	-1.52256	-1.23786	1.18251e-05	-1.74618	-1.24123	3.38058e-05	-1.73862	-1.21983
71370217	rs12699112	4.42251e-10	-1.52975	-1.24522	1.17409e-05	-1.74619	-1.24837	3.35693e-05	-1.73722	-1.22825
71370389	rs6958157	4.03681e-10	-1.67111	-1.19512	2.61525e-05	-1.00365	-1.19004	0.000101568	-0.682061	-1.17629
71370897	rs13232386	4.47194e-10	-1.52975	-1.2341	1.18683e-05	-1.74619	-1.23757	3.39981e-05	-1.73722	-1.21555
71371048	rs137917852	2.21355e-09	-1.24532e-10	-1.16449	6.92071e-05	-1.24532e-10	-1.22053	0.000193645	-1.24532e-10	-1.21305
71371156	rs13235673	4.48055e-10	-1.52975	-1.23218	1.18905e-05	-1.74619	-1.2357	3.40723e-05	-1.73722	-1.21337
71371571	rs71551235	4.4561e-10	-1.53717	-1.23023	1.19146e-05	-1.74607	-1.23381	3.4202e-05	-1.73563	-1.21116
71372031	rs6944606	5.25929e-10	-1.31248	-1.2892	3.2648e-05	-0.687997	-1.28386	0.000119586	-0.40411	-1.29093
71372331	rs13222793	5.45404e-10	-1.36507	-1.20025	1.25405e-05	-1.72412	-1.20455	3.51128e-05	-1.74291	-1.1776
71372333	rs76402103	5.65133e-10	-1.32252	-1.20726	1.25939e-05	-1.71302	-1.2114	3.5014e-05	-1.73794	-1.18539
71372348	rs71551236	6.5866e-10	-1.18341	-1.19322	1.33694e-05	-1.66699	-1.19768	3.65702e-05	-1.71003	-1.16982
71372371	rs11767496	4.14772e-10	-1.64509	-1.19403	2.91801e-05	-0.895221	-1.18893	0.000114165	-0.566325	-1.17511
71372386	rs71551237	5.06582e-10	-1.41691	-1.22225	1.21393e-05	-1.73516	-1.22603	3.41551e-05	-1.74601	-1.20216
71372582	rs71551238	4.35598e-10	-1.54412	-1.246	1.17361e-05	-1.74583	-1.24913	3.36474e-05	-1.734	-1.22915
71372601	rs75521081	2.18062e-09	-1.24532e-10	-1.17948	6.52689e-05	-1.24532e-10	-1.27912	0.000181202	-1.24532e-10	-1.27947
71372944	rs67172404	4.94875e-10	-1.37284	-1.2897	2.99831e-05	-0.772509	-1.28449	0.000106477	-0.519768	-1.29139
71373140	rs13243279	4.24633e-10	-1.5646	-1.25102	1.16962e-05	-1.74439	-1.25399	3.3645e-05	-1.72828	-1.23493
71373226	rs17425888	4.79217e-10	-1.40642	-1.28827	2.85283e-05	-0.824045	-1.2827	0.00010005	-0.583306	-1.2901
71373393	rs140886831	2.17028e-08	-1.24532e-10	1.11835	0.000514536	-1.24532e-10	0.785628	0.00152363	-1.24532e-10	0.849768
71373553	rs17144104	4.23253e-10	-1.56786	-1.25102	1.17001e-05	-1.74405	-1.25399	3.368e-05	-1.72724	-1.23493
71374232	rs117441671	1.58493e-09	-1.49855	-2.26878e-10	0.000181652	-0.255541	-2.26878e-10	0.000330563	-0.678283	-2.26878e-10
71375448	rs12164040	4.2799e-10	-1.63307	-1.17468	3.03617e-05	-0.877221	-1.16723	0.000117517	-0.560345	-1.15216
71375760	rs6964517	4.07762e-10	-1.63792	-1.21824	2.85734e-05	-0.890756	-1.2144	0.00011005	-0.576165	-1.20198
71375846	rs117709170	3.4479e-08	-1.24532e-10	1.58126	0.000792009	-1.24532e-10	1.21694	0.00236004	-1.24532e-10	1.28735
71376264	rs73185069	1.36165e-09	-1.65039	-2.26878e-10	4.11091e-05	-1.74141	-2.26878e-10	0.000113641	-1.74603	-2.26878e-10
71376368	rs16869589	5.37954e-10	-1.29813	-1.28095	3.42207e-05	-0.650481	-1.27432	0.000122291	-0.389318	-1.28336
71376375	rs10487618	7.34087e-09	0.0292786	0.00508884	0.000346778	0.805582	-0.414534	0.000775949	0.581167	-0.406161
71376861	rs17144114	2.18699e-09	-1.24532e-10	-1.17656	7.10826e-05	-1.24532e-10	-1.19379	0.000200319	-1.24532e-10	-1.17917
71377476	rs733909	4.9688e-10	-1.36706	-1.29143	3.02959e-05	-0.759906	-1.28672	0.000107205	-0.511412	-1.29293
71377804	rs10950285	4.26375e-10	-1.61788	-1.19365	3.08717e-05	-0.835971	-1.19183	0.000120154	-0.512237	-1.17807
71378208	rs11772460	5.52702e-10	-1.26313	-1.28889	3.53378e-05	-0.607674	-1.28501	0.000130275	-0.317611	-1.29182
71379224	rs2867559	4.67589e-10	-1.4348	-1.28445	2.00404e-05	-1.18189	-1.278	6.68694e-05	-0.98972	-1.28662
71379260	rs4717619	4.34231e-10	-1.6462	-1.14707	2.27614e-05	-1.18769	-1.14488	8.31606e-05	-0.929857	-1.12845
71379276	rs2867560	4.34231e-10	-1.6462	-1.14707	2.27614e-05	-1.18769	-1.14488	8.31606e-05	-0.929857	-1.12845
71379943	rs59392444	5.28034e-10	-1.31803	-1.27965	2.38977e-05	-1.01146	-1.27239	8.2912e-05	-0.778732	-1.28257
71380676	rs34963824	4.24065e-10	-1.59012	-1.22683	1.19913e-05	-1.74077	-1.23268	3.48086e-05	-1.719	-1.21022
71382070	rs4719188	4.38516e-10	-1.59012	-1.19332	1.24151e-05	-1.74077	-1.19795	3.62244e-05	-1.719	-1.17035
71382598	rs66607901	5.65409e-10	-1.25858	-1.27071	2.54592e-05	-0.956018	-1.26454	9.10198e-05	-0.691859	-1.27615
71382709	rs200106201	2.21782e-09	-1.24532e-10	-1.16257	7.88891e-05	-1.24532e-10	-1.08959	0.00021575	-1.24532e-10	-1.10496
71383446	rs36088728	4.47418e-10	-1.58708	-1.17627	1.27683e-05	-1.74132	-1.16935	3.73674e-05	-1.72025	-1.13803
71383619	rs11766017	1.92401e-07	3.30049	-2.26878e-10	0.000421304	0.585719	-2.26878e-10	0.00584606	2.19444	-2.26878e-10
71383657	rs17144119	1.23961e-09	-1.74429	-2.26878e-10	4.48404e-05	-1.65453	-2.26878e-10	0.000155481	-1.43256	-2.26878e-10
71384158	rs7795365	4.27153e-09	-0.507118	-2.26878e-10	0.000294629	0.228082	-2.26878e-10	0.00051539	-0.234156	-2.26878e-10
71384557	rs17144122	4.41299e-10	-1.59314	-1.18398	1.26818e-05	-1.74019	-1.17727	3.71321e-05	-1.71772	-1.14688
71384567	rs117714918	1.5448e-09	-1.5242	-2.26878e-10	9.77283e-05	-0.875445	-2.26878e-10	0.000264258	-0.902153	-2.26878e-10
71386067	rs146035835	2.98511e-09	-1.24532e-10	-0.865454	9.68962e-05	-1.24532e-10	-0.883995	0.000265965	-1.24532e-10	-0.895716
71386614	rs13229300	4.2533e-10	-1.6995	-1.11448	2.14448e-05	-1.3071	-1.08506	7.85217e-05	-1.05354	-1.06216
71386856	rs13225975	3.87816e-10	-1.6139	-1.29241	1.14784e-05	-1.7382	-1.27897	3.26489e-05	-1.70814	-1.28512
71388036	rs6460695	5.09811e-10	-1.46307	-1.16974	1.91312e-05	-1.32287	-1.18345	5.23173e-05	-1.35317	-1.16859
71388560	rs138668170	2.18073e-09	-1.24532e-10	-1.17943	6.68743e-05	-1.24532e-10	-1.25482	0.000186473	-1.24532e-10	-1.2508
71388701	rs16869862	1.68357e-09	-1.42171	-0.0164616	3.89974e-05	-1.57889	-0.215255	0.000109125	-1.64534	-0.141249
71388850	rs11766496	4.84101e-10	-1.66291	-1.02164	1.64679e-05	-1.57483	-1.08139	4.8323e-05	-1.53432	-1.06685
71389353	rs17341778	3.50164e-10	-1.74608	-1.26236	1.48763e-05	-1.48804	-1.26982	5.07231e-05	-1.26956	-1.28314
71389404	rs17426377	3.50093e-10	-1.74611	-1.26254	1.51658e-05	-1.46998	-1.26861	5.11728e-05	-1.26138	-1.28249
71389503	rs143586243	1.25512e-09	-1.73186	-2.26878e-10	4.56654e-05	-1.6363	-2.26878e-10	0.000144908	-1.50298	-2.26878e-10
71389688	rs11766746	1.44712e-09	-0.305278	-1.28423	5.83321e-05	-0.0966539	-1.29483	0.000262331	0.380891	-1.29037
71389897	rs10950287	1.8995e-09	-0.0294382	-1.28806	7.79607e-05	0.195131	-1.29656	0.000363443	0.709699	-1.29316
71389948	rs117544898	4.2559e-09	-0.510785	-2.26878e-10	9.74601e-05	-0.878193	-2.26878e-10	0.000191796	-1.22265	-2.26878e-10
71390179	rs35885709	5.13802e-10	-1.62945	-0.995555	1.75777e-05	-1.69287	-0.898134	4.42535e-05	-1.74552	-0.943631
71391158	rs11761934	1.94557e-08	2.25099	-1.24194	3.84974e-05	-0.663963	-1.14308	0.000392253	0.650676	-1.15785
71391196	rs67522636	2.17245e-09	0.106823	-1.29006	8.00066e-05	0.221782	-1.29731	0.000394085	0.792022	-1.29454
71391301	rs66473905	1.93438e-09	-0.00789258	-1.29141	8.3504e-05	0.264984	-1.29773	0.000397661	0.801948	-1.29543
71391332	rs67676824	1.93793e-09	-0.00789258	-1.28958	8.35527e-05	0.264984	-1.29714	0.000398145	0.801948	-1.29421
71391434	rs2107883	7.04198e-10	-1.19677	-1.11301	3.33026e-05	-0.941796	-1.0102	0.000194328	-0.146334	-1.0632
71391667	rs73185091	1.9361e-09	-0.00789258	-1.29052	8.3526e-05	0.264984	-1.29746	0.000397892	0.801948	-1.29485
71391892	rs13245146	6.79871e-10	-1.18476	-1.16018	3.19548e-05	-0.927271	-1.06604	0.000188452	-0.125875	-1.11436
71392376	rs35956175	1.82603e-09	-0.0619972	-1.29495	7.87402e-05	0.206755	-1.29824	0.00037166	0.736352	-1.29745
71392426	rs192225407	1.27961e-09	-1.71253	-2.26878e-10	4.66577e-05	-1.6148	-2.26878e-10	0.000141583	-1.52619	-2.26878e-10
71392484	rs145925634	2.22161e-08	2.2759	-1.13417	4.38421e-05	-0.650986	-1.02606	0.00044776	0.66997	-1.04479
71392865	rs117054530	1.70991e-09	-1.42265	-2.26878e-10	7.33297e-05	-1.16267	-2.26878e-10	0.000179956	-1.28637	-2.26878e-10
71393295	rs66945198	1.86703e-09	-0.0390078	-1.29573	8.16511e-05	0.242976	-1.29816	0.000382657	0.765868	-1.29781
71393369	rs61166657	3.43165e-10	-1.73801	-1.29063	1.27067e-05	-1.65753	-1.25798	5.01934e-05	-1.30666	-1.25654
71393608	rs116977604	3.36345e-09	-0.746122	-2.26878e-10	8.01732e-05	-1.07345	-2.26878e-10	0.000165268	-1.37151	-2.26878e-10
71393694	rs61148427	2.06019e-08	2.30089	-1.23459	3.91001e-05	-0.637928	-1.15358	0.000403798	0.689345	-1.16751
71393716	rs77987784	2.06209e-08	2.33786	-1.27065	3.74957e-05	-0.61854	-1.21487	0.000391764	0.718047	-1.22647
71394494	rs7787655	4.75746e-10	-1.57427	-1.12769	1.57637e-05	-1.63817	-1.06176	3.80331e-05	-1.74206	-1.09857
71394675	rs149142701	4.40221e-09	-0.476983	-2.26878e-10	0.000251181	0.0685379	-2.26878e-10	0.000599838	-0.0824222	-2.26878e-10
71394833	rs12673497	6.83215e-10	-1.15802	-1.18202	2.41138e-05	-1.2476	-1.02725	6.70665e-05	-1.19796	-1.07543
71394939	rs73185097	2.22308e-09	-1.1602	-2.26878e-10	4.23619e-05	-1.71139	-2.26878e-10	0.000113782	-1.74479	-2.26878e-10
71395150	rs1075042	3.37819e-10	-1.74619	-1.29815	1.13657e-05	-1.74398	-1.28306	3.77003e-05	-1.56725	-1.28217
71395521	rs12537492	1.72133e-09	-0.131406	-1.28459	4.5635e-05	-0.341806	-1.29515	0.00021125	0.165752	-1.29179
71396560	rs11771162	4.98067e-10	-1.57427	-1.08184	1.66864e-05	-1.63817	-1.00487	3.99621e-05	-1.74206	-1.04909
71396641	rs6961327	1.6247e-09	-0.180383	-1.29339	4.34647e-05	-0.387456	-1.29823	0.000199224	0.112425	-1.29707
71396979	rs73185100	1.2502e-09	-1.73579	-2.26878e-10	4.09126e-05	-1.7462	-2.26878e-10	0.000115504	-1.72978	-2.26878e-10
71397070	rs143538271	2.7553e-09	-1.24532e-10	-0.945563	0.000110782	-1.24532e-10	-0.750072	0.000312066	-1.24532e-10	-0.735866
71397521	rs12537432	1.31256e-09	-0.401075	-1.28604	3.67833e-05	-0.556699	-1.29589	0.000170042	-0.0501964	-1.29284
71397537	rs150101073	3.93716e-09	-1.24532e-10	-0.588631	0.000123178	-1.24532e-10	-0.644002	0.000332288	-1.24532e-10	-0.67308
71397551	rs2051886	3.3904e-10	-1.74615	-1.29458	1.15097e-05	-1.74457	-1.26988	3.76555e-05	-1.58218	-1.26842
71397573	rs3932774	2.07309e-09	-1.24532e-10	-1.23005	6.60769e-05	-1.24532e-10	-1.26682	0.000184808	-1.24532e-10	-1.25976
71397911	rs17144126	4.34739e-08	3.07414	-1.26107	7.32441e-05	-0.0165074	-1.14733	0.000960204	1.55441	-1.16635
71398133	rs4719193	3.00968e-09	0.235992	-1.09325	2.76647e-05	-0.981896	-1.15558	7.08876e-05	-1.03923	-1.17875
71398873	rs61072003	1.29645e-09	-0.402291	-1.29717	3.59514e-05	-0.578509	-1.29696	0.00015438	-0.141549	-1.29811
71399758	rs6970051	1.49071e-09	-1.1365	-0.423344	3.0188e-05	-1.70048	-0.349706	8.02912e-05	-1.74618	-0.347242
71400026	rs146685258	3.03159e-09	-1.24532e-10	-0.850003	8.63119e-05	-1.24532e-10	-0.999669	0.000245024	-1.24532e-10	-0.977727
71400051	rs77738352	2.81704e-08	2.65381	-1.27463	4.4417e-05	-0.449725	-1.21429	0.000500897	0.964786	-1.22747
71400441	rs1859552	1.98214e-09	-0.187586	-1.08733	2.15446e-05	-1.25014	-1.13737	5.66335e-05	-1.28001	-1.16247
71400677	rs1859553	2.20196e-09	-0.0919732	-1.07777	2.29246e-05	-1.19558	-1.12984	6.00915e-05	-1.22707	-1.15614
71400693	rs114756393	4.36081e-09	-0.94804	0.461607	0.000373048	-0.144233	0.608305	0.000919543	-0.402828	0.747624
71400759	rs10487619	2.34732e-09	-1.10582	-2.26878e-10	0.000112396	-0.735605	-2.26878e-10	0.000274888	-0.862719	-2.26878e-10
71401221	rs12699116	2.30141e-09	-0.0370213	-1.08855	2.36272e-05	-1.15599	-1.13925	6.28089e-05	-1.17422	-1.16477
71402067	rs117882908	2.4736e-07	-1.24532e-10	3.55176	0.0112836	-1.24532e-10	3.87347	0.0449429	-1.24532e-10	4.23407
71402265	rs7797167	7.64199e-08	3.61286	-1.2357	3.79927e-05	-0.564524	-1.25572	0.000364383	0.650248	-1.23112
71402290	rs112439871	3.33705e-08	2.74429	-1.19571	3.60439e-05	-0.653673	-1.21923	0.000438491	0.791067	-1.18681
71402320	rs78137315	2.85528e-08	2.56676	-1.1741	3.36892e-05	-0.740334	-1.20012	0.000392614	0.658063	-1.16432
71402329	rs78089755	3.03537e-08	2.63002	-1.17619	3.46739e-05	-0.709668	-1.20198	0.000410733	0.705349	-1.16649
71402452	rs76339000	5.40454e-08	3.20946	-1.17873	4.64104e-05	-0.418419	-1.20169	0.000637107	1.14357	-1.16572
71402470	rs76889995	5.11391e-08	3.15419	-1.17873	4.51047e-05	-0.446956	-1.20169	0.000610797	1.1014	-1.16572
71402635	rs34732531	1.67723e-08	1.25626	-0.395621	8.65059e-05	-0.459532	-0.537891	0.000244423	-0.423936	-0.556243
71402649	rs116519781	4.27631e-08	2.93349	-1.13691	4.18422e-05	-0.559361	-1.16437	0.000539374	0.93377	-1.12244
71402653	rs7801719	4.18016e-10	-1.55827	-1.27305	1.29624e-05	-1.67864	-1.21694	4.5521e-05	-1.44897	-1.21194
71402761	rs76553755	5.30417e-08	3.18104	-1.16905	4.60274e-05	-0.433114	-1.19529	0.000628094	1.12188	-1.15827
71402843	rs74483621	4.57536e-08	3.04316	-1.17898	4.23875e-05	-0.503817	-1.20697	0.000557708	1.01692	-1.17216
71402907	rs75022268	6.13564e-08	3.32101	-1.1634	4.98904e-05	-0.36038	-1.18743	0.000705747	1.2289	-1.14873
71403254	rs117153489	1.70459e-09	-1.42576	-2.26878e-10	4.84252e-05	-1.57761	-2.26878e-10	0.000142855	-1.51725	-2.26878e-10
71404008	rs6460696	1.02651e-09	-0.783344	-1.14958	1.79821e-05	-1.52822	-1.04004	4.4717e-05	-1.63285	-1.04587
71404032	rs6974794	4.12216e-10	-1.70858	-1.13672	1.74161e-05	-1.58023	-1.02001	4.39163e-05	-1.62053	-1.07626
71404308	rs58312711	6.22117e-10	-1.21579	-1.21793	3.0892e-05	-0.82753	-1.19961	0.000124874	-0.442278	-1.2095
71404472	rs4719194	3.40595e-09	0.405391	-1.13896	1.54809e-05	-1.5443	-1.17373	7.37301e-05	-1.04571	-1.13296
71404658	rs17426513	2.09626e-08	1.47426	-0.390613	9.94773e-05	-0.324412	-0.533295	0.000285887	-0.271783	-0.551702
71404847	rs6460697	5.80002e-09	1.09508	-1.29631	1.84747e-05	-1.27948	-1.26175	5.51329e-05	-1.19019	-1.27915
71404907	rs6460698	9.06075e-10	-0.881144	-1.17658	1.63308e-05	-1.58853	-1.07605	4.15004e-05	-1.67192	-1.08146
71405013	rs35437349	4.00715e-10	-1.71615	-1.15745	1.73578e-05	-1.54755	-1.05604	4.36383e-05	-1.59368	-1.10946
71405275	rs7780350	4.00202e-10	-1.71595	-1.15893	1.71289e-05	-1.5635	-1.05337	4.32476e-05	-1.60593	-1.10621
71405744	rs7780787	1.67054e-09	-1.44595	-2.26878e-10	4.28658e-05	-1.69956	-2.26878e-10	0.000133942	-1.58167	-2.26878e-10
71406041	rs2903615	4.22977e-10	-1.5492	-1.27033	1.30785e-05	-1.67396	-1.21271	4.58762e-05	-1.44394	-1.20919
71406314	rs141846855	3.95978e-09	0.485333	-1.06823	1.7269e-05	-1.51931	-1.08942	8.48649e-05	-0.99978	-1.03824
71406392	rs10271976	4.14128e-10	-1.69142	-1.14925	1.64087e-05	-1.61127	-1.04855	4.166e-05	-1.64734	-1.1022
71406789	rs138481432	2.94809e-09	-0.877934	-2.26878e-10	0.000263657	0.117012	-2.26878e-10	0.000828729	0.240813	-2.26878e-10
71406823	rs36046543	3.91824e-10	-1.60294	-1.29309	3.67644e-05	-0.58271	-1.2704	0.00012336	-0.381034	-1.28294
71407431	rs2903616	4.08338e-10	-1.58159	-1.27316	1.34901e-05	-1.63796	-1.21772	4.86095e-05	-1.38095	-1.21431
71407531	rs2867561	8.2453e-10	-1.35156	-0.800476	3.25886e-05	-1.31902	-0.654657	0.000112607	-1.08729	-0.667886
71407807	rs6947748	1.80246e-08	1.1907	-0.258049	0.000100178	-0.466428	-0.384262	0.000284408	-0.430959	-0.397714
71407811	rs112824445	1.23792e-09	-1.74566	-2.26878e-10	4.18861e-05	-1.72268	-2.26878e-10	0.000115291	-1.73162	-2.26878e-10
71408036	rs117669028	2.10671e-09	-1.24532e-10	-1.21396	6.85397e-05	-1.24532e-10	-1.23022	0.000189875	-1.24532e-10	-1.23272
71408360	rs10227914	6.48907e-10	-1.165	-1.22655	3.46658e-05	-0.702688	-1.20919	0.000141481	-0.308338	-1.21858
71408382	rs10273440	8.30265e-10	-1.35148	-0.793618	3.28235e-05	-1.31894	-0.64755	0.00011326	-1.0872	-0.662196
71408466	rs10258263	3.99043e-10	-1.59965	-1.27813	1.3578e-05	-1.62236	-1.22683	4.95375e-05	-1.35274	-1.22361
71408489	rs150239789	2.09352e-09	-1.24532e-10	-1.22024	7.42575e-05	-1.24532e-10	-1.1501	0.000204711	-1.24532e-10	-1.15748
71408642	rs10273829	9.44347e-10	-1.31413	-0.702222	3.78352e-05	-1.28011	-0.544281	0.000131611	-1.03918	-0.560053
71408668	rs10276992	8.32587e-10	-1.32363	-0.818682	3.28385e-05	-1.28998	-0.676055	0.000114133	-1.05134	-0.690375
71408814	rs7808924	6.80947e-10	-1.51307	-0.830288	2.29686e-05	-1.63489	-0.688619	7.33348e-05	-1.48255	-0.701493
71409153	rs10277368	7.61763e-10	-1.51307	-0.718137	2.60639e-05	-1.63489	-0.562196	8.29925e-05	-1.48255	-0.577778
71409155	rs117256309	1.27506e-09	-1.71609	-2.26878e-10	5.68312e-05	-1.41755	-2.26878e-10	0.000143084	-1.51565	-2.26878e-10
71409417	rs138222187	3.17373e-09	-1.24532e-10	-0.804182	8.95673e-05	-1.24532e-10	-0.962646	0.000248788	-1.24532e-10	-0.962478
71409919	rs6944338	8.31805e-10	-1.51076	-0.632487	2.91399e-05	-1.64519	-0.440334	9.15279e-05	-1.49822	-0.464217
71410440	rs10226167	4.61949e-10	-1.59349	-1.1379	1.50392e-05	-1.74239	-1.00459	3.93247e-05	-1.74573	-1.0615
71410611	rs10266751	3.97233e-10	-1.60672	-1.2756	1.34258e-05	-1.63832	-1.22214	4.8284e-05	-1.38316	-1.21882
71410617	rs10236501	3.97581e-10	-1.60672	-1.27473	1.34472e-05	-1.63832	-1.22055	4.83627e-05	-1.38316	-1.21719
71410942	rs71551239	1.87639e-08	1.16842	-0.195575	0.000104677	-0.481116	-0.325645	0.000296993	-0.445849	-0.339523
71410975	rs17426790	1.67735e-08	1.16842	-0.307712	9.45845e-05	-0.481116	-0.427027	0.000269351	-0.445849	-0.437218
71411317	rs17348564	1.89661e-08	1.16842	-0.184859	0.000105736	-0.481116	-0.315578	0.000299976	-0.445849	-0.329528
71411333	rs150559296	3.94177e-09	-0.587461	-2.26878e-10	0.00012593	-0.62191	-2.26878e-10	0.000245743	-0.974793	-2.26878e-10
71411415	rs34650147	8.92855e-10	-1.51948	-0.552941	3.20723e-05	-1.6393	-0.35034	0.000100913	-1.48937	-0.375452
71411656	rs144475264	1.97771e-09	-1.24532e-10	-1.27715	6.42453e-05	-1.24532e-10	-1.29493	0.000178304	-1.24532e-10	-1.29559
71411789	rs974134	7.55229e-10	-1.51307	-0.726752	2.64589e-05	-1.63489	-0.547154	8.38039e-05	-1.48255	-0.568048
71412083	rs36028741	2.00942e-08	1.21519	-0.173843	0.00011425	-0.414022	-0.305228	0.000324944	-0.376175	-0.319252
71412248	rs147752648	1.07634e-08	-1.24532e-10	0.417063	0.00022624	-1.24532e-10	-0.0360378	0.000668251	-1.24532e-10	0.0255822
71412627	rs10275223	1.26765e-09	-1.21283	-0.509092	2.54474e-05	-1.73786	-0.48316	6.99843e-05	-1.70628	-0.524532
71412628	rs10231417	8.5265e-10	-1.51991	-0.59859	3.04737e-05	-1.6396	-0.401177	9.6085e-05	-1.48982	-0.424024
71412730	rs151300756	4.14207e-09	0.48188	-1.01977	1.77327e-05	-1.52041	-1.06182	8.72147e-05	-1.00178	-1.00893
71412889	rs1319249	7.14371e-10	-1.55256	-0.742882	2.52888e-05	-1.66161	-0.565662	7.88953e-05	-1.52466	-0.586295
71413241	rs35083558	2.07495e-08	1.23091	-0.157479	0.000113064	-0.439832	-0.289846	0.000320892	-0.403999	-0.303979
71413328	rs17426915	2.19799e-08	1.27645	-0.145414	0.000117864	-0.409607	-0.2785	0.000334623	-0.373364	-0.292712
71413478	rs10248898	8.97003e-10	-0.873599	-1.19419	8.0931e-05	0.0946297	-1.15867	0.000338842	0.520623	-1.17417
71413519	rs6957532	1.95672e-08	1.13638	-0.121611	0.000109874	-0.502199	-0.256106	0.000311494	-0.467226	-0.270474
71413544	rs10279318	1.20729e-09	-0.607823	-1.16289	2.36529e-05	-1.25	-1.04415	5.42305e-05	-1.43204	-1.0538
71413648	rs6957813	2.06909e-08	1.20601	-0.135408	0.000113549	-0.456311	-0.269088	0.000322148	-0.420703	-0.283366
71413652	rs6957817	1.94056e-09	-1.29611	-2.26878e-10	4.82719e-05	-1.58079	-2.26878e-10	0.000141883	-1.52408	-2.26878e-10
71414116	rs10215280	7.58704e-10	-1.51991	-0.715327	2.66816e-05	-1.6396	-0.534065	8.42776e-05	-1.48982	-0.555141
71414167	rs76713971	4.60211e-08	3.06712	-1.19711	4.62158e-05	-0.39746	-1.22686	0.000616678	1.14202	-1.19676
71414285	rs10252758	8.52284e-10	-0.920583	-1.19834	1.5911e-05	-1.59075	-1.09987	4.03537e-05	-1.67648	-1.10492
71414903	rs12699118	7.3614e-10	-1.53327	-0.732154	2.59347e-05	-1.64871	-0.553349	8.15211e-05	-1.50406	-0.574155
71415005	rs62462775	6.81835e-10	-1.14953	-1.19253	3.79276e-05	-0.665203	-1.15675	0.000150105	-0.295388	-1.17236
71415152	rs111448877	1.03409e-08	0.377019	-2.26878e-10	9.76115e-05	-0.876641	-2.26878e-10	0.000418916	-0.441411	-2.26878e-10
71415213	rs13241778	2.07149e-08	1.20601	-0.134245	0.000113674	-0.456311	-0.267994	0.000322498	-0.420703	-0.282279
71416525	rs10950288	4.37891e-10	-1.55498	-1.2299	1.41569e-05	-1.65369	-1.15374	4.97191e-05	-1.42207	-1.15063
71416540	rs36056205	8.09963e-09	0.132729	-2.26878e-10	0.000610428	0.956523	-2.26878e-10	0.00194632	1.09462	-2.26878e-10
71417057	rs12533894	1.95632e-09	-1.24532e-10	-1.28803	6.41954e-05	-1.24532e-10	-1.29571	0.000177859	-1.24532e-10	-1.29809
71417103	rs17426950	2.13661e-08	1.1907	-0.08798	0.000120336	-0.466428	-0.200918	0.000341623	-0.430959	-0.214414
71417274	rs13238739	4.29343e-10	-1.69312	-1.11147	1.72141e-05	-1.63461	-0.977294	4.4128e-05	-1.65424	-1.03775
71417510	rs12533995	1.09675e-09	-1.35715	-0.509586	4.45984e-05	-1.35841	-0.301524	0.000153454	-1.1184	-0.327279
71417519	rs10243500	4.34985e-10	-1.56775	-1.22378	1.43579e-05	-1.64443	-1.1489	5.07989e-05	-1.40493	-1.14628
71417594	rs80327083	7.30618e-10	-0.99497	-1.27798	6.72899e-05	0.0209326	-1.26956	0.000140829	-0.263096	-1.26844
71417697	rs10274120	3.67833e-10	-1.7065	-1.25271	1.50879e-05	-1.5564	-1.18734	5.42532e-05	-1.30152	-1.1839
71417748	rs10277104	3.65237e-10	-1.71234	-1.25396	1.52635e-05	-1.54289	-1.18928	5.52707e-05	-1.28096	-1.18587
71418280	rs57607308	4.25814e-10	-1.71101	-1.10184	1.58545e-05	-1.73756	-0.956621	4.1099e-05	-1.74446	-1.01863
71418458	rs1076303	8.75994e-10	-0.999763	-1.09172	2.4388e-05	-1.31062	-0.952929	5.67053e-05	-1.47605	-0.96516
71418846	rs75545363	2.10509e-09	-1.21473	-2.26878e-10	0.000174186	-0.297514	-2.26878e-10	0.000491736	-0.281139	-2.26878e-10
71419083	rs116866875	1.25472e-09	-1.73218	-2.26878e-10	4.83487e-05	-1.5792	-2.26878e-10	0.000145331	-1.50007	-2.26878e-10
71419323	rs138118046	1.61205e-09	-1.48158	-2.26878e-10	9.33687e-05	-0.92108	-2.26878e-10	0.000245285	-0.97666	-2.26878e-10
71419352	rs34180116	2.17324e-08	1.37644	-0.256725	0.000118644	-0.342846	-0.338666	0.000338805	-0.305715	-0.347941
71419766	rs145893027	2.04381e-09	-1.24532e-10	-1.24427	6.46193e-05	-1.24532e-10	-1.28912	0.00018025	-1.24532e-10	-1.28473
71419934	rs77370627	1.77861e-09	-1.38326	-2.26878e-10	8.51744e-05	-1.01294	-2.26878e-10	0.000227113	-1.05363	-2.26878e-10
71420853	rs17144138	1.29479e-09	-1.1805	-0.520248	3.59908e-05	-1.58994	-0.28443	0.000116623	-1.40816	-0.311974
71420904	rs118108241	1.93677e-09	-1.24532e-10	-1.29807	6.87709e-05	-1.24532e-10	-1.22686	0.000188613	-1.24532e-10	-1.23938
71420915	rs79577971	2.29575e-09	-1.12803	-2.26878e-10	0.000230048	-0.0193474	-2.26878e-10	0.000466666	-0.333468	-2.26878e-10
71420945	rs7803466	9.43354e-10	-0.923256	-1.09415	2.54593e-05	-1.28011	-0.940447	5.82277e-05	-1.46234	-0.952379
71421085	rs10259553	6.28191e-10	-1.2686	-1.1554	6.82145e-05	-0.132752	-1.10223	0.000265582	0.223866	-1.12102
71421357	rs10259883	4.03762e-10	-1.62323	-1.2428	1.50493e-05	-1.57829	-1.16802	5.66879e-05	-1.27783	-1.16369
71421446	rs1017048	6.85622e-10	-1.0404	-1.29612	2.19805e-05	-1.06986	-1.29762	4.568e-05	-1.36492	-1.2925
71421447	rs184541048	1.27212e-09	-1.71841	-2.26878e-10	5.49974e-05	-1.45035	-2.26878e-10	0.000138734	-1.54652	-2.26878e-10
71421506	rs6951255	1.02516e-09	-0.89356	-1.04068	2.76577e-05	-1.25769	-0.880038	6.2816e-05	-1.44479	-0.894079
71421555	rs117828148	4.36626e-08	2.95656	-1.13915	4.67041e-05	-0.455682	-1.15812	0.000613268	1.05653	-1.1168
71421614	rs118150161	2.33913e-09	-1.10931	-2.26878e-10	6.80761e-05	-1.23701	-2.26878e-10	0.000144097	-1.50859	-2.26878e-10
71422650	rs6957010	6.09162e-10	-1.30595	-1.14881	6.26895e-05	-0.202049	-1.11739	0.00024347	0.147213	-1.1313
71423265	rs7795661	2.49211e-08	1.25662	-2.26878e-10	0.000294505	0.227658	-2.26878e-10	0.000957806	0.385564	-2.26878e-10
71423557	rs13235785	3.11216e-08	1.66978	-0.190965	0.000148369	-0.207016	-0.250918	0.000410567	-0.197895	-0.263647
71423562	rs60038723	4.47471e-10	-1.49033	-1.27291	1.23257e-05	-1.74289	-1.20306	3.34189e-05	-1.74574	-1.22422
71423675	rs16869597	1.53492e-09	-1.13819	-0.392421	4.19753e-05	-1.56735	-0.153208	0.000137172	-1.37529	-0.182556
71423712	rs6944962	4.16217e-10	-1.57925	-1.25639	1.39774e-05	-1.62708	-1.19312	5.14114e-05	-1.34945	-1.18977
71423995	rs6460699	4.25268e-10	-1.57317	-1.24096	1.42413e-05	-1.63211	-1.16937	5.21813e-05	-1.35869	-1.16567
71424080	rs6460700	4.0667e-10	-1.61919	-1.23965	1.48533e-05	-1.58831	-1.1711	5.63101e-05	-1.28096	-1.16725
71424171	rs6460701	1.36157e-09	-1.1704	-0.480054	3.6329e-05	-1.58461	-0.280405	0.000118908	-1.40035	-0.300388
71424273	rs7783325	4.03912e-10	-1.61376	-1.25189	1.46029e-05	-1.59425	-1.18217	5.51368e-05	-1.29119	-1.17808
71424467	rs13238682	3.37887e-08	1.58312	-0.0220814	0.000162716	-0.2275	-0.138128	0.00045144	-0.214632	-0.152006
71425024	rs6971765	8.96103e-10	-0.950974	-1.11782	2.36542e-05	-1.30091	-0.993186	5.45784e-05	-1.47852	-1.00092
71425392	rs10276706	2.54991e-09	-0.29032	-0.732711	0.000178373	0.299118	-0.57288	0.00112884	1.12073	-0.570869
71425776	rs2867562	4.28031e-10	-1.57775	-1.2299	1.45986e-05	-1.62368	-1.15303	5.31939e-05	-1.35604	-1.14909
71425850	rs2040989	1.55121e-09	-1.01626	-0.503795	3.96499e-05	-1.49867	-0.278882	0.000133445	-1.27883	-0.306562
71425891	rs148546907	1.93866e-09	-1.24532e-10	-1.29709	6.85419e-05	-1.24532e-10	-1.23019	0.000190825	-1.24532e-10	-1.22772
71426173	rs11980820	4.27132e-10	-1.54948	-1.26027	1.39615e-05	-1.622	-1.19933	4.96539e-05	-1.37793	-1.19608
71426541	rs10252505	4.67761e-10	-1.50057	-1.21832	1.44279e-05	-1.656	-1.13247	5.00085e-05	-1.43843	-1.12846
71426859	rs79327120	4.53263e-09	-0.447788	-2.26878e-10	0.000120386	-0.666934	-2.26878e-10	0.000228088	-1.04935	-2.26878e-10
71427335	rs145566278	1.93646e-09	-1.24532e-10	-1.29823	6.56807e-05	-1.24532e-10	-1.27283	0.000182047	-1.24532e-10	-1.27482
71427361	rs36052708	3.17694e-08	1.61953	-0.120114	0.000149842	-0.240685	-0.20737	0.00041578	-0.231664	-0.21726
71427865	rs6980199	2.32534e-09	-0.250327	-0.864898	0.000166305	0.395242	-0.739054	0.00106793	1.23035	-0.73595
71428030	rs144596260	2.01325e-09	-1.24532e-10	-1.25934	6.4267e-05	-1.24532e-10	-1.29459	0.000179007	-1.24532e-10	-1.29166
71428296	rs10238357	6.48046e-10	-1.5514	-0.84148	1.80837e-05	-1.7368	-0.825827	5.31178e-05	-1.68322	-0.823353
71428765	rs74587518	3.16219e-07	4.36141	-0.564064	0.00041026	1.3006	-0.741443	0.00907181	3.30304	-0.669198
71428960	rs3973896	4.39381e-10	-1.53846	-1.24302	3.60515e-05	-0.778409	-1.09428	0.00016997	-0.236519	-1.10694
71429244	rs10807740	9.44839e-09	0.35011	-0.0633555	0.000522218	1.30763	-0.507181	0.00862755	2.96618	-0.382548
71429281	rs79807463	4.43427e-10	-1.61212	-1.16019	1.97262e-05	-1.36797	-1.10771	5.84615e-05	-1.30627	-1.10445
71429308	rs10950289	1.20445e-09	-0.515609	-1.25746	6.42372e-05	0.00253392	-1.29759	0.000573377	1.16858	-1.29612
71429370	rs144299756	1.47789e-09	-1.56848	-2.26878e-10	0.000360162	0.428918	-2.26878e-10	0.000455657	-0.35734	-2.26878e-10
71429948	rs78388390	4.55452e-10	-1.59872	-1.14684	2.02491e-05	-1.34569	-1.10384	6.00692e-05	-1.28225	-1.10133
71430789	rs4719197	1.95499e-09	-0.300097	-0.988611	3.57057e-05	-1.07821	-0.804119	0.00019199	-0.488655	-0.732981
71430815	rs4717622	2.01422e-09	-1.63426	0.375404	0.000116049	-0.87767	0.174045	0.000398215	-0.772752	0.280663
71430876	rs79086849	4.5596e-10	-1.61155	-1.13289	2.01366e-05	-1.36702	-1.08807	5.96429e-05	-1.30524	-1.08547
71432087	rs57300068	1.72311e-09	-0.410278	-1.00468	3.24847e-05	-1.15239	-0.824475	0.000169535	-0.591255	-0.754767
71432104	rs6963963	1.57352e-08	-0.416448	1.21326	9.92264e-05	-1.40693	0.546698	0.000535833	-0.944848	0.74959
71432397	rs6968406	1.39903e-08	-0.54618	1.22545	9.63065e-05	-1.44725	0.55715	0.000511819	-1.00171	0.7606
71432828	rs10258507	2.01521e-08	-0.257608	1.30182	0.000119691	-1.29544	0.622716	0.000690628	-0.771116	0.829637
71433433	rs4719198	1.62394e-08	-0.794168	1.62252	0.000119452	-1.61424	0.939519	0.000556264	-1.32214	1.1643
71433526	rs4719199	1.99122e-08	-0.245864	1.27811	0.000118038	-1.28897	0.602336	0.000682429	-0.761607	0.808185
71433686	rs111289564	4.73906e-10	-1.62206	-1.08378	2.08995e-05	-1.38479	-1.03312	6.18351e-05	-1.32442	-1.03019
71433741	rs112952179	4.89643e-10	-1.59274	-1.08043	2.20293e-05	-1.33587	-1.0294	6.54277e-05	-1.27169	-1.02645
71434141	rs77111328	4.89102e-10	-1.60584	-1.06844	2.18472e-05	-1.35747	-1.01609	6.47846e-05	-1.29494	-1.01307
71434369	rs4717623	3.85451e-10	-1.71736	-1.19507	1.92551e-05	-1.24081	-1.25905	6.58291e-05	-1.02984	-1.26218
71434398	rs75491878	9.08042e-09	-1.24532e-10	0.247031	0.000334192	-1.24532e-10	0.354078	0.00108833	-1.24532e-10	0.513317
71434427	rs59937976	1.70982e-08	-0.123743	1.00363	0.000100563	-1.22048	0.373632	0.000597534	-0.662225	0.575955
71435104	rs111740288	4.90427e-10	-1.60924	-1.06233	2.1871e-05	-1.36315	-1.00932	6.48289e-05	-1.30106	-1.00627
71435219	rs76525311	1.67572e-09	-1.44284	-2.26878e-10	9.74553e-05	-0.878243	-2.26878e-10	0.000223735	-1.06862	-2.26878e-10
71435308	rs79439522	4.89857e-10	-1.6104	-1.06233	2.18285e-05	-1.3651	-1.00932	6.46929e-05	-1.30316	-1.00627
71435703	rs17144147	4.7886e-10	-1.6342	-1.06124	2.09845e-05	-1.40573	-1.00812	6.19892e-05	-1.34707	-1.00505
71435944	rs146685846	3.43332e-09	-0.725564	-2.26878e-10	8.16225e-05	-1.05553	-2.26878e-10	0.000240376	-0.996875	-2.26878e-10
71436161	rs112106257	5.01982e-10	-1.58971	-1.05857	2.26813e-05	-1.33093	-1.00517	6.73979e-05	-1.26638	-1.00209
71436187	rs149216763	1.25895e-09	-1.72881	-2.26878e-10	4.25448e-05	-1.70708	-2.26878e-10	0.000127913	-1.62773	-2.26878e-10
71436285	rs146876082	1.09402e-08	-1.24532e-10	0.433359	0.000399959	-1.24532e-10	0.533725	0.00131546	-1.24532e-10	0.702864
71436385	rs141714215	5.12058e-10	-1.57067	-1.05773	2.34093e-05	-1.30026	-1.00424	6.97187e-05	-1.23345	-1.00116
71436694	rs73187037	1.27589e-09	-1.71545	-2.26878e-10	4.32566e-05	-1.69049	-2.26878e-10	0.000137922	-1.55239	-2.26878e-10
71437019	rs77842066	7.94139e-10	-0.92447	-1.26512	1.62401e-05	-1.47141	-1.19875	6.99032e-05	-1.06501	-1.16696
71437062	rs7795273	8.9749e-08	3.5522	-1.01428	9.81437e-05	0.099972	-0.971176	0.00026315	0.0696895	-0.976046
71437104	rs12538435	3.72367e-10	-1.69729	-1.24968	2.09542e-05	-1.12668	-1.28862	7.43726e-05	-0.879955	-1.29004
71437736	rs62462777	4.1219e-08	1.75981	-2.26878e-10	0.000535386	0.825352	-2.26878e-10	0.00268207	1.41526	-2.26878e-10
71438380	rs35305736	1.67902e-08	-0.0778785	0.939585	9.88431e-05	-1.19423	0.330132	0.000592753	-0.624677	0.530374
71438445	rs12666489	2.14466e-09	-1.65599	0.459885	3.30426e-05	-1.73065	-0.229189	0.000102214	-1.74548	-0.106534
71439099	rs113658258	1.52031e-09	-1.54018	-2.26878e-10	7.07922e-05	-1.19789	-2.26878e-10	0.000168733	-1.35076	-2.26878e-10
71439590	rs10950290	3.88236e-10	-1.69824	-1.20699	2.09104e-05	-1.15781	-1.25958	7.36404e-05	-0.916537	-1.26335
71439701	rs117952861	2.33799e-09	-1.24532e-10	-1.1098	6.45783e-05	-1.24532e-10	-1.28976	0.000180843	-1.24532e-10	-1.28145
71439770	rs74619190	5.06999e-10	-1.59269	-1.04565	2.28958e-05	-1.33579	-0.990893	6.80155e-05	-1.27161	-0.98774
71439807	rs12530737	1.63924e-09	-1.67864	0.213785	8.38047e-05	-1.10579	0.076645	0.000314253	-0.906184	0.177303
71440110	rs78481597	5.07757e-10	-1.59144	-1.0454	2.29488e-05	-1.33375	-0.990625	6.81834e-05	-1.26941	-0.987471
71440662	rs114242461	5.08313e-10	-1.59144	-1.04431	2.29765e-05	-1.33375	-0.989417	6.82662e-05	-1.26941	-0.986256
71440992	rs17137600	5.09786e-10	-1.59144	-1.04141	2.30499e-05	-1.33375	-0.986227	6.84854e-05	-1.26941	-0.98305
71441051	rs17144164	1.21126e-08	-0.937872	1.47303	0.000102284	-1.66405	0.834176	0.000454977	-1.41609	1.05726
71441139	rs148302214	6.14599e-09	-1.24532e-10	-0.14329	0.000140065	-1.24532e-10	-0.515531	0.000403049	-1.24532e-10	-0.480023
71441254	rs41519252	2.13089e-09	-1.24532e-10	-1.20255	6.46906e-05	-1.24532e-10	-1.28802	0.000179188	-1.24532e-10	-1.29065
71441521	rs111474653	5.4633e-10	-1.52425	-1.03937	2.56818e-05	-1.22788	-0.983979	7.68808e-05	-1.15603	-0.980791
71441612	rs17144172	5.25023e-10	-1.56679	-1.03662	2.41098e-05	-1.29407	-0.980942	7.18456e-05	-1.22682	-0.977738
71441955	rs74466617	1.47873e-08	-0.141347	0.876022	9.13819e-05	-1.23048	0.28789	0.000538141	-0.676604	0.485643
71441997	rs143929176	3.64293e-09	-0.666301	-2.26878e-10	9.12294e-05	-0.944259	-2.26878e-10	0.000182554	-1.27203	-2.26878e-10
71442392	rs191205165	2.92057e-09	-0.887312	-2.26878e-10	6.59233e-05	-1.26914	-2.26878e-10	0.000163219	-1.38399	-2.26878e-10
71442976	rs28411707	1.38597e-08	-0.328193	0.99809	8.89858e-05	-1.3339	0.364736	0.000498053	-0.828081	0.559707
71443057	rs17137604	1.47323e-08	-0.112614	0.843567	9.03497e-05	-1.21414	0.260187	0.000534972	-0.653124	0.456257
71443077	rs17137608	1.36802e-08	-0.339693	0.996549	9.111e-05	-1.34009	0.394517	0.000509778	-0.83733	0.592225
71443302	rs192650824	1.46574e-09	-1.57673	-2.26878e-10	8.08784e-05	-1.06469	-2.26878e-10	0.000235092	-1.01911	-2.26878e-10
71443382	rs113993793	1.13679e-08	-0.937756	1.40946	9.7854e-05	-1.66402	0.789858	0.000434271	-1.41602	1.0106
71443502	rs187458592	1.4191e-08	-1.24532e-10	0.693515	0.000358599	-1.24532e-10	0.424567	0.000952236	-1.24532e-10	0.379732
71443802	rs917209	1.05066e-08	-1.00483	1.39774	9.48964e-05	-1.68441	0.779562	0.000411785	-1.45836	0.999777
71444240	rs79222637	1.54055e-09	-0.407091	-1.11986	2.80143e-05	-1.15027	-0.974653	0.000144627	-0.588292	-0.916629
71444550	rs77891554	1.38533e-09	-0.503952	-1.1292	2.56448e-05	-1.21583	-0.99747	0.000121097	-0.727652	-0.954841
71445138	rs111978177	1.26983e-09	-1.72021	-2.26878e-10	4.4634e-05	-1.65914	-2.26878e-10	0.000119984	-1.69172	-2.26878e-10
71445331	rs141852080	9.85068e-09	-1.24532e-10	0.32845	0.000377941	-1.24532e-10	0.477103	0.00123314	-1.24532e-10	0.63824
71446334	rs35928775	8.1121e-09	-1.24532e-10	0.134267	0.000303511	-1.24532e-10	0.257781	0.000978696	-1.24532e-10	0.40714
71446641	rs844702	2.8751e-09	-1.24274	0.339742	3.80955e-05	-1.60889	-0.208652	0.000165207	-1.31901	-0.0528741
71447015	rs73187044	1.44674e-09	-1.58978	-2.26878e-10	0.000115789	-0.705868	-2.26878e-10	0.000728945	0.112517	-2.26878e-10
71448155	rs1017047	7.87463e-09	-1.24532e-10	0.104556	0.00013553	-1.24532e-10	-0.548444	0.000417845	-1.24532e-10	-0.443972
71448675	rs147351867	1.44765e-09	-1.58915	-2.26878e-10	5.28036e-05	-1.49106	-2.26878e-10	0.000121668	-1.67779	-2.26878e-10
71448964	rs844701	7.30447e-09	-1.24532e-10	0.0293968	0.000128319	-1.24532e-10	-0.603114	0.000394131	-1.24532e-10	-0.502397
71449083	rs80245401	7.67809e-09	-1.24532e-10	0.0792809	0.000133053	-1.24532e-10	-0.566892	0.000409694	-1.24532e-10	-0.463671
71449166	rs80000330	1.24612e-09	-1.73905	-2.26878e-10	4.89524e-05	-1.56679	-2.26878e-10	0.000117629	-1.71155	-2.26878e-10
71449469	rs844699	2.92627e-09	-1.14944	0.264075	3.76816e-05	-1.55826	-0.2702	0.000168611	-1.23275	-0.118738
71450241	rs117776122	2.26304e-09	-1.24532e-10	-1.14238	6.81847e-05	-1.24532e-10	-1.23542	0.000187094	-1.24532e-10	-1.24747
71450728	rs60847803	2.78413e-09	-1.24532e-10	-0.935155	0.000104364	-1.24532e-10	-0.809748	0.000291222	-1.24532e-10	-0.804994
71450818	rs844698	2.82832e-09	-1.12809	0.208682	3.64665e-05	-1.5462	-0.31504	0.000163915	-1.21293	-0.166803
71451157	rs149446021	1.29831e-09	-1.69803	-2.26878e-10	4.09589e-05	-1.74507	-2.26878e-10	0.00011366	-1.74587	-2.26878e-10
71451457	rs73187047	1.23743e-09	-1.74605	-2.26878e-10	7.15042e-05	-1.18788	-2.26878e-10	0.000297457	-0.78381	-2.26878e-10
71451518	rs75922780	7.4282e-09	-1.24532e-10	0.0461934	0.00012989	-1.24532e-10	-0.590946	0.000399295	-1.24532e-10	-0.48938
71451694	rs76869357	6.03591e-09	-0.161363	-2.26878e-10	0.000116342	-0.701102	-2.26878e-10	0.000360585	-0.591353	-2.26878e-10
71452087	rs117891853	1.24207e-09	-1.74231	-2.26878e-10	5.6208e-05	-1.42858	-2.26878e-10	0.000125291	-1.64844	-2.26878e-10
71452378	rs844696	2.71915e-09	-1.14811	0.189334	3.54975e-05	-1.55752	-0.330657	0.000158224	-1.23151	-0.18356
71452384	rs844695	2.70183e-09	-1.15449	0.189334	3.53707e-05	-1.5611	-0.330657	0.000157289	-1.23744	-0.18356
71452918	rs844694	3.25795e-09	-0.967324	0.189334	3.94971e-05	-1.45075	-0.330657	0.000187274	-1.06295	-0.18356
71453251	rs844693	3.03187e-09	-1.03925	0.189334	3.7811e-05	-1.49438	-0.330657	0.000175094	-1.1302	-0.18356
71453454	rs77920587	2.0266e-09	-1.24532e-10	-1.25273	7.06843e-05	-1.24532e-10	-1.19941	0.000193501	-1.24532e-10	-1.2138
71454048	rs75722629	2.26414e-09	-1.24532e-10	-1.14189	7.47828e-05	-1.24532e-10	-1.14305	0.00021041	-1.24532e-10	-1.13002
71454379	rs35720869	2.80303e-09	-1.10178	0.173396	3.58704e-05	-1.53112	-0.346602	0.000163161	-1.18848	-0.195866
71454655	rs844692	2.50265e-09	-1.11617	0.074427	3.31937e-05	-1.5394	-0.415882	0.000148593	-1.20185	-0.276015
71455003	rs117658759	1.25273e-09	-1.73376	-2.26878e-10	4.37365e-05	-1.67945	-2.26878e-10	0.000127529	-1.63073	-2.26878e-10
71455019	rs117916988	1.25517e-09	-1.73182	-2.26878e-10	4.35503e-05	-1.68372	-2.26878e-10	0.000126813	-1.63637	-2.26878e-10
71455692	rs151020585	1.95459e-09	-1.24532e-10	-1.28891	6.48503e-05	-1.24532e-10	-1.28555	0.000180224	-1.24532e-10	-1.28488
71457739	rs137993159	2.37397e-09	-1.24532e-10	-1.09453	7.19302e-05	-1.24532e-10	-1.18194	0.000202382	-1.24532e-10	-1.16892
71457845	rs111972885	8.46652e-10	-0.852261	-1.27329	1.79271e-05	-1.37836	-1.19296	7.84823e-05	-0.954927	-1.16128
71458404	rs12154959	1.31095e-09	-1.68834	-2.26878e-10	5.30238e-05	-1.4869	-2.26878e-10	0.000229973	-1.04112	-2.26878e-10
71458661	rs141579972	2.77887e-09	-0.937045	-2.26878e-10	0.000158236	-0.393548	-2.26878e-10	0.000557976	-0.154764	-2.26878e-10
71458821	rs77392906	8.48851e-10	-0.844495	-1.27847	1.78206e-05	-1.37338	-1.2039	7.8074e-05	-0.947618	-1.1738
71458940	rs844691	2.28206e-09	-1.31451	0.180495	3.22915e-05	-1.64505	-0.337783	0.00013469	-1.3849	-0.191209
71459484	rs111446316	2.28967e-09	-1.32001	0.189334	3.24362e-05	-1.6477	-0.330657	0.000135042	-1.38993	-0.18356
71459671	rs149784651	1.5393e-09	-1.52776	-2.26878e-10	4.09921e-05	-1.74426	-2.26878e-10	0.000113766	-1.74494	-2.26878e-10
71460046	rs844740	2.23734e-09	-1.32549	0.171682	3.18943e-05	-1.65033	-0.344883	0.000132332	-1.39493	-0.198833
71460256	rs141366101	2.68867e-08	1.33254	-2.26878e-10	0.000146628	-0.469736	-2.26878e-10	0.000761747	0.156533	-2.26878e-10
71460398	rs13231720	3.18091e-07	4.96047	-1.15722	0.000116857	0.42112	-1.1178	0.000349446	0.498641	-1.12137
71460949	rs77503731	2.09047e-09	-1.24532e-10	-1.2217	6.44918e-05	-1.24532e-10	-1.2911	0.000178783	-1.24532e-10	-1.29291
71462068	rs73187050	1.54094e-09	-0.381152	-1.14555	0.000132805	0.692774	-1.26153	0.00113146	1.79391	-1.24172
71463686	rs58251256	7.29212e-09	-1.24532e-10	0.0277044	0.000127259	-1.24532e-10	-0.611412	0.000390805	-1.24532e-10	-0.510873
71463802	rs10277893	6.73716e-10	-1.08006	-1.27398	1.55611e-05	-1.51849	-1.19437	6.33032e-05	-1.16826	-1.16289
71463948	rs58173010	7.04108e-09	-1.24532e-10	-0.00732871	0.000124963	-1.24532e-10	-0.629617	0.000383105	-1.24532e-10	-0.530773
71464056	rs77670065	7.04108e-09	-1.24532e-10	-0.00732871	0.000124963	-1.24532e-10	-0.629617	0.000383105	-1.24532e-10	-0.530773
71465149	rs6980132	1.81123e-09	-1.41414	0.0490494	2.75189e-05	-1.68991	-0.452856	0.000108992	-1.47549	-0.31232
71465215	rs12532869	1.72976e-09	-0.280443	-1.13067	0.000153688	0.826787	-1.2495	0.00135024	1.955	-1.22604
71465594	rs57375990	6.93023e-09	-1.24532e-10	-0.0231967	0.000122785	-1.24532e-10	-0.647204	0.000375294	-1.24532e-10	-0.551371
71466059	rs72506800	6.87574e-09	-1.24532e-10	-0.0310904	0.000122094	-1.24532e-10	-0.652841	0.000373035	-1.24532e-10	-0.557409
71466103	rs72506801	6.87574e-09	-1.24532e-10	-0.0310904	0.000122094	-1.24532e-10	-0.652841	0.000373035	-1.24532e-10	-0.557409
71466125	rs74301530	6.93023e-09	-1.24532e-10	-0.0231967	0.000122785	-1.24532e-10	-0.647204	0.000375294	-1.24532e-10	-0.551371
71467460	rs10251758	6.4891e-10	-1.11386	-1.2777	1.514e-05	-1.53807	-1.20223	6.07942e-05	-1.1997	-1.17188
71467865	rs1099452	1.88425e-09	-1.42377	0.0982142	2.87873e-05	-1.69383	-0.403866	0.000113597	-1.48418	-0.262243
71468019	rs138901653	4.23917e-09	-0.514722	-2.26878e-10	0.000109296	-0.763576	-2.26878e-10	0.000215894	-1.10429	-2.26878e-10
71468501	rs116858843	6.429e-07	5.78569	-1.27879	0.000240776	1.28803	-1.26179	0.00469955	3.24477	-1.26863
71469458	rs75305588	2.63761e-09	-1.24532e-10	-0.989216	8.56693e-05	-1.24532e-10	-1.00714	0.000238143	-1.24532e-10	-1.00621
71469672	rs7781091	1.93561e-09	-1.42377	0.125104	2.94143e-05	-1.69383	-0.382321	0.000116261	-1.48418	-0.239064
71470001	rs1099451	1.90391e-09	-1.36036	0.0451797	2.83563e-05	-1.66658	-0.446207	0.00011495	-1.42674	-0.307851
71470107	rs76684004	6.65332e-09	-1.24532e-10	-0.0639747	0.000119993	-1.24532e-10	-0.670206	0.000366785	-1.24532e-10	-0.574304
71470239	rs2867564	1.89713e-09	-1.33108	0.0123355	2.75633e-05	-1.66595	-0.475204	0.000111303	-1.43219	-0.334635
71470383	rs2867565	1.86149e-09	-1.34169	0.00397644	2.76004e-05	-1.65798	-0.481826	0.000113019	-1.40973	-0.341801
71470693	rs7790072	6.71527e-10	-1.08006	-1.27723	1.54547e-05	-1.51849	-1.20123	6.28084e-05	-1.16826	-1.17074
71471186	rs1034806	1.87554e-09	-1.33417	0.00397644	2.76981e-05	-1.65445	-0.481826	0.000113797	-1.40286	-0.341801
71471647	rs844736	2.00978e-09	-1.29778	0.036719	2.90153e-05	-1.63687	-0.452942	0.00012083	-1.36958	-0.315114
71472624	rs143917073	3.65213e-09	-0.663781	-2.26878e-10	9.52417e-05	-0.901218	-2.26878e-10	0.000253348	-0.944319	-2.26878e-10
71473829	rs844735	1.80682e-09	-1.37879	0.0112717	2.71938e-05	-1.67483	-0.479817	0.000108818	-1.44349	-0.345914
71473888	rs844734	1.81279e-09	-1.38388	0.019654	2.73137e-05	-1.67706	-0.473187	0.000109095	-1.4481	-0.338763
71474656	rs73187055	1.38139e-09	-1.636	-2.26878e-10	4.33826e-05	-1.68758	-2.26878e-10	0.000137718	-1.55387	-2.26878e-10
71474670	rs844732	3.61887e-09	-1.33179	0.658859	0.000206846	-0.579624	0.45396	0.000993746	-0.248492	0.670893
71474733	rs58248758	1.25248e-09	-1.73396	-2.26878e-10	4.75288e-05	-1.5963	-2.26878e-10	0.000132843	-1.58991	-2.26878e-10
71474783	rs145888040	1.71507e-09	-1.41964	-2.26878e-10	4.58557e-05	-1.63214	-2.26878e-10	0.000148641	-1.47754	-2.26878e-10
71474786	rs58863475	2.04711e-09	-1.24266	-2.26878e-10	6.72885e-05	-1.24865	-2.26878e-10	0.000168684	-1.35105	-2.26878e-10
71474895	rs113279217	1.76532e-09	-0.223171	-1.16759	0.000170759	0.955431	-1.27281	0.00155544	2.12617	-1.25574
71474962	rs844731	1.66328e-08	2.14948	-1.29719	2.1512e-05	-1.09176	-1.29726	6.74484e-05	-0.970062	-1.29766
71475191	rs844730	8.57947e-09	1.39475	-1.20446	1.62114e-05	-1.4477	-1.22422	4.84628e-05	-1.37499	-1.2233
71475692	rs118182411	7.25657e-09	-1.24532e-10	0.0228177	0.000261076	-1.24532e-10	0.107176	0.000836957	-1.24532e-10	0.250692
71476153	rs78620438	1.25202e-09	-1.73433	-2.26878e-10	5.98878e-05	-1.36516	-2.26878e-10	0.000152833	-1.44973	-2.26878e-10
71476859	rs10252249	5.88741e-10	-1.72516	-0.763704	1.41524e-05	-1.66746	-1.1403	3.88275e-05	-1.73121	-1.08874
71477069	rs17427800	1.38657e-09	-0.462332	-1.16992	0.000120161	0.587724	-1.25653	0.0010047	1.66624	-1.23287
71477109	rs142538188	2.09575e-09	-1.24532e-10	-1.21918	6.58635e-05	-1.24532e-10	-1.27005	0.000183458	-1.24532e-10	-1.2671
71477785	rs844712	6.30236e-10	-1.71074	-0.710013	1.49923e-05	-1.64131	-1.10879	3.98208e-05	-1.73993	-1.05476
71477867	rs139862176	5.59262e-08	3.26431	-1.19937	0.000361408	1.70717	-1.2748	0.00360941	2.97047	-1.25825
71478387	rs844711	7.6528e-10	-1.71437	-0.512231	1.72789e-05	-1.71743	-0.89072	5.64043e-05	-1.65635	-0.790184
71478499	rs844710	7.65161e-10	-1.71437	-0.512387	1.72375e-05	-1.71743	-0.893118	5.6257e-05	-1.65635	-0.792799
71479141	rs844709	7.60164e-10	-1.71437	-0.518939	1.71567e-05	-1.71743	-0.897818	5.59623e-05	-1.65635	-0.798051
71479172	rs844708	7.60164e-10	-1.71437	-0.518939	1.71567e-05	-1.71743	-0.897818	5.59623e-05	-1.65635	-0.798051
71479287	rs12666891	5.61137e-10	-1.7256	-0.811284	1.37862e-05	-1.66831	-1.16565	3.77178e-05	-1.73084	-1.11811
71479365	rs844707	7.56727e-10	-1.71238	-0.525464	1.70454e-05	-1.71926	-0.902491	5.58562e-05	-1.65302	-0.803275
71479487	rs12671441	5.57704e-10	-1.72669	-0.816325	1.37207e-05	-1.67045	-1.16828	3.76392e-05	-1.72986	-1.12117
71479594	rs17349645	5.33577e-10	-1.43061	-1.15663	1.60222e-05	-1.69116	-0.992499	5.60394e-05	-1.51364	-0.939384
71479611	rs12674035	5.57946e-10	-1.72626	-0.816325	1.37324e-05	-1.6696	-1.16828	3.76244e-05	-1.73026	-1.12117
71479613	rs844705	7.42316e-10	-1.71799	-0.539078	1.69734e-05	-1.71377	-0.912217	5.47301e-05	-1.66251	-0.814159
71479678	rs113259027	4.40767e-10	-1.60457	-1.17376	1.48192e-05	-1.74378	-1.01793	4.71812e-05	-1.6581	-0.966983
71479695	rs844704	7.41701e-10	-1.71238	-0.54552	1.68031e-05	-1.71926	-0.916806	5.49683e-05	-1.65302	-0.8193
71480143	rs10280279	5.51878e-10	-1.72669	-0.826826	1.36464e-05	-1.67045	-1.1737	3.74012e-05	-1.72986	-1.12751
71480281	rs10265141	5.49147e-10	-1.72669	-0.831787	1.36118e-05	-1.67045	-1.17625	3.72899e-05	-1.72986	-1.13049
71480525	rs58064021	5.48562e-10	-1.72776	-0.831787	1.3583e-05	-1.67257	-1.17625	3.73274e-05	-1.72886	-1.13049
71480889	rs17144232	5.49147e-10	-1.72669	-0.831787	1.36118e-05	-1.67045	-1.17625	3.72899e-05	-1.72986	-1.13049
71481051	rs141825636	5.46443e-10	-1.72669	-0.836722	1.35775e-05	-1.67045	-1.17877	3.71799e-05	-1.72986	-1.13345
71481423	rs76888864	2.07304e-09	-1.24532e-10	-1.23007	6.44761e-05	-1.24532e-10	-1.29134	0.000178692	-1.24532e-10	-1.29342
71481547	rs141031559	5.44796e-10	-1.40712	-1.15932	1.61203e-05	-1.6811	-0.996453	5.694e-05	-1.49341	-0.94367
71481963	rs117333216	3.85575e-10	-1.74089	-1.17122	3.05698e-05	-1.03305	-1.00457	8.48663e-05	-1.04411	-0.993896
71482050	rs844797	5.60317e-10	-1.7256	-0.812747	1.37958e-05	-1.66831	-1.16496	3.76806e-05	-1.73084	-1.1191
71482127	rs112395310	7.68801e-10	-1.03087	-1.19115	1.82192e-05	-1.51082	-1.04434	7.55917e-05	-1.15798	-0.995751
71482224	rs10273495	5.26132e-10	-1.7298	-0.871494	1.32607e-05	-1.67671	-1.19612	3.65385e-05	-1.72676	-1.15395
71482823	rs844796	7.70291e-10	-1.681	-0.539078	1.65736e-05	-1.73761	-0.912217	5.801e-05	-1.60431	-0.814159
71483178	rs17144240	6.28026e-09	-1.24532e-10	-0.121679	0.000117434	-1.24532e-10	-0.691761	0.000358795	-1.24532e-10	-0.596331
71483311	rs80032235	5.21099e-09	-1.24532e-10	-0.308319	0.000143358	-1.24532e-10	-0.492289	0.000415398	-1.24532e-10	-0.449843
71483321	rs844795	7.41701e-10	-1.71238	-0.54552	1.68031e-05	-1.71926	-0.916806	5.49683e-05	-1.65302	-0.8193
71483845	rs191032255	2.06013e-09	-1.24532e-10	-1.23632	7.03091e-05	-1.24532e-10	-1.20473	0.000192144	-1.24532e-10	-1.22084
71484111	rs844794	7.47062e-10	-1.69174	-0.55896	1.64155e-05	-1.73306	-0.926356	5.61876e-05	-1.62038	-0.830009
71484345	rs844793	7.46465e-10	-1.67354	-0.577955	1.61055e-05	-1.73868	-0.939792	5.59738e-05	-1.6091	-0.8451
71484396	rs73368146	4.33781e-10	-1.60767	-1.18663	1.45275e-05	-1.74417	-1.03742	4.60779e-05	-1.66055	-0.988198
71484735	rs844792	7.40224e-10	-1.71437	-0.54552	1.6834e-05	-1.71743	-0.916806	5.47857e-05	-1.65635	-0.8193
71484751	rs844791	7.45171e-10	-1.69427	-0.55896	1.64367e-05	-1.73177	-0.926356	5.59707e-05	-1.62424	-0.830009
71484865	rs844790	7.45171e-10	-1.69427	-0.55896	1.64367e-05	-1.73177	-0.926356	5.59707e-05	-1.62424	-0.830009
71485085	rs844789	7.45171e-10	-1.69427	-0.55896	1.64367e-05	-1.73177	-0.926356	5.59707e-05	-1.62424	-0.830009
71485135	rs113195866	4.31498e-10	-1.60767	-1.19191	1.44103e-05	-1.74417	-1.04552	4.56726e-05	-1.66055	-0.997033
71485245	rs844788	1.46604e-09	-0.51728	-1.05925	0.000119041	0.51343	-1.1916	0.000992869	1.57627	-1.15476
71485348	rs73368155	4.31941e-10	-1.60767	-1.19088	1.44331e-05	-1.74417	-1.04394	4.57513e-05	-1.66055	-0.995311
71486092	rs10231062	5.48562e-10	-1.72776	-0.831787	1.3583e-05	-1.67257	-1.17625	3.73274e-05	-1.72886	-1.13049
71486340	rs78844147	2.84435e-09	-0.913757	-2.26878e-10	6.47194e-05	-1.28758	-2.26878e-10	0.000192164	-1.22073	-2.26878e-10
71486629	rs112139124	7.17224e-08	2.31371	-2.26878e-10	0.00153812	1.88068	-2.26878e-10	0.00284147	1.473	-2.26878e-10
71487701	rs17428098	5.07827e-10	-1.397	-1.23971	1.43805e-05	-1.67663	-1.11513	5.0348e-05	-1.48467	-1.07545
71488079	rs1003685	5.69409e-10	-1.70586	-0.816384	1.42109e-05	-1.63304	-1.17058	3.70892e-05	-1.74176	-1.124
71488363	rs79560478	4.51921e-07	5.41825	-1.26384	0.000201033	1.04326	-1.19743	0.00393163	3.01574	-1.21801
71488833	rs17428133	4.62906e-10	-1.44881	-1.28051	1.30586e-05	-1.6986	-1.18959	4.43409e-05	-1.52922	-1.15795
71489191	rs10280568	6.12312e-10	-1.69263	-0.756976	1.43994e-05	-1.64203	-1.14842	3.80518e-05	-1.74216	-1.09798
71489224	rs844785	6.60196e-10	-1.72633	-0.647975	1.545e-05	-1.71505	-1.00498	4.92028e-05	-1.66643	-0.916703
71489945	rs76849145	3.29204e-09	-0.767582	-2.26878e-10	8.34739e-05	-1.0331	-2.26878e-10	0.000234743	-1.02059	-2.26878e-10
71490024	rs148743551	4.96784e-10	-1.45327	-1.20542	1.48395e-05	-1.70038	-1.05996	5.10444e-05	-1.53304	-1.01335
71490302	rs28679767	6.0542e-10	-1.6996	-0.761323	1.42669e-05	-1.65185	-1.14784	3.81372e-05	-1.73993	-1.09796
71490492	rs4469348	4.60467e-10	-1.45815	-1.27646	1.31377e-05	-1.7023	-1.17985	4.44772e-05	-1.53719	-1.14691
71490501	rs79594379	1.55016e-09	-1.52073	-2.26878e-10	6.17581e-05	-1.33441	-2.26878e-10	0.000196533	-1.19825	-2.26878e-10
71490649	rs6965309	5.85008e-10	-1.6996	-0.795621	1.38904e-05	-1.65185	-1.17459	3.70121e-05	-1.73993	-1.12791
71490743	rs1525130	4.60682e-10	-1.45815	-1.27599	1.3152e-05	-1.7023	-1.17877	4.45316e-05	-1.53719	-1.14569
71490988	rs1525129	4.19254e-10	-1.55349	-1.27487	1.27782e-05	-1.7337	-1.1762	4.12354e-05	-1.61699	-1.14279
71491145	rs10229928	6.50061e-10	-1.69151	-0.698271	1.45043e-05	-1.73921	-1.04398	5.00544e-05	-1.60531	-0.96066
71491289	rs75803574	4.59316e-10	-1.46254	-1.27456	1.31727e-05	-1.704	-1.17549	4.45298e-05	-1.54093	-1.14199
71491399	rs59381375	6.54199e-10	-1.69151	-0.691925	1.45644e-05	-1.73921	-1.03984	5.02935e-05	-1.60531	-0.955896
71491955	rs59254802	6.53732e-10	-1.72311	-0.661038	1.51041e-05	-1.71881	-1.02386	4.84914e-05	-1.66009	-0.937605
71492014	rs1558028	1.30319e-09	-0.581449	-1.11283	0.000252154	0.817085	-0.744682	0.000615837	0.662114	-0.718213
71492276	rs73368174	6.64568e-10	-1.72633	-0.641375	1.55187e-05	-1.71505	-1.00054	4.94524e-05	-1.66643	-0.911644
71492905	rs190772404	1.93656e-09	-1.24532e-10	-1.29818	6.41217e-05	-1.24532e-10	-1.29685	0.000178201	-1.24532e-10	-1.29617
71492968	rs372572891	2.28623e-09	-1.24532e-10	-1.13219	9.05283e-05	-1.24532e-10	-0.951974	0.000252064	-1.24532e-10	-0.949399
71493500	rs140543278	2.9273e-09	-0.88501	-2.26878e-10	7.56877e-05	-1.13102	-2.26878e-10	0.000158586	-1.41279	-2.26878e-10
71493741	rs117084621	4.4643e-10	-1.49651	-1.26905	1.31693e-05	-1.71644	-1.16331	4.38656e-05	-1.56966	-1.12829
71493742	rs2867566	8.31641e-07	5.88904	-1.12473	0.000142129	0.564232	-1.06513	0.000472879	0.747618	-1.06786
71494261	rs117844108	2.13474e-09	-1.20075	-2.26878e-10	0.000301478	0.251061	-2.26878e-10	0.000613502	-0.059897	-2.26878e-10
71494573	rs113136599	6.76873e-08	2.25581	-2.26878e-10	0.00145622	1.82596	-2.26878e-10	0.00269873	1.42146	-2.26878e-10
71494586	rs844686	6.94815e-10	-1.73205	-0.591145	1.61904e-05	-1.70679	-0.966424	5.07956e-05	-1.67838	-0.872893
71494626	rs844685	6.94815e-10	-1.73205	-0.591145	1.61904e-05	-1.70679	-0.966424	5.07956e-05	-1.67838	-0.872893
71494769	rs138042262	2.18211e-09	-1.1788	-2.26878e-10	4.24211e-05	-1.70999	-2.26878e-10	0.000127397	-1.63177	-2.26878e-10
71494917	rs145896446	1.43085e-09	-1.60082	-2.26878e-10	4.09301e-05	-1.74577	-2.26878e-10	0.000113739	-1.74518	-2.26878e-10
71494997	rs844684	8.02577e-10	-1.71649	-0.462529	1.86694e-05	-1.64177	-0.888979	5.26949e-05	-1.72963	-0.784937
71495651	rs79312768	8.73627e-09	-1.24532e-10	0.208393	0.000470618	-1.24532e-10	0.69641	0.00161934	-1.24532e-10	0.910694
71496804	rs844680	3.38109e-10	-1.74617	-1.29731	1.47396e-05	-1.65482	-1.11228	3.72266e-05	-1.73075	-1.1313
71496819	rs844679	6.54306e-10	-1.74572	-0.637553	1.61625e-05	-1.67698	-0.997967	4.74105e-05	-1.71153	-0.908711
71497009	rs113778642	1.89838e-09	-0.178195	-1.1399	0.000163862	0.885075	-1.24369	0.00143882	2.00815	-1.21565
71497145	rs844678	6.55741e-10	-1.74593	-0.635152	1.63702e-05	-1.67407	-0.988105	4.78427e-05	-1.71353	-0.897628
71497260	rs844677	6.99211e-10	-1.55993	-0.75696	1.70099e-05	-1.4728	-1.15104	3.84891e-05	-1.72757	-1.10114
71497456	rs60790450	4.14245e-10	-1.59481	-1.24558	1.35937e-05	-1.73535	-1.11268	4.36393e-05	-1.63096	-1.07216
71497706	rs142712381	3.11595e-09	-0.822556	-2.26878e-10	7.98036e-05	-1.07807	-2.26878e-10	0.000164938	-1.37351	-2.26878e-10
71497708	rs6955049	5.94017e-10	-1.68993	-0.790007	1.42079e-05	-1.63829	-1.16555	3.72765e-05	-1.74285	-1.11786
71498406	rs10265820	5.62477e-10	-1.31385	-1.22065	2.65285e-05	-1.49185	-0.687563	6.01549e-05	-1.69136	-0.690794
71499113	rs7797461	2.86521e-09	-0.906448	-2.26878e-10	5.55133e-05	-1.44101	-2.26878e-10	0.000175103	-1.3137	-2.26878e-10
71499244	rs844676	6.7271e-09	1.16383	-1.21678	1.57916e-05	-1.74603	-0.952123	4.55327e-05	-1.73097	-0.929678
71499256	rs2190303	3.52745e-10	-1.70608	-1.29502	1.35924e-05	-1.73916	-1.10896	4.0809e-05	-1.64305	-1.12713
71499574	rs844675	2.43202e-07	4.79129	-1.25649	5.45233e-05	-0.221371	-1.23764	0.000188146	-0.00403544	-1.23783
71499891	rs76979981	2.24719e-09	-1.24532e-10	-1.14941	7.65661e-05	-1.24532e-10	-1.11948	0.000214816	-1.24532e-10	-1.1093
71500117	rs844674	5.21647e-09	0.90951	-1.21678	1.58962e-05	-1.73944	-0.952123	4.48838e-05	-1.74532	-0.929678
71500284	rs75048591	2.60067e-09	-1.24532e-10	-1.00332	9.30035e-05	-1.24532e-10	-0.924999	0.000261242	-1.24532e-10	-0.913635
71500592	rs11769556	1.59478e-09	-0.368891	-1.12346	0.00013594	0.697114	-1.24254	0.00115556	1.78603	-1.21277
71500874	rs844673	6.06858e-09	1.05888	-1.21485	1.5857e-05	-1.74588	-0.948151	4.54145e-05	-1.73767	-0.92558
71501145	rs844672	5.39465e-09	0.937429	-1.21111	1.60599e-05	-1.74077	-0.940541	4.54497e-05	-1.74475	-0.91773
71502056	rs34722735	4.16657e-07	5.3063	-1.23312	7.21665e-05	0.0198506	-1.19851	0.000245953	0.225017	-1.19896
71502698	rs117648861	1.248e-09	-1.73755	-2.26878e-10	4.74008e-05	-1.599	-2.26878e-10	0.00015592	-1.42974	-2.26878e-10
71503303	rs9647948	7.46248e-07	5.91359	-1.25762	0.000133553	0.666376	-1.22951	0.000423955	0.800427	-1.22988
71503587	rs844671	6.02066e-09	1.04016	-1.20405	1.62303e-05	-1.74438	-0.926375	4.62725e-05	-1.74141	-0.903124
71503925	rs844670	5.69013e-09	0.981605	-1.20196	1.6312e-05	-1.7435	-0.922236	4.63617e-05	-1.74375	-0.898858
71504260	rs844669	5.70216e-09	0.981605	-1.19985	1.63801e-05	-1.7435	-0.918073	4.6561e-05	-1.74375	-0.894568
71504343	rs12537280	1.66495e-08	2.13834	-1.28505	0.000158024	0.90027	-1.29516	0.00131702	2.00229	-1.29824
71504434	rs10280768	7.43441e-10	-1.12523	-1.13033	9.93976e-05	-0.0697159	-0.788792	0.00026568	-0.132018	-0.764771
71505369	rs10266409	7.25484e-10	-1.66191	-0.618097	1.58927e-05	-1.74535	-0.946428	5.98559e-05	-1.53756	-0.849585
71506668	rs6964123	3.63718e-10	-1.69164	-1.27883	1.47719e-05	-1.74364	-1.02127	4.53133e-05	-1.62056	-1.04492
71506696	rs844729	2.82574e-07	4.90476	-1.21991	6.07072e-05	-0.173145	-1.17843	0.000205838	0.0283873	-1.18038
71507020	rs59329653	6.44214e-10	-1.73794	-0.660876	3.09499e-05	-1.70967	-0.315602	8.4839e-05	-1.71383	-0.324497
71507999	rs34173611	6.70966e-07	5.70516	-1.15553	0.000145332	0.62246	-1.10108	0.000457492	0.750264	-1.10359
71508645	rs4717625	1.73987e-09	-0.291135	-1.11415	0.000147529	0.765008	-1.22862	0.00132502	1.90733	-1.19723
71509204	rs17144279	6.26231e-10	-1.36252	-1.0646	1.37969e-05	-1.56958	-1.26361	3.33081e-05	-1.73586	-1.23742
71509317	rs78375474	8.48557e-09	-1.24532e-10	0.179277	0.000541861	-1.24532e-10	0.837374	0.00188492	-1.24532e-10	1.06256
71509447	rs73369843	8.59285e-09	-1.24532e-10	0.19184	0.000550105	-1.24532e-10	0.852473	0.00191508	-1.24532e-10	1.07844
71509746	rs4719204	4.26964e-08	2.73106	-0.93604	2.9216e-05	-0.883742	-1.19918	0.000149911	-0.312305	-1.15674
71510083	rs17144283	5.54601e-10	-1.51555	-1.03304	1.28403e-05	-1.65075	-1.2543	3.3382e-05	-1.74617	-1.2249
71510712	rs844777	3.64183e-09	0.510151	-1.17675	1.81357e-05	-1.69986	-0.859899	4.97458e-05	-1.73412	-0.838035
71510856	rs844776	3.30891e-09	0.415324	-1.1778	1.82586e-05	-1.6851	-0.867897	4.97554e-05	-1.72609	-0.845874
71511058	rs139815708	2.00394e-09	-1.26397	-2.26878e-10	4.38065e-05	-1.67785	-2.26878e-10	0.000121802	-1.67669	-2.26878e-10
71511163	rs844775	3.22279e-09	0.392499	-1.18134	1.82073e-05	-1.68119	-0.87462	4.95258e-05	-1.72382	-0.852767
71511170	rs73188343	4.92101e-10	-1.37985	-1.28831	6.24702e-05	-0.0470475	-1.2759	0.000268207	0.396461	-1.28378
71511246	rs57830014	4.52221e-10	-1.62833	-1.12434	5.05781e-05	-0.763049	-0.771069	0.000165415	-0.625005	-0.74562
71512298	rs4997672	5.14033e-10	-1.33125	-1.29331	6.99147e-05	0.0558778	-1.26624	0.000303413	0.511855	-1.27584
71512487	rs844774	8.91906e-09	-1.24532e-10	0.2291	0.000573547	-1.24532e-10	0.894204	0.00199893	-1.24532e-10	1.12128
71512680	rs844773	8.69457e-09	-1.24532e-10	0.203609	0.000556283	-1.24532e-10	0.863642	0.00193576	-1.24532e-10	1.08917
71512695	rs17144290	4.04876e-10	-1.72104	-1.14223	3.05639e-05	-1.23525	-0.802566	0.000102322	-1.07308	-0.777881
71512822	rs844772	1.4222e-09	-1.10894	-0.49795	0.000227513	0.501857	-0.532288	0.00121316	1.00768	-0.38578
71512985	rs12667792	5.10036e-08	2.92242	-0.949611	3.39271e-05	-0.727606	-1.20582	0.000178122	-0.13178	-1.16483
71512988	rs844771	4.31991e-09	0.684073	-1.17993	1.71441e-05	-1.72505	-0.890934	4.76826e-05	-1.74444	-0.870069
71513063	rs12673665	7.34153e-08	2.72402	-0.386973	4.05339e-05	-0.819131	-0.936367	0.000212628	-0.247562	-0.871977
71513113	rs844770	7.58346e-09	-1.24532e-10	0.0668793	0.000481495	-1.24532e-10	0.71926	0.00165548	-1.24532e-10	0.932767
71513237	rs844769	1.88257e-08	2.25913	-1.283	2.71218e-05	-1.01879	-1.13851	0.000125203	-0.513058	-1.13609
71513381	rs10277807	8.02044e-10	-1.63224	-0.547439	1.39662e-05	-1.73428	-1.08671	4.15231e-05	-1.71382	-1.03901
71513404	rs864600	1.05333e-08	-1.24532e-10	0.395456	0.000641728	-1.24532e-10	1.00653	0.0022479	-1.24532e-10	1.23867
71513486	rs10234063	1.03937e-09	-1.632	-0.288474	1.63698e-05	-1.64781	-1.01439	4.35488e-05	-1.74577	-0.95943
71513887	rs711296	2.9366e-07	3.72333	-2.26878e-10	0.000127876	-0.606574	-2.26878e-10	0.000487699	-0.289382	-2.26878e-10
71513888	rs757895	3.42219e-07	5.06455	-1.18819	6.13277e-05	-0.224902	-1.1165	0.000256351	0.191029	-1.12356
71514510	rs144249488	1.96238e-09	-1.24532e-10	-1.28493	6.40663e-05	-1.24532e-10	-1.29772	0.000177948	-1.24532e-10	-1.29759
71514639	rs148736600	3.56634e-09	-1.24532e-10	-0.687551	8.83061e-05	-1.24532e-10	-0.976827	0.000250938	-1.24532e-10	-0.953876
71515543	rs146350734	1.95592e-09	-1.24532e-10	-1.28823	6.84648e-05	-1.24532e-10	-1.23132	0.000193398	-1.24532e-10	-1.21433
71515673	rs7803192	3.45024e-10	-1.73749	-1.28574	1.20011e-05	-1.71222	-1.26041	3.27533e-05	-1.72721	-1.26287
71516821	rs12533623	3.43332e-10	-1.73448	-1.29367	1.17944e-05	-1.71436	-1.27565	3.22745e-05	-1.72727	-1.27753
71517796	rs844767	1.00273e-07	3.87401	-1.2252	2.35942e-05	-1.14102	-1.15561	9.82479e-05	-0.731734	-1.15985
71517892	rs4291140	2.68122e-09	-0.972818	-2.26878e-10	0.000105692	-0.797108	-2.26878e-10	0.000292653	-0.800094	-2.26878e-10
71517924	rs185163827	3.71602e-09	-0.646436	-2.26878e-10	0.00015126	-0.438635	-2.26878e-10	0.000418611	-0.44214	-2.26878e-10
71518404	rs844766	7.52037e-07	4.66369	-2.26878e-10	0.000114984	-0.712846	-2.26878e-10	0.000480807	-0.303615	-2.26878e-10
71518506	rs11772518	3.43888e-10	-1.73448	-1.29205	1.18352e-05	-1.71436	-1.27219	3.23815e-05	-1.72727	-1.27422
71518750	rs143150777	3.11748e-09	-1.24532e-10	-0.822065	8.99586e-05	-1.24532e-10	-0.958287	0.000251848	-1.24532e-10	-0.950257
71519069	rs6976099	3.41596e-10	-1.74142	-1.2918	1.16951e-05	-1.72679	-1.27168	3.20998e-05	-1.7365	-1.27373
71520206	rs7778656	5.6991e-10	-1.68747	-0.833899	6.43502e-05	-0.341423	-0.951873	0.000340718	0.195546	-0.843571
71520209	rs76063856	2.03211e-09	-1.25001	-2.26878e-10	0.000122328	-0.65093	-2.26878e-10	0.000433071	-0.40818	-2.26878e-10
71520639	rs844765	5.93155e-07	4.42637	-2.26878e-10	0.000105108	-0.802649	-2.26878e-10	0.000431612	-0.411554	-2.26878e-10
71520996	rs844764	6.46501e-07	4.51248	-2.26878e-10	0.000108269	-0.773019	-2.26878e-10	0.000447737	-0.374875	-2.26878e-10
71521799	rs844762	1.31838e-07	4.15122	-1.22873	2.52669e-05	-1.05902	-1.16912	0.000108538	-0.619538	-1.17244
71522484	rs187064022	5.31875e-09	-0.287851	-2.26878e-10	0.000959771	1.40906	-2.26878e-10	0.0012462	0.648777	-2.26878e-10
71522685	rs113388584	1.24587e-09	-1.73926	-2.26878e-10	4.11398e-05	-1.74066	-2.26878e-10	0.000114831	-1.73562	-2.26878e-10
71523290	rs711297	6.96875e-08	3.49678	-1.21185	2.09977e-05	-1.26041	-1.15282	8.42867e-05	-0.888235	-1.15662
71523602	rs844760	6.15189e-07	4.46284	-2.26878e-10	0.000106621	-0.788355	-2.26878e-10	0.000439008	-0.394564	-2.26878e-10
71523620	rs113180433	4.83881e-09	-0.382421	-2.26878e-10	0.00018609	-0.231408	-2.26878e-10	0.000559395	-0.152225	-2.26878e-10
71523632	rs117296563	1.39031e-09	-1.62956	-2.26878e-10	9.21981e-05	-0.933697	-2.26878e-10	0.000224874	-1.06354	-2.26878e-10
71524672	rs844759	5.9258e-07	4.4254	-2.26878e-10	0.000110066	-0.756555	-2.26878e-10	0.000448744	-0.372629	-2.26878e-10
71525062	rs917211	1.26167e-07	4.0787	-1.20018	2.69014e-05	-1.04408	-1.12137	0.000111267	-0.641053	-1.1261
71525153	rs711298	5.9258e-07	4.4254	-2.26878e-10	0.000110066	-0.756555	-2.26878e-10	0.000448744	-0.372629	-2.26878e-10
71525623	rs10247062	1.3097e-07	4.11472	-1.19884	2.59721e-05	-1.08103	-1.11958	0.000108081	-0.671873	-1.12433
71526308	rs73124339	1.97122e-09	-1.28044	-2.26878e-10	4.12439e-05	-1.73813	-2.26878e-10	0.000128652	-1.62197	-2.26878e-10
71526496	rs4719206	1.42283e-07	4.18358	-1.18485	2.70843e-05	-1.0577	-1.10098	0.00011339	-0.642277	-1.10597
71526514	rs844758	2.64914e-07	4.25128	-0.630964	0.000280445	0.903556	-0.724815	0.00356898	2.28959	-0.588632
71527729	rs10251795	1.59657e-07	4.29149	-1.17755	2.98374e-05	-0.970491	-1.09138	0.000125616	-0.549356	-1.09649
71527897	rs117967916	2.466e-09	-1.05649	-2.26878e-10	6.23069e-05	-1.32556	-2.26878e-10	0.000142431	-1.52022	-2.26878e-10
71528358	rs917210	3.72954e-07	4.59921	-0.636841	0.000353929	1.14172	-0.730262	0.004734	2.57814	-0.594693
71528688	rs844757	3.89857e-07	4.67311	-0.666417	0.000341397	1.13305	-0.757646	0.00459494	2.57884	-0.625208
71528703	rs148438050	4.05715e-09	-1.24532e-10	-0.558609	0.000135492	-1.24532e-10	-0.548723	0.000386307	-1.24532e-10	-0.522449
71528896	rs7795939	4.77709e-07	4.86259	-0.652676	0.000404606	1.29021	-0.744929	0.00540586	2.72719	-0.611028
71529122	rs117188982	1.75052e-09	-1.39918	-2.26878e-10	9.7381e-05	-0.879006	-2.26878e-10	0.000336102	-0.661667	-2.26878e-10
71529348	rs7797779	3.86427e-07	4.61511	-0.61726	0.000356166	1.12322	-0.705461	0.00461352	2.524	-0.566332
71529475	rs844756	4.72891e-07	4.19977	-2.26878e-10	9.75919e-05	-0.876841	-2.26878e-10	0.000392277	-0.507113	-2.26878e-10
71530643	rs12699120	3.07949e-07	4.40011	-0.629263	0.000305342	0.968112	-0.704314	0.00365543	2.28974	-0.564854
71531238	rs34501524	1.57505e-07	4.27797	-1.17761	2.70324e-05	-1.06914	-1.09146	0.000111704	-0.666663	-1.09657
71531659	rs11772969	6.18664e-10	-1.68379	-0.755493	4.17725e-05	-0.884303	-0.841096	0.000210794	-0.410585	-0.717613
71532161	rs149487794	1.00097e-08	0.344462	-2.26878e-10	8.12799e-05	-1.05974	-2.26878e-10	0.00035584	-0.6046	-2.26878e-10
71532510	rs62462783	5.59679e-07	4.36827	-2.26878e-10	0.000103366	-0.819356	-2.26878e-10	0.00041163	-0.458957	-2.26878e-10
71533361	rs117153812	2.04045e-09	-1.24532e-10	-1.24592	7.51598e-05	-1.24532e-10	-1.13802	0.000214281	-1.24532e-10	-1.11179
71533900	rs4717626	1.86654e-07	3.88753	-0.617368	0.000245684	0.726738	-0.680328	0.00268541	1.95464	-0.538133
71534558	rs844753	1.82862e-07	3.90529	-0.655645	0.000224193	0.674075	-0.719205	0.00257923	1.95661	-0.580444
71535807	rs13236085	5.39665e-10	-1.45339	-1.1225	8.44726e-05	0.208404	-1.22961	0.000413086	0.724144	-1.17957
71536350	rs844752	4.6069e-09	0.637274	-1.06881	2.23431e-05	-1.41575	-0.935369	6.80179e-05	-1.31269	-0.946623
71536769	rs844750	3.52222e-07	3.90517	-2.26878e-10	9.44258e-05	-0.909822	-2.26878e-10	0.000331216	-0.676311	-2.26878e-10
71537011	rs117476173	2.10154e-09	-1.21642	-2.26878e-10	4.1153e-05	-1.74034	-2.26878e-10	0.000115488	-1.72991	-2.26878e-10
71537747	rs10950291	5.49697e-10	-1.66166	-0.89582	1.9846e-05	-1.74525	-0.724387	7.82301e-05	-1.57415	-0.54528
71537910	rs7798439	3.63008e-10	-1.67516	-1.29726	2.31364e-05	-1.05119	-1.26504	5.59907e-05	-1.18601	-1.26788
71539425	rs1852088	4.86323e-10	-1.72828	-0.951694	8.4335e-05	-0.153829	-0.86901	0.000674377	0.74903	-0.714321
71539488	rs187288011	2.03362e-09	-1.24532e-10	-1.24927	7.1965e-05	-1.24532e-10	-1.18146	0.000204684	-1.24532e-10	-1.15761
71539525	rs1852089	4.76178e-10	-1.72828	-0.972775	8.23764e-05	-0.153829	-0.892509	0.000656109	0.74903	-0.741784
71539560	rs844749	5.09372e-10	-1.69938	-0.934288	1.92176e-05	-1.7313	-0.770512	7.92428e-05	-1.50831	-0.598255
71539877	rs2867567	4.85533e-10	-1.72991	-0.951684	8.30185e-05	-0.169575	-0.868999	0.000661218	0.72931	-0.714308
71540317	rs12667488	4.89966e-09	-1.24532e-10	-0.369924	7.32092e-05	-1.24532e-10	-1.16431	0.000208243	-1.24532e-10	-1.14038
71540631	rs151111556	3.03513e-09	-1.24532e-10	-0.848836	7.88852e-05	-1.24532e-10	-1.08964	0.000219674	-1.24532e-10	-1.08693
71540679	rs844747	6.15879e-07	4.46396	-2.26878e-10	0.000102425	-0.828505	-2.26878e-10	0.000366787	-0.5743	-2.26878e-10
71540959	rs6460703	4.41574e-08	3.12577	-1.2971	1.17563e-05	-1.73343	-1.25981	3.55764e-05	-1.64507	-1.26233
71541368	rs2016778	4.95942e-10	-1.70944	-0.950948	1.9005e-05	-1.72232	-0.790613	8.10786e-05	-1.46223	-0.621435
71541513	rs13234973	5.37157e-08	3.31809	-1.29347	1.20744e-05	-1.72182	-1.24473	3.71739e-05	-1.61576	-1.24771
71542082	rs150847918	1.78755e-09	-1.37825	-2.26878e-10	4.52283e-05	-1.64591	-2.26878e-10	0.000115205	-1.73237	-2.26878e-10
71542124	rs139323504	3.10579e-09	-1.24532e-10	-0.825823	0.000114773	-1.24532e-10	-0.714682	0.00032058	-1.24532e-10	-0.708948
71542201	rs12673109	4.9043e-10	-1.73223	-0.93933	8.8233e-05	-0.128791	-0.848863	0.000693263	0.753118	-0.690789
71542510	rs34862805	4.91175e-10	-1.73071	-0.93933	8.96514e-05	-0.112844	-0.848863	0.000707137	0.772933	-0.690789
71543313	rs7805893	5.37813e-08	3.31809	-1.29225	1.21219e-05	-1.72182	-1.2408	3.73159e-05	-1.61576	-1.2439
71543638	rs844744	7.35015e-07	4.6408	-2.26878e-10	0.000109714	-0.759761	-2.26878e-10	0.000396352	-0.496777	-2.26878e-10
71543831	rs140788979	5.35638e-09	-1.24532e-10	-0.280802	0.000126584	-1.24532e-10	-0.61673	0.000366629	-1.24532e-10	-0.57473
71543905	rs844743	6.80226e-07	4.56334	-2.26878e-10	0.000106439	-0.790061	-2.26878e-10	0.000383053	-0.530908	-2.26878e-10
71544011	rs7796985	4.89539e-10	-1.72551	-0.947867	9.33443e-05	-0.0629201	-0.858422	0.000743979	0.834842	-0.701911
71544121	rs10216301	5.95668e-08	3.42067	-1.29266	1.21987e-05	-1.71423	-1.24208	3.79045e-05	-1.59887	-1.24514
71544484	rs10215588	7.17695e-08	3.17428	-0.859906	6.74998e-05	-0.577666	-0.667846	0.00068744	0.533429	-0.479536
71544630	rs73124358	4.81131e-10	-1.73481	-0.955891	1.94485e-05	-1.70088	-0.788988	8.77878e-05	-1.38478	-0.619375
71544635	rs73124360	4.80087e-10	-1.73699	-0.955891	1.96904e-05	-1.68852	-0.788988	9.04255e-05	-1.35518	-0.619375
71544636	rs147009072	1.89159e-09	-1.32167	-2.26878e-10	5.62338e-05	-1.42812	-2.26878e-10	0.000134196	-1.57978	-2.26878e-10
71544976	rs35182926	3.92616e-10	-1.59999	-1.29403	2.1076e-05	-1.12029	-1.28921	9.14897e-05	-0.673109	-1.28974
71545679	rs79627872	2.03064e-09	-1.24532e-10	-1.25074	6.45423e-05	-1.24532e-10	-1.29032	0.000179984	-1.24532e-10	-1.28621
71546235	rs145873427	8.72576e-08	2.50977	-2.26878e-10	0.000625597	0.981069	-2.26878e-10	0.00422968	1.8708	-2.26878e-10
71546308	rs844741	8.71412e-07	4.81102	-2.26878e-10	0.000123132	-0.644381	-2.26878e-10	0.000441189	-0.389607	-2.26878e-10
71546493	rs13227792	5.09194e-10	-1.72067	-0.91335	2.00787e-05	-1.7206	-0.737378	8.75616e-05	-1.44676	-0.55998
71546924	rs13224539	4.74072e-10	-1.72368	-0.98181	9.13248e-05	-0.0466586	-0.896555	0.000726033	0.854969	-0.746455
71546947	rs12699121	1.06034e-06	5.00726	-2.26878e-10	0.00013356	-0.563087	-2.26878e-10	0.00048276	-0.299562	-2.26878e-10
71547270	rs17144331	3.91131e-10	-1.60263	-1.29517	2.10008e-05	-1.12577	-1.28731	9.1004e-05	-0.680282	-1.2879
71548054	rs546189918	1.45395e-09	-1.5848	-2.26878e-10	6.32249e-05	-1.31094	-2.26878e-10	0.000205082	-1.15567	-2.26878e-10
71548123	rs2867568	8.47265e-07	4.78292	-2.26878e-10	0.000121206	-0.660149	-2.26878e-10	0.000434122	-0.405756	-2.26878e-10
71548141	rs34913023	4.56429e-10	-1.72176	-1.02165	8.87391e-05	-0.0303206	-0.941615	0.000702577	0.875173	-0.799499
71548469	rs142121813	2.03143e-09	-1.24532e-10	-1.25035	7.48085e-05	-1.24532e-10	-1.1427	0.000213208	-1.24532e-10	-1.11681
71548498	rs73124365	5.03523e-10	-1.71463	-0.930583	1.95175e-05	-1.7281	-0.758221	8.21132e-05	-1.48706	-0.583922
71548545	rs118011720	4.29887e-09	-1.24532e-10	-0.500738	0.000431595	-1.24532e-10	0.609852	0.00147608	-1.24532e-10	0.818063
71548671	rs11772542	4.89777e-10	-1.72548	-0.947415	1.93189e-05	-1.71789	-0.778662	8.30997e-05	-1.45158	-0.607461
71549598	rs35733369	7.80839e-08	3.69488	-1.29619	1.23273e-05	-1.69066	-1.25516	3.92616e-05	-1.551	-1.25783
71549836	rs75553941	3.394e-09	-1.24532e-10	-0.73708	7.86859e-05	-1.24532e-10	-1.09217	0.000221231	-1.24532e-10	-1.07988
71549898	rs141254853	1.47389e-09	-1.57119	-2.26878e-10	4.30242e-05	-1.69587	-2.26878e-10	0.000113729	-1.74526	-2.26878e-10
71550035	rs34925287	7.28621e-08	3.62769	-1.29821	1.20046e-05	-1.69726	-1.27508	3.80083e-05	-1.56356	-1.27772
71550079	rs4719207	4.91425e-10	-1.72672	-0.942811	1.95088e-05	-1.71371	-0.773063	8.59593e-05	-1.4242	-0.601007
71550680	rs844727	8.16212e-07	4.74558	-2.26878e-10	0.000119377	-0.675346	-2.26878e-10	0.000426851	-0.422645	-2.26878e-10
71550708	rs7797796	4.94318e-10	-1.70423	-0.959435	1.87598e-05	-1.7326	-0.793314	7.83401e-05	-1.49365	-0.624371
71550967	rs117629430	1.42772e-09	-1.60301	-2.26878e-10	4.11724e-05	-1.73987	-2.26878e-10	0.000115472	-1.73005	-2.26878e-10
71551121	rs55895910	4.73996e-10	-1.73353	-0.972116	1.90214e-05	-1.70325	-0.808821	8.51098e-05	-1.39284	-0.642304
71551278	rs17429503	5.14484e-09	-0.321096	-2.26878e-10	7.43967e-05	-1.14822	-2.26878e-10	0.000158714	-1.41198	-2.26878e-10
71551523	rs118157164	1.29175e-09	-1.70309	-2.26878e-10	4.22333e-05	-1.71443	-2.26878e-10	0.000114014	-1.74276	-2.26878e-10
71551665	rs2867569	4.92247e-10	-1.70423	-0.963633	1.86639e-05	-1.7326	-0.798441	7.78773e-05	-1.49365	-0.630296
71551716	rs2177711	3.85867e-10	-1.61311	-1.29824	2.85277e-05	-0.827527	-1.27923	6.61312e-05	-1.0055	-1.28194
71551855	rs71551247	4.56574e-10	-1.70617	-1.03692	9.79873e-05	0.0861868	-0.958985	0.000794511	1.01872	-0.820079
71552515	rs73124374	4.70736e-10	-1.73267	-0.979876	1.8825e-05	-1.70411	-0.818337	8.3843e-05	-1.39681	-0.653328
71552621	rs10252717	4.64216e-10	-1.70863	-1.01786	9.84585e-05	0.0693136	-0.937314	0.000798437	0.997989	-0.794415
71552817	rs78256357	2.12516e-09	-1.24532e-10	-1.20524	7.48929e-05	-1.24532e-10	-1.14158	0.000214662	-1.24532e-10	-1.11002
71553054	rs117905290	2.79506e-09	-1.24532e-10	-0.931236	8.35976e-05	-1.24532e-10	-1.03162	0.000233661	-1.24532e-10	-1.02521
71553068	rs35830920	4.64216e-10	-1.70863	-1.01786	9.84585e-05	0.0693136	-0.937314	0.000798437	0.997989	-0.794415
71553102	rs10950292	4.71327e-10	-1.73918	-0.972116	1.90537e-05	-1.70155	-0.808821	8.62007e-05	-1.3801	-0.642304
71553670	rs58547626	4.64761e-10	-1.70746	-1.01786	0.000103671	0.120901	-0.937314	0.00085186	1.06276	-0.794415
71553911	rs1474389	3.68042e-10	-1.66081	-1.29784	2.61308e-05	-0.920873	-1.27365	6.04881e-05	-1.09989	-1.27674
71554085	rs10950293	4.72417e-10	-1.74487	-0.964116	1.97878e-05	-1.67934	-0.793234	9.31912e-05	-1.32065	-0.62378
71554914	rs844724	9.16686e-07	4.86167	-2.26878e-10	0.000125179	-0.62789	-2.26878e-10	0.00044995	-0.369944	-2.26878e-10
71555244	rs74841610	6.9078e-10	-1.41717	-0.911858	0.000208385	0.620179	-0.738428	0.000997039	0.993804	-0.568095
71555781	rs10265103	9.88321e-08	3.93166	-1.29733	1.24348e-05	-1.67596	-1.26117	4.03178e-05	-1.51864	-1.26365
71555819	rs141937372	2.71265e-09	-0.961164	-2.26878e-10	5.06544e-05	-1.53261	-2.26878e-10	0.000126184	-1.64134	-2.26878e-10
71555904	rs10950294	4.64533e-10	-1.74594	-0.979876	1.95086e-05	-1.66844	-0.818337	9.2941e-05	-1.29379	-0.653328
71556337	rs75992667	3.08397e-09	-1.24532e-10	-0.832874	0.000121793	-1.24532e-10	-0.655314	0.000348175	-1.24532e-10	-0.626376
71556863	rs7786666	7.46239e-08	3.65161	-1.29824	1.19231e-05	-1.70286	-1.2763	3.76991e-05	-1.57058	-1.27887
71556915	rs78560180	1.69872e-09	-1.42921	-2.26878e-10	4.90442e-05	-1.56491	-2.26878e-10	0.000118661	-1.70281	-2.26878e-10
71557399	rs6953054	9.87737e-08	3.93166	-1.29792	1.23782e-05	-1.67596	-1.26573	4.01407e-05	-1.51864	-1.26805
71558062	rs844722	8.16212e-07	4.74558	-2.26878e-10	0.000119377	-0.675346	-2.26878e-10	0.000426851	-0.422645	-2.26878e-10
71558488	rs6959686	4.68872e-10	-1.70363	-1.01288	0.000102881	0.103136	-0.927203	0.000842265	1.03954	-0.782523
71558611	rs10950295	4.75804e-10	-1.74619	-0.955646	2.02366e-05	-1.66072	-0.789424	9.78523e-05	-1.27542	-0.620203
71558792	rs844719	7.82e-08	3.69838	-1.2982	1.2015e-05	-1.69681	-1.27467	3.85289e-05	-1.55034	-1.27733
71558983	rs6963114	4.75418e-10	-1.70863	-0.994021	0.000101091	0.0693136	-0.910925	0.000823462	0.997989	-0.763553
71559309	rs6946230	4.8115e-10	-1.70102	-0.989652	0.00010689	0.120162	-0.905997	0.000881601	1.06042	-0.757766
71559458	rs6965049	7.74965e-08	3.68683	-1.29569	1.22437e-05	-1.69965	-1.25297	3.883e-05	-1.56417	-1.25571
71559859	rs11982267	4.8197e-10	-1.74608	-0.942887	2.07543e-05	-1.65098	-0.773901	0.000100955	-1.2621	-0.602302
71559881	rs146531092	2.40826e-09	-1.24532e-10	-1.08018	6.79286e-05	-1.24532e-10	-1.23918	0.000189541	-1.24532e-10	-1.23448
71559971	rs140500562	2.04102e-09	-1.24532e-10	-1.24564	6.65278e-05	-1.24532e-10	-1.26002	0.000187768	-1.24532e-10	-1.24387
71560098	rs13239589	4.80594e-10	-1.70617	-0.985653	0.000103786	0.0861868	-0.901491	0.000850078	1.01872	-0.752478
71560894	rs4719209	4.96393e-10	-1.73353	-0.925947	2.01061e-05	-1.70325	-0.753366	9.07013e-05	-1.39284	-0.578674
71561300	rs143263517	2.75249e-09	-0.946585	-2.26878e-10	6.78034e-05	-1.24102	-2.26878e-10	0.000143979	-1.50941	-2.26878e-10
71561310	rs844716	5.63213e-09	-0.230601	-2.26878e-10	6.78992e-05	-1.23961	-2.26878e-10	0.000244551	-0.979657	-2.26878e-10
71561557	rs74301540	2.36299e-09	-1.24532e-10	-1.09916	8.61091e-05	-1.24532e-10	-1.00202	0.000249059	-1.24532e-10	-0.961392
71561938	rs28411695	4.80594e-10	-1.70617	-0.985653	0.000103786	0.0861868	-0.901491	0.000850078	1.01872	-0.752478
71562315	rs6979774	9.87787e-08	3.93166	-1.29787	1.23843e-05	-1.67596	-1.26525	4.01597e-05	-1.51864	-1.26758
71562547	rs10807741	4.95001e-10	-1.74474	-0.917549	2.10623e-05	-1.66694	-0.743216	0.000100793	-1.29899	-0.567017
71562970	rs35154676	8.5156e-08	3.78343	-1.29803	1.21977e-05	-1.68002	-1.27637	3.9186e-05	-1.5325	-1.27826
71563465	rs61193914	4.85721e-10	-1.70363	-0.97758	0.000106524	0.103136	-0.892402	0.000877249	1.03954	-0.741827
71563514	rs60902167	4.85721e-10	-1.70363	-0.97758	0.000106524	0.103136	-0.892402	0.000877249	1.03954	-0.741827
71563877	rs184131840	3.57064e-09	-1.24532e-10	-0.686345	0.00023205	-1.24532e-10	-0.010682	0.000679821	-1.24532e-10	0.0427491
71564054	rs10231333	4.87704e-10	-1.70363	-0.973505	0.000107013	0.103136	-0.887819	0.000881966	1.03954	-0.736463
71564794	rs141736344	2.80813e-09	-1.24532e-10	-0.926571	0.000108991	-1.24532e-10	-0.766368	0.000310773	-1.24532e-10	-0.740019
71564940	rs138524519	3.44176e-09	-1.24532e-10	-0.723107	0.000135216	-1.24532e-10	-0.550764	0.000376752	-1.24532e-10	-0.547493
71565065	rs33986788	4.46393e-10	-1.70363	-1.06201	9.82468e-05	0.103136	-0.97329	0.000797908	1.03954	-0.836623
71565372	rs13231944	4.46393e-10	-1.70363	-1.06201	9.82468e-05	0.103136	-0.97329	0.000797908	1.03954	-0.836623
71565385	rs7778610	7.86547e-08	3.63922	-1.23324	1.346e-05	-1.69745	-1.16046	4.24705e-05	-1.56266	-1.16761
71566122	rs117102566	1.46046e-09	-1.58034	-2.26878e-10	4.39074e-05	-1.67555	-2.26878e-10	0.000118006	-1.70834	-2.26878e-10
71566341	rs844713	7.54908e-07	4.66751	-2.26878e-10	0.000115667	-0.706917	-2.26878e-10	0.000412118	-0.45777	-2.26878e-10
71566843	rs35897134	4.50865e-10	-1.70102	-1.05466	0.000100798	0.120162	-0.964675	0.00082315	1.06042	-0.826367
71567286	rs13228214	7.83417e-08	3.62009	-1.2181	1.37543e-05	-1.69751	-1.13877	4.37285e-05	-1.55461	-1.14647
71567359	rs144197807	1.41934e-09	-1.6089	-2.26878e-10	4.43837e-05	-1.66476	-2.26878e-10	0.000136785	-1.56067	-2.26878e-10
71567399	rs117365812	4.05065e-09	-1.24532e-10	-0.560214	0.000397301	-1.24532e-10	0.527059	0.00134791	-1.24532e-10	0.72723
71567666	rs59086558	4.54081e-10	-1.70102	-1.04755	0.000101639	0.120162	-0.956368	0.000831315	1.06042	-0.816495
71567693	rs59738349	4.55306e-10	-1.69832	-1.04755	0.000103393	0.137264	-0.956368	0.000848927	1.08139	-0.816495
71567884	rs13231587	4.54081e-10	-1.70102	-1.04755	0.000101639	0.120162	-0.956368	0.000831315	1.06042	-0.816495
71568020	rs11767138	5.15766e-10	-1.74309	-0.878103	2.18537e-05	-1.67748	-0.695788	0.000103955	-1.3224	-0.512723
71568250	rs10254309	4.60867e-10	-1.68977	-1.04396	0.000109343	0.189028	-0.952176	0.000908951	1.14473	-0.811522
71568623	rs860014	8.62631e-08	3.74075	-1.24244	1.35685e-05	-1.68736	-1.16253	4.32815e-05	-1.54353	-1.16783
71568678	rs73124389	5.18156e-10	-1.74313	-0.873439	2.18194e-05	-1.68463	-0.690206	0.000102256	-1.34525	-0.506351
71568749	rs10268010	4.56973e-10	-1.70071	-1.04151	9.65097e-05	0.062736	-0.950728	0.000783696	0.996896	-0.811956
71568867	rs860013	8.09515e-08	3.6722	-1.23744	1.35798e-05	-1.69426	-1.15479	4.3048e-05	-1.55653	-1.16024
71569185	rs10255136	4.53371e-10	-1.70617	-1.04396	9.86568e-05	0.0861868	-0.952176	0.000801339	1.01872	-0.811522
71569685	rs10240685	4.55714e-10	-1.70102	-1.04396	0.000102066	0.120162	-0.952176	0.00083546	1.06042	-0.811522
71569770	rs10243717	4.55714e-10	-1.70102	-1.04396	0.000102066	0.120162	-0.952176	0.00083546	1.06042	-0.811522
71569890	rs860012	8.38704e-08	3.70642	-1.23624	1.34898e-05	-1.69087	-1.16484	4.28251e-05	-1.55008	-1.17187
71569943	rs10259034	4.54081e-10	-1.70102	-1.04755	0.000101639	0.120162	-0.956368	0.000831315	1.06042	-0.816495
71570515	rs56410383	5.08733e-10	-1.73888	-0.89604	2.10943e-05	-1.69133	-0.717307	9.76861e-05	-1.36	-0.537322
71570959	rs10248170	4.63916e-10	-1.73843	-0.988708	7.75675e-05	-0.211279	-0.895208	0.000595618	0.655544	-0.745026
71574033	rs78877467	2.03191e-09	-1.24532e-10	-1.25012	7.08597e-05	-1.24532e-10	-1.19694	0.000201623	-1.24532e-10	-1.17268
71574128	rs10950297	4.04221e-10	-1.73525	-1.12963	6.75664e-05	-0.194929	-1.0496	0.000517358	0.698144	-0.92849
71574916	rs34518405	4.03375e-10	-1.73735	-1.12963	6.8783e-05	-0.177083	-1.0496	0.000534841	0.731379	-0.92849
71575701	rs35401350	5.54594e-10	-1.71734	-0.831268	2.30252e-05	-1.6811	-0.639949	0.000111019	-1.32024	-0.449138
71575714	rs860010	9.43176e-08	3.6722	-1.08462	1.64655e-05	-1.69426	-0.962107	5.20508e-05	-1.55653	-0.970333
71575857	rs73124391	5.49206e-10	-1.71734	-0.841031	2.27597e-05	-1.6811	-0.651551	0.000109565	-1.32024	-0.46232
71575921	rs140215169	2.54857e-09	-1.24532e-10	-1.02356	9.83726e-05	-1.24532e-10	-0.868874	0.000281292	-1.24532e-10	-0.839688
71576110	rs12666578	4.14062e-10	-1.70827	-1.13256	8.91006e-05	0.0852859	-1.05316	0.000738565	1.05846	-0.932834
71576235	rs860008	5.23307e-10	-1.66119	-0.945484	3.59353e-05	-1.07122	-0.804696	8.70575e-05	-1.19586	-0.81665
71576244	rs860007	1.02491e-07	3.80629	-1.13561	1.56471e-05	-1.6804	-1.02695	5.00975e-05	-1.53077	-1.03434
71576766	rs12535265	5.51886e-10	-1.71734	-0.836163	2.28918e-05	-1.6811	-0.645763	0.000110288	-1.32024	-0.455742
71576863	rs860006	7.91744e-08	3.50948	-1.09692	1.59743e-05	-1.70908	-0.977581	4.97745e-05	-1.58596	-0.985614
71576895	rs144442477	1.95003e-09	-1.29124	-2.26878e-10	5.86793e-05	-1.38555	-2.26878e-10	0.000177672	-1.29914	-2.26878e-10
71577705	rs117881967	2.95529e-09	-0.875493	-2.26878e-10	6.6169e-05	-1.26542	-2.26878e-10	0.000138657	-1.54708	-2.26878e-10
71578061	rs10225060	4.01311e-10	-1.73955	-1.13256	6.64329e-05	-0.208288	-1.05316	0.000512025	0.692127	-0.932834
71578678	rs10256017	4.02916e-10	-1.73849	-1.12963	6.77156e-05	-0.192724	-1.0496	0.000524427	0.711715	-0.92849
71578708	rs7798356	5.54539e-07	4.35905	-2.26878e-10	8.98744e-05	-0.959224	-2.26878e-10	0.000322039	-0.704409	-2.26878e-10
71578920	rs150181780	1.79846e-09	-1.37216	-2.26878e-10	4.87062e-05	-1.57183	-2.26878e-10	0.000119463	-1.69607	-2.26878e-10
71578996	rs73124394	5.46731e-10	-1.7175	-0.84539	2.26465e-05	-1.68089	-0.656737	0.000108656	-1.32267	-0.468218
71579294	rs35798924	3.69566e-10	-1.73949	-1.21503	4.49553e-05	-0.471962	-1.18	0.000328567	0.413474	-1.09781
71579430	rs111569108	4.42934e-09	-0.470838	-2.26878e-10	9.76832e-05	-0.875907	-2.26878e-10	0.000225307	-1.06162	-2.26878e-10
71579551	rs62462815	5.15009e-07	4.2851	-2.26878e-10	8.75321e-05	-0.98563	-2.26878e-10	0.000312391	-0.734825	-2.26878e-10
71579600	rs118080476	4.59478e-09	-1.24532e-10	-0.43417	0.000247743	-1.24532e-10	0.0547547	0.000769892	-1.24532e-10	0.16717
71579606	rs73124396	5.4717e-10	-1.74105	-0.821036	2.43707e-05	-1.64115	-0.623109	0.000124943	-1.2181	-0.433123
71579636	rs35509687	4.03972e-10	-1.73613	-1.12937	6.90374e-05	-0.161366	-1.06162	0.000537139	0.751119	-0.943942
71580250	rs865225	1.10237e-07	3.94221	-1.19867	1.45872e-05	-1.66685	-1.11064	4.90492e-05	-1.46949	-1.11677
71580513	rs860004	9.84671e-08	3.75078	-1.12015	1.63654e-05	-1.65538	-1.00709	5.82985e-05	-1.39877	-1.01474
71580674	rs117225530	8.99424e-07	4.84266	-2.26878e-10	0.000344358	0.384047	-2.26878e-10	0.00726941	2.41235	-2.26878e-10
71580718	rs7788950	8.02947e-10	-1.25234	-0.926218	5.15403e-05	-0.706728	-0.808545	0.000437598	0.279943	-0.677723
71580762	rs860003	5.3358e-06	7.77128	-1.14817	2.82258e-05	-1.08511	-1.03229	0.000117643	-0.671886	-1.03954
71581063	rs11761030	1.41174e-09	-1.61427	-2.26878e-10	0.000111161	-0.746655	-2.26878e-10	0.000245808	-0.974529	-2.26878e-10
71582228	rs959405	6.61747e-10	-1.26645	-1.10552	5.08117e-05	-0.633778	-0.895732	0.000454536	0.390027	-0.74983
71582559	rs12668623	3.89186e-10	-1.67591	-1.22688	0.000110077	0.367471	-1.12393	0.000719769	1.12247	-1.02262
71582703	rs12668647	3.90421e-10	-1.67274	-1.22688	0.000111989	0.384692	-1.12393	0.000734351	1.14253	-1.02262
71583687	rs200855564	2.92134e-09	-1.24532e-10	-0.887046	0.00011485	-1.24532e-10	-0.714009	0.000375021	-1.24532e-10	-0.552099
71584411	rs77849983	1.94635e-09	-1.29314	-2.26878e-10	5.14681e-05	-1.51667	-2.26878e-10	0.000123265	-1.66475	-2.26878e-10
71584805	rs860002	8.52206e-06	8.32945	-1.23813	2.9376e-05	-0.918715	-1.15874	0.000128036	-0.462787	-1.16398
71584936	rs2107730	5.16074e-08	1.98457	-2.26878e-10	0.000244272	0.0406475	-2.26878e-10	0.000900844	0.324251	-2.26878e-10
71585116	rs11760663	7.03358e-10	-1.20208	-1.1089	4.84984e-05	-0.681012	-0.895094	0.000443458	0.364725	-0.749203
71585126	rs2158562	4.19781e-10	-1.65276	-1.17436	1.51255e-05	-1.66471	-1.07654	3.89017e-05	-1.73358	-1.08446
71585134	rs79788848	2.25029e-08	1.15455	-2.26878e-10	5.57536e-05	-1.43669	-2.26878e-10	0.000183852	-1.26495	-2.26878e-10
71585705	rs4717627	6.23144e-10	-1.15899	-1.27308	1.21028e-05	-1.73551	-1.2287	3.65199e-05	-1.64698	-1.23424
71585729	rs77466194	1.9365e-09	-1.24532e-10	-1.29821	6.4917e-05	-1.24532e-10	-1.28453	0.000179832	-1.24532e-10	-1.28706
71586049	rs861491	3.82921e-10	-1.65521	-1.26381	1.33475e-05	-1.65255	-1.21376	3.46582e-05	-1.71367	-1.21988
71586509	rs76747840	1.95056e-09	-1.29097	-2.26878e-10	5.58848e-05	-1.43434	-2.26878e-10	0.000171919	-1.33206	-2.26878e-10
71588598	rs6969926	1.24938e-06	5.17131	-2.26878e-10	7.42135e-05	-1.15069	-2.26878e-10	0.000237544	-1.00873	-2.26878e-10
71588682	rs6957052	1.3032e-06	5.21349	-2.26878e-10	7.51409e-05	-1.13827	-2.26878e-10	0.000240848	-0.994915	-2.26878e-10
71588705	rs17144345	3.08425e-09	-1.24532e-10	-0.832781	8.85484e-05	-1.24532e-10	-0.974087	0.000250278	-1.24532e-10	-0.956508
71588920	rs6957074	1.15359e-06	5.09155	-2.26878e-10	7.25086e-05	-1.17393	-2.26878e-10	0.000231473	-1.03462	-2.26878e-10
71589250	rs117790567	1.35792e-09	-1.65313	-2.26878e-10	0.000123734	-0.639501	-2.26878e-10	0.00027749	-0.853296	-2.26878e-10
71590199	rs142719841	2.53342e-09	-1.24532e-10	-1.02952	7.00142e-05	-1.24532e-10	-1.20894	0.000194846	-1.24532e-10	-1.20687
71590521	rs73701676	1.23803e-06	5.16219	-2.26878e-10	7.42884e-05	-1.14968	-2.26878e-10	0.000237584	-1.00856	-2.26878e-10
71590829	rs10434994	4.31437e-10	-1.66021	-1.13951	0.000180196	0.562611	-0.826203	0.00126553	1.32608	-0.661915
71590864	rs2040870	4.18228e-10	-1.66361	-1.16721	0.00017592	0.544846	-0.832455	0.00122732	1.30558	-0.672077
71591953	rs2040869	5.77854e-08	3.23053	-1.13289	1.98184e-05	-1.65526	-0.815766	6.87836e-05	-1.59814	-0.649974
71592437	rs12537181	1.96893e-09	-1.24532e-10	-1.2816	6.48979e-05	-1.24532e-10	-1.28482	0.000182104	-1.24532e-10	-1.2745
71592894	rs2214663	3.7933e-06	7.55521	-1.27331	1.76517e-05	-1.37049	-1.21632	6.55824e-05	-1.07546	-1.22032
71593188	rs2189846	7.1946e-06	8.19404	-1.27205	1.93218e-05	-1.28236	-1.21405	7.44315e-05	-0.9511	-1.2181
71593461	rs11974003	1.35508e-06	5.25252	-2.26878e-10	7.85962e-05	-1.09331	-2.26878e-10	0.000253324	-0.944413	-2.26878e-10
71594436	rs146266812	5.33985e-09	-1.24532e-10	-0.283893	0.000141396	-1.24532e-10	-0.506073	0.000395966	-1.24532e-10	-0.497753
71594519	rs73127982	7.57371e-10	-1.29379	-0.943201	6.36351e-05	-0.876647	-0.427824	0.000498925	-0.0538367	-0.212789
71594724	rs62462819	1.02327e-06	4.97167	-2.26878e-10	7.22794e-05	-1.1771	-2.26878e-10	0.00023079	-1.03757	-2.26878e-10
71595925	rs62462820	1.10638e-06	5.04976	-2.26878e-10	7.16406e-05	-1.18597	-2.26878e-10	0.000228384	-1.04805	-2.26878e-10
71596011	rs62462821	1.10638e-06	5.04976	-2.26878e-10	7.16406e-05	-1.18597	-2.26878e-10	0.000228384	-1.04805	-2.26878e-10
71597061	rs11972568	4.6411e-10	-1.65923	-1.06749	0.000168966	0.378937	-0.706876	0.001211	1.14457	-0.524452
71597328	rs10260183	4.4985e-10	-1.66606	-1.09187	0.000164728	0.34462	-0.697961	0.00117158	1.10453	-0.517497
71597459	rs10260420	4.52934e-10	-1.65923	-1.09187	0.000170479	0.378937	-0.697961	0.00121945	1.14457	-0.517497
71597476	rs117737994	1.94415e-09	-1.24532e-10	-1.29427	6.74814e-05	-1.24532e-10	-1.24578	0.000190373	-1.24532e-10	-1.2301
71597541	rs6972469	3.4852e-06	7.46982	-1.27263	1.63957e-05	-1.44551	-1.2151	5.96819e-05	-1.17092	-1.21913
71597595	rs35585314	5.0711e-10	-1.50913	-1.12899	0.000246973	1.13577	-1.08412	0.000857571	1.29755	-1.02252
71597668	rs1859485	3.95872e-10	-1.66267	-1.22309	1.5013e-05	-1.5943	-1.15442	3.78599e-05	-1.68275	-1.16244
71598015	rs1859484	3.32755e-06	7.42354	-1.27263	1.626e-05	-1.45383	-1.2151	5.89982e-05	-1.18244	-1.21913
71598202	rs2867603	4.97495e-06	7.82559	-1.27251	1.75363e-05	-1.37849	-1.21487	6.54096e-05	-1.07951	-1.21891
71599752	rs10243592	3.49525e-06	7.42354	-1.22347	1.75839e-05	-1.45383	-1.13683	6.36998e-05	-1.18244	-1.14246
71599758	rs79677595	1.47139e-09	-1.57288	-2.26878e-10	6.60387e-05	-1.2674	-2.26878e-10	0.000220137	-1.08483	-2.26878e-10
71600099	rs2867604	4.4875e-10	-1.679	-1.08138	0.000185551	0.445863	-0.680167	0.00132368	1.20631	-0.497223
71600199	rs2107729	1.10638e-06	5.04976	-2.26878e-10	7.16406e-05	-1.18597	-2.26878e-10	0.000228384	-1.04805	-2.26878e-10
71601368	rs4719215	7.90207e-10	-1.28334	-0.911208	7.14774e-05	-0.866625	-0.321629	0.000573581	-0.0281368	-0.0990452
71601778	rs78007506	3.79993e-09	-1.24532e-10	-0.624106	0.000115517	-1.24532e-10	-0.708218	0.000323475	-1.24532e-10	-0.69996
71602400	rs10281262	4.82303e-10	-1.64224	-1.04603	0.000226287	0.636976	-0.672807	0.0016707	1.42747	-0.485549
71602559	rs10281483	2.46196e-06	7.07118	-1.22155	1.66051e-05	-1.51391	-1.13402	5.86839e-05	-1.26721	-1.1397
71602913	rs147914307	1.43912e-09	-1.59506	-2.26878e-10	4.26065e-05	-1.70563	-2.26878e-10	0.000125803	-1.64437	-2.26878e-10
71602944	rs10274714	4.73385e-10	-1.67247	-1.03447	0.000197436	0.482451	-0.654671	0.00142644	1.24875	-0.464894
71603027	rs4719216	8.34391e-10	-1.28334	-0.8568	7.30315e-05	-0.866625	-0.30012	0.00059012	-0.0281368	-0.0706182
71603177	rs6970190	2.83455e-09	-0.917206	-2.26878e-10	6.41579e-05	-1.29629	-2.26878e-10	0.000135954	-1.56676	-2.26878e-10
71603692	rs11772246	8.42267e-10	-1.28334	-0.847405	7.40687e-05	-0.866625	-0.286018	0.000599418	-0.0281368	-0.0549844
71603718	rs11771504	1.15359e-06	5.09155	-2.26878e-10	7.25086e-05	-1.17393	-2.26878e-10	0.000231473	-1.03462	-2.26878e-10
71603722	rs10807743	7.16368e-08	3.30208	-0.989558	2.44732e-05	-1.67341	-0.58665	8.69855e-05	-1.62541	-0.387925
71603760	rs79235810	1.90585e-09	-1.31416	-2.26878e-10	8.51546e-05	-1.01317	-2.26878e-10	0.0002912	-0.805072	-2.26878e-10
71603773	rs10950298	6.39083e-08	3.19198	-0.993621	2.4792e-05	-1.65429	-0.592825	8.90862e-05	-1.59457	-0.394911
71604068	rs117073357	2.98135e-09	-0.866714	-2.26878e-10	6.13406e-05	-1.34119	-2.26878e-10	0.000132	-1.59628	-2.26878e-10
71604073	rs11773040	1.59856e-06	5.41777	-2.26878e-10	7.99004e-05	-1.07686	-2.26878e-10	0.000257823	-0.926806	-2.26878e-10
71604236	rs10260767	4.86378e-10	-1.66925	-1.01061	0.000207199	0.499978	-0.623936	0.00150612	1.26906	-0.430848
71604439	rs6952558	8.09653e-10	-1.33787	-0.832366	7.36541e-05	-0.894711	-0.263545	0.000580559	-0.084998	-0.0300918
71606701	rs112143600	1.88625e-09	-1.3245	-2.26878e-10	4.09766e-05	-1.74464	-2.26878e-10	0.000113631	-1.74612	-2.26878e-10
71606711	rs6962484	6.64402e-07	4.5398	-2.26878e-10	6.84976e-05	-1.23084	-2.26878e-10	0.000243003	-0.986008	-2.26878e-10
71607043	rs138586776	2.63822e-09	-0.988987	-2.26878e-10	5.35202e-05	-1.47758	-2.26878e-10	0.000128478	-1.62332	-2.26878e-10
71607074	rs561465198	8.96948e-08	2.53732	-2.26878e-10	0.000510796	0.778334	-2.26878e-10	0.00333303	1.63256	-2.26878e-10
71607094	rs550456934	1.23728e-09	-1.74617	-2.26878e-10	4.33107e-05	-1.68924	-2.26878e-10	0.000115998	-1.72551	-2.26878e-10
71607107	rs147005985	1.27412e-08	0.585749	-2.26878e-10	0.000137648	-0.532937	-2.26878e-10	0.00065597	0.00703443	-2.26878e-10
71607228	rs62462826	1.15359e-06	5.09155	-2.26878e-10	7.25086e-05	-1.17393	-2.26878e-10	0.000231473	-1.03462	-2.26878e-10
71607420	rs7810076	1.10638e-06	5.04976	-2.26878e-10	7.16406e-05	-1.18597	-2.26878e-10	0.000228384	-1.04805	-2.26878e-10
71607961	rs140311585	1.15359e-06	5.09155	-2.26878e-10	7.25086e-05	-1.17393	-2.26878e-10	0.000231473	-1.03462	-2.26878e-10
71608295	rs112248321	4.98037e-10	-1.59977	-1.0564	0.000276562	0.803255	-0.638458	0.00188076	1.51018	-0.449834
71609031	rs139770821	2.22894e-09	-1.24532e-10	-1.15756	6.70606e-05	-1.24532e-10	-1.25204	0.000184026	-1.24532e-10	-1.26401
71609376	rs200699214	2.01128e-09	-1.24532e-10	-1.26032	8.37822e-05	-1.24532e-10	-1.02942	0.000234249	-1.24532e-10	-1.02269
71609523	rs149910930	4.62857e-06	7.73518	-1.25426	1.78601e-05	-1.39109	-1.18398	6.63948e-05	-1.09475	-1.18871
71609995	rs146425597	4.49781e-09	-1.24532e-10	-0.4555	0.000165325	-1.24532e-10	-0.349725	0.000465011	-1.24532e-10	-0.337021
71613318	rs71551249	5.57644e-10	-1.4721	-1.07103	0.000289458	1.26155	-1.05118	0.00101398	1.42678	-0.98422
71613909	rs79821372	4.92061e-10	-1.56689	-1.10135	2.10898e-05	-1.27819	-1.13065	8.30426e-05	-0.928036	-1.13169
71614217	rs113791338	1.30293e-09	-1.69448	-2.26878e-10	4.24723e-05	-1.70878	-2.26878e-10	0.000114509	-1.73842	-2.26878e-10
71614321	rs113852095	7.11642e-10	-1.41368	-0.885594	6.07062e-05	-1.01613	-0.335465	0.000454827	-0.250194	-0.10897
71614326	rs113545668	7.06443e-10	-1.42101	-0.885594	6.0049e-05	-1.02701	-0.335465	0.000447788	-0.265792	-0.10897
71614683	rs150703531	1.96802e-09	-1.24532e-10	-1.28206	6.97805e-05	-1.24532e-10	-1.21228	0.000197669	-1.24532e-10	-1.19249
71614834	rs139454718	2.67911e-09	-0.973606	-2.26878e-10	5.40145e-05	-1.46838	-2.26878e-10	0.000129283	-1.61708	-2.26878e-10
71615436	rs7797453	1.39609e-06	5.28234	-2.26878e-10	7.69348e-05	-1.11468	-2.26878e-10	0.000242959	-0.986188	-2.26878e-10
71615475	rs149674338	1.99672e-09	-1.24532e-10	-1.26758	6.45582e-05	-1.24532e-10	-1.29007	0.00017913	-1.24532e-10	-1.29097
71615831	rs7805399	1.45055e-06	5.32061	-2.26878e-10	7.78253e-05	-1.10317	-2.26878e-10	0.000246044	-0.973569	-2.26878e-10
71615845	rs4717628	9.0389e-10	-1.30306	-0.757073	8.54103e-05	-0.856047	-0.154122	0.00069463	-0.0244651	0.0887638
71616279	rs117374501	7.06352e-09	-0.00414712	-2.26878e-10	5.21557e-05	-1.5034	-2.26878e-10	0.000199535	-1.18309	-2.26878e-10
71616515	rs76022520	2.70652e-09	-1.24532e-10	-0.963427	0.000110815	-1.24532e-10	-0.749774	0.000318267	-1.24532e-10	-0.716191
71616704	rs34655504	5.35997e-10	-1.5795	-1.00321	0.000323572	0.87034	-0.548553	0.00213766	1.53807	-0.349688
71616955	rs75926901	5.30319e-10	-1.59015	-1.00321	0.000279978	0.725627	-0.548553	0.00188254	1.41099	-0.349688
71617177	rs117205698	6.52607e-10	-1.42835	-0.957524	2.78721e-05	-1.15021	-0.979798	0.000118305	-0.723192	-0.982621
71618010	rs10950300	1.85342e-06	6.80545	-1.23975	1.59621e-05	-1.5262	-1.16122	5.75854e-05	-1.25941	-1.16641
71618699	rs62462829	1.15899e-06	5.09621	-2.26878e-10	7.31226e-05	-1.1655	-2.26878e-10	0.000229499	-1.04318	-2.26878e-10
71619084	rs17144357	6.76754e-10	-1.25015	-1.09939	3.1703e-05	-0.797835	-1.20339	0.000214676	0.0380596	-1.14801
71619515	rs7808318	1.5916e-06	5.4134	-2.26878e-10	8.07205e-05	-1.06664	-2.26878e-10	0.000255518	-0.935788	-2.26878e-10
71619727	rs13235059	5.03854e-10	-1.65839	-0.986167	0.000230864	0.557472	-0.573281	0.00160658	1.27457	-0.371792
71619745	rs73130009	8.70875e-10	-1.3368	-0.760551	8.1833e-05	-0.904133	-0.148824	0.000655256	-0.0916014	0.0975466
71619974	rs56371709	1.49991e-06	5.35407	-2.26878e-10	7.89219e-05	-1.08918	-2.26878e-10	0.000249602	-0.959212	-2.26878e-10
71620016	rs185083457	2.44905e-09	-1.24532e-10	-1.06339	9.90549e-05	-1.24532e-10	-0.861962	0.000274824	-1.24532e-10	-0.86295
71620430	rs62462831	1.2239e-06	5.15071	-2.26878e-10	7.42639e-05	-1.15001	-2.26878e-10	0.000233493	-1.02593	-2.26878e-10
71620501	rs11763937	8.72672e-07	5.74383	-0.931357	0.000333304	1.05391	-0.702489	0.00722558	3.16601	-0.759703
71620802	rs2867605	3.92559e-06	7.59927	-1.28309	1.66247e-05	-1.417	-1.22975	6.12641e-05	-1.13001	-1.23387
71620988	rs11767811	9.02302e-10	-1.28569	-0.776203	8.60026e-05	-0.831496	-0.171762	0.000706944	0.00961409	0.0722569
71621719	rs62462832	9.61161e-07	4.90905	-2.26878e-10	6.92758e-05	-1.21954	-2.26878e-10	0.000216267	-1.10257	-2.26878e-10
71621836	rs13227850	2.45865e-09	-1.05948	-2.26878e-10	4.14294e-05	-1.73365	-2.26878e-10	0.000116963	-1.71722	-2.26878e-10
71621875	rs78409356	1.68526e-09	-1.43717	-2.26878e-10	7.23225e-05	-1.1765	-2.26878e-10	0.000241669	-0.99151	-2.26878e-10
71621919	rs75372029	3.1496e-09	-0.811813	-2.26878e-10	6.93953e-05	-1.21782	-2.26878e-10	0.000143028	-1.51604	-2.26878e-10
71621983	rs17352127	2.00247e-06	5.64305	-2.26878e-10	8.63465e-05	-0.999267	-2.26878e-10	0.000275338	-0.861082	-2.26878e-10
71622171	rs7787176	2.84577e-06	7.20225	-1.20775	1.73838e-05	-1.48801	-1.11409	6.21913e-05	-1.22876	-1.12011
71622211	rs34310597	4.81499e-10	-1.67489	-1.01505	0.000212636	0.469443	-0.567496	0.00145348	1.17364	-0.371011
71622648	rs55910106	1.27117e-06	5.18861	-2.26878e-10	7.50987e-05	-1.13883	-2.26878e-10	0.000236378	-1.01365	-2.26878e-10
71622895	rs150249519	3.54677e-09	-1.24532e-10	-0.693052	0.000110232	-1.24532e-10	-0.755046	0.000304958	-1.24532e-10	-0.758908
71623450	rs149432201	1.49977e-09	-1.55378	-2.26878e-10	4.0924e-05	-1.74592	-2.26878e-10	0.000117391	-1.71357	-2.26878e-10
71624556	rs149050217	1.12935e-09	-1.27359	-0.563856	0.000121679	-0.811039	0.154792	0.00102391	0.0348546	0.417451
71624987	rs17352148	1.24211e-06	5.16548	-2.26878e-10	7.36165e-05	-1.15877	-2.26878e-10	0.000231643	-1.03388	-2.26878e-10
71625413	rs62462848	1.33318e-06	5.23623	-2.26878e-10	7.4447e-05	-1.14755	-2.26878e-10	0.000230953	-1.03686	-2.26878e-10
71625838	rs78933594	1.65186e-09	-1.45719	-2.26878e-10	4.99605e-05	-1.5464	-2.26878e-10	0.000118747	-1.70209	-2.26878e-10
71625867	rs7789624	8.19938e-07	4.75014	-2.26878e-10	6.49719e-05	-1.28368	-2.26878e-10	0.00019899	-1.18582	-2.26878e-10
71626255	rs10267684	5.1012e-06	7.82477	-1.24663	1.83971e-05	-1.37358	-1.17186	6.87948e-05	-1.07111	-1.17684
71626981	rs62462849	1.21115e-07	2.83765	-2.26878e-10	0.000638038	1.00076	-2.26878e-10	0.00431122	1.88989	-2.26878e-10
71627555	rs2079318	5.33458e-10	-1.62499	-0.962471	0.000268537	0.678458	-0.543106	0.00173116	1.31904	-0.341579
71627782	rs10250302	4.40259e-10	-1.60234	-1.17714	1.74308e-05	-1.40022	-1.19918	6.74206e-05	-1.06817	-1.19996
71628208	rs10250790	2.26223e-06	7.023	-1.25798	1.6078e-05	-1.49016	-1.19003	5.90266e-05	-1.20646	-1.19463
71628406	rs79720919	2.31103e-09	-1.24532e-10	-1.1214	0.000124628	-1.24532e-10	-0.632304	0.000358784	-1.24532e-10	-0.596361
71628455	rs138699429	2.85491e-09	-0.91005	-2.26878e-10	5.6141e-05	-1.42977	-2.26878e-10	0.000132785	-1.59035	-2.26878e-10
71628705	rs10251441	5.47322e-10	-1.60882	-0.952991	0.000293703	0.749045	-0.524113	0.00191451	1.39835	-0.320208
71629037	rs62462850	9.93593e-07	4.94224	-2.26878e-10	6.86378e-05	-1.22879	-2.26878e-10	0.00021344	-1.11573	-2.26878e-10
71629885	rs75419194	5.61191e-10	-1.4875	-1.04929	2.32638e-05	-1.22938	-1.08136	9.48335e-05	-0.844435	-1.08252
71630024	rs7783238	1.18004e-06	5.11422	-2.26878e-10	7.27301e-05	-1.17088	-2.26878e-10	0.000230982	-1.03674	-2.26878e-10
71630362	rs10950301	8.45795e-10	-1.34252	-0.78405	8.28655e-05	-0.928731	-0.111687	0.000640834	-0.147995	0.131685
71631442	rs78775269	2.01826e-09	-1.24532e-10	-1.25685	6.41358e-05	-1.24532e-10	-1.29663	0.000178316	-1.24532e-10	-1.29552
71631753	rs62462851	1.39108e-06	5.27875	-2.26878e-10	7.63321e-05	-1.12254	-2.26878e-10	0.000243693	-0.983172	-2.26878e-10
71632454	rs34346791	1.40302e-09	-1.62046	-2.26878e-10	4.1094e-05	-1.74177	-2.26878e-10	0.000117006	-1.71685	-2.26878e-10
71632855	rs76297621	2.12769e-09	-1.24532e-10	-1.20406	8.81865e-05	-1.24532e-10	-0.978182	0.000256048	-1.24532e-10	-0.933716
71633053	rs7798609	1.07962e-06	5.02528	-2.26878e-10	7.02545e-05	-1.20551	-2.26878e-10	0.00021899	-1.09005	-2.26878e-10
71633246	rs118004957	1.45872e-09	-1.58153	-2.26878e-10	4.09156e-05	-1.74613	-2.26878e-10	0.000116142	-1.72427	-2.26878e-10
71633602	rs7799436	4.80949e-10	-1.69368	-0.997401	0.000197615	0.357394	-0.528709	0.00133105	1.04127	-0.326624
71633981	rs149501296	2.4335e-09	-1.06976	-2.26878e-10	5.10534e-05	-1.52477	-2.26878e-10	0.000124534	-1.6545	-2.26878e-10
71634107	rs74301546	2.07757e-09	-1.24532e-10	-1.22789	8.55162e-05	-1.24532e-10	-1.00893	0.00024735	-1.24532e-10	-0.968277
71635206	rs62462852	1.28361e-06	5.19834	-2.26878e-10	7.45372e-05	-1.14634	-2.26878e-10	0.000237357	-1.00952	-2.26878e-10
71635365	rs74633430	2.76109e-09	-1.24532e-10	-0.943466	0.000113673	-1.24532e-10	-0.724307	0.000326724	-1.24532e-10	-0.689965
71636361	rs118186094	2.1315e-09	-1.24532e-10	-1.20227	6.86797e-05	-1.24532e-10	-1.22818	0.000194119	-1.24532e-10	-1.21061
71637229	rs7808523	2.5613e-06	7.05718	-1.168	1.84011e-05	-1.48631	-1.05892	6.75963e-05	-1.19974	-1.06579
71637569	rs4719218	2.3361e-06	7.04825	-1.2511	1.64074e-05	-1.48099	-1.17892	6.10855e-05	-1.18305	-1.18376
71638559	rs78948681	5.39793e-10	-1.50874	-1.06692	2.24165e-05	-1.25004	-1.0978	8.98115e-05	-0.882447	-1.09892
71638865	rs62462853	1.72438e-06	5.49353	-2.26878e-10	8.12233e-05	-1.06043	-2.26878e-10	0.000258035	-0.925986	-2.26878e-10
71639170	rs6949014	1.27802e-06	5.19398	-2.26878e-10	7.35349e-05	-1.15988	-2.26878e-10	0.000227874	-1.05029	-2.26878e-10
71639338	rs4457209	4.88292e-10	-1.71081	-0.965122	0.000173945	0.240022	-0.538918	0.0011534	0.905902	-0.33451
71639820	rs6974563	4.55543e-10	-1.61714	-1.12822	1.59705e-05	-1.65638	-1.03051	4.10367e-05	-1.72313	-1.04149
71640043	rs76051540	1.65172e-06	5.45048	-2.26878e-10	8.01579e-05	-1.07364	-2.26878e-10	0.000254334	-0.940434	-2.26878e-10
71640190	rs57328457	1.40416e-06	5.28811	-2.26878e-10	7.63251e-05	-1.12263	-2.26878e-10	0.000241032	-0.99415	-2.26878e-10
71641264	rs10807744	1.02266e-09	-1.25565	-0.681039	0.000104333	-0.78587	-0.0241763	0.000881224	0.0695267	0.232704
71641526	rs10224431	4.93189e-10	-1.70626	-0.959694	0.000181163	0.273221	-0.531459	0.00120766	0.944244	-0.326888
71641842	rs6965847	1.50622e-06	5.35827	-2.26878e-10	7.80713e-05	-1.10001	-2.26878e-10	0.000247336	-0.968332	-2.26878e-10
71642271	rs140844047	1.93853e-09	-1.24532e-10	-1.29716	6.66164e-05	-1.24532e-10	-1.25868	0.00018757	-1.24532e-10	-1.24493
71642406	rs75343284	8.51676e-10	-1.37258	-0.747061	8.55552e-05	-0.952643	-0.0558312	0.00067132	-0.162774	0.192939
71643055	rs6953252	1.33045e-06	5.23419	-2.26878e-10	7.52053e-05	-1.13741	-2.26878e-10	0.000236636	-1.01256	-2.26878e-10
71643146	rs34829642	1.66247e-06	6.67432	-1.21735	1.59701e-05	-1.55902	-1.1279	5.68809e-05	-1.30443	-1.13369
71643501	rs12673534	3.00712e-09	-1.24532e-10	-0.858107	0.000128268	-1.24532e-10	-0.603515	0.000369637	-1.24532e-10	-0.566559
71643517	rs6460704	1.63255e-06	5.43881	-2.26878e-10	7.99732e-05	-1.07594	-2.26878e-10	0.000253119	-0.945221	-2.26878e-10
71644047	rs4717631	4.07869e-10	-1.70193	-1.15397	1.70547e-05	-1.55812	-1.06309	4.17101e-05	-1.67497	-1.07337
71644077	rs7795523	1.17272e-06	5.10799	-2.26878e-10	7.32803e-05	-1.16334	-2.26878e-10	0.000228043	-1.04955	-2.26878e-10
71644422	rs6963158	1.58104e-06	5.40675	-2.26878e-10	7.90649e-05	-1.08737	-2.26878e-10	0.000249726	-0.958716	-2.26878e-10
71644573	rs10236976	1.21155e-06	5.14056	-2.26878e-10	7.24917e-05	-1.17416	-2.26878e-10	0.000223886	-1.06795	-2.26878e-10
71645015	rs17605262	4.26874e-06	7.58971	-1.18972	1.95242e-05	-1.39727	-1.08872	7.43384e-05	-1.07531	-1.09515
71645344	rs75465916	3.66493e-09	-1.24532e-10	-0.660282	8.81971e-05	-1.24532e-10	-0.978062	0.00024474	-1.24532e-10	-0.978884
71646194	rs4529346	1.08466e-06	5.02994	-2.26878e-10	7.01319e-05	-1.20726	-2.26878e-10	0.000215754	-1.10494	-2.26878e-10
71646533	rs10258574	4.1108e-10	-1.70513	-1.14293	1.74135e-05	-1.55134	-1.04905	4.24646e-05	-1.67077	-1.05964
71646644	rs12699123	5.57577e-10	-1.64515	-0.898096	0.000274147	0.585129	-0.429102	0.00177258	1.21399	-0.212882
71646664	rs111919960	9.40235e-10	-1.41841	-0.602302	9.31373e-05	-1.02013	0.0965681	0.000723026	-0.258722	0.363086
71646872	rs7783557	1.2891e-06	5.20261	-2.26878e-10	7.43917e-05	-1.14829	-2.26878e-10	0.000233602	-1.02546	-2.26878e-10
71647235	rs12531663	9.22017e-10	-1.39587	-0.644408	9.65403e-05	-0.986767	0.0990908	0.00075377	-0.21113	0.357136
71647595	rs12699124	5.42703e-10	-1.6488	-0.921479	0.000273675	0.567447	-0.413144	0.00175751	1.19406	-0.201493
71647708	rs375502650	2.94173e-09	-1.24532e-10	-0.880091	9.008e-05	-1.24532e-10	-0.956939	0.000257333	-1.24532e-10	-0.928711
71647785	rs10274382	2.62267e-06	7.04021	-1.12735	2.10196e-05	-1.40738	-1.0048	7.8373e-05	-1.10518	-1.01242
71647996	rs4577845	4.18063e-10	-1.65262	-1.17859	1.57181e-05	-1.6206	-1.08222	3.97428e-05	-1.70661	-1.09004
71648029	rs112955850	1.25212e-09	-1.73425	-2.26878e-10	8.96834e-05	-0.96135	-2.26878e-10	0.000224673	-1.06443	-2.26878e-10
71648432	rs76692059	1.26163e-09	-1.72668	-2.26878e-10	9.36871e-05	-0.917676	-2.26878e-10	0.000158364	-1.41418	-2.26878e-10
71649264	rs11976625	5.18581e-10	-1.67168	-0.944064	0.000235238	0.450908	-0.447946	0.00148737	1.06596	-0.240273
71649446	rs188643156	2.11565e-09	-1.24532e-10	-1.20973	0.000104156	-1.24532e-10	-0.811749	0.000300079	-1.24532e-10	-0.775035
71649463	rs73141552	8.31286e-10	-1.50549	-0.638385	9.93686e-05	-0.966689	0.107889	0.000739464	-0.239866	0.366711
71649886	rs75938420	5.32526e-10	-1.64515	-0.944064	0.000269029	0.585129	-0.447946	0.00172469	1.21399	-0.240273
71650012	rs118167704	1.22622e-08	0.547431	-2.26878e-10	0.000112031	-0.738863	-2.26878e-10	0.000312767	-0.733623	-2.26878e-10
71650130	rs10950302	4.17393e-10	-1.70513	-1.12768	1.77513e-05	-1.55134	-1.02984	4.32708e-05	-1.67077	-1.04083
71650166	rs16869610	5.36855e-10	-1.64143	-0.93969	0.000275707	0.602877	-0.441176	0.00177285	1.23399	-0.232723
71650179	rs10239345	3.00858e-06	7.14275	-1.09262	2.04627e-05	-1.47925	-0.959779	7.51891e-05	-1.19111	-0.967962
71650645	rs34588557	2.09903e-06	5.69014	-2.26878e-10	8.64837e-05	-0.99768	-2.26878e-10	0.000275673	-0.859865	-2.26878e-10
71650680	rs35188259	2.09903e-06	5.69014	-2.26878e-10	8.64837e-05	-0.99768	-2.26878e-10	0.000275673	-0.859865	-2.26878e-10
71651051	rs7780692	1.38805e-06	5.27656	-2.26878e-10	7.61558e-05	-1.12485	-2.26878e-10	0.00023992	-0.998775	-2.26878e-10
71651082	rs71551251	5.51572e-10	-1.64515	-0.908923	0.000267461	0.585129	-0.453792	0.00172003	1.21399	-0.242978
71651285	rs10243727	2.42624e-06	6.88652	-1.05151	2.25452e-05	-1.43454	-0.907576	8.24732e-05	-1.15024	-0.91637
71651443	rs10247132	2.29177e-06	6.8295	-1.05151	2.22616e-05	-1.4472	-0.907576	8.11309e-05	-1.16665	-0.91637
71652059	rs17144369	5.58399e-10	-1.64143	-0.900344	0.000274321	0.602877	-0.446216	0.00176968	1.23399	-0.234512
71652182	rs73704307	5.46068e-10	-1.64515	-0.918953	0.000262228	0.585129	-0.47355	0.00168243	1.21399	-0.265079
71652312	rs1996399	3.94036e-06	7.44242	-1.12248	2.29901e-05	-1.32415	-0.998424	8.76608e-05	-0.999484	-1.00612
71652679	rs6954622	2.31124e-06	6.8295	-1.04305	2.24994e-05	-1.4472	-0.896951	8.19877e-05	-1.16665	-0.905865
71652980	rs6957682	3.01382e-06	7.13342	-1.08155	2.29981e-05	-1.38829	-0.933933	8.57308e-05	-1.08568	-0.942188
71653106	rs13232644	2.1562e-06	6.74712	-1.03011	2.25213e-05	-1.46242	-0.880759	8.1558e-05	-1.18792	-0.889852
71653107	rs10251823	1.07332e-06	5.01943	-2.26878e-10	7.00313e-05	-1.20869	-2.26878e-10	0.000215614	-1.10559	-2.26878e-10
71653304	rs7791307	2.1062e-06	5.69355	-2.26878e-10	7.87111e-05	-1.09185	-2.26878e-10	0.000252429	-0.947953	-2.26878e-10
71653639	rs73141560	7.52766e-10	-1.61345	-0.629638	8.8624e-05	-1.05115	0.0779161	0.000595981	-0.429363	0.340491
71654001	rs12538529	8.12734e-10	-1.55027	-0.616169	9.67222e-05	-0.96542	0.0796267	0.000677503	-0.301589	0.340921
71654175	rs17673882	1.12581e-06	6.07418	-1.00701	2.10535e-05	-1.57408	-0.836494	7.24826e-05	-1.35012	-0.845614
71654222	rs34801868	5.11327e-10	-1.70391	-0.925924	0.000206375	0.349209	-0.477148	0.00113739	0.826843	-0.269431
71654264	rs118068909	1.31435e-09	-1.68575	-2.26878e-10	4.14517e-05	-1.73311	-2.26878e-10	0.000119365	-1.6969	-2.26878e-10
71654356	rs12699125	4.18543e-10	-1.71845	-1.11161	1.69916e-05	-1.62726	-0.997659	4.28237e-05	-1.71306	-1.00893
71655226	rs73141567	8.30185e-10	-1.49329	-0.651905	8.67934e-05	-1.02274	0.0286328	0.000634957	-0.310782	0.285258
71655407	rs13230379	2.87452e-06	7.06532	-1.06077	2.13747e-05	-1.49054	-0.904889	7.80385e-05	-1.20857	-0.913303
71655754	rs28447164	1.67723e-06	6.50141	-1.03561	2.13494e-05	-1.50415	-0.892458	7.58466e-05	-1.24818	-0.902183
71656002	rs17673922	1.74095e-06	6.54604	-1.04295	2.17395e-05	-1.49646	-0.882049	7.75718e-05	-1.23717	-0.890705
71656254	rs17144373	5.237e-10	-1.69391	-0.91202	0.000225316	0.416431	-0.456562	0.00125383	0.901276	-0.246403
71656452	rs10267833	1.7777e-06	6.54604	-1.02206	2.15056e-05	-1.49646	-0.892864	7.67736e-05	-1.23717	-0.901048
71656582	rs56189838	1.88844e-06	5.58442	-2.26878e-10	7.63787e-05	-1.12193	-2.26878e-10	0.000234709	-1.02073	-2.26878e-10
71656860	rs76649345	2.27822e-09	-1.24532e-10	-1.13569	9.70205e-05	-1.24532e-10	-0.882713	0.000281857	-1.24532e-10	-0.837682
71657406	rs12699126	2.83642e-09	-0.916548	-2.26878e-10	4.24852e-05	-1.70848	-2.26878e-10	0.000121096	-1.6825	-2.26878e-10
71658217	rs113229017	4.72122e-09	-0.407022	-2.26878e-10	6.18215e-05	-1.33339	-2.26878e-10	0.000154984	-1.43576	-2.26878e-10
71658594	rs73141572	1.5283e-09	-1.53493	-2.26878e-10	0.000108651	-0.769492	-2.26878e-10	0.000394269	-0.502047	-2.26878e-10
71658705	rs11763034	7.82194e-10	-1.48555	-0.719196	9.37063e-05	-0.903215	-0.0142552	0.000685428	-0.165247	0.21621
71658706	rs11766552	8.41564e-10	-1.47784	-0.65374	0.000101409	-0.920837	0.0823584	0.000741028	-0.192028	0.320986
71659333	rs117473690	1.02458e-09	-1.20247	-0.73233	4.30361e-05	-0.896986	-0.798612	0.00019331	-0.411688	-0.803098
71659442	rs4719219	7.84776e-10	-1.49866	-0.702785	9.37681e-05	-0.926937	0.0101262	0.000681274	-0.197796	0.24268
71659538	rs11981190	6.84961e-10	-1.56513	-0.77235	2.31386e-05	-1.73371	-0.582426	6.32748e-05	-1.74276	-0.588832
71659542	rs138305182	1.24672e-09	-1.73858	-2.26878e-10	4.09185e-05	-1.74605	-2.26878e-10	0.00011404	-1.74254	-2.26878e-10
71659645	rs2428278	5.77984e-10	-1.64735	-0.859951	2.09445e-05	-1.73047	-0.685294	5.69709e-05	-1.74532	-0.69122
71660533	rs73141575	7.93545e-10	-1.51144	-0.678898	9.15475e-05	-0.950316	0.00953759	0.000659361	-0.23	0.24219
71661295	rs73141579	1.24589e-09	-1.73924	-2.26878e-10	5.17847e-05	-1.51054	-2.26878e-10	0.000174573	-1.31674	-2.26878e-10
71661345	rs75141441	3.88358e-09	-1.24532e-10	-0.602333	0.000107402	-1.24532e-10	-0.78106	0.000299812	-1.24532e-10	-0.775926
71661747	rs116918846	2.55322e-09	-1.02173	-2.26878e-10	4.11695e-05	-1.73994	-2.26878e-10	0.000119836	-1.69295	-2.26878e-10
71662344	rs6978130	7.73394e-10	-1.54714	-0.66892	9.13464e-05	-1.01729	0.0743088	0.00064386	-0.322994	0.311394
71662444	rs6979502	5.72709e-10	-1.63083	-0.88564	2.03126e-05	-1.70975	-0.736644	5.39161e-05	-1.7459	-0.745755
71662917	rs117099602	1.34442e-08	-1.24532e-10	0.639454	0.000583398	-1.24532e-10	0.911233	0.00191593	-1.24532e-10	1.07888
71663484	rs1232514	6.28262e-10	-1.61094	-0.812952	2.23996e-05	-1.71866	-0.629932	6.01453e-05	-1.7462	-0.636121
71664407	rs13227753	3.01261e-09	-0.856284	-2.26878e-10	4.30704e-05	-1.6948	-2.26878e-10	0.00012323	-1.66503	-2.26878e-10
71665669	rs875499	5.86618e-10	-1.68123	-0.811239	2.25524e-05	-1.71387	-0.627923	6.03262e-05	-1.74519	-0.634121
71666864	rs11765179	6.06525e-10	-1.66638	-0.792717	7.07351e-05	-1.10452	-0.0941776	0.000449306	-0.496266	0.12489
71667291	rs2677282	5.70743e-10	-1.68123	-0.838674	2.18366e-05	-1.71387	-0.660178	5.84203e-05	-1.74519	-0.666225
71667631	rs74417446	2.46275e-09	-1.24532e-10	-1.05781	9.8771e-05	-1.24532e-10	-0.864832	0.000285071	-1.24532e-10	-0.826344
71668345	rs2677284	5.4845e-10	-1.59345	-0.966295	1.85312e-05	-1.72578	-0.812401	5.01808e-05	-1.74577	-0.817676
71668541	rs55897432	1.839e-09	-1.34987	-2.26878e-10	4.8006e-05	-1.58631	-2.26878e-10	0.000146457	-1.49235	-2.26878e-10
71671072	rs12155060	5.24252e-10	-1.66971	-0.935168	6.05217e-05	-1.11401	-0.240629	0.000377625	-0.509523	-0.0356552
71674134	rs148209895	1.93845e-09	-1.24532e-10	-1.2972	6.63784e-05	-1.24532e-10	-1.26226	0.000186889	-1.24532e-10	-1.24857
71675131	rs74780359	3.54509e-09	-1.24532e-10	-0.693527	0.000104474	-1.24532e-10	-0.808701	0.000284648	-1.24532e-10	-0.827829
71675784	rs116972980	2.45048e-09	-1.24532e-10	-1.06281	9.85086e-05	-1.24532e-10	-0.867492	0.000281393	-1.24532e-10	-0.839328
71675931	rs28371836	4.04762e-10	-1.74566	-1.11789	0.000120501	-0.0279069	-0.63807	0.000544906	0.289766	-0.468234
71676243	rs4717633	5.72654e-10	-1.62409	-0.892471	5.09928e-05	-1.27904	-0.24691	0.000328874	-0.647167	-0.0362394
71676539	rs73141596	5.43574e-10	-1.64548	-0.923202	4.6694e-05	-1.32185	-0.292169	0.000292413	-0.713379	-0.0875355
71676620	rs116936592	1.25066e-09	-1.73542	-2.26878e-10	4.33518e-05	-1.68829	-2.26878e-10	0.000114997	-1.73418	-2.26878e-10
71676685	rs75356443	6.85021e-09	-1.24532e-10	-0.0348111	7.95044e-05	-1.24532e-10	-1.08182	0.000226585	-1.24532e-10	-1.05596
71676800	rs75141388	6.17896e-07	4.46723	-2.26878e-10	0.000468785	0.692508	-2.26878e-10	0.0080492	2.51425	-2.26878e-10
71676810	rs548613	6.57077e-10	-1.72202	-0.657019	2.7147e-05	-1.51062	-0.645754	6.30563e-05	-1.67874	-0.656312
71676949	rs544015	3.6879e-10	-1.73546	-1.22116	2.95045e-05	-1.61707	-0.456026	0.000140962	-1.20683	-0.323762
71676974	rs117540315	5.83219e-09	-1.24532e-10	-0.195698	0.00030411	-1.24532e-10	0.259753	0.000943069	-1.24532e-10	0.370058
71677011	rs11770441	3.61776e-10	-1.73329	-1.24253	2.59683e-05	-1.68065	-0.520112	0.000117446	-1.3233	-0.389806
71677060	rs117589261	4.44748e-09	-0.466752	-2.26878e-10	4.67627e-05	-1.61255	-2.26878e-10	0.000149155	-1.47409	-2.26878e-10
71677315	rs77370782	5.49014e-09	0.576998	-0.833134	0.000179435	-1.44955	1.18173	0.000544038	-1.56128	1.38121
71677641	rs74916419	8.88479e-09	0.225251	-2.26878e-10	0.000102783	-0.825015	-2.26878e-10	0.00022071	-1.08223	-2.26878e-10
71678176	rs140064752	3.46126e-09	-1.24532e-10	-0.717458	0.000162807	-1.24532e-10	-0.365072	0.000455072	-1.24532e-10	-0.358624
71678256	rs577091	3.51633e-10	-1.73776	-1.2665	1.73965e-05	-1.32154	-1.27983	3.64427e-05	-1.60193	-1.28141
71678513	rs3846985	3.69964e-10	-1.73229	-1.22115	2.04237e-05	-1.20595	-1.23499	4.01696e-05	-1.54935	-1.23662
71678619	rs17502576	4.65268e-09	0.351939	-0.773586	0.000218931	-1.51653	1.44765	0.000650778	-1.64895	1.64804
71678847	rs73143203	1.45187e-09	-1.58624	-2.26878e-10	9.69047e-05	-0.883908	-2.26878e-10	0.000346347	-0.63164	-2.26878e-10
71679076	rs143593488	3.7029e-09	-1.24532e-10	-0.649973	0.000151604	-1.24532e-10	-0.436363	0.000411277	-1.24532e-10	-0.459813
71679122	rs17144397	1.06178e-07	3.65627	-0.950247	0.000307546	0.259388	0.0115998	0.00439764	1.88548	0.0242656
71679241	rs148066884	1.49067e-09	-1.55987	-2.26878e-10	0.000295165	0.229899	-2.26878e-10	0.000419406	-0.440241	-2.26878e-10
71679309	rs3846986	4.5499e-09	0.351939	-0.795924	0.000207959	-1.51653	1.39623	0.000617018	-1.64895	1.59477
71679338	rs138350630	1.99322e-09	-1.24532e-10	-1.26934	7.41923e-05	-1.24532e-10	-1.15098	0.000205804	-1.24532e-10	-1.15216
71679618	rs78008449	2.22121e-09	-1.16104	-2.26878e-10	0.00026517	0.122736	-2.26878e-10	0.000605822	-0.0724955	-2.26878e-10
71679819	rs529127	3.72914e-10	-1.73029	-1.21521	2.13107e-05	-1.16882	-1.2296	4.1651e-05	-1.51846	-1.2313
71679861	rs9638639	1.8059e-09	-0.340934	-1.0271	0.000123399	-1.41421	0.772	0.000339775	-1.59796	0.947164
71679909	rs558098	3.75876e-10	-1.72156	-1.21602	2.23371e-05	-1.12104	-1.23034	4.29037e-05	-1.48809	-1.23203
71680050	rs2903634	3.59271e-10	-1.73459	-1.24818	1.98834e-05	-1.20073	-1.26702	3.89336e-05	-1.54759	-1.26963
71680084	rs9638642	1.94368e-09	-0.256071	-1.03844	0.000114661	-1.45611	0.74046	0.000320208	-1.62442	0.914311
71680281	rs9638643	1.91374e-09	-0.271598	-1.03844	0.000115456	-1.4492	0.74046	0.000321649	-1.61993	0.914311
71680703	rs4719220	3.83821e-09	0.207396	-0.821479	0.000177568	-1.61489	1.33661	0.000549169	-1.70365	1.53297
71681023	rs144821236	4.88894e-09	-0.372115	-2.26878e-10	4.61963e-05	-1.62474	-2.26878e-10	0.000160624	-1.40001	-2.26878e-10
71681489	rs28591449	3.58841e-07	3.92379	-2.26878e-10	4.31538e-05	-1.69287	-2.26878e-10	0.000115336	-1.73123	-2.26878e-10
71681620	rs505671	4.06287e-07	4.04797	-2.26878e-10	4.27507e-05	-1.70225	-2.26878e-10	0.000114575	-1.73785	-2.26878e-10
71681674	rs146421498	1.57834e-09	-1.50272	-2.26878e-10	4.63677e-05	-1.62103	-2.26878e-10	0.000119058	-1.69947	-2.26878e-10
71681782	rs117563924	1.5702e-09	-1.50789	-2.26878e-10	4.61965e-05	-1.62473	-2.26878e-10	0.00011879	-1.70172	-2.26878e-10
71682105	rs10227014	3.34146e-07	3.85249	-2.26878e-10	4.3464e-05	-1.6857	-2.26878e-10	0.000115787	-1.72733	-2.26878e-10
71682643	rs10227704	3.68685e-08	2.83645	-1.18819	3.93624e-05	-0.736819	-1.04801	9.9842e-05	-0.885696	-0.989796
71683050	rs10231072	2.64074e-08	2.5165	-1.20194	2.82294e-05	-0.877132	-1.24014	0.000124362	-0.40734	-1.24855
71683419	rs184962129	1.23784e-09	-1.74572	-2.26878e-10	4.35094e-05	-1.68466	-2.26878e-10	0.000132032	-1.59604	-2.26878e-10
71683507	rs12112510	3.95377e-10	-1.71418	-1.17282	0.000106377	0.234827	-1.02548	0.000336138	0.302718	-0.964277
71683951	rs2023724	3.50305e-07	3.89971	-2.26878e-10	4.32559e-05	-1.6905	-2.26878e-10	0.000115482	-1.72997	-2.26878e-10
71684031	rs117960814	1.56397e-09	-1.51186	-2.26878e-10	4.60657e-05	-1.62757	-2.26878e-10	0.000118587	-1.70343	-2.26878e-10
71684102	rs2023725	3.37904e-07	3.86367	-2.26878e-10	4.34138e-05	-1.68686	-2.26878e-10	0.000115712	-1.72798	-2.26878e-10
71684164	rs148328945	4.59009e-08	1.86739	-2.26878e-10	0.000656365	1.02908	-2.26878e-10	0.0017153	0.968263	-2.26878e-10
71684597	rs17502912	1.54822e-09	-1.52198	-2.26878e-10	4.57367e-05	-1.63474	-2.26878e-10	0.000118083	-1.70769	-2.26878e-10
71684714	rs78486273	5.59021e-09	-1.24532e-10	-0.238074	0.000117383	-1.24532e-10	-0.692194	0.000319382	-1.24532e-10	-0.712694
71684747	rs74758987	2.47336e-09	-1.05351	-2.26878e-10	0.000455538	0.663844	-2.26878e-10	0.000891429	0.313745	-2.26878e-10
71686395	rs2677281	4.00571e-07	4.0338	-2.26878e-10	4.28636e-05	-1.69961	-2.26878e-10	0.000114691	-1.73684	-2.26878e-10
71686609	rs73143219	7.09649e-05	10.5031	-1.2922	4.17943e-05	-1.72038	-0.00449937	0.00012896	-1.74465	0.125071
71686767	rs4317470	3.2416e-08	2.71653	-1.19696	3.21915e-05	-0.751099	-1.23483	0.000145499	-0.254916	-1.24399
71686843	rs142592702	1.9396e-09	-1.24532e-10	-1.29661	6.48635e-05	-1.24532e-10	-1.28535	0.000180629	-1.24532e-10	-1.28264
71687442	rs13236257	9.94343e-10	-1.70946	-0.255307	3.36582e-05	-1.67598	-0.265403	9.83591e-05	-1.62655	-0.263905
71687529	rs68145195	6.72573e-05	10.4494	-1.29218	4.12864e-05	-1.71785	-0.0192514	0.000126498	-1.74519	0.106342
71687784	rs138401521	2.17338e-08	1.11978	-2.26878e-10	0.000103679	-0.816334	-2.26878e-10	0.000498169	-0.268142	-2.26878e-10
71688159	rs17144404	3.94984e-10	-1.72811	-1.15989	9.65576e-05	0.117266	-1.00476	0.000307247	0.186905	-0.938335
71688190	rs11972942	4.23727e-08	2.96249	-1.17508	3.85452e-05	-0.775186	-1.03062	9.74019e-05	-0.93183	-0.968405
71688821	rs139065143	1.59054e-09	-1.49502	-2.26878e-10	4.66251e-05	-1.6155	-2.26878e-10	0.000119464	-1.69607	-2.26878e-10
71689461	rs10278350	6.35572e-10	-1.63014	-0.782175	2.56886e-05	-1.23143	-0.98016	9.13332e-05	-0.983166	-0.981402
71689618	rs10237823	3.72347e-08	2.82319	-1.16504	4.05524e-05	-0.734231	-1.02081	0.000103205	-0.88557	-0.956797
71689674	rs34711194	8.6405e-08	3.79228	-1.29232	1.40528e-05	-1.528	-1.28682	3.24868e-05	-1.71123	-1.28701
71690009	rs71551255	4.97694e-10	-1.47871	-1.17815	0.000300618	1.27784	-1.02964	0.000841606	1.22239	-0.966158
71690470	rs527908	1.48335e-09	-1.56479	-2.26878e-10	4.53091e-05	-1.64413	-2.26878e-10	0.000130855	-1.60499	-2.26878e-10
71690593	rs13247007	5.21993e-10	-1.41856	-1.19063	0.00034901	1.45073	-1.05327	0.00100886	1.42997	-0.99247
71690601	rs1914391	4.26879e-05	9.99942	-1.29683	3.56404e-05	-1.6893	-0.19486	0.000104709	-1.74541	-0.0824888
71691005	rs185856620	1.55048e-09	-1.52053	-2.26878e-10	4.57836e-05	-1.63371	-2.26878e-10	0.000118155	-1.70709	-2.26878e-10
71691058	rs501430	3.45202e-07	3.88504	-2.26878e-10	4.34858e-05	-1.6852	-2.26878e-10	0.000115497	-1.72984	-2.26878e-10
71691270	rs13223324	3.91574e-10	-1.7174	-1.17927	9.95885e-05	0.184239	-1.04083	0.000322987	0.277099	-0.978569
71691484	rs79928558	1.55729e-09	-1.51615	-2.26878e-10	4.59258e-05	-1.63061	-2.26878e-10	0.000118372	-1.70525	-2.26878e-10
71691794	rs11976062	4.62977e-08	3.02424	-1.14823	3.72427e-05	-0.843632	-0.996549	9.53242e-05	-0.993427	-0.928371
71691870	rs512843	5.65265e-07	4.3782	-2.26878e-10	4.17848e-05	-1.7251	-2.26878e-10	0.0001137	-1.74552	-2.26878e-10
71692390	rs7808347	4.81939e-08	3.05232	-1.13618	3.92365e-05	-0.8042	-0.983827	9.98857e-05	-0.959863	-0.915191
71692514	rs191170724	1.581e-09	-1.50103	-2.26878e-10	4.64237e-05	-1.61983	-2.26878e-10	0.000119146	-1.69873	-2.26878e-10
71692994	rs117399142	4.42886e-09	-1.24532e-10	-0.470948	9.57087e-05	-1.24532e-10	-0.896328	0.000260288	-1.24532e-10	-0.917291
71693403	rs73143237	7.55669e-05	10.5618	-1.28807	4.21551e-05	-1.73157	0.0152844	0.000131496	-1.74244	0.142329
71693628	rs10236173	5.87443e-08	3.25349	-1.13939	3.30063e-05	-0.972638	-0.988299	8.6338e-05	-1.10068	-0.920128
71693713	rs2677279	6.73125e-07	4.55284	-2.26878e-10	4.10758e-05	-1.74222	-2.26878e-10	0.000113761	-1.74498	-2.26878e-10
71694491	rs11767480	3.74892e-08	2.84103	-1.17606	3.32886e-05	-0.706009	-1.24641	0.000157388	-0.16492	-1.25545
71694501	rs11767481	3.74892e-08	2.84103	-1.17606	3.32886e-05	-0.706009	-1.24641	0.000157388	-0.16492	-1.25545
71695801	rs79275920	3.96696e-09	-1.24532e-10	-0.58109	0.000111602	-1.24532e-10	-0.742694	0.000304025	-1.24532e-10	-0.761971
71695962	rs75788805	1.96793e-09	-1.24532e-10	-1.28211	6.83757e-05	-1.24532e-10	-1.23262	0.000189344	-1.24532e-10	-1.23552
71697126	rs4082964	4.01143e-08	2.83015	-1.09751	4.54059e-05	-0.710376	-0.931619	0.000115317	-0.872137	-0.859261
71697783	rs13244117	4.27098e-10	-1.61703	-1.1928	2.41979e-05	-1.21816	-1.05321	9.3925e-05	-0.943824	-0.99276
71697885	rs13247156	5.52031e-10	-1.45981	-1.09343	0.000355256	1.34065	-0.925444	0.00100483	1.28462	-0.851124
71698041	rs28504178	4.01389e-08	2.83015	-1.0969	4.56762e-05	-0.710376	-0.925683	0.000116033	-0.872137	-0.853071
71698241	rs73704335	3.63111e-08	2.82495	-1.19191	3.27883e-05	-0.734903	-1.23266	0.000149073	-0.232105	-1.24254
71698411	rs497195	5.64761e-08	3.15524	-1.08051	4.05739e-05	-0.85049	-0.90402	0.000103051	-1.01573	-0.828123
71698481	rs11766229	1.49044e-07	4.34292	-1.29777	0.000154024	0.608154	-1.02868	0.00257897	2.42513	-1.04906
71698511	rs34818820	3.69755e-05	9.81474	-1.25582	5.95055e-05	-1.67384	0.302274	0.000177513	-1.74161	0.441572
71698741	rs140046343	1.85176e-09	-1.34295	-2.26878e-10	4.74487e-05	-1.59799	-2.26878e-10	0.000114074	-1.74223	-2.26878e-10
71699001	rs76596445	1.56912e-09	-1.50857	-2.26878e-10	4.46044e-05	-1.6598	-2.26878e-10	0.00011567	-1.72834	-2.26878e-10
71699018	rs77036640	6.58252e-10	-1.71216	-0.665098	2.25419e-05	-1.43113	-0.91113	7.65017e-05	-1.23161	-0.91016
71699153	rs17144413	2.89585e-09	-1.24532e-10	-0.895812	0.000124213	-1.24532e-10	-0.635636	0.00034571	-1.24532e-10	-0.633479
71700452	rs11768892	4.45752e-08	2.93559	-1.09751	4.32226e-05	-0.759655	-0.931619	0.000110218	-0.917356	-0.859261
71700803	rs6970314	4.65784e-08	2.96986	-1.08781	4.35015e-05	-0.775292	-0.90955	0.000111355	-0.931684	-0.834677
71701295	rs1914381	4.33213e-10	-1.70687	-1.08874	0.000125978	0.289724	-0.911255	0.000404128	0.358541	-0.835891
71701364	rs1034616	4.33749e-05	9.97734	-1.25879	5.82117e-05	-1.68609	0.292544	0.000175425	-1.74427	0.4324
71701448	rs1034617	4.23086e-07	4.08848	-2.26878e-10	4.23854e-05	-1.71083	-2.26878e-10	0.000114458	-1.73888	-2.26878e-10
71701603	rs116973294	5.75451e-09	-0.209106	-2.26878e-10	8.10272e-05	-1.06285	-2.26878e-10	0.00025869	-0.923452	-2.26878e-10
71701979	rs13235525	4.2434e-10	-1.71458	-1.10173	0.000125859	0.30088	-0.923357	0.00039141	0.337512	-0.846836
71702211	rs57980488	5.10886e-05	10.141	-1.25879	5.75684e-05	-1.69721	0.292544	0.000175157	-1.7458	0.4324
71702531	rs183217872	5.85282e-09	-1.24532e-10	-0.192167	0.000147812	-1.24532e-10	-0.461697	0.000422677	-1.24532e-10	-0.432473
71702748	rs17581383	1.89362e-09	-1.3206	-2.26878e-10	5.32143e-05	-1.48331	-2.26878e-10	0.000130789	-1.60549	-2.26878e-10
71702971	rs75526250	1.32279e-09	-1.67935	-2.26878e-10	4.1574e-05	-1.73016	-2.26878e-10	0.000113632	-1.74612	-2.26878e-10
71703093	rs10273469	4.59693e-08	2.96986	-1.10097	4.25315e-05	-0.775292	-0.932099	0.000108539	-0.931684	-0.860285
71703454	rs118185603	5.24289e-09	-1.24532e-10	-0.302217	0.000109035	-1.24532e-10	-0.765971	0.00030303	-1.24532e-10	-0.76525
71704344	rs141777517	2.09152e-09	-1.24532e-10	-1.2212	8.30693e-05	-1.24532e-10	-1.03796	0.000240204	-1.24532e-10	-0.997592
71704601	rs142862912	2.95667e-09	-1.24532e-10	-0.875027	0.000123672	-1.24532e-10	-0.640005	0.000356831	-1.24532e-10	-0.601818
71704648	rs1914380	4.26316e-10	-1.70498	-1.10669	0.000124079	0.303223	-0.939945	0.000397241	0.372267	-0.866804
71704898	rs117185122	2.02441e-09	-1.25381	-2.26878e-10	4.09647e-05	-1.74493	-2.26878e-10	0.000115574	-1.72917	-2.26878e-10
71705215	rs35021318	5.07947e-05	10.141	-1.26456	5.48298e-05	-1.69721	0.243804	0.00016655	-1.7458	0.382012
71705243	rs12667297	5.8354e-10	-1.38364	-1.11409	0.000439044	1.58047	-0.953507	0.00123579	1.52229	-0.881909
71705421	rs144835976	4.38588e-09	-0.480701	-2.26878e-10	7.31641e-05	-1.16493	-2.26878e-10	0.000156081	-1.42871	-2.26878e-10
71705695	rs13244813	4.8758e-05	10.0881	-1.25257	5.9359e-05	-1.69375	0.319713	0.000180343	-1.74543	0.46121
71705842	rs492481	3.54405e-07	3.91135	-2.26878e-10	4.31277e-05	-1.69347	-2.26878e-10	0.000115203	-1.73238	-2.26878e-10
71706092	rs531390	3.54405e-07	3.91135	-2.26878e-10	4.31277e-05	-1.69347	-2.26878e-10	0.000115203	-1.73238	-2.26878e-10
71706809	rs17503400	7.15777e-06	8.17474	-1.25787	6.71664e-05	-1.52037	0.269908	0.00018237	-1.68199	0.408944
71706847	rs4717636	4.83705e-05	10.0881	-1.26054	5.71224e-05	-1.69375	0.281305	0.00017318	-1.74543	0.420677
71707190	rs7790803	4.56415e-08	2.96986	-1.10813	4.19433e-05	-0.775292	-0.946026	0.00010695	-0.931684	-0.875039
71707243	rs73704336	3.93127e-08	2.90812	-1.19566	3.43011e-05	-0.695586	-1.22687	0.000157267	-0.184081	-1.23706
71707293	rs35058779	3.93127e-08	2.90812	-1.19566	3.43011e-05	-0.695586	-1.22687	0.000157267	-0.184081	-1.23706
71707329	rs35564992	4.3399e-10	-1.70105	-1.09277	0.000129929	0.330353	-0.921003	0.000416917	0.399848	-0.846042
71707350	rs11770522	3.9318e-08	2.90812	-1.19552	3.42367e-05	-0.695586	-1.22875	0.000157032	-0.184081	-1.23855
71707388	rs76345064	2.16014e-09	-1.24532e-10	-1.18892	8.81549e-05	-1.24532e-10	-0.978541	0.000256642	-1.24532e-10	-0.931398
71707545	rs11983557	3.93127e-08	2.90812	-1.19566	3.43011e-05	-0.695586	-1.22687	0.000157267	-0.184081	-1.23706
71707743	rs78608022	9.71549e-09	1.39268	-1.07805	2.97164e-05	-1.61737	-0.448571	7.71862e-05	-1.66672	-0.466144
71707831	rs7795342	5.11682e-05	10.141	-1.25723	5.81356e-05	-1.69721	0.302348	0.000176958	-1.7458	0.442626
71707883	rs7799227	5.11682e-05	10.141	-1.25723	5.81356e-05	-1.69721	0.302348	0.000176958	-1.7458	0.442626
71708122	rs74504854	1.94506e-09	-1.24532e-10	-1.2938	0.000131615	-1.24532e-10	-0.577758	0.000407284	-1.24532e-10	-0.46957
71708502	rs35793217	5.10547e-05	10.141	-1.25946	5.73248e-05	-1.69721	0.288303	0.000174384	-1.7458	0.427977
71709163	rs17581606	5.06616e-05	10.141	-1.26719	5.38483e-05	-1.69721	0.22574	0.000163439	-1.7458	0.363154
71709709	rs17581634	4.54088e-05	10.03	-1.26565	5.54278e-05	-1.6898	0.247248	0.000167224	-1.74489	0.385141
71709812	rs10216201	4.03989e-08	2.93013	-1.19042	3.43716e-05	-0.685112	-1.23529	0.000158109	-0.171315	-1.24448
71709869	rs534603	3.41846e-07	3.87527	-2.26878e-10	4.3281e-05	-1.68992	-2.26878e-10	0.000115416	-1.73054	-2.26878e-10
71709895	rs34345544	4.79829e-05	10.0881	-1.26859	5.40808e-05	-1.69375	0.226588	0.000163568	-1.74543	0.363576
71710449	rs6953518	4.62158e-08	2.96986	-1.09563	4.32844e-05	-0.775292	-0.914552	0.000110692	-0.931684	-0.84065
71710557	rs13246484	5.09445e-05	10.141	-1.26162	5.6529e-05	-1.69721	0.274323	0.00017186	-1.7458	0.413393
71711067	rs495016	3.41846e-07	3.87527	-2.26878e-10	4.3281e-05	-1.68992	-2.26878e-10	0.000115416	-1.73054	-2.26878e-10
71711227	rs496808	5.38961e-07	4.33055	-2.26878e-10	4.17587e-05	-1.72573	-2.26878e-10	0.000113731	-1.74524	-2.26878e-10
71711275	rs479035	2.34222e-09	0.155413	-1.2634	5.92253e-05	-1.60857	0.232282	0.000174042	-1.69003	0.370245
71711551	rs520564	5.38961e-07	4.33055	-2.26878e-10	4.17587e-05	-1.72573	-2.26878e-10	0.000113731	-1.74524	-2.26878e-10
71711605	rs17503630	7.37385e-07	4.64402	-2.26878e-10	0.000572608	0.892564	-2.26878e-10	0.00291606	1.49891	-2.26878e-10
71711986	rs6963413	6.83215e-07	4.56772	-2.26878e-10	0.000545254	0.843616	-2.26878e-10	0.00276192	1.4446	-2.26878e-10
71711998	rs79362850	3.74977e-09	-1.24532e-10	-0.637396	0.000271934	-1.24532e-10	0.147923	0.000802364	-1.24532e-10	0.208482
71712040	rs6460707	5.08961e-05	10.141	-1.26257	5.61757e-05	-1.69721	0.268053	0.000170739	-1.7458	0.406852
71712055	rs16869625	3.80052e-08	2.86643	-1.1878	3.3363e-05	-0.71534	-1.23485	0.000152429	-0.208189	-1.24419
71712135	rs6460708	5.0843e-05	10.141	-1.26361	5.57865e-05	-1.69721	0.261102	0.000169505	-1.7458	0.399599
71712300	rs144372484	3.78993e-09	-0.626743	-2.26878e-10	6.33229e-05	-1.30939	-2.26878e-10	0.000145394	-1.49963	-2.26878e-10
71712422	rs148800077	3.73771e-09	-1.24532e-10	-0.640618	0.000206471	-1.24532e-10	-0.127477	0.000553844	-1.24532e-10	-0.162198
71712487	rs13236492	4.84088e-05	10.0881	-1.25975	5.57464e-05	-1.69375	0.256922	0.000168991	-1.74543	0.396192
71712537	rs13237418	5.13288e-05	10.141	-1.2541	5.75261e-05	-1.69721	0.291807	0.000175192	-1.7458	0.432597
71712651	rs2677277	5.38961e-07	4.33055	-2.26878e-10	4.17587e-05	-1.72573	-2.26878e-10	0.000113731	-1.74524	-2.26878e-10
71712724	rs77659610	5.78795e-10	-1.42556	-1.08033	0.000403802	1.45087	-0.907577	0.00114284	1.39384	-0.831645
71712975	rs146460058	1.88565e-09	-1.32482	-2.26878e-10	5.30382e-05	-1.48662	-2.26878e-10	0.000130473	-1.60792	-2.26878e-10
71713539	rs61288133	4.06662e-08	2.93013	-1.18382	3.42856e-05	-0.685112	-1.2378	0.000157725	-0.171315	-1.24691
71713735	rs472393	4.5561e-10	-1.66927	-1.07594	0.000163656	0.532745	-0.892613	0.000553351	0.651686	-0.814774
71713766	rs117943551	1.03479e-09	-1.6569	-0.267987	3.58006e-05	-1.28972	-0.58995	0.000126162	-1.05452	-0.586998
71714000	rs10234985	3.91285e-08	2.88615	-1.17839	3.3448e-05	-0.706007	-1.24164	0.000153215	-0.196793	-1.25045
71714028	rs13244320	5.0689e-05	10.141	-1.26664	5.46405e-05	-1.69721	0.240345	0.000165873	-1.7458	0.377936
71714102	rs491413	3.54405e-07	3.91135	-2.26878e-10	4.31277e-05	-1.69347	-2.26878e-10	0.000115203	-1.73238	-2.26878e-10
71714175	rs147055691	1.38547e-08	0.669535	-2.26878e-10	8.08921e-05	-1.06452	-2.26878e-10	0.000362498	-0.586062	-2.26878e-10
71714392	rs2677276	1.34119e-09	-1.66553	-2.26878e-10	4.9176e-05	-1.56223	-2.26878e-10	0.000144442	-1.5062	-2.26878e-10
71714436	rs10238714	4.09334e-08	2.93013	-1.17728	3.41848e-05	-0.685112	-1.24074	0.000157336	-0.171315	-1.24938
71714521	rs6974939	5.10093e-05	10.141	-1.26034	5.47889e-05	-1.69721	0.243057	0.00016658	-1.7458	0.382189
71714837	rs6962069	4.70154e-08	2.96986	-1.07847	4.41126e-05	-0.775292	-0.8956	0.000113148	-0.931684	-0.818701
71714871	rs6962083	5.59536e-07	4.36802	-2.26878e-10	4.16706e-05	-1.72784	-2.26878e-10	0.000113685	-1.74565	-2.26878e-10
71715202	rs17503801	1.5253e-09	-1.5369	-2.26878e-10	4.52616e-05	-1.64518	-2.26878e-10	0.000117373	-1.71372	-2.26878e-10
71715263	rs62464863	1.74714e-07	3.20406	-2.26878e-10	0.000791271	1.216	-2.26878e-10	0.00549362	2.13226	-2.26878e-10
71715451	rs139064594	1.30288e-09	-1.69451	-2.26878e-10	4.21223e-05	-1.71706	-2.26878e-10	0.000137482	-1.55559	-2.26878e-10
71715532	rs6963187	5.09006e-05	10.141	-1.26248	5.40391e-05	-1.69721	0.229278	0.0001642	-1.7458	0.367801
71715628	rs532169	5.59536e-07	4.36802	-2.26878e-10	4.16706e-05	-1.72784	-2.26878e-10	0.000113685	-1.74565	-2.26878e-10
71715682	rs112575984	9.46111e-08	2.59068	-2.26878e-10	0.00198576	2.13612	-2.26878e-10	0.00360805	1.71184	-2.26878e-10
71715805	rs74721693	5.25559e-10	-1.42009	-1.1823	0.000235435	1.22626	-1.22246	0.000411008	0.757581	-1.21805
71715848	rs36024687	5.08871e-05	10.141	-1.26274	5.55009e-05	-1.69721	0.255969	0.000168678	-1.7458	0.39471
71715873	rs117007641	1.82054e-09	-1.35996	-2.26878e-10	5.16039e-05	-1.51404	-2.26878e-10	0.000127914	-1.62772	-2.26878e-10
71716138	rs536759	5.80961e-07	4.40559	-2.26878e-10	4.15874e-05	-1.72984	-2.26878e-10	0.000113651	-1.74595	-2.26878e-10
71716159	rs13239080	5.63579e-05	10.2525	-1.27213	5.01778e-05	-1.70409	0.162023	0.000152998	-1.74619	0.297529
71716207	rs13225090	5.63579e-05	10.2525	-1.27213	5.01778e-05	-1.70409	0.162023	0.000152998	-1.74619	0.297529
71716280	rs10243740	4.17478e-08	2.94999	-1.17744	3.44891e-05	-0.67564	-1.24135	0.000159054	-0.15978	-1.25005
71716294	rs60369863	5.68144e-05	10.2525	-1.26406	5.31113e-05	-1.70409	0.21884	0.000162356	-1.74619	0.356899
71716352	rs538657	5.80961e-07	4.40559	-2.26878e-10	4.15874e-05	-1.72984	-2.26878e-10	0.000113651	-1.74595	-2.26878e-10
71716681	rs562477	2.1633e-07	3.41771	-2.26878e-10	4.33937e-05	-1.68732	-2.26878e-10	0.000113642	-1.74602	-2.26878e-10
71717031	rs57146191	5.67562e-05	10.2525	-1.26508	5.27478e-05	-1.70409	0.211972	0.000161196	-1.74619	0.349725
71717034	rs10238909	4.09268e-08	2.93013	-1.17744	3.4164e-05	-0.685112	-1.24135	0.00015723	-0.171315	-1.25005
71717089	rs544861	3.96868e-07	4.02451	-2.26878e-10	4.28393e-05	-1.70018	-2.26878e-10	0.00011468	-1.73693	-2.26878e-10
71717138	rs13225465	4.34061e-10	-1.72151	-1.07215	0.000114732	0.173871	-0.88891	0.000368357	0.240718	-0.810747
71717139	rs13225466	4.34061e-10	-1.72151	-1.07215	0.000114732	0.173871	-0.88891	0.000368357	0.240718	-0.810747
71717248	rs73129509	2.52148e-09	-1.03425	-2.26878e-10	4.35986e-05	-1.68261	-2.26878e-10	0.000118939	-1.70047	-2.26878e-10
71717365	rs57151899	5.63755e-05	10.2525	-1.27182	5.02947e-05	-1.70409	0.16435	0.000153371	-1.74619	0.299962
71717641	rs10239699	4.17478e-08	2.94999	-1.17744	3.44891e-05	-0.67564	-1.24135	0.000159054	-0.15978	-1.25005
71717802	rs483953	5.6207e-08	3.15524	-1.08529	4.01085e-05	-0.85049	-0.915558	0.000101795	-1.01573	-0.840391
71717962	rs34089087	5.99229e-05	10.3058	-1.26406	5.29473e-05	-1.70718	0.21884	0.000162356	-1.74619	0.356899
71718217	rs12154643	5.98616e-05	10.3058	-1.26508	5.25848e-05	-1.70718	0.211972	0.000161195	-1.74619	0.349725
71718438	rs489490	4.07461e-08	2.80141	-1.05314	4.8668e-05	-0.689774	-0.88284	0.000121346	-0.86995	-0.810484
71718530	rs77059784	6.17674e-07	4.46687	-2.26878e-10	0.000295554	0.231214	-2.26878e-10	0.00533082	2.10218	-2.26878e-10
71719843	rs113603862	4.88945e-08	2.94999	-1.01942	3.26927e-05	-0.67564	-1.29484	0.0001518	-0.15978	-1.29674
71719908	rs151034420	1.51842e-09	-1.54142	-2.26878e-10	4.512e-05	-1.64831	-2.26878e-10	0.000117166	-1.71549	-2.26878e-10
71719991	rs13236874	7.52394e-05	10.5614	-1.29206	3.03952e-05	-1.71964	-0.323712	9.16915e-05	-1.74521	-0.215438
71720470	rs28785225	4.94896e-08	2.97211	-1.02944	3.3065e-05	-0.665066	-1.2941	0.000153837	-0.146913	-1.29628
71720681	rs78193153	2.85916e-07	4.90396	-1.20735	0.000110707	0.492	-1.24275	0.00103223	1.71212	-1.25172
71720754	rs10215010	4.99035e-08	2.97211	-1.02111	3.30331e-05	-0.665066	-1.29506	0.000153738	-0.146913	-1.29692
71720873	rs7778928	7.10281e-05	10.5022	-1.29048	3.01838e-05	-1.71682	-0.333516	9.06716e-05	-1.74567	-0.226164
71721049	rs7779206	7.10281e-05	10.5022	-1.29048	3.01838e-05	-1.71682	-0.333516	9.06716e-05	-1.74567	-0.226164
71721104	rs117958829	1.29562e-09	-1.7001	-2.26878e-10	4.0937e-05	-1.7456	-2.26878e-10	0.000114073	-1.74224	-2.26878e-10
71721627	rs73129519	3.14067e-09	-0.814654	-2.26878e-10	4.70393e-05	-1.60665	-2.26878e-10	0.000127136	-1.63382	-2.26878e-10
71722090	rs10950304	7.11746e-05	10.5022	-1.28842	2.95417e-05	-1.71682	-0.355018	8.86389e-05	-1.74567	-0.248837
71722385	rs79354760	3.4899e-09	-1.24532e-10	-0.709217	9.08513e-05	-1.24532e-10	-0.948413	0.000248353	-1.24532e-10	-0.964232
71722524	rs10215553	4.92372e-08	2.94999	-1.01243	3.26475e-05	-0.67564	-1.29623	0.000151669	-0.15978	-1.2976
71722690	rs10215139	4.92382e-08	2.94999	-1.01241	3.26625e-05	-0.67564	-1.29577	0.000151707	-0.15978	-1.29735
71722721	rs35198953	5.41672e-05	10.2243	-1.28358	2.87557e-05	-1.70153	-0.397269	8.47525e-05	-1.74592	-0.293431
71722730	rs35787114	6.0319e-05	10.3362	-1.28787	2.9642e-05	-1.70809	-0.360354	8.80948e-05	-1.7462	-0.254467
71722748	rs141365514	4.15392e-09	-0.535037	-2.26878e-10	7.45243e-05	-1.14651	-2.26878e-10	0.000159226	-1.40876	-2.26878e-10
71723207	rs115201622	1.5253e-09	-1.5369	-2.26878e-10	4.52616e-05	-1.64518	-2.26878e-10	0.000117373	-1.71372	-2.26878e-10
71723211	rs12699130	6.79756e-05	10.4485	-1.28073	2.77998e-05	-1.71413	-0.418482	8.28701e-05	-1.74597	-0.315839
71723253	rs118105652	1.9098e-09	-1.31209	-2.26878e-10	5.35718e-05	-1.47661	-2.26878e-10	0.000131433	-1.60059	-2.26878e-10
71723377	rs17582005	7.57371e-05	10.5614	-1.28547	2.86781e-05	-1.71964	-0.381864	8.62028e-05	-1.74521	-0.277165
71724419	rs116990753	1.54436e-09	-1.52448	-2.26878e-10	4.56563e-05	-1.6365	-2.26878e-10	0.000117962	-1.70872	-2.26878e-10
71724573	rs35363996	7.18313e-05	10.5022	-1.27924	2.74404e-05	-1.71682	-0.428802	8.19952e-05	-1.74567	-0.326747
71724815	rs7799175	7.99832e-05	10.6153	-1.28484	2.84575e-05	-1.72208	-0.387142	8.57702e-05	-1.74467	-0.282737
71724957	rs76144431	2.2454e-09	-1.24532e-10	-1.1502	0.000157701	-1.24532e-10	-0.396938	0.000467259	-1.24532e-10	-0.332196
71725336	rs7801170	7.99832e-05	10.6153	-1.28484	2.84575e-05	-1.72208	-0.387142	8.57702e-05	-1.74467	-0.282737
71725377	rs2521203	1.31507e-09	-1.6852	-2.26878e-10	4.12384e-05	-1.73827	-2.26878e-10	0.000114528	-1.73826	-2.26878e-10
71725442	rs7800217	8.00349e-05	10.6153	-1.28419	2.83081e-05	-1.72208	-0.392405	8.5295e-05	-1.74467	-0.288294
71725469	rs2677275	3.19392e-08	2.61233	-1.10759	4.94447e-05	-0.627058	-0.929723	0.000118859	-0.843407	-0.857734
71725678	rs67041541	7.98834e-05	10.6153	-1.28608	2.87599e-05	-1.72208	-0.376569	8.67328e-05	-1.74467	-0.271577
71725813	rs1232515	3.21682e-08	2.61233	-1.10045	4.99369e-05	-0.627058	-0.919818	0.000120153	-0.843407	-0.846911
71725850	rs55681707	8.16476e-10	-1.72788	-0.433971	2.57199e-05	-1.48388	-0.726491	8.59771e-05	-1.29969	-0.725313
71725879	rs117634964	1.64491e-09	-1.46141	-2.26878e-10	4.43397e-05	-1.66575	-2.26878e-10	0.000113789	-1.74473	-2.26878e-10
71726035	rs149182657	1.56397e-09	-1.51186	-2.26878e-10	4.60657e-05	-1.62757	-2.26878e-10	0.000118587	-1.70343	-2.26878e-10
71726143	rs12537428	7.99327e-05	10.6153	-1.28547	2.86081e-05	-1.72208	-0.381864	8.62495e-05	-1.74467	-0.277165
71726164	rs12539838	7.99327e-05	10.6153	-1.28547	2.86081e-05	-1.72208	-0.381864	8.62495e-05	-1.74467	-0.277165
71726513	rs566639	3.26402e-08	2.61233	-1.08588	5.07257e-05	-0.627058	-0.904146	0.000122289	-0.843407	-0.82929
71726793	rs74301558	2.28797e-09	-1.24532e-10	-1.13142	0.000155596	-1.24532e-10	-0.410373	0.00045569	-1.24532e-10	-0.357267
71726874	rs10486883	6.13788e-05	10.3508	-1.28511	2.86735e-05	-1.71137	-0.390296	8.54314e-05	-1.74554	-0.285827
71726932	rs4512281	4.73356e-08	2.84457	-0.946402	3.09946e-05	-0.72566	-1.29816	0.000142716	-0.2208	-1.29742
71727133	rs13226587	3.30012e-07	5.13616	-1.29612	1.1464e-05	-1.73916	-1.27927	3.22976e-05	-1.72457	-1.27952
71727921	rs548405	3.48806e-08	2.67866	-1.08582	4.9003e-05	-0.660289	-0.905465	0.000118525	-0.873228	-0.830733
71728428	rs75543734	3.58096e-09	-1.24532e-10	-0.68346	8.4661e-05	-1.24532e-10	-1.01898	0.000232164	-1.24532e-10	-1.03164
71728551	rs73129534	7.95818e-09	0.115111	-2.26878e-10	6.12839e-05	-1.34212	-2.26878e-10	0.000249606	-0.959197	-2.26878e-10
71728625	rs551606	1.46333e-09	-1.57837	-2.26878e-10	4.48539e-05	-1.65423	-2.26878e-10	0.000129744	-1.61352	-2.26878e-10
71728708	rs28401746	4.73582e-08	2.88615	-0.987504	3.16302e-05	-0.706007	-1.29752	0.000146072	-0.196793	-1.29819
71728822	rs7792669	7.6452e-05	10.5614	-1.27607	2.68091e-05	-1.71964	-0.449254	8.02779e-05	-1.74521	-0.348373
71729012	rs148466049	2.01957e-09	-1.24532e-10	-1.2562	6.46313e-05	-1.24532e-10	-1.28894	0.000179285	-1.24532e-10	-1.2901
71729524	rs28432195	4.68537e-08	2.86643	-0.978493	3.13248e-05	-0.71534	-1.29788	0.000144409	-0.208189	-1.29824
71729705	rs28548784	4.58407e-08	2.84457	-0.978493	3.10032e-05	-0.72566	-1.29788	0.000142599	-0.2208	-1.29824
71729758	rs34108648	5.90412e-10	-1.40337	-1.08266	0.00043597	1.52015	-0.900216	0.00123306	1.46251	-0.824339
71730575	rs7782517	4.51343e-08	2.82495	-0.974395	3.07142e-05	-0.734903	-1.29801	0.000140999	-0.232105	-1.29822
71730688	rs17582236	1.5163e-09	-1.54281	-2.26878e-10	4.50766e-05	-1.64927	-2.26878e-10	0.000117103	-1.71603	-2.26878e-10
71730836	rs1548422	3.98264e-09	0.232689	-0.809834	4.56419e-05	-1.51597	-0.120842	0.000142222	-1.39987	-0.121819
71730844	rs1548423	7.658e-05	10.5614	-1.2744	2.65388e-05	-1.71964	-0.459386	7.94221e-05	-1.74521	-0.359091
71730855	rs12671472	6.08675e-10	-1.37656	-1.079	0.000475431	1.60183	-0.895247	0.0013443	1.54347	-0.818919
71731031	rs505511	3.42426e-08	2.64543	-1.07105	5.08997e-05	-0.643737	-0.884042	0.000123139	-0.858381	-0.807383
71731082	rs506345	3.40174e-08	2.64543	-1.07765	5.06738e-05	-0.643737	-0.888491	0.000122484	-0.858381	-0.812716
71731085	rs1034618	4.43684e-08	2.80319	-0.969754	3.0396e-05	-0.745123	-1.2982	0.000139268	-0.244615	-1.29807
71731682	rs1034619	4.45711e-08	2.80319	-0.965195	3.03964e-05	-0.745123	-1.29819	0.000139265	-0.244615	-1.29808
71732674	rs477387	7.65681e-08	3.2971	-0.918008	3.74139e-05	-0.538128	-1.29747	0.000153038	-0.152404	-1.29599
71732966	rs1015488	5.47871e-07	4.34695	-2.26878e-10	4.16658e-05	-1.72796	-2.26878e-10	0.00011371	-1.74543	-2.26878e-10
71733015	rs149515627	1.81526e-09	-1.36286	-2.26878e-10	4.7372e-05	-1.5996	-2.26878e-10	0.000114325	-1.74004	-2.26878e-10
71733493	rs1914390	4.14396e-08	2.72101	-0.955864	2.92512e-05	-0.783474	-1.29824	0.0001329	-0.291669	-1.29782
71733996	rs117884779	1.95419e-09	-0.287369	-1.00174	3.18874e-05	-1.56345	-0.431973	9.69829e-05	-1.47174	-0.43281
71734051	rs485865	3.37021e-08	2.50962	-0.951149	2.63575e-05	-0.887663	-1.29822	0.000112548	-0.458066	-1.29764
71734315	rs7782831	6.54979e-05	10.3896	-1.25894	2.47504e-05	-1.71103	-0.537764	7.30243e-05	-1.74615	-0.442134
71734574	rs7783256	6.69624e-05	10.3896	-1.23683	2.27562e-05	-1.71103	-0.621771	6.67871e-05	-1.74615	-0.531417
71735544	rs1914389	6.48137e-05	10.3362	-1.216	2.13389e-05	-1.70809	-0.689016	6.23005e-05	-1.7462	-0.60091
71735582	rs1914388	6.61014e-05	10.3896	-1.24977	2.38334e-05	-1.71103	-0.575519	7.01548e-05	-1.74615	-0.482222
71736269	rs75657887	7.93571e-09	-1.24532e-10	0.112283	7.94928e-05	-1.24532e-10	-1.08197	0.000226776	-1.24532e-10	-1.05512
71736962	rs66801943	5.84858e-05	10.2775	-1.26007	2.48529e-05	-1.70472	-0.539943	7.2893e-05	-1.74612	-0.443973
71737074	rs116842908	1.97594e-09	-1.24532e-10	-1.27804	7.55234e-05	-1.24532e-10	-1.13319	0.000216917	-1.24532e-10	-1.09957
71737260	rs10268103	4.19491e-08	2.74256	-0.965195	2.95473e-05	-0.773455	-1.29819	0.00013451	-0.279361	-1.29808
71737462	rs1232521	8.11143e-07	4.73935	-2.26878e-10	4.1129e-05	-1.74092	-2.26878e-10	0.000113742	-1.74515	-2.26878e-10
71738228	rs117475915	1.97047e-09	-1.28082	-2.26878e-10	4.72109e-05	-1.60301	-2.26878e-10	0.000152724	-1.45045	-2.26878e-10
71738302	rs186446669	1.73554e-09	-1.40777	-2.26878e-10	4.12195e-05	-1.73872	-2.26878e-10	0.00011674	-1.71914	-2.26878e-10
71738904	rs12673485	5.76047e-10	-1.39819	-1.11246	0.000427601	1.53609	-0.935539	0.00120702	1.47831	-0.861478
71738970	rs6971726	1.51899e-09	-1.54105	-2.26878e-10	4.51317e-05	-1.64805	-2.26878e-10	0.000117183	-1.71534	-2.26878e-10
71739001	rs6948148	1.47713e-09	-1.56899	-2.26878e-10	4.42817e-05	-1.66706	-2.26878e-10	0.000115993	-1.72555	-2.26878e-10
71739173	rs1914386	3.98558e-08	2.69951	-0.973338	2.89639e-05	-0.793439	-1.29815	0.000131238	-0.303924	-1.29814
71739572	rs117176856	1.90607e-09	-1.31405	-2.26878e-10	5.34893e-05	-1.47816	-2.26878e-10	0.000131284	-1.60172	-2.26878e-10
71739732	rs187715724	1.62184e-09	-1.47553	-2.26878e-10	4.56209e-05	-1.63727	-2.26878e-10	0.000130146	-1.61042	-2.26878e-10
71739916	rs35417702	0.00167995	13.2359	-0.860706	2.00149e-05	-1.16838	-1.29278	7.71094e-05	-0.844673	-1.28918
71740458	rs1468163	6.21825e-05	10.3007	-1.22199	2.20102e-05	-1.711	-0.655133	6.44191e-05	-1.7462	-0.567472
71740537	rs75099598	6.62109e-09	-0.0688303	-2.26878e-10	7.77077e-05	-1.10468	-2.26878e-10	0.000180376	-1.28404	-2.26878e-10
71740914	rs1914385	4.34385e-08	2.72898	-0.916723	2.94957e-05	-0.776081	-1.29731	0.000134527	-0.281632	-1.29568
71741232	rs35526560	0.00137591	13.0148	-0.839237	1.90619e-05	-1.21979	-1.29015	7.26637e-05	-0.907365	-1.28587
71741443	rs1914384	4.26486e-08	2.72101	-0.927106	2.92627e-05	-0.783474	-1.29785	0.000133055	-0.291669	-1.29665
71741511	rs77227555	4.00862e-09	-1.24532e-10	-0.570644	9.21817e-05	-1.24532e-10	-0.933874	0.000252446	-1.24532e-10	-0.947885
71741570	rs75057903	1.52348e-09	-1.53809	-2.26878e-10	4.52241e-05	-1.64601	-2.26878e-10	0.000117318	-1.71419	-2.26878e-10
71741618	rs79972219	1.84972e-09	-1.34406	-2.26878e-10	4.90721e-05	-1.56435	-2.26878e-10	0.000161289	-1.39589	-2.26878e-10
71741778	rs9638644	6.32517e-10	-1.29525	-1.12189	0.000557755	1.81504	-0.948753	0.00162979	1.79311	-0.875991
71741797	rs756912	0.00155068	13.1396	-0.84452	1.95075e-05	-1.196	-1.29084	7.48101e-05	-0.8774	-1.28673
71742080	rs9638646	6.50737e-10	-1.29525	-1.09349	0.000579729	1.81504	-0.910112	0.00169771	1.79311	-0.835158
71743223	rs573092	3.09262e-08	2.58906	-1.11654	4.76525e-05	-0.64654	-0.947161	0.00011656	-0.84483	-0.875849
71743519	rs73129558	5.82492e-09	-0.196945	-2.26878e-10	4.13532e-05	-1.73549	-2.26878e-10	0.000131276	-1.60178	-2.26878e-10
71743832	rs2074011	2.57183e-09	-1.24532e-10	-1.01447	7.77008e-05	-1.24532e-10	-1.10477	0.000227362	-1.24532e-10	-1.05254
71743908	rs74996343	7.50819e-09	-1.24532e-10	0.0569051	7.73074e-05	-1.24532e-10	-1.10985	0.000220126	-1.24532e-10	-1.08488
71743954	rs74998753	4.87334e-09	-0.375311	-2.26878e-10	4.09622e-05	-1.74499	-2.26878e-10	0.000115383	-1.73082	-2.26878e-10
71744181	rs111909844	1.28834e-09	-1.70573	-2.26878e-10	4.09231e-05	-1.74594	-2.26878e-10	0.00011621	-1.72368	-2.26878e-10
71744186	rs11763557	3.66055e-09	-0.661476	-2.26878e-10	4.09246e-05	-1.74591	-2.26878e-10	0.00012261	-1.67008	-2.26878e-10
71744677	rs143250150	1.31535e-09	-1.68498	-2.26878e-10	7.29312e-05	-1.16812	-2.26878e-10	0.000163217	-1.384	-2.26878e-10
71744896	rs501383	3.60123e-08	2.51756	-0.892789	2.66254e-05	-0.88068	-1.29509	0.000114227	-0.448451	-1.29244
71745699	rs35069269	5.47971e-05	10.136	-1.18372	2.02546e-05	-1.69812	-0.751133	5.81728e-05	-1.7456	-0.670061
71745829	rs549763	4.88403e-07	4.23205	-2.26878e-10	4.21742e-05	-1.71583	-2.26878e-10	0.000114168	-1.74141	-2.26878e-10
71746090	rs113039383	1.54715e-09	-1.52268	-2.26878e-10	4.57143e-05	-1.63522	-2.26878e-10	0.000118049	-1.70798	-2.26878e-10
71746380	rs117409939	2.31724e-09	-1.24532e-10	-1.11871	7.45795e-05	-1.24532e-10	-1.14577	0.000209097	-1.24532e-10	-1.13628
71747037	rs138271832	8.24678e-09	-1.24532e-10	0.150733	0.000163298	-1.24532e-10	-0.362061	0.000455862	-1.24532e-10	-0.356892
71747584	rs34547894	1.64523e-05	8.94092	-1.19179	2.2125e-05	-1.61784	-0.743084	5.9937e-05	-1.72347	-0.662318
71747731	rs185102088	3.3917e-09	-1.24532e-10	-0.737758	0.000102199	-1.24532e-10	-0.830712	0.000291579	-1.24532e-10	-0.803769
71748417	rs76415606	1.78336e-09	-1.6264	0.24581	6.21049e-05	-1.22357	-0.105236	0.000222087	-0.973611	-0.102402
71749356	rs2677274	8.21292e-07	4.75179	-2.26878e-10	4.11352e-05	-1.74077	-2.26878e-10	0.000113717	-1.74537	-2.26878e-10
71749650	rs116991735	1.73899e-09	-1.40579	-2.26878e-10	4.98188e-05	-1.54924	-2.26878e-10	0.000124789	-1.65246	-2.26878e-10
71750100	rs2203709	8.21292e-07	4.75179	-2.26878e-10	4.11352e-05	-1.74077	-2.26878e-10	0.000113717	-1.74537	-2.26878e-10
71750113	rs2203710	8.21292e-07	4.75179	-2.26878e-10	4.11352e-05	-1.74077	-2.26878e-10	0.000113717	-1.74537	-2.26878e-10
71750298	rs1978102	0.00137421	13.0029	-0.828582	1.95391e-05	-1.19653	-1.28868	7.40492e-05	-0.890277	-1.28407
71750455	rs149737953	2.75445e-08	1.35671	-2.26878e-10	0.000228401	-0.0265314	-2.26878e-10	0.000605477	-0.073064	-2.26878e-10
71751116	rs4719222	2.7111e-07	3.64344	-2.26878e-10	4.26551e-05	-1.70449	-2.26878e-10	0.000113658	-1.74588	-2.26878e-10
71751234	rs146367696	2.01529e-09	-1.25833	-2.26878e-10	0.000719486	1.1209	-2.26878e-10	0.000831661	0.244344	-2.26878e-10
71751316	rs12699131	0.00112421	12.797	-0.823493	1.90566e-05	-1.22366	-1.28656	7.20219e-05	-0.920582	-1.28153
71751975	rs142291878	1.2833e-09	-1.70965	-2.26878e-10	4.27017e-05	-1.7034	-2.26878e-10	0.00014208	-1.52269	-2.26878e-10
71752304	rs10950305	3.32121e-08	2.44133	-0.897501	2.7076e-05	-0.862557	-1.29643	0.000113806	-0.450331	-1.29426
71752643	rs62464865	7.30921e-07	4.63522	-2.26878e-10	4.12307e-05	-1.73845	-2.26878e-10	0.00011363	-1.74613	-2.26878e-10
71752652	rs2867673	0.00123874	12.8826	-0.812111	1.94283e-05	-1.20397	-1.28693	7.273e-05	-0.910501	-1.28183
71752777	rs10234843	3.83911e-08	2.59119	-0.902453	2.92503e-05	-0.784995	-1.29675	0.000129901	-0.317574	-1.29474
71752849	rs73129568	8.44721e-09	0.174746	-2.26878e-10	4.61528e-05	-1.62568	-2.26878e-10	0.000116232	-1.72349	-2.26878e-10
71753010	rs11762805	8.23192e-07	4.7541	-2.26878e-10	4.10836e-05	-1.74203	-2.26878e-10	0.000113737	-1.74519	-2.26878e-10
71753145	rs75351140	4.02298e-09	-0.567066	-2.26878e-10	6.5747e-05	-1.27182	-2.26878e-10	0.000149585	-1.47122	-2.26878e-10
71753733	rs6947575	8.21719e-07	4.75231	-2.26878e-10	4.11346e-05	-1.74079	-2.26878e-10	0.000113717	-1.74536	-2.26878e-10
71754006	rs12154550	6.91582e-05	10.3007	-1.11567	1.7671e-05	-1.711	-0.874714	5.08985e-05	-1.7462	-0.803048
71755014	rs74507924	3.66641e-08	2.57002	-0.927308	2.89335e-05	-0.794948	-1.29769	0.00012813	-0.329715	-1.29632
71755051	rs10243625	3.70856e-08	2.59119	-0.937052	2.92189e-05	-0.784995	-1.29783	0.000129657	-0.317574	-1.29661
71755222	rs6460710	5.5462e-07	4.35919	-2.26878e-10	4.18673e-05	-1.72313	-2.26878e-10	0.000113899	-1.74377	-2.26878e-10
71755504	rs34478621	7.36215e-05	10.3896	-1.14202	1.82481e-05	-1.71103	-0.842546	5.27227e-05	-1.74615	-0.76788
71755889	rs149181241	1.96953e-09	-1.24532e-10	-1.2813	6.40634e-05	-1.24532e-10	-1.29776	0.000177877	-1.24532e-10	-1.29799
71755968	rs35649137	1.28035e-09	-1.71195	-2.26878e-10	4.25933e-05	-1.70594	-2.26878e-10	0.000126158	-1.64155	-2.26878e-10
71756548	rs10277004	7.78906e-07	4.6988	-2.26878e-10	4.11793e-05	-1.7397	-2.26878e-10	0.00011369	-1.7456	-2.26878e-10
71756817	rs145908966	1.94512e-09	-1.29376	-2.26878e-10	4.15666e-05	-1.73034	-2.26878e-10	0.000113688	-1.74563	-2.26878e-10
71756887	rs7782391	7.5545e-08	3.30338	-0.937743	4.05833e-05	-0.456153	-1.29813	0.000170749	-0.0415818	-1.2973
71756897	rs10244856	7.78906e-07	4.6988	-2.26878e-10	4.11793e-05	-1.7397	-2.26878e-10	0.00011369	-1.7456	-2.26878e-10
71756949	rs6460711	3.27375e-08	2.41125	-0.881816	2.68358e-05	-0.873038	-1.29486	0.000112738	-0.461894	-1.29212
71756998	rs10244985	3.64161e-08	2.51914	-0.883215	2.84273e-05	-0.815269	-1.29502	0.000125624	-0.353528	-1.29226
71757124	rs62459264	8.11564e-07	4.73987	-2.26878e-10	4.11284e-05	-1.74094	-2.26878e-10	0.000113742	-1.74514	-2.26878e-10
71757200	rs142777377	5.34727e-08	2.02008	-2.26878e-10	0.000372757	0.463292	-2.26878e-10	0.00135261	0.730711	-2.26878e-10
71757420	rs570047182	1.53858e-09	-1.52823	-2.26878e-10	4.55362e-05	-1.63913	-2.26878e-10	0.000117781	-1.71025	-2.26878e-10
71757479	rs117051263	2.33096e-09	-1.11281	-2.26878e-10	4.09176e-05	-1.74608	-2.26878e-10	0.000116612	-1.72023	-2.26878e-10
71758151	rs28719656	4.01105e-08	2.59938	-0.866827	2.95282e-05	-0.777585	-1.29471	0.000131575	-0.307519	-1.29198
71758598	rs11762675	9.66928e-07	4.91503	-2.26878e-10	4.09432e-05	-1.74545	-2.26878e-10	0.00011427	-1.74052	-2.26878e-10
71758599	rs11762676	9.66928e-07	4.91503	-2.26878e-10	4.09432e-05	-1.74545	-2.26878e-10	0.00011427	-1.74052	-2.26878e-10
71758634	rs12532494	0.00438959	13.4195	-0.0837964	2.45718e-05	-1.14721	-1.10883	9.66256e-05	-0.818176	-1.09006
71758644	rs10253092	9.45567e-08	2.8457	-0.25559	3.04416e-05	-0.869245	-1.17258	0.000139221	-0.384933	-1.15808
71758973	rs140984298	2.97694e-09	-0.868194	-2.26878e-10	4.15254e-05	-1.73133	-2.26878e-10	0.000114033	-1.74259	-2.26878e-10
71759069	rs56150095	0.00440508	13.4152	-0.076038	2.37771e-05	-1.17835	-1.11056	9.28639e-05	-0.856195	-1.09175
71759729	rs11767194	8.11564e-07	4.73987	-2.26878e-10	4.11284e-05	-1.74094	-2.26878e-10	0.000113742	-1.74514	-2.26878e-10
71760155	rs78849324	1.23484e-08	1.68059	-1.12615	2.51081e-05	-1.57789	-0.656557	6.61964e-05	-1.62918	-0.657278
71763055	rs143664992	3.44467e-09	-0.722262	-2.26878e-10	6.54778e-05	-1.27593	-2.26878e-10	0.000144779	-1.50387	-2.26878e-10
71763562	rs76385771	1.53395e-09	-1.53124	-2.26878e-10	4.54404e-05	-1.64124	-2.26878e-10	0.000117638	-1.71147	-2.26878e-10
71763740	rs116998634	1.53154e-09	-1.53282	-2.26878e-10	4.53904e-05	-1.64234	-2.26878e-10	0.000117564	-1.7121	-2.26878e-10
71763861	rs4719223	0.000127503	10.1205	-0.323667	1.16255e-05	-1.7154	-1.28904	3.16691e-05	-1.74603	-1.27771
71763869	rs9638648	2.95403e-09	-1.24532e-10	-0.875919	7.37558e-05	-1.24532e-10	-1.15688	0.000202414	-1.24532e-10	-1.16877
71764032	rs6973317	1.51721e-09	-1.54222	-2.26878e-10	4.50952e-05	-1.64886	-2.26878e-10	0.00011713	-1.7158	-2.26878e-10
71764119	rs10228688	6.91967e-07	4.58045	-2.26878e-10	4.13578e-05	-1.73538	-2.26878e-10	0.000113622	-1.7462	-2.26878e-10
71764197	rs10277561	7.20699e-07	4.62113	-2.26878e-10	4.1291e-05	-1.73699	-2.26878e-10	0.000113632	-1.74612	-2.26878e-10
71765057	rs4517001	0.00448321	13.3981	-0.0413604	2.43284e-05	-1.16917	-1.09682	9.56608e-05	-0.840917	-1.07735
71765376	rs17673971	1.07689e-06	5.02275	-2.26878e-10	4.09251e-05	-1.74589	-2.26878e-10	0.000114495	-1.73855	-2.26878e-10
71765403	rs67502107	5.82464e-07	4.40818	-2.26878e-10	4.17051e-05	-1.72701	-2.26878e-10	0.00011375	-1.74508	-2.26878e-10
71765653	rs6979866	0.00456438	13.3981	-0.0234162	2.45047e-05	-1.16917	-1.0896	9.63867e-05	-0.840917	-1.0698
71765665	rs117223983	1.5064e-08	-1.24532e-10	0.753221	0.000292353	-1.24532e-10	0.220326	0.000868727	-1.24532e-10	0.287947
71765941	rs10267124	7.30921e-07	4.63522	-2.26878e-10	4.12307e-05	-1.73845	-2.26878e-10	0.00011363	-1.74613	-2.26878e-10
71766257	rs140005772	1.50126e-09	-1.55278	-2.26878e-10	6.7571e-05	-1.24446	-2.26878e-10	0.000219413	-1.08813	-2.26878e-10
71767188	rs61522141	8.38508e-08	2.66477	-0.194819	2.71325e-05	-1.00178	-1.15513	0.000122141	-0.534326	-1.13958
71767544	rs62459268	1.12829e-07	2.76678	-2.26878e-10	0.000612455	0.959839	-2.26878e-10	0.00439071	1.90817	-2.26878e-10
71767657	rs10248061	1.49562e-09	-1.63543	0.0788805	5.02363e-05	-1.24263	-0.298265	0.000178672	-0.996822	-0.296707
71768299	rs77410618	1.37881e-09	-1.63787	-2.26878e-10	4.09513e-05	-1.74525	-2.26878e-10	0.000119706	-1.69404	-2.26878e-10
71768411	rs76279749	9.703e-09	-1.24532e-10	0.313345	6.79698e-05	-1.24532e-10	-1.23857	0.000184584	-1.24532e-10	-1.26097
71768771	rs150120906	1.30501e-09	-1.69288	-2.26878e-10	7.11434e-05	-1.19294	-2.26878e-10	0.000160051	-1.40359	-2.26878e-10
71768832	rs59378249	9.5097e-08	2.78302	-0.18721	3.02271e-05	-0.896516	-1.15238	0.000137474	-0.418964	-1.13668
71769483	rs10256008	1.00781e-07	2.76151	-0.107643	3.09186e-05	-0.905818	-1.12046	0.000140729	-0.430596	-1.10165
71769515	rs10256020	8.51429e-08	2.64646	-0.161216	3.23553e-05	-0.840593	-1.14026	0.000147002	-0.36427	-1.12437
71769593	rs12670234	0.00554923	13.6021	-0.0319765	2.50995e-05	-1.14173	-1.09306	9.90057e-05	-0.810493	-1.07341
71770094	rs4639398	0.00564521	13.6021	-0.014828	2.52742e-05	-1.14173	-1.08612	9.9727e-05	-0.810493	-1.06615
71770431	rs117962265	1.5002e-09	-1.55349	-2.26878e-10	4.21886e-05	-1.71549	-2.26878e-10	0.000120036	-1.69129	-2.26878e-10
71770703	rs2944839	0.00609102	13.6686	-0.00537985	2.58285e-05	-1.12847	-1.07769	0.000102256	-0.794004	-1.05759
71770738	rs75413325	4.20945e-09	-0.521757	-2.26878e-10	7.11641e-05	-1.19265	-2.26878e-10	0.00015293	-1.4491	-2.26878e-10
71770868	rs1914398	8.7164e-08	2.65089	-0.142189	2.89729e-05	-0.959441	-1.13183	0.000125012	-0.535353	-1.11531
71770973	rs1914399	0.00706202	13.8314	-0.0202745	2.67932e-05	-1.08567	-1.08382	0.00011126	-0.703218	-1.064
71771255	rs6460713	1.48055e-09	-1.56668	-2.26878e-10	4.43503e-05	-1.66552	-2.26878e-10	0.000116085	-1.72476	-2.26878e-10
71771288	rs6970677	1.33697e-06	5.23907	-2.26878e-10	4.09291e-05	-1.7458	-2.26878e-10	0.000115346	-1.73115	-2.26878e-10
71772013	rs71551258	5.54591e-10	-1.33738	-1.21124	0.000490899	1.82783	-1.08923	0.00130284	1.72742	-1.0342
71772429	rs138189775	2.09782e-09	-1.24532e-10	-1.21819	7.36794e-05	-1.24532e-10	-1.15791	0.000201275	-1.24532e-10	-1.17441
71772704	rs2944835	3.47035e-07	4.96994	-1.0796	1.35388e-05	-1.63435	-1.21773	3.38093e-05	-1.74114	-1.21721
71772929	rs2944834	0.00454883	13.2934	0.0779241	2.52575e-05	-1.18599	-1.04252	9.76374e-05	-0.876906	-1.02091
71773114	rs10253915	1.33953e-06	5.24098	-2.26878e-10	4.09472e-05	-1.74535	-2.26878e-10	0.000115427	-1.73045	-2.26878e-10
71773117	rs10282511	1.15143e-06	5.08967	-2.26878e-10	4.09125e-05	-1.7462	-2.26878e-10	0.000114691	-1.73684	-2.26878e-10
71773696	rs77693558	1.78746e-09	-1.3783	-2.26878e-10	5.0878e-05	-1.52821	-2.26878e-10	0.000126634	-1.63778	-2.26878e-10
71773810	rs2968527	8.40708e-08	2.52956	-0.0569875	2.84683e-05	-1.01028	-1.09857	0.000121504	-0.598621	-1.08051
71774130	rs12539817	7.14236e-07	4.61212	-2.26878e-10	4.13339e-05	-1.73595	-2.26878e-10	0.000113622	-1.7462	-2.26878e-10
71774423	rs7782735	1.48679e-09	-1.56247	-2.26878e-10	4.44759e-05	-1.66269	-2.26878e-10	0.000116256	-1.72329	-2.26878e-10
71774496	rs2944833	0.00698889	13.6686	0.132126	2.71958e-05	-1.12847	-1.02611	0.000107962	-0.794004	-1.00329
71774800	rs145484031	1.25631e-09	-1.73091	-2.26878e-10	6.13522e-05	-1.34101	-2.26878e-10	0.000142797	-1.51766	-2.26878e-10
71774962	rs79095088	1.38118e-08	-1.24532e-10	0.66643	7.45888e-05	-1.24532e-10	-1.14565	0.000199284	-1.24532e-10	-1.18435
71775291	rs76455914	2.32751e-07	4.78782	-1.29694	0.000101959	0.414038	-1.24711	0.00197507	2.35563	-1.24636
71775597	rs144849173	1.32774e-09	-1.67562	-2.26878e-10	0.000214801	-0.0879223	-2.26878e-10	0.000314863	-0.726944	-2.26878e-10
71776293	rs77200325	1.56981e-09	-1.50814	-2.26878e-10	7.40219e-05	-1.15328	-2.26878e-10	0.000249225	-0.960724	-2.26878e-10
71776487	rs60238920	4.74374e-10	-1.48685	-1.218	0.000295945	1.33134	-1.09881	0.00081842	1.27327	-1.04497
71777059	rs10248548	5.87982e-07	4.41761	-2.26878e-10	4.16258e-05	-1.72892	-2.26878e-10	0.000113762	-1.74497	-2.26878e-10
71777115	rs13242763	1.11467e-07	2.65758	0.0970631	3.20796e-05	-0.950349	-1.03907	0.000144654	-0.486465	-1.01827
71777156	rs73129589	1.71872e-09	-1.41751	-2.26878e-10	4.09802e-05	-1.74455	-2.26878e-10	0.000116194	-1.72382	-2.26878e-10
71777287	rs28531896	1.01961e-07	2.57784	0.0876628	3.08918e-05	-0.984037	-1.04311	0.000138056	-0.528943	-1.02248
71777469	rs4645475	1.06438e-07	2.63862	0.0698488	3.16074e-05	-0.958395	-1.04585	0.000142151	-0.496593	-1.0256
71777654	rs79935454	3.07615e-09	-1.24532e-10	-0.835411	8.97365e-05	-1.24532e-10	-0.960759	0.000245147	-1.24532e-10	-0.977224
71778063	rs2968528	0.000483678	10.7946	0.335459	1.18067e-05	-1.71664	-1.27232	3.14565e-05	-1.74498	-1.28549
71778149	rs10464195	1.08549e-07	2.6405	0.087619	3.2037e-05	-0.952559	-1.03818	0.00014536	-0.48224	-1.01763
71778586	rs28582687	1.71646e-09	-1.61336	0.194532	5.8065e-05	-1.1967	-0.199369	0.000208582	-0.941014	-0.197736
71778628	rs11766995	1.01334e-06	4.96192	-2.26878e-10	0.000419395	0.581177	-2.26878e-10	0.00928879	2.65748	-2.26878e-10
71778741	rs7780241	1.49995e-09	-1.55366	-2.26878e-10	4.47424e-05	-1.65672	-2.26878e-10	0.000116626	-1.72011	-2.26878e-10
71778972	rs11971387	1.45135e-07	2.96638	0.0521967	3.58609e-05	-0.824589	-1.0534	0.000171411	-0.30157	-1.03344
71779185	rs148294035	1.80221e-09	-1.37008	-2.26878e-10	5.12014e-05	-1.52187	-2.26878e-10	0.000127203	-1.6333	-2.26878e-10
71779634	rs28733015	1.00487e-06	4.95352	-2.26878e-10	4.09765e-05	-1.74464	-2.26878e-10	0.000114207	-1.74106	-2.26878e-10
71779635	rs2944831	5.91903e-08	3.29037	-1.1687	1.61334e-05	-1.4095	-1.26724	3.5143e-05	-1.65274	-1.26692
71780089	rs12537060	4.2499e-07	4.09298	-2.26878e-10	4.24327e-05	-1.70972	-2.26878e-10	0.000113774	-1.74486	-2.26878e-10
71780335	rs28605994	1.8734e-07	2.92498	0.348852	4.08908e-05	-0.842846	-0.903885	0.000196167	-0.32445	-0.875664
71780583	rs193290496	2.11924e-09	-1.24532e-10	-1.20803	7.97463e-05	-1.24532e-10	-1.07879	0.000221426	-1.24532e-10	-1.07899
71780942	rs138909322	2.04535e-09	-1.24352	-2.26878e-10	5.65763e-05	-1.42205	-2.26878e-10	0.000136902	-1.55982	-2.26878e-10
71780977	rs28441039	2.07104e-07	3.01016	0.363968	4.19776e-05	-0.805171	-0.91533	0.00020261	-0.277283	-0.890515
71781573	rs11971116	2.38112e-07	4.75726	-1.24361	1.20235e-05	-1.74617	-1.2246	3.42228e-05	-1.72889	-1.2173
71781934	rs78871600	3.83854e-10	-1.74025	-1.17633	2.46582e-05	-1.33574	-0.916785	8.25522e-05	-1.21855	-0.847104
71782200	rs185551754	1.27729e-09	-1.71435	-2.26878e-10	0.000131766	-0.576606	-2.26878e-10	0.000237524	-1.00881	-2.26878e-10
71782460	rs78928669	9.50719e-07	4.89813	-2.26878e-10	0.000403955	0.543667	-2.26878e-10	0.00882117	2.60583	-2.26878e-10
71782942	rs12699133	4.69943e-08	1.89094	-2.26878e-10	0.00010104	-0.842123	-2.26878e-10	0.000311484	-0.737732	-2.26878e-10
71783116	rs6968408	3.10615e-07	3.30107	0.478398	4.67087e-05	-0.730473	-0.883231	0.000220392	-0.223791	-0.859882
71783131	rs117439342	1.39413e-09	-1.62682	-2.26878e-10	6.22257e-05	-1.32687	-2.26878e-10	0.000167084	-1.36059	-2.26878e-10
71783198	rs150894007	1.96858e-09	-1.24532e-10	-1.28178	7.16959e-05	-1.24532e-10	-1.1852	0.000199684	-1.24532e-10	-1.18235
71783290	rs12539327	7.42603e-08	3.63686	-1.28837	1.31118e-05	-1.59555	-1.28857	3.35712e-05	-1.67549	-1.28993
71783342	rs6954735	2.03738e-07	3.35774	-2.26878e-10	0.000427945	0.601358	-2.26878e-10	0.00186896	1.05406	-2.26878e-10
71784578	rs10237700	4.09675e-06	5.83777	0.521085	0.000149523	0.399782	-0.849971	0.000897399	1.14633	-0.825912
71786147	rs13223098	1.61058e-08	0.820091	-2.26878e-10	4.51149e-05	-1.64842	-2.26878e-10	0.000143171	-1.51504	-2.26878e-10
71786192	rs28713535	1.50102e-09	-1.68096	0.128008	5.31522e-05	-1.27173	-0.21275	0.0001898	-1.0317	-0.201408
71786721	rs2944829	0.0316303	13.1898	2.12069	1.20357e-05	-1.74608	-1.22368	3.48399e-05	-1.69324	-1.23508
71787227	rs117030466	1.79495e-09	-1.37411	-2.26878e-10	5.10421e-05	-1.52498	-2.26878e-10	0.000126923	-1.6355	-2.26878e-10
71787610	rs114967720	1.41087e-09	-1.61488	-2.26878e-10	4.29932e-05	-1.69659	-2.26878e-10	0.000114448	-1.73896	-2.26878e-10
71787660	rs2968533	0.0210622	12.6975	2.2064	1.22045e-05	-1.74336	-1.21247	3.43475e-05	-1.71867	-1.22388
71787692	rs2968532	0.0459276	13.4986	2.18492	1.21607e-05	-1.74363	-1.21579	3.58213e-05	-1.67337	-1.22717
71787916	rs59032605	1.74807e-08	2.05892	-1.15691	6.93309e-05	-0.00244574	-1.2163	0.000139351	-0.348209	-1.19387
71788139	rs2968531	0.0193732	12.626	2.19428	1.21475e-05	-1.74616	-1.21435	3.51736e-05	-1.69315	-1.22563
71788212	rs115674217	1.77387e-09	-1.38592	-2.26878e-10	5.05805e-05	-1.53407	-2.26878e-10	0.000126113	-1.6419	-2.26878e-10
71788267	rs11982081	0.0191277	12.5756	2.23191	1.2278e-05	-1.74139	-1.20844	3.43023e-05	-1.72375	-1.22012
71788462	rs10232132	2.80457e-06	5.5909	0.389019	0.000117088	0.258379	-0.953091	0.000646401	0.922599	-0.93026
71788779	rs13240963	1.81101e-08	2.05892	-1.12153	6.77235e-05	-0.00244574	-1.23976	0.000135676	-0.348209	-1.2206
71788956	rs10246004	2.80457e-06	5.5909	0.389019	0.000117088	0.258379	-0.953091	0.000646401	0.922599	-0.93026
71788968	rs76087980	4.93956e-06	4.92216	1.62378	3.62007e-05	-0.592147	-1.27641	8.1102e-05	-0.801338	-1.28204
71789167	rs79361910	1.88141e-09	-1.32707	-2.26878e-10	5.29448e-05	-1.48839	-2.26878e-10	0.000130305	-1.6092	-2.26878e-10
71789815	rs147854373	3.99716e-09	-0.573506	-2.26878e-10	4.0998e-05	-1.74411	-2.26878e-10	0.000119718	-1.69394	-2.26878e-10
71790447	rs115241931	1.44697e-09	-1.58962	-2.26878e-10	4.36847e-05	-1.68064	-2.26878e-10	0.000115227	-1.73218	-2.26878e-10
71790990	rs112501050	4.74324e-06	6.04038	0.465007	0.000154067	0.496511	-0.916756	0.000881252	1.19634	-0.894074
71792250	rs2944826	4.18485e-06	5.99302	0.387119	0.000139737	0.441219	-0.959096	0.000647278	0.930523	-0.936828
71793386	rs2944825	0.017336	12.5178	2.19141	1.21938e-05	-1.74027	-1.21643	3.39843e-05	-1.72598	-1.2272
71793848	rs2944824	0.0413599	13.439	2.13977	1.20756e-05	-1.74435	-1.2221	3.5475e-05	-1.67743	-1.23282
71795218	rs7799416	1.48057e-08	1.88599	-1.15007	7.7899e-05	0.117988	-1.22021	0.000154504	-0.240164	-1.1987
71795592	rs2944822	0.0182433	12.5178	2.24242	1.22913e-05	-1.74027	-1.20847	3.42379e-05	-1.72598	-1.21976
71795727	rs11768943	3.94552e-07	5.3065	-1.28784	0.000155624	0.668693	-1.07888	0.00333407	2.70011	-1.06724
71795998	rs2944821	0.0470213	13.439	2.26806	1.22919e-05	-1.74435	-1.20435	3.60801e-05	-1.67743	-1.21591
71796057	rs60413052	1.48945e-08	1.88599	-1.14409	7.76469e-05	0.117988	-1.22345	0.000153904	-0.240164	-1.20259
71797191	rs35537723	0.0423572	13.3735	2.22903	1.22074e-05	-1.745	-1.21059	3.57148e-05	-1.68177	-1.22175
71797644	rs10229537	4.06861e-06	6.01018	0.34179	0.000143404	0.480315	-0.972286	0.000816853	1.17778	-0.951403
71797704	rs62459273	1.47288e-08	1.86862	-1.1379	7.87469e-05	0.136262	-1.22766	0.000155249	-0.2267	-1.20735
71797904	rs181044174	2.63112e-09	-1.24532e-10	-0.99168	8.37611e-05	-1.24532e-10	-1.02967	0.00023527	-1.24532e-10	-1.01835
71798149	rs117175143	7.34657e-09	0.0351435	-2.26878e-10	0.000103858	-0.814612	-2.26878e-10	0.000198388	-1.18886	-2.26878e-10
71799168	rs13438441	3.17412e-08	2.7536	-1.25508	1.93928e-05	-1.23723	-1.25551	4.47272e-05	-1.42009	-1.2584
71799703	rs7812018	1.70428e-09	-1.42595	-2.26878e-10	4.90642e-05	-1.56451	-2.26878e-10	0.000123494	-1.66289	-2.26878e-10
71800159	rs10256498	3.36756e-06	5.89896	0.263891	0.00013045	0.420917	-1.00756	0.00073548	1.10965	-0.988212
71801285	rs2944820	0.0303998	13.1301	2.14075	1.203e-05	-1.7462	-1.22403	3.47226e-05	-1.69742	-1.23427
71801632	rs2944819	0.0253385	13.0124	2.07635	1.1946e-05	-1.74595	-1.23129	3.42548e-05	-1.70394	-1.24131
71801892	rs143158444	1.25984e-08	0.574481	-2.26878e-10	0.000119177	-0.677026	-2.26878e-10	0.000240861	-0.99486	-2.26878e-10
71802329	rs117153751	1.69807e-09	-1.4296	-2.26878e-10	4.89296e-05	-1.56725	-2.26878e-10	0.000123265	-1.66475	-2.26878e-10
71802687	rs35414455	1.39139e-08	1.79736	-1.12356	7.97337e-05	0.168262	-1.24721	0.000155769	-0.202284	-1.22842
71802963	rs186004054	1.2373e-09	-1.74616	-2.26878e-10	4.36771e-05	-1.68081	-2.26878e-10	0.000145022	-1.5022	-2.26878e-10
71803683	rs13307517	1.54709e-08	1.91463	-1.13476	7.41464e-05	0.0781215	-1.22972	0.000146816	-0.280213	-1.20969
71803761	rs114464919	1.80941e-09	-1.36609	-2.26878e-10	5.13595e-05	-1.51879	-2.26878e-10	0.000127482	-1.63111	-2.26878e-10
71804984	rs73362932	1.44986e-06	5.06563	0.254505	6.20422e-05	-0.313967	-1.01585	0.000346739	0.365599	-0.996109
71805345	rs150140381	1.55142e-09	-1.51992	-2.26878e-10	4.11337e-05	-1.74081	-2.26878e-10	0.000114336	-1.73994	-2.26878e-10
71805600	rs7786833	1.60618e-08	1.94598	-1.12862	6.04662e-05	-0.121026	-1.23452	0.00012791	-0.412796	-1.21496
71805762	rs117893617	2.20687e-09	-1.16752	-2.26878e-10	5.43435e-05	-1.46231	-2.26878e-10	0.000118933	-1.70052	-2.26878e-10
71806019	rs117181781	1.35482e-09	-1.65542	-2.26878e-10	4.26576e-05	-1.70443	-2.26878e-10	0.000114062	-1.74234	-2.26878e-10
71806244	rs11773659	1.34505e-06	4.98068	0.264417	5.9934e-05	-0.352774	-1.01162	0.000332212	0.318419	-0.991727
71806938	rs117271550	2.43987e-09	-1.06715	-2.26878e-10	5.74061e-05	-1.40749	-2.26878e-10	0.000120709	-1.6857	-2.26878e-10
71806977	rs2944817	0.0415067	13.3787	2.20353	1.21564e-05	-1.74521	-1.21457	3.55667e-05	-1.68221	-1.22546
71807023	rs10216196	1.03294e-06	4.68773	0.293348	5.94248e-05	-0.373773	-0.999152	0.000322568	0.276075	-0.97884
71807186	rs55841409	3.34234e-08	2.73444	-1.18427	1.8183e-05	-1.37219	-1.18496	4.04499e-05	-1.5893	-1.18972
71807474	rs12539988	2.46259e-08	2.42814	-1.18343	1.86589e-05	-1.34719	-1.18412	4.07062e-05	-1.58381	-1.18889
71808000	rs10267518	9.45829e-07	4.58058	0.31239	5.73786e-05	-0.423018	-0.984947	0.000308228	0.216201	-0.964441
71808047	rs36104871	6.81301e-09	-0.0402562	-2.26878e-10	7.45433e-05	-1.14626	-2.26878e-10	0.000191564	-1.22386	-2.26878e-10
71808745	rs10274751	9.70116e-07	4.60587	0.312452	5.77059e-05	-0.411438	-0.990838	0.000310793	0.230298	-0.970251
71808839	rs2944816	1.29067e-09	-1.70393	-2.26878e-10	4.10056e-05	-1.74393	-2.26878e-10	0.000115574	-1.72917	-2.26878e-10
71808910	rs140353401	1.84252e-09	-1.34795	-2.26878e-10	5.20875e-05	-1.50471	-2.26878e-10	0.000128773	-1.62103	-2.26878e-10
71808921	rs145511160	2.27805e-09	-1.24532e-10	-1.13577	8.17983e-05	-1.24532e-10	-1.05338	0.000230227	-1.24532e-10	-1.04002
71808938	rs138137031	5.80002e-09	-0.201229	-2.26878e-10	0.000111355	-0.744916	-2.26878e-10	0.000197733	-1.19216	-2.26878e-10
71809414	rs17674025	1.84283e-08	2.06358	-1.10878	5.80868e-05	-0.149898	-1.2458	0.000123519	-0.434762	-1.22793
71810063	rs144293512	4.38927e-09	-0.479926	-2.26878e-10	4.4968e-05	-1.65169	-2.26878e-10	0.000157675	-1.41855	-2.26878e-10
71810805	rs2968511	4.81504e-08	2.54133	-0.626085	3.18783e-05	-1.10197	-0.893739	6.02349e-05	-1.48826	-0.892569
71811748	rs2944815	0.0292841	12.8893	2.34419	1.24748e-05	-1.74518	-1.18874	3.54316e-05	-1.71028	-1.20119
71811894	rs28625158	1.01309e-06	4.59854	0.363126	5.87318e-05	-0.414797	-0.969858	0.000316145	0.226211	-0.949092
71812286	rs58891553	2.01572e-06	5.33634	0.313302	0.000113419	0.265249	-0.991799	0.000612513	0.910217	-0.971727
71812455	rs2968512	6.31941e-07	4.14996	0.339745	4.73706e-05	-0.62311	-0.976525	0.000233541	-0.0707585	-0.954966
71813656	rs76091302	1.62553e-09	-1.47326	-2.26878e-10	4.24508e-05	-1.70929	-2.26878e-10	0.00011366	-1.74587	-2.26878e-10
71813660	rs2944814	0.0148983	12.3384	2.21922	1.23998e-05	-1.73527	-1.20469	3.4117e-05	-1.73255	-1.21674
71814214	rs75923968	5.98106e-09	-1.24532e-10	-0.170492	7.10789e-05	-1.24532e-10	-1.19385	0.000201494	-1.24532e-10	-1.17332
71814627	rs77967714	2.58886e-09	-1.00787	-2.26878e-10	0.000580232	0.905792	-2.26878e-10	0.00107616	0.502077	-2.26878e-10
71814645	rs10216236	2.50728e-06	5.5742	0.29366	0.000116409	0.295436	-0.995964	0.000647993	0.97152	-0.97672
71814969	rs2968513	0.0165898	12.4593	2.20586	1.23063e-05	-1.73837	-1.20916	3.41162e-05	-1.72854	-1.22077
71815170	rs11764286	4.16041e-05	9.04231	-0.365442	0.00082794	2.47245	-1.21115	0.0112236	4.04803	-1.20133
71815307	rs10241386	1.67994e-08	1.95422	-1.09197	5.95219e-05	-0.117275	-1.25402	0.000127122	-0.396383	-1.23755
71815461	rs11764381	9.4384e-07	4.59825	0.29262	5.14851e-05	-0.523783	-0.99256	0.000274709	0.109044	-0.972411
71815541	rs146347915	1.31714e-09	-1.68362	-2.26878e-10	8.85452e-05	-0.974123	-2.26878e-10	0.000194744	-1.2074	-2.26878e-10
71815552	rs147888643	1.61663e-09	-1.47874	-2.26878e-10	4.70757e-05	-1.60588	-2.26878e-10	0.000113795	-1.74469	-2.26878e-10
71815626	rs75045045	3.75439e-09	-0.636163	-2.26878e-10	4.10643e-05	-1.7425	-2.26878e-10	0.000122638	-1.66984	-2.26878e-10
71816327	rs10255729	1.73992e-08	1.98574	-1.08841	5.82019e-05	-0.138074	-1.25564	0.000124501	-0.415311	-1.23946
71816339	rs10227369	1.24855e-06	4.95443	0.216213	5.82774e-05	-0.364707	-1.02771	0.000321764	0.303888	-1.00915
71816370	rs150260789	2.01536e-09	-1.24532e-10	-1.25829	6.9717e-05	-1.24532e-10	-1.21319	0.000195164	-1.24532e-10	-1.20524
71816657	rs12666455	4.46989e-10	-1.67006	-1.09425	5.75119e-05	-0.147565	-1.25808	0.000189184	0.00581326	-1.24217
71817321	rs200582901	2.11729e-09	-1.24532e-10	-1.20895	6.43191e-05	-1.24532e-10	-1.29378	0.000178267	-1.24532e-10	-1.2958
71817323	rs201422515	2.09463e-09	-1.24532e-10	-1.21971	6.41818e-05	-1.24532e-10	-1.29592	0.000178002	-1.24532e-10	-1.29729
71817325	rs200909061	2.02313e-09	-1.24532e-10	-1.25444	6.40658e-05	-1.24532e-10	-1.29772	0.000178118	-1.24532e-10	-1.29663
71817899	rs6460715	1.94646e-08	2.046	-1.03649	5.46246e-05	-0.177229	-1.27992	0.000116653	-0.45091	-1.26897
71818477	rs77899525	2.28415e-09	-1.24532e-10	-1.13309	6.86739e-05	-1.24532e-10	-1.22827	0.00019192	-1.24532e-10	-1.222
71819492	rs145253149	7.96431e-09	0.115881	-2.26878e-10	0.00011013	-0.755978	-2.26878e-10	0.000207635	-1.1433	-2.26878e-10
71819798	rs73131467	3.22211e-09	-0.789052	-2.26878e-10	4.11971e-05	-1.73927	-2.26878e-10	0.000113673	-1.74576	-2.26878e-10
71819852	rs2944808	0.0445643	13.2542	2.39917	1.26584e-05	-1.74596	-1.17335	3.66793e-05	-1.69007	-1.1868
71819988	rs6976172	1.5044e-09	-1.55069	-2.26878e-10	4.33859e-05	-1.6875	-2.26878e-10	0.000114951	-1.73457	-2.26878e-10
71820130	rs76115058	8.80883e-07	4.51923	0.302609	4.70396e-05	-0.55833	-1.04832	0.000249721	0.0664265	-1.02516
71820496	rs35841135	1.52413e-08	1.77106	-1.00615	6.53548e-05	0.00811372	-1.28592	0.000137059	-0.282033	-1.27664
71820863	rs28444894	1.87979e-06	5.34118	0.23864	9.13586e-05	0.128887	-1.07173	0.000493737	0.772852	-1.04993
71821266	rs150524906	1.68267e-09	-1.43871	-2.26878e-10	4.85965e-05	-1.57409	-2.26878e-10	0.0001227	-1.66934	-2.26878e-10
71821438	rs78008991	2.35627e-09	-1.24532e-10	-1.10201	9.82565e-05	-1.24532e-10	-0.870055	0.000268064	-1.24532e-10	-0.887855
71821651	rs76141223	7.34143e-09	0.0344432	-2.26878e-10	4.38079e-05	-1.67782	-2.26878e-10	0.000113959	-1.74324	-2.26878e-10
71821705	rs118133793	1.32847e-09	-1.67506	-2.26878e-10	9.11862e-05	-0.944732	-2.26878e-10	0.000199594	-1.1828	-2.26878e-10
71821907	rs9638652	1.62251e-08	1.82547	-0.997999	6.01938e-05	-0.0761028	-1.28396	0.000131373	-0.326956	-1.27408
71822683	rs2944806	4.06015e-09	-0.557871	-2.26878e-10	4.94973e-05	-1.55572	-2.26878e-10	0.000121213	-1.68154	-2.26878e-10
71822914	rs2944805	0.0299907	13.1301	2.1272	1.21396e-05	-1.7462	-1.21496	3.5112e-05	-1.69742	-1.22312
71823153	rs11973203	8.12797e-07	4.56198	0.179406	4.6017e-05	-0.539671	-1.08895	0.000244949	0.0894587	-1.06749
71823284	rs77167622	6.62177e-09	-0.0687268	-2.26878e-10	4.26147e-05	-1.70544	-2.26878e-10	0.000113622	-1.7462	-2.26878e-10
71823436	rs2138759	5.3462e-08	2.01988	-2.26878e-10	9.62063e-05	-0.891141	-2.26878e-10	0.000164838	-1.37412	-2.26878e-10
71823654	rs7788745	2.13965e-08	2.10996	-1.00582	5.22649e-05	-0.217932	-1.28338	0.000111943	-0.487868	-1.27322
71824737	rs10270566	1.7063e-06	5.24779	0.235204	9.10257e-05	0.124811	-1.07131	0.000495121	0.774088	-1.04837
71825636	rs77831408	7.64614e-08	-1.24532e-10	2.3777	7.95804e-05	-1.24532e-10	-1.08087	0.000217152	-1.24532e-10	-1.09848
71825737	rs13240571	1.65125e-08	1.82547	-0.980441	5.99242e-05	-0.0761028	-1.28845	0.000130603	-0.326956	-1.27996
71825877	rs149752864	3.75035e-09	-0.637241	-2.26878e-10	7.52147e-05	-1.13729	-2.26878e-10	0.000205161	-1.15528	-2.26878e-10
71826631	rs1914400	4.97647e-07	4.14974	0.101057	3.70024e-05	-0.722799	-1.12385	0.000180655	-0.178064	-1.10443
71827099	rs118081724	1.6298e-09	-1.47063	-2.26878e-10	4.74599e-05	-1.59775	-2.26878e-10	0.00012081	-1.68486	-2.26878e-10
71827519	rs76283163	7.91979e-08	3.70873	-1.29587	0.000100874	0.317681	-1.16145	0.000382298	0.633252	-1.16613
71828060	rs6977668	5.523e-07	4.27976	0.0752422	3.89963e-05	-0.661282	-1.13289	0.000201104	-0.061298	-1.11396
71828255	rs79500344	3.11259e-05	6.58564	1.80107	5.52797e-05	-0.193113	-1.25212	0.00012173	-0.419326	-1.25795
71828293	rs6953315	5.91372e-07	4.35719	0.0661657	4.01781e-05	-0.628285	-1.13603	0.00020884	-0.0202381	-1.11727
71828309	rs7787755	2.29579e-08	2.14215	-0.967573	5.08555e-05	-0.238086	-1.29056	0.000108858	-0.50615	-1.28289
71828501	rs6953656	5.71609e-07	4.33224	0.0571202	3.96287e-05	-0.638946	-1.13914	0.000205415	-0.0334911	-1.12056
71828564	rs2968503	4.91176e-08	1.93513	-2.26878e-10	0.000100242	-0.850045	-2.26878e-10	0.000169396	-1.34684	-2.26878e-10
71828685	rs116858452	1.48192e-09	-1.56575	-2.26878e-10	4.0913e-05	-1.74619	-2.26878e-10	0.00011479	-1.73598	-2.26878e-10
71828688	rs11769084	6.12774e-07	4.45891	-2.26878e-10	0.000301359	0.250667	-2.26878e-10	0.00554524	2.14161	-2.26878e-10
71828934	rs146602071	3.58635e-09	-0.681955	-2.26878e-10	7.63135e-05	-1.12279	-2.26878e-10	0.000139572	-1.5405	-2.26878e-10
71829316	rs12670580	5.12653e-10	-1.58466	-1.04259	0.000137321	0.737127	-1.27244	0.000375123	0.70754	-1.25937
71829586	rs111729056	9.00382e-08	2.54114	-2.26878e-10	0.00189485	2.08926	-2.26878e-10	0.00345197	1.66762	-2.26878e-10
71829631	rs77512960	5.56638e-10	-1.53486	-1.01007	0.000163625	0.922631	-1.28269	0.000445365	0.891956	-1.27214
71829632	rs78469674	5.56847e-10	-1.53854	-1.00601	0.00016134	0.909498	-1.28362	0.000439059	0.878899	-1.27335
71829766	rs2944803	0.0111828	12.1038	2.16696	1.24598e-05	-1.72771	-1.20742	3.39467e-05	-1.7389	-1.21539
71829929	rs113610961	8.01527e-08	2.42484	-2.26878e-10	0.00169754	1.9793	-2.26878e-10	0.00311196	1.56393	-2.26878e-10
71829955	rs12113511	2.30614e-08	2.14215	-0.963076	5.08216e-05	-0.238086	-1.29123	0.000108754	-0.50615	-1.28384
71830812	rs62463227	6.84825e-09	-0.0350973	-2.26878e-10	5.20272e-05	-1.50587	-2.26878e-10	0.000200984	-1.17585	-2.26878e-10
71830964	rs117195990	1.39631e-09	-1.62526	-2.26878e-10	4.27234e-05	-1.70289	-2.26878e-10	0.000114188	-1.74123	-2.26878e-10
71831219	rs2968500	0.00599743	11.4408	2.20693	1.28081e-05	-1.70671	-1.20085	3.39147e-05	-1.74612	-1.20911
71831935	rs2944799	0.0114797	12.1038	2.19317	1.25133e-05	-1.72771	-1.20313	3.4086e-05	-1.7389	-1.2113
71832036	rs2944798	0.0242246	12.8893	2.15452	1.22195e-05	-1.74518	-1.20942	3.48654e-05	-1.71028	-1.2173
71832272	rs6460717	0.00228518	10.4696	2.2133	1.3627e-05	-1.6501	-1.19549	3.42543e-05	-1.74099	-1.20428
71832438	rs2944796	0.024528	12.8893	2.16696	1.2244e-05	-1.74518	-1.20742	3.49322e-05	-1.71028	-1.21539
71832734	rs6460718	1.5321e-08	1.70605	-0.935914	6.47381e-05	0.00726576	-1.29455	0.000139802	-0.250023	-1.28883
71832890	rs145839848	1.40113e-09	-1.62181	-2.26878e-10	4.2812e-05	-1.70082	-2.26878e-10	0.00011427	-1.74051	-2.26878e-10
71833342	rs116913631	6.64643e-09	-1.24532e-10	-0.0650105	0.000161415	-1.24532e-10	-0.373656	0.000462916	-1.24532e-10	-0.341536
71833625	rs60100251	3.61471e-06	4.46934	1.76434	2.9118e-05	-0.831879	-1.2544	6.84053e-05	-0.993671	-1.25996
71834011	rs2968498	0.0114797	12.1038	2.19317	1.25133e-05	-1.72771	-1.20313	3.4086e-05	-1.7389	-1.2113
71834171	rs11771673	0.0248667	12.8893	2.18068	1.22713e-05	-1.74518	-1.20519	3.50068e-05	-1.71028	-1.21326
71834251	rs148324822	1.57902e-09	-1.50229	-2.26878e-10	0.000144204	-0.486409	-2.26878e-10	0.000295566	-0.790189	-2.26878e-10
71834260	rs2944794	0.0256857	12.9478	2.15452	1.22142e-05	-1.74561	-1.20942	3.49686e-05	-1.70733	-1.2173
71834606	rs150927866	1.26865e-09	-1.72113	-2.26878e-10	5.4221e-05	-1.46457	-2.26878e-10	0.000142184	-1.52196	-2.26878e-10
71834932	rs1914378	7.54615e-07	4.68064	-0.0135173	4.54373e-05	-0.487469	-1.15383	0.000244005	0.153718	-1.13561
71835388	rs2138757	3.18016e-08	2.42665	-0.926229	4.28618e-05	-0.403869	-1.29579	9.86781e-05	-0.596441	-1.29078
71835456	rs2138756	0.00497424	11.2673	2.19339	1.27713e-05	-1.71418	-1.19626	3.40936e-05	-1.74567	-1.20431
71835553	rs2867607	2.02887e-08	1.95258	-0.901608	5.57532e-05	-0.139271	-1.29743	0.000119124	-0.404917	-1.294
71835734	rs2090464	1.34972e-09	-1.65919	-2.26878e-10	4.19115e-05	-1.72208	-2.26878e-10	0.000113658	-1.74589	-2.26878e-10
71835892	rs2090463	0.0164188	12.4079	2.24692	1.24867e-05	-1.73888	-1.19409	3.48036e-05	-1.72672	-1.20264
71836357	rs118153578	1.3523e-09	-1.65729	-2.26878e-10	4.19538e-05	-1.72107	-2.26878e-10	0.000113672	-1.74576	-2.26878e-10
71836708	rs1949395	0.00474789	11.1603	2.2538	1.31995e-05	-1.68899	-1.18846	3.43114e-05	-1.74605	-1.19756
71837089	rs117442394	2.82272e-09	-0.92139	-2.26878e-10	6.37399e-05	-1.30283	-2.26878e-10	0.000134373	-1.57846	-2.26878e-10
71837301	rs9638655	0.00388095	10.9461	2.26641	1.33977e-05	-1.67632	-1.18624	3.43829e-05	-1.7461	-1.19542
71837522	rs144000669	4.36067e-09	-0.486463	-2.26878e-10	6.09186e-05	-1.3481	-2.26878e-10	0.000178659	-1.2936	-2.26878e-10
71837846	rs117289550	4.66438e-09	-0.419135	-2.26878e-10	9.36349e-05	-0.918234	-2.26878e-10	0.000157945	-1.41683	-2.26878e-10
71838207	rs2968538	0.0311329	13.0712	2.22349	1.24097e-05	-1.74613	-1.19303	3.57864e-05	-1.70074	-1.20078
71838994	rs1914397	0.0244942	12.6287	2.42611	1.29397e-05	-1.74471	-1.15263	3.6597e-05	-1.7176	-1.16151
71839015	rs12699135	5.22545e-10	-1.65734	-0.950798	9.79298e-05	0.418918	-1.2923	0.000273265	0.416669	-1.28531
71839408	rs1914395	2.48898e-06	6.63494	-0.774396	0.000291303	1.51466	-1.29793	0.00709463	3.68461	-1.2966
71839807	rs77542775	9.28191e-10	-1.67874	-0.35487	4.83399e-05	-0.932724	-0.646654	0.000151547	-0.82024	-0.637947
71840259	rs4413668	2.65975e-08	2.16419	-0.842461	4.88732e-05	-0.270206	-1.2982	0.000113108	-0.4534	-1.29734
71840365	rs2944792	0.00890723	11.6756	2.36767	1.30101e-05	-1.71847	-1.17344	3.48758e-05	-1.7445	-1.18279
71840929	rs2138760	1.67383e-08	1.70605	-0.847444	6.45046e-05	0.00726576	-1.29817	0.000138597	-0.250023	-1.29748
71841136	rs2944790	0.0164196	12.3793	2.27563	1.25348e-05	-1.74207	-1.18706	3.50638e-05	-1.72583	-1.19609
71841350	rs191107546	4.50575e-08	1.84885	-2.26878e-10	0.000265599	0.124352	-2.26878e-10	0.00150001	0.834144	-2.26878e-10
71841811	rs2944788	0.0371339	13.1301	2.34085	1.25923e-05	-1.7462	-1.17835	3.6385e-05	-1.69742	-1.18751
71841880	rs2944787	0.0412795	13.195	2.38175	1.26881e-05	-1.74614	-1.17083	3.67879e-05	-1.69363	-1.18028
71842278	rs2944786	0.0154356	12.2382	2.35489	1.28474e-05	-1.73487	-1.16962	3.5385e-05	-1.7342	-1.17859
71842645	rs74517725	1.93706e-09	-1.24532e-10	-1.29792	6.93421e-05	-1.24532e-10	-1.21858	0.000192563	-1.24532e-10	-1.21866
71843376	rs7801287	2.93092e-08	2.29144	-0.872624	4.52785e-05	-0.346739	-1.29807	0.000105463	-0.524961	-1.29576
71844153	rs6973603	2.85072e-08	2.25861	-0.867541	4.61629e-05	-0.327306	-1.29815	0.000107355	-0.506803	-1.29613
71844192	rs4370418	3.08974e-08	2.29948	-0.827894	4.47354e-05	-0.359192	-1.29768	0.000105765	-0.519765	-1.2981
71844391	rs1878490	0.0197225	12.5072	2.33101	1.26772e-05	-1.7432	-1.17462	3.56335e-05	-1.72278	-1.18301
71845126	rs1914394	5.47355e-07	4.4278	-0.0817883	4.11925e-05	-0.564283	-1.1751	0.000218197	0.064288	-1.15797
71845159	rs80186077	2.88836e-09	-1.24532e-10	-0.898401	8.49573e-05	-1.24532e-10	-1.01549	0.000233209	-1.24532e-10	-1.02715
71845327	rs111590578	6.77845e-08	2.25724	-2.26878e-10	0.00144901	1.821	-2.26878e-10	0.00268085	1.41481	-2.26878e-10
71845436	rs6979645	4.5463e-08	2.73037	-0.872561	3.78266e-05	-0.526524	-1.2981	8.68203e-05	-0.719307	-1.29593
71846468	rs2001334	3.68355e-07	4.12101	-0.171056	3.43231e-05	-0.72803	-1.19379	0.00017348	-0.144741	-1.17828
71846595	rs189831444	4.9493e-09	-1.24532e-10	-0.359844	0.000210238	-1.24532e-10	-0.109395	0.000579823	-1.24532e-10	-0.116358
71847345	rs1574549	2.06372e-08	2.32159	-1.25359	1.82499e-05	-1.30033	-1.25315	3.9233e-05	-1.55949	-1.25007
71847505	rs7781223	1.44196e-09	-1.59309	-2.26878e-10	4.35871e-05	-1.68288	-2.26878e-10	0.000115109	-1.7332	-2.26878e-10
71847768	rs7781345	1.46507e-09	-1.57719	-2.26878e-10	4.40412e-05	-1.67251	-2.26878e-10	0.000115676	-1.72829	-2.26878e-10
71847855	rs13308366	5.98088e-09	-0.170522	-2.26878e-10	4.09139e-05	-1.74617	-2.26878e-10	0.000115804	-1.72718	-2.26878e-10
71848277	rs2867668	1.4629e-08	1.97448	-1.25056	1.971e-05	-1.2264	-1.25011	4.18659e-05	-1.49768	-1.24693
71848592	rs142203608	2.59578e-09	-1.24532e-10	-1.0052	7.57076e-05	-1.24532e-10	-1.13076	0.000213142	-1.24532e-10	-1.11712
71848874	rs144607517	1.42956e-09	-1.60172	-2.26878e-10	4.33476e-05	-1.68838	-2.26878e-10	0.00011483	-1.73563	-2.26878e-10
71848977	rs34106803	3.80906e-08	2.3575	-0.676622	4.42594e-05	-0.385207	-1.28236	0.000102319	-0.560879	-1.29011
71849463	rs149192610	1.46322e-09	-1.57845	-2.26878e-10	4.40046e-05	-1.67334	-2.26878e-10	0.000115629	-1.7287	-2.26878e-10
71849538	rs2968523	0.0144334	12.5708	1.95518	1.1894e-05	-1.74405	-1.23755	3.36293e-05	-1.72013	-1.24355
71849612	rs78194416	2.03501e-09	-1.24532e-10	-1.24859	0.000102559	-1.24532e-10	-0.827197	0.000291396	-1.24532e-10	-0.804399
71849677	rs2944830	0.0156288	12.3286	2.27691	1.26317e-05	-1.74004	-1.18138	3.51539e-05	-1.72948	-1.18987
71850067	rs62463228	4.93065e-08	1.93897	-2.26878e-10	0.00032568	0.328279	-2.26878e-10	0.00209336	1.16745	-2.26878e-10
71850209	rs117972644	1.44004e-09	-1.59442	-2.26878e-10	4.35498e-05	-1.68373	-2.26878e-10	0.000115065	-1.73359	-2.26878e-10
71850606	rs79912928	1.31575e-06	6.04703	-0.823954	0.000199215	1.13499	-1.29824	0.00450142	3.23084	-1.29777
71850909	rs117402655	4.06031e-09	-1.24532e-10	-0.557831	6.74774e-05	-1.24532e-10	-1.24584	0.000187635	-1.24532e-10	-1.24458
71850991	rs143796909	1.24008e-09	-1.74391	-2.26878e-10	4.75694e-05	-1.59545	-2.26878e-10	0.000174772	-1.3156	-2.26878e-10
71851586	rs956422	5.86649e-10	-1.71873	-0.773688	1.97873e-05	-1.51266	-0.959937	6.25433e-05	-1.38914	-0.954081
71851601	rs7778289	4.84148e-09	0.376918	-0.758788	6.05587e-05	-0.0617381	-1.29229	0.000179339	0.00671932	-1.29652
71851893	rs73364941	6.05635e-10	-1.68194	-0.778632	1.82461e-05	-1.58978	-0.963905	5.65247e-05	-1.48632	-0.958083
71851957	rs79906821	8.208e-10	-1.62865	-0.527915	4.98272e-05	-0.775883	-0.773191	0.000161739	-0.653368	-0.739727
71852173	rs79527984	0.000258425	9.26114	1.24213	1.14839e-05	-1.72482	-1.29187	3.11487e-05	-1.74616	-1.29415
71852478	rs73364947	1.61294e-09	-1.48103	-2.26878e-10	4.71003e-05	-1.60536	-2.26878e-10	0.000120225	-1.68971	-2.26878e-10
71852951	rs1914393	2.19148e-07	4.24372	-0.813067	3.25657e-05	-0.676719	-1.29766	0.000167719	-0.0585653	-1.29823
71853055	rs143705976	1.94964e-09	-1.24532e-10	-1.29144	6.74158e-05	-1.24532e-10	-1.24676	0.000186246	-1.24532e-10	-1.25201
71853435	rs7807766	4.34921e-05	7.49663	1.22462	1.24016e-05	-1.64801	-1.29179	3.2309e-05	-1.70958	-1.29415
71853492	rs2944809	0.000272753	9.3151	1.24213	1.12752e-05	-1.74316	-1.29187	3.11889e-05	-1.74487	-1.29415
71853630	rs6980137	5.2138e-09	-0.307781	-2.26878e-10	0.00012576	-0.62326	-2.26878e-10	0.000265891	-0.895993	-2.26878e-10
71854104	rs6460721	5.37666e-09	-0.277023	-2.26878e-10	0.000129227	-0.596065	-2.26878e-10	0.000272264	-0.872309	-2.26878e-10
71854188	rs10950307	3.82033e-05	7.40096	1.19063	1.25078e-05	-1.63788	-1.2934	3.24719e-05	-1.7033	-1.29541
71855109	rs138070605	1.2436e-09	-1.74108	-2.26878e-10	5.85978e-05	-1.38694	-2.26878e-10	0.000144909	-1.50298	-2.26878e-10
71855181	rs143154072	2.12834e-08	-1.24532e-10	1.09884	0.000122185	-1.24532e-10	-0.652098	0.000356683	-1.24532e-10	-0.602233
71855566	rs117973975	1.93051e-09	-1.3013	-2.26878e-10	4.81378e-05	-1.58357	-2.26878e-10	0.000140703	-1.53243	-2.26878e-10
71855605	rs2944791	0.000114033	8.60284	1.08231	1.15108e-05	-1.71931	-1.29504	3.12367e-05	-1.74097	-1.29652
71855638	rs7799851	3.44405e-09	-0.722441	-2.26878e-10	8.75399e-05	-0.985542	-2.26878e-10	0.000194888	-1.20666	-2.26878e-10
71855793	rs7786046	1.54857e-08	1.972	-1.19118	1.38901e-05	-1.63596	-1.1905	3.97733e-05	-1.61012	-1.18577
71856399	rs2944840	5.39428e-07	2.93927	1.39215	1.97066e-05	-1.2178	-1.25888	5.50297e-05	-1.20552	-1.26569
71856421	rs201699824	1.32714e-09	-1.67607	-2.26878e-10	4.21307e-05	-1.71686	-2.26878e-10	0.000137799	-1.55328	-2.26878e-10
71856521	rs142010770	1.94186e-09	-1.24532e-10	-1.29544	6.41857e-05	-1.24532e-10	-1.29586	0.000178101	-1.24532e-10	-1.29673
71857663	rs145088955	2.16041e-09	-1.18879	-2.26878e-10	4.73721e-05	-1.5996	-2.26878e-10	0.000136964	-1.55936	-2.26878e-10
71857789	rs7786757	1.7069e-09	-1.42441	-2.26878e-10	5.36243e-05	-1.47563	-2.26878e-10	0.000129458	-1.61572	-2.26878e-10
71857863	rs75068058	1.65413e-09	-1.45581	-2.26878e-10	5.21058e-05	-1.50436	-2.26878e-10	0.000126932	-1.63543	-2.26878e-10
71858167	rs7787380	4.26001e-05	7.39662	1.3039	1.25005e-05	-1.68169	-1.25017	3.28533e-05	-1.73006	-1.25697
71858317	rs4392769	1.72539e-09	-1.41364	-2.26878e-10	5.41572e-05	-1.46575	-2.26878e-10	0.000130354	-1.60883	-2.26878e-10
71858547	rs4415209	5.58067e-05	7.9578	1.01276	1.13013e-05	-1.74411	-1.28861	3.13842e-05	-1.74094	-1.29183
71858550	rs147538766	1.65609e-09	-1.45463	-2.26878e-10	4.41567e-05	-1.66989	-2.26878e-10	0.000127144	-1.63376	-2.26878e-10
71858982	rs7778594	2.0698e-05	6.77572	1.20299	1.28525e-05	-1.6316	-1.27249	3.26971e-05	-1.71381	-1.27798
71859160	rs74802010	6.08335e-10	-1.68297	-0.773152	3.51241e-05	-0.947581	-0.951169	0.000109966	-0.836095	-0.942813
71859426	rs186494632	4.13237e-09	-1.24532e-10	-0.540239	0.000101684	-1.24532e-10	-0.835765	0.00028804	-1.24532e-10	-0.815982
71859798	rs7779494	4.50016e-05	7.7426	1.01276	1.14168e-05	-1.73394	-1.28861	3.122e-05	-1.74619	-1.29183
71860115	rs140297138	2.30807e-09	-1.24532e-10	-1.12268	7.95165e-05	-1.24532e-10	-1.08167	0.000222433	-1.24532e-10	-1.07445
71860266	rs78433987	2.62921e-09	-0.992407	-2.26878e-10	6.39756e-05	-1.29914	-2.26878e-10	0.000126718	-1.63711	-2.26878e-10
71860739	rs7784524	1.605e-05	6.57563	1.14874	1.30032e-05	-1.61594	-1.2765	3.29712e-05	-1.70182	-1.28163
71862794	rs117288305	2.45399e-09	-1.06138	-2.26878e-10	6.5618e-05	-1.27379	-2.26878e-10	0.000129812	-1.61299	-2.26878e-10
71862985	rs10268535	1.45429e-05	6.63752	0.988247	1.21093e-05	-1.67701	-1.28665	3.17624e-05	-1.73048	-1.29032
71863822	rs10227076	2.26922e-05	7.15161	0.919075	1.1678e-05	-1.70866	-1.29127	3.13932e-05	-1.73846	-1.29403
71864030	rs6946889	1.45429e-05	6.63752	0.988247	1.21093e-05	-1.67701	-1.28665	3.17624e-05	-1.73048	-1.29032
71864164	rs6971756	4.73052e-09	0.862113	-1.26717	1.48102e-05	-1.49551	-1.26681	3.78028e-05	-1.58247	-1.26422
71864544	rs6947681	4.46317e-09	0.766971	-1.2302	1.45789e-05	-1.53169	-1.24638	3.69075e-05	-1.62598	-1.24469
71864602	rs74799275	2.53244e-09	-1.02991	-2.26878e-10	0.000689443	1.07825	-2.26878e-10	0.00105297	0.480287	-2.26878e-10
71864774	rs112571722	1.61335e-09	-1.48077	-2.26878e-10	5.09347e-05	-1.52709	-2.26878e-10	0.000125017	-1.65063	-2.26878e-10
71864923	rs146475936	2.22243e-09	-1.24532e-10	-1.16049	6.49153e-05	-1.24532e-10	-1.28455	0.00017894	-1.24532e-10	-1.29203
71864966	rs75350467	2.22243e-09	-1.24532e-10	-1.16049	6.49153e-05	-1.24532e-10	-1.28455	0.00017894	-1.24532e-10	-1.29203
71864987	rs75364308	1.68688e-09	-1.43621	-2.26878e-10	4.95234e-05	-1.55519	-2.26878e-10	0.000117863	-1.70956	-2.26878e-10
71865157	rs79388167	2.70477e-09	-1.24532e-10	-0.964073	7.48309e-05	-1.24532e-10	-1.14241	0.000210329	-1.24532e-10	-1.13041
71865717	rs10232238	6.08538e-06	6.6191	0.135454	1.27324e-05	-1.64551	-1.26798	3.30022e-05	-1.72112	-1.26138
71865742	rs117449388	2.11104e-09	-1.21191	-2.26878e-10	4.19695e-05	-1.72069	-2.26878e-10	0.000122108	-1.67418	-2.26878e-10
71865812	rs117774919	4.60888e-09	-0.431106	-2.26878e-10	0.000269138	0.137586	-2.26878e-10	0.000438988	-0.394609	-2.26878e-10
71865905	rs7778103	1.40559e-07	2.19504	0.791498	2.71864e-05	-0.858739	-1.29618	6.72946e-05	-0.972511	-1.29749
71866085	rs10225544	8.82967e-08	1.78837	0.733245	3.34643e-05	-0.649442	-1.29771	8.18187e-05	-0.776355	-1.29822
71866089	rs10265973	8.65644e-08	1.78837	0.713431	3.34552e-05	-0.649442	-1.29799	8.18173e-05	-0.776355	-1.29824
71866194	rs61553902	1.04575e-07	3.85161	-1.1608	6.77795e-05	-0.0415403	-1.19984	0.0010314	1.66993	-1.21034
71866680	rs4128154	9.90984e-08	1.84391	0.793112	3.04425e-05	-0.746962	-1.29483	7.57438e-05	-0.854913	-1.29681
71867165	rs12699137	8.42304e-09	0.171881	-2.26878e-10	4.09667e-05	-1.74488	-2.26878e-10	0.000120463	-1.68774	-2.26878e-10
71867254	rs6946380	3.6046e-09	0.147365	-0.824243	4.27559e-05	-0.408961	-1.29317	0.00011612	-0.427445	-1.29701
71867431	rs117478010	1.51284e-09	-1.5451	-2.26878e-10	4.80626e-05	-1.58513	-2.26878e-10	0.000120498	-1.68745	-2.26878e-10
71867603	rs78708725	1.51086e-09	-1.54641	-2.26878e-10	4.80064e-05	-1.5863	-2.26878e-10	0.000120413	-1.68815	-2.26878e-10
71867811	rs150779803	1.58123e-09	-1.50089	-2.26878e-10	5.00141e-05	-1.54533	-2.26878e-10	0.000123537	-1.66254	-2.26878e-10
71867827	rs117390568	2.64081e-09	-1.24532e-10	-0.988004	0.000110645	-1.24532e-10	-0.751311	0.000329831	-1.24532e-10	-0.680499
71868209	rs145695517	1.59376e-09	-1.49299	-2.26878e-10	5.0373e-05	-1.53818	-2.26878e-10	0.000124111	-1.6579	-2.26878e-10
71868228	rs62463250	7.31087e-09	-1.13957	1.16984	1.25836e-05	-1.6676	-1.25765	3.24072e-05	-1.73554	-1.26516
71869727	rs10251904	1.47567e-07	2.00837	1.02682	2.85525e-05	-0.823895	-1.282	7.14204e-05	-0.9245	-1.286
71870217	rs55841026	1.65627e-08	0.848062	-2.26878e-10	0.000186973	-0.226674	-2.26878e-10	0.000404789	-0.475715	-2.26878e-10
71870676	rs6460722	3.86892e-09	-0.606113	-2.26878e-10	4.9036e-05	-1.56508	-2.26878e-10	0.000121955	-1.67543	-2.26878e-10
71870965	rs4348366	2.45204e-07	2.51548	1.02752	2.32584e-05	-1.0319	-1.27907	6.19747e-05	-1.06853	-1.28382
71871205	rs6460723	3.79579e-10	-1.63544	-1.29234	8.51718e-05	0.143418	-1.15638	0.000224602	0.0660752	-1.13083
71871272	rs4615448	9.78902e-09	1.45452	-1.13235	1.47629e-05	-1.63401	-1.13151	4.17483e-05	-1.62179	-1.12563
71871458	rs77510796	2.06921e-09	-1.23192	-2.26878e-10	4.23286e-05	-1.71217	-2.26878e-10	0.000113893	-1.74382	-2.26878e-10
71871600	rs4991311	2.28915e-08	1.17167	-2.26878e-10	4.84147e-05	-1.57783	-2.26878e-10	0.000135349	-1.57122	-2.26878e-10
71872365	rs141189532	3.44558e-09	-1.24532e-10	-0.721998	9.11896e-05	-1.24532e-10	-0.944695	0.000251719	-1.24532e-10	-0.950767
71872366	rs79740942	3.07508e-09	-1.24532e-10	-0.835758	0.000290373	-1.24532e-10	0.213531	0.00086557	-1.24532e-10	0.284307
71872750	rs9769512	5.35629e-10	-1.62692	-0.956487	8.07475e-05	0.231775	-1.29808	0.000208975	0.159193	-1.29606
71872759	rs10252214	8.21479e-09	1.24802	-1.10117	1.58286e-05	-1.59556	-1.10026	4.45189e-05	-1.58931	-1.09386
71872804	rs76351763	1.28939e-08	-1.24532e-10	0.597661	0.00031079	-1.24532e-10	0.281482	0.000865846	-1.24532e-10	0.284626
71872823	rs6977896	7.96721e-09	1.12833	-1.01208	1.78042e-05	-1.56722	-1.01098	5.01686e-05	-1.56041	-1.00329
71872935	rs6979389	1.8641e-07	2.38436	0.884496	2.43039e-05	-0.976771	-1.29023	6.47973e-05	-1.01481	-1.29301
71873112	rs150030155	3.4974e-09	-1.24532e-10	-0.707069	0.000152167	-1.24532e-10	-0.432659	0.000465436	-1.24532e-10	-0.336106
71873569	rs13237780	4.25322e-10	-1.69976	-1.11424	5.06012e-05	-0.235954	-1.29771	0.000136727	-0.266096	-1.295
71873571	rs13247917	4.22407e-10	-1.71336	-1.10751	4.65506e-05	-0.319071	-1.29803	0.000125808	-0.348367	-1.29596
71873767	rs73133136	1.54439e-09	-1.52446	-2.26878e-10	4.09125e-05	-1.7462	-2.26878e-10	0.000117725	-1.71073	-2.26878e-10
71874348	rs73133137	1.36742e-09	-1.64616	-2.26878e-10	8.19463e-05	-1.05157	-2.26878e-10	0.000289434	-0.811154	-2.26878e-10
71874997	rs11983612	4.29015e-09	-0.502769	-2.26878e-10	0.000147479	-0.463953	-2.26878e-10	0.000281233	-0.839899	-2.26878e-10
71875520	rs4437531	1.48017e-08	-1.24532e-10	0.735655	9.08257e-05	-1.24532e-10	-0.948695	0.000245829	-1.24532e-10	-0.974443
71875705	rs34457966	2.83309e-09	-0.917722	-2.26878e-10	9.63443e-05	-0.889708	-2.26878e-10	0.000198387	-1.18886	-2.26878e-10
71875971	rs12699138	5.71947e-09	-0.885216	0.670003	4.30224e-05	-0.707966	-0.987948	8.53734e-05	-1.01701	-1.01504
71876027	rs72607596	1.46708e-08	-1.24532e-10	0.726768	9.04922e-05	-1.24532e-10	-0.952373	0.000244961	-1.24532e-10	-0.977983
71876038	rs12699139	2.84554e-09	-0.913338	-2.26878e-10	9.80909e-05	-0.871741	-2.26878e-10	0.000199861	-1.18146	-2.26878e-10
71876445	rs12699140	2.98395e-09	-0.865843	-2.26878e-10	0.000102981	-0.823092	-2.26878e-10	0.000207856	-1.14224	-2.26878e-10
71876645	rs73133138	5.94632e-09	-0.176318	-2.26878e-10	6.69266e-05	-1.25404	-2.26878e-10	0.000264196	-0.902391	-2.26878e-10
71877095	rs73133139	3.06466e-08	2.57814	-1.11471	3.85291e-05	-0.566513	-1.23971	6.08543e-05	-1.12947	-1.24113
71877200	rs75756233	2.54048e-09	-1.02674	-2.26878e-10	0.00146093	1.82919	-2.26878e-10	0.00178043	1.00553	-2.26878e-10
71877212	rs144263069	1.82293e-09	-1.35865	-2.26878e-10	0.00051536	0.787229	-2.26878e-10	0.000691579	0.0598966	-2.26878e-10
71877217	rs79133419	1.1038e-07	2.74484	-2.26878e-10	0.00161079	1.92684	-2.26878e-10	0.00298989	1.52391	-2.26878e-10
71877241	rs73133140	2.48622e-08	1.25426	-2.26878e-10	0.000158826	-0.389829	-2.26878e-10	0.000304662	-0.759879	-2.26878e-10
71877260	rs76424426	6.07746e-09	-1.24532e-10	-0.154503	7.4787e-05	-1.24532e-10	-1.14299	0.000207496	-1.24532e-10	-1.14397
71878038	rs12540434	2.00096e-09	-0.938785	-0.326676	2.96899e-05	-0.846931	-1.2199	6.06371e-05	-1.15179	-1.22239
71878058	rs117420023	1.93865e-09	-1.24532e-10	-1.2971	6.4352e-05	-1.24532e-10	-1.29327	0.000179011	-1.24532e-10	-1.29163
71878723	rs68078798	1.91571e-09	-0.876928	-0.432074	3.35838e-05	-0.698867	-1.24473	6.82416e-05	-1.00938	-1.24665
71878796	rs76105505	4.90122e-09	-1.24532e-10	-0.369605	6.90409e-05	-1.24532e-10	-1.22294	0.000191567	-1.24532e-10	-1.22385
71879974	rs36110617	9.07652e-10	-0.757784	-1.2982	0.000848876	2.40834	-1.12207	0.000961725	1.51037	-1.12072
71880113	rs4717645	1.90988e-09	-0.893464	-0.418583	3.3065e-05	-0.717025	-1.24214	6.73667e-05	-1.0246	-1.24433
71880141	rs2909980	1.46299e-09	-1.57861	-2.26878e-10	0.000931397	1.37905	-2.26878e-10	0.000728212	0.111512	-2.26878e-10
71880286	rs76246988	3.08115e-09	-1.24532e-10	-0.833787	7.84254e-05	-1.24532e-10	-1.09549	0.000210833	-1.24532e-10	-1.12802
71880706	rs1808379	1.34942e-09	-0.361293	-1.29813	3.83898e-05	-0.521878	-1.28797	7.28309e-05	-0.906849	-1.28409
71880771	rs117628291	1.3423e-09	-1.66471	-2.26878e-10	4.63109e-05	-1.62226	-2.26878e-10	0.000113702	-1.7455	-2.26878e-10
71881651	rs62463253	1.58058e-07	3.10387	-2.26878e-10	0.000763364	1.1801	-2.26878e-10	0.00612485	2.24103	-2.26878e-10
71881671	rs139619299	1.32901e-09	-1.67465	-2.26878e-10	0.000167722	-0.335329	-2.26878e-10	0.000277798	-0.852186	-2.26878e-10
71881828	rs6961002	1.2196e-09	-1.37072	-0.389847	0.00012117	0.526541	-1.18698	5.10306e-05	-1.36591	-1.18075
71883117	rs750462	3.99431e-09	-1.24532e-10	-0.574219	0.000216376	-1.24532e-10	-0.0806202	0.000604006	-1.24532e-10	-0.075497
71883605	rs888885	4.50684e-10	-1.70187	-1.05421	0.000230219	0.943232	-0.961837	0.00022908	-0.103589	-0.941422
71884505	rs72607600	3.7827e-09	-1.24532e-10	-0.628653	0.000211087	-1.24532e-10	-0.105367	0.00058554	-1.24532e-10	-0.106547
71884730	rs11763831	1.09833e-09	-0.755132	-1.11016	1.41403e-05	-1.5132	-1.29541	4.02727e-05	-1.48714	-1.29627
71885048	rs7808480	2.15516e-09	-1.19122	-2.26878e-10	4.85679e-05	-1.57467	-2.26878e-10	0.000113652	-1.74594	-2.26878e-10
71885067	rs2909981	5.00128e-10	-1.68034	-0.971642	0.000280584	1.06683	-0.887593	0.000268233	-0.0237334	-0.86349
71885907	rs4719236	3.98333e-09	-1.24532e-10	-0.576972	0.000226089	-1.24532e-10	-0.0367078	0.000627134	-1.24532e-10	-0.0379214
71886034	rs4719237	3.68664e-09	-1.24532e-10	-0.654375	0.000205534	-1.24532e-10	-0.132023	0.000570409	-1.24532e-10	-0.132727
71886100	rs2909982	1.25034e-09	-1.73567	-2.26878e-10	0.000443049	0.636045	-2.26878e-10	0.000604566	-0.0745694	-2.26878e-10
71887839	rs75998851	1.34612e-09	-1.66186	-2.26878e-10	5.9206e-05	-1.37661	-2.26878e-10	0.00015744	-1.42004	-2.26878e-10
71888157	rs993931	1.09535e-09	-0.762889	-1.10513	1.43639e-05	-1.49547	-1.29745	3.95402e-05	-1.50389	-1.29787
71888471	rs186813314	6.77408e-09	-1.24532e-10	-0.0459869	0.000233008	-1.24532e-10	-0.00656425	0.000663234	-1.24532e-10	0.0180473
71888523	rs147539245	2.63778e-09	-1.24532e-10	-0.989153	7.48131e-05	-1.24532e-10	-1.14264	0.000207803	-1.24532e-10	-1.14249
71888561	rs993932	1.00034e-09	-0.839434	-1.11932	4.2489e-05	-1.26798	-0.440408	0.000499579	0.189022	-0.454336
71889466	rs2042207	9.31375e-10	-0.823238	-1.20694	1.52869e-05	-1.45179	-1.27885	3.84235e-05	-1.54917	-1.28124
71889606	rs2042208	1.3928e-09	-0.963599	-0.664178	1.70912e-05	-1.72437	-0.894702	6.26092e-05	-1.46257	-0.879593
71892870	rs2968504	4.91543e-10	-1.69008	-0.979213	0.000260485	1.001	-0.896087	0.000252569	-0.0751641	-0.872231
71892999	rs56054280	4.37295e-09	-0.483653	-2.26878e-10	4.41693e-05	-1.66961	-2.26878e-10	0.000113704	-1.74548	-2.26878e-10
71894629	rs2968505	4.83691e-10	-1.69905	-0.986351	0.000242125	0.935922	-0.904106	0.000238117	-0.12583	-0.880486
71894780	rs2968506	4.81902e-10	-1.70186	-0.98724	0.000236732	0.9144	-0.905106	0.000233929	-0.142549	-0.881516
71894927	rs58414413	3.74298e-09	-1.24532e-10	-0.639207	0.000213383	-1.24532e-10	-0.0945469	0.000592613	-1.24532e-10	-0.094539
71895630	rs2968507	5.03583e-09	-0.342511	-2.26878e-10	4.1755e-05	-1.72582	-2.26878e-10	0.000219271	-1.08877	-2.26878e-10
71897349	rs2909983	5.80614e-10	-1.56307	-0.939691	0.000328856	1.18984	-0.851856	0.000303387	0.0626683	-0.826741
71897722	rs57328273	2.59143e-09	-1.00688	-2.26878e-10	5.29111e-05	-1.48902	-2.26878e-10	0.000121416	-1.67986	-2.26878e-10
71897862	rs144599326	5.02865e-09	-1.24532e-10	-0.343938	0.000210206	-1.24532e-10	-0.10955	0.000557602	-1.24532e-10	-0.155436
71898032	rs73366903	2.55471e-09	-1.02115	-2.26878e-10	5.14742e-05	-1.51656	-2.26878e-10	0.00011906	-1.69946	-2.26878e-10
71899231	rs2968508	1.2795e-09	-0.92997	-0.782652	1.5517e-05	-1.72772	-0.987979	5.78988e-05	-1.44567	-0.974713
71899700	rs117792957	1.24476e-09	-1.74015	-2.26878e-10	5.643e-05	-1.42463	-2.26878e-10	0.000142822	-1.51748	-2.26878e-10
71899869	rs74785337	3.62731e-09	-1.24532e-10	-0.6706	0.000156462	-1.24532e-10	-0.404823	0.000429875	-1.24532e-10	-0.415587
71900355	rs2909984	7.92742e-09	0.111238	-2.26878e-10	7.98427e-05	-1.07758	-2.26878e-10	0.000630594	-0.0324187	-2.26878e-10
71900574	rs72608506	3.97662e-09	-1.24532e-10	-0.578658	0.000220948	-1.24532e-10	-0.0597076	0.000611773	-1.24532e-10	-0.0627191
71900679	rs117355568	1.75851e-08	0.90796	-2.26878e-10	0.000311165	0.282687	-2.26878e-10	0.000388835	-0.515925	-2.26878e-10
71900775	rs2909985	6.58015e-10	-1.66203	-0.715587	5.37124e-05	-1.54217	0.068176	0.000122794	-1.73244	0.0638661
71901731	rs3095929	1.17737e-09	-0.969745	-0.826062	1.5246e-05	-1.71188	-1.02144	5.37342e-05	-1.48613	-1.0089
71902440	rs4029797	8.09857e-10	-0.999387	-1.1706	1.51494e-05	-1.44606	-1.29362	3.82336e-05	-1.54088	-1.29448
71902975	rs62463254	7.83333e-10	-1.03405	-1.16924	1.58138e-05	-1.40452	-1.29223	3.66995e-05	-1.58346	-1.29286
71903092	rs3111674	1.52322e-09	-0.757215	-0.781047	1.55004e-05	-1.74102	-0.975749	6.39643e-05	-1.35772	-0.963037
71903102	rs60156479	2.64102e-09	-0.987926	-2.26878e-10	4.99374e-05	-1.54687	-2.26878e-10	0.000118348	-1.70545	-2.26878e-10
71903107	rs59815948	2.52672e-09	-1.03217	-2.26878e-10	4.88333e-05	-1.56922	-2.26878e-10	0.0001172	-1.7152	-2.26878e-10
71903320	rs191069861	2.76841e-09	-1.24532e-10	-0.940816	0.000103045	-1.24532e-10	-0.822471	0.00028905	-1.24532e-10	-0.812483
71903432	rs62463255	1.43346e-09	-0.529894	-1.06911	3.01296e-05	-1.47893	-0.573195	7.30499e-05	-1.59764	-0.5903
71903955	rs2968509	6.74672e-10	-1.66	-0.692621	5.07884e-05	-1.46079	-0.0691776	0.000108598	-1.71152	-0.0799102
71904262	rs143680308	1.46353e-09	-1.57824	-2.26878e-10	4.86851e-05	-1.57226	-2.26878e-10	0.000118395	-1.70505	-2.26878e-10
71904349	rs6460724	8.39173e-10	-1.16198	-0.972445	0.000142843	-0.0743093	-0.421582	7.96427e-05	-1.66198	-0.439548
71904389	rs6946008	2.94845e-09	-0.877809	-2.26878e-10	5.2542e-05	-1.49602	-2.26878e-10	0.000120254	-1.68947	-2.26878e-10
71904602	rs12531085	8.73351e-10	-0.92569	-1.16882	1.50812e-05	-1.44616	-1.29803	3.87302e-05	-1.52428	-1.29818
71905108	rs68012311	4.4376e-10	-1.74579	-1.02577	1.94446e-05	-1.34901	-1.14105	3.62075e-05	-1.745	-1.14482
71905586	rs35218645	4.89513e-10	-1.73804	-0.935399	2.29691e-05	-1.24369	-1.0798	3.90829e-05	-1.7297	-1.0837
71906412	rs141457432	1.29231e-09	-1.70266	-2.26878e-10	4.09325e-05	-1.74571	-2.26878e-10	0.000123236	-1.66498	-2.26878e-10
71906456	rs73366911	5.00305e-10	-1.37535	-1.27628	1.50524e-05	-1.53069	-1.21541	4.22755e-05	-1.51311	-1.22177
71906673	rs59005817	5.34835e-10	-1.3257	-1.25918	1.51396e-05	-1.49248	-1.24784	4.2651e-05	-1.47343	-1.2526
71906687	rs59154237	4.44947e-10	-1.48892	-1.27997	1.38116e-05	-1.61481	-1.21732	3.8639e-05	-1.601	-1.22381
71906931	rs145470583	1.4354e-08	0.704937	-2.26878e-10	6.3964e-05	-1.29932	-2.26878e-10	0.000474364	-0.317105	-2.26878e-10
71908142	rs6959525	1.74405e-09	-0.418912	-0.983968	5.26267e-05	-0.245177	-1.24923	0.000213734	0.12192	-1.23627
71908314	rs6460725	7.22874e-10	-1.12669	-1.15692	2.17577e-05	-1.28038	-1.09729	7.08145e-05	-1.12223	-1.09679
71908651	rs7809631	4.21105e-10	-1.54273	-1.28123	1.38518e-05	-1.54933	-1.2799	3.42062e-05	-1.66209	-1.28459
71908827	rs75322971	3.45148e-10	-1.7426	-1.28028	1.209e-05	-1.68073	-1.28453	3.277e-05	-1.70463	-1.28493
71908910	rs3095930	1.36286e-09	-1.64951	-2.26878e-10	4.43836e-05	-1.66477	-2.26878e-10	0.000119938	-1.6921	-2.26878e-10
71909160	rs10434960	1.80952e-09	-0.427766	-0.938263	5.38199e-05	-0.254594	-1.2174	0.000219182	0.111413	-1.20059
71909336	rs10434961	2.04877e-09	-0.249423	-0.99243	5.97204e-05	-0.117386	-1.25058	0.00023404	0.214856	-1.23844
71910814	rs879952	1.40845e-09	-1.6166	-2.26878e-10	4.9342e-05	-1.55886	-2.26878e-10	0.000152625	-1.4511	-2.26878e-10
71911212	rs138843867	2.41513e-09	-1.24532e-10	-1.07734	0.000100781	-1.24532e-10	-0.844689	0.000279047	-1.24532e-10	-0.847701
71911703	rs13230359	6.75359e-10	-1.73159	-0.620014	5.33468e-05	-0.650617	-0.830206	5.67941e-05	-1.63606	-0.803585
71912528	rs7793843	1.72706e-09	-0.405822	-1.00685	5.62127e-05	-0.175469	-1.25302	0.000239524	0.240076	-1.2405
71912699	rs116911527	6.14783e-09	-1.24532e-10	-0.14299	0.000171253	-1.24532e-10	-0.314493	0.00047737	-1.24532e-10	-0.310788
71913297	rs117989119	1.05209e-08	-1.24532e-10	0.394273	0.000279966	-1.24532e-10	0.177033	0.000721129	-1.24532e-10	0.101737
71913507	rs66520065	9.51789e-10	-1.74611	-0.262392	6.82319e-05	-0.834672	-0.400052	8.2951e-05	-1.69022	-0.370608
71914571	rs61383394	4.26757e-10	-1.52901	-1.28162	1.48199e-05	-1.58176	-1.17991	3.89016e-05	-1.61599	-1.20205
71914721	rs2968520	3.37921e-10	-1.7458	-1.29823	2.06545e-05	-1.18902	-1.24069	3.26932e-05	-1.74002	-1.2519
71914765	rs111252440	2.11452e-09	-1.21026	-2.26878e-10	7.91629e-05	-1.08613	-2.26878e-10	0.000294377	-0.794219	-2.26878e-10
71914971	rs2969138	4.1001e-10	-1.72173	-1.12894	6.08979e-05	-0.172166	-1.17627	3.52725e-05	-1.74613	-1.16985
71916300	rs10254456	2.18443e-09	-1.17773	-2.26878e-10	8.20686e-05	-1.05008	-2.26878e-10	0.000307371	-0.751024	-2.26878e-10
71916743	rs79787105	1.21492e-08	-1.24532e-10	0.538175	0.000349564	-1.24532e-10	0.399049	0.00100345	-1.24532e-10	0.432118
71917390	rs117325641	2.04134e-09	-1.24548	-2.26878e-10	7.61234e-05	-1.12528	-2.26878e-10	0.000280822	-0.841358	-2.26878e-10
71918088	rs11760997	9.377e-10	-1.70494	-0.318473	4.23391e-05	-1.29257	-0.419356	7.73336e-05	-1.73544	-0.395515
71918127	rs2968526	4.23571e-10	-1.74176	-1.07636	8.78174e-05	0.145352	-1.12773	3.7382e-05	-1.73652	-1.12137
71918506	rs7784792	8.24604e-10	-1.63741	-0.514532	0.000115261	-0.105972	-0.604469	8.42861e-05	-1.4616	-0.583269
71918978	rs12531833	9.53802e-10	-1.67672	-0.329667	0.0001358	-0.139422	-0.407033	9.96908e-05	-1.49545	-0.381555
71919002	rs72508605	2.02144e-09	-1.24532e-10	-1.25528	6.41965e-05	-1.24532e-10	-1.29569	0.000178242	-1.24532e-10	-1.29594
71919202	rs2909989	3.43774e-10	-1.73514	-1.29173	2.36995e-05	-1.00918	-1.283	3.23108e-05	-1.71407	-1.28961
71919633	rs77692675	1.4602e-08	-1.24532e-10	0.722071	0.000315412	-1.24532e-10	0.296244	0.000806192	-1.24532e-10	0.213241
71919716	rs11765238	8.21211e-09	0.146519	-2.26878e-10	4.85119e-05	-1.57583	-2.26878e-10	0.000292714	-0.799886	-2.26878e-10
71919741	rs2909988	3.39027e-10	-1.74615	-1.29462	2.02503e-05	-1.15195	-1.29752	3.13318e-05	-1.73705	-1.29739
71919859	rs28446260	9.61408e-10	-1.72026	-0.278188	4.66331e-05	-1.23415	-0.381179	7.98265e-05	-1.7424	-0.35683
71920059	rs117799662	1.31745e-09	-1.68339	-2.26878e-10	0.000151251	-0.438695	-2.26878e-10	0.00023928	-1.00145	-2.26878e-10
71920704	rs6976751	9.72772e-10	-1.72437	-0.262322	4.826e-05	-1.2149	-0.366132	8.0934e-05	-1.74386	-0.341585
71921154	rs34984362	9.81804e-10	-1.62313	-0.354321	0.000147703	-0.00914054	-0.453291	0.00010277	-1.41667	-0.429912
71921348	rs4029441	1.00765e-09	-1.72437	-0.227095	4.99007e-05	-1.2149	-0.332702	8.37217e-05	-1.74386	-0.307721
71921397	rs73366939	2.07162e-09	-1.23076	-2.26878e-10	7.73807e-05	-1.1089	-2.26878e-10	0.000286425	-0.821605	-2.26878e-10
71921420	rs4383876	9.99888e-10	-1.72247	-0.236733	4.89952e-05	-1.22406	-0.341852	8.30033e-05	-1.74321	-0.316989
71921464	rs76918518	1.49869e-09	-1.5545	-2.26878e-10	4.12081e-05	-1.739	-2.26878e-10	0.000119472	-1.696	-2.26878e-10
71921554	rs73366942	2.06141e-09	-1.2357	-2.26878e-10	7.69566e-05	-1.11439	-2.26878e-10	0.000284535	-0.828226	-2.26878e-10
71921594	rs112630021	2.11561e-09	-1.20975	-2.26878e-10	8.20346e-05	-1.0505	-2.26878e-10	0.000318567	-0.715248	-2.26878e-10
71921750	rs2968525	4.3852e-10	-1.73314	-1.05031	7.89863e-05	0.016436	-1.1048	3.79935e-05	-1.74363	-1.09803
71922295	rs6968348	2.06141e-09	-1.2357	-2.26878e-10	7.69566e-05	-1.11439	-2.26878e-10	0.000284535	-0.828226	-2.26878e-10
71922829	rs112694232	8.76081e-10	-1.63741	-0.453977	0.000122026	-0.105972	-0.547428	8.93093e-05	-1.4616	-0.52538
71922877	rs6973020	2.05129e-09	-1.24062	-2.26878e-10	7.65363e-05	-1.11987	-2.26878e-10	0.000282662	-0.83483	-2.26878e-10
71923058	rs2969139	4.39227e-10	-1.73152	-1.05031	7.78843e-05	0.00238614	-1.1048	3.79682e-05	-1.7443	-1.09803
71923961	rs112755528	1.15415e-09	-1.72832	-0.0874059	5.81788e-05	-1.19425	-0.199861	9.56629e-05	-1.74502	-0.173228
71924353	rs2909987	4.39112e-10	-1.73486	-1.04723	8.05632e-05	0.0372632	-1.10586	3.80016e-05	-1.74278	-1.09868
71925304	rs34032691	1.03916e-09	-1.62764	-0.293032	0.000153881	-0.0262058	-0.395251	0.000108192	-1.42408	-0.371088
71925976	rs75361641	7.96173e-09	-1.24532e-10	0.115556	0.000174633	-1.24532e-10	-0.29495	0.00048611	-1.24532e-10	-0.292646
71926917	rs28846485	1.93055e-09	-1.30129	-2.26878e-10	7.02237e-05	-1.20595	-2.26878e-10	0.000260353	-0.917041	-2.26878e-10
71927163	rs11767635	8.0789e-08	-1.73076	4.16351	0.006118	-0.34669	3.60804	0.00438485	-1.58629	3.49312
71927167	rs2968530	4.34152e-09	-0.490865	-2.26878e-10	0.000152055	-0.433393	-2.26878e-10	0.000497484	-0.269517	-2.26878e-10
71927171	rs145680786	2.17259e-09	-1.18317	-2.26878e-10	8.45517e-05	-1.02027	-2.26878e-10	0.000330482	-0.678529	-2.26878e-10
71927370	rs7799726	1.96022e-09	-1.28603	-2.26878e-10	7.51785e-05	-1.13777	-2.26878e-10	0.000286275	-0.822127	-2.26878e-10
71927460	rs11767720	1.0572e-09	-1.61819	-0.285274	0.000167921	0.0537571	-0.387898	0.000113188	-1.38639	-0.363637
71927848	rs10246443	1.94991e-09	-1.29131	-2.26878e-10	7.47236e-05	-1.14384	-2.26878e-10	0.000284141	-0.829609	-2.26878e-10
71928419	rs10231864	1.94063e-09	-1.29608	-2.26878e-10	7.43144e-05	-1.14933	-2.26878e-10	0.000282222	-0.836386	-2.26878e-10
71929976	rs6460727	1.10895e-09	-1.703	-0.152669	4.95801e-05	-1.29207	-0.261977	9.00874e-05	-1.7422	-0.236103
71930457	rs1592903	2.08207e-09	-1.22573	-2.26878e-10	7.7815e-05	-1.1033	-2.26878e-10	0.000288362	-0.814865	-2.26878e-10
71930940	rs28529376	1.9697e-09	-1.28121	-2.26878e-10	7.55963e-05	-1.13223	-2.26878e-10	0.000288237	-0.815299	-2.26878e-10
71931024	rs12699144	4.27372e-09	-1.31321	0.806604	8.33449e-05	-1.72651	0.69186	0.000592847	-0.817336	0.723191
71931306	rs143788274	1.97587e-09	-1.24532e-10	-1.27808	6.7942e-05	-1.24532e-10	-1.23898	0.000187729	-1.24532e-10	-1.24408
71931637	rs35802853	2.15933e-09	-1.67739	0.488099	6.52334e-05	-1.66218	0.382519	0.000217769	-1.50697	0.411322
71931911	rs75523635	2.22768e-09	-1.15813	-2.26878e-10	5.71436e-05	-1.41207	-2.26878e-10	0.000113982	-1.74304	-2.26878e-10
71931946	rs74552811	1.41508e-09	-1.6119	-2.26878e-10	4.25095e-05	-1.70791	-2.26878e-10	0.000113679	-1.74571	-2.26878e-10
71932046	rs10266429	1.96022e-09	-1.28603	-2.26878e-10	7.51785e-05	-1.13777	-2.26878e-10	0.000286275	-0.822127	-2.26878e-10
71932303	rs10277043	1.9697e-09	-1.28121	-2.26878e-10	7.55963e-05	-1.13223	-2.26878e-10	0.000288237	-0.815299	-2.26878e-10
71932795	rs7810695	1.97927e-09	-1.27636	-2.26878e-10	7.60184e-05	-1.12666	-2.26878e-10	0.000290219	-0.808447	-2.26878e-10
71933143	rs7797735	1.92235e-09	-1.30554	-2.26878e-10	7.35082e-05	-1.16024	-2.26878e-10	0.000278444	-0.849866	-2.26878e-10
71933460	rs2969135	3.9866e-10	-1.7458	-1.13293	9.9936e-05	0.318084	-1.17119	3.63617e-05	-1.72056	-1.165
71933991	rs10274795	1.8603e-09	-1.33835	-2.26878e-10	7.07723e-05	-1.19817	-2.26878e-10	0.000265643	-0.896927	-2.26878e-10
71934361	rs7780745	1.94063e-09	-1.29608	-2.26878e-10	7.43144e-05	-1.14933	-2.26878e-10	0.000282222	-0.836386	-2.26878e-10
71934531	rs2909986	5.25063e-10	-1.3228	-1.28053	0.000420264	1.7642	-1.18096	0.000151297	-0.259371	-1.20047
71934653	rs117694744	1.44104e-09	-1.59373	-2.26878e-10	4.26499e-05	-1.70461	-2.26878e-10	0.000114838	-1.73556	-2.26878e-10
71935056	rs7803837	4.37789e-09	-1.29368	0.811153	8.46862e-05	-1.71497	0.696283	0.000633115	-0.756078	0.727649
71935111	rs7807692	1.94063e-09	-1.29608	-2.26878e-10	7.43144e-05	-1.14933	-2.26878e-10	0.000282222	-0.836386	-2.26878e-10
71935143	rs116867965	2.65796e-09	-0.981529	-2.26878e-10	0.000535121	0.824857	-2.26878e-10	0.00064506	-0.00973796	-2.26878e-10
71935209	rs7804006	1.96022e-09	-1.28603	-2.26878e-10	7.51785e-05	-1.13777	-2.26878e-10	0.000286275	-0.822127	-2.26878e-10
71935368	rs1833656	1.93144e-09	-1.30082	-2.26878e-10	7.39093e-05	-1.1548	-2.26878e-10	0.000280323	-0.843138	-2.26878e-10
71935405	rs76480370	1.93757e-09	-1.24532e-10	-1.29765	6.59136e-05	-1.24532e-10	-1.26929	0.000181485	-1.24532e-10	-1.27791
71935903	rs10950308	2.34738e-09	-1.66088	0.555092	6.84838e-05	-1.67856	0.447521	0.000239608	-1.47695	0.476873
71936046	rs117366925	1.41885e-09	-1.60925	-2.26878e-10	4.22137e-05	-1.71489	-2.26878e-10	0.000122635	-1.66987	-2.26878e-10
71936471	rs6958055	2.07171e-09	-1.23071	-2.26878e-10	7.73846e-05	-1.10885	-2.26878e-10	0.000286442	-0.821544	-2.26878e-10
71936606	rs62463259	2.32657e-09	-1.66518	0.55048	6.84462e-05	-1.67463	0.443044	0.000236706	-1.48462	0.472359
71936610	rs6958220	2.09359e-09	-1.22021	-2.26878e-10	7.82934e-05	-1.09717	-2.26878e-10	0.000290496	-0.807492	-2.26878e-10
71936953	rs7790927	1.89472e-09	-1.32002	-2.26878e-10	7.22898e-05	-1.17695	-2.26878e-10	0.000272739	-0.870565	-2.26878e-10
71937194	rs140785525	1.57874e-09	-1.50246	-2.26878e-10	4.42433e-05	-1.66793	-2.26878e-10	0.000113633	-1.7461	-2.26878e-10
71938199	rs113687119	2.07171e-09	-1.23071	-2.26878e-10	7.73846e-05	-1.10885	-2.26878e-10	0.000286442	-0.821544	-2.26878e-10
71938250	rs117765665	1.9355e-09	-1.29873	-2.26878e-10	7.1729e-05	-1.18474	-2.26878e-10	0.000261291	-0.913447	-2.26878e-10
71938631	rs73366973	2.00096e-09	-1.26546	-2.26878e-10	7.44466e-05	-1.14755	-2.26878e-10	0.000273361	-0.868288	-2.26878e-10
71940133	rs7784014	1.83456e-09	-1.35228	-2.26878e-10	6.96371e-05	-1.21434	-2.26878e-10	0.000260342	-0.917087	-2.26878e-10
71940420	rs10229487	1.85919e-09	-1.33895	-2.26878e-10	7.07235e-05	-1.19886	-2.26878e-10	0.000265415	-0.897786	-2.26878e-10
71940548	rs10229707	1.85919e-09	-1.33895	-2.26878e-10	7.07235e-05	-1.19886	-2.26878e-10	0.000265415	-0.897786	-2.26878e-10
71940742	rs62465860	2.27766e-09	-1.68991	0.553973	7.56964e-05	-1.57734	0.446435	0.000215539	-1.58172	0.475778
71941109	rs35347831	2.05595e-09	-1.70165	0.463303	6.89655e-05	-1.5825	0.35847	0.000197823	-1.57878	0.387067
71941439	rs10233681	4.50673e-10	-1.50215	-1.25395	0.000205024	1.10384	-1.23835	9.69996e-05	-0.663956	-1.24042
71942071	rs6946683	4.00466e-10	-1.73836	-1.13585	9.62857e-05	0.283432	-1.17375	3.59421e-05	-1.72955	-1.16762
71942238	rs10267934	3.99281e-10	-1.73836	-1.13882	9.60363e-05	0.283432	-1.17634	3.58467e-05	-1.72955	-1.17028
71942458	rs35452883	9.90406e-10	-1.5851	-0.383629	0.000235449	0.484865	-0.481007	0.000118999	-1.24196	-0.458012
71942857	rs146369251	1.72215e-08	-1.24532e-10	0.887071	0.000450671	-1.24532e-10	0.653101	0.00116435	-1.24532e-10	0.580841
71943169	rs6948089	3.94036e-10	-1.73688	-1.15352	9.29434e-05	0.260674	-1.18632	3.54238e-05	-1.73155	-1.18014
71944065	rs60426562	1.87331e-09	-1.33139	-2.26878e-10	6.91472e-05	-1.2214	-2.26878e-10	0.000249848	-0.958226	-2.26878e-10
71944131	rs145499460	1.97e-09	-1.24532e-10	-1.28105	6.42877e-05	-1.24532e-10	-1.29427	0.000178037	-1.24532e-10	-1.29709
71945427	rs10240027	5.86579e-10	-1.73999	-0.752551	3.75707e-05	-0.887347	-0.944064	4.51168e-05	-1.73271	-0.937115
71945534	rs117757443	3.43567e-09	-0.724878	-2.26878e-10	4.68941e-05	-1.60974	-2.26878e-10	0.000144887	-1.50313	-2.26878e-10
71945897	rs7800567	2.09434e-09	-1.21985	-2.26878e-10	8.10956e-05	-1.06201	-2.26878e-10	0.00031413	-0.729273	-2.26878e-10
71945964	rs6460732	1.17409e-09	-1.33243	-0.466164	2.0685e-05	-1.74461	-0.683614	0.000128005	-0.949851	-0.677164
71946128	rs6460733	1.76491e-09	-1.39099	-2.26878e-10	6.65638e-05	-1.25948	-2.26878e-10	0.000246015	-0.97369	-2.26878e-10
71946189	rs142063554	1.27586e-09	-1.71547	-2.26878e-10	0.00011979	-0.671893	-2.26878e-10	0.00020536	-1.15432	-2.26878e-10
71947914	rs191402437	3.11451e-09	-0.823017	-2.26878e-10	4.53129e-05	-1.64404	-2.26878e-10	0.000138289	-1.54974	-2.26878e-10
71948396	rs6951037	1.75897e-09	-1.39436	-2.26878e-10	6.63016e-05	-1.26342	-2.26878e-10	0.000244794	-0.978666	-2.26878e-10
71948463	rs145606583	2.11698e-09	-1.24532e-10	-1.2091	8.214e-05	-1.24532e-10	-1.04921	0.00022806	-1.24532e-10	-1.04947
71948493	rs6951206	4.22165e-10	-1.58332	-1.23813	0.000138174	0.630626	-1.15975	7.2887e-05	-1.00197	-1.18821
71949290	rs4029796	3.73784e-10	-1.68065	-1.26252	0.000906944	2.65062	-1.29818	7.13948e-05	-0.913631	-1.29723
71949509	rs7785879	1.63547e-09	-1.46716	-2.26878e-10	4.92496e-05	-1.56073	-2.26878e-10	0.000159906	-1.4045	-2.26878e-10
71950200	rs373594273	1.85347e-08	-1.24532e-10	0.960556	0.000468419	-1.24532e-10	0.691726	0.00120175	-1.24532e-10	0.612457
71950266	rs13244003	4.53904e-10	-1.61633	-1.13263	0.00266024	3.69134	-1.2628	7.24567e-05	-0.950137	-1.24596
71950632	rs6975437	8.92069e-10	-0.815856	-1.25745	0.00136241	3.03418	-1.2748	7.26697e-05	-0.923613	-1.26954
71950654	rs6958246	8.53304e-10	-0.860284	-1.25745	0.00123104	2.93278	-1.2748	6.96986e-05	-0.965357	-1.26954
71950683	rs191784101	8.19231e-09	0.144106	-2.26878e-10	0.000533601	0.822011	-2.26878e-10	0.00213449	1.1869	-2.26878e-10
71950802	rs10950310	8.58818e-10	-1.74603	-0.365256	0.000220598	0.581198	-0.642494	9.3359e-05	-1.30416	-0.638466
71951048	rs1035404	8.5228e-10	-0.860284	-1.25865	0.00122842	2.93278	-1.27694	6.95305e-05	-0.965357	-1.27196
71951135	rs117464511	1.93839e-09	-1.24532e-10	-1.29723	6.55915e-05	-1.24532e-10	-1.27419	0.000181428	-1.24532e-10	-1.27822
71951210	rs79836583	2.29703e-09	-1.24532e-10	-1.12747	6.70562e-05	-1.24532e-10	-1.25211	0.000189122	-1.24532e-10	-1.23669
71951430	rs73133174	1.47052e-09	-1.57347	-2.26878e-10	0.000116861	-0.696651	-2.26878e-10	0.000181082	-1.28013	-2.26878e-10
71951572	rs11760490	4.63001e-10	-1.44934	-1.27978	0.0250891	5.96402	-1.29147	0.000149031	-0.185035	-1.28989
71951596	rs11763985	8.46338e-10	-0.86444	-1.26149	0.00119237	2.90507	-1.27901	6.90983e-05	-0.969288	-1.27426
71951741	rs58565392	1.36186e-09	-0.352511	-1.29773	4.94366e-05	-0.284556	-1.27239	3.76491e-05	-1.56616	-1.28461
71951984	rs73133175	1.46363e-09	-1.57817	-2.26878e-10	0.000118237	-0.684949	-2.26878e-10	0.000182501	-1.27232	-2.26878e-10
71952398	rs114835673	2.32237e-09	-1.24532e-10	-1.1165	6.74452e-05	-1.24532e-10	-1.24632	0.000190385	-1.24532e-10	-1.23003
71953184	rs12537108	4.61525e-10	-1.4457	-1.28661	0.0255085	5.98598	-1.29685	0.000148773	-0.180561	-1.2961
71953196	rs117236419	1.41242e-09	-1.61378	-2.26878e-10	6.03788e-05	-1.357	-2.26878e-10	0.0001144	-1.73938	-2.26878e-10
71953948	rs10265108	4.77094e-10	-1.40104	-1.29809	1.87202e-05	-1.2707	-1.25733	3.20934e-05	-1.73723	-1.2732
71954045	rs117603660	2.79683e-09	-0.930604	-2.26878e-10	4.38172e-05	-1.67761	-2.26878e-10	0.000131829	-1.59757	-2.26878e-10
71954779	rs10240570	4.46598e-10	-1.56254	-1.20265	1.41967e-05	-1.70844	-1.09618	3.69417e-05	-1.73626	-1.13348
71954937	rs7796018	1.54126e-09	-1.52649	-2.26878e-10	0.000108636	-0.769634	-2.26878e-10	0.0001706	-1.33976	-2.26878e-10
71955491	rs59350303	2.73781e-09	-1.24532e-10	-0.95193	9.21491e-05	-1.24532e-10	-0.934229	0.000258399	-1.24532e-10	-0.924575
71955598	rs111241924	1.55914e-09	-1.51495	-2.26878e-10	0.000106074	-0.793495	-2.26878e-10	0.000168003	-1.3551	-2.26878e-10
71955650	rs113361156	1.56789e-09	-1.50936	-2.26878e-10	0.000104887	-0.804751	-2.26878e-10	0.000166797	-1.3623	-2.26878e-10
71955806	rs73133177	1.56789e-09	-1.50936	-2.26878e-10	0.000104887	-0.804751	-2.26878e-10	0.000166797	-1.3623	-2.26878e-10
71955979	rs138017447	1.52484e-09	-1.5372	-2.26878e-10	0.000111164	-0.746631	-2.26878e-10	0.000173159	-1.32487	-2.26878e-10
71956314	rs6970120	4.78814e-10	-1.48115	-1.21438	0.0215884	5.81777	-1.29549	0.000138513	-0.257634	-1.29049
71957120	rs73133178	1.51684e-09	-1.54246	-2.26878e-10	0.000112461	-0.735027	-2.26878e-10	0.00017447	-1.31733	-2.26878e-10
71957147	rs11767603	1.01336e-09	-0.808852	-1.13697	0.00120672	2.9107	-1.27267	7.08673e-05	-0.960324	-1.25795
71957301	rs76908437	1.95723e-09	-1.24532e-10	-1.28756	6.47805e-05	-1.24532e-10	-1.28663	0.000178937	-1.24532e-10	-1.29205
71957637	rs57948929	1.55055e-09	-1.52048	-2.26878e-10	0.000107283	-0.78217	-2.26878e-10	0.000169228	-1.34783	-2.26878e-10
71957885	rs13226722	8.33402e-10	-1.74616	-0.395171	0.000194629	0.508216	-0.69476	8.49404e-05	-1.34083	-0.696303
71957895	rs75419900	1.95723e-09	-1.24532e-10	-1.28756	6.47805e-05	-1.24532e-10	-1.28663	0.000178937	-1.24532e-10	-1.29205
71958082	rs6951042	1.5768e-09	-1.5037	-2.26878e-10	0.00010372	-0.81594	-2.26878e-10	0.000165612	-1.36944	-2.26878e-10
71958098	rs150222117	1.42274e-09	-1.60651	-2.26878e-10	5.20905e-05	-1.50465	-2.26878e-10	0.000114204	-1.7411	-2.26878e-10
71958156	rs117431788	2.22272e-09	-1.16036	-2.26878e-10	0.000301036	0.249593	-2.26878e-10	0.000427973	-0.420022	-2.26878e-10
71958490	rs55978832	1.55914e-09	-1.51495	-2.26878e-10	0.000106074	-0.793495	-2.26878e-10	0.000168003	-1.3551	-2.26878e-10
71958510	rs6972266	1.61701e-09	-0.213766	-1.26475	5.62331e-05	-0.239509	-1.18862	4.13886e-05	-1.5404	-1.21568
71958722	rs76075755	3.97241e-09	-1.24532e-10	-0.579717	0.000101662	-1.24532e-10	-0.835984	0.00028213	-1.24532e-10	-0.836715
71958988	rs6976920	1.56918e-09	-0.243786	-1.26475	5.45839e-05	-0.269274	-1.18862	4.09396e-05	-1.5513	-1.21568
71959318	rs6460734	1.59507e-09	-1.49217	-2.26878e-10	0.000101446	-0.838114	-2.26878e-10	0.000163299	-1.3835	-2.26878e-10
71960130	rs62465864	3.45138e-08	1.58227	-2.26878e-10	0.000114216	-0.719547	-2.26878e-10	0.000763632	0.159005	-2.26878e-10
71960520	rs57231594	1.59507e-09	-1.49217	-2.26878e-10	0.000101446	-0.838114	-2.26878e-10	0.000163299	-1.3835	-2.26878e-10
71961222	rs7801098	1.60445e-09	-1.48631	-2.26878e-10	0.000100337	-0.849099	-2.26878e-10	0.000162171	-1.39043	-2.26878e-10
71962235	rs111384472	1.58585e-09	-1.49797	-2.26878e-10	0.000102573	-0.827061	-2.26878e-10	0.000164446	-1.3765	-2.26878e-10
71962775	rs181323550	2.02874e-08	-1.24532e-10	1.05091	0.000548341	-1.24532e-10	0.849262	0.00140307	-1.24532e-10	0.767336
71963651	rs78901204	3.08282e-09	-0.833246	-2.26878e-10	8.49365e-05	-1.01573	-2.26878e-10	0.000122004	-1.67503	-2.26878e-10
71963988	rs73133182	1.62369e-09	-1.47439	-2.26878e-10	9.8177e-05	-0.870864	-2.26878e-10	0.000159971	-1.40409	-2.26878e-10
71964263	rs9638662	5.20358e-10	-1.35351	-1.25882	0.0255412	5.85295	-1.16254	0.000130417	-0.424478	-1.18386
71964287	rs144847673	1.64359e-09	-1.4622	-2.26878e-10	9.60893e-05	-0.892359	-2.26878e-10	0.000157844	-1.41747	-2.26878e-10
71964940	rs73368913	5.35153e-10	-1.30561	-1.27869	0.0266663	6.02024	-1.28672	0.000127853	-0.335087	-1.29311
71965359	rs4448153	5.19447e-10	-1.35351	-1.26057	0.0253857	5.85295	-1.16865	0.00012972	-0.424478	-1.18923
71965684	rs9638302	5.24352e-10	-1.34729	-1.25739	0.0248843	5.82433	-1.15998	0.000128665	-0.440444	-1.18142
71966065	rs6460735	1.61398e-09	-1.48038	-2.26878e-10	9.92479e-05	-0.860015	-2.26878e-10	0.000161062	-1.39729	-2.26878e-10
71966558	rs118092543	2.19468e-09	-1.24532e-10	-1.17305	7.36361e-05	-1.24532e-10	-1.1585	0.000203848	-1.24532e-10	-1.16171
71966666	rs10950311	4.03358e-10	-1.68868	-1.17835	3.08995e-05	-0.743767	-1.28313	8.2038e-05	-0.795752	-1.27615
71966724	rs12154230	1.31639e-09	-1.6842	-2.26878e-10	5.06051e-05	-1.53358	-2.26878e-10	0.000131678	-1.59872	-2.26878e-10
71967026	rs73133187	1.62369e-09	-1.47439	-2.26878e-10	9.8177e-05	-0.870864	-2.26878e-10	0.000159971	-1.40409	-2.26878e-10
71967483	rs74434542	1.93826e-09	-1.24532e-10	-1.2973	6.48265e-05	-1.24532e-10	-1.28592	0.000179768	-1.24532e-10	-1.28741
71967583	rs6460021	9.70341e-10	-0.693159	-1.29604	0.00108462	2.78903	-1.25768	5.30996e-05	-1.23672	-1.27019
71967661	rs6460022	4.66155e-10	-1.45965	-1.26267	0.0150003	5.33691	-1.17872	9.98723e-05	-0.677109	-1.19808
71967899	rs6460023	9.62714e-10	-0.700412	-1.29668	0.00110836	2.81215	-1.25914	5.38122e-05	-1.22203	-1.27155
71968119	rs117317356	2.04585e-09	-1.24532e-10	-1.24327	6.42801e-05	-1.24532e-10	-1.29439	0.000178468	-1.24532e-10	-1.29467
71968186	rs10269058	5.91727e-10	-1.20053	-1.28327	2.41717e-05	-1.09915	-1.17331	3.41072e-05	-1.7456	-1.20398
71968541	rs11770776	4.6848e-10	-1.43605	-1.2813	0.000483053	1.97403	-1.25154	7.65122e-05	-0.884348	-1.25728
71968630	rs7779186	6.03819e-10	-1.18983	-1.27374	2.58491e-05	-1.05738	-1.14798	3.485e-05	-1.7462	-1.18183
71969235	rs78973741	2.79091e-09	-1.24532e-10	-0.932721	7.83563e-05	-1.24532e-10	-1.09637	0.000218966	-1.24532e-10	-1.09016
71969346	rs141723523	1.37706e-09	-1.63914	-2.26878e-10	4.09546e-05	-1.74517	-2.26878e-10	0.000117697	-1.71097	-2.26878e-10
71969645	rs748513	1.5131e-09	-1.54493	-2.26878e-10	0.000109348	-0.763097	-2.26878e-10	0.000172201	-1.33042	-2.26878e-10
71970001	rs71553227	1.35324e-09	-1.65659	-2.26878e-10	4.22039e-05	-1.71512	-2.26878e-10	0.000113699	-1.74553	-2.26878e-10
71970071	rs117005766	1.94068e-09	-1.24532e-10	-1.29605	6.63019e-05	-1.24532e-10	-1.26342	0.000184256	-1.24532e-10	-1.26275
71970082	rs2969137	1.78045e-09	-1.38222	-2.26878e-10	4.29912e-05	-1.69664	-2.26878e-10	0.000113806	-1.74458	-2.26878e-10
71970991	rs73133189	9.34539e-09	0.275793	-2.26878e-10	0.000133952	-0.560153	-2.26878e-10	0.000497499	-0.269488	-2.26878e-10
71971120	rs111391774	1.37237e-09	-1.37352	-0.269032	0.0013584	2.1404	-0.383979	0.000192203	-0.810775	-0.409756
71971121	rs113361152	1.51721e-09	-1.54222	-2.26878e-10	0.000110653	-0.751233	-2.26878e-10	0.000176114	-1.30795	-2.26878e-10
71971133	rs1807215	5.70163e-10	-1.24266	-1.27826	2.40902e-05	-1.11631	-1.15952	3.45428e-05	-1.74492	-1.19196
71971531	rs77393312	2.01057e-09	-1.26067	-2.26878e-10	4.11699e-05	-1.73993	-2.26878e-10	0.000117101	-1.71604	-2.26878e-10
71973291	rs73133192	1.53594e-09	-1.52995	-2.26878e-10	0.000105878	-0.795344	-2.26878e-10	0.000168644	-1.35129	-2.26878e-10
71974370	rs60142260	5.67443e-10	-1.2515	-1.27421	2.41021e-05	-1.1262	-1.14914	3.4876e-05	-1.74444	-1.18284
71974416	rs73133194	1.51905e-09	-1.54101	-2.26878e-10	0.000108411	-0.771703	-2.26878e-10	0.000171242	-1.33601	-2.26878e-10
71974836	rs117486744	3.6361e-09	-0.668178	-2.26878e-10	4.15482e-05	-1.73078	-2.26878e-10	0.000126877	-1.63587	-2.26878e-10
71974910	rs10268001	5.55749e-10	-1.26894	-1.27759	2.34328e-05	-1.14574	-1.15775	3.4655e-05	-1.74323	-1.19041
71974980	rs10238986	4.1505e-10	-1.60637	-1.23208	1.94699e-05	-1.42899	-1.05978	6.32694e-05	-1.2287	-1.10298
71977470	rs73133195	7.09171e-09	0.0664873	-0.0666513	0.0320926	4.98101	-0.0622696	0.000411018	-0.326585	-0.13386
71978776	rs79775380	1.42754e-09	-1.60313	-2.26878e-10	4.10914e-05	-1.74184	-2.26878e-10	0.000124827	-1.65215	-2.26878e-10
71979173	rs116895323	1.45616e-09	-1.58329	-2.26878e-10	4.39034e-05	-1.67564	-2.26878e-10	0.000113964	-1.74319	-2.26878e-10
71979229	rs2969136	8.03802e-10	-1.30933	-0.868162	3.41824e-05	-0.951839	-0.974087	4.32359e-05	-1.72929	-0.983117
71979249	rs74931343	2.15854e-09	-1.24532e-10	-1.18966	6.69679e-05	-1.24532e-10	-1.25342	0.000186731	-1.24532e-10	-1.24941
71979623	rs12667443	4.1866e-10	-1.53795	-1.29184	0.00980022	4.96896	-1.23643	8.6734e-05	-0.766464	-1.24977
71979685	rs12667427	4.1416e-10	-1.5451	-1.29549	0.00928628	4.92803	-1.24937	8.44265e-05	-0.782059	-1.26114
71979903	rs10949814	9.45107e-10	-1.10644	-0.90911	0.000560935	2.01354	-1.14158	5.10033e-05	-1.41993	-1.12726
71979911	rs79268635	2.0805e-09	-1.24532e-10	-1.22648	6.50934e-05	-1.24532e-10	-1.28181	0.000181137	-1.24532e-10	-1.27982
71979920	rs146991530	1.93646e-09	-1.24532e-10	-1.29823	6.41328e-05	-1.24532e-10	-1.29668	0.000178038	-1.24532e-10	-1.29709
71980355	rs75452514	1.3607e-09	-1.65109	-2.26878e-10	0.000122073	-0.653018	-2.26878e-10	0.000245498	-0.975793	-2.26878e-10
71980580	rs143642415	2.13478e-09	-1.24532e-10	-1.20073	7.13927e-05	-1.24532e-10	-1.18944	0.000200657	-1.24532e-10	-1.17748
71980715	rs112314670	1.43459e-09	-1.59821	-2.26878e-10	6.14746e-05	-1.33901	-2.26878e-10	0.000151568	-1.45805	-2.26878e-10
71981499	rs66742037	1.15266e-08	1.36454	-0.878965	0.0114035	4.72555	-0.841511	0.000410828	0.389561	-0.850468
71981559	rs2909966	4.45588e-10	-1.62473	-1.14272	0.00548078	4.42054	-1.26917	6.98903e-05	-0.966899	-1.26525
71981922	rs2969140	4.46734e-10	-1.64124	-1.12364	0.00489623	4.29919	-1.26061	6.75769e-05	-1.00965	-1.25617
71982261	rs73133199	1.77727e-09	-1.38401	-2.26878e-10	0.000258348	0.0966722	-2.26878e-10	0.0001985	-1.18829	-2.26878e-10
71982441	rs2909967	6.21785e-10	-1.4388	-0.995453	3.40134e-05	-1.21314	-0.717739	9.90641e-05	-1.10084	-0.782469
71982732	rs2909968	6.8961e-10	-1.32021	-1.01051	3.78601e-05	-1.08507	-0.738663	0.000109404	-0.981849	-0.802182
71982924	rs2909969	4.77623e-10	-1.63018	-1.06784	0.00547644	4.38127	-1.23069	7.17486e-05	-0.980819	-1.22509
71984981	rs2969142	4.47701e-10	-1.67998	-1.08274	2.30724e-05	-1.48236	-0.836637	7.27349e-05	-1.29753	-0.894726
71988130	rs56105228	2.86111e-09	-0.109885	-0.797996	0.0108291	4.59565	-0.763295	0.000186909	-0.474871	-0.773588
71988282	rs62465902	2.37741e-09	-1.09308	-2.26878e-10	0.000818954	1.25039	-2.26878e-10	0.000844793	0.260011	-2.26878e-10
71988565	rs62465903	1.24641e-09	-1.73883	-2.26878e-10	6.12929e-05	-1.34197	-2.26878e-10	0.000120754	-1.68533	-2.26878e-10
71989843	rs3095928	6.21216e-10	-1.43788	-0.997289	3.36618e-05	-1.234	-0.707276	9.61335e-05	-1.14269	-0.770654
71990128	rs7781588	2.20868e-09	-0.345991	-0.820704	0.00757878	4.25612	-0.780646	0.000153378	-0.655235	-0.790943
71990346	rs149185470	6.62246e-10	-1.38054	-0.990671	3.53895e-05	-1.18555	-0.705673	9.88658e-05	-1.11357	-0.771749
71990351	rs34336963	3.5405e-09	-0.694821	-2.26878e-10	4.5213e-05	-1.64625	-2.26878e-10	0.000113723	-1.74531	-2.26878e-10
71990910	rs10261155	4.35864e-10	-1.73707	-1.05245	2.14171e-05	-1.60069	-0.792762	6.4593e-05	-1.45733	-0.85364
71990993	rs3111786	4.77201e-10	-1.40083	-1.29808	0.018039	5.60904	-1.26639	0.000102896	-0.569882	-1.27548
71990995	rs3111787	4.77176e-10	-1.40083	-1.29813	0.0178982	5.60904	-1.27422	0.000102226	-0.569882	-1.28202
71991103	rs116625564	2.54295e-09	-0.180249	-0.845515	2.01855e-05	-1.56864	-0.884026	0.000110984	-0.849174	-0.920523
71991110	rs114175764	3.83859e-10	-1.67628	-1.24029	2.22355e-05	-1.11096	-1.24498	5.05342e-05	-1.29646	-1.25997
71992435	rs188700887	1.24862e-09	-1.73705	-2.26878e-10	4.0931e-05	-1.74575	-2.26878e-10	0.000114063	-1.74233	-2.26878e-10
71993893	rs2909972	4.72072e-10	-1.41789	-1.29183	0.0144021	5.3673	-1.24981	9.70421e-05	-0.642577	-1.26136
71994394	rs2909973	4.9526e-10	-1.37407	-1.28769	0.0212357	5.74356	-1.23775	0.000110886	-0.519715	-1.25086
71995941	rs202190207	3.06921e-09	-1.24532e-10	-0.837668	0.000103663	-1.24532e-10	-0.816491	0.000292427	-1.24532e-10	-0.800866
71999680	rs78110714	2.27171e-09	-1.24532e-10	-1.13855	8.22634e-05	-1.24532e-10	-1.04771	0.000226691	-1.24532e-10	-1.05549
72000218	rs13242638	6.39887e-10	-1.72488	-0.680675	3.11288e-05	-1.70986	-0.309648	7.85955e-05	-1.72439	-0.390379
72000663	rs7806092	5.82802e-10	-1.46529	-1.03371	3.35514e-05	-0.87761	-1.06695	5.68089e-05	-1.40092	-1.03847
72002272	rs10242205	4.04846e-10	-1.57117	-1.29217	0.00918019	4.91968	-1.25252	8.47626e-05	-0.775504	-1.26372
72002498	rs10242464	7.53452e-10	-0.948565	-1.29361	0.000751133	2.45689	-1.29294	4.93673e-05	-1.28315	-1.29664
72002961	rs2969133	4.08069e-10	-1.66341	-1.192	0.00447	4.02614	-1.07863	7.39153e-05	-1.07586	-1.1003
72003201	rs117819790	1.9551e-09	-1.24532e-10	-1.28865	6.50714e-05	-1.24532e-10	-1.28215	0.000180243	-1.24532e-10	-1.28477
72003711	rs6951922	5.24319e-08	3.23132	-1.23089	1.14492e-05	-1.7327	-1.28702	0.000591662	1.18314	-1.27928
72003858	rs151181721	1.94112e-09	-1.24532e-10	-1.29583	6.40912e-05	-1.24532e-10	-1.29733	0.000177987	-1.24532e-10	-1.29737
72004534	rs6957305	4.60646e-10	-1.44439	-1.28983	0.000589997	2.17531	-1.25283	4.49151e-05	-1.40664	-1.26767
72005533	rs138284025	1.9937e-09	-1.24532e-10	-1.2691	6.5943e-05	-1.24532e-10	-1.26885	0.000183683	-1.24532e-10	-1.26587
72005901	rs4355661	4.19941e-10	-1.54197	-1.28476	0.0110356	5.09676	-1.24551	8.61813e-05	-0.765458	-1.25717
72006253	rs75300687	1.3911e-09	-1.629	-2.26878e-10	0.000111649	-0.742272	-2.26878e-10	0.000173411	-1.32342	-2.26878e-10
72006431	rs72608532	6.01211e-10	-1.26501	-1.20289	1.47984e-05	-1.66324	-1.09988	4.4628e-05	-1.54928	-1.13143
72006544	rs13239115	4.31998e-10	-1.512	-1.28642	0.0130181	5.2653	-1.24884	9.16489e-05	-0.701013	-1.2601
72006721	rs6968066	4.17162e-10	-1.54923	-1.28414	0.0105909	5.0544	-1.24428	8.49058e-05	-0.781455	-1.25608
72006728	rs10259314	4.22125e-10	-1.54023	-1.28132	0.0119964	5.17362	-1.23889	8.98367e-05	-0.729783	-1.2513
72006742	rs118109092	2.97894e-08	-1.24532e-10	1.43506	0.000898316	-1.24532e-10	1.34289	0.00244013	-1.24532e-10	1.32072
72007098	rs4361659	1.40461e-09	-1.61933	-2.26878e-10	0.000108617	-0.769806	-2.26878e-10	0.000170351	-1.34122	-2.26878e-10
72007705	rs10226163	4.18304e-10	-1.54163	-1.289	0.0109782	5.0987	-1.25267	8.57035e-05	-0.764723	-1.26346
72007851	rs10229194	4.28437e-10	-1.51847	-1.28823	0.0133586	5.29489	-1.25262	9.32736e-05	-0.680136	-1.26341
72008031	rs6949592	5.36327e-10	-1.29448	-1.28762	0.000879071	2.5691	-1.24787	4.81691e-05	-1.34079	-1.26357
72008437	rs140200640	1.15662e-08	-1.24532e-10	0.488995	0.00028303	-1.24532e-10	0.187915	0.000740311	-1.24532e-10	0.12799
72008527	rs142044758	1.96006e-09	-1.24532e-10	-1.28612	6.4139e-05	-1.24532e-10	-1.29658	0.00017801	-1.24532e-10	-1.29724
72008618	rs11761626	1.65345e-09	-0.188659	-1.26757	1.36172e-05	-1.59704	-1.24926	7.52955e-05	-0.913475	-1.24419
72008679	rs149901801	1.38879e-09	-0.48542	-1.14524	4.96755e-05	-0.514567	-1.03756	0.000134091	-0.503944	-1.07662
72009845	rs112326727	1.24903e-09	-1.73672	-2.26878e-10	4.55711e-05	-1.63836	-2.26878e-10	0.000151331	-1.45961	-2.26878e-10
72011146	rs11764439	3.48894e-10	-1.74068	-1.2714	0.000564053	2.09955	-1.22204	3.92791e-05	-1.57167	-1.23672
72012802	rs186861940	2.67466e-09	-0.975268	-2.26878e-10	0.000562214	0.874247	-2.26878e-10	0.00107076	0.497046	-2.26878e-10
72012977	rs10250179	3.49431e-10	-1.73327	-1.27727	0.000881877	2.55659	-1.23218	4.29416e-05	-1.47345	-1.24579
72013115	rs61251424	1.43941e-09	-1.59486	-2.26878e-10	9.89354e-05	-0.863169	-2.26878e-10	0.000159687	-1.40586	-2.26878e-10
72014658	rs112141327	1.87582e-09	-1.33005	-2.26878e-10	0.000251529	0.0699215	-2.26878e-10	0.000360897	-0.590487	-2.26878e-10
72015620	rs11761538	1.31181e-09	-0.473621	-1.21406	4.38674e-05	-0.543781	-1.13268	0.000118864	-0.539599	-1.1615
72016395	rs141277886	2.16876e-08	-1.24532e-10	1.11765	0.000829862	-1.24532e-10	1.26362	0.00223712	-1.24532e-10	1.23386
72016837	rs34903145	1.35137e-08	0.644615	-2.26878e-10	0.0907094	5.95778	-2.26878e-10	0.000722182	0.103196	-2.26878e-10
72017391	rs12539453	3.73953e-10	-1.66391	-1.2788	0.00183339	3.28751	-1.23123	5.31958e-05	-1.26165	-1.24345
72017704	rs77862404	1.37835e-09	-0.410487	-1.22772	4.54786e-05	-0.48239	-1.158	0.0001235	-0.478103	-1.18474
72017950	rs113929479	1.34267e-09	-1.66443	-2.26878e-10	0.000116929	-0.696073	-2.26878e-10	0.000175186	-1.31323	-2.26878e-10
72018138	rs76730760	6.75421e-10	-1.64957	-0.701942	3.11587e-05	-1.52551	-0.493028	9.45243e-05	-1.36376	-0.566464
72018419	rs6975225	1.53925e-09	-1.52779	-2.26878e-10	7.81775e-05	-1.09865	-2.26878e-10	0.000138065	-1.55136	-2.26878e-10
72018478	rs62465913	3.42676e-10	-1.74577	-1.28429	0.00058583	2.16407	-1.24868	3.98093e-05	-1.53556	-1.25942
72018549	rs111811527	1.30477e-09	-1.69307	-2.26878e-10	5.56127e-05	-1.43922	-2.26878e-10	0.000138835	-1.54579	-2.26878e-10
72019510	rs28693687	3.44326e-10	-1.7462	-1.27905	0.000656659	2.26672	-1.23719	4.1006e-05	-1.5158	-1.24956
72020165	rs141791408	1.49716e-09	-1.55552	-2.26878e-10	5.82764e-05	-1.39244	-2.26878e-10	0.000185565	-1.25567	-2.26878e-10
72020889	rs147931281	2.63834e-09	0.278221	-1.26716	1.65334e-05	-1.48204	-1.17022	0.000104331	-0.657628	-1.17388
72020988	rs7786066	2.08597e-09	-0.027638	-1.19622	6.19788e-05	-0.215436	-1.11541	0.000147403	-0.340215	-1.1457
72021086	rs112465413	1.60541e-09	-0.630744	-0.854968	0.123483	7.03666	-0.770436	0.000371913	0.322905	-0.883326
72021221	rs10261628	3.57712e-10	-1.70499	-1.28213	8.45641e-05	0.226488	-1.24661	3.37779e-05	-1.70158	-1.25769
72021471	rs10277546	3.45156e-10	-1.73893	-1.28392	0.000112782	0.517679	-1.24986	3.55122e-05	-1.64864	-1.26056
72021979	rs149522531	1.04449e-08	0.387028	-2.26878e-10	9.60307e-05	-0.892968	-2.26878e-10	0.000415628	-0.449291	-2.26878e-10
72022416	rs34828705	7.64164e-10	-1.55903	-0.669028	3.83897e-05	-1.41526	-0.394587	0.000105007	-1.36118	-0.463881
72022452	rs6958931	1.99851e-09	-0.0671468	-1.19954	6.02487e-05	-0.233154	-1.126	0.00014093	-0.375528	-1.15529
72022469	rs148942787	1.35388e-09	-1.65611	-2.26878e-10	0.000122414	-0.650226	-2.26878e-10	0.000182872	-1.27029	-2.26878e-10
72022485	rs10266188	3.54765e-10	-1.73062	-1.26477	0.000101569	0.381164	-1.21806	3.5821e-05	-1.66836	-1.23218
72022496	rs192016900	1.43714e-09	-1.59643	-2.26878e-10	0.000142471	-0.498498	-2.26878e-10	0.000285433	-0.825074	-2.26878e-10
72022556	rs4351314	5.27966e-09	-0.295228	-2.26878e-10	0.00351842	2.70813	-2.26878e-10	0.000274592	-0.863793	-2.26878e-10
72024054	rs193119573	2.08088e-09	-1.24532e-10	-1.2263	6.97451e-05	-1.24532e-10	-1.21279	0.000193083	-1.24532e-10	-1.21596
72024592	rs114837047	1.33949e-09	-1.6668	-2.26878e-10	0.000114032	-0.721154	-2.26878e-10	0.000228171	-1.04899	-2.26878e-10
72025067	rs71553236	2.97527e-09	0.24854	-1.11729	8.46572e-05	0.00599317	-1.02502	0.000205034	-0.0939149	-1.06199
72025070	rs71553237	2.97527e-09	0.24854	-1.11729	8.46572e-05	0.00599317	-1.02502	0.000205034	-0.0939149	-1.06199
72025482	rs201741186	4.97428e-10	-1.37563	-1.28176	3.43595e-05	-0.66314	-1.25762	4.22482e-05	-1.46578	-1.26974
72025721	rs375628168	1.97657e-09	-1.24532e-10	-1.27773	6.67318e-05	-1.24532e-10	-1.25695	0.000185254	-1.24532e-10	-1.25735
72026340	rs4717048	1.3765e-09	-0.42441	-1.21514	4.68066e-05	-0.463464	-1.14815	0.000129693	-0.442835	-1.17107
72026353	rs4236192	3.82457e-10	-1.74106	-1.17917	2.16415e-05	-1.27062	-1.11241	3.67345e-05	-1.74368	-1.13168
72026412	rs4717656	1.5389e-09	-0.396842	-1.13118	5.18996e-05	-0.466636	-1.04169	0.000146862	-0.41364	-1.07595
72026420	rs4717657	1.49265e-09	-0.427654	-1.13088	5.21302e-05	-0.46666	-1.03723	0.000142704	-0.446056	-1.07225
72027027	rs6956859	1.5127e-09	-0.414309	-1.13088	5.28201e-05	-0.453514	-1.03723	0.000144607	-0.432804	-1.07225
72027163	rs190154844	2.28675e-09	-1.13196	-2.26878e-10	9.20579e-05	-0.935218	-2.26878e-10	0.000147068	-1.48819	-2.26878e-10
72027246	rs111845450	3.58383e-08	1.61993	-2.26878e-10	0.0018711	2.07664	-2.26878e-10	0.000393785	-0.503276	-2.26878e-10
72027293	rs6956936	1.50081e-09	-0.427654	-1.12543	5.24858e-05	-0.46666	-1.03043	0.00014361	-0.446056	-1.06593
72027657	rs76360459	1.93661e-09	-1.24532e-10	-1.29815	6.40359e-05	-1.24532e-10	-1.29819	0.000177833	-1.24532e-10	-1.29823
72028200	rs72608539	1.52577e-09	-0.414309	-1.12228	5.33891e-05	-0.453514	-1.02652	0.000146057	-0.432804	-1.06228
72028798	rs58995876	1.59355e-09	-0.378251	-1.11487	5.58305e-05	-0.417987	-1.01733	0.000152685	-0.396996	-1.05371
72029467	rs150213145	1.46366e-09	-1.57815	-2.26878e-10	0.00014583	-0.475193	-2.26878e-10	0.000235795	-1.01612	-2.26878e-10
72030357	rs192588558	1.94249e-09	-1.24532e-10	-1.29512	6.45658e-05	-1.24532e-10	-1.28995	0.000179011	-1.24532e-10	-1.29163
72030458	rs185028163	1.0695e-08	0.410685	-2.26878e-10	0.00120056	1.63291	-2.26878e-10	0.0015779	0.884768	-2.26878e-10
72030541	rs68086925	2.51308e-09	0.0547544	-1.09233	7.28022e-05	-0.180304	-0.989586	0.000178863	-0.26468	-1.02778
72030619	rs66624667	2.63964e-09	0.10011	-1.08856	7.63005e-05	-0.137993	-0.984965	0.000187187	-0.223517	-1.02345
72030700	rs139577899	1.32674e-09	-1.67637	-2.26878e-10	0.000104564	-0.807837	-2.26878e-10	0.000210485	-1.12967	-2.26878e-10
72032068	rs58608277	2.6488e-09	0.10011	-1.08509	7.66239e-05	-0.137993	-0.980734	0.00018793	-0.223517	-1.01949
72032273	rs57107674	3.31128e-09	-0.432711	-0.329045	0.00127744	1.90079	-0.205815	0.000215389	-0.735433	-0.371202
72032358	rs35867424	1.70265e-08	0.875679	-2.26878e-10	0.000264595	0.120565	-2.26878e-10	0.000547616	-0.173507	-2.26878e-10
72033332	rs56871255	1.26394e-08	0.334689	0.24304	6.556e-05	-1.48867	0.214	0.000385425	-0.659925	0.135189
72033930	rs62465918	8.93125e-09	0.230467	-2.26878e-10	5.99574e-05	-1.364	-2.26878e-10	0.000279623	-0.845639	-2.26878e-10
72034433	rs141579069	1.34266e-09	-1.66444	-2.26878e-10	0.0001091	-0.765372	-2.26878e-10	0.000217876	-1.09516	-2.26878e-10
72035011	rs143446312	1.40019e-08	-1.24532e-10	0.680103	0.000296608	-1.24532e-10	0.234776	0.000766573	-1.24532e-10	0.162849
72035296	rs7777994	3.8122e-10	-1.73428	-1.18919	1.94676e-05	-1.36337	-1.12551	3.68074e-05	-1.72796	-1.14543
72036399	rs59174502	3.01107e-09	0.231762	-1.08856	8.67423e-05	-0.00973002	-0.984965	0.000209861	-0.109182	-1.02345
72036473	rs148992618	1.50917e-09	-1.54753	-2.26878e-10	0.000158288	-0.393219	-2.26878e-10	0.000250987	-0.95368	-2.26878e-10
72038136	rs13240222	2.60687e-09	0.0547544	-1.05569	7.57974e-05	-0.180304	-0.949269	0.000185668	-0.26468	-0.990438
72038188	rs13225871	2.50194e-09	0.00994919	-1.05197	7.30222e-05	-0.222064	-0.944809	0.000179028	-0.305292	-0.986249
72038595	rs6970153	2.39279e-09	-0.0309349	-1.05569	6.99816e-05	-0.260135	-0.949269	0.000171802	-0.342302	-0.990438
72038785	rs35114143	2.63635e-09	0.0547544	-1.04445	7.68248e-05	-0.180304	-0.935805	0.000188033	-0.26468	-0.977786
72038925	rs36115109	3.2013e-09	0.263854	-1.05939	9.22297e-05	0.020347	-0.953701	0.000222406	-0.0799755	-0.9946
72040153	rs184440975	2.06556e-09	-1.23369	-2.26878e-10	0.000252145	0.0723697	-2.26878e-10	0.000514651	-0.235592	-2.26878e-10
72040764	rs141509781	1.80681e-09	-1.36753	-2.26878e-10	0.000100929	-0.843218	-2.26878e-10	0.000137453	-1.5558	-2.26878e-10
72041317	rs61567992	3.22582e-09	0.24854	-1.03644	9.29882e-05	0.00599317	-0.931157	0.000224187	-0.0939149	-0.972685
72041743	rs4513861	1.32212e-09	-1.50655	-0.173302	6.96015e-05	-1.36822	0.15337	0.000193794	-1.28682	0.0745382
72041792	rs149641611	1.76239e-09	-1.39242	-2.26878e-10	9.71008e-05	-0.881887	-2.26878e-10	0.000135065	-1.57333	-2.26878e-10
72042276	rs139983442	2.12022e-09	-1.24532e-10	-1.20757	6.62323e-05	-1.24532e-10	-1.26447	0.000184661	-1.24532e-10	-1.26056
72042704	rs117069681	1.8382e-09	-1.3503	-2.26878e-10	0.000103639	-0.816727	-2.26878e-10	0.00013915	-1.54353	-2.26878e-10
72043041	rs4318932	4.10944e-10	-1.74304	-1.10535	2.23916e-05	-1.30554	-1.04341	3.95643e-05	-1.73655	-1.0646
72043302	rs6976727	7.96118e-10	-1.63555	-0.551546	3.14788e-05	-1.39512	-0.613199	0.000110692	-1.17478	-0.597549
72044463	rs35869044	3.61846e-09	0.24854	-0.921581	0.000103866	0.00599317	-0.820526	0.000249858	-0.0939149	-0.864272
72045365	rs144673660	1.41268e-09	-1.6136	-2.26878e-10	0.000117586	-0.69047	-2.26878e-10	0.000204889	-1.15661	-2.26878e-10
72046806	rs147269761	1.62049e-09	-1.47636	-2.26878e-10	0.000154282	-0.418854	-2.26878e-10	0.000330037	-0.679876	-2.26878e-10
72047877	rs4717049	3.52092e-09	0.216569	-0.916936	0.000101329	-0.0239638	-0.815297	0.000243908	-0.123002	-0.859288
72049300	rs9942627	4.10293e-10	-1.74506	-1.10492	2.29087e-05	-1.2753	-1.05082	3.91369e-05	-1.74045	-1.07157
72050175	rs7781040	4.14635e-10	-1.7445	-1.09495	2.31192e-05	-1.28549	-1.03148	3.99109e-05	-1.73926	-1.05317
72051072	rs148294215	1.03931e-08	-1.24532e-10	0.382049	0.00023523	-1.24532e-10	0.00292865	0.000616818	-1.24532e-10	-0.0545075
72051581	rs138226203	1.95046e-09	-1.24532e-10	-1.29103	6.40337e-05	-1.24532e-10	-1.29823	0.000177922	-1.24532e-10	-1.29774
72052207	rs7791465	2.07513e-09	-0.168488	-1.06058	0.000912493	2.33301	-0.974461	0.000137529	-0.502164	-1.05308
72052883	rs56239380	4.08589e-10	-1.73319	-1.12094	1.99496e-05	-1.40645	-1.05798	3.98267e-05	-1.71597	-1.07857
72053650	rs151056082	2.91727e-09	-0.888441	-2.26878e-10	4.4706e-05	-1.65753	-2.26878e-10	0.000118881	-1.70096	-2.26878e-10
72053863	rs79791448	3.1943e-09	-1.24532e-10	-0.797722	0.000137273	-1.24532e-10	-0.535667	0.000383129	-1.24532e-10	-0.53071
72054842	rs35511713	3.68259e-09	0.293835	-0.949308	0.000110119	0.0957436	-0.851819	0.000266483	0.000302259	-0.894073
72056776	rs55962801	1.72764e-09	-0.419084	-0.99325	0.000585588	1.81156	-0.896577	0.000113334	-0.763973	-0.984765
72057028	rs59367931	1.81157e-09	-1.65502	0.290122	7.97651e-05	-1.67252	0.593973	0.000201	-1.69331	0.517527
72058169	rs146802949	3.64809e-09	0.2659	-0.930787	0.000106283	0.0393714	-0.8309	0.000251878	-0.0759786	-0.874158
72058631	rs78280992	3.75885e-09	0.286368	-0.921346	0.000107409	0.0341082	-0.815104	0.00025832	-0.0658024	-0.859081
72058639	rs373938967	1.9434e-09	-1.24532e-10	-1.29465	6.57344e-05	-1.24532e-10	-1.27201	0.000182551	-1.24532e-10	-1.27205
72058711	rs78058471	3.20374e-09	0.111079	-0.905849	9.72023e-05	-0.0830037	-0.797838	0.000238333	-0.163307	-0.842107
72059264	rs57275594	2.19428e-09	-1.24532e-10	-1.17324	6.79048e-05	-1.24532e-10	-1.23953	0.000188514	-1.24532e-10	-1.23991
72059478	rs78440252	1.42486e-09	-1.60501	-2.26878e-10	6.31141e-05	-1.31269	-2.26878e-10	0.000129307	-1.61689	-2.26878e-10
72059989	rs56072129	1.69942e-09	-0.428452	-1.00035	0.000607395	1.85628	-0.904735	0.000115851	-0.734805	-0.991967
72060655	rs4371888	3.09497e-09	0.23276	-1.06207	8.96506e-05	0.0163379	-0.978055	0.000220664	-0.0692942	-1.01315
72061387	rs9638304	3.99406e-09	0.337237	-0.91152	0.000118418	0.130642	-0.814059	0.000287202	0.0397939	-0.858689
72062678	rs72608543	2.79304e-09	0.128917	-1.06088	8.71002e-05	-0.0376209	-0.952957	0.000218151	-0.104612	-0.989281
72063827	rs57053004	1.42486e-09	-1.60501	-2.26878e-10	6.31141e-05	-1.31269	-2.26878e-10	0.000129307	-1.61689	-2.26878e-10
72064799	rs68044527	4.00072e-09	0.328932	-0.901548	0.000113271	0.0750579	-0.802909	0.000273029	-0.0214399	-0.848062
72064937	rs117547381	1.35216e-09	-1.65738	-2.26878e-10	5.62273e-05	-1.42823	-2.26878e-10	0.000236236	-1.01425	-2.26878e-10
72065836	rs4473912	4.18214e-09	0.395435	-0.923701	0.000116274	0.137393	-0.839078	0.000280257	0.0392351	-0.882609
72066480	rs150670823	2.09232e-09	-1.22082	-2.26878e-10	4.41736e-05	-1.66951	-2.26878e-10	0.00014271	-1.51827	-2.26878e-10
72066591	rs77964684	1.77533e-09	-1.44101	0.0559044	8.94197e-05	-1.27698	0.312684	0.00024977	-1.19741	0.238866
72066798	rs6974871	1.42057e-09	-1.60803	-2.26878e-10	6.34517e-05	-1.30736	-2.26878e-10	0.000129685	-1.61397	-2.26878e-10
72066893	rs4458744	3.79347e-09	0.280503	-0.906312	0.000107674	0.0297057	-0.808234	0.000259921	-0.0655667	-0.853138
72067121	rs4406290	3.31304e-09	0.131105	-0.89233	9.51027e-05	-0.115026	-0.787653	0.000232784	-0.196055	-0.832915
72067153	rs142132949	2.01429e-09	-1.25883	-2.26878e-10	4.81791e-05	-1.58271	-2.26878e-10	0.000114261	-1.74059	-2.26878e-10
72068552	rs145935790	3.01503e-09	-0.855479	-2.26878e-10	0.000134149	-0.558684	-2.26878e-10	0.000179784	-1.28733	-2.26878e-10
72069429	rs188105931	2.63658e-09	-1.24532e-10	-0.989609	0.00010125	-1.24532e-10	-0.840041	0.000278267	-1.24532e-10	-0.850501
72070325	rs71553242	6.54365e-09	-0.0805956	-2.26878e-10	0.000110888	-0.749118	-2.26878e-10	0.000247183	-0.968953	-2.26878e-10
72071175	rs3015869	1.04976e-09	-1.3507	-0.55983	3.98659e-05	-1.27489	-0.497226	0.000115959	-1.16851	-0.557337
72071392	rs114901371	6.68815e-10	-1.3247	-1.03664	2.31612e-05	-1.28591	-1.02924	7.43281e-05	-1.14629	-1.0243
72071491	rs139809398	1.09041e-08	0.430045	-2.26878e-10	0.000505547	0.768005	-2.26878e-10	0.000242354	-0.988683	-2.26878e-10
72071528	rs62465953	3.18366e-09	-1.24532e-10	-0.801059	0.000127873	-1.24532e-10	-0.606595	0.000359886	-1.24532e-10	-0.593294
72071529	rs112922755	1.20285e-08	0.528185	-2.26878e-10	0.000426562	0.598121	-2.26878e-10	0.000239163	-1.00193	-2.26878e-10
72071544	rs59021835	9.81778e-10	-0.766768	-1.21071	2.03503e-05	-1.2603	-1.18424	4.5331e-05	-1.48624	-1.17885
72071603	rs34068285	3.71576e-10	-1.74072	-1.20837	3.35445e-05	-0.715449	-1.22931	5.29765e-05	-1.26236	-1.24687
72071682	rs4717663	2.82043e-09	0.312405	-1.23461	1.35749e-05	-1.55562	-1.29379	0.000106356	-0.519815	-1.29248
72071756	rs117916556	2.13251e-09	-1.24532e-10	-1.20179	7.64268e-05	-1.24532e-10	-1.1213	0.000209833	-1.24532e-10	-1.13277
72071762	rs3015877	3.60495e-09	0.211439	-0.88822	0.000106404	-0.0295894	-0.760806	0.000256078	-0.132514	-0.801086
72072156	rs76770133	1.46734e-09	-1.57564	-2.26878e-10	6.10001e-05	-1.34676	-2.26878e-10	0.00012578	-1.64455	-2.26878e-10
72072222	rs3015878	3.80078e-09	0.228305	-0.852188	0.000114085	-0.0185096	-0.702179	0.000278431	-0.102972	-0.746939
72072449	rs61488742	1.36627e-09	-0.510885	-1.13612	0.000493515	1.80775	-1.06384	9.77058e-05	-0.767201	-1.12992
72072914	rs144451063	2.98782e-09	-0.864547	-2.26878e-10	0.000432824	0.612694	-2.26878e-10	0.000611789	-0.0626937	-2.26878e-10
72073646	rs2960921	4.90269e-09	0.456062	-0.825367	0.000156484	0.272395	-0.677075	0.000366992	0.149271	-0.723013
72073716	rs6950450	2.52535e-08	1.26988	-2.26878e-10	0.00126312	1.68371	-2.26878e-10	0.000342058	-0.644101	-2.26878e-10
72074150	rs6975116	2.47647e-08	1.25033	-2.26878e-10	0.00128314	1.69943	-2.26878e-10	0.000336886	-0.659335	-2.26878e-10
72074803	rs143458994	3.17419e-09	-1.24532e-10	-0.804037	0.000146696	-1.24532e-10	-0.469274	0.000388413	-1.24532e-10	-0.517012
72075888	rs184310276	2.50401e-09	-1.24532e-10	-1.0412	9.83965e-05	-1.24532e-10	-0.868631	0.000266539	-1.24532e-10	-0.893561
72076152	rs3015904	4.21767e-09	0.283344	-0.80315	0.000136118	0.101517	-0.645631	0.000324112	-0.00528586	-0.692705
72076486	rs180859362	1.30751e-09	-1.69096	-2.26878e-10	4.10174e-05	-1.74364	-2.26878e-10	0.000116058	-1.72499	-2.26878e-10
72076868	rs111783870	1.26837e-09	-1.72136	-2.26878e-10	7.66501e-05	-1.11839	-2.26878e-10	0.000148932	-1.47559	-2.26878e-10
72077626	rs3015924	4.86553e-10	-1.6913	-0.988195	2.10919e-05	-1.53219	-0.876552	4.98824e-05	-1.66914	-0.900273
72077747	rs34782203	4.92698e-09	0.522852	-0.887215	0.000158537	0.33636	-0.72801	0.000373289	0.21127	-0.767999
72078486	rs3015933	4.98637e-09	0.456062	-0.808444	0.000159546	0.272395	-0.6577	0.0003739	0.149271	-0.704363
72078834	rs3110827	4.90652e-09	0.439919	-0.808444	0.000157099	0.256941	-0.6577	0.000368343	0.134297	-0.704363
72079472	rs2960977	4.15247e-09	0.250834	-0.786221	0.000133729	0.0705037	-0.632322	0.000318549	-0.0353856	-0.679918
72080043	rs149352734	3.35842e-09	-1.24532e-10	-0.747619	0.000121808	-1.24532e-10	-0.655188	0.000332496	-1.24532e-10	-0.672453
72080159	rs139606539	1.54795e-09	-1.52216	-2.26878e-10	4.09779e-05	-1.7446	-2.26878e-10	0.00011964	-1.69459	-2.26878e-10
72082397	rs2960929	4.79121e-10	-1.71035	-0.984541	2.36122e-05	-1.41486	-0.881017	4.71005e-05	-1.72238	-0.904417
72082487	rs113079905	2.34683e-08	1.19656	-2.26878e-10	0.00121123	1.64175	-2.26878e-10	0.000326183	-0.691622	-2.26878e-10
72082604	rs28454618	1.2381e-09	-1.74551	-2.26878e-10	5.60737e-05	-1.43097	-2.26878e-10	0.00011725	-1.71477	-2.26878e-10
72083746	rs144413625	2.45675e-09	-1.24532e-10	-1.06025	6.9354e-05	-1.24532e-10	-1.21841	0.000192638	-1.24532e-10	-1.21827
72083747	rs2960920	5.12551e-09	0.472263	-0.797122	0.00016415	0.287907	-0.644762	0.000384322	0.164303	-0.691903
72084044	rs117880944	2.7202e-09	-0.958383	-2.26878e-10	7.12717e-05	-1.19114	-2.26878e-10	0.000134351	-1.57863	-2.26878e-10
72086119	rs1954708	4.19773e-09	0.267927	-0.792472	0.000125114	0.02184	-0.650249	0.000301082	-0.0747081	-0.696989
72086310	rs78634471	2.0576e-09	-1.24532e-10	-1.23755	7.20596e-05	-1.24532e-10	-1.18014	0.000201544	-1.24532e-10	-1.17307
72087533	rs55949505	2.73348e-09	-0.0349953	-0.918518	0.00129724	2.55037	-0.840006	0.000179956	-0.341641	-0.94473
72087631	rs3015875	3.63951e-09	0.113399	-0.780639	0.000129301	0.0488276	-0.644323	0.000292251	-0.110016	-0.691453
72087767	rs117164650	2.62308e-09	-1.24532e-10	-0.994743	7.5591e-05	-1.24532e-10	-1.1323	0.0002094	-1.24532e-10	-1.13483
72087780	rs2960924	4.06945e-09	0.225145	-0.780728	0.000134698	0.0714606	-0.626059	0.000313519	-0.0573387	-0.673882
72088247	rs182074012	2.16664e-09	-1.24532e-10	-1.18591	7.68068e-05	-1.24532e-10	-1.11634	0.0002151	-1.24532e-10	-1.10798
72088575	rs78630667	2.11679e-09	-1.24532e-10	-1.20919	6.71699e-05	-1.24532e-10	-1.25041	0.000186703	-1.24532e-10	-1.24956
72088952	rs2960926	4.96239e-09	0.439919	-0.797122	0.000159145	0.256941	-0.644762	0.000372961	0.134297	-0.691903
72089511	rs2960927	4.90955e-10	-1.69989	-0.970601	2.21847e-05	-1.50216	-0.856073	4.99748e-05	-1.68719	-0.880371
72090341	rs3015876	3.73461e-09	0.161622	-0.803068	0.000120487	-0.0145379	-0.651555	0.000287941	-0.117881	-0.698445
72090356	rs145856826	2.71132e-09	-1.24532e-10	-0.961656	0.000105322	-1.24532e-10	-0.800617	0.000294522	-1.24532e-10	-0.793728
72090580	rs3132429	4.86477e-09	0.469059	-0.846129	0.000153177	0.262996	-0.68904	0.000369478	0.167531	-0.734521
72090582	rs3132430	5.11707e-09	0.519621	-0.846129	0.000160735	0.311163	-0.68904	0.000387264	0.214547	-0.734521
72091046	rs2687032	5.82089e-09	0.352612	-0.550249	0.000196336	0.191605	-0.369416	0.000508426	0.171144	-0.418906
72091362	rs145171512	1.30646e-09	-1.69177	-2.26878e-10	6.00575e-05	-1.36233	-2.26878e-10	0.000169547	-1.34595	-2.26878e-10
72091644	rs2960930	5.40257e-09	0.557193	-0.829409	0.000152434	0.256634	-0.687537	0.000356344	0.129931	-0.733114
72092757	rs142217556	1.77998e-09	-1.38249	-2.26878e-10	0.000188381	-0.219169	-2.26878e-10	0.000395008	-0.500174	-2.26878e-10
72092984	rs11981144	1.39806e-09	-0.510925	-1.11308	0.000488031	1.76903	-1.03628	9.98721e-05	-0.768739	-1.10645
72093132	rs181569685	1.42129e-09	-1.60753	-2.26878e-10	6.12453e-05	-1.34275	-2.26878e-10	0.000188619	-1.23935	-2.26878e-10
72094075	rs2298399	5.7831e-09	0.61551	-0.81966	0.000172763	0.365209	-0.670924	0.000399789	0.227925	-0.71607
72094105	rs200972032	2.77881e-09	-1.24532e-10	-0.937068	7.8936e-05	-1.24532e-10	-1.089	0.000218598	-1.24532e-10	-1.09185
72095220	rs2960935	4.58427e-10	-1.73521	-1.00384	2.42476e-05	-1.37395	-0.895366	4.61319e-05	-1.72907	-0.918509
72096781	rs3015879	4.58019e-10	-1.73521	-1.00473	2.40096e-05	-1.37395	-0.905234	4.56744e-05	-1.72907	-0.928476
72099189	rs143626075	2.41224e-09	-1.07853	-2.26878e-10	4.20049e-05	-1.71985	-2.26878e-10	0.000119154	-1.69867	-2.26878e-10
72099784	rs113776112	2.60545e-09	0.038969	-1.04045	0.001298	2.66198	-0.951037	0.000176342	-0.274007	-1.03265
72104036	rs11979801	6.95909e-08	2.28354	-2.26878e-10	0.00368103	2.75331	-2.26878e-10	0.000634484	-0.0262694	-2.26878e-10
72104815	rs3015886	4.29134e-10	-1.74011	-1.06496	2.78326e-05	-1.15219	-0.979236	4.19357e-05	-1.74271	-1.00023
72107215	rs3015888	5.81605e-09	0.647119	-0.845587	0.000171911	0.40585	-0.716512	0.000394663	0.260673	-0.761723
72108021	rs112132536	1.4223e-09	-1.60682	-2.26878e-10	0.000114347	-0.7184	-2.26878e-10	0.000197535	-1.19317	-2.26878e-10
72108108	rs17674142	7.26581e-08	2.32667	-2.26878e-10	0.00407309	2.85452	-2.26878e-10	0.000665512	0.021475	-2.26878e-10
72108227	rs3132431	5.01422e-09	0.508201	-0.855014	0.000148221	0.274228	-0.733156	0.000341897	0.133639	-0.77821
72108746	rs2960988	3.73133e-09	0.208376	-0.850701	0.000115624	0.0150173	-0.72231	0.000279334	-0.0793834	-0.767291
72109180	rs117793945	9.79014e-09	0.322286	-2.26878e-10	0.000234784	0.00102842	-2.26878e-10	0.000326572	-0.69043	-2.26878e-10
72109633	rs3110839	5.03589e-09	0.508201	-0.850701	0.000149838	0.274228	-0.72231	0.000345651	0.133639	-0.767291
72109895	rs4329159	2.50376e-09	-1.24532e-10	-1.0413	0.00011058	-1.24532e-10	-0.751896	0.000297534	-1.24532e-10	-0.783553
72110856	rs3015890	4.40473e-10	-1.73692	-1.04207	3.22105e-05	-1.03304	-0.9523	4.35218e-05	-1.73207	-0.973751
72110867	rs2960987	4.42183e-10	-1.73454	-1.04059	3.02728e-05	-1.08381	-0.963577	4.28209e-05	-1.73616	-0.985891
72112037	rs3015891	2.11585e-09	-1.24532e-10	-1.20963	6.72389e-05	-1.24532e-10	-1.24938	0.000187565	-1.24532e-10	-1.24495
72112795	rs2960986	5.401e-09	0.594761	-0.867267	0.000162226	0.356216	-0.724862	0.000373706	0.212753	-0.768364
72112977	rs2960985	4.81574e-10	-1.69994	-0.989846	1.96585e-05	-1.61131	-0.867819	4.83522e-05	-1.69517	-0.905395
72114509	rs145689670	2.06711e-09	-1.23294	-2.26878e-10	7.71615e-05	-1.11174	-2.26878e-10	0.000136661	-1.56158	-2.26878e-10
72115107	rs145514318	2.11818e-09	-1.20853	-2.26878e-10	4.18627e-05	-1.72324	-2.26878e-10	0.000133031	-1.5885	-2.26878e-10
72115368	rs11761171	2.5578e-09	0.0489186	-1.06886	0.00135209	2.73591	-0.984139	0.000180082	-0.224177	-1.06149
72115399	rs184558728	1.94297e-09	-1.24532e-10	-1.29487	6.41285e-05	-1.24532e-10	-1.29675	0.000178085	-1.24532e-10	-1.29682
72118452	rs3132432	5.47076e-09	0.602575	-0.862248	0.000163532	0.358445	-0.719074	0.000378922	0.221049	-0.7628
72119936	rs138410883	3.95786e-09	-0.583387	-2.26878e-10	0.000677139	1.06024	-2.26878e-10	0.000895595	0.318407	-2.26878e-10
72120841	rs3015892	5.31092e-09	0.567368	-0.856693	0.000159188	0.325126	-0.712675	0.000369176	0.188839	-0.756646
72122218	rs3015894	4.38015e-10	-1.73923	-1.04536	2.9663e-05	-1.11994	-0.9478	4.33532e-05	-1.74049	-0.969206
72122628	rs13245834	1.14325e-08	-1.24532e-10	0.477369	0.000408864	-1.24532e-10	0.555745	0.00107895	-1.24532e-10	0.50466
72122658	rs145932315	4.66175e-08	1.88289	-2.26878e-10	0.00409236	2.85924	-2.26878e-10	0.000838273	0.252263	-2.26878e-10
72122939	rs2844177	2.53934e-09	-0.105655	-0.921531	0.000103402	-0.0312811	-0.787732	0.000334152	0.161248	-0.828732
72123787	rs2960907	4.27884e-10	-1.74423	-1.06377	2.30434e-05	-1.3415	-0.978756	4.22768e-05	-1.73627	-0.998576
72123839	rs3015897	2.48453e-09	-0.12375	-0.925257	9.72468e-05	-0.0769091	-0.803476	0.000305911	0.087279	-0.843067
72124069	rs140594309	1.34512e-09	-1.6626	-2.26878e-10	5.50524e-05	-1.44935	-2.26878e-10	0.0001178	-1.71009	-2.26878e-10
72124435	rs148719418	2.62594e-08	-1.24532e-10	1.30893	0.000244807	-1.24532e-10	0.0428335	0.000706797	-1.24532e-10	0.0816621
72124663	rs113582795	1.76494e-09	-1.39097	-2.26878e-10	4.17567e-05	-1.72578	-2.26878e-10	0.000127583	-1.63031	-2.26878e-10
72125340	rs4717667	2.56134e-09	-1.24532e-10	-1.01856	8.43054e-05	-1.24532e-10	-1.02319	0.000232701	-1.24532e-10	-1.02933
72125991	rs2960908	7.1367e-10	-1.72833	-0.568097	3.6752e-05	-1.42933	-0.424117	7.3582e-05	-1.71641	-0.464267
72126002	rs3015898	7.013e-10	-1.73956	-0.574349	3.88165e-05	-1.36783	-0.430958	7.19826e-05	-1.73171	-0.47095
72126052	rs1954712	1.39358e-09	-1.57591	-0.0513046	6.04445e-05	-1.61938	0.263466	0.000154382	-1.62933	0.189683
72126076	rs148527785	2.91377e-09	-1.24532e-10	-0.889641	8.09307e-05	-1.24532e-10	-1.06404	0.000224004	-1.24532e-10	-1.06742
72126231	rs55891215	5.95837e-10	-1.28082	-1.19606	3.00756e-05	-0.93009	-1.12383	5.05258e-05	-1.43148	-1.12511
72128091	rs111921709	1.27189e-09	-0.632824	-1.08576	4.67394e-05	-0.546115	-1.06693	0.000160765	-0.334303	-1.06483
72128179	rs73372869	1.24756e-09	-0.666889	-1.07101	4.5814e-05	-0.581492	-1.05155	0.000157118	-0.372698	-1.04939
72128570	rs185349039	5.58218e-08	-1.24532e-10	2.06307	0.00108146	-1.24532e-10	1.52843	0.00305095	-1.24532e-10	1.54413
72129113	rs71553261	1.28679e-09	-1.57871	-0.128229	5.47237e-05	-1.62179	0.166455	0.000140128	-1.63165	0.0951311
72129355	rs6966399	1.30163e-09	-0.639714	-1.05576	4.90976e-05	-0.528153	-1.03567	0.000173409	-0.289995	-1.03343
72129640	rs71553262	1.34042e-08	0.636476	-2.26878e-10	0.000186093	-0.231389	-2.26878e-10	0.0003698	-0.566118	-2.26878e-10
72129667	rs13238203	1.22919e-08	0.549852	-2.26878e-10	0.000181672	-0.255431	-2.26878e-10	0.00038806	-0.517921	-2.26878e-10
72130154	rs147778456	1.71564e-09	-1.4193	-2.26878e-10	4.41988e-05	-1.66894	-2.26878e-10	0.000113924	-1.74355	-2.26878e-10
72130213	rs1892751	4.36265e-10	-1.74512	-1.04347	2.51349e-05	-1.2919	-0.941483	4.33823e-05	-1.74617	-0.962864
72132428	rs28691018	4.42714e-10	-1.73691	-1.03701	2.34003e-05	-1.36683	-0.938058	4.41634e-05	-1.73167	-0.959518
72132850	rs3132433	2.00096e-09	-0.35407	-0.911391	7.87957e-05	-0.31481	-0.775968	0.000259634	-0.102615	-0.817193
72133494	rs4380805	1.19936e-09	-0.688591	-1.08871	4.39734e-05	-0.604041	-1.07001	0.0001505	-0.397194	-1.06792
72133788	rs7787679	1.23732e-09	-1.74614	-2.26878e-10	0.000116899	-0.696324	-2.26878e-10	0.00020063	-1.17762	-2.26878e-10
72135195	rs7812095	1.26815e-09	-0.632824	-1.08871	4.65958e-05	-0.546115	-1.07001	0.000160269	-0.334303	-1.06792
72135320	rs3015905	2.00096e-09	-0.35407	-0.911391	7.87957e-05	-0.31481	-0.775968	0.000259634	-0.102615	-0.817193
72135521	rs74301578	1.99843e-09	-1.24532e-10	-1.26673	6.74062e-05	-1.24532e-10	-1.2469	0.00018803	-1.24532e-10	-1.24248
72135527	rs3015906	2.06836e-09	-0.311509	-0.920826	8.13726e-05	-0.271657	-0.78694	0.000269068	-0.0563968	-0.827721
72135547	rs113541316	7.21428e-09	0.0169718	-2.26878e-10	0.000599182	0.937929	-2.26878e-10	0.000260242	-0.91747	-2.26878e-10
72135622	rs3015907	2.10408e-09	-0.35407	-0.861141	8.39261e-05	-0.31481	-0.712889	0.000275927	-0.102615	-0.756329
72135921	rs190378689	2.31273e-09	-1.12066	-2.26878e-10	4.09127e-05	-1.7462	-2.26878e-10	0.000117598	-1.71181	-2.26878e-10
72138001	rs147482668	2.32054e-09	-1.11729	-2.26878e-10	4.09134e-05	-1.74618	-2.26878e-10	0.000117691	-1.71102	-2.26878e-10
72138661	rs149302413	1.31752e-09	-1.62373	-0.0596065	5.73458e-05	-1.66011	0.251573	0.000147231	-1.66828	0.181196
72138736	rs199508373	8.92262e-09	-1.24532e-10	0.229499	0.000123706	-1.24532e-10	-0.639726	0.000349916	-1.24532e-10	-0.621388
72138841	rs7785980	1.70696e-09	-0.181413	-1.24296	0.000342243	1.57588	-1.19799	0.000129855	-0.373347	-1.23932
72138999	rs117469322	1.26812e-09	-1.72155	-2.26878e-10	4.32835e-05	-1.68986	-2.26878e-10	0.000113846	-1.74423	-2.26878e-10
72139093	rs7786339	1.73792e-09	-0.165736	-1.24066	0.000351228	1.5987	-1.1949	0.000132089	-0.35866	-1.23694
72139570	rs3015914	1.20173e-09	-1.595	-0.18033	5.1917e-05	-1.63577	0.127782	0.000132705	-1.64505	0.0540971
72139921	rs145899061	2.14324e-09	-1.24532e-10	-1.19677	7.74165e-05	-1.24532e-10	-1.10844	0.000215026	-1.24532e-10	-1.10832
72140498	rs2961005	2.05104e-09	-0.370566	-0.870178	7.77283e-05	-0.376705	-0.727713	0.000254714	-0.167071	-0.771868
72141187	rs190017848	2.16862e-09	-1.185	-2.26878e-10	7.8178e-05	-1.09865	-2.26878e-10	0.000135144	-1.57274	-2.26878e-10
72141253	rs112267548	1.63338e-09	-0.191783	-1.27666	0.000321286	1.56076	-1.24606	0.000124172	-0.383059	-1.27436
72141789	rs189094384	5.8293e-09	-1.24532e-10	-0.196193	0.000172109	-1.24532e-10	-0.309509	0.00045993	-1.24532e-10	-0.348007
72141963	rs117161474	1.48981e-09	-1.56044	-2.26878e-10	4.17512e-05	-1.72591	-2.26878e-10	0.000113923	-1.74356	-2.26878e-10
72143819	rs117829997	3.03642e-08	1.45417	-2.26878e-10	0.000449413	0.650307	-2.26878e-10	0.000631132	-0.0315659	-2.26878e-10
72143825	rs117295011	3.88142e-10	-1.61111	-1.29436	1.16515e-05	-1.72852	-1.27368	3.39319e-05	-1.67979	-1.27494
72144202	rs117944170	2.01255e-09	-1.25969	-2.26878e-10	5.69326e-05	-1.41577	-2.26878e-10	0.000152021	-1.45506	-2.26878e-10
72144483	rs3015917	1.97175e-09	-0.394661	-0.885506	7.7963e-05	-0.355973	-0.74543	0.00025556	-0.146745	-0.78888
72145274	rs2960944	2.13228e-09	-0.311509	-0.890391	8.43431e-05	-0.271657	-0.751086	0.00027821	-0.0563968	-0.794309
72145345	rs3015919	2.05774e-09	-0.337406	-0.900077	8.12401e-05	-0.297913	-0.762314	0.000267598	-0.0845122	-0.805082
72147025	rs117214925	1.35783e-09	-1.6532	-2.26878e-10	6.25762e-05	-1.32125	-2.26878e-10	0.000201632	-1.17264	-2.26878e-10
72147159	rs113321205	7.63518e-10	-0.974887	-1.25402	2.12325e-05	-1.14355	-1.25855	6.40116e-05	-1.05835	-1.26166
72147570	rs2960946	4.44788e-10	-1.74555	-1.0237	2.08081e-05	-1.50023	-0.922059	4.48239e-05	-1.73155	-0.94479
72148136	rs2960947	1.99899e-09	-0.38094	-0.885506	7.71338e-05	-0.366666	-0.74543	0.000246722	-0.18194	-0.78888
72148202	rs140476550	1.24134e-09	-1.7429	-2.26878e-10	6.92287e-05	-1.22022	-2.26878e-10	0.000156965	-1.42306	-2.26878e-10
72149634	rs142460484	8.50654e-09	0.181746	-2.26878e-10	0.00067925	1.06335	-2.26878e-10	0.00028	-0.844292	-2.26878e-10
72149970	rs34115923	2.89052e-09	-1.24532e-10	-0.897655	9.96408e-05	-1.24532e-10	-0.856065	0.000276525	-1.24532e-10	-0.856779
72150034	rs2154646	1.99848e-09	-0.381196	-0.885506	7.90349e-05	-0.342317	-0.74543	0.00025933	-0.1321	-0.78888
72150202	rs137876663	1.72584e-09	-1.41337	-2.26878e-10	4.11522e-05	-1.74036	-2.26878e-10	0.00011604	-1.72515	-2.26878e-10
72151317	rs112844053	1.44246e-09	-1.59274	-2.26878e-10	0.000164022	-0.357635	-2.26878e-10	0.000153946	-1.44248	-2.26878e-10
72151818	rs4128101	2.00766e-09	-0.38094	-0.881182	7.74841e-05	-0.366666	-0.740898	0.000248154	-0.18194	-0.783089
72152869	rs3110842	1.98869e-09	-0.38094	-0.890674	7.62341e-05	-0.366666	-0.757161	0.000243999	-0.18194	-0.799975
72153579	rs3015931	1.16193e-09	-1.59712	-0.211894	5.09321e-05	-1.63758	0.110441	0.000130417	-1.64678	0.0384409
72154605	rs7800425	1.08014e-09	-0.742953	-1.13905	4.03651e-05	-0.660562	-1.09911	0.000137413	-0.458682	-1.09741
72154798	rs73135151	1.82064e-09	-1.3599	-2.26878e-10	4.8218e-05	-1.5819	-2.26878e-10	0.000141202	-1.52889	-2.26878e-10
72155834	rs139453187	1.24855e-09	-1.73711	-2.26878e-10	4.84563e-05	-1.57697	-2.26878e-10	0.000124686	-1.65328	-2.26878e-10
72156596	rs118173004	1.56107e-08	-1.24532e-10	0.788864	0.000343345	-1.24532e-10	0.3811	0.000966501	-1.24532e-10	0.394602
72156796	rs142813993	8.79031e-08	-1.24532e-10	2.51715	0.00449439	-1.24532e-10	2.95295	0.0135794	-1.24532e-10	3.03723
72157019	rs149997852	4.34165e-08	1.81175	-2.26878e-10	0.000737269	1.14532	-2.26878e-10	0.000852286	0.268841	-2.26878e-10
72158241	rs2960960	2.12832e-09	-0.355162	-0.848597	8.73527e-05	-0.289574	-0.698109	0.000292151	-0.0560435	-0.745768
72162224	rs3015934	2.27551e-09	-0.231968	-0.904917	8.87402e-05	-0.198627	-0.773296	0.000296277	0.028214	-0.816
72162261	rs3015935	2.14843e-09	-0.303919	-0.890432	8.1811e-05	-0.296642	-0.756583	0.000264517	-0.101201	-0.799975
72163486	rs3015936	4.57716e-10	-1.74593	-0.994669	2.11569e-05	-1.51746	-0.888207	4.66221e-05	-1.72505	-0.911954
72163853	rs3015937	2.01575e-09	-0.367666	-0.890432	7.92381e-05	-0.328596	-0.756583	0.000260269	-0.11739	-0.799975
72164899	rs3015938	1.13171e-09	-1.59922	-0.236137	4.93761e-05	-1.63938	0.0812114	0.000126578	-1.6485	0.010283
72165261	rs112820336	3.28151e-09	-0.770786	-2.26878e-10	0.000108299	-0.772742	-2.26878e-10	0.000148292	-1.47989	-2.26878e-10
72166027	rs2960964	2.09839e-09	-0.314779	-0.903142	7.821e-05	-0.31411	-0.784128	0.000253635	-0.110773	-0.832411
72166051	rs146500568	1.50937e-09	-1.5474	-2.26878e-10	5.35048e-05	-1.47786	-2.26878e-10	0.000235403	-1.01778	-2.26878e-10
72166323	rs2960965	1.98866e-09	-0.381196	-0.890432	7.81583e-05	-0.342317	-0.756583	0.000256468	-0.1321	-0.799975
72166518	rs2960966	1.97903e-09	-0.381196	-0.895289	7.77219e-05	-0.342317	-0.762182	0.000255095	-0.1321	-0.805345
72166725	rs1128732	4.01412e-09	-0.569272	-2.26878e-10	0.000692135	1.08214	-2.26878e-10	0.000912586	0.337201	-2.26878e-10
72166756	rs2960967	2.03344e-09	-0.35407	-0.895289	7.98895e-05	-0.31481	-0.762182	0.000262728	-0.102615	-0.805345
72166876	rs3015939	1.1259e-09	-1.59712	-0.243393	4.90575e-05	-1.63758	0.0729401	0.000125779	-1.64678	0.00222748
72167341	rs2960968	2.10969e-09	-0.297645	-0.914903	8.26976e-05	-0.257603	-0.784843	0.000273325	-0.041354	-0.827064
72167597	rs2960969	2.10969e-09	-0.297645	-0.914903	8.26976e-05	-0.257603	-0.784843	0.000273325	-0.041354	-0.827064
72167670	rs118004747	3.37563e-09	-1.24532e-10	-0.742506	0.000100311	-1.24532e-10	-0.849362	0.000271239	-1.24532e-10	-0.876079
72168129	rs2960971	2.00598e-09	-0.367666	-0.895289	7.87956e-05	-0.328596	-0.762182	0.000258875	-0.11739	-0.805345
72168258	rs3015941	1.97903e-09	-0.381196	-0.895289	7.77219e-05	-0.342317	-0.762182	0.000255095	-0.1321	-0.805345
72169613	rs3015843	1.10999e-09	-1.60339	-0.251347	4.83553e-05	-1.64293	0.0638695	0.000124037	-1.6519	-0.00660577
72172185	rs73135161	7.65506e-10	-0.943087	-1.28322	2.12763e-05	-1.11541	-1.28463	6.43288e-05	-1.0283	-1.28677
72172385	rs2022928	2.00008e-09	-0.370614	-0.895289	7.66437e-05	-0.356286	-0.762182	0.000245389	-0.170889	-0.805345
72173484	rs117287278	2.53498e-09	-1.24532e-10	-1.0289	9.10709e-05	-1.24532e-10	-0.945997	0.000252594	-1.24532e-10	-0.947298
72173704	rs3015844	2.03344e-09	-0.35407	-0.895289	7.98895e-05	-0.31481	-0.762182	0.000262728	-0.102615	-0.805345
72174787	rs11766595	3.64983e-09	-0.664409	-2.26878e-10	0.000120442	-0.666469	-2.26878e-10	0.000156975	-1.423	-2.26878e-10
72175546	rs3132426	2.01575e-09	-0.367666	-0.890432	7.92381e-05	-0.328596	-0.756583	0.000260269	-0.11739	-0.799975
72175700	rs148290334	2.84387e-09	-1.24532e-10	-0.913926	8.61259e-05	-1.24532e-10	-1.00183	0.00023407	-1.24532e-10	-1.02346
72176724	rs3015845	1.12979e-09	-1.57133	-0.265734	4.89963e-05	-1.61334	0.0474521	0.000124925	-1.62878	-0.0225915
72178756	rs146095374	1.11633e-09	-1.59049	-0.258553	4.84904e-05	-1.63192	0.0556488	0.000124351	-1.64136	-0.0146107
72178848	rs138896426	2.29345e-08	1.17355	-2.26878e-10	0.00187798	2.08032	-2.26878e-10	0.000517356	-0.230351	-2.26878e-10
72179767	rs75229506	1.1244e-09	-1.59049	-0.251347	4.88907e-05	-1.63192	0.0638695	0.000125351	-1.64136	-0.00660577
72179833	rs113212691	1.07075e-09	-0.742953	-1.14778	3.97971e-05	-0.660562	-1.11328	0.000135495	-0.458682	-1.11146
72181119	rs2154642	2.0009e-09	-0.375582	-0.889911	8.02169e-05	-0.31692	-0.755982	0.000255209	-0.1376	-0.799399
72181128	rs141988509	9.54055e-09	0.296461	-2.26878e-10	5.4914e-05	-1.45187	-2.26878e-10	0.000346064	-0.632457	-2.26878e-10
72181695	rs140452784	2.12098e-09	-1.24532e-10	-1.20721	7.27383e-05	-1.24532e-10	-1.17077	0.000203588	-1.24532e-10	-1.16298
72181984	rs3132428	2.08652e-09	-0.328304	-0.895289	7.99735e-05	-0.313758	-0.762182	0.00025675	-0.125635	-0.805345
72182136	rs146828504	2.31779e-09	-1.24532e-10	-1.11848	8.58622e-05	-1.24532e-10	-1.00489	0.000235422	-1.24532e-10	-1.0177
72182668	rs58405614	2.24563e-09	-0.251862	-0.898244	3.70419e-05	-1.06837	-0.777218	0.000141967	-0.719452	-0.804032
72182765	rs3015846	2.1359e-09	-0.268219	-0.931983	3.5249e-05	-1.07937	-0.81583	0.00013489	-0.733004	-0.841618
72183440	rs2844072	2.18943e-09	-0.233766	-0.941682	3.56769e-05	-1.05616	-0.826971	0.000137302	-0.704444	-0.852455
72184102	rs3015847	4.71931e-10	-1.74138	-0.968634	2.13983e-05	-1.53629	-0.858036	4.89816e-05	-1.70498	-0.882654
72185784	rs146229403	1.36001e-09	-1.6516	-2.26878e-10	6.71115e-05	-1.25128	-2.26878e-10	0.000125294	-1.64841	-2.26878e-10
72186015	rs11979182	1.92295e-08	0.997356	-2.26878e-10	0.00153432	1.87821	-2.26878e-10	0.000456021	-0.356541	-2.26878e-10
72187256	rs2961007	1.64128e-09	-0.47604	-0.987572	2.90437e-05	-1.19811	-0.890723	0.000106047	-0.89869	-0.916507
72187273	rs2961008	1.41293e-09	-0.428237	-1.18519	2.37515e-05	-1.09807	-1.19192	9.14202e-05	-0.767605	-1.19601
72187987	rs56412438	1.09518e-09	-0.771092	-1.09707	1.99304e-05	-1.40835	-1.05704	7.19539e-05	-1.13538	-1.06768
72188483	rs7804668	1.14556e-09	-0.731791	-1.09141	2.04368e-05	-1.38506	-1.05524	7.43592e-05	-1.10419	-1.06598
72188630	rs7787919	1.37635e-09	-1.63965	-2.26878e-10	6.43809e-05	-1.29282	-2.26878e-10	0.000208388	-1.13968	-2.26878e-10
72188682	rs3015848	1.99421e-09	-0.332764	-0.936077	3.39684e-05	-1.12249	-0.809716	0.000128645	-0.786321	-0.835702
72190228	rs138592823	1.62012e-09	-1.47659	-2.26878e-10	4.57011e-05	-1.63551	-2.26878e-10	0.000113697	-1.74555	-2.26878e-10
72190246	rs56289895	1.1685e-09	-0.70603	-1.09734	2.06216e-05	-1.36962	-1.06168	7.54254e-05	-1.08366	-1.07227
72190917	rs2961003	2.04885e-09	-0.300669	-0.941145	3.44988e-05	-1.10111	-0.815605	0.000131343	-0.75984	-0.841432
72191489	rs3015856	1.99421e-09	-0.332764	-0.936077	3.39684e-05	-1.12249	-0.809716	0.000128645	-0.786321	-0.835702
72192924	rs3015857	2.02638e-09	-0.316761	-0.936077	3.4332e-05	-1.11184	-0.809716	0.000130354	-0.773125	-0.835702
72193854	rs181240185	1.26844e-09	-1.7213	-2.26878e-10	4.09809e-05	-1.74453	-2.26878e-10	0.000113622	-1.7462	-2.26878e-10
72193864	rs3015858	1.99421e-09	-0.332764	-0.936077	3.39684e-05	-1.12249	-0.809716	0.000128645	-0.786321	-0.835702
72193867	rs117110249	7.19595e-10	-1.00606	-1.2821	2.01119e-05	-1.17107	-1.28526	6.06023e-05	-1.08777	-1.28698
72193868	rs2960999	1.99421e-09	-0.332764	-0.936077	3.39684e-05	-1.12249	-0.809716	0.000128645	-0.786321	-0.835702
72194055	rs116907711	6.64586e-09	-1.24532e-10	-0.0650954	0.000152231	-1.24532e-10	-0.432237	0.000403866	-1.24532e-10	-0.477998
72194161	rs2960998	2.02638e-09	-0.316761	-0.936077	3.4332e-05	-1.11184	-0.809716	0.000130354	-0.773125	-0.835702
72194682	rs3015859	2.05926e-09	-0.300669	-0.936077	3.47025e-05	-1.10111	-0.809716	0.000132097	-0.75984	-0.835702
72194988	rs2960997	2.02638e-09	-0.316761	-0.936077	3.4332e-05	-1.11184	-0.809716	0.000130354	-0.773125	-0.835702
72195182	rs2960996	2.03569e-09	-0.307109	-0.941145	3.37031e-05	-1.12444	-0.815605	0.000126711	-0.795737	-0.841432
72196166	rs111758389	1.41082e-09	-1.61492	-2.26878e-10	0.0001192	-0.676831	-2.26878e-10	0.000200442	-1.17856	-2.26878e-10
72196315	rs3015861	2.03949e-09	-0.300669	-0.945722	3.43156e-05	-1.10111	-0.820928	0.000130664	-0.75984	-0.846611
72196617	rs181223317	1.39714e-09	-1.62466	-2.26878e-10	4.64911e-05	-1.61838	-2.26878e-10	0.000117432	-1.71322	-2.26878e-10
72196650	rs56176828	1.15136e-09	-0.731791	-1.08636	2.05489e-05	-1.38506	-1.04977	7.47581e-05	-1.10419	-1.06063
72196736	rs3015862	1.98191e-09	-0.316761	-0.958267	3.32522e-05	-1.11184	-0.841673	0.000126249	-0.773125	-0.867703
72196737	rs3015863	1.98191e-09	-0.316761	-0.958267	3.32522e-05	-1.11184	-0.841673	0.000126249	-0.773125	-0.867703
72196771	rs139711564	2.92968e-09	-1.24532e-10	-0.884198	0.000115924	-1.24532e-10	-0.7047	0.000323733	-1.24532e-10	-0.699162
72196999	rs66954605	1.17667e-09	-0.718951	-1.07745	2.09079e-05	-1.37738	-1.04013	7.62418e-05	-1.09397	-1.05121
72197242	rs3015866	2.03949e-09	-0.300669	-0.945722	3.43156e-05	-1.10111	-0.820928	0.000130664	-0.75984	-0.846611
72197244	rs2960995	2.06335e-09	-0.284488	-0.950269	3.45059e-05	-1.09028	-0.826223	0.000131743	-0.746466	-0.85176
72198339	rs67213520	2.01203e-09	-0.300669	-0.959278	3.37778e-05	-1.10111	-0.836724	0.000128672	-0.75984	-0.861972
72198388	rs145150090	2.07973e-09	-1.24532e-10	-1.22685	6.64978e-05	-1.24532e-10	-1.26047	0.00018414	-1.24532e-10	-1.26338
72198567	rs78684371	2.03024e-09	-0.300669	-0.950269	3.41344e-05	-1.10111	-0.826223	0.000129993	-0.75984	-0.85176
72198944	rs13236513	7.44797e-09	0.0488517	-2.26878e-10	5.62065e-05	-1.4286	-2.26878e-10	0.000267889	-0.888508	-2.26878e-10
72198953	rs143212928	1.07864e-08	-1.24532e-10	0.419196	0.000139413	-1.24532e-10	-0.520197	0.000398981	-1.24532e-10	-0.490168
72199310	rs55661568	2.0305e-09	-0.300669	-0.950141	3.43264e-05	-1.10111	-0.820616	0.000130617	-0.75984	-0.846968
72200062	rs182616934	1.94747e-09	-1.24532e-10	-1.29256	6.40414e-05	-1.24532e-10	-1.29811	0.000177832	-1.24532e-10	-1.29824
72200736	rs187620411	1.35535e-09	-1.65503	-2.26878e-10	6.23306e-05	-1.32518	-2.26878e-10	0.000200713	-1.17721	-2.26878e-10
72200863	rs7806584	2.02141e-09	-0.300669	-0.954626	3.37727e-05	-1.10111	-0.836876	0.000128667	-0.75984	-0.862012
72200883	rs148409002	1.99595e-09	-1.24532e-10	-1.26797	6.41721e-05	-1.24532e-10	-1.29607	0.00017828	-1.24532e-10	-1.29572
72200923	rs7806991	1.04174e-09	-0.885699	-1.0325	1.9377e-05	-1.50185	-0.991701	7.59499e-05	-1.14522	-1.00378
72200976	rs6460029	1.63907e-09	-0.501225	-0.963738	3.22914e-05	-1.1409	-0.841932	0.000115213	-0.865264	-0.867035
72201125	rs34474525	1.62884e-09	-1.29349	-0.177736	7.84937e-05	-1.23209	0.137473	0.000201455	-1.23903	0.0655107
72201865	rs12698436	1.22094e-09	-1.58174	-0.177736	5.30221e-05	-1.6244	0.137473	0.000135699	-1.63415	0.0655107
72202902	rs55931045	1.38817e-09	-0.625497	-1.00561	2.42981e-05	-1.32057	-0.946667	9.01642e-05	-1.01909	-0.958362
72202906	rs13224311	1.35082e-09	-1.58009	-0.0782865	6.11542e-05	-1.62298	0.278745	0.000156414	-1.63279	0.206219
72203162	rs56909980	1.54312e-09	-0.502127	-1.02315	2.71855e-05	-1.18903	-0.965927	9.49119e-05	-0.948838	-0.977294
72203501	rs6948163	2.05908e-09	-0.268219	-0.968611	3.41458e-05	-1.07937	-0.847626	0.000130779	-0.733004	-0.87257
72203533	rs117538455	1.55759e-09	-1.51595	-2.26878e-10	4.45878e-05	-1.66018	-2.26878e-10	0.000113644	-1.74601	-2.26878e-10
72203887	rs55967024	1.6412e-09	-0.464871	-0.998793	2.83117e-05	-1.17516	-0.939203	0.000110555	-0.822546	-0.951022
72204279	rs4081066	1.27568e-09	-1.59876	-0.116848	5.59025e-05	-1.67085	0.236824	0.00014585	-1.66781	0.171307
72204306	rs12698438	1.19219e-09	-1.65873	-0.124574	5.46997e-05	-1.68379	0.228015	0.000140982	-1.69314	0.162688
72204839	rs4329160	1.28224e-09	-0.759055	-0.951422	2.39793e-05	-1.44237	-0.838072	8.40556e-05	-1.18574	-0.861868
72205002	rs71553276	7.46385e-09	0.0509815	-2.26878e-10	0.000120159	-0.668821	-2.26878e-10	0.000262923	-0.90722	-2.26878e-10
72205531	rs6979344	2.09088e-09	-0.251862	-0.969645	3.42987e-05	-1.06837	-0.854162	0.000131878	-0.719452	-0.87775
72205877	rs6963289	2.07265e-09	-0.251862	-0.978401	3.3951e-05	-1.06837	-0.86435	0.000130577	-0.719452	-0.887663
72205936	rs71553277	1.28666e-09	-1.59408	-0.112956	5.75357e-05	-1.63499	0.229762	0.000147718	-1.6443	0.160528
72206405	rs143256002	2.97468e-09	-1.24532e-10	-0.868953	0.000116577	-1.24532e-10	-0.699084	0.000314681	-1.24532e-10	-0.727521
72206493	rs71553278	2.06368e-09	-0.251862	-0.982735	3.378e-05	-1.06837	-0.869401	0.000129937	-0.719452	-0.892575
72206935	rs144057550	1.34441e-09	-1.66314	-2.26878e-10	5.56529e-05	-1.4385	-2.26878e-10	0.000151648	-1.45752	-2.26878e-10
72207291	rs13247178	7.53642e-10	-1.48458	-0.757349	1.69219e-05	-1.68277	-0.946258	4.65082e-05	-1.68317	-0.956284
72207443	rs6460030	2.10162e-09	-0.233766	-0.982615	3.4378e-05	-1.05616	-0.864057	0.000132506	-0.704444	-0.888008
72207822	rs139376813	4.33728e-09	-1.24532e-10	-0.491843	0.000130231	-1.24532e-10	-0.58833	0.000350089	-1.24532e-10	-0.620893
72208266	rs7455518	2.07669e-09	-0.232331	-0.995986	3.45898e-05	-1.02921	-0.884873	0.000135156	-0.665034	-0.907619
72208495	rs11971595	2.08341e-09	-0.233766	-0.991316	3.3854e-05	-1.05616	-0.879415	0.000130624	-0.704444	-0.902313
72208542	rs6947034	2.32028e-09	-0.233766	-0.883636	3.83398e-05	-1.05616	-0.754986	0.000147456	-0.704444	-0.78111
72209965	rs35815109	1.35739e-09	-1.5006	-0.15293	6.07266e-05	-1.53558	0.184329	0.000158046	-1.53234	0.116144
72210015	rs36076939	2.01111e-09	-0.251862	-1.00854	3.27757e-05	-1.06837	-0.899579	0.000126181	-0.719452	-0.921912
72210659	rs17764236	1.35739e-09	-1.5006	-0.15293	6.07266e-05	-1.53558	0.184329	0.000158046	-1.53234	0.116144
72210828	rs565424897	2.71772e-08	2.16016	-0.816871	0.0110266	4.52875	-0.678318	0.00187752	1.76608	-0.707453
72211476	rs4483038	1.97773e-09	-0.251862	-1.02528	3.21372e-05	-1.06837	-0.919254	0.000123793	-0.719452	-0.941021
72211560	rs4307221	1.97773e-09	-0.251862	-1.02528	3.21372e-05	-1.06837	-0.919254	0.000123793	-0.719452	-0.941021
72211723	rs4574706	1.32584e-09	-1.5006	-0.176443	5.91226e-05	-1.53558	0.15756	0.000153967	-1.53234	0.0900004
72211839	rs4236197	1.93017e-09	-0.268219	-1.03326	3.14875e-05	-1.07937	-0.928674	0.000121015	-0.733004	-0.950164
72212358	rs189280696	7.70065e-09	0.0822152	-2.26878e-10	4.86882e-05	-1.5722	-2.26878e-10	0.000281183	-0.840076	-2.26878e-10
72212412	rs35835479	1.77399e-09	-0.332764	-1.0531	2.94585e-05	-1.12249	-0.952166	0.000112147	-0.786321	-0.972952
72212579	rs13239566	1.16215e-09	-1.55596	-0.252866	5.14888e-05	-1.58658	0.0703124	0.000134311	-1.58376	0.00483281
72212660	rs57161853	1.40911e-09	-0.653555	-0.962574	2.50332e-05	-1.33779	-0.899642	9.23262e-05	-1.04165	-0.912101
72213131	rs6973144	1.33847e-09	-0.697488	-0.970073	2.46442e-05	-1.35713	-0.895968	8.91753e-05	-1.07937	-0.909103
72213214	rs4537194	1.11177e-09	-1.5634	-0.289737	4.90245e-05	-1.5934	0.0280786	0.000128006	-1.59063	-0.0363702
72213451	rs4392770	1.59841e-09	-0.414281	-1.0758	2.6572e-05	-1.198	-0.979777	9.88799e-05	-0.885647	-0.999528
72213896	rs4103728	1.69789e-09	-0.350266	-1.07944	2.82173e-05	-1.1341	-0.983604	0.000107226	-0.800734	-1.00341
72213902	rs4103729	1.69789e-09	-0.350266	-1.07944	2.82173e-05	-1.1341	-0.983604	0.000107226	-0.800734	-1.00341
72214844	rs4717678	1.78147e-09	-0.264098	-1.11755	2.82034e-05	-1.07956	-1.03863	0.000108322	-0.737382	-1.05659
72215275	rs13237874	9.14452e-10	-1.62631	-0.42221	3.81953e-05	-1.66227	-0.152655	9.90848e-05	-1.67033	-0.212774
72216292	rs6951638	9.95044e-10	-1.55596	-0.408103	4.1868e-05	-1.58658	-0.13653	0.000109754	-1.58376	-0.197077
72216831	rs62466871	1.3698e-09	-1.64443	-2.26878e-10	7.24385e-05	-1.1749	-2.26878e-10	0.000120291	-1.68917	-2.26878e-10
72216990	rs13237657	1.32146e-09	-0.550672	-1.12968	2.52677e-05	-1.17489	-1.05321	8.73278e-05	-0.938761	-1.07065
72216999	rs13237660	1.36585e-09	-0.520815	-1.1265	2.58953e-05	-1.1542	-1.04938	8.98316e-05	-0.914191	-1.06695
72217100	rs72608588	1.01774e-09	-0.906312	-1.03519	2.09496e-05	-1.41565	-0.999868	6.99054e-05	-1.22016	-1.01177
72217130	rs13224992	1.36585e-09	-0.520815	-1.1265	2.58953e-05	-1.1542	-1.04938	8.98316e-05	-0.914191	-1.06695
72217960	rs79312554	6.2463e-09	-0.127101	-2.26878e-10	0.000463875	0.681978	-2.26878e-10	0.000226596	-1.05591	-2.26878e-10
72218578	rs35358702	1.36585e-09	-0.520815	-1.1265	2.58953e-05	-1.1542	-1.04938	8.98316e-05	-0.914191	-1.06695
72218694	rs35645622	1.36585e-09	-0.520815	-1.1265	2.58953e-05	-1.1542	-1.04938	8.98316e-05	-0.914191	-1.06695
72218718	rs35147570	1.32146e-09	-0.550672	-1.12968	2.52677e-05	-1.17489	-1.05321	8.73278e-05	-0.938761	-1.07065
72218857	rs57712156	1.34725e-09	-0.535069	-1.12595	2.53921e-05	-1.17808	-1.04512	8.66693e-05	-0.953881	-1.0631
72218878	rs59624051	9.72221e-10	-1.55837	-0.42889	4.07944e-05	-1.5888	-0.160295	0.000107005	-1.58599	-0.22021
72218910	rs58117262	1.32735e-09	-0.549955	-1.12595	2.51349e-05	-1.18826	-1.04512	8.56328e-05	-0.965913	-1.0631
72218986	rs12535216	2.11241e-08	1.09133	-2.26878e-10	0.00155561	1.89199	-2.26878e-10	0.000460666	-0.346409	-2.26878e-10
72219984	rs36103188	1.75487e-09	-0.276655	-1.12004	2.70538e-05	-1.11819	-1.04162	0.000103424	-0.780771	-1.05947
72220385	rs73145205	2.2589e-09	-1.14421	-2.26878e-10	8.32938e-05	-1.03526	-2.26878e-10	0.000421445	-0.435391	-2.26878e-10
72220424	rs34429504	1.69899e-09	-0.309014	-1.12004	2.64892e-05	-1.13928	-1.04162	0.00010075	-0.806965	-1.05947
72220542	rs35494771	9.13029e-10	-1.62119	-0.42889	3.80678e-05	-1.65797	-0.160295	9.87534e-05	-1.66624	-0.22021
72220596	rs62466873	6.36144e-09	-0.108835	-2.26878e-10	5.65328e-05	-1.42281	-2.26878e-10	0.000271085	-0.87665	-2.26878e-10
72220842	rs11982415	1.72104e-09	-0.292879	-1.12328	2.66648e-05	-1.12878	-1.04551	0.000101691	-0.793913	-1.06323
72220938	rs73145212	1.00629e-09	-0.672981	-1.27984	2.5797e-05	-0.922632	-1.28475	7.88501e-05	-0.825037	-1.2865
72221341	rs11972148	1.73859e-09	-0.292879	-1.11313	2.69913e-05	-1.12878	-1.03334	0.000102892	-0.793913	-1.05148
72221446	rs11979001	1.73871e-09	-0.292879	-1.11307	2.70996e-05	-1.12878	-1.02933	0.000103275	-0.793913	-1.04778
72221687	rs4717064	1.64855e-09	-0.342611	-1.11658	2.59227e-05	-1.16105	-1.04147	9.80712e-05	-0.834087	-1.0593
72221691	rs4717065	1.71052e-09	-0.309014	-1.11328	2.65972e-05	-1.13928	-1.03755	0.00010115	-0.806965	-1.05551
72222001	rs12698439	8.49986e-10	-1.62631	-0.495316	3.42836e-05	-1.66227	-0.2607	8.89858e-05	-1.67033	-0.320273
72222957	rs78951910	5.43047e-10	-1.59283	-0.976815	4.16716e-05	-0.627868	-1.09995	7.92672e-05	-1.01275	-1.09351
72223038	rs12698440	1.29129e-09	-0.580167	-1.12328	2.49506e-05	-1.19523	-1.04551	8.58746e-05	-0.962967	-1.06323
72223323	rs6960833	1.68353e-09	-0.325061	-1.11313	2.64326e-05	-1.1497	-1.03334	0.00010025	-0.819929	-1.05148
72224052	rs6965491	1.68353e-09	-0.325061	-1.11313	2.64326e-05	-1.1497	-1.03334	0.00010025	-0.819929	-1.05148
72224246	rs6966085	1.69676e-09	-0.313931	-1.11644	2.54193e-05	-1.18483	-1.0373	9.73094e-05	-0.845882	-1.0553
72224264	rs6965692	1.64879e-09	-0.342611	-1.11644	2.60311e-05	-1.16105	-1.0373	9.8464e-05	-0.834087	-1.0553
72224728	rs117623739	7.29598e-09	-1.24532e-10	0.0282332	0.000105246	-1.24532e-10	-0.801336	0.000298726	-1.24532e-10	-0.779554
72225442	rs35375062	9.13323e-10	-1.60032	-0.449437	3.79159e-05	-1.63845	-0.183821	9.78737e-05	-1.6523	-0.243106
72225895	rs35289897	1.57065e-09	-0.391164	-1.11644	2.5203e-05	-1.19338	-1.0373	9.4356e-05	-0.876703	-1.0553
72226826	rs1954707	1.22078e-09	-0.633103	-1.1265	2.39708e-05	-1.23142	-1.04938	8.19317e-05	-1.00624	-1.06695
72227750	rs141281379	1.26567e-09	-1.72349	-2.26878e-10	4.35566e-05	-1.68357	-2.26878e-10	0.000116716	-1.71933	-2.26878e-10
72228341	rs13312338	1.2169e-09	-0.633103	-1.12968	2.3879e-05	-1.23142	-1.05321	8.16293e-05	-1.00624	-1.07065
72228437	rs140038142	1.85266e-09	-1.34247	-2.26878e-10	9.69837e-05	-0.883093	-2.26878e-10	0.000136	-1.56642	-2.26878e-10
72228468	rs13312386	1.2169e-09	-0.633103	-1.12968	2.3879e-05	-1.23142	-1.05321	8.16293e-05	-1.00624	-1.07065
72229301	rs55665690	8.9352e-10	-1.02101	-1.05066	1.92062e-05	-1.48604	-1.01636	6.28711e-05	-1.31006	-1.02793
72229407	rs35986358	1.23433e-09	-0.618876	-1.12968	2.41115e-05	-1.22173	-1.05321	8.25824e-05	-0.994633	-1.07065
72229412	rs34559087	1.23433e-09	-0.618876	-1.12968	2.41115e-05	-1.22173	-1.05321	8.25824e-05	-0.994633	-1.07065
72229482	rs13307837	8.31839e-10	-1.62181	-0.521401	3.34068e-05	-1.65849	-0.290382	8.67697e-05	-1.66674	-0.349084
72229810	rs66731238	9.75694e-10	-1.4646	-0.519091	2.22598e-05	-1.66285	-0.691999	5.8488e-05	-1.70344	-0.706823
72229988	rs71553281	9.4449e-10	-1.56019	-0.456014	3.9481e-05	-1.59046	-0.191359	0.000103645	-1.58767	-0.25044
72231028	rs61487711	9.28244e-10	-1.03192	-1.00163	2.04308e-05	-1.49255	-0.948037	6.67449e-05	-1.31851	-0.959696
72231113	rs12698441	1.20928e-09	-0.633103	-1.13596	2.36986e-05	-1.23142	-1.0608	8.1035e-05	-1.00624	-1.07796
72231526	rs11983592	1.20554e-09	-0.633103	-1.13906	2.36099e-05	-1.23142	-1.06455	8.0743e-05	-1.00624	-1.08157
72231898	rs11984335	9.69602e-10	-1.55074	-0.439218	3.89988e-05	-1.62199	-0.172117	9.89554e-05	-1.6527	-0.231716
72232045	rs56003672	3.88864e-10	-1.74522	-1.15839	1.73746e-05	-1.50461	-1.09801	3.80375e-05	-1.72943	-1.11108
72232203	rs147607897	7.66045e-09	0.0769807	-2.26878e-10	0.000187938	-0.221524	-2.26878e-10	0.000303738	-0.762915	-2.26878e-10
72232366	rs35950586	1.19182e-09	-0.638146	-1.14546	2.34967e-05	-1.22845	-1.07232	8.00039e-05	-1.00795	-1.08905
72232388	rs34704464	1.19182e-09	-0.638146	-1.14546	2.34967e-05	-1.22845	-1.07232	8.00039e-05	-1.00795	-1.08905
72232554	rs13307061	8.78142e-10	-1.59922	-0.489813	3.61652e-05	-1.63938	-0.230157	9.39159e-05	-1.6485	-0.288179
72232606	rs13307072	1.56172e-09	-0.374244	-1.13906	2.48208e-05	-1.18141	-1.06455	9.34999e-05	-0.859552	-1.08157
72233338	rs77687822	9.12694e-10	-1.54781	-0.502633	3.78495e-05	-1.57912	-0.2449	9.9518e-05	-1.57623	-0.302514
72233515	rs34523541	8.42214e-10	-1.62181	-0.509005	3.47059e-05	-1.65849	-0.252234	9.02602e-05	-1.66674	-0.309645
72233716	rs112566823	1.13903e-09	-0.813447	-1.01546	2.08452e-05	-1.45743	-0.963079	7.39181e-05	-1.20164	-0.974483
72233858	rs67188607	1.13506e-09	-0.813447	-1.01895	2.07661e-05	-1.45743	-0.966882	7.36424e-05	-1.20164	-0.97822
72234093	rs12698442	1.55175e-09	-0.374244	-1.14546	2.46286e-05	-1.18141	-1.07232	9.28028e-05	-0.859552	-1.08905
72234176	rs34881399	1.18361e-08	0.512067	-2.26878e-10	0.00017623	-0.285847	-2.26878e-10	0.000377498	-0.545515	-2.26878e-10
72234471	rs12698443	1.55175e-09	-0.374244	-1.14546	2.46286e-05	-1.18141	-1.07232	9.28028e-05	-0.859552	-1.08905
72234732	rs58024711	1.11022e-09	-0.839067	-1.01546	2.05518e-05	-1.47161	-0.963079	7.24883e-05	-1.22117	-0.974483
72235622	rs4434516	1.54709e-09	-0.374244	-1.14847	2.45387e-05	-1.18141	-1.07598	9.24769e-05	-0.859552	-1.09257
72235904	rs4327740	1.55479e-09	-0.358472	-1.15928	2.44634e-05	-1.17127	-1.08919	9.24758e-05	-0.846864	-1.10527
72236125	rs13236021	1.14461e-09	-0.66129	-1.16274	2.24973e-05	-1.25053	-1.09371	7.67551e-05	-1.02919	-1.10927
72236126	rs13236022	1.14461e-09	-0.66129	-1.16274	2.24973e-05	-1.25053	-1.09371	7.67551e-05	-1.02919	-1.10927
72236164	rs13223287	1.51403e-09	-0.389928	-1.15439	2.41185e-05	-1.19145	-1.0832	9.06868e-05	-0.872152	-1.09952
72236192	rs151062966	4.78004e-09	-1.24532e-10	-0.394642	0.000185939	-1.24532e-10	-0.232216	0.000520925	-1.24532e-10	-0.223476
72236444	rs35668664	1.50962e-09	-0.389928	-1.1573	2.40326e-05	-1.19145	-1.08677	9.03763e-05	-0.872152	-1.10295
72236616	rs17764272	7.98468e-10	-1.59712	-0.587033	3.16492e-05	-1.63758	-0.36534	8.23118e-05	-1.64678	-0.421783
72236982	rs59973580	1.15232e-09	-0.776238	-1.04108	2.03877e-05	-1.43657	-1.00614	7.28235e-05	-1.17312	-1.01792
72237129	rs2844112	1.50962e-09	-0.389928	-1.1573	2.40326e-05	-1.19145	-1.08677	9.03763e-05	-0.872152	-1.10295
72237646	rs148207748	1.65504e-09	-1.45526	-2.26878e-10	5.16443e-05	-1.51326	-2.26878e-10	0.00011431	-1.74017	-2.26878e-10
72238459	rs35575602	1.50962e-09	-0.389928	-1.1573	2.40326e-05	-1.19145	-1.08677	9.03763e-05	-0.872152	-1.10295
72239211	rs34818495	8.70825e-10	-0.956997	-1.14041	2.20725e-05	-1.29712	-1.06618	6.87172e-05	-1.16594	-1.08314
72239472	rs68103052	8.14325e-10	-1.40031	-0.764178	3.3534e-05	-1.3805	-0.564582	9.00658e-05	-1.35937	-0.619172
72239521	rs181985468	1.25373e-09	-1.73297	-2.26878e-10	4.10169e-05	-1.74365	-2.26878e-10	0.000119533	-1.69549	-2.26878e-10
72239528	rs28788872	3.42003e-10	-1.7341	-1.29792	1.45437e-05	-1.4925	-1.28798	3.1554e-05	-1.73662	-1.29076
72239537	rs7785440	3.79021e-10	-1.74518	-1.18408	1.42644e-05	-1.6602	-1.13967	3.7448e-05	-1.70272	-1.15341
72239827	rs62466875	5.34094e-09	-0.283689	-2.26878e-10	4.95237e-05	-1.55518	-2.26878e-10	0.00021269	-1.11925	-2.26878e-10
72239874	rs56004000	1.12721e-09	-0.652941	-1.1864	1.72192e-05	-1.47971	-1.13191	6.41817e-05	-1.1716	-1.14577
72239964	rs56412572	9.73945e-10	-0.964493	-1.021	2.02905e-05	-1.46272	-0.984766	6.61483e-05	-1.29021	-0.996973
72240474	rs35998743	1.1258e-09	-0.67525	-1.16535	2.21629e-05	-1.25995	-1.09926	7.5471e-05	-1.04053	-1.1148
72240674	rs2105511	1.12597e-09	-0.67525	-1.16519	2.20866e-05	-1.25995	-1.10271	7.52188e-05	-1.04053	-1.11815
72240950	rs2096549	1.13862e-09	-0.66129	-1.16798	2.22204e-05	-1.25053	-1.10609	7.58301e-05	-1.02919	-1.1214
72241065	rs35736902	1.15796e-09	-0.647241	-1.16519	2.25087e-05	-1.24102	-1.10271	7.69512e-05	-1.01776	-1.11815
72241150	rs34220807	1.1418e-09	-0.66129	-1.16519	2.22957e-05	-1.25053	-1.10271	7.60767e-05	-1.02919	-1.11815
72242153	rs3807365	1.50627e-09	-0.389928	-1.15953	2.38153e-05	-1.19145	-1.09586	8.96005e-05	-0.872152	-1.11157
72242233	rs142469327	7.52976e-09	0.0597726	-2.26878e-10	0.000513915	0.784421	-2.26878e-10	0.000844579	0.259757	-2.26878e-10
72242657	rs6968480	1.50627e-09	-0.389928	-1.15953	2.38153e-05	-1.19145	-1.09586	8.96005e-05	-0.872152	-1.11157
72242955	rs35904075	1.12284e-09	-0.67525	-1.16798	2.2012e-05	-1.25995	-1.10609	7.4975e-05	-1.04053	-1.1214
72243292	rs17144841	1.50627e-09	-0.389928	-1.15953	2.38153e-05	-1.19145	-1.09586	8.96005e-05	-0.872152	-1.11157
72243693	rs115947209	1.37045e-09	-1.64395	-2.26878e-10	6.21627e-05	-1.32788	-2.26878e-10	0.000194528	-1.20851	-2.26878e-10
72244402	rs6960783	9.32493e-10	-0.983861	-1.04512	2.15431e-05	-1.43456	-0.953022	6.9954e-05	-1.25746	-0.97378
72244833	rs60028765	1.05278e-09	-0.921746	-0.985906	2.18905e-05	-1.43675	-0.934838	7.17903e-05	-1.25743	-0.947906
72245424	rs7798868	1.72838e-09	-1.41191	-2.26878e-10	5.70876e-05	-1.41305	-2.26878e-10	0.000114921	-1.73484	-2.26878e-10
72245898	rs56390603	9.23319e-10	-1.02135	-1.01752	1.99599e-05	-1.49653	-0.967379	6.41968e-05	-1.33338	-0.983745
72246274	rs11979214	1.11355e-09	-0.689121	-1.16242	2.17453e-05	-1.26929	-1.10895	7.41244e-05	-1.05178	-1.12156
72246350	rs139392920	2.42326e-09	-1.07398	-2.26878e-10	4.10897e-05	-1.74188	-2.26878e-10	0.000127357	-1.63209	-2.26878e-10
72246362	rs117873478	1.96607e-09	-1.28305	-2.26878e-10	0.000236432	0.00802505	-2.26878e-10	0.00041377	-0.45377	-2.26878e-10
72246541	rs7784955	1.10836e-09	-0.689121	-1.16708	2.16258e-05	-1.26929	-1.11446	7.37307e-05	-1.05178	-1.12688
72246591	rs7785103	1.10836e-09	-0.689121	-1.16708	2.16258e-05	-1.26929	-1.11446	7.37307e-05	-1.05178	-1.12688
72246611	rs7804140	1.10836e-09	-0.689121	-1.16708	2.16258e-05	-1.26929	-1.11446	7.37307e-05	-1.05178	-1.12688
72247024	rs2058056	3.81677e-10	-1.74241	-1.17986	1.72509e-05	-1.48013	-1.12965	3.66429e-05	-1.73633	-1.14153
72247706	rs185588133	2.4679e-09	-1.24532e-10	-1.05572	8.99925e-05	-1.24532e-10	-0.957909	0.000249267	-1.24532e-10	-0.960558
72247800	rs11976020	1.09169e-09	-0.704276	-1.16708	2.14071e-05	-1.27945	-1.11446	7.28313e-05	-1.06405	-1.12688
72247841	rs147257663	8.08784e-10	-1.62428	-0.547037	3.31099e-05	-1.64593	-0.311877	8.66836e-05	-1.64962	-0.367193
72248000	rs11982710	1.07686e-09	-0.71796	-1.16708	2.12123e-05	-1.28859	-1.11446	7.203e-05	-1.07512	-1.12688
72248089	rs35080219	8.10803e-10	-1.63411	-0.534708	3.32168e-05	-1.65682	-0.297756	8.7314e-05	-1.6561	-0.353472
72248484	rs6954075	1.0739e-09	-0.71796	-1.16984	2.11432e-05	-1.28859	-1.11773	7.18035e-05	-1.07512	-1.13003
72248621	rs1894769	9.3855e-10	-1.04308	-0.979434	2.05832e-05	-1.50921	-0.923951	6.62436e-05	-1.34973	-0.936007
72248690	rs148554429	3.63743e-09	-1.24532e-10	-0.667812	0.000152868	-1.24532e-10	-0.428064	0.000405114	-1.24532e-10	-0.474912
72248821	rs140206824	2.34127e-09	-1.24532e-10	-1.1084	7.92363e-05	-1.24532e-10	-1.0852	0.000220652	-1.24532e-10	-1.08249
72249098	rs117912653	1.10646e-08	0.44466	-2.26878e-10	5.74699e-05	-1.40637	-2.26878e-10	0.000382805	-0.531555	-2.26878e-10
72249478	rs182120796	1.47165e-09	-1.57271	-2.26878e-10	6.49039e-05	-1.28473	-2.26878e-10	0.000201245	-1.17456	-2.26878e-10
72249818	rs71554643	8.10803e-10	-1.63411	-0.534708	3.32168e-05	-1.65682	-0.297756	8.7314e-05	-1.6561	-0.353472
72250062	rs144960591	2.06143e-09	-1.24532e-10	-1.23569	6.98088e-05	-1.24532e-10	-1.21188	0.000194224	-1.24532e-10	-1.21007
72250478	rs11971151	1.24691e-09	-0.738987	-0.999437	2.1757e-05	-1.41584	-0.961865	7.83606e-05	-1.14324	-0.974515
72250946	rs149081615	1.42299e-09	-1.60633	-2.26878e-10	7.37756e-05	-1.15661	-2.26878e-10	0.000123897	-1.65963	-2.26878e-10
72251037	rs4717684	1.33427e-09	-0.492546	-1.17816	2.1819e-05	-1.25636	-1.1185	8.07743e-05	-0.954134	-1.13329
72251134	rs4717685	1.14267e-09	-0.826281	-0.999437	2.0497e-05	-1.47549	-0.961865	7.13213e-05	-1.23737	-0.974515
72251655	rs7783791	1.33783e-09	-0.492546	-1.1755	2.18901e-05	-1.25636	-1.11524	8.10266e-05	-0.954134	-1.13017
72251749	rs7787485	1.33783e-09	-0.492546	-1.1755	2.18901e-05	-1.25636	-1.11524	8.10266e-05	-0.954134	-1.13017
72252560	rs7788990	1.0311e-09	-0.745061	-1.1834	2.06167e-05	-1.30661	-1.12492	6.9593e-05	-1.09698	-1.13944
72252931	rs7792924	9.35088e-10	-1.04308	-0.983129	2.05009e-05	-1.50921	-0.927956	6.59832e-05	-1.34973	-0.939947
72253057	rs13233462	7.7314e-10	-1.64526	-0.571126	3.08836e-05	-1.66486	-0.362549	8.08202e-05	-1.66819	-0.418664
72253139	rs187577762	2.14278e-09	-1.24532e-10	-1.19698	7.07895e-05	-1.24532e-10	-1.19793	0.00019735	-1.24532e-10	-1.1941
72253242	rs147004583	1.99208e-09	-1.24532e-10	-1.26991	6.90415e-05	-1.24532e-10	-1.22293	0.00019116	-1.24532e-10	-1.22597
72253243	rs13233878	1.01709e-09	-0.758477	-1.18366	2.04954e-05	-1.31549	-1.12195	6.9041e-05	-1.10777	-1.13661
72253635	rs13221423	1.01736e-09	-0.758477	-1.1834	2.04346e-05	-1.31549	-1.12492	6.88458e-05	-1.10777	-1.13944
72253701	rs191144447	3.73151e-09	-1.24532e-10	-0.642276	0.000106766	-1.24532e-10	-0.787	0.000299919	-1.24532e-10	-0.77557
72253921	rs13224251	1.01736e-09	-0.758477	-1.1834	2.04346e-05	-1.31549	-1.12492	6.88458e-05	-1.10777	-1.13944
72254050	rs35820264	7.75681e-10	-1.66022	-0.552886	3.10566e-05	-1.67995	-0.341872	8.15439e-05	-1.67933	-0.398613
72254397	rs34299419	7.71083e-10	-1.66006	-0.55899	3.08469e-05	-1.67981	-0.348789	8.10101e-05	-1.67919	-0.405321
72254442	rs151010092	2.19118e-09	-1.24532e-10	-1.17465	7.15713e-05	-1.24532e-10	-1.18694	0.000197641	-1.24532e-10	-1.19263
72254467	rs140886185	1.34438e-09	-1.66316	-2.26878e-10	5.97336e-05	-1.36774	-2.26878e-10	0.000185908	-1.25383	-2.26878e-10
72255266	rs7803303	1.01736e-09	-0.758477	-1.1834	2.04346e-05	-1.31549	-1.12492	6.88458e-05	-1.10777	-1.13944
72255343	rs7803570	9.171e-10	-1.06619	-0.979434	2.03104e-05	-1.52255	-0.923951	6.51066e-05	-1.36705	-0.936007
72256586	rs34315915	7.51494e-10	-1.67698	-0.567803	3.05567e-05	-1.68666	-0.351396	7.97167e-05	-1.69313	-0.407473
72256606	rs111393325	7.27973e-10	-1.01543	-1.26115	1.90494e-05	-1.24123	-1.26936	5.63766e-05	-1.17489	-1.27214
72257291	rs57412352	1.01736e-09	-0.758477	-1.1834	2.04346e-05	-1.31549	-1.12492	6.88458e-05	-1.10777	-1.13944
72258312	rs35517441	9.69178e-10	-0.812238	-1.17816	2.00739e-05	-1.33972	-1.1185	6.64105e-05	-1.14994	-1.13329
72259095	rs7796889	1.00651e-09	-0.771805	-1.18079	2.03207e-05	-1.32427	-1.12173	6.83215e-05	-1.11848	-1.13638
72259412	rs7797082	1.01169e-09	-0.766671	-1.18079	2.07962e-05	-1.30114	-1.12173	7.04766e-05	-1.08742	-1.13638
72260124	rs57253097	1.00651e-09	-0.771805	-1.18079	2.03207e-05	-1.32427	-1.12173	6.83215e-05	-1.11848	-1.13638
72261865	rs9791554	9.91634e-10	-0.785043	-1.18245	2.01039e-05	-1.33297	-1.12376	6.74687e-05	-1.12909	-1.13832
72261969	rs9792101	7.64916e-10	-1.65933	-0.567748	3.05617e-05	-1.67917	-0.358717	8.02855e-05	-1.67854	-0.414949
72262809	rs7780415	9.91634e-10	-0.785043	-1.18245	2.01039e-05	-1.33297	-1.12376	6.74687e-05	-1.12909	-1.13832
72262888	rs56236555	8.8968e-10	-1.08807	-0.987909	1.95499e-05	-1.53502	-0.94964	6.23786e-05	-1.38334	-0.96252
72263107	rs7800121	9.91743e-10	-0.785043	-1.18234	2.01022e-05	-1.33297	-1.12384	6.75075e-05	-1.12909	-1.13775
72263142	rs35772337	9.91743e-10	-0.785043	-1.18234	2.01022e-05	-1.33297	-1.12384	6.75075e-05	-1.12909	-1.13775
72263340	rs34751664	7.68822e-10	-1.65424	-0.567748	3.0699e-05	-1.67469	-0.358717	8.06479e-05	-1.67404	-0.414949
72263390	rs193101334	3.14835e-09	-1.24532e-10	-0.812212	8.25994e-05	-1.24532e-10	-1.04363	0.00022717	-1.24532e-10	-1.05338
72263406	rs35499251	7.76647e-10	-1.65682	-0.555044	3.10736e-05	-1.67696	-0.344317	8.15956e-05	-1.67632	-0.400985
72263830	rs145596435	5.1403e-09	-1.24532e-10	-0.321979	8.85127e-05	-1.24532e-10	-0.97449	0.000251225	-1.24532e-10	-0.952732
72263918	rs6460033	9.77399e-10	-0.799501	-1.18245	1.99146e-05	-1.34243	-1.12376	6.66923e-05	-1.14067	-1.13832
72264111	rs71554645	9.79945e-10	-0.799501	-1.17985	1.99782e-05	-1.34243	-1.12057	6.68963e-05	-1.14067	-1.13527
72264245	rs112029235	9.35293e-10	-1.04503	-0.980957	2.01866e-05	-1.51034	-0.942274	6.48832e-05	-1.3512	-0.95529
72264474	rs67101482	9.70134e-10	-1.00186	-0.987552	2.06479e-05	-1.47494	-0.955086	6.7868e-05	-1.29418	-0.967334
72264497	rs67767367	9.77399e-10	-0.799501	-1.18245	1.99146e-05	-1.34243	-1.12376	6.66923e-05	-1.14067	-1.13832
72264759	rs73129481	9.64726e-10	-0.812552	-1.18245	1.97459e-05	-1.35094	-1.12376	6.60004e-05	-1.1511	-1.13832
72264937	rs61470193	9.64726e-10	-0.812552	-1.18245	1.97459e-05	-1.35094	-1.12376	6.60004e-05	-1.1511	-1.13832
72265135	rs149328839	1.3112e-09	-1.68815	-2.26878e-10	4.0988e-05	-1.74436	-2.26878e-10	0.000117887	-1.70935	-2.26878e-10
72265383	rs6978683	9.54762e-10	-0.825535	-1.17985	1.98297e-05	-1.34989	-1.12057	6.54731e-05	-1.16217	-1.13527
72265923	rs56193091	8.71094e-10	-1.09837	-0.998727	1.92149e-05	-1.54084	-0.961112	6.12113e-05	-1.39097	-0.973776
72266116	rs7796523	7.67548e-10	-1.6559	-0.567748	3.06541e-05	-1.67615	-0.358717	8.05295e-05	-1.67551	-0.414949
72266143	rs182102668	2.56335e-09	-1.24532e-10	-1.01778	8.342e-05	-1.24532e-10	-1.03375	0.00022659	-1.24532e-10	-1.05594
72266673	rs73129485	1.34977e-09	-1.65916	-2.26878e-10	4.09225e-05	-1.74596	-2.26878e-10	0.000113696	-1.74555	-2.26878e-10
72266720	rs6460034	9.54783e-10	-0.825513	-1.17985	1.96429e-05	-1.35935	-1.12057	6.55213e-05	-1.16144	-1.13527
72267104	rs6971812	9.66839e-10	-0.812552	-1.18026	1.9866e-05	-1.35094	-1.11769	6.64178e-05	-1.1511	-1.13202
72268294	rs6957619	9.306e-10	-0.851168	-1.17985	1.93202e-05	-1.37592	-1.12057	6.41977e-05	-1.18185	-1.13527
72268410	rs149592431	3.83218e-09	-1.24532e-10	-0.615655	0.000159443	-1.24532e-10	-0.385947	0.00042625	-1.24532e-10	-0.424056
72268461	rs71554646	7.74275e-10	-1.65112	-0.563799	3.09218e-05	-1.67194	-0.35424	8.12231e-05	-1.67127	-0.410607
72268672	rs56775695	5.35361e-10	-1.66692	-0.916983	2.45964e-05	-1.40189	-0.853145	6.16239e-05	-1.48027	-0.877762
72269531	rs6945435	9.42572e-10	-0.838385	-1.17985	1.948e-05	-1.36768	-1.12057	6.48532e-05	-1.17169	-1.13527
72269562	rs6945451	9.306e-10	-0.851168	-1.17985	1.93202e-05	-1.37592	-1.12057	6.41977e-05	-1.18185	-1.13527
72270125	rs9692137	8.42003e-10	-1.12877	-1.00229	1.88205e-05	-1.5578	-0.964892	5.96328e-05	-1.41339	-0.977484
```
