## Supplementary material for "Characterization of shared and ancestry-specific signals driving complex traits using multi-ancestry fine-mapping": susiex_nc3.cs80.summary

```
# chr7:71270973-72270973
CS_ID	CS_LENGTH	CS_PURITY	MAX_PIP_SNP	BP	REF_ALLELE	ALT_ALLELE	REF_FRQ	BETA	SE	-LOG10P	MAX_PIP	POST-HOC_PROB_POP1	POST-HOC_PROB_POP2
1	28	0.97016	rs2944821	71795998	C,C	G,G	0.500994,0.763889	-0.0211359,-0.0274642	0.00395431,0.0100654	7.04384,2.19649	0.0470213	0.999968	0.841595
2	132	0	rs112465413	72021086	C,C	T,T	0.633201,0.99504	0.0149824,0.068225	0.00410256,0.0608454	3.58464,0.581421	0.123483	0.748507	0.320903
3	995	0	rs117882908	71402067	NA,C	NA,G	NA,0.981151	NA,-0.108408	NA,0.0314332	NA,3.24949	0.0449429	0.462394	0.384205
```
