## Supplementary material for "Characterization of shared and ancestry-specific signals driving complex traits using multi-ancestry fine-mapping": susiex_nc1.cs80.cs

```
CS_ID	SNP	BP	REF_ALLELE	ALT_ALLELE	REF_FRQ	BETA	SE	-LOG10P	CS_PIP	OVRL_PIP
1	chr7:80599905:G:T	80599905	T,T	G,G	1,1	-inf,-inf	inf,inf	6.38189,5.3503	0.181591	0.181591
1	chr7:80600168:T:C	80600168	C,C	T,T	1,1	-inf,-inf	inf,inf	6.46028,5.19095	0.152519	0.152519
1	chr7:80594579:G:A	80594579	A,A	G,G	1,1	-inf,-inf	inf,inf	6.37435,5.07575	0.099116	0.099116
1	chr7:80595392:C:T	80595392	T,T	C,C	1,1	-inf,-inf	inf,inf	6.24959,5.11148	0.0819463	0.0819463
1	chr7:80594086:T:G	80594086	G,G	T,T	1,1	-inf,-inf	inf,inf	6.01674,5.3224	0.0783607	0.0783607
1	chr7:80594523:A:G	80594523	G,G	A,A	1,1	-inf,-inf	inf,inf	6.2664,5.03891	0.0727049	0.0727049
1	chr7:80593092:C:T	80593092	T,T	C,C	1,1	-inf,-inf	inf,inf	6.35089,4.81024	0.0533868	0.0533868
1	chr7:80611013:CTACAGG:C	80611013	C,C	CTACAGG,CTACAGG	1,1	-inf,-inf	inf,inf	5.49446,5.49761	0.037523	0.037523
1	chr7:80610950:A:T	80610950	T,T	A,A	1,1	-inf,-inf	inf,inf	5.47175,5.51393	0.0370315	0.0370315
1	chr7:80594739:C:G	80594739	G,G	C,C	1,1	-inf,-inf	inf,inf	6.10513,4.8227	0.0324217	0.0324217
```
