## Supplementary material for "Characterization of shared and ancestry-specific signals driving complex traits using multi-ancestry fine-mapping": susiex_nc1.cs80.snp

```
BP	SNP	PIP(CS1)	LogBF(CS1,Pop1)	LogBF(CS1,Pop2)
79677225	chr7:79677225:A:G	1.45158e-10	-1.31617e-10	-1.80982
79677597	chr7:79677597:C:T	5.74032e-11	-1.15478	-1.58276
79677682	chr7:79677682:A:G	1.45134e-10	-1.31617e-10	-1.80998
79677728	chr7:79677728:TAACA:T	1.50695e-10	-1.31617e-10	-1.77238
79677808	chr7:79677808:T:C	4.41487e-11	-1.54602	-1.45406
79677848	chr7:79677848:A:G	2.96042e-10	-1.31617e-10	-1.09714
79677926	chr7:79677926:T:A	4.46037e-11	-1.55532	-1.43451
79678097	chr7:79678097:C:T	3.02581e-10	-1.07529	-9.09645e-10
79678522	chr7:79678522:C:A	5.97433e-11	-1.50845	-1.18913
79678534	chr7:79678534:C:T	4.59793e-11	-1.23433	-1.72511
79678662	chr7:79678662:G:A	3.30726e-11	-1.5552	-1.73374
79678917	chr7:79678917:A:G	8.32695e-11	-1.34099	-1.02456
79679079	chr7:79679079:G:C	8.29483e-11	-1.32995	-1.03947
79679510	chr7:79679510:A:T	2.46972e-10	-1.31617e-10	-1.27837
79679530	chr7:79679530:G:A	7.34561e-11	-1.12906	-1.3619
79679593	chr7:79679593:G:C	1.66245e-10	-1.31617e-10	-1.67418
79679680	chr7:79679680:A:G	4.10617e-11	-1.2735	-1.79906
79680347	chr7:79680347:T:C	4.3254e-11	-1.29974	-1.72081
79680406	chr7:79680406:C:T	6.90956e-11	-1.1883	-1.36385
79680802	chr7:79680802:A:C	1.72801e-10	-1.6355	-9.09645e-10
79680814	chr7:79680814:T:G	4.57457e-10	-1.31617e-10	-0.661957
79681180	chr7:79681180:G:C	5.72717e-11	-1.16957	-1.57026
79681270	chr7:79681270:C:T	1.67581e-10	-1.38719	-0.278982
79681298	chr7:79681298:T:A	1.68088e-10	-1.31617e-10	-1.66316
79681631	chr7:79681631:T:G	2.32075e-10	-1.64623	0.305646
79681777	chr7:79681777:G:A	4.23813e-10	-1.31617e-10	-0.738348
79681825	chr7:79681825:T:C	1.69024e-10	-1.31617e-10	-1.6576
79682482	chr7:79682482:A:G	3.1759e-11	-1.53575	-1.79372
79682560	chr7:79682560:T:C	4.16529e-10	-1.31617e-10	-0.755684
79682638	chr7:79682638:C:T	3.52584e-11	-1.50492	-1.72002
79683565	chr7:79683565:G:A	1.56418e-10	-1.31617e-10	-1.73511
79683796	chr7:79683796:A:G	1.85658e-10	-1.31617e-10	-1.56373
79683864	chr7:79683864:T:C	1.45442e-10	-1.31617e-10	-1.80786
79683984	chr7:79683984:T:A	1.5663e-10	-1.31617e-10	-1.73376
79683992	chr7:79683992:A:G	6.89745e-11	-0.750415	-1.80349
79684132	chr7:79684132:A:C	7.65903e-11	-1.63802	-0.811149
79684563	chr7:79684563:G:T	5.22738e-11	-1.50565	-1.3255
79684641	chr7:79684641:T:C	1.47341e-10	-1.31617e-10	-1.79489
79684769	chr7:79684769:C:T	3.38083e-10	-1.31617e-10	-0.96435
79684777	chr7:79684777:G:A	8.6843e-11	-1.53569	-0.787852
79684829	chr7:79684829:A:G	8.64279e-11	-1.53655	-0.791781
79684988	chr7:79684988:A:AC	7.78252e-11	-1.63555	-0.797627
79685093	chr7:79685093:G:A	1.5705e-10	-1.31617e-10	-1.73108
79685176	chr7:79685176:C:T	1.4721e-10	-1.31617e-10	-1.79578
79685308	chr7:79685308:G:A	3.95135e-11	-1.63692	-1.47407
79685406	chr7:79685406:T:C	2.84292e-09	-0.971798	2.13674
79685646	chr7:79685646:T:C	2.5129e-09	-1.04144	2.083
79685941	chr7:79685941:C:T	2.53114e-09	-1.03834	2.08713
79686198	chr7:79686198:A:C	1.6796e-10	-1.52187	-0.142043
79686211	chr7:79686211:C:A	1.71878e-10	-1.52059	-0.120262
79686306	chr7:79686306:AT:A	1.59306e-10	-1.51511	-0.201705
79686323	chr7:79686323:T:C	2.51679e-09	-1.06583	2.10893
79686367	chr7:79686367:C:A	9.20613e-11	-1.51121	-0.753979
79686445	chr7:79686445:T:G	3.92524e-11	-1.64531	-1.47231
79686533	chr7:79686533:A:G	2.37511e-10	-1.31743	-9.09645e-10
79686551	chr7:79686551:G:A	1.82848e-10	-1.31617e-10	-1.57898
79686638	chr7:79686638:A:G	5.86363e-10	-1.31617e-10	-0.413702
79686848	chr7:79686848:A:C	3.69483e-11	-1.59153	-1.58659
79687221	chr7:79687221:A:C	1.46999e-10	-1.31617e-10	-1.79722
79687273	chr7:79687273:G:A	1.08143e-09	-1.31617e-10	0.198396
79687378	chr7:79687378:C:T	3.73957e-10	-1.33196	0.468464
79688044	chr7:79688044:T:C	2.72617e-10	-1.31617e-10	-1.17957
79688241	chr7:79688241:T:A	6.74672e-09	-1.08696	3.11613
79688273	chr7:79688273:G:A	2.31483e-10	-1.50254	0.159402
79688502	chr7:79688502:T:A	2.91997e-11	-1.61738	-1.7961
79688583	chr7:79688583:G:A	4.26712e-10	-1.52502	0.793486
79688946	chr7:79688946:A:T	1.46738e-10	-1.31617e-10	-1.79899
79689028	chr7:79689028:CAATT:C	1.28102e-10	-1.6313	-0.303514
79689047	chr7:79689047:G:A	2.7622e-09	-1.1069	2.24304
79689219	chr7:79689219:T:C	9.29556e-10	0.0470661	-9.09645e-10
79689782	chr7:79689782:C:A	2.88476e-11	-1.63021	-1.7954
79689811	chr7:79689811:C:CA	3.44362e-11	-1.64708	-1.60145
79689972	chr7:79689972:T:A	3.73785e-09	-1.02434	2.46296
79690115	chr7:79690115:A:C	1.58583e-10	-1.31617e-10	-1.72136
79690510	chr7:79690510:G:A	2.04723e-10	-1.46598	-9.09645e-10
79690735	chr7:79690735:G:A	4.38105e-09	-1.07254	2.66994
79690744	chr7:79690744:A:T	1.39479e-10	-1.63991	-0.209816
79690746	chr7:79690746:T:G	2.83312e-11	-1.63371	-1.80997
79691231	chr7:79691231:G:T	2.784e-10	-1.16311	0.00453099
79691374	chr7:79691374:G:A	6.96027e-09	-1.0617	3.12203
79691420	chr7:79691420:G:T	3.59963e-11	-1.64328	-1.56094
79691850	chr7:79691850:T:C	1.48625e-10	-1.31617e-10	-1.78621
79692174	chr7:79692174:C:A	3.97728e-10	-1.31617e-10	-0.801872
79692436	chr7:79692436:A:G	1.48291e-09	-0.687819	1.20194
79692569	chr7:79692569:TCAGA:T	5.39645e-11	-1.43885	-1.36047
79692785	chr7:79692785:CTCT:C	2.24737e-10	-1.31617e-10	-1.37271
79692819	chr7:79692819:G:C	3.24332e-11	-1.50369	-1.80477
79692856	chr7:79692856:C:T	4.99254e-10	-1.31617e-10	-0.574526
79693077	chr7:79693077:A:T	1.08886e-10	-1.03375	-1.06359
79693393	chr7:79693393:T:A	1.50007e-10	-1.31617e-10	-1.77696
79693774	chr7:79693774:T:C	3.40756e-11	-1.44901	-1.81005
79693803	chr7:79693803:C:T	5.00241e-10	-1.31617e-10	-0.572551
79694369	chr7:79694369:T:C	3.30481e-10	-1.31617e-10	-0.987092
79694415	chr7:79694415:A:G	1.45225e-10	-1.31617e-10	-1.80936
79694787	chr7:79694787:G:A	3.56694e-10	-1.31617e-10	-0.910762
79694951	chr7:79694951:G:A	1.51143e-10	-1.31617e-10	-1.76941
79695364	chr7:79695364:A:G	1.29624e-10	-1.43559	-0.487415
79695535	chr7:79695535:AT:A	1.31883e-10	-1.44049	-0.465235
79695823	chr7:79695823:A:G	3.61847e-10	-1.31617e-10	-0.896418
79695977	chr7:79695977:A:C	1.19427e-10	-1.50278	-0.50215
79695989	chr7:79695989:A:G	1.61339e-10	-1.31617e-10	-1.70414
79696436	chr7:79696436:C:T	1.37095e-10	-1.43013	-0.436832
79696452	chr7:79696452:G:A	1.65949e-10	-1.31617e-10	-1.67596
79696495	chr7:79696495:C:T	3.03228e-10	-1.31617e-10	-1.07315
79697207	chr7:79697207:C:T	2.719e-10	-1.31617e-10	-1.18221
79698214	chr7:79698214:C:T	1.51553e-10	-1.58622	-0.180487
79698717	chr7:79698717:T:C	1.71332e-10	-1.57445	-0.0695837
79698721	chr7:79698721:G:A	2.54317e-10	-1.31617e-10	-1.24906
79699019	chr7:79699019:A:C	1.69897e-10	-1.58895	-0.0634937
79699214	chr7:79699214:T:G	1.50293e-10	-1.31617e-10	-1.77505
79699254	chr7:79699254:G:A	1.6191e-10	-1.31617e-10	-1.7006
79699257	chr7:79699257:C:T	2.87758e-11	-1.62206	-1.80604
79699314	chr7:79699314:C:G	2.55007e-10	-1.31617e-10	-1.24635
79699457	chr7:79699457:G:A	2.9087e-10	-1.31617e-10	-1.11476
79699483	chr7:79699483:C:T	8.15211e-10	-1.31617e-10	-0.0841938
79699583	chr7:79699583:TTTTC:T	5.32884e-10	-1.31617e-10	-0.509336
79699663	chr7:79699663:C:T	2.37326e-10	-1.31617e-10	-1.31821
79699698	chr7:79699698:GA:G	1.71208e-10	-1.59207	-0.0526882
79699901	chr7:79699901:A:G	1.45159e-10	-1.31617e-10	-1.80981
79700251	chr7:79700251:T:C	7.86717e-10	-1.31617e-10	-0.119772
79700437	chr7:79700437:A:G	1.78929e-10	-1.60374	0.00308821
79700723	chr7:79700723:C:A	2.59614e-10	-1.31617e-10	-1.22845
79700859	chr7:79700859:G:A	1.48543e-10	-1.31617e-10	-1.78676
79700913	chr7:79700913:CAT:C	1.98278e-10	-1.31617e-10	-1.49797
79701019	chr7:79701019:C:G	5.97501e-10	-0.394884	-9.09645e-10
79701086	chr7:79701086:TTA:T	2.95274e-11	-1.62145	-1.78088
79701187	chr7:79701187:G:A	3.18903e-11	-1.61127	-1.71407
79701561	chr7:79701561:C:T	2.48876e-10	-1.31617e-10	-1.27069
79701662	chr7:79701662:T:C	2.41585e-10	-1.31617e-10	-1.30042
79702330	chr7:79702330:T:A	1.51222e-10	-1.31617e-10	-1.76889
79702459	chr7:79702459:G:A	1.89218e-10	-1.54474	-9.09645e-10
79702483	chr7:79702483:A:T	1.691e-10	-1.60065	-0.0565014
79702792	chr7:79702792:C:A	1.89526e-10	-1.31617e-10	-1.54312
79703215	chr7:79703215:A:G	7.55824e-11	-1.42444	-1.03798
79703403	chr7:79703403:A:G	2.98437e-10	-1.31617e-10	-1.08908
79703643	chr7:79703643:C:T	3.01784e-10	-1.31617e-10	-1.07793
79703793	chr7:79703793:C:T	1.62113e-10	-1.59307	-0.106275
79703815	chr7:79703815:A:AC	1.10302e-09	-1.31617e-10	0.218169
79704365	chr7:79704365:G:A	3.01153e-11	-1.6196	-1.76301
79704425	chr7:79704425:G:A	2.75474e-10	-1.31617e-10	-1.16915
79704758	chr7:79704758:C:T	1.43053e-10	-1.56005	-0.264374
79705008	chr7:79705008:G:A	8.55823e-11	-1.60691	-0.731251
79705186	chr7:79705186:T:C	1.48818e-10	-1.57985	-0.205069
79705586	chr7:79705586:T:C	2.35395e-10	-1.31617e-10	-1.32637
79705666	chr7:79705666:T:C	1.33267e-10	-1.56847	-0.326821
79705884	chr7:79705884:C:A	1.3191e-10	-1.54676	-0.358762
79706140	chr7:79706140:A:C	3.59657e-10	-1.31617e-10	-0.902491
79706188	chr7:79706188:C:T	1.57762e-10	-1.31617e-10	-1.72655
79706244	chr7:79706244:G:A	3.23615e-10	-1.31617e-10	-1.00809
79706339	chr7:79706339:T:C	1.46083e-10	-1.31617e-10	-1.80346
79706624	chr7:79706624:T:C	4.632e-10	-1.38665	0.737163
79706848	chr7:79706848:C:T	2.61976e-10	-1.21939	-9.09645e-10
79707111	chr7:79707111:C:A	1.52773e-10	-1.49554	-0.263146
79707218	chr7:79707218:C:T	4.85642e-10	-1.31617e-10	-0.602168
79707260	chr7:79707260:C:G	9.05113e-10	-1.31617e-10	0.0204197
79707299	chr7:79707299:T:A	3.53442e-11	-1.62433	-1.59817
79707669	chr7:79707669:C:T	9.84073e-10	-1.31617e-10	0.10406
79708147	chr7:79708147:T:G	1.84431e-10	-1.31617e-10	-1.57036
79708432	chr7:79708432:T:C	3.35981e-11	-1.55897	-1.7142
79708518	chr7:79708518:T:C	2.85073e-10	-1.31617e-10	-1.1349
79708657	chr7:79708657:T:C	1.07564e-10	-1.5477	-0.561855
79708672	chr7:79708672:TAATA:T	3.24732e-10	-1.31617e-10	-1.00464
79708688	chr7:79708688:T:G	1.26648e-10	-1.56752	-0.378713
79708895	chr7:79708895:A:G	3.91885e-11	-1.62213	-1.49713
79709373	chr7:79709373:GTTTC:G	1.24595e-10	-1.56001	-0.402568
79709388	chr7:79709388:C:T	1.29092e-10	-1.56479	-0.362326
79709390	chr7:79709390:T:C	4.6247e-10	-1.42106	0.770003
79709662	chr7:79709662:T:C	1.45114e-10	-1.31617e-10	-1.81012
79710259	chr7:79710259:T:C	1.92185e-10	-1.31617e-10	-1.52918
79710283	chr7:79710283:C:T	1.33893e-10	-1.58392	-0.306678
79710335	chr7:79710335:G:A	3.12473e-10	-1.31617e-10	-1.04312
79711235	chr7:79711235:G:T	4.36852e-11	-1.63041	-1.38022
79712221	chr7:79712221:T:C	2.39091e-10	-1.31617e-10	-1.3108
79712547	chr7:79712547:T:C	2.496e-10	-1.31617e-10	-1.26778
79713018	chr7:79713018:AT:A	5.12249e-10	-1.31617e-10	-0.548829
79713092	chr7:79713092:C:A	2.9359e-10	-1.31617e-10	-1.10546
79713988	chr7:79713988:T:G	1.88375e-10	-1.31617e-10	-1.54921
79713991	chr7:79713991:T:G	4.64654e-10	-1.4151	0.768751
79714526	chr7:79714526:T:A	1.09288e-09	-1.31617e-10	0.208934
79715261	chr7:79715261:T:C	1.29522e-10	-1.57749	-0.346297
79715462	chr7:79715462:T:G	3.25715e-10	-1.31617e-10	-1.00162
79715908	chr7:79715908:A:G	3.79423e-10	-1.40389	0.554904
79716079	chr7:79716079:G:T	3.24923e-10	-1.31617e-10	-1.00405
79716287	chr7:79716287:G:A	4.39146e-10	-1.42101	0.718201
79716644	chr7:79716644:T:C	1.09495e-09	-1.31617e-10	0.210822
79716649	chr7:79716649:A:G	4.0566e-11	-1.63277	-1.45194
79717025	chr7:79717025:A:G	3.2486e-10	-1.31617e-10	-1.00424
79717087	chr7:79717087:G:T	3.91537e-11	-1.6407	-1.47945
79717104	chr7:79717104:A:G	3.06648e-10	-1.31617e-10	-1.06194
79717594	chr7:79717594:G:A	2.25597e-10	-1.64177	0.272879
79717932	chr7:79717932:A:C	1.93438e-09	-1.31617e-10	0.779903
79718025	chr7:79718025:T:C	1.07602e-10	-1.57323	-0.535978
79718140	chr7:79718140:G:A	4.48083e-11	-1.45815	-1.5271
79718650	chr7:79718650:A:T	4.15144e-10	-1.31617e-10	-0.759015
79718816	chr7:79718816:AACTC:A	1.36921e-09	-1.31617e-10	0.434349
79719623	chr7:79719623:C:T	1.67737e-10	-1.31617e-10	-1.66524
79719704	chr7:79719704:A:C	7.133e-11	-1.5986	-0.921726
79719712	chr7:79719712:A:C	3.96308e-11	-1.62652	-1.48152
79720414	chr7:79720414:T:C	1.70749e-10	-1.64744	-9.09645e-10
79721046	chr7:79721046:G:T	2.77024e-10	-1.31617e-10	-1.16354
79721445	chr7:79721445:GA:G	1.84656e-10	-1.31617e-10	-1.56915
79722042	chr7:79722042:G:A	3.08442e-10	-1.31617e-10	-1.05611
79722133	chr7:79722133:T:C	1.45233e-10	-1.31617e-10	-1.8093
79722137	chr7:79722137:T:C	3.09981e-10	-1.31617e-10	-1.05113
79722142	chr7:79722142:A:C	6.60372e-11	-1.55138	-1.04604
79722567	chr7:79722567:A:G	1.82724e-10	-1.57967	-9.09645e-10
79722699	chr7:79722699:AAAC:A	3.03832e-11	-1.58096	-1.79279
79723374	chr7:79723374:C:A	1.57125e-10	-1.31617e-10	-1.7306
79723439	chr7:79723439:T:G	4.63823e-11	-1.48105	-1.46967
79723565	chr7:79723565:A:T	6.56225e-11	-1.56325	-1.04047
79723682	chr7:79723682:C:T	5.54413e-11	-1.55722	-1.21509
79723683	chr7:79723683:CT:C	2.62175e-10	-1.21863	-9.09645e-10
79723924	chr7:79723924:G:A	6.05143e-11	-1.57067	-1.11409
79723977	chr7:79723977:G:A	1.73671e-10	-1.31617e-10	-1.63048
79724364	chr7:79724364:G:A	1.75542e-10	-1.31617e-10	-1.61976
79724733	chr7:79724733:A:G	4.58705e-11	-1.51958	-1.44224
79724797	chr7:79724797:TTTTA:T	2.80533e-10	-1.31617e-10	-1.15095
79724897	chr7:79724897:G:A	1.60033e-10	-1.31617e-10	-1.71226
79724905	chr7:79724905:T:C	1.76389e-10	-1.31617e-10	-1.61495
79725880	chr7:79725880:G:A	4.59346e-11	-1.57222	-1.3882
79726016	chr7:79726016:G:T	3.96302e-11	-1.57427	-1.53378
79726026	chr7:79726026:A:C	4.28558e-11	-1.55886	-1.47094
79726220	chr7:79726220:T:C	1.47053e-10	-1.31617e-10	-1.79685
79726409	chr7:79726409:G:A	2.35835e-10	-1.31617e-10	-1.32451
79726832	chr7:79726832:T:C	1.77856e-10	-1.31617e-10	-1.60667
79726906	chr7:79726906:A:T	4.12392e-11	-1.58968	-1.47857
79727859	chr7:79727859:G:A	5.19636e-11	-1.49044	-1.34666
79727941	chr7:79727941:C:T	1.45363e-10	-1.31617e-10	-1.80841
79727942	chr7:79727942:G:A	1.63616e-10	-1.31617e-10	-1.69012
79728044	chr7:79728044:G:A	4.89402e-11	-1.52835	-1.36869
79728052	chr7:79728052:T:A	4.83934e-11	-1.52824	-1.38003
79728323	chr7:79728323:A:C	2.2621e-09	-1.31617e-10	0.936408
79728463	chr7:79728463:T:C	4.83277e-11	-1.51819	-1.39145
79728996	chr7:79728996:C:T	5.54813e-11	-1.46854	-1.30306
79729045	chr7:79729045:A:C	2.09229e-10	-1.31617e-10	-1.44421
79729050	chr7:79729050:A:C	5.49442e-11	-1.54024	-1.24109
79729365	chr7:79729365:C:T	2.07506e-10	-1.31617e-10	-1.45248
79729503	chr7:79729503:C:T	2.04606e-10	-1.31617e-10	-1.46656
79729550	chr7:79729550:C:T	2.20965e-10	-1.31617e-10	-1.38964
79729603	chr7:79729603:C:T	2.6971e-10	-1.31617e-10	-1.19029
79729670	chr7:79729670:A:T	5.8161e-08	-1.31617e-10	4.18333
79729967	chr7:79729967:G:A	4.98098e-11	-1.53618	-1.34325
79730002	chr7:79730002:T:C	4.57496e-11	-1.59393	-1.37053
79730355	chr7:79730355:T:G	1.74495e-10	-1.62574	-9.09645e-10
79730421	chr7:79730421:T:TA	1.624e-10	-1.31617e-10	-1.69758
79730639	chr7:79730639:A:T	3.5084e-10	-1.31617e-10	-0.927309
79730728	chr7:79730728:A:G	1.96579e-10	-1.50657	-9.09645e-10
79730862	chr7:79730862:T:C	3.16796e-10	-1.31617e-10	-1.02938
79731249	chr7:79731249:T:C	1.77544e-10	-1.31617e-10	-1.60842
79731375	chr7:79731375:A:C	5.2312e-11	-1.5182	-1.31222
79732352	chr7:79732352:C:T	1.34339e-09	-1.31617e-10	0.41531
79732440	chr7:79732440:C:T	6.72829e-11	-1.61014	-0.968589
79732520	chr7:79732520:T:C	5.08012e-11	-1.59766	-1.26206
79732817	chr7:79732817:G:GA	4.61782e-10	-1.31617e-10	-0.652547
79732919	chr7:79732919:G:C	1.67725e-10	-1.31617e-10	-1.66532
79732941	chr7:79732941:T:C	4.89773e-11	-1.59979	-1.2965
79733222	chr7:79733222:A:G	1.79808e-10	-1.60949	0.01374
79733495	chr7:79733495:T:C	1.4523e-10	-1.31617e-10	-1.80932
79733529	chr7:79733529:C:T	5.33148e-11	-1.43599	-1.37544
79733582	chr7:79733582:G:T	1.4617e-10	-1.31617e-10	-1.80287
79733740	chr7:79733740:A:C	4.18515e-11	-1.62906	-1.42445
79733789	chr7:79733789:G:A	1.45811e-10	-1.31617e-10	-1.80533
79733790	chr7:79733790:T:A	1.53708e-10	-1.31617e-10	-1.75259
79733793	chr7:79733793:G:A	1.45366e-10	-1.31617e-10	-1.80839
79733814	chr7:79733814:A:G	1.47422e-10	-1.31617e-10	-1.79434
79734291	chr7:79734291:C:G	1.56593e-10	-1.31617e-10	-1.73399
79734444	chr7:79734444:G:A	1.9617e-10	-1.31617e-10	-1.50866
79734875	chr7:79734875:C:T	1.45687e-10	-1.31617e-10	-1.80618
79734938	chr7:79734938:A:T	1.45114e-10	-1.31617e-10	-1.81012
79735194	chr7:79735194:C:T	1.45786e-10	-1.31617e-10	-1.8055
79735448	chr7:79735448:G:A	2.67026e-10	-1.20029	-9.09645e-10
79735472	chr7:79735472:C:T	1.46588e-10	-1.31617e-10	-1.80002
79735552	chr7:79735552:C:A	1.46527e-10	-1.31617e-10	-1.80043
79735608	chr7:79735608:G:GA	1.73177e-10	-1.31617e-10	-1.63333
79735705	chr7:79735705:C:G	2.23907e-10	-1.37641	-9.09645e-10
79735853	chr7:79735853:T:G	3.71624e-11	-1.60341	-1.56893
79736084	chr7:79736084:G:A	1.48218e-10	-1.31617e-10	-1.78896
79736303	chr7:79736303:C:T	1.46524e-10	-1.31617e-10	-1.80045
79736895	chr7:79736895:A:G	2.37882e-10	-1.50878	0.192917
79736925	chr7:79736925:A:G	1.46083e-10	-1.31617e-10	-1.80346
79737315	chr7:79737315:A:G	3.14496e-11	-1.63994	-1.69931
79737611	chr7:79737611:T:G	2.34315e-10	-1.31617e-10	-1.33097
79737765	chr7:79737765:C:A	1.30998e-10	-1.42675	-0.485706
79737878	chr7:79737878:T:A	1.37747e-10	-1.41324	-0.448985
79737918	chr7:79737918:G:A	5.31921e-10	-1.31617e-10	-0.511146
79738351	chr7:79738351:T:C	3.91786e-11	-1.40183	-1.71768
79738386	chr7:79738386:G:A	2.54044e-10	-1.25013	-9.09645e-10
79738964	chr7:79738964:C:A	1.76085e-10	-1.31617e-10	-1.61667
79739314	chr7:79739314:T:C	3.65503e-11	-1.63921	-1.54974
79739365	chr7:79739365:G:A	1.80481e-10	-1.5225	-0.0695169
79739457	chr7:79739457:G:A	2.24002e-10	-1.31617e-10	-1.37599
79739816	chr7:79739816:A:T	6.91498e-10	-1.31617e-10	-0.248781
79739916	chr7:79739916:CTG:C	1.56164e-10	-1.49169	-0.245043
79739928	chr7:79739928:A:G	1.47365e-10	-1.31617e-10	-1.79473
79740042	chr7:79740042:C:G	1.76555e-10	-1.31617e-10	-1.61401
79740225	chr7:79740225:C:T	2.76712e-10	-1.31617e-10	-1.16466
79740235	chr7:79740235:A:G	1.82234e-10	-1.31617e-10	-1.58235
79740336	chr7:79740336:T:G	1.66823e-10	-1.5793	-0.0914105
79740359	chr7:79740359:G:C	2.33838e-10	-1.31617e-10	-1.33301
79740587	chr7:79740587:G:A	1.81995e-10	-1.31617e-10	-1.58366
79740663	chr7:79740663:A:G	1.76626e-10	-1.31617e-10	-1.61361
79740684	chr7:79740684:C:T	2.35977e-10	-1.55275	0.228848
79740719	chr7:79740719:ATC:A	2.6197e-10	-1.31617e-10	-1.21941
79740883	chr7:79740883:T:C	1.80361e-10	-1.54633	-0.0463558
79741304	chr7:79741304:T:C	1.44183e-10	-1.54037	-0.276188
79741421	chr7:79741421:C:T	2.34994e-10	-1.53129	0.203206
79741890	chr7:79741890:G:A	2.46087e-10	-1.53496	0.253009
79741970	chr7:79741970:A:G	2.51307e-10	-1.52912	0.268158
79742139	chr7:79742139:T:G	3.68916e-11	-1.62587	-1.55379
79742276	chr7:79742276:G:T	1.55001e-10	-1.54447	-0.199738
79742498	chr7:79742498:C:A	1.46647e-10	-1.31617e-10	-1.79961
79742715	chr7:79742715:TG:T	3.04709e-10	-1.51285	0.444567
79743042	chr7:79743042:G:A	2.72421e-10	-1.31617e-10	-1.18029
79743535	chr7:79743535:C:T	1.80639e-10	-1.31617e-10	-1.59114
79743890	chr7:79743890:T:C	1.73439e-10	-1.31617e-10	-1.63181
79744260	chr7:79744260:AT:A	1.72459e-10	-1.63748	-9.09645e-10
79744373	chr7:79744373:C:A	3.86629e-11	-1.63477	-1.49798
79744458	chr7:79744458:G:T	3.90126e-11	-1.6298	-1.49395
79744601	chr7:79744601:G:A	1.46622e-10	-1.31617e-10	-1.79978
79744727	chr7:79744727:A:C	3.33102e-10	-1.31617e-10	-0.979193
79744801	chr7:79744801:G:A	2.438e-10	-1.55378	0.26249
79744891	chr7:79744891:A:C	2.04746e-10	-1.31617e-10	-1.46587
79745086	chr7:79745086:A:G	3.124e-10	-1.31617e-10	-1.04336
79745185	chr7:79745185:A:C	3.97119e-11	-1.63261	-1.47337
79745375	chr7:79745375:T:G	1.15185e-10	-1.64184	-0.399257
79746166	chr7:79746166:T:C	3.65978e-10	-0.885066	-9.09645e-10
79746261	chr7:79746261:T:TC	4.58036e-10	-1.31617e-10	-0.660693
79746294	chr7:79746294:T:G	4.60171e-10	-1.31617e-10	-0.656043
79746482	chr7:79746482:A:G	1.87787e-10	-1.54326	-0.00907724
79746702	chr7:79746702:T:A	2.19349e-10	-1.31617e-10	-1.39698
79748027	chr7:79748027:T:C	3.25716e-11	-1.63832	-1.66588
79748104	chr7:79748104:A:T	2.30717e-10	-1.31617e-10	-1.34645
79748117	chr7:79748117:C:T	6.7863e-10	-1.31617e-10	-0.267564
79748146	chr7:79748146:C:T	7.17104e-10	-1.5856	1.37318
79748365	chr7:79748365:T:C	1.90459e-10	-1.56109	0.0228816
79748602	chr7:79748602:G:A	1.45932e-10	-1.31617e-10	-1.8045
79748789	chr7:79748789:C:T	2.30628e-10	-1.31617e-10	-1.34684
79748894	chr7:79748894:G:GC	4.69539e-10	-1.31617e-10	-0.635888
79748927	chr7:79748927:G:A	4.33445e-11	-1.41236	-1.6061
79748948	chr7:79748948:T:C	4.59278e-10	-1.31617e-10	-0.657985
79749056	chr7:79749056:GGATA:G	3.25285e-10	-1.31617e-10	-1.00294
79749322	chr7:79749322:A:C	4.80937e-11	-1.52654	-1.38795
79749358	chr7:79749358:A:G	2.2612e-10	-1.31617e-10	-1.36657
79749546	chr7:79749546:C:G	2.14348e-10	-1.31617e-10	-1.42004
79749634	chr7:79749634:C:T	2.58596e-10	-1.31617e-10	-1.23237
79749961	chr7:79749961:GTC:G	3.52932e-11	-1.60441	-1.61954
79750088	chr7:79750088:T:C	1.85251e-10	-1.31617e-10	-1.56593
79750298	chr7:79750298:AT:A	2.29218e-10	-1.35297	-9.09645e-10
79751022	chr7:79751022:T:C	2.28288e-10	-1.31617e-10	-1.35703
79751028	chr7:79751028:C:T	3.2554e-11	-1.64498	-1.65975
79751281	chr7:79751281:A:G	3.16841e-10	-1.31617e-10	-1.02924
79751542	chr7:79751542:G:A	1.98426e-10	-1.31617e-10	-1.49722
79751761	chr7:79751761:A:C	3.1349e-10	-1.31617e-10	-1.03987
79751968	chr7:79751968:A:G	3.61514e-08	-1.31617e-10	3.70783
79752214	chr7:79752214:C:T	2.30535e-09	0.955346	-9.09645e-10
79752422	chr7:79752422:T:C	3.38058e-10	-0.964423	-9.09645e-10
79752449	chr7:79752449:G:A	1.7805e-10	-1.31617e-10	-1.60557
79753107	chr7:79753107:G:C	2.86721e-11	-1.62502	-1.80669
79753298	chr7:79753298:T:G	2.11054e-10	-1.31617e-10	-1.43553
79753468	chr7:79753468:G:A	3.14212e-10	-1.31617e-10	-1.03757
79753723	chr7:79753723:T:C	2.03548e-10	-1.31617e-10	-1.47174
79753826	chr7:79753826:C:T	2.83487e-10	-1.31617e-10	-1.14048
79754138	chr7:79754138:A:G	8.99695e-10	-1.31617e-10	0.0144157
79754151	chr7:79754151:T:C	3.28577e-10	-1.31617e-10	-0.992868
79754152	chr7:79754152:G:A	3.08743e-10	-1.31617e-10	-1.05513
79754655	chr7:79754655:T:G	4.07985e-10	-1.31617e-10	-0.776411
79754865	chr7:79754865:A:G	2.10517e-10	-1.43808	-9.09645e-10
79755504	chr7:79755504:A:G	2.93711e-11	-1.62453	-1.7831
79755708	chr7:79755708:G:A	2.08238e-10	-1.31617e-10	-1.44896
79755934	chr7:79755934:C:T	3.77756e-11	-1.51293	-1.64304
79756179	chr7:79756179:T:C	3.37322e-10	-1.31617e-10	-0.966602
79756674	chr7:79756674:A:G	7.2666e-11	-1.63679	-0.864981
79756702	chr7:79756702:G:A	2.30485e-10	-1.34746	-9.09645e-10
79756765	chr7:79756765:T:G	1.74327e-09	-1.31617e-10	0.675878
79757074	chr7:79757074:A:G	2.08889e-10	-1.31617e-10	-1.44584
79757082	chr7:79757082:A:G	3.67311e-10	-1.31617e-10	-0.881432
79757442	chr7:79757442:CT:C	3.8686e-11	-1.62068	-1.51148
79757901	chr7:79757901:A:G	1.57584e-09	-1.31617e-10	0.574901
79758333	chr7:79758333:T:A	2.11196e-10	-1.31617e-10	-1.43485
79758704	chr7:79758704:A:G	4.95799e-11	-1.62025	-1.2638
79759190	chr7:79759190:A:G	1.85083e-10	-1.31617e-10	-1.56684
79759563	chr7:79759563:C:T	1.86874e-10	-1.31617e-10	-1.55721
79759630	chr7:79759630:T:G	2.34011e-10	-1.57066	0.238391
79759754	chr7:79759754:C:T	2.53239e-10	-1.53575	0.28244
79760337	chr7:79760337:AG:A	1.84719e-10	-1.31617e-10	-1.5688
79760350	chr7:79760350:G:A	1.88254e-10	-1.57003	0.0201825
79760955	chr7:79760955:G:A	3.34779e-10	-1.31617e-10	-0.97417
79761489	chr7:79761489:C:T	3.43879e-10	-1.31617e-10	-0.94735
79761761	chr7:79761761:T:C	1.7089e-10	-1.64662	-9.09645e-10
79762192	chr7:79762192:T:C	3.28418e-10	-1.31617e-10	-0.993354
79763972	chr7:79763972:T:G	2.07117e-10	-1.31617e-10	-1.45436
79764005	chr7:79764005:A:G	2.2715e-10	-1.31617e-10	-1.36203
79764197	chr7:79764197:C:T	9.87614e-10	-1.64516	1.75281
79764903	chr7:79764903:AC:A	3.38168e-10	-1.31617e-10	-0.964098
79765180	chr7:79765180:A:C	4.26823e-10	-1.31617e-10	-0.73127
79765397	chr7:79765397:A:C	3.2909e-10	-1.31617e-10	-0.991309
79766406	chr7:79766406:C:A	1.522e-09	-1.31617e-10	0.540143
79766976	chr7:79766976:G:A	3.41556e-10	-1.31617e-10	-0.95413
79767340	chr7:79767340:G:C	4.59442e-11	-1.58632	-1.3739
79767402	chr7:79767402:C:T	4.63959e-11	-1.58475	-1.36568
79767489	chr7:79767489:G:A	2.31672e-10	-1.31617e-10	-1.34232
79767740	chr7:79767740:T:C	1.51431e-10	-1.31617e-10	-1.76751
79767942	chr7:79767942:T:C	3.29336e-10	-1.31617e-10	-0.990562
79768473	chr7:79768473:G:A	3.24116e-10	-1.31617e-10	-1.00654
79768520	chr7:79768520:A:G	1.85083e-10	-1.31617e-10	-1.56684
79768997	chr7:79768997:T:C	1.54121e-10	-1.31617e-10	-1.7499
79769145	chr7:79769145:G:C	3.19446e-10	-1.31617e-10	-1.02105
79769170	chr7:79769170:A:G	4.33442e-10	-1.31617e-10	-0.715883
79769253	chr7:79769253:C:G	7.45937e-09	-1.31617e-10	2.12959
79769391	chr7:79769391:T:C	3.1885e-10	-1.31617e-10	-1.02292
79769592	chr7:79769592:T:G	3.41394e-10	-1.31617e-10	-0.954605
79770440	chr7:79770440:C:CA	1.4785e-10	-1.31617e-10	-1.79144
79770458	chr7:79770458:GT:G	3.42953e-10	-1.31617e-10	-0.950048
79770629	chr7:79770629:T:C	1.71064e-10	-1.6456	-9.09645e-10
79770829	chr7:79770829:G:A	3.42569e-10	-1.31617e-10	-0.951169
79770972	chr7:79770972:C:T	3.36081e-10	-1.31617e-10	-0.970289
79771490	chr7:79771490:G:A	3.19498e-10	-1.31617e-10	-1.02089
79771884	chr7:79771884:C:T	2.01659e-10	-1.31617e-10	-1.48106
79772266	chr7:79772266:A:G	3.45821e-10	-1.31617e-10	-0.941718
79772543	chr7:79772543:C:T	1.68998e-10	-1.62985	-0.0279063
79773235	chr7:79773235:C:T	4.21345e-11	-1.62031	-1.42646
79773452	chr7:79773452:T:C	3.15709e-10	-1.31617e-10	-1.03282
79773873	chr7:79773873:C:G	2.1691e-10	-1.31617e-10	-1.40816
79774396	chr7:79774396:C:T	2.03632e-10	-1.31617e-10	-1.47133
79774419	chr7:79774419:T:C	4.27946e-11	-1.24921	-1.78202
79774469	chr7:79774469:C:T	2.09041e-10	-1.31617e-10	-1.44511
79774660	chr7:79774660:ATTC:A	1.83949e-10	-1.31617e-10	-1.57298
79774744	chr7:79774744:G:A	4.60019e-10	-1.31617e-10	-0.656373
79775618	chr7:79775618:G:A	3.22268e-10	-1.31617e-10	-1.01226
79775641	chr7:79775641:C:T	4.2026e-10	-1.31617e-10	-0.746767
79775762	chr7:79775762:G:A	4.06754e-08	-1.31617e-10	3.82574
79775768	chr7:79775768:C:A	1.56769e-10	-1.31617e-10	-1.73287
79776305	chr7:79776305:G:A	2.30334e-10	-1.31617e-10	-1.34811
79776313	chr7:79776313:A:G	4.64267e-11	-1.6473	-1.30247
79776805	chr7:79776805:T:C	1.44174e-10	-1.62551	-0.19111
79776831	chr7:79776831:G:A	5.74165e-10	-1.31617e-10	-0.434723
79777152	chr7:79777152:G:A	1.72539e-10	-1.31617e-10	-1.63701
79778691	chr7:79778691:C:T	3.27567e-10	-1.31617e-10	-0.995948
79779142	chr7:79779142:A:T	1.81694e-10	-1.58531	-9.09645e-10
79779908	chr7:79779908:A:T	3.05087e-10	-1.31617e-10	-1.06704
79779921	chr7:79779921:T:G	3.23493e-11	-1.57477	-1.73628
79779966	chr7:79779966:A:G	1.78198e-10	-1.31617e-10	-1.60475
79780159	chr7:79780159:T:C	3.06985e-11	-1.59629	-1.76714
79780576	chr7:79780576:C:T	3.12497e-10	-1.31617e-10	-1.04304
79780720	chr7:79780720:C:A	2.06751e-10	-1.31617e-10	-1.45613
79780798	chr7:79780798:A:G	2.06685e-10	-1.31617e-10	-1.45645
79781408	chr7:79781408:A:C	3.65907e-11	-1.52121	-1.66664
79781636	chr7:79781636:A:C	3.13626e-10	-1.31617e-10	-1.03944
79781990	chr7:79781990:A:G	3.01817e-10	-1.07782	-9.09645e-10
79782508	chr7:79782508:G:T	1.91092e-10	-1.53488	-9.09645e-10
79782545	chr7:79782545:A:T	3.69245e-11	-1.50495	-1.67381
79782762	chr7:79782762:C:T	2.37639e-10	-1.31617e-10	-1.31689
79783134	chr7:79783134:T:TAGGC	3.35791e-10	-1.31617e-10	-0.97115
79783680	chr7:79783680:C:T	3.50798e-11	-1.57253	-1.65748
79783834	chr7:79783834:A:G	2.08985e-10	-1.44538	-9.09645e-10
79784173	chr7:79784173:A:G	3.25911e-11	-1.55284	-1.75076
79784784	chr7:79784784:C:T	3.51453e-10	-0.925565	-9.09645e-10
79784791	chr7:79784791:C:T	3.32488e-10	-0.981038	-9.09645e-10
79786750	chr7:79786750:T:C	3.74697e-11	-1.42805	-1.73605
79786929	chr7:79786929:A:T	3.45279e-11	-1.58319	-1.66268
79787365	chr7:79787365:A:T	3.56219e-10	-1.31617e-10	-0.912096
79788207	chr7:79788207:A:G	3.51215e-10	-1.31617e-10	-0.926242
79788380	chr7:79788380:A:G	2.43728e-10	-1.31617e-10	-1.29159
79788510	chr7:79788510:A:G	3.54195e-10	-1.31617e-10	-0.917794
79789657	chr7:79789657:G:C	3.29162e-11	-1.59055	-1.70313
79790788	chr7:79790788:C:T	3.26685e-10	-1.31617e-10	-0.998643
79790867	chr7:79790867:C:A	3.35485e-11	-1.59902	-1.67562
79790897	chr7:79790897:A:G	3.26245e-10	-1.31617e-10	-0.999991
79791554	chr7:79791554:A:T	7.29874e-11	-1.53409	-0.963263
79792306	chr7:79792306:T:C	3.24763e-11	-1.57899	-1.72815
79792610	chr7:79792610:G:A	1.79221e-10	-1.31617e-10	-1.59902
79792751	chr7:79792751:C:T	3.36034e-10	-1.31617e-10	-0.970427
79793139	chr7:79793139:T:G	1.8925e-10	-1.31617e-10	-1.54457
79793180	chr7:79793180:T:G	1.60545e-10	-1.31617e-10	-1.70907
79793631	chr7:79793631:G:A	6.47492e-11	-1.57943	-1.03769
79793669	chr7:79793669:A:G	1.36809e-09	-1.31617e-10	0.433529
79793714	chr7:79793714:T:G	3.53909e-11	-1.60812	-1.61306
79794098	chr7:79794098:T:C	1.55381e-10	-1.31617e-10	-1.74176
79794604	chr7:79794604:T:C	3.20779e-10	-1.31617e-10	-1.01689
79794690	chr7:79794690:G:T	1.35776e-09	-1.31617e-10	0.425951
79794738	chr7:79794738:A:G	3.6935e-10	-1.31617e-10	-0.875895
79795329	chr7:79795329:G:A	3.2628e-10	-1.31617e-10	-0.999885
79795348	chr7:79795348:C:T	3.45962e-11	-1.56941	-1.67449
79795788	chr7:79795788:G:A	3.34604e-11	-1.64749	-1.62979
79796184	chr7:79796184:A:G	3.45433e-10	-1.31617e-10	-0.942843
79796196	chr7:79796196:A:G	7.58983e-11	-1.53803	-0.920219
79796268	chr7:79796268:G:A	3.20429e-11	-1.58228	-1.73829
79796278	chr7:79796278:T:C	3.49149e-11	-1.5749	-1.65983
79796353	chr7:79796353:A:C	1.72157e-10	-1.31617e-10	-1.63923
79796380	chr7:79796380:C:T	2.37297e-10	-1.31617e-10	-1.31833
79796640	chr7:79796640:A:C	1.86332e-10	-1.31617e-10	-1.56011
79796648	chr7:79796648:A:G	1.71159e-10	-1.31617e-10	-1.64505
79797056	chr7:79797056:G:T	3.15473e-11	-1.58648	-1.74967
79797359	chr7:79797359:A:C	3.47859e-11	-1.5836	-1.65483
79797440	chr7:79797440:A:G	3.4891e-11	-1.56714	-1.66827
79797772	chr7:79797772:G:A	3.97786e-11	-1.51918	-1.58514
79797999	chr7:79797999:A:C	9.18335e-10	-1.31617e-10	0.0349214
79798247	chr7:79798247:A:G	1.82927e-10	-1.31617e-10	-1.57856
79798304	chr7:79798304:T:TTTTG	2.03482e-10	-1.31617e-10	-1.47206
79798904	chr7:79798904:A:G	3.59235e-10	-1.31617e-10	-0.903665
79799026	chr7:79799026:A:C	1.47328e-10	-1.31617e-10	-1.79498
79799253	chr7:79799253:CTTCCAAAATTCAGTGGTGAAACATGCATAGGATAAATAGTACCA:C	2.81807e-11	-1.64379	-1.80522
79799474	chr7:79799474:C:T	2.80899e-11	-1.64245	-1.80978
79799734	chr7:79799734:T:C	6.14621e-11	-1.58566	-1.08356
79799807	chr7:79799807:G:C	3.26241e-10	-1.31617e-10	-1
79799880	chr7:79799880:A:G	2.79992e-11	-1.64595	-1.80951
79800356	chr7:79800356:C:T	1.91349e-10	-1.53354	-9.09645e-10
79800449	chr7:79800449:T:A	2.12718e-10	-1.31617e-10	-1.42767
79800916	chr7:79800916:G:A	6.51763e-11	-1.58644	-1.02411
79800949	chr7:79800949:T:C	1.8821e-10	-1.31617e-10	-1.55008
79801025	chr7:79801025:C:T	1.83015e-10	-1.57807	-9.09645e-10
79801510	chr7:79801510:A:G	2.79894e-11	-1.64676	-1.80905
79801655	chr7:79801655:T:G	2.02396e-09	-1.31617e-10	0.825169
79802057	chr7:79802057:A:G	5.84689e-11	-1.58976	-1.12939
79802157	chr7:79802157:C:T	2.83489e-11	-1.64385	-1.7992
79802446	chr7:79802446:G:C	3.6893e-10	-1.31617e-10	-0.877034
79802575	chr7:79802575:C:T	3.04628e-11	-1.64542	-1.72572
79802736	chr7:79802736:A:G	3.12501e-09	-1.31617e-10	1.25955
79802860	chr7:79802860:T:C	2.81084e-11	-1.64466	-1.80692
79803063	chr7:79803063:T:A	1.46391e-10	-1.31617e-10	-1.80136
79803112	chr7:79803112:A:G	7.21898e-11	-1.60116	-0.907177
79803124	chr7:79803124:TA:T	1.43907e-09	-1.31617e-10	0.48411
79803508	chr7:79803508:T:C	4.84301e-11	-1.52199	-1.38553
79803835	chr7:79803835:T:C	2.81503e-11	-1.64354	-1.80654
79803954	chr7:79803954:T:C	3.37949e-11	-1.60356	-1.66377
79804061	chr7:79804061:G:T	1.84591e-10	-1.5695	-9.09645e-10
79804087	chr7:79804087:A:G	2.26046e-10	-1.3669	-9.09645e-10
79804231	chr7:79804231:G:T	2.41051e-10	-1.30263	-9.09645e-10
79804520	chr7:79804520:A:T	3.25962e-11	-1.4957	-1.80774
79804567	chr7:79804567:G:A	3.26395e-11	-1.49516	-1.80696
79805180	chr7:79805180:T:C	6.73916e-11	-1.60844	-0.968677
79805586	chr7:79805586:C:T	4.01532e-10	-1.31617e-10	-0.792354
79805674	chr7:79805674:G:T	2.18525e-09	-1.31617e-10	0.901844
79806130	chr7:79806130:G:A	5.92759e-11	-1.57073	-1.1347
79806811	chr7:79806811:T:G	2.81353e-11	-1.6448	-1.80581
79807343	chr7:79807343:T:A	1.90084e-10	-1.31617e-10	-1.54017
79807761	chr7:79807761:G:A	5.36769e-11	-1.58909	-1.21556
79807807	chr7:79807807:A:T	3.13232e-11	-1.5757	-1.76758
79807849	chr7:79807849:C:T	5.3326e-11	-1.59254	-1.21868
79807872	chr7:79807872:G:A	1.73834e-10	-1.31617e-10	-1.62954
79807916	chr7:79807916:C:T	3.36558e-10	-1.31617e-10	-0.96887
79808219	chr7:79808219:A:G	4.42636e-11	-1.56887	-1.42861
79808561	chr7:79808561:A:G	4.30867e-11	-1.5588	-1.46563
79808617	chr7:79808617:A:G	1.71967e-10	-1.64034	-9.09645e-10
79809013	chr7:79809013:G:A	3.4185e-11	-1.446	-1.80985
79810111	chr7:79810111:G:A	5.1018e-11	-1.60308	-1.25238
79810356	chr7:79810356:A:G	1.84449e-10	-1.57027	-9.09645e-10
79810666	chr7:79810666:G:A	1.63686e-10	-1.31617e-10	-1.68969
79810901	chr7:79810901:AAAAG:A	2.03451e-10	-1.31617e-10	-1.47221
79811051	chr7:79811051:A:G	2.80793e-11	-1.64251	-1.8101
79811321	chr7:79811321:A:G	2.23948e-10	-1.37622	-9.09645e-10
79811387	chr7:79811387:A:G	6.41398e-11	-1.47933	-1.14724
79812060	chr7:79812060:G:A	3.4193e-11	-1.45013	-1.80549
79812696	chr7:79812696:TG:T	3.65879e-11	-1.41062	-1.7773
79812892	chr7:79812892:C:A	3.66769e-11	-1.42043	-1.76506
79813205	chr7:79813205:G:A	1.99094e-08	-1.31617e-10	3.11131
79813387	chr7:79813387:T:C	1.8762e-10	-1.55322	-9.09645e-10
79813446	chr7:79813446:A:T	3.52529e-11	-1.42851	-1.79658
79813530	chr7:79813530:C:G	3.50129e-11	-1.42391	-1.80801
79813739	chr7:79813739:A:G	2.73677e-10	-1.31617e-10	-1.17569
79813921	chr7:79813921:A:G	1.7367e-10	-1.31617e-10	-1.63048
79814235	chr7:79814235:G:A	3.49737e-11	-1.42753	-1.80551
79815377	chr7:79815377:C:T	1.78898e-10	-1.60082	-9.09645e-10
79815505	chr7:79815505:C:T	3.26481e-10	-1.31617e-10	-0.999267
79815701	chr7:79815701:T:G	2.62202e-09	-1.31617e-10	1.08406
79815754	chr7:79815754:A:G	2.84756e-11	-1.64034	-1.79825
79815891	chr7:79815891:T:C	3.34551e-11	-1.54295	-1.73449
79816107	chr7:79816107:A:G	2.35378e-10	-1.31617e-10	-1.32645
79816111	chr7:79816111:G:A	3.27452e-11	-1.54697	-1.75192
79816543	chr7:79816543:A:G	2.35505e-10	-1.31617e-10	-1.32591
79817759	chr7:79817759:T:C	4.99926e-10	-1.31617e-10	-0.573181
79817830	chr7:79817830:C:G	2.03881e-10	-1.31617e-10	-1.47011
79817917	chr7:79817917:G:A	4.8117e-10	-1.31617e-10	-0.611421
79818167	chr7:79818167:T:G	1.96293e-07	-1.31617e-10	5.39972
79818364	chr7:79818364:T:C	1.75961e-10	-1.61738	-9.09645e-10
79818737	chr7:79818737:AG:A	5.17918e-11	-1.62565	-1.21476
79818959	chr7:79818959:G:A	3.51058e-11	-1.45117	-1.7781
79819234	chr7:79819234:A:G	4.03546e-11	-1.46103	-1.62891
79819585	chr7:79819585:A:G	3.0558e-11	-1.5803	-1.78771
79819733	chr7:79819733:G:A	2.17939e-09	-1.31617e-10	0.899159
79819961	chr7:79819961:C:T	2.03843e-10	-1.47029	-9.09645e-10
79820110	chr7:79820110:T:C	3.65853e-11	-1.60593	-1.58207
79820116	chr7:79820116:A:G	6.52511e-11	-1.40067	-1.20873
79820262	chr7:79820262:T:C	3.63395e-10	-1.31617e-10	-0.892149
79820287	chr7:79820287:C:T	3.7661e-11	-1.42763	-1.73139
79820539	chr7:79820539:G:T	2.03997e-10	-1.31617e-10	-1.46953
79820586	chr7:79820586:A:G	8.80773e-10	-0.00684072	-9.09645e-10
79820594	chr7:79820594:C:T	2.31375e-09	-1.31617e-10	0.958986
79821552	chr7:79821552:A:G	4.84884e-10	-1.31617e-10	-0.603731
79821945	chr7:79821945:A:T	5.11722e-11	-1.61172	-1.24073
79822304	chr7:79822304:C:G	2.58056e-10	-1.31617e-10	-1.23446
79822327	chr7:79822327:G:A	4.34816e-11	-1.63328	-1.38202
79822338	chr7:79822338:A:G	1.83145e-07	-1.31617e-10	5.33039
79822630	chr7:79822630:AC:A	1.97801e-10	-1.31617e-10	-1.50038
79822654	chr7:79822654:A:G	4.35835e-11	-1.39115	-1.62181
79822794	chr7:79822794:C:A	4.35112e-11	-1.64574	-1.36888
79823445	chr7:79823445:A:G	7.6863e-10	-1.64528	1.50225
79823526	chr7:79823526:T:C	1.85169e-10	-1.56637	-9.09645e-10
79823692	chr7:79823692:G:A	4.084e-11	-1.31489	-1.76309
79823726	chr7:79823726:C:T	2.18951e-09	-1.31617e-10	0.903791
79823732	chr7:79823732:T:A	4.11764e-11	-1.41427	-1.65551
79824139	chr7:79824139:C:A	1.4523e-10	-1.31617e-10	-1.80932
79824141	chr7:79824141:C:T	1.85902e-10	-1.56242	-9.09645e-10
79824495	chr7:79824495:A:G	1.05693e-09	-1.31617e-10	0.17548
79825098	chr7:79825098:C:T	8.22127e-11	-1.28343	-1.0949
79825917	chr7:79825917:A:G	7.50761e-11	-0.752066	-1.71707
79825942	chr7:79825942:G:C	3.43949e-11	-1.46084	-1.7889
79826397	chr7:79826397:A:C	5.58292e-11	-0.962304	-1.80304
79826573	chr7:79826573:C:T	5.12233e-11	-1.62835	-1.2231
79827010	chr7:79827010:G:C	2.57202e-10	-1.31617e-10	-1.23778
79827499	chr7:79827499:G:C	2.18942e-09	-1.31617e-10	0.903749
79827745	chr7:79827745:A:T	1.52556e-10	-1.31617e-10	-1.76011
79827879	chr7:79827879:A:T	3.95163e-10	-1.31617e-10	-0.808341
79828121	chr7:79828121:T:G	4.37625e-11	-1.62898	-1.37988
79828334	chr7:79828334:A:G	4.20987e-11	-1.64525	-1.40237
79828866	chr7:79828866:A:G	2.12654e-10	-1.31617e-10	-1.42798
79829047	chr7:79829047:C:T	1.45123e-10	-1.31617e-10	-1.81006
79829241	chr7:79829241:T:G	1.83178e-09	-1.31617e-10	0.725401
79829316	chr7:79829316:T:C	3.06861e-10	-1.31617e-10	-1.06125
79829458	chr7:79829458:T:A	3.36645e-10	-1.31617e-10	-0.968611
79829538	chr7:79829538:G:A	1.42044e-10	-0.711167	-1.12034
79829575	chr7:79829575:T:G	1.488e-10	-1.31617e-10	-1.78504
79829763	chr7:79829763:A:G	5.17314e-11	-1.04457	-1.797
79829869	chr7:79829869:A:G	2.01514e-09	-1.31617e-10	0.820803
79829942	chr7:79829942:A:G	3.55748e-11	-1.533	-1.683
79829963	chr7:79829963:G:A	1.91239e-10	-1.31617e-10	-1.53412
79830153	chr7:79830153:G:A	2.87528e-11	-1.63837	-1.79054
79830233	chr7:79830233:C:T	3.91733e-11	-1.64369	-1.47596
79830282	chr7:79830282:A:G	4.1898e-10	-1.31617e-10	-0.749818
79830756	chr7:79830756:A:G	5.391e-11	-1.00625	-1.79408
79830801	chr7:79830801:A:G	2.27674e-10	-1.35973	-9.09645e-10
79830820	chr7:79830820:T:G	7.32898e-11	-1.31244	-1.18078
79831040	chr7:79831040:T:C	5.69152e-11	-0.944837	-1.80124
79831048	chr7:79831048:A:G	3.99113e-11	-1.32706	-1.77392
79831056	chr7:79831056:G:A	1.77611e-10	-1.31617e-10	-1.60804
79831116	chr7:79831116:G:A	2.38366e-10	-1.31617e-10	-1.31383
79831157	chr7:79831157:C:T	3.47332e-11	-1.45088	-1.78907
79831356	chr7:79831356:C:A	2.21543e-10	-1.31617e-10	-1.38702
79831542	chr7:79831542:C:A	1.48661e-10	-1.31617e-10	-1.78597
79831838	chr7:79831838:G:C	6.22804e-11	-1.58902	-1.06697
79831892	chr7:79831892:G:C	4.7312e-10	-0.62829	-9.09645e-10
79832126	chr7:79832126:A:C	1.61906e-10	-1.31617e-10	-1.70063
79832237	chr7:79832237:A:G	2.62657e-10	-1.31617e-10	-1.21679
79832260	chr7:79832260:A:G	5.4953e-11	-0.98339	-1.79777
79832784	chr7:79832784:C:T	2.03997e-10	-1.31617e-10	-1.46953
79832870	chr7:79832870:AAAAT:A	1.87163e-10	-1.31617e-10	-1.55566
79832887	chr7:79832887:G:A	4.67212e-10	-1.31617e-10	-0.640858
79832979	chr7:79832979:G:A	1.49076e-10	-0.604427	-1.17876
79833250	chr7:79833250:C:T	3.66488e-10	-1.31617e-10	-0.883674
79833521	chr7:79833521:A:C	2.81076e-10	-1.14902	-9.09645e-10
79833524	chr7:79833524:C:T	3.64215e-11	-1.42915	-1.76333
79833933	chr7:79833933:T:A	1.83845e-10	-1.57355	-9.09645e-10
79834392	chr7:79834392:G:T	5.21619e-11	-1.03415	-1.79914
79834493	chr7:79834493:G:A	5.51466e-11	-1.00521	-1.77244
79834669	chr7:79834669:A:G	1.35349e-10	-0.675626	-1.20416
79834879	chr7:79834879:T:C	4.25704e-11	-1.59478	-1.4417
79836416	chr7:79836416:A:G	3.03634e-10	-1.31617e-10	-1.07182
79837032	chr7:79837032:A:T	5.94805e-08	-1.31617e-10	4.20576
79837128	chr7:79837128:A:G	1.45194e-10	-1.31617e-10	-1.80957
79837384	chr7:79837384:TA:T	3.71004e-10	-1.31617e-10	-0.871428
79837410	chr7:79837410:T:C	3.90642e-11	-1.64736	-1.47507
79837713	chr7:79837713:T:C	4.21956e-10	-1.31617e-10	-0.74274
79837893	chr7:79837893:C:T	1.93554e-10	-1.31617e-10	-1.52208
79838210	chr7:79838210:C:G	3.68521e-11	-1.38668	-1.79405
79838582	chr7:79838582:C:T	2.03826e-10	-1.31617e-10	-1.47037
79838703	chr7:79838703:T:A	1.46718e-10	-1.31617e-10	-1.79913
79838774	chr7:79838774:A:G	1.49559e-10	-0.610056	-1.16989
79838919	chr7:79838919:G:A	1.48105e-10	-1.31617e-10	-1.78972
79839121	chr7:79839121:A:T	7.88478e-11	-1.29525	-1.12487
79839123	chr7:79839123:G:T	7.44769e-11	-1.30182	-1.17533
79839598	chr7:79839598:T:C	2.03991e-10	-1.31617e-10	-1.46957
79839832	chr7:79839832:A:G	1.83111e-10	-0.895672	-0.681876
79840636	chr7:79840636:A:G	5.40358e-11	-0.997294	-1.8007
79840799	chr7:79840799:A:G	3.11562e-10	-1.31617e-10	-1.04604
79840963	chr7:79840963:A:AT	1.93194e-09	-1.31617e-10	0.778639
79841080	chr7:79841080:T:C	2.08618e-10	-1.31617e-10	-1.44714
79841516	chr7:79841516:T:C	3.11343e-10	-1.31617e-10	-1.04675
79841975	chr7:79841975:G:A	1.78786e-10	-1.31617e-10	-1.60145
79842091	chr7:79842091:A:G	2.50879e-10	-1.31617e-10	-1.26267
79842624	chr7:79842624:G:A	1.7348e-10	-1.63158	-9.09645e-10
79843651	chr7:79843651:T:C	2.15157e-10	-1.31617e-10	-1.41627
79843864	chr7:79843864:T:C	2.73393e-10	-1.17673	-9.09645e-10
79844096	chr7:79844096:A:G	2.32104e-10	-1.34045	-9.09645e-10
79844275	chr7:79844275:A:C	2.9942e-10	-1.08579	-9.09645e-10
79844335	chr7:79844335:A:T	3.01194e-10	-1.07989	-9.09645e-10
79844848	chr7:79844848:A:G	1.82148e-10	-1.31617e-10	-1.58282
79845112	chr7:79845112:A:T	2.42024e-10	-1.31617e-10	-1.2986
79845787	chr7:79845787:A:G	2.83639e-10	-1.13994	-9.09645e-10
79846104	chr7:79846104:G:A	4.51721e-10	-0.674577	-9.09645e-10
79846169	chr7:79846169:A:T	2.51826e-10	-1.31617e-10	-1.2589
79846708	chr7:79846708:A:C	1.99769e-10	-1.49048	-9.09645e-10
79846846	chr7:79846846:A:G	6.57907e-10	-0.298576	-9.09645e-10
79846873	chr7:79846873:C:T	2.01245e-10	-1.48312	-9.09645e-10
79846921	chr7:79846921:C:T	1.79647e-10	-1.59665	-9.09645e-10
79847237	chr7:79847237:C:G	1.71436e-10	-1.64343	-9.09645e-10
79848339	chr7:79848339:T:C	7.673e-09	2.15782	-9.09645e-10
79848951	chr7:79848951:C:G	2.07511e-10	-1.45245	-9.09645e-10
79849118	chr7:79849118:G:T	5.11708e-11	-1.23304	-1.61943
79849520	chr7:79849520:G:A	2.50337e-10	-1.26483	-9.09645e-10
79849844	chr7:79849844:T:A	1.99689e-10	-1.49088	-9.09645e-10
79849848	chr7:79849848:G:C	2.01247e-10	-1.48311	-9.09645e-10
79850179	chr7:79850179:T:C	1.47473e-10	-1.31617e-10	-1.79399
79850468	chr7:79850468:A:C	1.95556e-10	-1.51179	-9.09645e-10
79851159	chr7:79851159:C:T	2.15678e-10	-1.41385	-9.09645e-10
79851840	chr7:79851840:G:C	9.44001e-10	-1.31617e-10	0.0624865
79852776	chr7:79852776:A:AT	6.09459e-11	-1.51746	-1.1602
79853048	chr7:79853048:T:C	8.0272e-10	-1.31617e-10	-0.0996349
79853422	chr7:79853422:T:A	5.10593e-11	-1.04801	-1.80664
79853521	chr7:79853521:A:G	4.50593e-10	-1.31617e-10	-0.677075
79853835	chr7:79853835:A:G	2.33624e-10	-1.33393	-9.09645e-10
79853924	chr7:79853924:T:C	3.39456e-10	-1.31617e-10	-0.960295
79854164	chr7:79854164:C:T	4.96191e-11	-1.07489	-1.80838
79854321	chr7:79854321:C:T	3.22331e-08	-1.31617e-10	3.59311
79854412	chr7:79854412:A:G	1.52787e-10	-1.31617e-10	-1.75859
79854609	chr7:79854609:T:A	5.20064e-11	-1.03017	-1.8061
79854637	chr7:79854637:A:T	1.08981e-10	-1.56614	-0.530322
79854773	chr7:79854773:AT:A	5.30874e-11	-1.01936	-1.79634
79855286	chr7:79855286:G:A	1.4548e-10	-1.31617e-10	-1.8076
79855761	chr7:79855761:A:AT	5.22785e-11	-1.04023	-1.79082
79856118	chr7:79856118:C:A	5.29084e-11	-1.00938	-1.8097
79856154	chr7:79856154:ATT:A	2.29661e-10	-1.31617e-10	-1.35104
79856274	chr7:79856274:T:G	6.06115e-11	-0.977128	-1.70603
79856467	chr7:79856467:G:A	2.96654e-11	-1.61065	-1.78701
79857591	chr7:79857591:G:A	5.83206e-11	-0.991649	-1.73004
79858061	chr7:79858061:C:T	7.79673e-11	-0.833528	-1.59782
79858085	chr7:79858085:T:C	8.39139e-11	-0.703026	-1.65482
79858168	chr7:79858168:C:T	1.48581e-10	-1.31617e-10	-1.78651
79858640	chr7:79858640:G:A	1.84508e-10	-1.31617e-10	-1.56995
79859131	chr7:79859131:G:A	2.00999e-10	-1.31617e-10	-1.48434
79859217	chr7:79859217:A:G	4.55178e-11	-1.24757	-1.72196
79859819	chr7:79859819:C:G	9.13906e-10	0.0300874	-9.09645e-10
79859912	chr7:79859912:G:A	1.47631e-10	-1.31617e-10	-1.79292
79860043	chr7:79860043:G:A	1.37019e-10	-1.50639	-0.361129
79860121	chr7:79860121:T:C	1.32739e-10	-1.48319	-0.416073
79860139	chr7:79860139:C:T	5.7487e-11	-1.52538	-1.2107
79860270	chr7:79860270:G:A	1.80976e-10	-1.58927	-9.09645e-10
79860328	chr7:79860328:A:G	7.69058e-11	-0.82048	-1.62458
79860366	chr7:79860366:G:T	2.18733e-10	-1.39979	-9.09645e-10
79860504	chr7:79860504:A:G	2.37769e-10	-1.31617e-10	-1.31634
79860724	chr7:79860724:G:A	9.5089e-11	-0.822403	-1.41042
79860889	chr7:79860889:A:G	8.24093e-11	-0.704052	-1.67189
79861172	chr7:79861172:A:G	1.45876e-10	-1.49636	-0.308525
79861228	chr7:79861228:C:T	8.58144e-10	-1.31617e-10	-0.0328687
79861504	chr7:79861504:C:T	1.51514e-10	-1.31617e-10	-1.76696
79861612	chr7:79861612:G:C	1.3755e-10	-1.49659	-0.367062
79861677	chr7:79861677:G:T	1.45069e-10	-1.4935	-0.316927
79861809	chr7:79861809:T:C	8.16421e-11	-0.726837	-1.65846
79861976	chr7:79861976:CA:C	1.45497e-10	-1.31617e-10	-1.80748
79862230	chr7:79862230:C:T	6.93907e-10	-1.31617e-10	-0.245303
79862928	chr7:79862928:C:T	1.20176e-10	-1.52599	-0.472689
79863596	chr7:79863596:A:G	5.04969e-10	-1.31617e-10	-0.563143
79863751	chr7:79863751:T:G	4.60779e-10	-0.654723	-9.09645e-10
79863894	chr7:79863894:G:A	2.22064e-07	-1.31617e-10	5.52308
79864063	chr7:79864063:A:G	4.31233e-10	-1.31617e-10	-0.720993
79864184	chr7:79864184:A:G	1.56288e-10	-1.31617e-10	-1.73594
79864615	chr7:79864615:A:G	1.48003e-10	-1.31617e-10	-1.79041
79864709	chr7:79864709:A:T	1.71401e-09	2.17228	-1.51333
79864754	chr7:79864754:T:G	5.06515e-11	-1.5319	-1.33077
79864922	chr7:79864922:A:G	5.52909e-10	-1.31617e-10	-0.472448
79864948	chr7:79864948:C:T	7.08232e-11	-0.916385	-1.61107
79865173	chr7:79865173:G:A	1.45113e-10	-1.31617e-10	-1.81013
79865340	chr7:79865340:G:A	1.20649e-10	-1.51629	-0.478464
79865434	chr7:79865434:G:A	1.48175e-10	-1.31617e-10	-1.78924
79865520	chr7:79865520:C:T	1.89001e-10	-1.31617e-10	-1.54589
79865699	chr7:79865699:C:A	1.77827e-10	-1.31617e-10	-1.60683
79865745	chr7:79865745:G:T	5.27334e-11	-1.53953	-1.28286
79865753	chr7:79865753:T:C	1.50698e-10	-1.31617e-10	-1.77236
79865820	chr7:79865820:T:A	2.73121e-10	-1.01328	-0.164446
79865824	chr7:79865824:A:T	1.5005e-10	-1.31617e-10	-1.77667
79865890	chr7:79865890:A:T	6.69106e-11	-0.967457	-1.61683
79865919	chr7:79865919:A:G	1.54124e-10	-1.31617e-10	-1.74989
79866038	chr7:79866038:C:A	2.64665e-10	-1.02578	-0.183397
79866047	chr7:79866047:C:T	1.68393e-10	-1.31617e-10	-1.66134
79866140	chr7:79866140:G:T	3.00731e-11	-1.60057	-1.78344
79866160	chr7:79866160:T:C	5.42702e-10	-1.31617e-10	-0.49108
79866602	chr7:79866602:G:A	1.01867e-09	-1.31617e-10	0.138616
79866662	chr7:79866662:G:A	7.02033e-11	-1.3015	-1.23474
79866781	chr7:79866781:G:T	4.41593e-10	-1.58942	0.892172
79866890	chr7:79866890:G:A	2.23358e-09	-1.19651	2.12023
79867181	chr7:79867181:T:G	3.04499e-11	-1.60112	-1.77044
79867235	chr7:79867235:G:C	3.8253e-10	-1.31617e-10	-0.840834
79867352	chr7:79867352:T:C	2.71831e-10	-1.18246	-9.09645e-10
79867583	chr7:79867583:G:A	1.72811e-10	-1.63544	-9.09645e-10
79867735	chr7:79867735:A:T	5.50837e-11	-1.10051	-1.67828
79867873	chr7:79867873:T:C	1.88387e-10	-1.31617e-10	-1.54914
79868108	chr7:79868108:A:G	5.14792e-11	-1.2065	-1.63996
79868478	chr7:79868478:A:G	5.37488e-10	-1.31617e-10	-0.500735
79868508	chr7:79868508:G:A	5.24756e-11	-1.54026	-1.28703
79868595	chr7:79868595:C:T	4.07948e-10	-1.31617e-10	-0.776502
79868694	chr7:79868694:G:A	1.54945e-10	-1.31617e-10	-1.74457
79868774	chr7:79868774:C:T	1.55034e-08	-1.31617e-10	2.86118
79868865	chr7:79868865:T:C	6.60265e-11	-0.906597	-1.69099
79868896	chr7:79868896:C:A	1.11024e-08	0.214738	2.31254
79869182	chr7:79869182:A:G	1.84111e-10	-1.31617e-10	-1.5721
79869887	chr7:79869887:G:A	5.39903e-11	-1.5446	-1.25424
79870112	chr7:79870112:G:A	4.6306e-11	-1.54825	-1.40412
79870531	chr7:79870531:GA:G	4.14671e-11	-1.2547	-1.80803
79870677	chr7:79870677:C:T	1.57063e-10	-1.01829	-0.712705
79871025	chr7:79871025:T:A	3.03803e-10	-1.21196	0.140701
79871053	chr7:79871053:A:G	1.95625e-07	-1.31617e-10	5.39632
79871127	chr7:79871127:A:G	5.94265e-10	-0.400315	-9.09645e-10
79871569	chr7:79871569:C:T	4.01678e-10	-1.31617e-10	-0.791991
79871576	chr7:79871576:G:T	1.45125e-10	-1.31617e-10	-1.81004
79871801	chr7:79871801:G:C	4.87963e-10	-1.31617e-10	-0.597402
79872055	chr7:79872055:A:G	1.68364e-10	-1.31617e-10	-1.66151
79872095	chr7:79872095:T:A	3.66709e-10	-1.31617e-10	-0.883071
79872184	chr7:79872184:T:TTGC	1.5482e-10	-1.08913	-0.656247
79872198	chr7:79872198:T:C	1.50895e-10	-1.11663	-0.654419
79872279	chr7:79872279:A:G	9.18007e-10	-1.31617e-10	0.0345645
79872321	chr7:79872321:A:G	1.45116e-10	-1.31617e-10	-1.81011
79872463	chr7:79872463:A:T	2.02793e-08	-1.31617e-10	3.12971
79872661	chr7:79872661:T:G	1.6034e-08	-1.31617e-10	2.89483
79872749	chr7:79872749:T:C	4.46891e-10	-1.31617e-10	-0.685326
79872772	chr7:79872772:AGT:A	3.09379e-11	-1.5601	-1.79556
79873065	chr7:79873065:A:G	3.789e-10	-1.31617e-10	-0.850369
79873318	chr7:79873318:G:A	4.77922e-10	-1.31617e-10	-0.618193
79873478	chr7:79873478:T:C	2.35472e-10	-1.31617e-10	-1.32605
79873518	chr7:79873518:T:C	3.0142e-11	-1.59331	-1.78841
79873579	chr7:79873579:A:T	2.08359e-09	-1.20583	2.06004
79873585	chr7:79873585:G:A	1.84754e-10	-1.31617e-10	-1.56862
79873614	chr7:79873614:T:C	1.63598e-10	-1.31617e-10	-1.69023
79873697	chr7:79873697:G:A	7.26225e-11	-0.894293	-1.60807
79873708	chr7:79873708:A:T	7.49923e-11	-0.886714	-1.58354
79873848	chr7:79873848:A:G	3.03637e-11	-1.59009	-1.7843
79874291	chr7:79874291:C:T	2.2185e-09	-1.17609	2.09303
79874447	chr7:79874447:G:T	1.75358e-09	-1.18157	1.86334
79874475	chr7:79874475:T:G	3.09511e-11	-1.57283	-1.78241
79874780	chr7:79874780:T:C	1.55647e-08	-1.31617e-10	2.86512
79874788	chr7:79874788:A:G	1.4786e-10	-1.31617e-10	-1.79137
79874797	chr7:79874797:T:C	2.15523e-10	-1.31617e-10	-1.41457
79874982	chr7:79874982:T:C	2.52666e-08	0.291129	3.05847
79875114	chr7:79875114:T:C	2.3452e-08	-1.31617e-10	3.27507
79875142	chr7:79875142:A:G	1.87859e-10	-1.55195	-9.09645e-10
79875397	chr7:79875397:C:A	4.21579e-08	0.733666	3.12787
79876004	chr7:79876004:A:G	4.77152e-10	-1.31617e-10	-0.619806
79876219	chr7:79876219:A:G	2.03759e-10	-1.4707	-9.09645e-10
79876288	chr7:79876288:A:G	1.67771e-08	-1.31617e-10	2.94013
79876319	chr7:79876319:C:G	2.32314e-09	-1.19114	2.15417
79876475	chr7:79876475:C:A	3.03401e-11	-1.58646	-1.78871
79876503	chr7:79876503:C:T	3.7553e-10	-1.31617e-10	-0.859303
79876514	chr7:79876514:G:A	1.46121e-08	-1.31617e-10	2.80197
79876529	chr7:79876529:T:C	3.04902e-11	-1.58297	-1.78727
79876631	chr7:79876631:T:C	2.87141e-10	-1.31617e-10	-1.12767
79876681	chr7:79876681:A:G	2.67248e-08	0.404815	3.00089
79876800	chr7:79876800:T:G	2.24684e-09	-1.18694	2.11658
79877178	chr7:79877178:T:C	2.74506e-08	0.298937	3.13357
79877360	chr7:79877360:T:C	1.84511e-10	-1.31617e-10	-1.56993
79877659	chr7:79877659:C:T	3.07105e-11	-1.57619	-1.78685
79877979	chr7:79877979:C:T	3.06078e-11	-1.57899	-1.7874
79878032	chr7:79878032:T:G	3.06763e-11	-1.58058	-1.78357
79878429	chr7:79878429:A:C	1.85849e-08	-1.31617e-10	3.04247
79879166	chr7:79879166:T:C	1.94796e-10	-1.31617e-10	-1.51569
79879178	chr7:79879178:C:T	3.06593e-11	-1.57382	-1.79088
79879261	chr7:79879261:T:C	2.35352e-10	-1.31617e-10	-1.32656
79879266	chr7:79879266:C:T	8.67353e-10	-1.31617e-10	-0.0221944
79879326	chr7:79879326:G:A	1.60946e-10	-1.31617e-10	-1.70657
79879414	chr7:79879414:G:A	2.9998e-11	-1.59699	-1.78952
79879421	chr7:79879421:A:C	4.57377e-10	-1.31617e-10	-0.662133
79879465	chr7:79879465:TTA:T	1.08165e-10	-1.54546	-0.558519
79879572	chr7:79879572:A:G	1.08808e-10	-1.53586	-0.562199
79879959	chr7:79879959:T:C	4.15497e-09	-1.31617e-10	1.54442
79879970	chr7:79879970:C:T	4.82171e-10	-1.31617e-10	-0.609342
79880047	chr7:79880047:C:T	2.58767e-09	-1.23768	2.30855
79880095	chr7:79880095:A:G	1.75238e-10	-1.04812	-0.573373
79880298	chr7:79880298:T:C	4.26568e-09	-1.31617e-10	1.57072
79880855	chr7:79880855:G:A	6.36423e-11	-1.5921	-1.04227
79881239	chr7:79881239:T:G	3.55684e-10	-1.31617e-10	-0.913598
79881580	chr7:79881580:C:T	3.60934e-10	-1.31617e-10	-0.898945
79882171	chr7:79882171:T:C	2.38647e-09	-1.2308	2.22073
79882557	chr7:79882557:G:A	5.30786e-10	-1.31617e-10	-0.513282
79882680	chr7:79882680:A:G	6.66399e-11	-1.56831	-1.02002
79882734	chr7:79882734:T:G	7.48935e-10	-1.31617e-10	-0.168989
79883061	chr7:79883061:T:C	2.20813e-09	-1.22648	2.13874
79883092	chr7:79883092:G:A	2.15853e-09	-1.24862	2.13816
79883141	chr7:79883141:A:G	2.12283e-09	-1.20904	2.08191
79883226	chr7:79883226:T:C	2.98646e-10	-1.31617e-10	-1.08838
79883443	chr7:79883443:A:G	5.23486e-10	-1.31617e-10	-0.527131
79883546	chr7:79883546:A:T	2.25563e-10	-1.31617e-10	-1.36904
79883763	chr7:79883763:T:C	5.26635e-10	-1.31617e-10	-0.521133
79883937	chr7:79883937:T:G	2.31022e-09	-1.23367	2.19113
79883939	chr7:79883939:T:C	7.56975e-11	-0.907322	-1.55357
79884075	chr7:79884075:A:C	1.59969e-10	-1.31617e-10	-1.71266
79884231	chr7:79884231:T:G	1.95141e-08	-1.31617e-10	3.09125
79884327	chr7:79884327:G:A	1.64932e-10	-1.31617e-10	-1.68211
79884420	chr7:79884420:A:G	2.31798e-09	-1.18478	2.14559
79884429	chr7:79884429:G:A	1.96025e-10	-1.41565	-0.0937461
79885182	chr7:79885182:A:G	1.62873e-10	-1.31617e-10	-1.69467
79885337	chr7:79885337:T:G	1.50892e-10	-1.31617e-10	-1.77108
79885408	chr7:79885408:A:G	2.25216e-09	-1.21273	2.14474
79885433	chr7:79885433:A:G	1.98451e-09	-1.20436	2.00984
79885501	chr7:79885501:G:A	7.87125e-11	-1.54746	-0.874378
79885516	chr7:79885516:A:T	1.0063e-09	0.126395	-9.09645e-10
79885705	chr7:79885705:C:G	1.47835e-10	-1.31617e-10	-1.79155
79885935	chr7:79885935:G:T	7.44665e-11	-1.54678	-0.93051
79886246	chr7:79886246:A:G	5.8335e-11	-1.53776	-1.18368
79887234	chr7:79887234:A:G	1.71922e-10	-1.31617e-10	-1.6406
79887345	chr7:79887345:C:G	3.2873e-11	-1.59472	-1.70026
79887657	chr7:79887657:TTTA:T	1.71673e-10	-1.31617e-10	-1.64205
79887922	chr7:79887922:T:G	4.38169e-11	-1.61834	-1.38928
79888384	chr7:79888384:G:A	1.76191e-10	-1.31617e-10	-1.61607
79888552	chr7:79888552:G:A	4.28638e-11	-1.6156	-1.41401
79888599	chr7:79888599:G:A	1.71913e-10	-1.31617e-10	-1.64065
79888786	chr7:79888786:C:A	5.24109e-10	-1.31617e-10	-0.525941
79888872	chr7:79888872:T:G	1.71788e-10	-1.31617e-10	-1.64138
79889105	chr7:79889105:G:A	3.04004e-11	-1.57961	-1.79358
79889325	chr7:79889325:G:A	3.0093e-11	-1.59902	-1.78433
79889552	chr7:79889552:C:T	1.49442e-10	-1.31617e-10	-1.78073
79889654	chr7:79889654:G:A	4.37659e-11	-1.60436	-1.40442
79889945	chr7:79889945:C:T	2.26468e-10	-1.36504	-9.09645e-10
79890056	chr7:79890056:T:C	2.17265e-08	-1.31617e-10	3.19865
79890360	chr7:79890360:G:T	2.0994e-08	-1.31617e-10	3.16435
79890490	chr7:79890490:T:C	2.16901e-08	-1.31617e-10	3.19697
79890512	chr7:79890512:A:G	6.74597e-10	-1.31617e-10	-0.273526
79890639	chr7:79890639:T:G	5.13468e-10	-1.31617e-10	-0.546453
79890657	chr7:79890657:A:G	7.55143e-11	-1.5541	-0.909222
79890664	chr7:79890664:G:A	7.47511e-11	-1.54214	-0.93134
79890738	chr7:79890738:C:T	8.87965e-11	-1.53118	-0.770116
79891003	chr7:79891003:G:A	3.40595e-10	-1.31617e-10	-0.956946
79891756	chr7:79891756:G:C	1.83414e-09	-1.2381	1.96479
79892038	chr7:79892038:A:T	1.59091e-09	-1.22088	1.80531
79892342	chr7:79892342:G:A	1.53505e-10	-1.31617e-10	-1.75391
79892840	chr7:79892840:G:A	3.2218e-11	-1.61694	-1.69818
79893589	chr7:79893589:G:A	3.98577e-10	-0.799739	-9.09645e-10
79893623	chr7:79893623:T:C	1.70145e-10	-1.31617e-10	-1.65099
79893823	chr7:79893823:G:A	1.15724e-09	-1.26747	1.53362
79893867	chr7:79893867:A:G	3.18301e-11	-1.61092	-1.71631
79894204	chr7:79894204:C:G	3.97736e-11	-1.64165	-1.46279
79894705	chr7:79894705:T:C	1.69858e-10	-1.31617e-10	-1.65268
79895000	chr7:79895000:A:G	1.45123e-10	-1.31617e-10	-1.81006
79895223	chr7:79895223:A:T	1.88195e-10	-1.31617e-10	-1.55016
79895602	chr7:79895602:C:T	9.01014e-11	-1.45689	-0.82981
79895680	chr7:79895680:T:C	1.73687e-10	-1.31617e-10	-1.63039
79895701	chr7:79895701:A:G	2.10368e-10	-1.31617e-10	-1.43878
79895981	chr7:79895981:C:T	8.84375e-11	-1.05179	-1.25355
79896134	chr7:79896134:C:T	2.20299e-10	-1.31617e-10	-1.39265
79896573	chr7:79896573:G:A	1.4516e-10	-1.31617e-10	-1.8098
79896583	chr7:79896583:T:C	1.79645e-10	-1.31617e-10	-1.59666
79896638	chr7:79896638:A:G	1.66575e-10	-1.31617e-10	-1.67219
79896643	chr7:79896643:G:A	1.47406e-10	-1.31617e-10	-1.79445
79896752	chr7:79896752:C:T	2.04308e-10	-1.31617e-10	-1.46801
79897038	chr7:79897038:A:G	1.25866e-09	-1.27023	1.62039
79897184	chr7:79897184:C:T	4.25801e-11	-1.61916	-1.41709
79897337	chr7:79897337:G:A	1.12396e-08	-1.31617e-10	2.53956
79897384	chr7:79897384:G:A	1.06967e-08	-1.31617e-10	2.49005
79897406	chr7:79897406:A:G	4.13358e-11	-1.62564	-1.44027
79897703	chr7:79897703:A:G	1.69927e-10	-1.31617e-10	-1.65227
79897735	chr7:79897735:T:C	4.2542e-11	-1.53664	-1.50051
79897772	chr7:79897772:G:A	1.4995e-10	-0.950289	-0.82705
79897955	chr7:79897955:C:T	7.93808e-11	-0.7771	-1.63628
79898372	chr7:79898372:A:G	7.03044e-10	-0.232221	-9.09645e-10
79898388	chr7:79898388:C:T	1.68513e-10	-1.31617e-10	-1.66063
79898389	chr7:79898389:G:A	1.49253e-10	-1.31617e-10	-1.782
79898491	chr7:79898491:T:A	1.68237e-10	-0.952665	-0.709603
79898617	chr7:79898617:G:T	6.2039e-10	-1.31617e-10	-0.357292
79898972	chr7:79898972:C:T	3.14404e-11	-1.59787	-1.74168
79898998	chr7:79898998:G:T	1.48093e-10	-1.31617e-10	-1.7898
79899222	chr7:79899222:G:A	1.69858e-10	-1.31617e-10	-1.65268
79899228	chr7:79899228:G:A	1.69858e-10	-1.31617e-10	-1.65268
79899239	chr7:79899239:A:T	1.10113e-08	-1.31617e-10	2.51903
79899649	chr7:79899649:A:T	1.71206e-10	-1.64477	-9.09645e-10
79899690	chr7:79899690:C:A	1.33707e-08	-1.31617e-10	2.71318
79899746	chr7:79899746:C:T	1.47626e-10	-1.31617e-10	-1.79296
79899884	chr7:79899884:G:A	1.30563e-09	-1.24091	1.62772
79900020	chr7:79900020:A:T	9.29119e-11	-1.47469	-0.781302
79900222	chr7:79900222:G:A	1.65423e-10	-0.930642	-0.748495
79900256	chr7:79900256:T:C	1.41202e-09	-1.25364	1.71877
79900467	chr7:79900467:C:T	1.72314e-10	-1.63832	-9.09645e-10
79900598	chr7:79900598:A:T	4.32465e-11	-1.61748	-1.40325
79900603	chr7:79900603:C:T	1.69729e-10	-1.31617e-10	-1.65344
79900625	chr7:79900625:A:G	2.3118e-10	-1.31617e-10	-1.34444
79900661	chr7:79900661:G:A	1.38696e-09	-1.24743	1.69466
79900666	chr7:79900666:C:T	1.69745e-10	-1.31617e-10	-1.65334
79901083	chr7:79901083:C:T	1.78181e-10	-1.31617e-10	-1.60484
79901129	chr7:79901129:A:T	1.4907e-10	-1.31617e-10	-1.78323
79901355	chr7:79901355:C:T	6.51466e-11	-0.941386	-1.66961
79901471	chr7:79901471:T:C	8.90644e-11	-1.4909	-0.807381
79901476	chr7:79901476:T:C	1.32064e-09	-1.25461	1.65284
79901508	chr7:79901508:G:A	4.25551e-11	-1.61909	-1.41775
79901548	chr7:79901548:A:C	1.25641e-09	-1.23545	1.58383
79901566	chr7:79901566:G:A	8.98373e-11	-1.47729	-0.812355
79901669	chr7:79901669:A:C	2.25717e-09	-1.23458	2.16881
79901794	chr7:79901794:T:G	2.99973e-11	-1.60886	-1.77767
79901998	chr7:79901998:A:G	4.29024e-11	-1.61848	-1.41024
79902024	chr7:79902024:T:G	1.12698e-08	-1.31617e-10	2.54224
79902215	chr7:79902215:T:G	1.64566e-08	-1.31617e-10	2.92084
79902243	chr7:79902243:T:C	1.74818e-10	-1.31617e-10	-1.6239
79902270	chr7:79902270:C:A	1.59006e-10	-1.31617e-10	-1.7187
79902324	chr7:79902324:G:A	4.30176e-11	-1.62058	-1.40545
79902732	chr7:79902732:G:A	1.62344e-10	-1.31617e-10	-1.69792
79903043	chr7:79903043:T:G	3.13533e-11	-1.61336	-1.72896
79903124	chr7:79903124:C:T	1.52716e-10	-1.31617e-10	-1.75906
79903165	chr7:79903165:C:T	7.45955e-11	-0.853674	-1.62189
79903296	chr7:79903296:C:T	1.4157e-09	-1.21678	1.68452
79903325	chr7:79903325:T:C	7.11854e-11	-0.898006	-1.62435
79903334	chr7:79903334:T:A	6.85161e-11	-0.921268	-1.6393
79903499	chr7:79903499:C:T	5.48817e-11	-1.47315	-1.30931
79904759	chr7:79904759:A:C	7.52305e-09	0.900162	1.23792
79904838	chr7:79904838:G:A	1.83399e-08	0.290928	2.73827
79905349	chr7:79905349:G:T	7.49786e-11	-0.851795	-1.61864
79905426	chr7:79905426:A:G	1.39206e-09	-1.25596	1.70685
79905429	chr7:79905429:A:G	1.70926e-10	-1.31617e-10	-1.64641
79905657	chr7:79905657:T:C	1.47931e-10	-1.31617e-10	-1.79089
79905967	chr7:79905967:C:T	7.10849e-11	-0.877741	-1.64602
79906116	chr7:79906116:A:C	1.48016e-10	-1.31617e-10	-1.79032
79906217	chr7:79906217:T:C	1.4819e-10	-1.31617e-10	-1.78914
79906764	chr7:79906764:G:A	3.13944e-11	-1.59888	-1.74213
79906826	chr7:79906826:G:A	1.46487e-10	-1.31617e-10	-1.8007
79907164	chr7:79907164:G:A	1.47413e-10	-1.31617e-10	-1.79441
79907607	chr7:79907607:C:G	8.90057e-09	-1.31617e-10	2.30623
79907842	chr7:79907842:C:T	8.16458e-10	1.69471	-1.77737
79908000	chr7:79908000:AT:A	1.47482e-10	-1.31617e-10	-1.79394
79908075	chr7:79908075:G:A	1.35241e-08	1.45972	1.26487
79908250	chr7:79908250:T:C	8.42915e-11	-1.54328	-0.810077
79908899	chr7:79908899:G:T	1.45854e-10	-1.31617e-10	-1.80504
79908935	chr7:79908935:C:G	2.62467e-10	-0.642803	-0.574713
79909375	chr7:79909375:A:G	1.69968e-10	-1.31617e-10	-1.65203
79909677	chr7:79909677:T:C	1.34575e-07	-1.31617e-10	5.02223
79910424	chr7:79910424:A:G	1.47673e-10	-1.31617e-10	-1.79264
79910937	chr7:79910937:T:C	1.47754e-10	-1.31617e-10	-1.79209
79911111	chr7:79911111:G:C	3.13582e-11	-1.60764	-1.73453
79911168	chr7:79911168:A:C	4.64066e-10	-1.31617e-10	-0.647613
79911231	chr7:79911231:T:C	4.42113e-10	-1.31617e-10	-0.696074
79911422	chr7:79911422:G:A	4.5654e-10	-1.31617e-10	-0.663965
79911668	chr7:79911668:G:A	5.78062e-10	-1.31617e-10	-0.427959
79911669	chr7:79911669:A:T	1.7257e-10	-1.63684	-9.09645e-10
79911889	chr7:79911889:A:G	1.66441e-10	-1.31617e-10	-1.673
79912251	chr7:79912251:G:A	1.01338e-10	-0.568909	-1.60026
79912443	chr7:79912443:T:C	5.821e-10	-1.31617e-10	-0.420998
79912457	chr7:79912457:T:A	1.4801e-10	-1.31617e-10	-1.79036
79912465	chr7:79912465:C:A	1.48084e-10	-1.31617e-10	-1.78986
79912942	chr7:79912942:A:G	1.92751e-10	-1.31617e-10	-1.52624
79912967	chr7:79912967:C:G	4.33448e-10	-1.31617e-10	-0.715869
79913731	chr7:79913731:GAGA:G	1.09071e-10	-0.91825	-1.17739
79913883	chr7:79913883:A:G	1.98148e-10	-1.31617e-10	-1.49863
79914069	chr7:79914069:A:G	1.48925e-10	-1.31617e-10	-1.7842
79914070	chr7:79914070:C:T	6.78554e-11	-0.923648	-1.64661
79914299	chr7:79914299:C:T	7.6019e-11	-0.877851	-1.57881
79914581	chr7:79914581:C:T	1.45526e-10	-1.31617e-10	-1.80729
79914747	chr7:79914747:G:A	4.0096e-10	-1.31617e-10	-0.79378
79915489	chr7:79915489:A:AG	2.94352e-11	-1.601	-1.80444
79915789	chr7:79915789:T:C	3.55962e-10	-1.31617e-10	-0.912816
79916119	chr7:79916119:A:G	4.20295e-10	-1.31617e-10	-0.746684
79916257	chr7:79916257:C:T	2.97816e-11	-1.60594	-1.7878
79916589	chr7:79916589:C:A	2.13057e-10	-1.42608	-9.09645e-10
79916756	chr7:79916756:C:T	4.99188e-10	-1.31617e-10	-0.574657
79916929	chr7:79916929:T:C	1.30724e-08	-1.31617e-10	2.69062
79917372	chr7:79917372:G:C	2.61649e-10	-0.967653	-0.252983
79917637	chr7:79917637:C:T	1.69858e-10	-1.31617e-10	-1.65268
79917648	chr7:79917648:A:T	1.37998e-07	-1.31617e-10	5.04735
79917683	chr7:79917683:T:G	1.73438e-10	-1.31617e-10	-1.63182
79917846	chr7:79917846:A:C	1.8764e-10	-1.31617e-10	-1.55311
79917926	chr7:79917926:A:G	3.62021e-10	-1.31617e-10	-0.89594
79918610	chr7:79918610:T:C	3.51602e-10	-1.31617e-10	-0.92514
79918851	chr7:79918851:G:A	1.39646e-07	-1.31617e-10	5.05923
79918905	chr7:79918905:CAT:C	9.01782e-11	-1.50401	-0.781839
79919194	chr7:79919194:G:A	3.64249e-10	-1.31617e-10	-0.889802
79919531	chr7:79919531:A:G	3.41206e-10	-1.31617e-10	-0.955154
79919830	chr7:79919830:T:TA	1.69974e-10	-1.31617e-10	-1.652
79920535	chr7:79920535:T:C	4.48864e-10	-1.31617e-10	-0.680921
79920836	chr7:79920836:A:G	4.13499e-10	-1.31617e-10	-0.762987
79920943	chr7:79920943:A:G	2.30688e-10	-1.31617e-10	-1.34658
79921019	chr7:79921019:C:T	7.05266e-10	-1.60106	1.37199
79921052	chr7:79921052:T:A	2.81605e-10	-1.31617e-10	-1.14713
79921070	chr7:79921070:A:T	3.39635e-10	-1.31617e-10	-0.959768
79921166	chr7:79921166:T:C	4.82056e-10	-1.31617e-10	-0.60958
79921180	chr7:79921180:A:G	3.31942e-10	-1.31617e-10	-0.98268
79921393	chr7:79921393:A:C	1.49823e-10	-1.31617e-10	-1.77819
79921429	chr7:79921429:G:A	3.56998e-10	-1.31617e-10	-0.909912
79921677	chr7:79921677:T:G	2.6586e-10	-1.31617e-10	-1.20467
79921860	chr7:79921860:G:A	1.71474e-10	-1.64321	-9.09645e-10
79922234	chr7:79922234:G:A	1.69508e-10	-1.31617e-10	-1.65474
79923039	chr7:79923039:G:A	2.30688e-10	-1.31617e-10	-1.34658
79923134	chr7:79923134:C:T	1.07932e-08	-1.31617e-10	2.49903
79923157	chr7:79923157:G:T	2.91165e-10	-1.31617e-10	-1.11375
79923780	chr7:79923780:T:A	1.63927e-10	-1.31617e-10	-1.68822
79923810	chr7:79923810:T:C	4.67764e-10	-1.31617e-10	-0.639677
79923821	chr7:79923821:A:C	4.6515e-11	-1.34632	-1.60155
79924030	chr7:79924030:T:C	4.60166e-10	-1.31617e-10	-0.656053
79924120	chr7:79924120:T:C	4.69636e-11	-1.3243	-1.61397
79924437	chr7:79924437:G:T	4.84516e-10	-1.31617e-10	-0.604491
79925384	chr7:79925384:T:C	3.95261e-10	-1.31617e-10	-0.808095
79926076	chr7:79926076:C:T	3.06423e-09	-0.31532	1.55523
79926647	chr7:79926647:TC:T	1.729e-10	-1.31617e-10	-1.63493
79926717	chr7:79926717:T:A	4.498e-10	-1.31617e-10	-0.678838
79927025	chr7:79927025:A:T	3.12404e-10	-1.31617e-10	-1.04334
79927577	chr7:79927577:C:A	2.74018e-10	-1.17445	-9.09645e-10
79927650	chr7:79927650:T:G	2.77111e-10	-1.31617e-10	-1.16322
79927697	chr7:79927697:CTG:C	5.82853e-10	-0.419705	-9.09645e-10
79927846	chr7:79927846:T:C	3.02356e-11	-1.60568	-1.77294
79928201	chr7:79928201:C:T	3.15743e-10	-1.03271	-9.09645e-10
79929393	chr7:79929393:T:C	5.13036e-10	-1.31617e-10	-0.547295
79929582	chr7:79929582:A:G	4.36384e-10	-1.31617e-10	-0.709117
79929958	chr7:79929958:A:C	6.97863e-10	-1.60243	1.36282
79929963	chr7:79929963:CT:C	1.45874e-10	-1.31617e-10	-1.8049
79930131	chr7:79930131:G:C	3.01774e-10	-1.31617e-10	-1.07796
79930242	chr7:79930242:T:C	4.33373e-10	-1.31617e-10	-0.716042
79930319	chr7:79930319:C:G	8.19256e-11	-1.51274	-0.869084
79930424	chr7:79930424:A:G	4.73194e-10	-1.31617e-10	-0.628135
79930481	chr7:79930481:G:A	3.36096e-11	-1.60863	-1.6642
79931072	chr7:79931072:T:C	4.88109e-10	-1.31617e-10	-0.597101
79931075	chr7:79931075:T:TTAGTTGG	1.69935e-10	-1.31617e-10	-1.65223
79931164	chr7:79931164:AG:A	4.93956e-10	-1.31617e-10	-0.585195
79932222	chr7:79932222:C:T	1.46038e-10	-1.31617e-10	-1.80378
79932520	chr7:79932520:G:A	1.5183e-10	-1.31617e-10	-1.76488
79932624	chr7:79932624:G:A	4.51628e-11	-1.62631	-1.35106
79932705	chr7:79932705:T:G	3.46772e-10	-1.31617e-10	-0.938973
79932732	chr7:79932732:C:T	3.20048e-10	-1.31617e-10	-1.01917
79932903	chr7:79932903:A:T	1.58255e-10	-1.31617e-10	-1.72344
79932955	chr7:79932955:T:A	8.75829e-11	-0.817703	-1.49735
79933098	chr7:79933098:T:C	2.8629e-10	-1.31617e-10	-1.13063
79933323	chr7:79933323:A:G	2.46005e-10	-1.31617e-10	-1.28229
79933394	chr7:79933394:T:C	3.47048e-10	-1.31617e-10	-0.938176
79933555	chr7:79933555:A:C	1.69999e-10	-1.31617e-10	-1.65185
79934007	chr7:79934007:C:T	1.70589e-10	-1.31617e-10	-1.64838
79934073	chr7:79934073:A:C	3.3749e-10	-1.31617e-10	-0.966103
79934221	chr7:79934221:A:G	3.32366e-10	-1.31617e-10	-0.981404
79934468	chr7:79934468:C:T	2.97686e-10	-1.31617e-10	-1.0916
79934534	chr7:79934534:G:C	1.88327e-10	-1.31617e-10	-1.54946
79934673	chr7:79934673:A:G	3.8891e-10	-1.31617e-10	-0.824293
79934758	chr7:79934758:T:C	8.51922e-11	-1.53803	-0.804697
79934765	chr7:79934765:A:G	1.97662e-10	-1.50108	-9.09645e-10
79934830	chr7:79934830:G:A	2.90067e-11	-1.61276	-1.80735
79934844	chr7:79934844:G:A	7.98598e-10	-1.60407	1.49929
79934915	chr7:79934915:A:G	1.73609e-10	-1.31617e-10	-1.63083
79934993	chr7:79934993:G:T	7.14578e-11	-0.8612	-1.65733
79935158	chr7:79935158:T:C	3.31992e-10	-1.31617e-10	-0.98253
79935210	chr7:79935210:A:G	1.8192e-10	-1.31617e-10	-1.58407
79935285	chr7:79935285:A:G	1.71696e-10	-1.64191	-9.09645e-10
79935331	chr7:79935331:G:A	3.24201e-10	-1.31617e-10	-1.00628
79935506	chr7:79935506:A:T	3.35914e-10	-1.31617e-10	-0.970787
79935545	chr7:79935545:A:G	1.04966e-08	-1.31617e-10	2.47116
79935718	chr7:79935718:C:T	3.15434e-10	-1.31617e-10	-1.03369
79935737	chr7:79935737:G:C	7.11013e-10	-1.61474	1.39379
79935891	chr7:79935891:T:G	1.70159e-10	-1.31617e-10	-1.65091
79936082	chr7:79936082:C:T	1.29769e-08	-1.31617e-10	2.68328
79936457	chr7:79936457:A:G	3.03282e-11	-1.60597	-1.76959
79936767	chr7:79936767:A:G	1.19961e-08	-1.31617e-10	2.6047
79936906	chr7:79936906:G:A	1.60128e-10	-1.31617e-10	-1.71167
79937317	chr7:79937317:G:A	6.91337e-11	-0.944271	-1.60733
79937447	chr7:79937447:A:G	3.40491e-10	-1.31617e-10	-0.957252
79937555	chr7:79937555:ATCTG:A	1.69979e-10	-1.31617e-10	-1.65196
79937819	chr7:79937819:G:A	1.76151e-10	-1.31617e-10	-1.6163
79937963	chr7:79937963:T:C	3.01124e-11	-1.61743	-1.76527
79938038	chr7:79938038:A:G	8.69664e-11	-1.50795	-0.814164
79938119	chr7:79938119:T:C	1.49349e-10	-1.31617e-10	-1.78135
79938325	chr7:79938325:A:G	3.3632e-10	-1.31617e-10	-0.969577
79938531	chr7:79938531:T:C	3.65249e-10	-1.31617e-10	-0.887061
79938703	chr7:79938703:C:T	8.45958e-11	-1.52148	-0.828276
79938870	chr7:79938870:T:G	1.61454e-10	-1.31617e-10	-1.70342
79939262	chr7:79939262:C:T	1.36794e-08	-1.31617e-10	2.73601
79939623	chr7:79939623:G:A	1.47511e-10	-1.31617e-10	-1.79374
79939791	chr7:79939791:T:C	2.97899e-10	-1.31617e-10	-1.09089
79940386	chr7:79940386:C:T	2.92183e-10	-1.31617e-10	-1.11026
79940484	chr7:79940484:T:C	1.51922e-10	-1.31617e-10	-1.76427
79940801	chr7:79940801:T:C	2.89814e-10	-1.31617e-10	-1.1184
79941121	chr7:79941121:G:A	1.85978e-10	-1.31617e-10	-1.56201
79941169	chr7:79941169:C:T	1.49744e-10	-1.31617e-10	-1.77871
79941349	chr7:79941349:G:A	1.37212e-07	-1.31617e-10	5.04164
79941777	chr7:79941777:A:C	1.23881e-08	-1.31617e-10	2.63685
79941798	chr7:79941798:T:C	1.3229e-08	-1.31617e-10	2.70253
79941915	chr7:79941915:A:G	3.25246e-10	-1.31617e-10	-1.00306
79941941	chr7:79941941:T:G	1.45124e-10	-1.31617e-10	-1.81005
79941960	chr7:79941960:T:C	3.42615e-10	-1.31617e-10	-0.951033
79942031	chr7:79942031:C:T	3.45659e-10	-1.31617e-10	-0.942187
79942650	chr7:79942650:A:G	1.53631e-10	-1.31617e-10	-1.75308
79942972	chr7:79942972:T:C	1.44958e-10	-0.723149	-1.08804
79943377	chr7:79943377:A:G	2.03122e-10	-1.31617e-10	-1.47384
79943572	chr7:79943572:T:A	3.21978e-10	-1.31617e-10	-1.01316
79943653	chr7:79943653:T:C	3.24642e-10	-1.31617e-10	-1.00492
79943807	chr7:79943807:A:T	3.49988e-10	-1.31617e-10	-0.92974
79943941	chr7:79943941:T:A	1.25146e-08	-1.31617e-10	2.64701
79944233	chr7:79944233:A:G	1.5353e-10	-1.31617e-10	-1.75375
79944274	chr7:79944274:A:G	1.69909e-10	-1.31617e-10	-1.65238
79944313	chr7:79944313:G:A	1.60534e-10	-1.31617e-10	-1.70914
79944520	chr7:79944520:A:G	3.32968e-10	-1.31617e-10	-0.979593
79944544	chr7:79944544:G:T	3.55509e-11	-1.62269	-1.59399
79944700	chr7:79944700:G:C	3.11369e-10	-1.31617e-10	-1.04666
79944867	chr7:79944867:C:G	1.62385e-10	-1.31617e-10	-1.69767
79945022	chr7:79945022:T:A	1.48294e-10	-1.31617e-10	-1.78844
79945227	chr7:79945227:C:T	1.7878e-10	-1.31617e-10	-1.60148
79945415	chr7:79945415:C:T	3.01126e-11	-1.59648	-1.78622
79945642	chr7:79945642:A:C	3.34212e-10	-1.31617e-10	-0.975866
79945870	chr7:79945870:C:T	8.43007e-11	-1.52605	-0.8272
79946030	chr7:79946030:C:T	1.7433e-10	-1.31617e-10	-1.62669
79946038	chr7:79946038:C:G	3.17993e-10	-1.31617e-10	-1.02561
79946102	chr7:79946102:T:A	1.57802e-10	-1.31617e-10	-1.7263
79946143	chr7:79946143:G:C	1.61583e-10	-1.31617e-10	-1.70262
79946238	chr7:79946238:C:T	3.20396e-10	-1.31617e-10	-1.01808
79946264	chr7:79946264:A:G	1.49639e-10	-1.30261	-0.476805
79946338	chr7:79946338:T:C	2.41839e-10	-1.31617e-10	-1.29937
79946464	chr7:79946464:C:T	9.87278e-09	-1.31617e-10	2.4099
79946565	chr7:79946565:G:A	2.85447e-10	-1.31617e-10	-1.13358
79946580	chr7:79946580:A:T	5.7677e-11	-1.53198	-1.2008
79947600	chr7:79947600:G:A	3.83535e-10	-0.838209	-9.09645e-10
79948924	chr7:79948924:C:T	1.89544e-10	-1.31617e-10	-1.54302
79949071	chr7:79949071:T:C	1.64251e-10	-1.31617e-10	-1.68625
79949140	chr7:79949140:C:CT	1.65571e-10	-1.31617e-10	-1.67824
79949166	chr7:79949166:A:G	2.92989e-11	-1.60796	-1.80213
79949351	chr7:79949351:C:T	1.68206e-10	-1.31617e-10	-1.66245
79949487	chr7:79949487:C:T	1.53268e-10	-1.31617e-10	-1.75545
79949517	chr7:79949517:T:C	3.77652e-11	-1.59315	-1.5631
79949754	chr7:79949754:T:TA	1.45811e-10	-1.13897	-0.666361
79949994	chr7:79949994:T:G	2.30338e-10	-1.31617e-10	-1.34809
79950454	chr7:79950454:T:C	1.96024e-10	-1.50941	-9.09645e-10
79950557	chr7:79950557:C:T	3.95112e-10	-1.31617e-10	-0.80847
79951032	chr7:79951032:G:A	1.57042e-10	-1.31617e-10	-1.73113
79951245	chr7:79951245:C:T	3.57886e-08	-1.31617e-10	3.69774
79951588	chr7:79951588:G:A	3.32518e-10	-1.31617e-10	-0.980947
79951671	chr7:79951671:T:G	1.77872e-10	-1.60658	-9.09645e-10
79952255	chr7:79952255:C:T	3.35083e-10	-1.31617e-10	-0.973262
79952697	chr7:79952697:A:G	1.46961e-10	-1.31617e-10	-1.79747
79953271	chr7:79953271:G:A	1.85421e-10	-1.31617e-10	-1.56501
79953527	chr7:79953527:T:C	3.74048e-11	-1.58571	-1.58013
79953680	chr7:79953680:T:C	1.48202e-10	-1.31617e-10	-1.78906
79953909	chr7:79953909:C:T	3.50698e-10	-1.31617e-10	-0.927715
79953971	chr7:79953971:G:A	1.4836e-10	-1.31617e-10	-1.788
79954074	chr7:79954074:T:C	8.04107e-11	-0.729693	-1.6708
79954712	chr7:79954712:C:T	3.793e-10	-1.31617e-10	-0.849313
79954907	chr7:79954907:G:A	4.89994e-09	-1.31617e-10	1.70934
79955069	chr7:79955069:C:T	2.46635e-10	-1.27973	-9.09645e-10
79955087	chr7:79955087:A:C	1.65501e-10	-1.31617e-10	-1.67866
79955268	chr7:79955268:G:C	6.98615e-08	-1.31617e-10	4.36663
79955398	chr7:79955398:T:C	4.30881e-10	-1.31617e-10	-0.721808
79956125	chr7:79956125:G:A	1.5279e-10	-1.31617e-10	-1.75857
79956133	chr7:79956133:C:T	3.70605e-10	-1.31617e-10	-0.872504
79956135	chr7:79956135:T:C	8.0264e-11	-0.642131	-1.76019
79956406	chr7:79956406:A:C	7.59075e-10	-1.31617e-10	-0.15554
79956516	chr7:79956516:C:T	5.64757e-09	-1.31617e-10	1.85134
79956587	chr7:79956587:A:G	6.98471e-10	-1.31617e-10	-0.238746
79956728	chr7:79956728:A:G	7.12778e-11	-1.52635	-0.994706
79956778	chr7:79956778:G:A	2.00289e-10	-1.48788	-9.09645e-10
79957688	chr7:79957688:T:C	2.4251e-10	-1.31617e-10	-1.2966
79957715	chr7:79957715:C:A	1.97538e-10	-1.31617e-10	-1.50171
79957778	chr7:79957778:A:G	5.97598e-11	-0.896101	-1.80121
79957952	chr7:79957952:G:A	2.63575e-10	-1.31617e-10	-1.2133
79958002	chr7:79958002:T:C	1.68067e-10	-1.31617e-10	-1.66328
79958415	chr7:79958415:A:G	3.90993e-11	-1.55049	-1.57105
79958516	chr7:79958516:T:G	2.77031e-10	-1.31617e-10	-1.16351
79958674	chr7:79958674:A:G	1.89739e-10	-1.31617e-10	-1.54199
79958916	chr7:79958916:A:G	1.81247e-10	-1.58778	-9.09645e-10
79959587	chr7:79959587:T:C	1.86774e-10	-1.31617e-10	-1.55774
79959811	chr7:79959811:G:A	4.58423e-10	-0.659848	-9.09645e-10
79959871	chr7:79959871:T:C	3.92713e-11	-1.53317	-1.58398
79959910	chr7:79959910:C:A	4.7363e-11	-1.48143	-1.44837
79960418	chr7:79960418:C:G	4.03328e-11	-1.55268	-1.5378
79960777	chr7:79960777:G:T	1.61159e-10	-1.31617e-10	-1.70525
79961481	chr7:79961481:A:G	1.47236e-10	-1.31617e-10	-1.79561
79962409	chr7:79962409:T:G	1.50509e-10	-1.31617e-10	-1.77362
79962594	chr7:79962594:T:A	7.25195e-10	-0.2012	-9.09645e-10
79962741	chr7:79962741:T:C	6.38854e-10	-0.327965	-9.09645e-10
79963403	chr7:79963403:G:A	6.50523e-10	-0.309864	-9.09645e-10
79963456	chr7:79963456:C:A	2.25805e-10	-1.31617e-10	-1.36797
79963547	chr7:79963547:C:T	1.58673e-10	-1.31617e-10	-1.72079
79964035	chr7:79964035:T:C	1.21201e-09	-1.31617e-10	0.312399
79964608	chr7:79964608:T:C	6.00489e-10	-1.31617e-10	-0.389896
79964685	chr7:79964685:G:C	4.12027e-09	-1.31617e-10	1.53603
79965490	chr7:79965490:G:A	8.69947e-09	-1.31617e-10	2.28338
79966146	chr7:79966146:C:G	1.48217e-10	-1.31617e-10	-1.78897
79966159	chr7:79966159:T:C	4.11095e-11	-1.29192	-1.77948
79966390	chr7:79966390:A:T	1.48298e-10	-1.31617e-10	-1.78842
79966447	chr7:79966447:G:A	5.06243e-11	-1.37353	-1.48968
79966513	chr7:79966513:A:C	6.50742e-11	-0.893783	-1.71833
79967024	chr7:79967024:G:C	7.29533e-11	-0.848697	-1.64912
79967188	chr7:79967188:C:T	1.40015e-09	-1.31617e-10	0.456692
79967567	chr7:79967567:T:A	7.46902e-11	-0.826944	-1.64735
79967590	chr7:79967590:G:C	3.02259e-11	-1.62787	-1.75108
79968003	chr7:79968003:A:G	1.45151e-10	-1.31617e-10	-1.80986
79968308	chr7:79968308:G:T	4.26038e-11	-1.4106	-1.62509
79968372	chr7:79968372:G:A	2.01453e-10	-1.48208	-9.09645e-10
79968434	chr7:79968434:A:G	6.65671e-11	-1.58047	-1.00896
79969066	chr7:79969066:T:C	2.66975e-10	-1.31617e-10	-1.20049
79969273	chr7:79969273:T:G	2.95682e-10	-1.31617e-10	-1.09836
79969451	chr7:79969451:C:T	1.62733e-10	0.113646	-1.80917
79969550	chr7:79969550:G:T	4.71302e-11	-1.45054	-1.48418
79969739	chr7:79969739:C:T	2.61333e-10	-1.31617e-10	-1.22185
79969970	chr7:79969970:T:G	4.20873e-10	-1.31617e-10	-0.74531
79970005	chr7:79970005:T:A	3.57615e-10	-1.31617e-10	-0.908183
79970129	chr7:79970129:T:C	7.20849e-11	-0.900535	-1.60926
79970293	chr7:79970293:T:G	1.40612e-10	-0.0330528	-1.80858
79970447	chr7:79970447:T:A	1.92107e-10	-1.31617e-10	-1.52959
79970546	chr7:79970546:TGAAAG:T	2.05404e-10	-1.31617e-10	-1.46266
79970613	chr7:79970613:G:T	3.18794e-11	-1.61055	-1.71513
79971103	chr7:79971103:C:T	1.93632e-10	-1.31617e-10	-1.52168
79971257	chr7:79971257:G:A	1.81952e-10	-1.5839	-9.09645e-10
79971396	chr7:79971396:T:C	1.21262e-09	-1.31617e-10	0.312896
79971408	chr7:79971408:C:G	1.54314e-10	-1.31617e-10	-1.74865
79971433	chr7:79971433:T:G	1.54473e-10	-1.31617e-10	-1.74762
79971555	chr7:79971555:T:G	9.90968e-11	-1.5644	-0.627149
79971952	chr7:79971952:G:A	1.58061e-10	-1.31617e-10	-1.72466
79972541	chr7:79972541:C:T	2.55685e-10	-0.857023	-0.386673
79972650	chr7:79972650:C:A	4.87271e-10	-0.598819	-9.09645e-10
79972841	chr7:79972841:C:T	1.53441e-09	-0.901084	1.44934
79973027	chr7:79973027:TTAAC:T	2.96015e-11	-1.60534	-1.79448
79973495	chr7:79973495:C:T	5.54589e-10	-1.31617e-10	-0.469413
79973574	chr7:79973574:G:A	4.57906e-11	-1.51225	-1.45131
79973814	chr7:79973814:G:T	1.89836e-10	-1.31617e-10	-1.54148
79974067	chr7:79974067:G:T	2.80028e-10	-1.31617e-10	-1.15275
79975209	chr7:79975209:C:T	1.91041e-10	-1.31617e-10	-1.53515
79975274	chr7:79975274:G:A	5.35361e-10	-1.31617e-10	-0.504699
79975290	chr7:79975290:C:T	5.48209e-10	-1.31617e-10	-0.480984
79975436	chr7:79975436:T:G	2.69969e-09	-0.607252	1.7205
79976043	chr7:79976043:C:G	1.48644e-10	-1.31617e-10	-1.78609
79976614	chr7:79976614:T:G	2.0719e-10	-1.31617e-10	-1.454
79977353	chr7:79977353:A:C	1.6217e-10	-1.31617e-10	-1.69899
79977491	chr7:79977491:C:G	3.13166e-09	-0.432238	1.69392
79977572	chr7:79977572:A:C	5.72467e-10	-1.31617e-10	-0.437685
79977759	chr7:79977759:C:T	2.70007e-10	-1.31617e-10	-1.18919
79977848	chr7:79977848:C:G	2.00893e-10	-1.31617e-10	-1.48487
79978606	chr7:79978606:T:C	1.4868e-10	-1.31617e-10	-1.78584
79978825	chr7:79978825:T:A	6.34387e-11	-1.53514	-1.10242
79979047	chr7:79979047:T:C	1.93343e-10	-1.31617e-10	-1.52318
79979289	chr7:79979289:G:C	1.45333e-10	-1.31617e-10	-1.80861
79979968	chr7:79979968:T:A	3.68159e-09	-1.31617e-10	1.42346
79980021	chr7:79980021:G:C	8.23093e-11	-1.64462	-0.732536
79980951	chr7:79980951:G:A	6.40853e-11	-1.53945	-1.08797
79981139	chr7:79981139:C:A	5.83803e-11	-1.54898	-1.17169
79981369	chr7:79981369:A:G	5.7081e-11	-1.5459	-1.19727
79981482	chr7:79981482:G:T	2.11797e-10	-1.31617e-10	-1.43201
79981498	chr7:79981498:G:A	1.68602e-10	-1.31617e-10	-1.6601
79981969	chr7:79981969:A:T	1.50013e-10	-1.31617e-10	-1.77692
79982013	chr7:79982013:G:C	1.47909e-10	-1.31617e-10	-1.79104
79982775	chr7:79982775:T:A	1.96112e-10	-1.50895	-9.09645e-10
79982935	chr7:79982935:GA:G	1.94552e-10	-1.31617e-10	-1.51694
79983628	chr7:79983628:G:GACTTTGGA	2.93369e-10	-1.10621	-9.09645e-10
79983767	chr7:79983767:T:C	1.50441e-10	-1.31617e-10	-1.77407
79984071	chr7:79984071:C:T	1.49031e-10	-1.31617e-10	-1.78348
79984666	chr7:79984666:G:C	5.83804e-10	-1.31617e-10	-0.418076
79984726	chr7:79984726:C:T	5.48264e-10	-1.31617e-10	-0.480883
79984938	chr7:79984938:G:T	3.0109e-11	-1.57557	-1.80725
79985218	chr7:79985218:T:TAA	2.7146e-09	-0.449252	1.56801
79985221	chr7:79985221:GTTA:G	1.49281e-10	-1.31617e-10	-1.78181
79985346	chr7:79985346:A:G	4.69237e-11	-1.56984	-1.36928
79985842	chr7:79985842:T:G	2.99876e-11	-1.58322	-1.80364
79986079	chr7:79986079:C:T	1.9934e-10	-1.31617e-10	-1.49263
79986364	chr7:79986364:A:G	3.58859e-11	-1.43721	-1.77008
79986887	chr7:79986887:A:T	1.66599e-10	-1.31617e-10	-1.67205
79987098	chr7:79987098:C:G	1.47829e-10	-1.31617e-10	-1.79159
79987263	chr7:79987263:C:G	1.48698e-10	-1.31617e-10	-1.78572
79987273	chr7:79987273:A:G	1.7233e-10	-1.31617e-10	-1.63823
79987855	chr7:79987855:G:A	3.02643e-11	-1.56804	-1.80963
79988141	chr7:79988141:A:C	1.4868e-10	-1.31617e-10	-1.78584
79988437	chr7:79988437:C:T	3.5216e-10	-0.923554	-9.09645e-10
79988445	chr7:79988445:C:T	6.57217e-10	-0.299626	-9.09645e-10
79988579	chr7:79988579:TAG:T	5.78775e-10	-0.426726	-9.09645e-10
79988667	chr7:79988667:G:A	3.04417e-10	-1.31617e-10	-1.06924
79988672	chr7:79988672:G:A	5.86057e-10	-0.414224	-9.09645e-10
79988806	chr7:79988806:TG:T	1.90129e-10	-1.53994	-9.09645e-10
79989696	chr7:79989696:T:C	1.30614e-10	-1.64653	-0.268857
79990322	chr7:79990322:G:T	3.20221e-09	-1.31617e-10	1.28395
79990388	chr7:79990388:A:G	1.57059e-10	-1.31617e-10	-1.73102
79990569	chr7:79990569:T:C	3.30343e-10	-1.31617e-10	-0.987509
79990685	chr7:79990685:AATAG:A	1.91582e-10	-1.31617e-10	-1.53233
79991138	chr7:79991138:A:C	1.48084e-10	-1.31617e-10	-1.78986
79991479	chr7:79991479:G:T	2.74262e-10	-1.17356	-9.09645e-10
79992084	chr7:79992084:C:T	6.76239e-10	-1.31617e-10	-0.271095
79992406	chr7:79992406:A:ACT	2.02802e-10	-0.872124	-0.603287
79992789	chr7:79992789:T:C	1.77507e-10	-1.31617e-10	-1.60863
79993017	chr7:79993017:C:T	5.38674e-10	-1.31617e-10	-0.498529
79993516	chr7:79993516:T:C	9.71516e-10	0.87375	-0.782532
79994114	chr7:79994114:A:C	2.48434e-10	-1.31617e-10	-1.27246
79994426	chr7:79994426:G:A	1.82004e-10	-1.31617e-10	-1.58361
79994656	chr7:79994656:C:T	9.82518e-09	-1.31617e-10	2.40506
79994909	chr7:79994909:C:T	6.85794e-10	-1.31617e-10	-0.257063
79994989	chr7:79994989:T:C	1.53243e-10	-1.31617e-10	-1.75562
79995173	chr7:79995173:T:G	2.83646e-11	-1.64636	-1.79614
79995393	chr7:79995393:A:AT	1.55152e-10	-1.31617e-10	-1.74324
79995605	chr7:79995605:G:C	1.45812e-10	-1.31617e-10	-1.80532
79995764	chr7:79995764:TG:T	6.261e-10	-1.31617e-10	-0.348131
79996015	chr7:79996015:A:T	1.86066e-10	-1.31617e-10	-1.56154
79996051	chr7:79996051:T:G	3.97878e-09	-1.31617e-10	1.50109
79996264	chr7:79996264:A:C	1.99141e-10	-1.31617e-10	-1.49363
79997067	chr7:79997067:T:G	1.95189e-10	-1.31617e-10	-1.51367
79997173	chr7:79997173:A:T	2.48504e-10	-1.27218	-9.09645e-10
79997302	chr7:79997302:G:A	3.27913e-11	-1.50988	-1.78759
79997357	chr7:79997357:C:T	3.04391e-11	-1.62979	-1.74212
79997389	chr7:79997389:T:C	1.37478e-10	-1.08316	-0.78102
79997390	chr7:79997390:G:T	1.45302e-10	-1.31617e-10	-1.80883
79997803	chr7:79997803:T:G	1.74738e-10	-1.31617e-10	-1.62435
79997847	chr7:79997847:T:A	5.67498e-11	-0.979395	-1.76959
79998499	chr7:79998499:G:T	1.5928e-10	-1.31617e-10	-1.71698
79998815	chr7:79998815:T:C	1.49272e-10	-1.31617e-10	-1.78187
79999293	chr7:79999293:A:G	1.73501e-10	-1.63146	-9.09645e-10
79999703	chr7:79999703:A:G	6.11933e-10	-1.31617e-10	-0.371017
80000949	chr7:80000949:A:G	1.488e-09	1.22037	-0.702823
80001329	chr7:80001329:TTAG:T	4.8977e-11	-1.08624	-1.81005
80001460	chr7:80001460:C:T	1.45462e-10	-1.31617e-10	-1.80772
80002546	chr7:80002546:A:G	1.50601e-10	-1.31617e-10	-1.77301
80002858	chr7:80002858:T:C	2.77888e-10	0.195161	-1.35558
80003982	chr7:80003982:A:G	1.47211e-10	-1.31617e-10	-1.79578
80004566	chr7:80004566:CTA:C	1.57395e-10	-1.31617e-10	-1.72888
80004827	chr7:80004827:AG:A	1.50043e-09	-1.31617e-10	0.525864
80005300	chr7:80005300:G:A	1.87772e-10	-1.31617e-10	-1.55241
80005390	chr7:80005390:C:T	5.13669e-11	-1.56617	-1.28248
80005697	chr7:80005697:TAGTC:T	1.5316e-10	-1.31617e-10	-1.75616
80005779	chr7:80005779:G:A	1.84057e-10	-1.31617e-10	-1.57239
80005856	chr7:80005856:A:G	1.5807e-10	-1.31617e-10	-1.7246
80006604	chr7:80006604:T:C	2.83928e-11	-1.63588	-1.80562
80006745	chr7:80006745:T:G	4.64082e-11	-1.59089	-1.35927
80006870	chr7:80006870:T:C	1.52736e-10	-1.31617e-10	-1.75893
80006910	chr7:80006910:C:T	1.5042e-10	-1.31617e-10	-1.77421
80007609	chr7:80007609:G:A	1.57373e-10	-1.31617e-10	-1.72902
80007683	chr7:80007683:A:G	2.43645e-10	-1.31617e-10	-1.29193
80008133	chr7:80008133:A:G	1.45185e-10	-1.31617e-10	-1.80963
80008331	chr7:80008331:A:T	2.12601e-10	-1.31617e-10	-1.42822
80008370	chr7:80008370:C:T	1.90904e-10	-1.31617e-10	-1.53587
80008622	chr7:80008622:T:C	2.52129e-10	-1.2577	-9.09645e-10
80008660	chr7:80008660:C:A	1.4733e-10	-1.31617e-10	-1.79497
80009175	chr7:80009175:AC:A	5.43364e-10	-1.54778	1.05791
80009992	chr7:80009992:T:G	3.31265e-10	0.267714	-1.25244
80010360	chr7:80010360:A:C	1.21246e-10	-0.252119	-1.7377
80010542	chr7:80010542:T:C	1.52632e-10	-1.31617e-10	-1.75961
80010632	chr7:80010632:T:A	1.11447e-10	-0.551385	-1.52271
80010696	chr7:80010696:C:T	1.4545e-10	-1.31617e-10	-1.80781
80011397	chr7:80011397:A:G	4.90751e-11	-1.5863	-1.30799
80011708	chr7:80011708:T:C	1.5188e-10	-1.31617e-10	-1.76455
80011711	chr7:80011711:G:A	5.08029e-11	-1.58892	-1.27077
80011807	chr7:80011807:C:G	2.47789e-10	-1.27506	-9.09645e-10
80011903	chr7:80011903:GACTA:G	1.08167e-10	-1.38071	-0.723249
80012129	chr7:80012129:T:G	1.89253e-10	-1.31617e-10	-1.54456
80012169	chr7:80012169:A:G	1.82532e-10	-1.31617e-10	-1.58071
80012523	chr7:80012523:TC:T	1.84888e-10	-1.31617e-10	-1.56789
80012589	chr7:80012589:G:T	3.00672e-10	-1.08162	-9.09645e-10
80012636	chr7:80012636:T:A	1.56411e-10	-1.31617e-10	-1.73515
80012792	chr7:80012792:A:T	5.39072e-10	-1.31617e-10	-0.497791
80012914	chr7:80012914:C:T	1.81049e-10	-1.31617e-10	-1.58887
80013114	chr7:80013114:A:T	1.70817e-10	-1.64705	-9.09645e-10
80013331	chr7:80013331:A:G	1.4524e-10	-1.31617e-10	-1.80926
80013360	chr7:80013360:G:A	1.70902e-10	-1.64655	-9.09645e-10
80013523	chr7:80013523:CT:C	2.24176e-10	-1.37521	-9.09645e-10
80014128	chr7:80014128:G:A	1.49663e-10	-0.193877	-1.58538
80014131	chr7:80014131:G:A	5.22887e-11	-1.59018	-1.24068
80014299	chr7:80014299:G:C	1.8411e-10	-1.31617e-10	-1.57211
80014419	chr7:80014419:G:A	1.6668e-10	-1.31617e-10	-1.67156
80014567	chr7:80014567:G:A	1.67734e-10	-1.31617e-10	-1.66526
80015096	chr7:80015096:A:G	2.01073e-10	-0.0110039	-1.47297
80015139	chr7:80015139:A:C	2.28396e-10	-0.0357042	-1.32085
80015349	chr7:80015349:A:G	2.36706e-10	-1.58272	0.261896
80015530	chr7:80015530:T:G	5.26007e-10	-1.31617e-10	-0.522326
80015540	chr7:80015540:C:T	1.62188e-10	-0.3922	-1.30668
80015880	chr7:80015880:C:T	1.59343e-10	-0.445732	-1.27085
80015983	chr7:80015983:G:A	1.9423e-10	-1.31617e-10	-1.5186
80016041	chr7:80016041:A:C	2.50299e-10	-1.26498	-9.09645e-10
80016140	chr7:80016140:A:G	4.83903e-11	-1.58428	-1.32406
80017011	chr7:80017011:T:C	3.25729e-11	-1.50789	-1.79626
80017372	chr7:80017372:T:G	1.57906e-10	-1.31617e-10	-1.72564
80017622	chr7:80017622:T:C	1.90555e-10	-1.31617e-10	-1.5377
80018861	chr7:80018861:G:C	1.4726e-10	-1.31617e-10	-1.79544
80018959	chr7:80018959:G:T	1.6816e-10	-1.31617e-10	-1.66272
80020543	chr7:80020543:A:C	1.66008e-10	-1.31617e-10	-1.6756
80020742	chr7:80020742:G:A	1.92845e-10	-1.31617e-10	-1.52575
80020840	chr7:80020840:C:T	1.23568e-09	-1.31617e-10	0.331732
80021575	chr7:80021575:C:T	1.07515e-10	-0.340528	-1.76948
80021706	chr7:80021706:T:G	1.58014e-10	-1.31617e-10	-1.72496
80022264	chr7:80022264:C:T	1.82966e-10	-1.31617e-10	-1.57834
80022286	chr7:80022286:G:A	1.84943e-10	-1.56759	-9.09645e-10
80022436	chr7:80022436:G:A	1.92949e-10	-1.31617e-10	-1.52521
80022691	chr7:80022691:C:G	2.60975e-10	-0.330705	-0.89251
80022704	chr7:80022704:G:A	2.353e-10	-1.31617e-10	-1.32678
80022751	chr7:80022751:T:C	1.93096e-10	-1.31617e-10	-1.52445
80022851	chr7:80022851:A:C	2.26958e-10	-1.31617e-10	-1.36288
80022901	chr7:80022901:C:T	4.12632e-10	-1.31617e-10	-0.765084
80022902	chr7:80022902:G:A	2.39097e-10	-1.31077	-9.09645e-10
80023182	chr7:80023182:A:C	2.39435e-10	-1.31617e-10	-1.30936
80023262	chr7:80023262:G:A	1.15058e-10	-0.274171	-1.76803
80023343	chr7:80023343:AATAG:A	1.68385e-10	-1.31617e-10	-1.66138
80023390	chr7:80023390:A:G	3.67393e-09	-1.31617e-10	1.42138
80023539	chr7:80023539:C:T	1.82315e-10	-1.31617e-10	-1.5819
80023715	chr7:80023715:T:G	1.73529e-10	-1.6313	-9.09645e-10
80024398	chr7:80024398:T:C	1.45149e-10	-1.31617e-10	-1.80988
80024463	chr7:80024463:C:T	1.15551e-10	-0.283396	-1.75453
80024673	chr7:80024673:T:C	1.81537e-10	-1.31617e-10	-1.58618
80024917	chr7:80024917:T:C	1.03589e-10	-0.337836	-1.80937
80024918	chr7:80024918:G:A	2.42345e-10	-0.358532	-0.938746
80025362	chr7:80025362:AC:A	2.69621e-10	-1.31617e-10	-1.19062
80025870	chr7:80025870:G:T	2.25477e-10	-1.31617e-10	-1.36942
80026054	chr7:80026054:CA:C	1.71942e-10	-1.64048	-9.09645e-10
80026143	chr7:80026143:C:T	1.91703e-10	-1.31617e-10	-1.53169
80026171	chr7:80026171:G:A	1.47239e-10	-1.31617e-10	-1.79558
80026237	chr7:80026237:T:A	1.22478e-10	-0.205976	-1.77373
80026315	chr7:80026315:T:C	1.56485e-10	-1.31617e-10	-1.73468
80026738	chr7:80026738:C:A	3.4476e-09	1.35779	-9.09645e-10
80027048	chr7:80027048:T:A	1.19989e-10	-0.221998	-1.77825
80027298	chr7:80027298:C:A	1.89232e-10	-1.31617e-10	-1.54467
80027348	chr7:80027348:G:A	2.09337e-10	-1.44369	-9.09645e-10
80027415	chr7:80027415:T:C	1.64278e-10	-1.31617e-10	-1.68608
80027649	chr7:80027649:A:G	1.45152e-10	-1.31617e-10	-1.80986
80027753	chr7:80027753:A:G	3.68598e-10	0.459353	-1.33729
80027810	chr7:80027810:C:T	1.64603e-10	-1.31617e-10	-1.68411
80027866	chr7:80027866:G:T	7.43161e-11	-1.58496	-0.894352
80028049	chr7:80028049:C:T	2.52156e-10	-0.149274	-1.10832
80028466	chr7:80028466:G:A	1.67174e-10	-1.31617e-10	-1.6686
80028541	chr7:80028541:G:A	5.5012e-11	-1.5958	-1.18429
80028547	chr7:80028547:T:C	1.71026e-10	-1.64583	-9.09645e-10
80029062	chr7:80029062:G:C	7.81114e-11	-1.58968	-0.839822
80029223	chr7:80029223:GT:G	2.22684e-10	-1.31617e-10	-1.38189
80029572	chr7:80029572:A:C	1.64343e-10	-0.0668192	-1.61886
80029809	chr7:80029809:C:A	1.47316e-09	-1.31617e-10	0.507525
80030008	chr7:80030008:A:T	2.1486e-10	-1.31617e-10	-1.41765
80030304	chr7:80030304:T:G	1.58875e-10	-0.0432887	-1.67623
80030435	chr7:80030435:T:C	1.92121e-10	-1.31617e-10	-1.52951
80030598	chr7:80030598:T:C	1.44109e-10	-0.189919	-1.62715
80030599	chr7:80030599:G:A	1.54697e-10	-1.31617e-10	-1.74617
80030768	chr7:80030768:C:A	2.08366e-10	0.000826775	-1.44917
80030839	chr7:80030839:C:T	4.51615e-10	-0.114697	-0.560114
80030955	chr7:80030955:G:A	1.10047e-10	-0.325415	-1.76132
80031048	chr7:80031048:C:T	1.46493e-10	-1.31617e-10	-1.80066
80031115	chr7:80031115:C:T	1.9307e-10	-0.0472792	-1.47731
80031283	chr7:80031283:G:C	1.91858e-10	-1.31617e-10	-1.53089
80031580	chr7:80031580:T:G	1.85203e-09	-1.31617e-10	0.736398
80031738	chr7:80031738:C:T	6.78489e-11	-1.27164	-1.29872
80032072	chr7:80032072:ATATACCAT:A	7.67623e-11	-1.14867	-1.29825
80032265	chr7:80032265:G:A	7.83758e-11	-1.11384	-1.31228
80032574	chr7:80032574:G:A	7.92319e-11	-1.10033	-1.31493
80032656	chr7:80032656:G:A	1.73825e-10	-1.31617e-10	-1.62959
80032785	chr7:80032785:A:G	8.14296e-11	-1.08197	-1.30593
80032911	chr7:80032911:C:T	7.5589e-11	-1.10681	-1.35552
80032972	chr7:80032972:G:A	4.54793e-10	-0.0896623	-0.578136
80033148	chr7:80033148:G:A	1.41547e-08	2.21152	0.558639
80033217	chr7:80033217:C:G	1.5049e-10	-1.31617e-10	-1.77374
80033218	chr7:80033218:A:G	1.49722e-10	-1.31617e-10	-1.77886
80033668	chr7:80033668:G:A	1.4688e-10	-1.31617e-10	-1.79803
80034236	chr7:80034236:A:T	2.82066e-11	-1.64244	-1.80565
80034541	chr7:80034541:T:C	1.27033e-09	-1.31617e-10	0.359395
80034673	chr7:80034673:C:T	7.34047e-11	-1.361	-1.13065
80034760	chr7:80034760:T:G	1.66927e-10	-1.31617e-10	-1.67008
80034907	chr7:80034907:G:A	1.45153e-10	-1.31617e-10	-1.80985
80035569	chr7:80035569:C:T	1.73341e-10	-1.63238	-9.09645e-10
80035612	chr7:80035612:A:G	2.90242e-10	-1.31617e-10	-1.11693
80035866	chr7:80035866:C:A	3.34608e-10	-1.31617e-10	-0.97468
80036257	chr7:80036257:C:T	5.9393e-09	1.99284	-0.091137
80036501	chr7:80036501:T:C	7.52399e-09	2.19631	-0.0580974
80036612	chr7:80036612:T:C	2.83692e-11	-1.6411	-1.80124
80036621	chr7:80036621:T:C	1.03261e-09	-1.31617e-10	0.152206
80036631	chr7:80036631:T:C	2.85708e-11	-1.6419	-1.79336
80036699	chr7:80036699:T:C	2.84345e-10	-1.31617e-10	-1.13745
80036710	chr7:80036710:C:T	1.46524e-10	-1.31617e-10	-1.80045
80036832	chr7:80036832:T:A	1.45279e-10	-1.31617e-10	-1.80899
80036889	chr7:80036889:T:A	1.5777e-10	-1.31617e-10	-1.72651
80037181	chr7:80037181:G:C	1.45401e-10	-1.31617e-10	-1.80814
80037379	chr7:80037379:A:G	1.57123e-10	-1.31617e-10	-1.73061
80037733	chr7:80037733:A:G	1.45169e-10	-1.31617e-10	-1.80974
80037737	chr7:80037737:T:C	4.28808e-10	-0.726631	-9.09645e-10
80037790	chr7:80037790:G:A	1.65237e-10	-1.31617e-10	-1.68026
80038198	chr7:80038198:C:T	1.00205e-10	-0.589153	-1.59127
80038512	chr7:80038512:T:C	3.61343e-10	-1.31617e-10	-0.897811
80038573	chr7:80038573:C:T	1.47314e-10	-1.31617e-10	-1.79507
80038576	chr7:80038576:T:C	3.21574e-10	-1.31617e-10	-1.01441
80039065	chr7:80039065:T:C	1.02553e-09	-1.31617e-10	0.14532
80039109	chr7:80039109:C:T	1.47837e-09	1.64905	-1.138
80039173	chr7:80039173:AAG:A	1.5006e-09	1.65989	-1.13391
80039958	chr7:80039958:T:A	2.30746e-10	-1.31617e-10	-1.34632
80040033	chr7:80040033:A:T	4.66763e-10	-1.31617e-10	-0.641818
80040322	chr7:80040322:C:T	1.73892e-10	-1.62921	-9.09645e-10
80040334	chr7:80040334:C:G	1.46827e-10	-1.31617e-10	-1.79839
80040375	chr7:80040375:C:T	1.46283e-10	-1.31617e-10	-1.8021
80040376	chr7:80040376:G:A	1.50209e-10	-1.31617e-10	-1.77562
80040499	chr7:80040499:A:G	4.50101e-10	-1.31617e-10	-0.678169
80040581	chr7:80040581:C:T	7.33668e-10	1.18344	-1.37302
80040731	chr7:80040731:T:C	1.47368e-10	-1.31617e-10	-1.79471
80040809	chr7:80040809:C:G	3.46688e-11	-1.62585	-1.61595
80040856	chr7:80040856:G:T	2.08406e-10	-1.31617e-10	-1.44815
80041002	chr7:80041002:C:T	3.46024e-11	-1.54139	-1.70233
80041067	chr7:80041067:C:T	3.96206e-09	1.34787	0.149009
80041148	chr7:80041148:C:A	1.68753e-10	-1.31617e-10	-1.65921
80041406	chr7:80041406:A:G	1.95236e-10	-1.51343	-9.09645e-10
80041639	chr7:80041639:T:C	1.82676e-10	-1.57993	-9.09645e-10
80042576	chr7:80042576:C:T	5.75699e-10	1.27324	-1.70529
80042600	chr7:80042600:G:T	4.58683e-09	1.46278	0.180526
80042652	chr7:80042652:T:G	2.08829e-10	-1.44613	-9.09645e-10
80042842	chr7:80042842:A:T	3.07513e-10	-1.31617e-10	-1.05912
80043288	chr7:80043288:C:T	1.73411e-10	-1.31617e-10	-1.63198
80043624	chr7:80043624:C:T	6.05603e-10	-1.31617e-10	-0.381416
80043699	chr7:80043699:C:T	1.71866e-10	-1.64092	-9.09645e-10
80043798	chr7:80043798:C:G	1.44904e-08	1.14643	1.64717
80043832	chr7:80043832:A:G	5.39761e-11	-1.49066	-1.30844
80044170	chr7:80044170:T:C	6.94314e-10	-1.31617e-10	-0.244716
80044200	chr7:80044200:G:A	2.52525e-10	-1.31617e-10	-1.25613
80044374	chr7:80044374:G:A	1.70758e-10	-1.6474	-9.09645e-10
80044755	chr7:80044755:C:T	4.00872e-10	-1.31617e-10	-0.793998
80044756	chr7:80044756:G:A	3.72636e-10	0.65741	-1.52445
80044763	chr7:80044763:C:T	1.47956e-10	-1.31617e-10	-1.79073
80044870	chr7:80044870:T:TC	8.35105e-09	1.13082	1.11168
80044977	chr7:80044977:G:A	4.869e-10	-1.31617e-10	-0.599582
80045317	chr7:80045317:A:G	9.58402e-09	1.1927	1.18751
80045435	chr7:80045435:C:A	3.61871e-10	-1.31617e-10	-0.896353
80045628	chr7:80045628:C:T	1.45143e-10	-1.31617e-10	-1.80992
80046163	chr7:80046163:A:G	1.47323e-10	-1.31617e-10	-1.79501
80046191	chr7:80046191:C:T	4.66977e-11	-1.51407	-1.42988
80046324	chr7:80046324:T:A	6.71287e-09	0.88348	1.14066
80046701	chr7:80046701:A:G	2.29559e-10	-1.64615	0.294671
80046998	chr7:80046998:T:G	2.56858e-10	-1.64587	0.406753
80047020	chr7:80047020:C:T	1.71885e-10	-1.64081	-9.09645e-10
80047407	chr7:80047407:T:C	4.3093e-11	-1.6472	-1.37708
80047471	chr7:80047471:A:G	2.86794e-10	0.667203	-1.79608
80047682	chr7:80047682:C:A	4.03106e-10	1.02072	-1.80916
80047710	chr7:80047710:G:T	1.91478e-10	-1.31617e-10	-1.53287
80047739	chr7:80047739:A:G	1.46762e-10	-1.31617e-10	-1.79883
80047823	chr7:80047823:C:A	9.68003e-09	1.02445	1.36573
80047836	chr7:80047836:T:A	1.51932e-10	-1.31617e-10	-1.76421
80047967	chr7:80047967:T:C	2.63479e-10	-1.55164	0.337975
80048037	chr7:80048037:C:T	2.87335e-10	-1.56988	0.44289
80048337	chr7:80048337:A:T	2.34902e-10	-1.31617e-10	-1.32847
80048483	chr7:80048483:A:G	4.51924e-10	-0.674128	-9.09645e-10
80048811	chr7:80048811:C:T	2.03113e-10	-1.31617e-10	-1.47388
80048968	chr7:80048968:G:A	2.49669e-10	-1.31617e-10	-1.2675
80049111	chr7:80049111:T:A	1.45251e-10	-1.31617e-10	-1.80918
80049305	chr7:80049305:C:T	2.80117e-10	-1.31617e-10	-1.15243
80049377	chr7:80049377:G:A	5.75476e-11	-1.5223	-1.21273
80049465	chr7:80049465:G:A	4.84382e-10	-0.572121	-0.0326468
80049630	chr7:80049630:C:A	1.45226e-10	-1.31617e-10	-1.80935
80049838	chr7:80049838:G:T	6.34061e-09	0.818775	1.14831
80049911	chr7:80049911:T:C	3.49069e-10	-1.31617e-10	-0.932372
80049989	chr7:80049989:A:G	1.87219e-10	0.0220517	-1.57741
80050253	chr7:80050253:A:G	1.98906e-10	-1.49481	-9.09645e-10
80050396	chr7:80050396:G:A	9.71641e-10	-1.31617e-10	0.0913455
80050999	chr7:80050999:G:T	3.53879e-11	-1.55888	-1.66239
80051227	chr7:80051227:A:T	1.55292e-09	-1.31617e-10	0.560249
80051585	chr7:80051585:C:T	1.83317e-10	-1.31617e-10	-1.57642
80051627	chr7:80051627:A:T	1.46913e-10	-1.5782	-0.219594
80051915	chr7:80051915:T:TA	4.32444e-11	-1.51074	-1.51003
80052006	chr7:80052006:C:T	1.10594e-09	-1.31617e-10	0.220811
80052052	chr7:80052052:C:T	1.10128e-09	-1.31617e-10	0.216585
80052077	chr7:80052077:T:G	6.24072e-11	-1.20832	-1.44564
80052946	chr7:80052946:AG:A	1.71319e-10	-1.64411	-9.09645e-10
80053159	chr7:80053159:T:C	1.45251e-10	-1.31617e-10	-1.80918
80053219	chr7:80053219:A:G	8.94199e-10	0.87687	-0.868582
80053433	chr7:80053433:T:G	1.57813e-10	-1.31617e-10	-1.72623
80053661	chr7:80053661:T:C	3.18784e-11	-1.63879	-1.68692
80053891	chr7:80053891:T:C	1.98993e-10	-1.31617e-10	-1.49437
80053927	chr7:80053927:C:T	3.56425e-10	-1.31617e-10	-0.911517
80054281	chr7:80054281:CTT:C	1.53996e-10	-1.31617e-10	-1.75071
80054405	chr7:80054405:A:G	8.43268e-10	1.12505	-1.17541
80054559	chr7:80054559:A:T	2.85246e-09	0.864706	0.30359
80054600	chr7:80054600:C:T	1.49956e-10	-1.31617e-10	-1.7773
80054686	chr7:80054686:T:G	1.45129e-10	-1.31617e-10	-1.81002
80054968	chr7:80054968:G:C	2.04373e-10	-1.4677	-9.09645e-10
80055021	chr7:80055021:T:C	1.72602e-10	-1.63665	-9.09645e-10
80055217	chr7:80055217:C:G	1.53609e-10	-1.31617e-10	-1.75323
80055949	chr7:80055949:G:A	2.54429e-10	-1.31617e-10	-1.24862
80055963	chr7:80055963:G:T	1.82758e-10	-1.31617e-10	-1.57948
80056112	chr7:80056112:A:C	3.72552e-11	-1.64512	-1.52472
80056185	chr7:80056185:T:A	1.47123e-10	-1.31617e-10	-1.79637
80056273	chr7:80056273:C:T	1.41555e-09	-1.31617e-10	0.467635
80056351	chr7:80056351:T:A	9.90538e-10	-1.31617e-10	0.110608
80056444	chr7:80056444:C:T	2.75967e-10	-1.31617e-10	-1.16736
80056637	chr7:80056637:G:A	4.20552e-11	-1.53037	-1.51829
80056670	chr7:80056670:A:G	2.50757e-10	-1.26316	-9.09645e-10
80056788	chr7:80056788:G:C	4.2076e-11	-1.52526	-1.5229
80056877	chr7:80056877:T:C	1.61098e-10	-1.58653	-0.119094
80057811	chr7:80057811:G:A	1.45484e-10	-1.31617e-10	-1.80758
80057923	chr7:80057923:G:A	2.13682e-09	0.218201	0.661231
80058190	chr7:80058190:T:C	6.68568e-11	-1.04956	-1.53552
80058260	chr7:80058260:G:A	1.39697e-09	-1.31617e-10	0.454423
80058261	chr7:80058261:G:A	1.49826e-10	-1.31617e-10	-1.77817
80058469	chr7:80058469:C:T	1.50201e-10	-1.31617e-10	-1.77567
80058528	chr7:80058528:A:G	6.25141e-11	-1.10997	-1.54228
80058841	chr7:80058841:G:T	2.61202e-09	0.834067	0.246171
80059014	chr7:80059014:C:T	1.95387e-10	-1.51266	-9.09645e-10
80059382	chr7:80059382:C:T	5.29968e-10	-0.487945	-0.0268784
80059482	chr7:80059482:C:T	1.80044e-10	-1.59444	-9.09645e-10
80059698	chr7:80059698:T:C	1.49447e-10	-1.31617e-10	-1.7807
80059826	chr7:80059826:A:G	6.14417e-11	-1.12535	-1.54421
80060058	chr7:80060058:A:G	6.05393e-11	-1.13798	-1.54636
80061837	chr7:80061837:AAGAC:A	1.88768e-10	-1.31617e-10	-1.54712
80062069	chr7:80062069:G:A	2.4793e-10	-1.27449	-9.09645e-10
80062204	chr7:80062204:T:C	5.95591e-10	1.21079	-1.60888
80062410	chr7:80062410:AC:A	1.74822e-10	-1.31617e-10	-1.62387
80062482	chr7:80062482:T:C	1.84862e-10	-1.31617e-10	-1.56803
80062671	chr7:80062671:C:T	1.45545e-10	-1.31617e-10	-1.80716
80062975	chr7:80062975:T:C	5.48645e-09	1.20886	0.613537
80063040	chr7:80063040:C:A	2.07301e-10	-1.45347	-9.09645e-10
80063057	chr7:80063057:T:G	1.91222e-10	-1.5342	-9.09645e-10
80063072	chr7:80063072:G:A	6.57135e-10	-1.31617e-10	-0.299751
80063183	chr7:80063183:G:A	3.40931e-10	-1.31617e-10	-0.955961
80063412	chr7:80063412:T:A	1.45978e-10	-1.31617e-10	-1.80418
80063734	chr7:80063734:A:G	9.61821e-11	-0.619149	-1.60225
80064089	chr7:80064089:T:C	1.47043e-10	-1.31617e-10	-1.79691
80064108	chr7:80064108:A:G	1.45117e-10	-1.31617e-10	-1.8101
80064591	chr7:80064591:C:A	3.26032e-11	-1.60105	-1.70218
80064889	chr7:80064889:T:C	8.74891e-11	-0.698142	-1.61798
80065006	chr7:80065006:G:A	9.44177e-09	-1.31617e-10	2.36526
80065200	chr7:80065200:G:A	7.18683e-10	-0.169749	-0.0404707
80065220	chr7:80065220:AC:A	2.07313e-10	-1.31617e-10	-1.45341
80065361	chr7:80065361:C:T	7.00804e-10	-0.0439844	-0.191428
80065362	chr7:80065362:G:A	1.85943e-10	-1.5622	-9.09645e-10
80065634	chr7:80065634:G:A	1.51307e-10	-1.31617e-10	-1.76833
80065675	chr7:80065675:G:T	6.72139e-10	1.29924	-1.57642
80065830	chr7:80065830:C:T	3.7993e-11	-1.59909	-1.55115
80066062	chr7:80066062:C:T	1.48255e-10	-1.31617e-10	-1.7887
80066261	chr7:80066261:C:T	1.7512e-10	-1.31617e-10	-1.62217
80066365	chr7:80066365:C:T	7.35156e-09	1.53775	0.577273
80066548	chr7:80066548:T:C	9.07884e-11	-0.485368	-1.79374
80066612	chr7:80066612:A:G	9.11431e-11	-0.650903	-1.62431
80066784	chr7:80066784:G:A	2.19897e-10	-1.31617e-10	-1.39448
80066814	chr7:80066814:G:A	4.30622e-11	-1.25201	-1.77299
80067527	chr7:80067527:C:T	2.10899e-10	-0.775051	-0.661211
80067554	chr7:80067554:A:G	2.24356e-10	-1.31617e-10	-1.37441
80068072	chr7:80068072:G:A	3.20931e-11	-1.61673	-1.70227
80068167	chr7:80068167:G:A	2.15938e-10	-1.41265	-9.09645e-10
80068299	chr7:80068299:T:C	2.54096e-09	-1.31617e-10	1.05266
80068311	chr7:80068311:C:A	2.15943e-10	-1.31617e-10	-1.41263
80068365	chr7:80068365:T:C	4.20131e-11	-1.26064	-1.78902
80068432	chr7:80068432:A:G	9.09047e-11	-0.658183	-1.61965
80068726	chr7:80068726:C:T	3.25623e-11	-1.60999	-1.6945
80068906	chr7:80068906:T:C	8.73995e-11	-0.517886	-1.79926
80068911	chr7:80068911:A:G	1.47043e-10	-1.31617e-10	-1.79691
80069441	chr7:80069441:A:G	1.32583e-10	-1.34262	-0.557809
80070228	chr7:80070228:A:G	6.66482e-09	1.44522	0.571739
80070306	chr7:80070306:G:A	3.13784e-11	-1.61386	-1.72766
80070629	chr7:80070629:G:A	3.20765e-11	-1.60067	-1.71885
80070671	chr7:80070671:A:G	1.83244e-10	-1.31617e-10	-1.57682
80070731	chr7:80070731:G:A	1.75923e-10	-1.61759	-9.09645e-10
80070754	chr7:80070754:T:C	1.45824e-10	-1.31617e-10	-1.80524
80070854	chr7:80070854:T:C	7.35975e-10	-1.31617e-10	-0.186444
80070858	chr7:80070858:T:A	3.21182e-11	-1.61224	-1.70597
80071062	chr7:80071062:T:C	1.45113e-10	-1.31617e-10	-1.81012
80071130	chr7:80071130:T:C	1.465e-10	-1.31617e-10	-1.80062
80071152	chr7:80071152:ATACT:A	1.48439e-10	-1.31617e-10	-1.78746
80071439	chr7:80071439:T:G	1.45147e-10	-1.31617e-10	-1.8099
80071687	chr7:80071687:T:C	6.38121e-10	1.26172	-1.59083
80071826	chr7:80071826:A:C	2.01003e-10	-1.31617e-10	-1.48432
80071874	chr7:80071874:T:C	1.74056e-09	2.04036	-1.36604
80071976	chr7:80071976:G:A	1.8114e-10	-1.31617e-10	-1.58837
80072157	chr7:80072157:C:T	2.16157e-10	-1.31617e-10	-1.41164
80072412	chr7:80072412:A:C	1.46285e-10	-1.31617e-10	-1.80209
80072506	chr7:80072506:C:T	8.67102e-10	-1.31617e-10	-0.0224844
80072606	chr7:80072606:G:A	7.54625e-10	-1.31617e-10	-0.16142
80072619	chr7:80072619:G:A	6.74486e-10	-1.31617e-10	-0.273689
80073086	chr7:80073086:C:A	1.51551e-10	-1.31617e-10	-1.76672
80073257	chr7:80073257:CACTT:C	1.49963e-10	-1.31617e-10	-1.77725
80073285	chr7:80073285:G:T	7.66782e-10	-1.31617e-10	-0.145437
80073689	chr7:80073689:T:C	1.45144e-10	-1.31617e-10	-1.80992
80073887	chr7:80073887:A:T	2.10515e-10	-1.31617e-10	-1.43808
80074823	chr7:80074823:A:G	4.75851e-10	-1.31617e-10	-0.622535
80075130	chr7:80075130:G:A	1.51907e-10	-1.31617e-10	-1.76437
80075179	chr7:80075179:C:A	2.07781e-10	-1.45116	-9.09645e-10
80075232	chr7:80075232:C:T	9.55343e-11	-0.642339	-1.58582
80075291	chr7:80075291:T:C	8.00238e-10	1.64024	-1.74297
80075499	chr7:80075499:C:T	6.58925e-11	-0.820973	-1.77864
80075504	chr7:80075504:G:T	1.85885e-10	-1.56251	-9.09645e-10
80076426	chr7:80076426:G:GT	7.68878e-10	-0.255157	0.112448
80076508	chr7:80076508:C:T	2.42632e-09	-1.31617e-10	1.00649
80077028	chr7:80077028:A:G	1.46338e-10	-1.31617e-10	-1.80172
80077068	chr7:80077068:GC:G	6.90895e-11	-0.821259	-1.73098
80077550	chr7:80077550:C:T	7.7395e-10	-1.31617e-10	-0.136133
80077606	chr7:80077606:T:C	1.08368e-10	-0.621012	-1.48109
80077627	chr7:80077627:C:A	1.45684e-10	-1.31617e-10	-1.8062
80077672	chr7:80077672:A:T	1.11603e-10	-0.61245	-1.46024
80077844	chr7:80077844:C:T	9.26821e-11	-0.640799	-1.61767
80077923	chr7:80077923:A:G	3.25315e-10	-1.31617e-10	-1.00285
80077924	chr7:80077924:A:G	1.45952e-10	-1.31617e-10	-1.80436
80078071	chr7:80078071:G:C	8.76803e-10	-0.116119	0.10476
80078654	chr7:80078654:C:T	1.04811e-10	-0.551357	-1.58413
80078852	chr7:80078852:T:C	1.72341e-10	-1.31617e-10	-1.63817
80079239	chr7:80079239:A:G	1.45951e-10	-1.31617e-10	-1.80437
80079333	chr7:80079333:T:C	1.84277e-10	-1.5712	-9.09645e-10
80079405	chr7:80079405:C:T	2.42516e-10	-1.31617e-10	-1.29657
80079917	chr7:80079917:T:C	1.80099e-10	-1.59414	-9.09645e-10
80080243	chr7:80080243:C:T	9.55364e-11	-0.418029	-1.8101
80080250	chr7:80080250:A:G	1.62145e-10	-1.31617e-10	-1.69915
80080548	chr7:80080548:C:T	1.8323e-10	-1.5769	-9.09645e-10
80081726	chr7:80081726:A:T	5.17021e-10	-1.31617e-10	-0.539557
80081735	chr7:80081735:T:G	2.16716e-10	-1.31617e-10	-1.40905
80081858	chr7:80081858:T:C	1.53395e-10	-1.31617e-10	-1.75462
80082038	chr7:80082038:C:T	2.37074e-10	-1.31617e-10	-1.31927
80082409	chr7:80082409:C:T	2.96099e-10	-1.31617e-10	-1.09695
80082453	chr7:80082453:A:G	1.26937e-09	-1.31617e-10	0.358633
80082660	chr7:80082660:G:A	6.23231e-10	-1.31617e-10	-0.352723
80082849	chr7:80082849:G:A	1.50266e-10	-1.31617e-10	-1.77523
80083757	chr7:80083757:G:A	7.40899e-11	-0.672237	-1.81012
80084115	chr7:80084115:A:C	1.48842e-10	-1.31617e-10	-1.78475
80084326	chr7:80084326:C:T	2.13435e-10	-1.31617e-10	-1.42431
80084464	chr7:80084464:G:A	1.49494e-10	-1.31617e-10	-1.78038
80084708	chr7:80084708:C:T	1.76285e-10	-1.61554	-9.09645e-10
80084781	chr7:80084781:G:A	3.93727e-11	-1.35949	-1.75508
80084803	chr7:80084803:C:A	2.13288e-10	-1.31617e-10	-1.425
80085609	chr7:80085609:G:A	1.56293e-10	-1.31617e-10	-1.73591
80085766	chr7:80085766:T:C	1.26161e-10	-0.394516	-1.55556
80085913	chr7:80085913:A:G	1.46094e-10	-1.31617e-10	-1.80339
80085947	chr7:80085947:C:T	1.45217e-10	-1.31617e-10	-1.80941
80085948	chr7:80085948:A:G	8.93336e-11	-0.697467	-1.5978
80085955	chr7:80085955:G:A	9.58371e-11	-0.414896	-1.81009
80085967	chr7:80085967:T:TAA	2.23489e-10	-1.31617e-10	-1.37828
80086136	chr7:80086136:T:C	6.67092e-10	-1.31617e-10	-0.284712
80086201	chr7:80086201:A:G	1.46178e-10	-1.31617e-10	-1.80281
80086319	chr7:80086319:G:C	1.93603e-10	-1.52183	-9.09645e-10
80086576	chr7:80086576:T:C	2.44926e-10	-1.31617e-10	-1.28669
80086624	chr7:80086624:G:A	1.48031e-10	-1.31617e-10	-1.79022
80086908	chr7:80086908:C:T	6.48725e-10	-1.31617e-10	-0.312631
80087017	chr7:80087017:C:T	6.23231e-10	-1.31617e-10	-0.352723
80087018	chr7:80087018:G:A	1.72081e-10	-1.63968	-9.09645e-10
80087054	chr7:80087054:A:G	1.47469e-10	-1.31617e-10	-1.79402
80087175	chr7:80087175:C:G	7.21848e-10	-1.31617e-10	-0.205826
80087665	chr7:80087665:A:T	6.5512e-10	-1.31617e-10	-0.302821
80087773	chr7:80087773:C:G	2.23517e-10	-1.31617e-10	-1.37815
80087853	chr7:80087853:T:C	1.47335e-10	-1.31617e-10	-1.79493
80088657	chr7:80088657:A:T	8.14787e-10	-1.31617e-10	-0.0847132
80088823	chr7:80088823:T:G	2.23435e-10	-1.31617e-10	-1.37852
80089176	chr7:80089176:CAA:C	1.46657e-10	-1.31617e-10	-1.79954
80089301	chr7:80089301:T:A	1.09554e-10	-0.552191	-1.53903
80089549	chr7:80089549:C:A	1.50698e-10	-1.31617e-10	-1.77237
80089646	chr7:80089646:C:T	1.03884e-09	-1.31617e-10	0.158218
80089956	chr7:80089956:G:A	5.02923e-10	-1.31617e-10	-0.567203
80090131	chr7:80090131:C:G	1.46669e-10	-1.31617e-10	-1.79946
80091094	chr7:80091094:C:T	1.53379e-10	-1.31617e-10	-1.75473
80091695	chr7:80091695:C:T	1.46935e-10	-1.31617e-10	-1.79765
80092222	chr7:80092222:T:C	1.00437e-08	-1.31617e-10	2.42706
80092224	chr7:80092224:G:A	3.81455e-10	-1.31617e-10	-0.843647
80092314	chr7:80092314:T:G	8.49204e-11	-0.5358	-1.81013
80092369	chr7:80092369:TC:T	1.56422e-10	-1.31617e-10	-1.73508
80092878	chr7:80092878:C:G	9.01605e-11	-0.502106	-1.78394
80092985	chr7:80092985:T:C	2.30442e-10	-0.536875	-0.810765
80093196	chr7:80093196:T:G	1.68366e-10	-1.31617e-10	-1.6615
80093432	chr7:80093432:G:A	1.54603e-10	-1.31617e-10	-1.74678
80093536	chr7:80093536:A:G	1.63687e-10	-1.31617e-10	-1.68968
80093786	chr7:80093786:C:CA	1.65109e-10	-1.31617e-10	-1.68104
80093893	chr7:80093893:A:G	1.69576e-10	-1.31617e-10	-1.65434
80093895	chr7:80093895:A:G	1.69018e-10	-1.31617e-10	-1.65764
80093896	chr7:80093896:C:T	1.69736e-10	-1.31617e-10	-1.6534
80093897	chr7:80093897:A:G	1.69703e-10	-1.31617e-10	-1.65359
80093905	chr7:80093905:G:A	1.65956e-10	-1.31617e-10	-1.67592
80094158	chr7:80094158:C:T	5.72652e-10	-1.31617e-10	-0.437363
80094245	chr7:80094245:T:A	3.86168e-11	-1.59231	-1.54165
80094327	chr7:80094327:T:G	1.56814e-10	-1.31617e-10	-1.73258
80094443	chr7:80094443:C:G	1.51275e-10	-1.31617e-10	-1.76854
80095352	chr7:80095352:C:T	1.52972e-10	-1.31617e-10	-1.75738
80095803	chr7:80095803:T:G	2.97763e-10	-1.31617e-10	-1.09134
80096149	chr7:80096149:C:T	3.21716e-11	-1.62419	-1.69237
80096269	chr7:80096269:A:G	2.33193e-10	-1.31617e-10	-1.33578
80096675	chr7:80096675:G:A	2.04262e-10	-1.31617e-10	-1.46824
80097071	chr7:80097071:A:G	1.45828e-10	-1.31617e-10	-1.80521
80097377	chr7:80097377:G:A	2.21719e-10	-1.38623	-9.09645e-10
80097827	chr7:80097827:A:G	1.45833e-10	-1.31617e-10	-1.80518
80098188	chr7:80098188:C:G	4.2182e-11	-1.5882	-1.45745
80098515	chr7:80098515:A:T	1.46445e-10	-1.31617e-10	-1.80099
80099759	chr7:80099759:A:G	9.47454e-11	-0.43156	-1.80489
80100286	chr7:80100286:T:A	2.91534e-11	-1.62063	-1.79444
80100670	chr7:80100670:C:T	1.7548e-10	-1.62012	-9.09645e-10
80100807	chr7:80100807:G:A	1.6459e-10	-1.31617e-10	-1.68418
80101068	chr7:80101068:C:T	1.52127e-10	-1.31617e-10	-1.76292
80101245	chr7:80101245:C:T	3.70857e-11	-1.59313	-1.58128
80101745	chr7:80101745:C:T	1.54324e-10	-1.31617e-10	-1.74859
80102840	chr7:80102840:T:G	7.07553e-11	-1.00925	-1.51916
80102956	chr7:80102956:C:T	2.04101e-10	-0.692749	-0.776276
80104272	chr7:80104272:A:G	1.6347e-10	-1.31617e-10	-1.69101
80105100	chr7:80105100:T:C	1.49734e-10	-1.31617e-10	-1.77878
80105225	chr7:80105225:A:T	2.87486e-11	-1.63751	-1.79155
80105361	chr7:80105361:A:C	1.45153e-10	-1.31617e-10	-1.80985
80105478	chr7:80105478:A:G	1.49433e-10	-1.31617e-10	-1.78079
80105556	chr7:80105556:A:G	3.33495e-11	-1.4891	-1.7915
80105881	chr7:80105881:T:C	1.62722e-10	-1.31617e-10	-1.6956
80106723	chr7:80106723:T:G	3.68212e-11	-1.40217	-1.7794
80106883	chr7:80106883:T:A	1.46512e-10	-1.31617e-10	-1.80053
80107809	chr7:80107809:C:G	1.61577e-10	-1.31617e-10	-1.70266
80108914	chr7:80108914:T:C	1.74059e-10	-1.31617e-10	-1.62825
80108975	chr7:80108975:T:C	1.45268e-10	-1.31617e-10	-1.80906
80109200	chr7:80109200:A:G	3.21925e-11	-1.53261	-1.7833
80109418	chr7:80109418:C:G	2.93386e-11	-1.60242	-1.80631
80109433	chr7:80109433:T:C	1.45777e-10	-1.31617e-10	-1.80556
80109456	chr7:80109456:A:G	1.45306e-10	-1.31617e-10	-1.8088
80109514	chr7:80109514:G:A	1.80216e-10	-1.31617e-10	-1.59348
80109565	chr7:80109565:A:AACTTT	1.80216e-10	-1.31617e-10	-1.59348
80109768	chr7:80109768:C:T	3.27274e-11	-1.50534	-1.79409
80110189	chr7:80110189:C:T	3.27293e-11	-1.49933	-1.80004
80110190	chr7:80110190:G:A	2.40265e-10	-1.3059	-9.09645e-10
80110840	chr7:80110840:G:A	6.71173e-11	-1.54691	-1.03429
80110879	chr7:80110879:C:T	1.52061e-10	-1.31617e-10	-1.76336
80111007	chr7:80111007:A:C	1.45292e-10	-1.31617e-10	-1.8089
80111044	chr7:80111044:C:G	8.04652e-08	3.12551	1.38242
80111340	chr7:80111340:ACAGTCAG:A	1.47478e-10	-1.31617e-10	-1.79396
80111358	chr7:80111358:A:T	1.80329e-10	-1.59286	-9.09645e-10
80111366	chr7:80111366:C:T	3.17963e-11	-1.52325	-1.80504
80111445	chr7:80111445:T:C	2.37688e-10	-0.186281	-1.1304
80111583	chr7:80111583:G:A	1.60846e-10	-1.31617e-10	-1.70719
80111804	chr7:80111804:T:C	1.7404e-10	-1.31617e-10	-1.62836
80112023	chr7:80112023:A:G	3.44565e-11	-1.44213	-1.80582
80112237	chr7:80112237:TC:T	2.09874e-10	-1.44113	-9.09645e-10
80112536	chr7:80112536:T:A	3.4294e-11	-1.48101	-1.77167
80113215	chr7:80113215:A:G	7.05853e-10	0.946851	-1.17508
80113239	chr7:80113239:A:C	4.15193e-10	-1.31617e-10	-0.758896
80113956	chr7:80113956:A:G	1.58883e-10	0.00124149	-1.72071
80113967	chr7:80113967:TGC:T	1.46458e-10	-1.31617e-10	-1.80091
80113970	chr7:80113970:TG:T	1.46496e-10	-1.31617e-10	-1.80064
80114372	chr7:80114372:T:G	1.83914e-10	-1.31617e-10	-1.57317
80114928	chr7:80114928:T:A	1.61776e-10	-1.31617e-10	-1.70143
80114932	chr7:80114932:T:A	5.25961e-10	1.13426	-1.65667
80116375	chr7:80116375:C:G	1.66023e-10	-1.31617e-10	-1.67552
80116462	chr7:80116462:G:T	2.0158e-10	-1.48145	-9.09645e-10
80116543	chr7:80116543:A:G	3.76462e-11	-1.34971	-1.8097
80116674	chr7:80116674:G:A	2.09397e-10	-1.44341	-9.09645e-10
80117162	chr7:80117162:T:C	1.4618e-10	-1.31617e-10	-1.8028
80117245	chr7:80117245:C:T	4.72933e-11	-1.2032	-1.72808
80117451	chr7:80117451:A:T	1.46668e-10	-1.31617e-10	-1.79947
80117513	chr7:80117513:G:A	3.68232e-11	-1.38905	-1.79246
80117650	chr7:80117650:G:A	3.71465e-11	-1.37916	-1.79361
80117944	chr7:80117944:T:C	2.93059e-10	0.0281911	-1.13546
80118224	chr7:80118224:G:T	1.61396e-09	-1.31617e-10	0.598805
80118370	chr7:80118370:C:A	2.50704e-10	0.0608715	-1.32424
80118547	chr7:80118547:TTTCTC:T	1.72742e-10	-1.63584	-9.09645e-10
80120163	chr7:80120163:G:A	9.30459e-10	-1.31617e-10	0.0480372
80120492	chr7:80120492:T:C	1.81121e-10	-0.978265	-0.610209
80120666	chr7:80120666:C:T	2.77072e-09	2.10902	-0.969796
80120919	chr7:80120919:G:C	1.79536e-10	-1.59727	-9.09645e-10
80121078	chr7:80121078:C:T	9.87412e-11	-1.00241	-1.19273
80121297	chr7:80121297:C:A	3.23736e-09	2.06452	-0.76965
80121889	chr7:80121889:G:T	1.76749e-10	-1.61291	-9.09645e-10
80122137	chr7:80122137:G:A	1.0802e-09	1.29384	-1.09657
80122235	chr7:80122235:A:C	1.52268e-10	-1.31617e-10	-1.762
80123013	chr7:80123013:A:G	5.46917e-11	-0.979649	-1.80628
80123086	chr7:80123086:T:C	2.55181e-09	1.46025	-0.403333
80123642	chr7:80123642:T:C	1.5022e-10	-1.31617e-10	-1.77554
80123676	chr7:80123676:T:C	3.29755e-09	1.28137	0.0319268
80123698	chr7:80123698:C:T	3.88667e-09	-1.31617e-10	1.47767
80123715	chr7:80123715:T:C	1.80168e-10	-1.59375	-9.09645e-10
80123855	chr7:80123855:C:T	9.2485e-10	1.23925	-1.19726
80123951	chr7:80123951:A:C	1.4831e-10	-1.31617e-10	-1.78834
80124179	chr7:80124179:C:T	3.31641e-09	1.57343	-0.254429
80124337	chr7:80124337:C:T	1.52176e-10	-1.31617e-10	-1.7626
80124422	chr7:80124422:A:G	3.69529e-09	1.6044	-0.177227
80125101	chr7:80125101:A:G	2.10729e-10	-1.43707	-9.09645e-10
80125328	chr7:80125328:T:C	1.67243e-09	1.69556	-1.06117
80125340	chr7:80125340:C:G	1.2219e-10	-0.175127	-1.80694
80125350	chr7:80125350:G:C	1.25465e-10	-0.150605	-1.80501
80125398	chr7:80125398:G:A	2.52528e-08	1.95	1.39905
80126294	chr7:80126294:G:A	1.22166e-10	-1.10513	-0.877131
80126559	chr7:80126559:C:T	6.14629e-11	-0.868546	-1.80066
80126799	chr7:80126799:T:G	9.80237e-11	-1.02553	-1.1769
80127356	chr7:80127356:T:C	1.54219e-10	-1.31617e-10	-1.74927
80127614	chr7:80127614:T:C	2.16089e-10	-1.31617e-10	-1.41195
80129256	chr7:80129256:C:T	9.85789e-11	-0.480687	-1.7161
80129443	chr7:80129443:C:T	5.34329e-10	1.03271	-1.53934
80129731	chr7:80129731:C:T	1.09605e-10	-0.281994	-1.80876
80130516	chr7:80130516:T:G	2.81807e-11	-1.63891	-1.81009
80130766	chr7:80130766:C:T	4.43577e-11	-1.4485	-1.54685
80130851	chr7:80130851:C:T	7.61548e-11	-0.972661	-1.48221
80131051	chr7:80131051:G:A	1.24072e-10	-0.233564	-1.73321
80131363	chr7:80131363:T:C	6.27813e-11	-1.10506	-1.54292
80131703	chr7:80131703:A:G	2.78232e-10	-1.31617e-10	-1.15918
80131761	chr7:80131761:C:T	1.0693e-10	-1.49143	-0.624035
80131763	chr7:80131763:C:T	5.37108e-10	-0.501442	-9.09645e-10
80132471	chr7:80132471:A:G	6.55505e-10	-1.47348	1.17124
80132597	chr7:80132597:A:G	8.80149e-11	-0.750846	-1.55929
80133953	chr7:80133953:T:TC	4.62176e-11	-1.56332	-1.39096
80133986	chr7:80133986:A:G	9.92413e-10	-0.969587	1.08209
80134573	chr7:80134573:G:A	4.26058e-10	-1.57627	0.843203
80134646	chr7:80134646:G:A	7.67567e-11	-1.01874	-1.42826
80135426	chr7:80135426:A:G	2.57312e-10	-1.31617e-10	-1.23735
80136045	chr7:80136045:A:G	3.4632e-11	-1.4802	-1.76267
80136306	chr7:80136306:C:A	2.64817e-10	-1.64344	0.434845
80136605	chr7:80136605:T:A	1.55772e-10	-1.31617e-10	-1.73924
80136647	chr7:80136647:T:G	9.88392e-11	-1.59722	-0.59693
80137081	chr7:80137081:G:A	1.22176e-10	-0.389747	-1.59243
80137580	chr7:80137580:G:A	5.59698e-11	-1.63177	-1.13106
80138089	chr7:80138089:A:T	1.70746e-10	-1.64746	-9.09645e-10
80138162	chr7:80138162:ATC:A	9.15096e-11	-1.39482	-0.876373
80138207	chr7:80138207:T:C	4.19564e-11	-1.24701	-1.804
80138462	chr7:80138462:T:C	1.70941e-10	-1.64632	-9.09645e-10
80138535	chr7:80138535:AT:A	1.71529e-10	-1.31617e-10	-1.64289
80138541	chr7:80138541:T:C	3.20915e-11	-1.53746	-1.78159
80139068	chr7:80139068:A:G	1.57916e-10	-1.31617e-10	-1.72558
80139146	chr7:80139146:T:TAGC	1.33029e-09	-1.63552	2.04104
80139387	chr7:80139387:C:T	1.81788e-10	-1.31617e-10	-1.5848
80139626	chr7:80139626:T:C	2.0022e-10	-1.31617e-10	-1.48823
80140358	chr7:80140358:G:T	7.11121e-11	-0.911419	-1.61196
80140375	chr7:80140375:T:G	3.33207e-09	-1.31617e-10	1.32371
80140713	chr7:80140713:G:A	1.70871e-10	-1.64673	-9.09645e-10
80141282	chr7:80141282:A:G	9.69276e-11	-1.30287	-0.910811
80142696	chr7:80142696:G:A	6.38831e-11	-1.02496	-1.60562
80142711	chr7:80142711:T:C	1.93182e-10	-1.2855	-0.238504
80142907	chr7:80142907:T:TTTA	1.70819e-10	-1.64703	-9.09645e-10
80143182	chr7:80143182:A:T	3.75692e-11	-1.64634	-1.51511
80143974	chr7:80143974:A:G	6.25805e-09	-1.31617e-10	1.95398
80144499	chr7:80144499:C:A	1.71061e-10	-1.64562	-9.09645e-10
80144619	chr7:80144619:A:G	6.95632e-11	-1.31467	-1.23073
80144759	chr7:80144759:G:A	1.71502e-10	-1.64305	-9.09645e-10
80144932	chr7:80144932:T:A	4.61507e-09	-1.31617e-10	1.64944
80145048	chr7:80145048:C:T	3.39321e-10	0.687284	-1.64798
80145747	chr7:80145747:A:T	3.16047e-11	-1.59459	-1.73975
80145995	chr7:80145995:T:C	5.74057e-10	-0.0297545	-0.405157
80146206	chr7:80146206:T:A	8.06836e-11	-1.56389	-0.833211
80146239	chr7:80146239:C:G	4.48089e-11	-1.62564	-1.35959
80146498	chr7:80146498:G:A	5.52517e-10	1.31337	-1.78652
80146933	chr7:80146933:A:G	1.19413e-10	-0.481385	-1.52366
80147313	chr7:80147313:G:A	1.56128e-09	-1.31617e-10	0.56562
80147867	chr7:80147867:C:T	9.6555e-11	-0.471232	-1.7463
80148172	chr7:80148172:C:T	2.20829e-10	-1.31617e-10	-1.39025
80148288	chr7:80148288:A:G	2.02054e-10	-1.31617e-10	-1.4791
80149968	chr7:80149968:G:A	1.37079e-10	-0.365662	-1.50142
80150078	chr7:80150078:G:A	1.7047e-10	-1.31617e-10	-1.64908
80150976	chr7:80150976:C:T	1.04074e-10	-0.345927	-1.79662
80151008	chr7:80151008:T:G	1.44956e-10	-0.302761	-1.50845
80151414	chr7:80151414:T:A	1.3293e-09	-1.49468	1.89944
80151436	chr7:80151436:A:G	1.47991e-10	-1.31617e-10	-1.79049
80152405	chr7:80152405:C:T	1.59497e-10	-1.31617e-10	-1.71561
80152452	chr7:80152452:C:CT	1.14189e-09	-1.31617e-10	0.252801
80152469	chr7:80152469:A:G	1.02358e-10	-0.377857	-1.78131
80152787	chr7:80152787:T:C	1.46576e-10	-1.31617e-10	-1.8001
80153117	chr7:80153117:G:A	1.26921e-08	-1.31617e-10	2.6611
80153740	chr7:80153740:C:T	1.72813e-10	-1.63543	-9.09645e-10
80153743	chr7:80153743:AGTGGTAT:A	1.72711e-10	-1.63602	-9.09645e-10
80153922	chr7:80153922:A:G	2.09966e-10	-1.31617e-10	-1.4407
80154081	chr7:80154081:C:T	6.9538e-11	-0.821124	-1.72464
80154147	chr7:80154147:T:G	2.65853e-10	-1.4099	0.2052
80154431	chr7:80154431:A:G	1.37435e-08	-1.31617e-10	2.74068
80154689	chr7:80154689:A:T	1.56596e-08	-1.31617e-10	2.8712
80154810	chr7:80154810:G:C	1.31668e-10	-1.63965	-0.267706
80154951	chr7:80154951:T:C	4.23527e-09	1.56356	-9.09645e-10
80155681	chr7:80155681:A:G	8.10356e-11	-0.625889	-1.76686
80156317	chr7:80156317:G:A	2.23387e-10	-1.31617e-10	-1.37873
80156364	chr7:80156364:T:G	6.36485e-10	-1.31617e-10	-0.33168
80156375	chr7:80156375:G:A	1.4513e-10	-1.31617e-10	-1.81001
80156779	chr7:80156779:C:G	1.72823e-10	-1.63537	-9.09645e-10
80157147	chr7:80157147:G:A	1.51759e-10	-1.31617e-10	-1.76535
80157312	chr7:80157312:G:A	3.76114e-10	-0.300181	-0.557567
80157484	chr7:80157484:T:C	1.5934e-10	-1.31617e-10	-1.7166
80157533	chr7:80157533:A:G	2.30869e-10	-1.34579	-9.09645e-10
80157812	chr7:80157812:T:C	8.03575e-11	-1.31681	-1.08435
80157859	chr7:80157859:A:G	1.71658e-10	-1.64213	-9.09645e-10
80158018	chr7:80158018:A:G	1.72785e-10	-1.6356	-9.09645e-10
80158654	chr7:80158654:G:T	5.16373e-11	-1.04265	-1.80075
80158778	chr7:80158778:C:T	1.45161e-10	-1.31617e-10	-1.8098
80158779	chr7:80158779:G:A	1.04816e-10	-1.34663	-0.788809
80158842	chr7:80158842:T:C	3.24166e-10	-1.38843	0.382046
80159409	chr7:80159409:T:C	1.99391e-10	-1.31617e-10	-1.49237
80159659	chr7:80159659:G:A	2.55328e-10	0.487517	-1.73261
80159864	chr7:80159864:T:C	1.05107e-10	-1.62891	-0.503745
80159901	chr7:80159901:AGATATATGTTAAGTGTATTGG:A	1.14107e-10	-1.62883	-0.421673
80160012	chr7:80160012:T:C	6.48974e-11	-0.827795	-1.78704
80160029	chr7:80160029:A:T	1.09576e-09	0.211561	-9.09645e-10
80160053	chr7:80160053:G:A	2.96786e-11	-1.64697	-1.75025
80160159	chr7:80160159:CA:C	1.45284e-10	-1.31617e-10	-1.80895
80160284	chr7:80160284:C:T	1.85778e-10	-1.31617e-10	-1.56309
80160529	chr7:80160529:A:G	7.24422e-11	-0.700475	-1.80438
80160592	chr7:80160592:A:G	6.84423e-11	-0.761965	-1.79968
80161481	chr7:80161481:G:A	2.69907e-10	0.589942	-1.77951
80161891	chr7:80161891:G:C	2.90257e-10	-1.31617e-10	-1.11688
80161902	chr7:80161902:T:C	1.72292e-10	-1.63845	-9.09645e-10
80162004	chr7:80162004:C:T	2.95571e-10	-1.09873	-9.09645e-10
80162075	chr7:80162075:G:A	3.17371e-10	-1.02757	-9.09645e-10
80162477	chr7:80162477:C:A	1.71698e-10	-1.64191	-9.09645e-10
80163030	chr7:80163030:A:G	1.84902e-10	-1.31617e-10	-1.56782
80163080	chr7:80163080:C:CA	9.80911e-10	0.100841	-9.09645e-10
80163263	chr7:80163263:AATC:A	1.87431e-10	-1.31617e-10	-1.55423
80163290	chr7:80163290:G:A	2.48624e-10	0.533796	-1.80549
80163318	chr7:80163318:T:C	4.76232e-10	-0.189642	-0.432095
80163650	chr7:80163650:C:T	9.50835e-11	-1.34048	-0.892402
80164300	chr7:80164300:C:G	2.65998e-10	-1.31617e-10	-1.20415
80164320	chr7:80164320:C:T	5.32982e-10	-1.31617e-10	-0.509153
80164389	chr7:80164389:G:A	2.1848e-10	0.323978	-1.72492
80164431	chr7:80164431:C:T	1.46948e-10	-1.31617e-10	-1.79756
80164872	chr7:80164872:TACCACTTACTTCTTTACTCGACCTTTTTAATAGCAATGGAGAGGCATTGGAAAAAAGG:T	2.99565e-10	-1.31617e-10	-1.08531
80164929	chr7:80164929:G:A	1.64654e-09	-1.31617e-10	0.618791
80164958	chr7:80164958:A:G	7.56956e-11	-0.654561	-1.80636
80165012	chr7:80165012:C:T	8.08638e-11	-0.587886	-1.80699
80165317	chr7:80165317:T:C	5.45564e-10	-1.31617e-10	-0.48582
80165650	chr7:80165650:T:G	1.89794e-10	-1.31617e-10	-1.5417
80166037	chr7:80166037:A:G	9.21932e-11	-1.40587	-0.857884
80166675	chr7:80166675:C:T	1.45781e-10	-1.31617e-10	-1.80553
80166959	chr7:80166959:C:T	1.09265e-10	-1.32461	-0.769261
80167089	chr7:80167089:A:G	7.747e-11	-0.629022	-1.80873
80167348	chr7:80167348:T:C	1.71052e-10	-1.64567	-9.09645e-10
80167499	chr7:80167499:A:G	5.37706e-11	-1.3514	-1.45152
80167521	chr7:80167521:G:A	2.3292e-10	0.330111	-1.66706
80168210	chr7:80168210:A:G	5.44059e-10	-1.31617e-10	-0.488583
80168313	chr7:80168313:A:G	7.76271e-11	-0.632141	-1.80358
80168849	chr7:80168849:A:G	8.6998e-11	-1.37841	-0.943348
80169141	chr7:80169141:G:T	2.94076e-09	-1.31617e-10	1.19878
80169250	chr7:80169250:T:G	6.1824e-10	-1.31617e-10	-0.360764
80169308	chr7:80169308:T:C	5.1288e-10	-0.202676	-0.344922
80169813	chr7:80169813:T:G	1.5341e-10	-0.0455715	-1.70896
80170275	chr7:80170275:A:G	1.4774e-10	-1.31617e-10	-1.79218
80170297	chr7:80170297:A:G	2.63211e-09	-0.232503	1.32041
80170414	chr7:80170414:T:C	3.22947e-10	-1.31617e-10	-1.01015
80170485	chr7:80170485:G:C	7.55325e-11	-1.41466	-1.04842
80171031	chr7:80171031:C:T	4.60955e-11	-1.639	-1.31793
80171295	chr7:80171295:CTA:C	6.26925e-11	-0.874535	-1.77486
80171373	chr7:80171373:C:T	1.74818e-10	-1.31617e-10	-1.6239
80171450	chr7:80171450:T:C	3.70455e-10	-1.31617e-10	-0.872909
80171534	chr7:80171534:G:A	2.73618e-10	-1.31617e-10	-1.17591
80173512	chr7:80173512:T:G	1.79068e-10	-1.31617e-10	-1.59987
80173982	chr7:80173982:A:G	2.24242e-10	-1.31617e-10	-1.37491
80174096	chr7:80174096:G:A	1.86278e-10	-1.5604	-9.09645e-10
80174454	chr7:80174454:TG:T	1.70771e-10	-1.64731	-9.09645e-10
80174537	chr7:80174537:T:C	2.39778e-10	-1.31617e-10	-1.30793
80174873	chr7:80174873:C:A	4.47371e-11	-1.17674	-1.8101
80174880	chr7:80174880:G:A	1.79078e-10	-1.59982	-9.09645e-10
80175349	chr7:80175349:T:C	8.57126e-10	-0.0340559	-9.09645e-10
80175622	chr7:80175622:A:G	1.47268e-10	-1.31617e-10	-1.79539
80175689	chr7:80175689:G:A	4.55859e-10	0.0199541	-0.68541
80175846	chr7:80175846:C:G	4.65332e-09	-1.31617e-10	1.6577
80176711	chr7:80176711:C:T	1.27782e-08	1.29901	1.36885
80176906	chr7:80176906:T:C	5.19672e-10	-0.251798	-0.282645
80176966	chr7:80176966:A:T	1.71061e-10	-1.64562	-9.09645e-10
80177131	chr7:80177131:T:C	8.9703e-10	0.142996	-0.131547
80177346	chr7:80177346:G:A	1.05878e-10	-1.23618	-0.889181
80177416	chr7:80177416:A:G	2.00959e-10	-1.31617e-10	-1.48454
80177661	chr7:80177661:A:G	4.22389e-11	-1.23418	-1.81012
80177681	chr7:80177681:G:A	2.6458e-10	-1.31617e-10	-1.2095
80178008	chr7:80178008:A:G	1.92203e-10	-1.31617e-10	-1.52909
80178379	chr7:80178379:TAA:T	1.85624e-10	-1.31617e-10	-1.56392
80178465	chr7:80178465:T:A	4.03851e-11	-1.27981	-1.80937
80179359	chr7:80179359:C:T	1.7653e-10	-1.61415	-9.09645e-10
80179519	chr7:80179519:C:G	7.2965e-09	0.971949	1.13556
80179910	chr7:80179910:C:A	2.05214e-10	-1.31617e-10	-1.46359
80179912	chr7:80179912:T:C	2.05739e-10	-1.31617e-10	-1.46103
80180063	chr7:80180063:T:A	1.93826e-10	-1.52068	-9.09645e-10
80180470	chr7:80180470:T:C	5.74673e-10	-1.31617e-10	-0.43384
80180498	chr7:80180498:A:G	1.62957e-10	-1.31617e-10	-1.69415
80180754	chr7:80180754:G:C	1.51926e-10	-1.31617e-10	-1.76425
80180896	chr7:80180896:A:T	2.38189e-10	-1.31617e-10	-1.31458
80181211	chr7:80181211:C:T	4.18881e-11	-1.24275	-1.80989
80181248	chr7:80181248:T:C	1.07122e-08	-1.31617e-10	2.4915
80181624	chr7:80181624:A:G	1.94903e-10	0.251715	-1.76685
80181906	chr7:80181906:C:G	6.06651e-10	-1.52829	1.14861
80181908	chr7:80181908:G:T	4.36048e-10	-1.31617e-10	-0.709888
80182000	chr7:80182000:C:T	1.74679e-10	-1.62469	-9.09645e-10
80182041	chr7:80182041:T:G	1.90187e-10	0.229698	-1.76933
80182709	chr7:80182709:A:C	1.71373e-10	-1.6438	-9.09645e-10
80182826	chr7:80182826:A:C	4.07499e-11	-1.27144	-1.80875
80183024	chr7:80183024:G:A	7.77822e-11	-1.23766	-1.19607
80183483	chr7:80183483:A:G	1.97142e-10	-1.31617e-10	-1.50372
80183510	chr7:80183510:C:T	4.2356e-10	-0.738944	-9.09645e-10
80183659	chr7:80183659:G:C	1.99568e-10	-1.31617e-10	-1.49148
80183872	chr7:80183872:C:T	4.0348e-11	-1.28312	-1.80698
80183998	chr7:80183998:A:C	1.4841e-10	-1.31617e-10	-1.78766
80184244	chr7:80184244:G:T	4.49951e-10	-1.31617e-10	-0.678502
80184688	chr7:80184688:T:C	1.78325e-10	-1.31617e-10	-1.60403
80184852	chr7:80184852:T:C	5.79906e-11	-1.38713	-1.34023
80184935	chr7:80184935:C:T	4.37648e-09	-1.31617e-10	1.59636
80184940	chr7:80184940:C:T	6.88117e-10	-0.0380702	-0.215612
80185012	chr7:80185012:CAT:C	1.72366e-10	-1.31617e-10	-1.63802
80185255	chr7:80185255:AC:A	1.53086e-10	-1.31617e-10	-1.75664
80185803	chr7:80185803:A:C	3.40038e-10	0.83633	-1.79491
80187344	chr7:80187344:T:G	2.28248e-10	-1.31617e-10	-1.35721
80187364	chr7:80187364:G:A	1.50304e-10	-1.31617e-10	-1.77498
80188560	chr7:80188560:A:G	2.95178e-10	-1.31617e-10	-1.10006
80188633	chr7:80188633:C:A	2.30849e-10	-0.160767	-1.18511
80189400	chr7:80189400:A:G	2.84063e-10	0.125909	-1.26435
80189413	chr7:80189413:T:C	2.08295e-10	-1.31617e-10	-1.44869
80189924	chr7:80189924:G:A	3.01091e-10	-1.31617e-10	-1.08023
80190429	chr7:80190429:G:A	3.10581e-10	-1.31617e-10	-1.04919
80190913	chr7:80190913:C:T	1.76897e-09	-1.31617e-10	0.690512
80190946	chr7:80190946:G:A	3.82919e-10	0.248401	-1.08822
80191097	chr7:80191097:G:A	1.55067e-10	-1.31617e-10	-1.74378
80191272	chr7:80191272:C:T	2.21468e-10	-1.38736	-9.09645e-10
80191687	chr7:80191687:A:C	2.28698e-10	-1.38628	0.0310399
80192044	chr7:80192044:T:C	2.08331e-10	-1.31617e-10	-1.44851
80192247	chr7:80192247:C:A	4.97237e-10	-1.31617e-10	-0.578575
80192741	chr7:80192741:G:C	5.45385e-11	-1.15937	-1.62936
80192951	chr7:80192951:A:G	5.32408e-11	-1.17441	-1.63841
80193121	chr7:80193121:G:A	7.49111e-11	-1.0957	-1.37564
80193711	chr7:80193711:G:A	1.8146e-10	-1.31617e-10	-1.5866
80193879	chr7:80193879:T:G	1.84873e-09	-1.31617e-10	0.734614
80194291	chr7:80194291:G:T	1.79382e-10	-1.31617e-10	-1.59812
80194572	chr7:80194572:G:A	1.68102e-10	-1.31617e-10	-1.66307
80195119	chr7:80195119:A:G	2.16612e-10	-1.31617e-10	-1.40953
80195181	chr7:80195181:A:G	1.52658e-10	-1.31617e-10	-1.75944
80195259	chr7:80195259:A:G	1.41638e-09	-1.31617e-10	0.468218
80195271	chr7:80195271:A:G	1.72624e-10	-1.63652	-9.09645e-10
80196104	chr7:80196104:G:A	7.50822e-10	-1.31617e-10	-0.166472
80196183	chr7:80196183:A:G	2.4277e-09	0.594836	0.412224
80196222	chr7:80196222:T:C	1.45753e-10	-1.31617e-10	-1.80572
80196263	chr7:80196263:G:A	1.84348e-10	-1.31617e-10	-1.57082
80196540	chr7:80196540:C:T	1.91746e-09	0.382217	0.388897
80196664	chr7:80196664:A:G	2.26452e-10	-1.31617e-10	-1.36511
80196740	chr7:80196740:C:G	1.7195e-10	-1.64044	-9.09645e-10
80196841	chr7:80196841:T:C	4.18467e-10	-1.31617e-10	-0.751042
80197021	chr7:80197021:G:T	2.15125e-10	-1.31617e-10	-1.41642
80198692	chr7:80198692:A:G	1.99189e-10	-1.31617e-10	-1.49339
80198831	chr7:80198831:T:C	6.04834e-11	-1.01935	-1.66592
80199642	chr7:80199642:G:C	6.21241e-11	-1.46918	-1.18933
80199904	chr7:80199904:G:A	3.21706e-10	0.662825	-1.67683
80200135	chr7:80200135:A:G	7.24782e-11	-1.39887	-1.10549
80200278	chr7:80200278:C:A	2.213e-10	-1.31617e-10	-1.38812
80200528	chr7:80200528:T:C	4.24272e-10	0.404042	-1.14131
80200781	chr7:80200781:A:AT	1.5368e-09	1.0219	-0.472086
80200822	chr7:80200822:A:G	5.50495e-11	-1.09174	-1.68767
80201022	chr7:80201022:A:G	7.2275e-10	-1.31617e-10	-0.204577
80201157	chr7:80201157:G:GA	2.96602e-10	-1.31617e-10	-1.09525
80201263	chr7:80201263:T:G	1.45011e-10	-0.00766449	-1.80317
80201484	chr7:80201484:T:C	2.0343e-10	-1.31617e-10	-1.47232
80201495	chr7:80201495:G:A	2.95913e-10	-1.31617e-10	-1.09757
80201498	chr7:80201498:C:T	2.36181e-10	-1.31617e-10	-1.32304
80201664	chr7:80201664:T:C	1.90917e-10	-1.5358	-9.09645e-10
80201867	chr7:80201867:A:G	1.84453e-10	-1.31617e-10	-1.57025
80202248	chr7:80202248:T:C	4.80034e-10	0.479369	-1.09315
80202599	chr7:80202599:A:C	2.00036e-10	-1.31617e-10	-1.48914
80202834	chr7:80202834:T:G	3.07636e-10	-1.31617e-10	-1.05872
80202886	chr7:80202886:C:T	1.49756e-10	-1.31617e-10	-1.77863
80202902	chr7:80202902:T:C	3.68678e-10	-1.31617e-10	-0.877717
80202964	chr7:80202964:T:C	1.56262e-09	1.48897	-0.922488
80203317	chr7:80203317:A:G	2.29107e-10	-0.659982	-0.693468
80203481	chr7:80203481:T:C	1.72181e-10	-1.6391	-9.09645e-10
80203483	chr7:80203483:A:G	1.71695e-10	-1.64192	-9.09645e-10
80203710	chr7:80203710:G:A	2.49539e-10	-1.26802	-9.09645e-10
80204252	chr7:80204252:C:T	1.53575e-10	-1.31617e-10	-1.75345
80204274	chr7:80204274:G:A	1.8513e-10	0.134032	-1.70061
80204437	chr7:80204437:C:G	2.25815e-10	-1.31617e-10	-1.36792
80204455	chr7:80204455:G:A	1.00436e-08	-1.31617e-10	2.42705
80204732	chr7:80204732:C:T	1.36234e-10	-0.169992	-1.70328
80204909	chr7:80204909:T:A	3.31609e-10	-1.31617e-10	-0.983683
80204920	chr7:80204920:T:TACTA	1.00937e-09	1.74702	-1.61758
80205130	chr7:80205130:C:T	1.64513e-10	-1.31617e-10	-1.68465
80205131	chr7:80205131:G:A	1.69011e-10	-1.31617e-10	-1.65768
80205319	chr7:80205319:T:G	1.47581e-10	-1.31617e-10	-1.79326
80205336	chr7:80205336:C:T	4.14904e-10	-0.759592	-9.09645e-10
80205555	chr7:80205555:G:A	2.60444e-10	-1.31617e-10	-1.22525
80206017	chr7:80206017:T:C	2.79442e-10	-1.31617e-10	-1.15485
80206082	chr7:80206082:A:G	1.7631e-10	-1.31617e-10	-1.61539
80206124	chr7:80206124:C:T	2.86891e-10	-1.31617e-10	-1.12854
80206230	chr7:80206230:A:G	1.03482e-08	-1.31617e-10	2.45692
80206388	chr7:80206388:CATT:C	6.56189e-11	-1.54791	-1.05587
80206627	chr7:80206627:T:C	5.13398e-11	-1.54046	-1.30872
80206678	chr7:80206678:G:A	1.46244e-10	-1.31617e-10	-1.80237
80207010	chr7:80207010:A:G	2.63276e-10	-1.31617e-10	-1.21444
80208891	chr7:80208891:T:A	1.73525e-10	-1.63132	-9.09645e-10
80209042	chr7:80209042:T:G	4.97933e-11	-1.13487	-1.74489
80209320	chr7:80209320:G:A	2.58568e-10	-1.31617e-10	-1.23248
80209677	chr7:80209677:T:G	4.32811e-10	-1.31617e-10	-0.717339
80209714	chr7:80209714:C:T	3.33028e-10	-1.31617e-10	-0.979414
80209914	chr7:80209914:A:G	1.56048e-10	-1.31617e-10	-1.73748
80210525	chr7:80210525:G:A	4.49609e-11	-1.35352	-1.62832
80211023	chr7:80211023:C:T	4.70399e-10	-1.31617e-10	-0.634059
80211271	chr7:80211271:G:A	2.27266e-10	-1.31617e-10	-1.36152
80211593	chr7:80211593:A:G	1.79221e-10	0.142321	-1.74134
80211670	chr7:80211670:C:T	1.92196e-10	0.197203	-1.72633
80211751	chr7:80211751:C:T	1.50347e-10	-1.31617e-10	-1.7747
80211835	chr7:80211835:T:C	4.34579e-11	-1.28809	-1.72776
80211926	chr7:80211926:C:T	1.77671e-10	-1.60771	-9.09645e-10
80211997	chr7:80211997:T:C	1.52129e-10	-0.135463	-1.62745
80212156	chr7:80212156:G:A	2.78153e-10	-1.31617e-10	-1.15947
80212199	chr7:80212199:G:A	5.50598e-11	-1.19452	-1.58471
80212249	chr7:80212249:G:T	1.88509e-10	-0.55588	-0.992613
80212333	chr7:80212333:G:T	7.98015e-11	-1.08019	-1.3279
80212334	chr7:80212334:T:G	7.94763e-11	-1.08493	-1.32725
80212638	chr7:80212638:A:G	2.81777e-09	2.66268	-1.50662
80212841	chr7:80212841:T:C	1.96072e-10	0.242625	-1.75179
80213669	chr7:80213669:A:G	1.50566e-10	-1.31617e-10	-1.77324
80213854	chr7:80213854:A:T	3.39922e-11	-1.58135	-1.68016
80213989	chr7:80213989:C:T	8.62646e-11	-0.562559	-1.76766
80214081	chr7:80214081:G:A	9.72542e-09	-1.31617e-10	2.39486
80214171	chr7:80214171:G:A	1.76773e-10	-0.434202	-1.17857
80214378	chr7:80214378:G:C	2.43826e-10	-1.31617e-10	-1.29118
80214492	chr7:80214492:T:C	5.54458e-11	-1.07274	-1.69949
80214794	chr7:80214794:C:A	1.0709e-10	-0.818703	-1.29527
80215542	chr7:80215542:A:G	2.41921e-10	-1.31617e-10	-1.29903
80215648	chr7:80215648:T:C	6.34679e-11	-0.955285	-1.68182
80215735	chr7:80215735:G:A	2.52538e-10	-1.31617e-10	-1.25608
80215952	chr7:80215952:C:T	1.32435e-10	-0.162244	-1.73931
80215956	chr7:80215956:T:G	5.12165e-10	-1.31617e-10	-0.548994
80216067	chr7:80216067:C:T	1.03946e-08	-1.31617e-10	2.4614
80216156	chr7:80216156:TATA:T	2.31183e-10	-1.31617e-10	-1.34443
80216200	chr7:80216200:G:A	2.55402e-10	-1.31617e-10	-1.2448
80216252	chr7:80216252:G:T	1.45464e-10	-1.31617e-10	-1.80771
80216283	chr7:80216283:C:G	2.73578e-10	-1.31617e-10	-1.17605
80216289	chr7:80216289:A:T	2.30742e-10	-1.31617e-10	-1.34634
80216646	chr7:80216646:C:G	1.46826e-10	-0.0789169	-1.71948
80216662	chr7:80216662:G:A	1.13399e-09	-1.31617e-10	0.245855
80217472	chr7:80217472:A:G	2.34237e-10	-1.31617e-10	-1.33131
80217752	chr7:80217752:G:A	8.51665e-08	-1.31617e-10	4.56472
80217908	chr7:80217908:C:T	1.01219e-08	-1.31617e-10	2.43482
80217983	chr7:80217983:C:T	2.26936e-10	-1.31617e-10	-1.36297
80217999	chr7:80217999:T:C	1.49062e-10	-0.506413	-1.27686
80218777	chr7:80218777:G:C	1.13184e-10	-0.696995	-1.36163
80218857	chr7:80218857:TTTC:T	2.50413e-10	-1.31617e-10	-1.26453
80218956	chr7:80218956:G:A	9.3336e-11	-0.655528	-1.59591
80218978	chr7:80218978:G:A	1.35076e-10	-0.656052	-1.22575
80219591	chr7:80219591:G:C	5.6806e-10	1.04445	-1.48987
80219651	chr7:80219651:C:A	5.79449e-10	1.06736	-1.49293
80219951	chr7:80219951:C:T	4.31529e-10	0.81124	-1.53154
80220125	chr7:80220125:A:G	3.78054e-10	-1.31617e-10	-0.852603
80220135	chr7:80220135:C:T	2.90679e-10	-1.31617e-10	-1.11542
80220233	chr7:80220233:ATTAC:A	6.54954e-11	-1.34094	-1.26472
80220610	chr7:80220610:A:C	4.04823e-10	0.675159	-1.45935
80220815	chr7:80220815:G:A	5.67786e-10	-1.31617e-10	-0.445895
80220891	chr7:80220891:C:T	1.05232e-10	-0.756827	-1.37465
80221019	chr7:80221019:C:T	3.53668e-10	0.804472	-1.72375
80221246	chr7:80221246:AAAAT:A	1.03227e-08	-1.31617e-10	2.45446
80221905	chr7:80221905:G:C	2.5064e-10	-1.35384	0.090221
80222125	chr7:80222125:T:TA	1.28393e-10	-0.223826	-1.70871
80222441	chr7:80222441:G:A	9.01082e-10	-1.31617e-10	0.0159562
80222785	chr7:80222785:A:G	6.77269e-11	-0.764948	-1.80721
80223079	chr7:80223079:A:G	7.788e-11	-1.00958	-1.4229
80223080	chr7:80223080:T:C	2.61548e-10	-1.31617e-10	-1.22102
80223303	chr7:80223303:AT:A	4.53449e-10	-1.31617e-10	-0.670757
80223853	chr7:80223853:A:G	4.23781e-10	-1.31617e-10	-0.738424
80223896	chr7:80223896:G:A	1.55793e-10	-1.31617e-10	-1.73911
80223966	chr7:80223966:G:A	4.11022e-11	-1.41142	-1.66015
80224131	chr7:80224131:C:A	7.99069e-11	-0.624121	-1.78266
80225021	chr7:80225021:AAC:A	4.02716e-11	-1.28248	-1.80952
80225276	chr7:80225276:G:A	1.45489e-09	0.495045	-9.09645e-10
80226063	chr7:80226063:T:C	3.48042e-10	-1.31617e-10	-0.935317
80226121	chr7:80226121:A:G	1.65065e-10	-1.31617e-10	-1.6813
80226664	chr7:80226664:G:A	5.55125e-10	-1.31617e-10	-0.468448
80226978	chr7:80226978:C:T	1.07431e-10	-1.12824	-0.982553
80227059	chr7:80227059:A:C	2.21316e-10	-1.38805	-9.09645e-10
80227095	chr7:80227095:T:C	9.34337e-11	-0.873824	-1.37656
80227441	chr7:80227441:C:G	1.64377e-10	-1.31617e-10	-1.68548
80228057	chr7:80228057:G:A	1.8108e-10	-1.5887	-9.09645e-10
80228092	chr7:80228092:A:C	6.65895e-11	-0.841919	-1.74717
80228270	chr7:80228270:A:G	5.72712e-11	-1.26248	-1.47737
80228523	chr7:80228523:A:G	1.89694e-10	-1.54223	-9.09645e-10
80228556	chr7:80228556:T:C	4.7235e-11	-1.61444	-1.31807
80228712	chr7:80228712:C:CA	3.29178e-10	-0.991042	-9.09645e-10
80229011	chr7:80229011:T:C	1.74416e-10	-1.31617e-10	-1.6262
80229167	chr7:80229167:T:G	4.26934e-10	-1.31617e-10	-0.731011
80230735	chr7:80230735:T:G	3.41557e-11	-1.55196	-1.70475
80230790	chr7:80230790:A:G	7.12922e-11	-1.64213	-0.878726
80230977	chr7:80230977:T:A	4.44414e-11	-1.62113	-1.37234
80231632	chr7:80231632:T:C	1.66161e-10	-1.31617e-10	-1.67469
80231976	chr7:80231976:C:T	1.70718e-10	-1.31617e-10	-1.64763
80231984	chr7:80231984:C:A	2.72779e-10	-1.31617e-10	-1.17898
80232600	chr7:80232600:G:C	1.22857e-10	-0.394849	-1.58177
80232678	chr7:80232678:A:G	3.71149e-11	-1.36606	-1.80756
80232749	chr7:80232749:A:T	8.08082e-11	-0.632541	-1.76302
80232962	chr7:80232962:C:G	1.48935e-10	-1.31617e-10	-1.78413
80233554	chr7:80233554:C:G	8.12338e-11	-0.792371	-1.59794
80233564	chr7:80233564:T:A	1.76641e-10	-1.31617e-10	-1.61352
80234196	chr7:80234196:G:A	1.49739e-10	-1.31617e-10	-1.77875
80234962	chr7:80234962:A:G	6.46103e-11	-1.58231	-1.03696
80235000	chr7:80235000:T:C	1.88217e-10	-1.31617e-10	-1.55004
80235086	chr7:80235086:T:G	1.45697e-10	-1.31617e-10	-1.80611
80235192	chr7:80235192:T:A	2.07868e-10	-1.31617e-10	-1.45073
80236091	chr7:80236091:T:C	1.53887e-10	-1.31617e-10	-1.75143
80236103	chr7:80236103:A:T	7.41428e-10	-1.64728	1.46822
80236259	chr7:80236259:A:G	6.80936e-11	-1.49768	-1.06907
80236860	chr7:80236860:T:C	1.46253e-10	-1.31617e-10	-1.8023
80236946	chr7:80236946:G:A	1.78175e-10	-1.60487	-9.09645e-10
80238007	chr7:80238007:C:T	1.45648e-10	-1.31617e-10	-1.80645
80238249	chr7:80238249:G:A	1.67281e-10	-1.31617e-10	-1.66797
80238689	chr7:80238689:C:T	1.64933e-10	-1.31617e-10	-1.6821
80238763	chr7:80238763:C:T	8.77728e-11	-1.30772	-1.00516
80239258	chr7:80239258:G:GA	1.45379e-10	-1.31617e-10	-1.8083
80239507	chr7:80239507:AAAC:A	3.30479e-11	-1.62977	-1.65991
80240344	chr7:80240344:A:C	2.46193e-10	-1.31617e-10	-1.28152
80240753	chr7:80240753:T:G	1.45143e-10	-1.31617e-10	-1.80992
80240935	chr7:80240935:T:C	1.77204e-10	-1.31617e-10	-1.61034
80240996	chr7:80240996:A:T	1.61863e-10	-1.31617e-10	-1.70089
80242002	chr7:80242002:C:T	7.42176e-11	-1.51534	-0.965302
80242282	chr7:80242282:A:G	1.07399e-10	-0.316217	-1.79487
80243009	chr7:80243009:G:A	2.96616e-10	-1.31617e-10	-1.0952
80243097	chr7:80243097:C:T	1.83882e-10	-1.31617e-10	-1.57335
80243405	chr7:80243405:A:G	6.43457e-11	-1.454	-1.16937
80243648	chr7:80243648:C:T	3.67925e-10	0.672246	-1.55201
80243722	chr7:80243722:CACA:C	2.97935e-10	-1.31617e-10	-1.09076
80243991	chr7:80243991:C:G	1.458e-10	-1.31617e-10	-1.8054
80244507	chr7:80244507:C:T	3.70223e-11	-1.366	-1.81012
80244663	chr7:80244663:C:T	1.49004e-10	-1.31617e-10	-1.78367
80244687	chr7:80244687:T:C	3.09582e-11	-1.55837	-1.79663
80245033	chr7:80245033:G:A	5.28115e-11	-1.52476	-1.29615
80245151	chr7:80245151:T:C	1.15648e-10	-0.228928	-1.80816
80245174	chr7:80245174:G:A	1.4867e-10	-1.31617e-10	-1.78591
80245273	chr7:80245273:C:A	1.29733e-09	-1.31617e-10	0.380421
80245400	chr7:80245400:T:C	2.48712e-10	-1.31617e-10	-1.27134
80245733	chr7:80245733:T:A	4.83695e-10	-1.31617e-10	-0.606185
80246211	chr7:80246211:A:G	4.80132e-10	-1.31617e-10	-0.61358
80246316	chr7:80246316:G:A	4.46107e-10	-1.31617e-10	-0.687081
80246626	chr7:80246626:C:T	1.87248e-10	-1.31617e-10	-1.5552
80246877	chr7:80246877:T:A	3.38934e-11	-1.61552	-1.6489
80247373	chr7:80247373:A:G	1.45149e-10	-1.31617e-10	-1.80988
80247489	chr7:80247489:C:A	3.44521e-10	-0.0293458	-0.916141
80247907	chr7:80247907:A:G	5.23807e-10	0.424264	-0.950781
80248887	chr7:80248887:C:G	1.1274e-10	-1.34335	-0.719206
80248938	chr7:80248938:C:T	1.58706e-10	-1.31617e-10	-1.72059
80248976	chr7:80248976:T:G	3.34908e-10	-1.31617e-10	-0.973786
80248983	chr7:80248983:T:A	3.82991e-10	-1.31617e-10	-0.839629
80249249	chr7:80249249:A:G	1.45243e-10	-1.31617e-10	-1.80923
80249605	chr7:80249605:C:T	1.41315e-09	0.976217	-0.510279
80249725	chr7:80249725:T:C	1.45256e-10	-1.31617e-10	-1.80914
80249869	chr7:80249869:G:T	1.71779e-10	-1.64143	-9.09645e-10
80249989	chr7:80249989:G:T	1.52113e-10	-1.31617e-10	-1.76302
80250135	chr7:80250135:G:C	4.01114e-11	-1.30519	-1.79079
80250162	chr7:80250162:C:T	1.03311e-09	0.717078	-0.56439
80250453	chr7:80250453:T:G	2.3919e-10	-1.31617e-10	-1.31038
80251022	chr7:80251022:T:C	1.46455e-09	0.994782	-0.493116
80251095	chr7:80251095:G:C	1.52665e-10	-1.31617e-10	-1.75939
80251096	chr7:80251096:A:G	2.14724e-10	-1.31617e-10	-1.41829
80251301	chr7:80251301:A:G	1.48842e-09	-1.31617e-10	0.517828
80251413	chr7:80251413:A:G	2.21574e-10	-0.0974303	-1.28945
80251427	chr7:80251427:C:G	6.03339e-10	0.64247	-1.02763
80251461	chr7:80251461:C:T	1.6035e-10	-1.31617e-10	-1.71028
80251570	chr7:80251570:T:C	3.92817e-10	-0.0169683	-0.797329
80251700	chr7:80251700:AAG:A	1.46713e-10	-1.31617e-10	-1.79916
80252178	chr7:80252178:G:C	1.57811e-10	-1.31617e-10	-1.72624
80252328	chr7:80252328:T:C	1.45137e-10	-1.31617e-10	-1.80996
80252620	chr7:80252620:C:G	1.55249e-10	-1.31617e-10	-1.74261
80252792	chr7:80252792:A:T	2.10234e-09	-1.31617e-10	0.863166
80253303	chr7:80253303:G:A	1.45132e-10	-1.31617e-10	-1.80999
80253389	chr7:80253389:T:G	1.95564e-10	-1.31617e-10	-1.51175
80253711	chr7:80253711:T:C	1.45147e-10	-1.31617e-10	-1.8099
80254105	chr7:80254105:T:G	1.77297e-10	-1.31617e-10	-1.60982
80254227	chr7:80254227:C:T	2.11927e-10	-1.31617e-10	-1.4314
80254335	chr7:80254335:C:T	3.42854e-10	-1.31617e-10	-0.950335
80254492	chr7:80254492:A:C	2.15978e-10	-1.41246	-9.09645e-10
80254641	chr7:80254641:A:G	8.98306e-10	-1.31617e-10	0.0128703
80254680	chr7:80254680:G:T	2.5476e-10	-1.31617e-10	-1.24732
80255078	chr7:80255078:G:A	4.2317e-11	-1.38475	-1.6577
80255316	chr7:80255316:T:C	1.47974e-10	-1.31617e-10	-1.7906
80255540	chr7:80255540:A:G	3.72021e-10	-1.31617e-10	-0.86869
80255780	chr7:80255780:T:C	1.49899e-10	-1.31617e-10	-1.77768
80255944	chr7:80255944:TGTGATTTCTGGTGA:T	1.98282e-09	2.48231	-1.67767
80255969	chr7:80255969:C:T	1.78002e-10	-1.31617e-10	-1.60585
80256032	chr7:80256032:C:T	1.48005e-10	-1.31617e-10	-1.79039
80256542	chr7:80256542:ACTACTAC:A	3.9896e-11	-1.3311	-1.77026
80256546	chr7:80256546:C:G	5.498e-10	-0.478087	-9.09645e-10
80257144	chr7:80257144:T:C	9.65756e-10	-1.31617e-10	0.0852704
80257333	chr7:80257333:T:C	6.54188e-10	-1.31617e-10	-0.304246
80257356	chr7:80257356:G:A	3.5073e-10	-1.31617e-10	-0.927623
80257483	chr7:80257483:C:G	2.44706e-10	-1.31617e-10	-1.28758
80257728	chr7:80257728:A:C	5.98358e-11	-0.982089	-1.71395
80257955	chr7:80257955:G:A	6.26656e-11	-0.84463	-1.8052
80258080	chr7:80258080:G:A	1.47789e-10	-1.31617e-10	-1.79186
80258106	chr7:80258106:A:G	6.96009e-10	-1.31617e-10	-0.242278
80258176	chr7:80258176:T:A	1.27936e-10	-1.29086	-0.645247
80258258	chr7:80258258:A:G	2.03852e-10	-1.31617e-10	-1.47025
80258478	chr7:80258478:A:G	1.74098e-10	-1.62802	-9.09645e-10
80258516	chr7:80258516:T:C	3.56096e-10	-1.64038	0.727942
80258753	chr7:80258753:A:G	2.97942e-10	-1.31617e-10	-1.09074
80258967	chr7:80258967:G:A	1.65588e-10	-1.31617e-10	-1.67814
80259135	chr7:80259135:G:A	3.17494e-11	-1.56734	-1.76242
80259194	chr7:80259194:G:A	5.9555e-11	-0.891657	-1.80908
80259234	chr7:80259234:A:C	1.48299e-10	-1.31617e-10	-1.78841
80259238	chr7:80259238:G:A	3.28931e-11	-1.61983	-1.67455
80259287	chr7:80259287:T:C	2.55701e-10	-1.31617e-10	-1.24363
80259405	chr7:80259405:G:C	2.44354e-10	-1.31617e-10	-1.28902
80259497	chr7:80259497:G:A	9.68453e-11	-0.940064	-1.27446
80259605	chr7:80259605:TAGAC:T	3.786e-10	-1.31617e-10	-0.85116
80259766	chr7:80259766:A:T	3.97819e-11	-1.59885	-1.50538
80260040	chr7:80260040:AG:A	4.45402e-10	1.1206	-1.80927
80260461	chr7:80260461:C:T	3.55049e-11	-1.44679	-1.77118
80260748	chr7:80260748:A:G	4.86991e-10	1.18798	-1.78737
80260787	chr7:80260787:T:C	1.89197e-10	-1.54485	-9.09645e-10
80261397	chr7:80261397:GT:G	1.19604e-10	-0.52681	-1.47665
80261773	chr7:80261773:G:A	1.75672e-10	-1.31617e-10	-1.61902
80262279	chr7:80262279:C:T	5.86826e-10	-0.412911	-9.09645e-10
80262485	chr7:80262485:T:G	1.50453e-10	-0.201545	-1.57245
80262491	chr7:80262491:C:T	1.18813e-10	-0.250252	-1.75984
80262825	chr7:80262825:A:G	2.90611e-11	-1.62205	-1.79619
80263011	chr7:80263011:T:A	5.68578e-11	-0.942168	-1.80492
80263018	chr7:80263018:C:A	3.46127e-11	-1.44869	-1.79473
80263021	chr7:80263021:G:A	9.93861e-11	-0.434464	-1.75416
80263069	chr7:80263069:G:T	1.94044e-10	-1.51956	-9.09645e-10
80263320	chr7:80263320:A:G	3.63569e-10	-1.31617e-10	-0.89167
80263481	chr7:80263481:G:A	6.6001e-10	-0.295385	-9.09645e-10
80263721	chr7:80263721:G:A	1.47463e-10	-1.31617e-10	-1.79407
80263826	chr7:80263826:TTTGTTGC:T	3.19869e-11	-1.54065	-1.78167
80264057	chr7:80264057:C:T	3.33155e-11	-1.47761	-1.80401
80264540	chr7:80264540:T:C	1.84225e-10	-1.57148	-9.09645e-10
80264545	chr7:80264545:C:T	8.3895e-10	0.66414	-0.719629
80264694	chr7:80264694:C:A	6.39879e-11	-0.847439	-1.78151
80264903	chr7:80264903:T:A	3.8457e-10	-1.31617e-10	-0.835513
80265178	chr7:80265178:G:A	9.30101e-11	-0.496157	-1.75877
80265189	chr7:80265189:G:T	3.0381e-10	-1.07124	-9.09645e-10
80265213	chr7:80265213:A:G	9.79346e-11	-0.42043	-1.78291
80265220	chr7:80265220:C:T	3.01627e-11	-1.64656	-1.73448
80265265	chr7:80265265:A:G	1.54207e-10	-1.31617e-10	-1.74935
80265327	chr7:80265327:C:A	1.46784e-10	-1.31617e-10	-1.79868
80266149	chr7:80266149:C:T	2.01206e-10	-1.31617e-10	-1.48331
80266305	chr7:80266305:T:C	1.61433e-10	-1.31617e-10	-1.70355
80266567	chr7:80266567:G:A	8.2973e-10	0.644256	-0.710797
80266987	chr7:80266987:GC:G	2.25942e-10	-1.31617e-10	-1.36736
80267165	chr7:80267165:A:G	1.46476e-10	-1.31617e-10	-1.80078
80267255	chr7:80267255:G:A	1.6186e-10	-1.31617e-10	-1.70091
80267458	chr7:80267458:G:A	4.3194e-09	1.58323	-9.09645e-10
80267511	chr7:80267511:C:T	3.07209e-11	-1.591	-1.77169
80267598	chr7:80267598:T:C	3.35141e-10	-1.31617e-10	-0.97309
80267956	chr7:80267956:A:G	1.23767e-09	0.691047	-0.357699
80268229	chr7:80268229:A:T	9.36159e-11	-0.453985	-1.79446
80268390	chr7:80268390:C:T	3.46895e-09	1.36397	-9.09645e-10
80268970	chr7:80268970:A:C	1.65144e-10	-1.31617e-10	-1.68082
80269042	chr7:80269042:T:C	3.93303e-11	-1.48961	-1.62604
80269537	chr7:80269537:T:C	2.01717e-10	-1.31617e-10	-1.48077
80269615	chr7:80269615:A:G	4.07119e-11	-1.48882	-1.5923
80269630	chr7:80269630:T:C	1.66483e-10	-1.31617e-10	-1.67275
80269657	chr7:80269657:C:A	3.87748e-11	-1.52285	-1.60702
80269867	chr7:80269867:A:G	3.95406e-11	-1.50096	-1.60935
80270333	chr7:80270333:T:A	1.94812e-10	-1.31617e-10	-1.51561
80270630	chr7:80270630:T:C	3.93036e-11	-1.51202	-1.6043
80271204	chr7:80271204:A:G	3.58257e-11	-1.51141	-1.69757
80271231	chr7:80271231:T:A	1.88357e-10	-1.31617e-10	-1.5493
80271327	chr7:80271327:G:A	2.71274e-10	0.608969	-1.79348
80272658	chr7:80272658:T:C	5.05693e-10	-1.31617e-10	-0.56171
80272772	chr7:80272772:C:T	1.55886e-10	-1.31617e-10	-1.73852
80272971	chr7:80272971:C:T	2.94522e-10	0.696235	-1.79852
80272986	chr7:80272986:TC:T	3.91411e-10	-1.31617e-10	-0.817882
80273651	chr7:80273651:A:C	4.44909e-10	0.925905	-1.61568
80273659	chr7:80273659:G:A	7.49518e-11	-0.915614	-1.55518
80274163	chr7:80274163:G:A	1.96816e-10	-1.50537	-9.09645e-10
80274252	chr7:80274252:A:C	7.4882e-10	-1.31617e-10	-0.169142
80274475	chr7:80274475:A:G	1.53735e-10	-1.31617e-10	-1.75241
80274554	chr7:80274554:G:A	2.52922e-10	0.00463723	-1.2592
80275058	chr7:80275058:C:T	2.91379e-10	0.227164	-1.34018
80275492	chr7:80275492:C:T	4.75441e-11	-1.1752	-1.75078
80276019	chr7:80276019:G:C	3.60384e-10	-0.140099	-0.760372
80277798	chr7:80277798:C:T	7.06152e-10	-1.31617e-10	-0.22781
80277895	chr7:80277895:G:C	1.56604e-10	-1.31617e-10	-1.73392
80277973	chr7:80277973:A:G	1.80738e-10	-1.31617e-10	-1.59059
80278454	chr7:80278454:C:A	7.65746e-09	-1.31617e-10	2.15579
80278502	chr7:80278502:A:G	1.84095e-09	-1.31617e-10	0.730396
80278530	chr7:80278530:A:T	1.8896e-10	-1.31617e-10	-1.54611
80278879	chr7:80278879:A:G	5.21047e-09	-1.31617e-10	1.77079
80278999	chr7:80278999:T:A	4.07908e-11	-1.64748	-1.4317
80279076	chr7:80279076:C:T	1.52577e-10	-1.31617e-10	-1.75997
80279155	chr7:80279155:A:G	2.23558e-10	-1.31617e-10	-1.37797
80279276	chr7:80279276:C:T	3.83065e-10	-0.839436	-9.09645e-10
80280420	chr7:80280420:T:C	3.17674e-10	-1.31617e-10	-1.02661
80280653	chr7:80280653:C:T	2.84411e-11	-1.64574	-1.79407
80280729	chr7:80280729:TAA:T	3.43142e-11	-1.64538	-1.6067
80281078	chr7:80281078:A:G	1.54122e-10	-1.31617e-10	-1.7499
80281591	chr7:80281591:C:T	1.62724e-10	-1.31617e-10	-1.69559
80281671	chr7:80281671:T:C	5.2288e-11	-1.22685	-1.60402
80281846	chr7:80281846:G:A	1.22106e-09	-1.31617e-10	0.319834
80282089	chr7:80282089:G:C	6.22021e-10	-1.31617e-10	-0.354667
80282100	chr7:80282100:A:G	1.52733e-10	-1.31617e-10	-1.75895
80282246	chr7:80282246:A:G	2.45685e-10	-1.28359	-9.09645e-10
80282368	chr7:80282368:A:G	2.65085e-10	-1.31617e-10	-1.20759
80283366	chr7:80283366:G:A	3.78613e-11	-1.34389	-1.80982
80283376	chr7:80283376:G:A	1.45783e-10	-1.31617e-10	-1.80552
80283468	chr7:80283468:G:A	3.02379e-11	-1.58408	-1.79446
80285030	chr7:80285030:G:A	7.87187e-10	-1.31617e-10	-0.119175
80285522	chr7:80285522:T:A	5.06702e-09	-1.31617e-10	1.74287
80285531	chr7:80285531:C:A	5.09017e-09	-1.31617e-10	1.74743
80285786	chr7:80285786:G:A	7.70525e-11	-1.543	-0.900154
80286443	chr7:80286443:G:A	1.60292e-10	-1.31617e-10	-1.71064
80286642	chr7:80286642:C:G	2.32179e-09	-1.31617e-10	0.962452
80286854	chr7:80286854:T:A	7.06845e-10	-1.56148	1.33465
80286859	chr7:80286859:A:G	1.60806e-10	-1.31617e-10	-1.70744
80287027	chr7:80287027:A:G	1.45403e-10	-1.31617e-10	-1.80813
80287248	chr7:80287248:T:A	3.01748e-11	-1.57499	-1.80564
80287251	chr7:80287251:C:T	1.66619e-10	-1.31617e-10	-1.67193
80287321	chr7:80287321:T:C	1.768e-10	-1.61262	-9.09645e-10
80287665	chr7:80287665:C:T	2.11657e-10	-1.31617e-10	-1.43267
80287942	chr7:80287942:T:C	1.52435e-10	-1.31617e-10	-1.76091
80288360	chr7:80288360:T:C	1.49846e-10	-1.31617e-10	-1.77803
80288384	chr7:80288384:C:T	4.33187e-11	-1.58049	-1.43857
80288540	chr7:80288540:G:A	1.20519e-10	-1.62199	-0.373838
80288576	chr7:80288576:T:C	1.4534e-10	-1.31617e-10	-1.80856
80289121	chr7:80289121:A:AGT	1.4846e-10	-1.31617e-10	-1.78732
80289159	chr7:80289159:C:T	1.45955e-10	-1.31617e-10	-1.80434
80289279	chr7:80289279:T:TA	1.45233e-10	-1.31617e-10	-1.8093
80289418	chr7:80289418:G:A	1.48774e-10	-1.31617e-10	-1.78521
80289605	chr7:80289605:T:C	1.03001e-09	-1.64283	1.79251
80289677	chr7:80289677:C:T	9.10147e-10	-1.31617e-10	0.0259656
80289784	chr7:80289784:G:A	6.41793e-10	-1.64605	1.32268
80290174	chr7:80290174:C:T	3.17253e-11	-1.5663	-1.76422
80290216	chr7:80290216:A:G	2.45773e-09	1.01935	-9.09645e-10
80290684	chr7:80290684:A:G	4.95144e-11	-1.60915	-1.27623
80291179	chr7:80291179:A:G	2.83867e-11	-1.64595	-1.79577
80291904	chr7:80291904:C:T	1.67303e-08	2.93734	-9.09645e-10
80292093	chr7:80292093:C:T	2.80871e-10	-1.56414	0.41439
80292510	chr7:80292510:C:T	2.661e-10	-1.55553	0.351758
80292536	chr7:80292536:C:T	2.53517e-10	-1.57637	0.324162
80292540	chr7:80292540:C:T	5.34813e-10	-1.31617e-10	-0.505724
80292642	chr7:80292642:C:T	2.09672e-10	-1.31617e-10	-1.4421
80292845	chr7:80292845:A:T	6.33394e-11	-1.26652	-1.37261
80292949	chr7:80292949:C:T	3.64845e-11	-1.51369	-1.67706
80293467	chr7:80293467:C:T	7.81698e-11	-1.57159	-0.857164
80293469	chr7:80293469:C:A	1.66394e-10	-1.31617e-10	-1.67328
80293585	chr7:80293585:A:G	6.48847e-09	-1.31617e-10	1.99014
80293726	chr7:80293726:C:T	2.00594e-10	-1.48636	-9.09645e-10
80293748	chr7:80293748:C:A	3.84994e-10	-1.31617e-10	-0.834414
80293780	chr7:80293780:C:G	3.54282e-11	-1.52618	-1.69395
80293876	chr7:80293876:T:G	7.79069e-10	-1.31617e-10	-0.129541
80294254	chr7:80294254:A:C	2.41337e-10	-1.30145	-9.09645e-10
80294267	chr7:80294267:T:C	8.8513e-09	-1.31617e-10	2.30068
80294403	chr7:80294403:T:C	1.50184e-10	-1.31617e-10	-1.77578
80294425	chr7:80294425:C:T	2.91665e-11	-1.6475	-1.76712
80294632	chr7:80294632:T:C	4.03646e-11	-1.53538	-1.55431
80294673	chr7:80294673:A:T	1.85359e-10	-1.60807	0.0427262
80294683	chr7:80294683:C:T	2.89447e-11	-1.63879	-1.78347
80294765	chr7:80294765:C:T	4.11538e-11	-1.37943	-1.69089
80295011	chr7:80295011:A:T	1.18902e-10	-1.33669	-0.672649
80295220	chr7:80295220:G:A	1.5006e-10	-1.31617e-10	-1.7766
80295236	chr7:80295236:G:A	6.34237e-10	-1.31617e-10	-0.335217
80295347	chr7:80295347:G:C	4.51183e-11	-1.62637	-1.35198
80295543	chr7:80295543:T:C	1.63843e-10	-1.31617e-10	-1.68873
80295544	chr7:80295544:C:T	3.04799e-11	-1.62462	-1.74595
80295657	chr7:80295657:T:A	7.8569e-11	-1.57755	-0.846109
80296290	chr7:80296290:G:A	1.58254e-10	-1.31617e-10	-1.72344
80296383	chr7:80296383:T:C	1.60666e-10	-1.31617e-10	-1.70831
80296555	chr7:80296555:T:C	7.51554e-11	-1.58077	-0.887317
80297557	chr7:80297557:G:C	1.0105e-08	-1.31617e-10	2.43314
80297569	chr7:80297569:A:G	3.94516e-11	-1.45725	-1.65531
80297644	chr7:80297644:C:T	9.46272e-09	-1.31617e-10	2.36747
80298390	chr7:80298390:C:G	2.90675e-11	-1.61801	-1.80001
80298532	chr7:80298532:T:A	1.45204e-10	-1.31617e-10	-1.8095
80298854	chr7:80298854:C:T	2.71348e-10	-1.51101	0.326774
80299062	chr7:80299062:G:A	1.86316e-10	-1.31617e-10	-1.56019
80299520	chr7:80299520:A:G	3.86303e-10	-1.31617e-10	-0.83102
80300006	chr7:80300006:G:A	1.47492e-10	-1.31617e-10	-1.79387
80300009	chr7:80300009:C:T	7.27258e-09	-1.31617e-10	2.10423
80300231	chr7:80300231:C:T	1.56666e-10	-1.31617e-10	-1.73352
80300541	chr7:80300541:A:G	7.25092e-10	-1.31617e-10	-0.201342
80300761	chr7:80300761:T:C	1.48165e-10	-1.31617e-10	-1.78931
80301031	chr7:80301031:C:CT	1.45891e-10	-1.31617e-10	-1.80478
80301298	chr7:80301298:T:C	1.45878e-10	-1.31617e-10	-1.80487
80301369	chr7:80301369:C:T	3.4529e-11	-1.53718	-1.70866
80301467	chr7:80301467:A:T	8.34109e-11	-1.56345	-0.800413
80301744	chr7:80301744:A:T	2.13104e-10	-1.31617e-10	-1.42586
80301834	chr7:80301834:C:T	4.3055e-11	-1.4461	-1.57906
80301932	chr7:80301932:T:G	8.19432e-11	-1.54345	-0.838169
80302442	chr7:80302442:C:T	6.01705e-09	-1.31617e-10	1.91471
80302443	chr7:80302443:G:A	2.93681e-10	-1.10515	-9.09645e-10
80302525	chr7:80302525:A:C	1.74585e-10	-1.31617e-10	-1.62523
80302588	chr7:80302588:G:A	4.80953e-10	-1.61646	1.00459
80303338	chr7:80303338:G:A	2.16784e-10	-1.31617e-10	-1.40874
80303375	chr7:80303375:CT:C	7.7168e-11	-1.56943	-0.872231
80303749	chr7:80303749:A:G	1.59381e-10	-1.31617e-10	-1.71634
80303823	chr7:80303823:G:T	2.08314e-09	-1.31617e-10	0.853992
80304272	chr7:80304272:CT:C	7.0783e-09	-1.31617e-10	2.07715
80304299	chr7:80304299:G:A	5.00716e-10	-1.31617e-10	-0.571601
80304363	chr7:80304363:C:T	2.94496e-11	-1.60189	-1.80307
80304366	chr7:80304366:G:C	1.08443e-09	-1.31617e-10	0.201165
80304882	chr7:80304882:T:G	7.16149e-09	-1.31617e-10	2.08883
80304910	chr7:80304910:C:T	7.30655e-09	-1.31617e-10	2.10889
80304918	chr7:80304918:T:C	4.82803e-10	-1.64743	1.0394
80305009	chr7:80305009:G:A	1.7731e-10	-1.31617e-10	-1.60974
80305011	chr7:80305011:T:C	1.73402e-10	-1.63203	-9.09645e-10
80305439	chr7:80305439:C:T	1.75442e-10	-1.31617e-10	-1.62033
80305546	chr7:80305546:TTCAGCTCTTCACTTTTGCATTTCTGTGTCCCTCCTAATCATCCCCTAGGCTGCTTCACAG:T	4.0409e-09	-1.31617e-10	1.51658
80306635	chr7:80306635:T:C	2.86621e-10	-1.31617e-10	-1.12948
80307152	chr7:80307152:G:A	3.42746e-10	-1.31617e-10	-0.950651
80307727	chr7:80307727:CTCTT:C	1.88381e-10	-1.31617e-10	-1.54918
80308450	chr7:80308450:T:G	1.46927e-10	-1.31617e-10	-1.79771
80308578	chr7:80308578:T:C	2.0535e-10	-0.787058	-0.675866
80308742	chr7:80308742:TA:T	4.95975e-11	-1.48427	-1.39943
80308762	chr7:80308762:A:T	5.1011e-11	-1.46959	-1.38601
80309016	chr7:80309016:A:G	1.64935e-10	-1.31617e-10	-1.68209
80309029	chr7:80309029:T:C	1.52322e-10	-1.31617e-10	-1.76164
80309265	chr7:80309265:A:G	5.73177e-10	-1.31617e-10	-0.436446
80309266	chr7:80309266:C:T	1.66334e-09	-1.31617e-10	0.628945
80309445	chr7:80309445:C:T	1.52477e-10	-1.31617e-10	-1.76063
80309520	chr7:80309520:G:A	6.13869e-11	-1.61057	-1.05987
80309561	chr7:80309561:T:C	3.50894e-10	-1.31617e-10	-0.927155
80310559	chr7:80310559:T:G	6.53553e-10	-1.53465	1.22944
80310828	chr7:80310828:T:C	4.56096e-09	-1.31617e-10	1.63765
80310857	chr7:80310857:C:G	1.05267e-09	-1.31617e-10	0.171448
80311249	chr7:80311249:T:C	1.69232e-09	-1.2505	1.89672
80311256	chr7:80311256:G:A	6.6315e-11	-1.33138	-1.26185
80311470	chr7:80311470:C:T	9.9872e-09	-1.31617e-10	2.42142
80311803	chr7:80311803:C:T	6.55309e-10	-1.31617e-10	-0.302534
80312253	chr7:80312253:G:A	1.47215e-10	-1.31617e-10	-1.79574
80312262	chr7:80312262:G:A	1.47215e-10	-1.31617e-10	-1.79574
80312391	chr7:80312391:T:C	2.89396e-11	-1.63161	-1.79082
80312551	chr7:80312551:T:C	1.71239e-10	-1.31617e-10	-1.64458
80312769	chr7:80312769:G:A	1.47163e-10	-1.31617e-10	-1.7961
80313072	chr7:80313072:G:A	3.4113e-11	-1.56127	-1.69669
80313401	chr7:80313401:G:A	6.00879e-10	-1.31617e-10	-0.389248
80313477	chr7:80313477:C:T	4.26263e-10	-1.31617e-10	-0.732584
80314045	chr7:80314045:T:A	4.06889e-11	-1.47958	-1.6021
80314211	chr7:80314211:C:T	4.31024e-10	-1.31617e-10	-0.721478
80314515	chr7:80314515:C:T	3.5517e-11	-1.43794	-1.77969
80315061	chr7:80315061:G:A	2.73827e-10	-1.31617e-10	-1.17514
80315124	chr7:80315124:C:T	3.37336e-10	-1.31617e-10	-0.966561
80315600	chr7:80315600:G:A	1.51664e-10	-1.31617e-10	-1.76597
80315688	chr7:80315688:G:A	3.73672e-10	-1.31617e-10	-0.864263
80315796	chr7:80315796:T:C	1.3113e-10	-0.948984	-0.962467
80316274	chr7:80316274:G:C	4.78244e-11	-1.57685	-1.34326
80316370	chr7:80316370:G:A	3.75422e-11	-1.50532	-1.65685
80316505	chr7:80316505:A:C	4.4902e-11	-1.404	-1.57916
80316681	chr7:80316681:AG:A	1.61302e-10	-1.31617e-10	-1.70436
80317883	chr7:80317883:C:T	1.21754e-10	-0.314996	-1.67064
80318192	chr7:80318192:C:A	1.47684e-10	-1.31617e-10	-1.79256
80318212	chr7:80318212:A:G	3.79395e-11	-1.52053	-1.63112
80318323	chr7:80318323:C:T	1.47775e-10	-1.31617e-10	-1.79195
80318895	chr7:80318895:C:T	1.71519e-10	-1.31617e-10	-1.64295
80319387	chr7:80319387:G:A	1.69408e-10	-0.28373	-1.3716
80319672	chr7:80319672:A:T	5.41813e-11	-1.63632	-1.15899
80319674	chr7:80319674:G:A	1.81019e-10	-1.31617e-10	-1.58904
80319834	chr7:80319834:A:T	3.21393e-11	-1.50746	-1.8101
80319884	chr7:80319884:G:A	2.3211e-10	-1.31617e-10	-1.34043
80319885	chr7:80319885:A:G	2.32119e-10	-1.31617e-10	-1.34039
80319917	chr7:80319917:A:G	1.75929e-10	-1.31617e-10	-1.61756
80320101	chr7:80320101:A:C	1.86261e-10	-1.31617e-10	-1.56049
80320202	chr7:80320202:C:T	7.25869e-11	-0.885298	-1.61756
80320247	chr7:80320247:C:A	1.12648e-10	-0.770634	-1.29274
80320481	chr7:80320481:G:A	2.49129e-10	-1.31617e-10	-1.26967
80320650	chr7:80320650:G:A	1.77063e-10	-1.31617e-10	-1.61113
80321282	chr7:80321282:T:C	1.62913e-10	-1.31617e-10	-1.69442
80321436	chr7:80321436:G:A	4.6559e-11	-1.59908	-1.34784
80321626	chr7:80321626:A:G	3.17962e-11	-1.53951	-1.78878
80321644	chr7:80321644:T:C	2.15918e-10	-1.31617e-10	-1.41274
80322670	chr7:80322670:T:C	1.70361e-10	-1.31617e-10	-1.64972
80322727	chr7:80322727:C:T	1.31175e-10	-0.745857	-1.16525
80322922	chr7:80322922:C:T	1.7621e-10	-1.61597	-9.09645e-10
80322960	chr7:80322960:A:C	1.72895e-10	-1.31617e-10	-1.63495
80323046	chr7:80323046:G:C	3.7351e-10	-0.864695	-9.09645e-10
80323061	chr7:80323061:T:C	2.22005e-10	-1.31617e-10	-1.38494
80323084	chr7:80323084:T:C	2.22048e-10	-1.31617e-10	-1.38475
80323299	chr7:80323299:C:T	1.79423e-10	-1.5979	-9.09645e-10
80323439	chr7:80323439:G:A	3.33373e-11	-1.47982	-1.80114
80323703	chr7:80323703:G:T	1.10121e-08	-1.31617e-10	2.51911
80324421	chr7:80324421:C:A	2.46112e-10	-1.31617e-10	-1.28185
80324513	chr7:80324513:C:A	1.86613e-10	-1.31617e-10	-1.55861
80324765	chr7:80324765:A:G	2.06391e-10	-1.31617e-10	-1.45787
80325069	chr7:80325069:C:A	1.78773e-10	-1.31617e-10	-1.60152
80325072	chr7:80325072:C:A	2.94924e-09	-1.31617e-10	1.20166
80325081	chr7:80325081:T:C	2.45709e-10	-1.31617e-10	-1.28349
80325100	chr7:80325100:T:C	1.09727e-09	-1.31617e-10	0.212942
80325291	chr7:80325291:A:C	3.08968e-11	-1.61189	-1.74509
80325342	chr7:80325342:C:T	4.4547e-11	-1.58785	-1.40325
80325522	chr7:80325522:C:A	1.62791e-10	-0.577919	-1.11726
80325656	chr7:80325656:G:A	2.58014e-10	-1.31617e-10	-1.23463
80325701	chr7:80325701:G:T	1.59687e-10	-1.31617e-10	-1.71443
80325800	chr7:80325800:A:G	1.81427e-10	-1.58678	-9.09645e-10
80326198	chr7:80326198:G:A	9.8672e-11	-0.840825	-1.35501
80326205	chr7:80326205:A:G	3.11388e-11	-1.6047	-1.74448
80326408	chr7:80326408:T:C	5.41187e-11	-1.64591	-1.15055
80326723	chr7:80326723:G:C	3.2768e-11	-1.49837	-1.79981
80326736	chr7:80326736:T:C	1.66957e-10	-1.31617e-10	-1.6699
80326780	chr7:80326780:A:T	1.63698e-10	-0.528211	-1.16141
80326956	chr7:80326956:C:T	1.72657e-10	-1.31617e-10	-1.63634
80327484	chr7:80327484:C:T	1.65435e-10	-0.535026	-1.14404
80328211	chr7:80328211:G:A	4.42846e-11	-1.58284	-1.41416
80328226	chr7:80328226:T:G	3.13204e-11	-1.57473	-1.76864
80328328	chr7:80328328:G:A	2.22496e-10	-1.31617e-10	-1.38273
80328500	chr7:80328500:G:T	1.51461e-10	-1.31617e-10	-1.76731
80328560	chr7:80328560:A:G	2.12368e-10	-1.31617e-10	-1.42932
80328638	chr7:80328638:G:A	2.41483e-10	-1.31617e-10	-1.30084
80328763	chr7:80328763:C:A	6.31154e-11	-1.0146	-1.62808
80328845	chr7:80328845:C:T	1.45167e-10	-1.31617e-10	-1.80975
80328905	chr7:80328905:G:A	2.03445e-10	-1.31617e-10	-1.47224
80329338	chr7:80329338:A:G	1.60415e-10	-1.31617e-10	-1.70987
80329831	chr7:80329831:A:G	4.88171e-11	-1.16858	-1.73098
80330067	chr7:80330067:C:T	1.21685e-09	-1.31617e-10	0.316376
80330073	chr7:80330073:C:T	6.40522e-11	-1.21907	-1.40887
80330404	chr7:80330404:GA:G	1.54708e-10	-1.31617e-10	-1.7461
80330439	chr7:80330439:T:A	5.00672e-11	-1.52294	-1.35133
80330700	chr7:80330700:G:A	1.73393e-10	-1.31617e-10	-1.63208
80330703	chr7:80330703:A:G	1.75905e-10	-1.31617e-10	-1.6177
80331066	chr7:80331066:C:T	2.28709e-10	-1.31617e-10	-1.35519
80331157	chr7:80331157:G:A	9.37035e-09	-1.31617e-10	2.35766
80331177	chr7:80331177:T:A	1.48648e-10	-1.31617e-10	-1.78606
80331327	chr7:80331327:A:C	3.51694e-11	-1.55372	-1.67374
80331775	chr7:80331775:G:A	4.93604e-11	-1.55624	-1.33225
80331988	chr7:80331988:C:G	1.22298e-10	-1.59144	-0.389741
80332257	chr7:80332257:G:A	1.78542e-10	-1.60282	-9.09645e-10
80332675	chr7:80332675:C:T	1.46028e-10	-1.31617e-10	-1.80385
80332973	chr7:80332973:G:A	1.76461e-10	-1.61454	-9.09645e-10
80333439	chr7:80333439:A:T	3.99281e-10	0.0790955	-0.87707
80333760	chr7:80333760:G:A	1.88658e-09	-1.31617e-10	0.754879
80334732	chr7:80334732:TATA:T	1.53201e-10	-1.31617e-10	-1.75589
80335260	chr7:80335260:T:C	9.89965e-10	-1.31617e-10	0.110029
80335358	chr7:80335358:A:G	1.70864e-10	-1.64677	-9.09645e-10
80335646	chr7:80335646:G:A	5.17432e-10	-1.20575	0.666986
80336157	chr7:80336157:C:T	1.51858e-09	0.537892	-9.09645e-10
80336250	chr7:80336250:C:T	1.73641e-10	-1.31617e-10	-1.63065
80336856	chr7:80336856:A:T	3.36154e-10	-0.970071	-9.09645e-10
80336864	chr7:80336864:G:T	1.55525e-08	4.66128	-1.79695
80337229	chr7:80337229:G:A	4.35162e-10	0.29078	-1.0027
80337849	chr7:80337849:C:T	8.58946e-11	-1.25601	-1.07851
80338025	chr7:80338025:A:G	1.52799e-10	-1.31617e-10	-1.75852
80338057	chr7:80338057:T:C	9.55244e-11	-1.24429	-0.983971
80338719	chr7:80338719:G:A	3.30303e-10	-0.987629	-9.09645e-10
80338767	chr7:80338767:T:C	6.72886e-11	-1.26839	-1.31026
80338786	chr7:80338786:CT:C	4.90879e-11	-1.33561	-1.55842
80339203	chr7:80339203:T:C	4.37795e-10	-1.31617e-10	-0.705889
80339404	chr7:80339404:C:CTT	8.55618e-11	-1.50279	-0.835611
80339428	chr7:80339428:A:G	1.74182e-10	-1.62754	-9.09645e-10
80339499	chr7:80339499:C:T	1.55921e-10	-1.31617e-10	-1.73829
80339742	chr7:80339742:A:G	9.60823e-11	-1.47144	-0.750994
80340170	chr7:80340170:C:A	8.92908e-11	-1.50077	-0.794974
80340196	chr7:80340196:G:A	3.68215e-10	-0.878972	-9.09645e-10
80340432	chr7:80340432:C:T	1.49291e-10	-1.31617e-10	-1.78174
80340969	chr7:80340969:G:A	3.3318e-10	-1.31617e-10	-0.978958
80341268	chr7:80341268:T:A	1.87408e-10	-1.31617e-10	-1.55435
80341385	chr7:80341385:C:T	2.40867e-10	-1.31617e-10	-1.3034
80341578	chr7:80341578:G:A	1.9311e-10	-1.31617e-10	-1.52438
80342301	chr7:80342301:C:A	1.92309e-10	-1.31617e-10	-1.52854
80342379	chr7:80342379:A:G	1.73515e-10	-1.63137	-9.09645e-10
80342389	chr7:80342389:G:A	1.73288e-10	-0.878468	-0.754218
80342636	chr7:80342636:A:T	2.1148e-10	-1.31617e-10	-1.43351
80342802	chr7:80342802:A:T	8.31041e-11	-1.48495	-0.882597
80342991	chr7:80342991:C:T	7.7872e-10	-1.31617e-10	-0.129989
80343394	chr7:80343394:A:G	9.97794e-11	-1.33613	-0.848545
80343703	chr7:80343703:G:A	1.51155e-10	-1.31617e-10	-1.76934
80343792	chr7:80343792:C:T	1.70491e-10	-1.31617e-10	-1.64896
80343851	chr7:80343851:A:T	1.39484e-09	0.452895	-9.09645e-10
80344137	chr7:80344137:T:A	2.87627e-10	-1.31617e-10	-1.12598
80344509	chr7:80344509:A:G	2.9204e-10	-1.31617e-10	-1.11075
80344797	chr7:80344797:CAATA:C	7.56445e-10	-1.31617e-10	-0.159011
80345278	chr7:80345278:C:T	2.08196e-10	-1.31617e-10	-1.44916
80345310	chr7:80345310:A:G	6.30912e-11	-0.83447	-1.80859
80345681	chr7:80345681:A:G	5.12644e-11	-1.35009	-1.50055
80346197	chr7:80346197:G:T	4.547e-11	-1.50125	-1.46934
80346204	chr7:80346204:T:C	2.04323e-10	-1.46794	-9.09645e-10
80346660	chr7:80346660:G:A	5.23293e-10	-1.31617e-10	-0.5275
80346699	chr7:80346699:T:C	6.24535e-10	-1.31617e-10	-0.350633
80346739	chr7:80346739:G:A	5.59754e-10	-1.31617e-10	-0.460143
80346932	chr7:80346932:G:T	3.07063e-10	-1.31617e-10	-1.06059
80347082	chr7:80347082:C:A	1.77182e-10	-1.31617e-10	-1.61046
80347123	chr7:80347123:C:G	2.48153e-10	-1.31617e-10	-1.27359
80347577	chr7:80347577:T:C	9.19913e-11	-0.539044	-1.7269
80347621	chr7:80347621:C:G	1.03942e-10	-0.717946	-1.42586
80347788	chr7:80347788:G:A	1.7091e-10	-1.64651	-9.09645e-10
80347830	chr7:80347830:G:A	4.86112e-10	-1.31617e-10	-0.601201
80348133	chr7:80348133:G:C	2.66629e-10	-1.46102	0.259235
80348556	chr7:80348556:A:C	1.49556e-10	-1.31617e-10	-1.77997
80348591	chr7:80348591:T:C	3.05672e-10	-1.31617e-10	-1.06513
80348752	chr7:80348752:A:T	6.48066e-11	-1.38508	-1.23116
80349087	chr7:80349087:A:G	1.02226e-10	-0.719135	-1.44132
80349317	chr7:80349317:T:G	6.47551e-11	-1.44425	-1.17278
80349813	chr7:80349813:CATTAAG:C	2.60238e-10	-1.31617e-10	-1.22604
80349879	chr7:80349879:G:A	1.67356e-10	-1.31617e-10	-1.66752
80350213	chr7:80350213:T:C	1.45576e-10	-1.31617e-10	-1.80694
80350301	chr7:80350301:A:T	1.46731e-10	-1.31617e-10	-1.79904
80350344	chr7:80350344:A:G	3.1432e-10	-1.31617e-10	-1.03723
80350665	chr7:80350665:T:G	3.45055e-10	-1.31617e-10	-0.943936
80350947	chr7:80350947:G:A	6.49232e-11	-1.27637	-1.33807
80351152	chr7:80351152:C:A	2.62798e-10	-0.360248	-0.856007
80351293	chr7:80351293:G:A	4.47069e-11	-1.27749	-1.71003
80351435	chr7:80351435:G:A	4.72703e-10	-1.31617e-10	-0.629174
80351478	chr7:80351478:T:C	6.84962e-10	-1.31617e-10	-0.258277
80351526	chr7:80351526:T:A	6.83613e-10	-1.31617e-10	-0.260248
80352030	chr7:80352030:T:C	6.64418e-10	-1.31617e-10	-0.28873
80352291	chr7:80352291:G:A	2.40268e-10	-1.30588	-9.09645e-10
80352371	chr7:80352371:C:T	5.60841e-09	-1.31617e-10	1.84438
80352436	chr7:80352436:C:T	2.12373e-10	-1.42929	-9.09645e-10
80352521	chr7:80352521:G:A	7.33501e-10	-1.31617e-10	-0.189812
80352808	chr7:80352808:C:A	4.56774e-10	-1.31617e-10	-0.663453
80353107	chr7:80353107:A:G	6.682e-11	-0.925172	-1.66047
80353213	chr7:80353213:G:A	7.33357e-10	-1.31617e-10	-0.190008
80353304	chr7:80353304:A:T	7.33263e-10	-1.31617e-10	-0.190137
80353443	chr7:80353443:C:G	1.20786e-10	-0.216711	-1.77691
80353448	chr7:80353448:A:G	2.96145e-10	-1.31617e-10	-1.09679
80353756	chr7:80353756:A:G	7.20062e-10	-1.31617e-10	-0.208303
80353948	chr7:80353948:A:G	1.62693e-10	-1.31617e-10	-1.69577
80354135	chr7:80354135:G:A	1.58346e-09	-1.31617e-10	0.579725
80354602	chr7:80354602:A:G	1.61904e-10	-1.31617e-10	-1.70064
80354669	chr7:80354669:A:G	2.19693e-10	-1.31617e-10	-1.39541
80354831	chr7:80354831:A:G	4.25282e-11	-1.32267	-1.7148
80355850	chr7:80355850:TA:T	5.22651e-10	-1.31617e-10	-0.528727
80355934	chr7:80355934:T:C	3.36754e-10	-1.31617e-10	-0.968289
80356153	chr7:80356153:T:G	1.61627e-10	-1.31617e-10	-1.70235
80356234	chr7:80356234:A:G	6.32799e-10	-1.31617e-10	-0.337487
80356251	chr7:80356251:T:C	4.96459e-10	-1.31617e-10	-0.580141
80356293	chr7:80356293:T:A	5.02267e-10	-1.31617e-10	-0.568509
80356317	chr7:80356317:A:C	3.73089e-11	-1.35878	-1.80962
80356407	chr7:80356407:T:G	7.33999e-10	-1.31617e-10	-0.189132
80356993	chr7:80356993:C:T	1.77931e-10	-1.31617e-10	-1.60625
80357020	chr7:80357020:A:T	5.88452e-11	-1.44154	-1.27119
80357384	chr7:80357384:T:A	2.29113e-10	-1.41888	0.0654533
80357438	chr7:80357438:T:C	5.92814e-10	-1.31617e-10	-0.40276
80357502	chr7:80357502:A:G	6.127e-10	-1.31617e-10	-0.369765
80357693	chr7:80357693:A:G	1.87722e-10	-1.31617e-10	-1.55268
80357766	chr7:80357766:G:A	4.72585e-09	-1.31617e-10	1.67316
80357877	chr7:80357877:A:G	3.63786e-11	-1.39577	-1.79789
80357890	chr7:80357890:A:G	3.60079e-11	-1.40033	-1.80357
80358069	chr7:80358069:T:C	7.72735e-10	-1.31617e-10	-0.137704
80358101	chr7:80358101:A:T	1.74599e-10	-1.31617e-10	-1.62515
80358115	chr7:80358115:T:C	4.58442e-11	-1.15416	-1.80823
80358455	chr7:80358455:A:G	4.55611e-11	-1.1592	-1.80939
80358585	chr7:80358585:C:T	4.86036e-09	-1.31617e-10	1.70123
80358790	chr7:80358790:G:A	1.45189e-10	-1.31617e-10	-1.8096
80358905	chr7:80358905:CA:C	6.47292e-10	1.49281	-1.80765
80359407	chr7:80359407:A:G	4.86281e-11	-1.20183	-1.7016
80359719	chr7:80359719:TCA:T	1.05989e-09	-1.31617e-10	0.178281
80360126	chr7:80360126:A:G	2.9518e-11	-1.59253	-1.81011
80360141	chr7:80360141:C:A	7.2163e-10	-1.31617e-10	-0.206128
80360626	chr7:80360626:C:T	5.61382e-11	-1.57423	-1.18559
80360644	chr7:80360644:G:A	1.1579e-09	-1.31617e-10	0.266724
80360649	chr7:80360649:C:A	1.59239e-10	-1.31617e-10	-1.71724
80360737	chr7:80360737:T:C	8.00439e-10	-1.31617e-10	-0.10248
80361171	chr7:80361171:C:T	4.82061e-10	-1.31617e-10	-0.609569
80361713	chr7:80361713:C:A	8.26825e-11	-1.26246	-1.11017
80361792	chr7:80361792:C:T	7.78412e-11	-1.46219	-0.970777
80361815	chr7:80361815:A:G	1.45305e-10	-1.31617e-10	-1.80881
80361828	chr7:80361828:G:A	4.20718e-11	-1.24565	-1.80261
80361861	chr7:80361861:A:G	1.72165e-10	-1.31617e-10	-1.63919
80361946	chr7:80361946:T:C	5.41629e-11	-1.59619	-1.19945
80361975	chr7:80361975:T:A	5.55331e-11	-0.962778	-1.80788
80362004	chr7:80362004:T:C	1.45884e-10	-1.31617e-10	-1.80483
80362155	chr7:80362155:G:T	1.45261e-10	-1.31617e-10	-1.80911
80362169	chr7:80362169:A:G	1.45212e-10	-1.31617e-10	-1.80945
80362484	chr7:80362484:C:T	5.50842e-11	-1.59522	-1.18356
80362585	chr7:80362585:A:G	7.80961e-10	-1.31617e-10	-0.127116
80362671	chr7:80362671:G:T	5.10277e-09	-1.31617e-10	1.7499
80362832	chr7:80362832:G:C	1.59883e-10	0.0322968	-1.7455
80363055	chr7:80363055:C:T	6.33423e-11	-0.837586	-1.8015
80363076	chr7:80363076:G:C	1.83739e-10	-1.31617e-10	-1.57412
80363117	chr7:80363117:C:A	4.61818e-10	-1.31617e-10	-0.652469
80363133	chr7:80363133:G:C	5.52176e-11	-1.58606	-1.1903
80363604	chr7:80363604:T:C	1.61459e-10	0.0257559	-1.72915
80363650	chr7:80363650:T:C	2.12775e-08	3.66578	-0.488021
80363710	chr7:80363710:A:G	1.6316e-10	-1.31617e-10	-1.69291
80363938	chr7:80363938:T:C	5.03056e-11	-1.19006	-1.67946
80363940	chr7:80363940:T:G	5.47155e-11	-1.5809	-1.20459
80364126	chr7:80364126:C:T	6.86001e-11	-0.759908	-1.79944
80364241	chr7:80364241:T:C	5.75363e-11	-1.57665	-1.15858
80364385	chr7:80364385:T:A	3.30582e-10	-1.31617e-10	-0.986786
80364484	chr7:80364484:G:T	1.41316e-10	-0.105788	-1.73085
80364549	chr7:80364549:C:T	1.47925e-10	-0.0646119	-1.72633
80364591	chr7:80364591:G:A	1.43242e-10	-0.0963701	-1.72674
80364649	chr7:80364649:C:T	1.44086e-10	-0.0902419	-1.72699
80364779	chr7:80364779:C:T	4.43176e-10	-1.31617e-10	-0.693673
80364934	chr7:80364934:T:C	5.49357e-11	-1.58665	-1.19482
80364943	chr7:80364943:T:G	1.15551e-09	-1.31617e-10	0.264657
80364978	chr7:80364978:A:G	1.45577e-10	-1.31617e-10	-1.80694
80365049	chr7:80365049:G:A	1.59133e-10	0.0114479	-1.72935
80365175	chr7:80365175:AC:A	1.45816e-10	-0.0788728	-1.72642
80365334	chr7:80365334:T:C	5.0193e-11	-1.20319	-1.66857
80365485	chr7:80365485:G:A	1.48149e-10	-1.31617e-10	-1.78942
80365638	chr7:80365638:C:T	8.13962e-11	-1.56545	-0.822863
80365639	chr7:80365639:G:A	4.41185e-10	-0.698176	-9.09645e-10
80365698	chr7:80365698:C:T	1.476e-10	-0.0565333	-1.7366
80365868	chr7:80365868:T:C	1.45117e-10	-1.31617e-10	-1.8101
80366075	chr7:80366075:A:G	4.31276e-11	-1.64486	-1.37862
80366527	chr7:80366527:A:G	9.34728e-11	-1.62602	-0.62395
80366664	chr7:80366664:G:A	5.8418e-11	-1.58708	-1.13294
80366719	chr7:80366719:G:C	2.92403e-11	-1.6204	-1.7917
80366740	chr7:80366740:T:A	8.27851e-10	-1.31617e-10	-0.0688075
80366873	chr7:80366873:T:A	1.45123e-10	-1.31617e-10	-1.81006
80367007	chr7:80367007:G:GT	1.71819e-09	-1.31617e-10	0.661388
80367024	chr7:80367024:G:C	1.15321e-09	-1.31617e-10	0.262664
80367219	chr7:80367219:T:C	4.76845e-09	-1.31617e-10	1.68214
80367277	chr7:80367277:C:T	5.23666e-09	-1.31617e-10	1.7758
80367368	chr7:80367368:A:G	4.32932e-09	-1.31617e-10	1.58552
80367450	chr7:80367450:G:C	2.10781e-10	-1.31617e-10	-1.43682
80367455	chr7:80367455:C:T	2.01528e-10	-1.48171	-9.09645e-10
80367495	chr7:80367495:T:C	1.18809e-10	-1.58237	-0.427745
80367645	chr7:80367645:G:A	2.68283e-09	-1.31617e-10	1.10699
80367687	chr7:80367687:G:A	1.13937e-10	-1.51112	-0.540871
80367886	chr7:80367886:T:C	3.54383e-11	-1.48948	-1.73037
80368630	chr7:80368630:A:C	3.15948e-11	-1.59444	-1.74021
80369056	chr7:80369056:T:C	5.05664e-10	-0.561768	-9.09645e-10
80369099	chr7:80369099:A:T	3.4971e-11	-1.54016	-1.69296
80369196	chr7:80369196:T:C	3.39321e-11	-1.49035	-1.77293
80369220	chr7:80369220:AAAAAG:A	2.07769e-10	-1.31617e-10	-1.45121
80369716	chr7:80369716:T:A	2.02709e-10	-1.31617e-10	-1.47587
80369995	chr7:80369995:G:C	6.74893e-10	-1.31617e-10	-0.273086
80370126	chr7:80370126:A:G	6.63397e-11	-1.26808	-1.32477
80370161	chr7:80370161:G:C	7.72966e-11	-1.63838	-0.801614
80370447	chr7:80370447:A:T	6.33789e-09	-1.31617e-10	1.96666
80370517	chr7:80370517:T:C	3.71721e-10	-1.31617e-10	-0.869498
80370659	chr7:80370659:T:C	6.41265e-11	-1.29456	-1.33222
80371004	chr7:80371004:A:G	4.2826e-10	-1.31617e-10	-0.727909
80371069	chr7:80371069:C:T	3.17108e-11	-1.64602	-1.68496
80371090	chr7:80371090:G:A	5.85459e-09	-1.31617e-10	1.88734
80371329	chr7:80371329:T:A	1.46332e-10	-1.31617e-10	-1.80176
80371783	chr7:80371783:A:C	5.86071e-09	-1.31617e-10	1.88839
80371940	chr7:80371940:G:C	1.46181e-10	-1.31617e-10	-1.80279
80372077	chr7:80372077:G:A	5.89926e-09	-1.31617e-10	1.89494
80372340	chr7:80372340:A:G	3.06197e-11	-1.60853	-1.75747
80372407	chr7:80372407:G:A	5.67799e-09	-1.31617e-10	1.85671
80372743	chr7:80372743:G:A	4.92197e-10	-0.588761	-9.09645e-10
80372907	chr7:80372907:C:A	2.85063e-11	-1.62964	-1.80788
80373298	chr7:80373298:T:C	3.94732e-11	-1.37572	-1.7363
80373500	chr7:80373500:C:T	1.48089e-10	-1.31617e-10	-1.78983
80374182	chr7:80374182:T:C	1.01994e-10	-1.6447	-0.51803
80374246	chr7:80374246:A:G	5.102e-11	-1.1046	-1.75082
80374249	chr7:80374249:T:A	7.55024e-11	-1.63885	-0.824631
80374254	chr7:80374254:A:G	1.45398e-10	-1.31617e-10	-1.80817
80374286	chr7:80374286:T:C	5.42091e-09	-1.31617e-10	1.81038
80374358	chr7:80374358:A:G	3.73851e-11	-1.38682	-1.77955
80374513	chr7:80374513:C:T	1.46464e-10	-1.31617e-10	-1.80086
80375179	chr7:80375179:C:T	7.95997e-11	-1.64644	-0.764187
80375381	chr7:80375381:A:T	1.75115e-10	-1.31617e-10	-1.6222
80375835	chr7:80375835:T:A	1.60459e-10	-1.31617e-10	-1.7096
80376067	chr7:80376067:A:G	2.97574e-10	-1.31617e-10	-1.09198
80376087	chr7:80376087:T:C	1.56426e-10	-1.31617e-10	-1.73506
80376162	chr7:80376162:C:T	7.03142e-11	-1.6284	-0.906271
80376245	chr7:80376245:C:T	3.2812e-10	-0.994262	-9.09645e-10
80376733	chr7:80376733:T:A	3.382e-10	-1.31617e-10	-0.964004
80377275	chr7:80377275:A:C	1.75117e-10	-1.62219	-9.09645e-10
80377414	chr7:80377414:A:T	1.90417e-10	-1.31617e-10	-1.53842
80377551	chr7:80377551:A:G	1.55381e-10	-1.31617e-10	-1.74176
80378139	chr7:80378139:A:G	5.22706e-10	-1.31617e-10	-0.528622
80378460	chr7:80378460:T:C	5.15858e-10	-1.31617e-10	-0.541809
80379321	chr7:80379321:C:T	1.65403e-10	-1.31617e-10	-1.67926
80379482	chr7:80379482:C:T	1.51768e-10	-1.31617e-10	-1.76529
80380097	chr7:80380097:T:C	1.48181e-10	-1.31617e-10	-1.78921
80380125	chr7:80380125:T:C	5.93992e-10	0.975086	-1.37586
80380140	chr7:80380140:T:C	1.61665e-10	-1.31617e-10	-1.70212
80380201	chr7:80380201:G:A	1.63931e-10	-1.31617e-10	-1.68819
80380750	chr7:80380750:A:G	4.94662e-09	3.48413	-1.76531
80381046	chr7:80381046:A:G	3.7304e-09	-1.31617e-10	1.43663
80381965	chr7:80381965:C:T	1.52981e-10	-1.31617e-10	-1.75733
80382961	chr7:80382961:G:A	2.76055e-10	-1.59859	0.431554
80383641	chr7:80383641:T:C	3.24023e-10	-1.31617e-10	-1.00683
80383709	chr7:80383709:G:C	4.65938e-10	-1.31617e-10	-0.643589
80384446	chr7:80384446:T:C	1.45383e-09	-0.416637	0.910956
80384512	chr7:80384512:C:A	6.91662e-11	-1.63656	-0.914564
80384903	chr7:80384903:T:C	2.87608e-09	-1.31617e-10	1.17654
80385184	chr7:80385184:G:C	4.15516e-11	-1.55279	-1.50791
80386570	chr7:80386570:A:G	3.48723e-10	-0.933362	-9.09645e-10
80387815	chr7:80387815:C:T	1.61763e-10	-1.31617e-10	-1.70151
80388298	chr7:80388298:A:C	3.37945e-09	-1.31617e-10	1.33783
80388909	chr7:80388909:G:A	3.79764e-11	-1.5753	-1.57537
80388981	chr7:80388981:A:T	3.71532e-11	-1.57098	-1.60161
80389113	chr7:80389113:C:G	7.08208e-11	-1.64317	-0.884315
80389770	chr7:80389770:C:G	1.69213e-10	-1.31617e-10	-1.65648
80390038	chr7:80390038:A:C	3.35609e-10	-1.31617e-10	-0.971695
80390071	chr7:80390071:CT:C	6.30505e-10	-1.31617e-10	-0.34112
80390447	chr7:80390447:G:T	4.95297e-10	-1.31617e-10	-0.582483
80390591	chr7:80390591:GC:G	3.78194e-11	-1.60503	-1.54979
80390716	chr7:80390716:A:G	2.74004e-10	-1.51124	0.336746
80391305	chr7:80391305:A:G	6.77944e-11	-1.53111	-1.04005
80391357	chr7:80391357:A:T	3.8061e-11	-1.38565	-1.7628
80391467	chr7:80391467:A:C	4.1156e-10	-1.31617e-10	-0.767686
80392332	chr7:80392332:A:G	1.4536e-10	-1.31617e-10	-1.80842
80393113	chr7:80393113:C:T	3.52489e-10	-1.5012	0.578579
80393176	chr7:80393176:T:C	1.66874e-10	-1.31617e-10	-1.6704
80393831	chr7:80393831:A:G	2.64801e-10	-1.20866	-9.09645e-10
80394301	chr7:80394301:T:G	5.77086e-11	-1.62157	-1.11066
80394559	chr7:80394559:G:A	1.85262e-10	-1.56587	-9.09645e-10
80394634	chr7:80394634:A:G	5.82089e-08	-1.31617e-10	4.18415
80394649	chr7:80394649:T:C	5.91019e-08	-1.31617e-10	4.19938
80394724	chr7:80394724:C:A	4.92086e-10	-1.31617e-10	-0.588987
80395012	chr7:80395012:T:G	2.36244e-09	-1.31617e-10	0.97981
80395179	chr7:80395179:A:G	4.77299e-10	-1.31617e-10	-0.619497
80395448	chr7:80395448:A:G	3.81324e-11	-1.6107	-1.53587
80395660	chr7:80395660:C:A	4.12691e-10	-1.31617e-10	-0.764941
80396316	chr7:80396316:T:C	3.76199e-10	-0.857521	-9.09645e-10
80396462	chr7:80396462:A:G	1.84412e-10	-1.60552	0.0350453
80396683	chr7:80396683:C:T	1.5842e-10	-1.31617e-10	-1.72239
80396688	chr7:80396688:A:G	3.59375e-11	-1.58204	-1.62382
80396865	chr7:80396865:C:T	1.37531e-10	-1.55994	-0.303847
80397273	chr7:80397273:G:A	1.72898e-10	-1.63494	-9.09645e-10
80397871	chr7:80397871:A:G	5.17334e-10	-1.31617e-10	-0.538951
80397990	chr7:80397990:C:T	7.79683e-10	-1.31617e-10	-0.128754
80398041	chr7:80398041:A:G	4.05943e-11	-1.55865	-1.52536
80398486	chr7:80398486:T:C	2.04722e-10	-1.47878	0.0127917
80398502	chr7:80398502:A:G	2.06401e-10	-1.49273	0.0349124
80398565	chr7:80398565:G:A	1.47018e-10	-1.31617e-10	-1.79708
80398635	chr7:80398635:T:C	1.64297e-10	-1.31617e-10	-1.68596
80398827	chr7:80398827:T:A	1.46704e-10	-1.31617e-10	-1.79923
80399210	chr7:80399210:T:C	5.15692e-11	-1.36416	-1.48055
80399412	chr7:80399412:C:T	1.52239e-10	-1.31617e-10	-1.76219
80399524	chr7:80399524:C:T	2.40061e-10	-1.31617e-10	-1.30675
80399551	chr7:80399551:T:C	1.67949e-09	-1.31617e-10	0.638606
80399679	chr7:80399679:A:G	1.3834e-09	-1.31617e-10	0.444662
80400053	chr7:80400053:A:T	1.09645e-10	-1.15353	-0.936863
80400159	chr7:80400159:G:T	1.45113e-10	-1.31617e-10	-1.81013
80400172	chr7:80400172:T:C	2.96041e-10	-1.31617e-10	-1.09714
80400377	chr7:80400377:G:A	4.68987e-10	-1.31617e-10	-0.637066
80400802	chr7:80400802:C:T	1.26919e-09	0.35849	-9.09645e-10
80400985	chr7:80400985:A:T	2.87768e-10	-1.31617e-10	-1.12549
80401285	chr7:80401285:G:A	5.19382e-10	1.27155	-1.80655
80401436	chr7:80401436:A:G	4.27985e-10	-1.31617e-10	-0.728552
80401514	chr7:80401514:T:C	1.54958e-10	-1.31617e-10	-1.74449
80401546	chr7:80401546:A:G	3.25781e-09	3.07364	-1.77247
80401844	chr7:80401844:T:A	7.86734e-10	-1.3975	1.27775
80401882	chr7:80401882:A:G	2.38364e-09	2.67336	-1.68462
80401962	chr7:80401962:G:C	1.55153e-10	-1.31617e-10	-1.74323
80402082	chr7:80402082:C:G	2.75831e-10	-1.31617e-10	-1.16785
80402103	chr7:80402103:C:G	9.06028e-10	1.81627	-1.79484
80402412	chr7:80402412:C:T	1.7216e-10	-1.31617e-10	-1.63921
80402423	chr7:80402423:TA:T	7.90907e-10	1.18644	-1.3009
80403373	chr7:80403373:A:G	3.61815e-10	-1.31617e-10	-0.896507
80403946	chr7:80403946:T:C	1.5146e-10	-1.31617e-10	-1.76732
80403971	chr7:80403971:T:G	3.2158e-10	-1.31617e-10	-1.0144
80404473	chr7:80404473:A:C	1.33854e-09	0.98483	-0.573137
80405064	chr7:80405064:TAAG:T	1.47459e-10	-1.31617e-10	-1.79409
80405268	chr7:80405268:A:C	1.16101e-09	1.04942	-0.780022
80405632	chr7:80405632:A:G	1.21852e-09	1.01133	-0.693576
80405638	chr7:80405638:C:T	1.55684e-10	-1.31617e-10	-1.73981
80405803	chr7:80405803:G:A	5.16189e-10	-1.31617e-10	-0.541168
80405906	chr7:80405906:T:C	2.00074e-10	-1.48895	-9.09645e-10
80405936	chr7:80405936:ATACT:A	4.82107e-11	-1.42978	-1.48228
80406028	chr7:80406028:C:T	1.18508e-09	-1.31617e-10	0.289929
80406084	chr7:80406084:C:T	1.45315e-10	-1.31617e-10	-1.80873
80406176	chr7:80406176:C:A	9.95748e-10	0.692312	-0.576459
80406241	chr7:80406241:C:T	1.46197e-10	-1.31617e-10	-1.80269
80406473	chr7:80406473:G:A	1.5095e-10	-1.31617e-10	-1.77069
80406514	chr7:80406514:ATTTG:A	9.55011e-10	-1.31617e-10	0.0740821
80406685	chr7:80406685:G:A	2.5958e-09	2.61418	-1.54017
80406781	chr7:80406781:A:T	3.06492e-10	0.743077	-1.80552
80407444	chr7:80407444:C:A	1.47044e-10	-1.31617e-10	-1.79691
80407618	chr7:80407618:A:C	1.28386e-09	1.15018	-0.780189
80407707	chr7:80407707:T:C	1.46578e-10	-1.31617e-10	-1.80008
80407767	chr7:80407767:C:T	1.57999e-10	-1.31617e-10	-1.72505
80407892	chr7:80407892:T:C	1.29279e-09	1.16333	-0.78642
80408275	chr7:80408275:A:G	1.46945e-10	-1.31617e-10	-1.79758
80408418	chr7:80408418:A:G	1.51798e-10	-1.31617e-10	-1.76509
80408456	chr7:80408456:G:T	1.11521e-09	0.841795	-0.612633
80408775	chr7:80408775:C:T	1.08044e-09	0.806472	-0.608988
80409007	chr7:80409007:C:T	2.2619e-10	-1.31617e-10	-1.36627
80409177	chr7:80409177:T:A	3.53416e-10	0.366724	-1.28672
80409232	chr7:80409232:G:T	1.48888e-10	-1.31617e-10	-1.78444
80409306	chr7:80409306:T:C	4.45611e-10	-1.31617e-10	-0.688195
80409442	chr7:80409442:T:C	4.56983e-10	-1.31617e-10	-0.662994
80409454	chr7:80409454:C:T	1.94931e-10	-1.51499	-9.09645e-10
80409788	chr7:80409788:A:G	1.59181e-10	-1.31617e-10	-1.7176
80409860	chr7:80409860:A:C	5.26098e-09	3.58323	-1.80279
80410379	chr7:80410379:A:G	1.46707e-10	-1.31617e-10	-1.79921
80410389	chr7:80410389:A:T	1.31356e-09	1.96883	-1.57597
80410575	chr7:80410575:C:T	4.44393e-11	-1.50441	-1.48911
80410760	chr7:80410760:T:G	4.45921e-10	-1.31617e-10	-0.687498
80411019	chr7:80411019:G:T	1.10547e-09	0.826719	-0.606336
80411046	chr7:80411046:C:T	1.70907e-10	-1.31617e-10	-1.64652
80412174	chr7:80412174:A:G	5.29532e-10	-1.31617e-10	-0.515647
80412409	chr7:80412409:T:C	6.24466e-10	1.32449	-1.67524
80412466	chr7:80412466:AT:A	1.05798e-09	0.917163	-0.740691
80412622	chr7:80412622:C:T	1.03893e-09	0.863203	-0.704901
80412714	chr7:80412714:A:G	4.66802e-10	-1.31617e-10	-0.641735
80412737	chr7:80412737:G:A	2.71536e-09	2.92051	-1.80147
80412928	chr7:80412928:C:T	1.48297e-10	-1.31617e-10	-1.78843
80413037	chr7:80413037:T:C	5.86603e-10	-1.31617e-10	-0.413293
80413418	chr7:80413418:T:C	9.35976e-10	0.943697	-0.889747
80413601	chr7:80413601:T:G	7.09794e-10	1.55578	-1.77844
80413985	chr7:80413985:T:C	1.66677e-10	-1.31617e-10	-1.67158
80414608	chr7:80414608:G:A	1.05317e-09	0.879156	-0.707239
80414745	chr7:80414745:A:G	2.37966e-10	-1.31617e-10	-1.31551
80414800	chr7:80414800:A:G	1.42099e-09	1.80953	-1.33806
80414841	chr7:80414841:C:T	1.50134e-10	-1.31617e-10	-1.77611
80414955	chr7:80414955:A:G	9.43786e-10	0.975375	-0.913116
80415480	chr7:80415480:A:G	6.61081e-10	1.38473	-1.67849
80415601	chr7:80415601:A:G	1.46048e-10	-1.31617e-10	-1.80371
80415640	chr7:80415640:G:A	6.55115e-10	-1.31617e-10	-0.30283
80415652	chr7:80415652:A:G	2.40766e-10	-1.31617e-10	-1.30382
80415882	chr7:80415882:A:G	4.08697e-10	1.03457	-1.80924
80416043	chr7:80416043:C:A	1.52837e-10	-1.31617e-10	-1.75827
80416194	chr7:80416194:G:A	1.13051e-09	0.939835	-0.69705
80416305	chr7:80416305:A:G	1.96409e-10	-1.50744	-9.09645e-10
80416446	chr7:80416446:T:TG	4.57127e-10	-1.31617e-10	-0.66268
80416501	chr7:80416501:C:T	1.45207e-10	-1.31617e-10	-1.80948
80416804	chr7:80416804:A:G	3.57188e-09	1.36587	0.0273354
80416972	chr7:80416972:T:C	3.38681e-09	1.25755	0.0824556
80417067	chr7:80417067:G:A	4.55743e-10	-1.31617e-10	-0.665712
80417163	chr7:80417163:T:C	2.46813e-10	-1.31617e-10	-1.27901
80417604	chr7:80417604:T:A	6.1447e-11	-1.61101	-1.05846
80417991	chr7:80417991:C:G	1.24168e-09	1.15113	-0.814555
80418204	chr7:80418204:A:G	2.34668e-10	-1.31617e-10	-1.32947
80418954	chr7:80418954:A:G	7.82644e-11	-1.0954	-1.33214
80419088	chr7:80419088:A:G	2.09745e-10	-1.44175	-9.09645e-10
80419340	chr7:80419340:C:T	9.99318e-10	0.887708	-0.768276
80419350	chr7:80419350:C:T	5.39918e-09	1.17025	0.636107
80419412	chr7:80419412:G:C	2.63747e-10	-1.31617e-10	-1.21265
80419514	chr7:80419514:C:T	9.71904e-10	0.881836	-0.790219
80419555	chr7:80419555:T:G	1.0352e-09	0.908906	-0.7542
80419603	chr7:80419603:T:A	9.9916e-10	1.811	-1.69173
80419850	chr7:80419850:A:G	1.67859e-09	0.638071	-9.09645e-10
80420075	chr7:80420075:T:C	1.45639e-10	-1.31617e-10	-1.80651
80420428	chr7:80420428:T:G	4.47948e-10	-1.31617e-10	-0.682964
80420556	chr7:80420556:A:C	6.11574e-10	-1.31617e-10	-0.371604
80420717	chr7:80420717:A:G	3.75254e-09	2.26742	-0.824877
80420819	chr7:80420819:C:G	7.27863e-10	-1.31617e-10	-0.197528
80421997	chr7:80421997:T:C	1.54169e-10	-1.31617e-10	-1.74959
80422094	chr7:80422094:G:A	1.00866e-09	0.833272	-0.704537
80422098	chr7:80422098:G:A	1.54158e-10	-1.31617e-10	-1.74966
80422749	chr7:80422749:T:C	4.28942e-09	2.19153	-0.615259
80423286	chr7:80423286:A:C	9.82138e-10	0.841042	-0.738951
80423476	chr7:80423476:G:A	2.62486e-10	-1.31617e-10	-1.21744
80423963	chr7:80423963:A:T	1.72196e-10	-1.639	-9.09645e-10
80423968	chr7:80423968:A:C	2.27152e-10	-1.31617e-10	-1.36202
80424167	chr7:80424167:A:T	1.07633e-09	0.954621	-0.76095
80424337	chr7:80424337:T:G	1.51661e-10	-1.31617e-10	-1.766
80424441	chr7:80424441:T:G	1.51709e-10	-1.31617e-10	-1.76567
80424575	chr7:80424575:G:A	1.517e-10	-1.31617e-10	-1.76573
80424693	chr7:80424693:C:T	1.59059e-10	-1.31617e-10	-1.71837
80424694	chr7:80424694:T:C	1.55066e-09	1.08393	-0.525137
80424892	chr7:80424892:CA:C	1.71378e-10	-1.64377	-9.09645e-10
80425056	chr7:80425056:A:G	1.45167e-10	-1.31617e-10	-1.80976
80425490	chr7:80425490:G:A	1.52569e-10	-1.31617e-10	-1.76003
80425839	chr7:80425839:T:C	4.46134e-09	1.96454	-0.348979
80426370	chr7:80426370:C:G	1.18333e-09	0.799844	-0.511399
80426398	chr7:80426398:G:A	2.45672e-10	-1.31617e-10	-1.28364
80426624	chr7:80426624:T:A	3.40355e-10	-0.957652	-9.09645e-10
80426700	chr7:80426700:T:A	1.45346e-10	-1.31617e-10	-1.80853
80426851	chr7:80426851:T:G	1.70309e-09	1.15933	-0.506773
80426856	chr7:80426856:T:C	2.27108e-10	-1.31617e-10	-1.36221
80427345	chr7:80427345:A:T	1.4038e-09	-0.980875	1.44018
80427624	chr7:80427624:G:T	3.07291e-10	-1.05984	-9.09645e-10
80427753	chr7:80427753:G:A	2.96711e-10	-1.09488	-9.09645e-10
80428074	chr7:80428074:T:C	1.71622e-10	-1.64234	-9.09645e-10
80428087	chr7:80428087:C:T	1.48611e-09	0.516276	-9.09645e-10
80428390	chr7:80428390:A:G	2.83103e-10	-1.31617e-10	-1.14183
80428493	chr7:80428493:C:A	1.03492e-09	-1.31617e-10	0.15444
80428669	chr7:80428669:C:T	4.436e-10	-1.35164	0.658921
80428704	chr7:80428704:G:T	1.84194e-10	-1.31617e-10	-1.57165
80428709	chr7:80428709:G:C	2.13748e-09	1.22409	-0.344352
80430241	chr7:80430241:G:A	3.82378e-11	-1.64662	-1.4972
80431441	chr7:80431441:C:T	2.70149e-10	-1.31617e-10	-1.18867
80431497	chr7:80431497:C:T	5.74018e-11	-0.927446	-1.81012
80431675	chr7:80431675:G:T	3.56137e-11	-1.41374	-1.80117
80431740	chr7:80431740:G:A	3.36704e-11	-1.55309	-1.71794
80431940	chr7:80431940:T:C	1.16843e-09	-1.31617e-10	0.275777
80432064	chr7:80432064:T:C	1.46396e-10	-1.31617e-10	-1.80132
80432175	chr7:80432175:T:C	4.1326e-11	-1.30972	-1.75642
80432207	chr7:80432207:A:G	7.63876e-11	-0.678345	-1.77348
80432271	chr7:80432271:A:G	1.83129e-10	-1.31617e-10	-1.57745
80432486	chr7:80432486:G:A	4.31947e-11	-1.27862	-1.7433
80432489	chr7:80432489:AATGTAAAATGGTACAGCCGCTTTGGGAAACAGTTTGACCATT:A	4.37794e-11	-1.28438	-1.72409
80432548	chr7:80432548:A:G	1.17222e-09	-1.31617e-10	0.279014
80432629	chr7:80432629:A:G	1.64307e-10	-1.31617e-10	-1.68591
80433234	chr7:80433234:T:C	8.31994e-11	-0.843009	-1.52339
80433651	chr7:80433651:C:T	1.6933e-10	-1.31617e-10	-1.65579
80434322	chr7:80434322:C:T	2.84762e-10	-1.31617e-10	-1.13599
80434564	chr7:80434564:G:A	9.38353e-10	0.0564861	-9.09645e-10
80435219	chr7:80435219:C:T	4.44479e-11	-1.19385	-1.79947
80435322	chr7:80435322:G:A	4.29348e-11	-1.22329	-1.80467
80435781	chr7:80435781:C:T	1.48291e-10	-1.31617e-10	-1.78847
80435936	chr7:80435936:G:A	1.45607e-10	-1.31617e-10	-1.80673
80436043	chr7:80436043:C:T	1.68136e-10	-1.31617e-10	-1.66287
80436361	chr7:80436361:T:C	5.20468e-11	-1.30372	-1.53178
80436514	chr7:80436514:G:A	7.12715e-11	-0.767154	-1.75399
80436631	chr7:80436631:T:C	1.48428e-10	-1.31617e-10	-1.78754
80436632	chr7:80436632:A:G	2.5081e-10	-1.31617e-10	-1.26294
80437237	chr7:80437237:C:A	1.70698e-10	-1.31617e-10	-1.64774
80437272	chr7:80437272:A:G	1.47718e-10	-1.31617e-10	-1.79233
80437501	chr7:80437501:A:C	3.78564e-11	-1.39847	-1.75537
80437661	chr7:80437661:A:G	1.46067e-10	-1.31617e-10	-1.80358
80437773	chr7:80437773:C:A	1.46113e-10	-1.31617e-10	-1.80326
80437786	chr7:80437786:A:G	3.83271e-11	-1.38633	-1.75516
80437816	chr7:80437816:A:G	1.33536e-10	-0.801951	-1.09132
80438036	chr7:80438036:T:C	5.22663e-11	-1.33222	-1.49907
80438334	chr7:80438334:C:T	4.83727e-11	-1.59568	-1.31303
80438471	chr7:80438471:T:C	4.0451e-11	-1.39434	-1.69321
80438940	chr7:80438940:C:T	7.41491e-10	-1.31617e-10	-0.178978
80438951	chr7:80438951:T:G	3.72983e-11	-1.41446	-1.75423
80439013	chr7:80439013:C:T	2.26317e-10	-1.31617e-10	-1.3657
80439176	chr7:80439176:T:TA	3.78818e-11	-1.40351	-1.74966
80439382	chr7:80439382:C:T	3.75882e-10	-0.858366	-9.09645e-10
80439483	chr7:80439483:A:G	6.86794e-10	-1.31617e-10	-0.255606
80439484	chr7:80439484:A:G	3.19689e-11	-1.6473	-1.67558
80439705	chr7:80439705:T:G	3.28308e-10	-1.31617e-10	-0.993687
80439751	chr7:80439751:A:G	8.41529e-11	-1.5758	-0.779201
80439857	chr7:80439857:A:G	1.48359e-10	-1.31617e-10	-1.78801
80439890	chr7:80439890:A:G	3.81941e-11	-1.39851	-1.74645
80440016	chr7:80440016:T:C	1.53586e-10	-1.31617e-10	-1.75338
80440027	chr7:80440027:C:T	1.53462e-10	-1.31617e-10	-1.75419
80440104	chr7:80440104:T:G	1.53158e-10	-1.31617e-10	-1.75617
80440188	chr7:80440188:TA:T	1.60715e-10	-1.31617e-10	-1.70801
80440219	chr7:80440219:G:T	1.58703e-10	-1.31617e-10	-1.7206
80440253	chr7:80440253:C:T	1.45115e-10	-1.31617e-10	-1.81012
80440515	chr7:80440515:G:A	1.65957e-10	-1.31617e-10	-1.67591
80440530	chr7:80440530:G:A	1.47593e-09	-1.31617e-10	0.509403
80440610	chr7:80440610:C:T	1.61317e-10	-1.31617e-10	-1.70427
80440679	chr7:80440679:G:A	1.64635e-10	-1.31617e-10	-1.68391
80440704	chr7:80440704:A:G	1.61054e-10	-1.31617e-10	-1.7059
80440824	chr7:80440824:A:G	1.62282e-10	-1.31617e-10	-1.69831
80441553	chr7:80441553:T:G	4.21709e-11	-1.32201	-1.7239
80441901	chr7:80441901:A:G	4.08008e-11	-1.3289	-1.75004
80442091	chr7:80442091:A:G	1.50471e-10	-1.31617e-10	-1.77387
80442473	chr7:80442473:C:T	9.09393e-11	-0.554965	-1.72248
80442664	chr7:80442664:A:G	1.45327e-10	-1.31617e-10	-1.80866
80442913	chr7:80442913:G:A	1.45177e-10	-1.31617e-10	-1.80969
80443026	chr7:80443026:G:A	1.46342e-10	-1.31617e-10	-1.80169
80443059	chr7:80443059:G:A	1.47479e-10	-1.31617e-10	-1.79395
80443904	chr7:80443904:C:G	4.97741e-10	-1.31617e-10	-0.577561
80443994	chr7:80443994:A:G	1.43188e-10	-0.776315	-1.04717
80444238	chr7:80444238:A:AT	2.18665e-10	-1.4001	-9.09645e-10
80444413	chr7:80444413:C:A	1.73044e-10	-1.63409	-9.09645e-10
80444535	chr7:80444535:A:G	1.25826e-10	-0.142698	-1.81004
80445427	chr7:80445427:G:A	1.50812e-09	-1.31617e-10	0.53098
80445535	chr7:80445535:C:T	1.4575e-10	-1.31617e-10	-1.80575
80445560	chr7:80445560:G:A	1.73795e-10	-1.62976	-9.09645e-10
80445761	chr7:80445761:A:C	6.8965e-10	-1.31617e-10	-0.251456
80445841	chr7:80445841:A:C	7.01005e-11	-0.727844	-1.80987
80445854	chr7:80445854:T:A	7.87739e-10	-0.118474	-9.09645e-10
80446034	chr7:80446034:A:G	1.45195e-10	-1.31617e-10	-1.80956
80446060	chr7:80446060:G:A	8.17202e-11	-0.606989	-1.77735
80447176	chr7:80447176:T:C	1.45148e-10	-1.31617e-10	-1.80989
80447279	chr7:80447279:C:T	1.45268e-10	-1.31617e-10	-1.80906
80447765	chr7:80447765:A:G	5.05212e-11	-1.30804	-1.55721
80448079	chr7:80448079:G:A	1.4538e-10	-1.31617e-10	-1.80829
80448094	chr7:80448094:C:T	2.46506e-10	-1.31617e-10	-1.28026
80448115	chr7:80448115:C:T	3.87691e-10	-1.31617e-10	-0.827433
80448237	chr7:80448237:A:T	1.5916e-10	-1.31617e-10	-1.71773
80448334	chr7:80448334:G:C	1.17901e-10	-0.234357	-1.78344
80448597	chr7:80448597:T:G	1.64145e-10	-1.31617e-10	-1.68689
80448608	chr7:80448608:A:T	1.63759e-10	0.0244169	-1.71366
80448699	chr7:80448699:C:T	6.37972e-11	-1.15543	-1.4765
80449281	chr7:80449281:T:A	4.94168e-10	-0.194442	-0.390322
80449319	chr7:80449319:C:G	2.77853e-10	-1.31617e-10	-1.16055
80449690	chr7:80449690:A:G	2.97312e-10	-1.31617e-10	-1.09286
80449843	chr7:80449843:A:G	4.27046e-10	-0.271319	-0.459429
80449866	chr7:80449866:A:AC	1.84108e-10	-1.57212	-9.09645e-10
80450259	chr7:80450259:C:T	2.95561e-10	-1.09876	-9.09645e-10
80450397	chr7:80450397:T:C	1.1782e-09	-0.211571	0.495673
80450679	chr7:80450679:A:G	5.61539e-11	-1.29876	-1.46078
80450861	chr7:80450861:C:T	1.38952e-09	-0.0656473	0.514719
80451079	chr7:80451079:G:A	2.24964e-10	0.198174	-1.56987
80451213	chr7:80451213:A:G	4.78505e-11	-1.18688	-1.73268
80451810	chr7:80451810:G:C	3.302e-11	-1.50187	-1.78866
80451848	chr7:80451848:C:T	3.40248e-11	-1.49408	-1.76648
80452218	chr7:80452218:G:A	6.59622e-10	-1.31617e-10	-0.295973
80452382	chr7:80452382:C:T	2.97343e-10	-1.31617e-10	-1.09275
80452421	chr7:80452421:C:T	1.69977e-10	-1.31617e-10	-1.65197
80453032	chr7:80453032:T:C	1.10363e-09	-0.200456	0.419179
80453060	chr7:80453060:A:T	1.1587e-09	-0.201226	0.468639
80453087	chr7:80453087:C:A	1.54861e-10	-1.31617e-10	-1.74511
80453650	chr7:80453650:C:A	1.79433e-09	0.435475	0.269269
80454477	chr7:80454477:G:T	2.44132e-10	-1.31617e-10	-1.28993
80454570	chr7:80454570:T:A	1.46483e-10	-1.31617e-10	-1.80073
80455073	chr7:80455073:A:G	3.84552e-09	0.630369	0.836653
80455310	chr7:80455310:G:A	3.95568e-10	0.287133	-1.09445
80455696	chr7:80455696:G:A	3.31881e-10	0.0030698	-0.985933
80456192	chr7:80456192:T:C	7.26476e-10	1.27724	-1.47667
80456424	chr7:80456424:A:G	3.34866e-10	-0.973909	-9.09645e-10
80456482	chr7:80456482:C:T	6.92444e-09	-1.31617e-10	2.05517
80456672	chr7:80456672:G:T	1.83123e-10	0.0491908	-1.62667
80456807	chr7:80456807:A:G	1.97612e-10	0.184958	-1.68629
80456904	chr7:80456904:G:A	5.86167e-10	-1.31617e-10	-0.414035
80456971	chr7:80456971:G:A	1.48399e-10	-0.0904349	-1.6973
80457075	chr7:80457075:A:C	1.59805e-10	-1.54122	-0.17246
80457417	chr7:80457417:C:T	3.78412e-10	-1.31617e-10	-0.851658
80457545	chr7:80457545:G:A	4.75293e-09	2.07098	-0.392105
80458336	chr7:80458336:A:G	3.17779e-11	-1.53243	-1.79644
80458543	chr7:80458543:T:G	9.73538e-11	-0.512361	-1.69693
80458996	chr7:80458996:T:C	2.19262e-10	0.226772	-1.62415
80459040	chr7:80459040:G:A	7.61908e-10	0.201563	-0.353378
80459276	chr7:80459276:A:G	1.94927e-10	0.255072	-1.77009
80460148	chr7:80460148:A:C	2.05719e-10	0.181655	-1.64278
80460233	chr7:80460233:G:A	1.51155e-10	-1.31617e-10	-1.76934
80460340	chr7:80460340:G:A	4.93576e-09	-1.31617e-10	1.71662
80460763	chr7:80460763:A:G	5.08054e-10	-1.31617e-10	-0.557053
80461187	chr7:80461187:T:C	2.03235e-10	0.188382	-1.66166
80461314	chr7:80461314:A:G	6.6152e-10	-1.31617e-10	-0.293101
80461401	chr7:80461401:T:A	1.5574e-10	-1.31617e-10	-1.73945
80461986	chr7:80461986:G:A	1.95063e-10	0.0089824	-1.5233
80462037	chr7:80462037:A:G	2.13955e-10	-1.31617e-10	-1.42187
80462665	chr7:80462665:G:A	5.36466e-10	0.410963	-0.913601
80462725	chr7:80462725:C:A	5.95477e-10	0.519394	-0.917672
80462803	chr7:80462803:A:G	1.47399e-10	-1.31617e-10	-1.7945
80462814	chr7:80462814:A:G	1.85031e-10	0.0563831	-1.6235
80462994	chr7:80462994:G:C	1.50017e-10	-1.31617e-10	-1.77689
80463329	chr7:80463329:T:A	1.47878e-10	-1.31617e-10	-1.79125
80463810	chr7:80463810:C:A	1.48177e-10	-1.31617e-10	-1.78924
80463894	chr7:80463894:T:C	3.52092e-10	-1.31617e-10	-0.923748
80464170	chr7:80464170:AT:A	1.66671e-10	-0.0803955	-1.59122
80465291	chr7:80465291:A:G	4.92991e-10	0.139041	-0.72619
80465612	chr7:80465612:T:C	1.34163e-10	-0.255154	-1.63343
80465624	chr7:80465624:G:A	1.60869e-10	-1.31617e-10	-1.70705
80465825	chr7:80465825:T:G	1.46929e-10	-1.31617e-10	-1.79769
80466043	chr7:80466043:A:T	1.63961e-10	-0.0571387	-1.63087
80466439	chr7:80466439:C:T	1.47433e-10	-1.31617e-10	-1.79427
80466773	chr7:80466773:A:G	4.51721e-10	-1.31617e-10	-0.674576
80467039	chr7:80467039:A:T	1.46405e-10	-1.31617e-10	-1.80126
80467066	chr7:80467066:C:T	1.55303e-10	-1.31617e-10	-1.74226
80467377	chr7:80467377:A:T	1.95552e-10	-1.31617e-10	-1.51181
80467958	chr7:80467958:G:T	1.70838e-10	0.0284372	-1.67536
80468290	chr7:80468290:GATT:G	1.86559e-10	0.0615484	-1.62044
80469171	chr7:80469171:C:T	5.85426e-10	0.197586	-0.612886
80469252	chr7:80469252:T:C	1.86452e-10	0.115237	-1.6747
80469548	chr7:80469548:C:T	2.41261e-10	0.0568059	-1.35857
80469992	chr7:80469992:A:G	1.51666e-10	-1.31617e-10	-1.76596
80471252	chr7:80471252:C:T	2.07121e-10	-0.350433	-1.10391
80471390	chr7:80471390:C:T	6.61152e-10	-1.31617e-10	-0.293656
80471409	chr7:80471409:A:G	4.14185e-10	-1.31617e-10	-0.761327
80471653	chr7:80471653:C:A	3.219e-10	-0.72263	-0.290769
80471897	chr7:80471897:G:A	5.28738e-10	-1.31617e-10	-0.517147
80472227	chr7:80472227:C:T	1.47924e-10	-1.31617e-10	-1.79094
80472332	chr7:80472332:G:A	2.45492e-10	-1.31617e-10	-1.28438
80472836	chr7:80472836:A:T	1.90463e-10	-1.31617e-10	-1.53818
80472842	chr7:80472842:G:A	5.19668e-10	-0.53445	-9.09645e-10
80472877	chr7:80472877:T:C	5.16967e-11	-1.05905	-1.7832
80472917	chr7:80472917:C:T	1.65681e-10	-1.2941	-0.383471
80473283	chr7:80473283:G:A	1.96357e-10	-1.31617e-10	-1.50771
80473389	chr7:80473389:A:C	1.82745e-10	-1.31617e-10	-1.57955
80473669	chr7:80473669:T:C	1.86523e-10	-1.31617e-10	-1.55908
80474208	chr7:80474208:A:G	8.99046e-10	-1.31617e-10	0.013694
80474548	chr7:80474548:T:A	4.11374e-11	-1.26804	-1.80268
80474578	chr7:80474578:C:T	7.20247e-09	-1.31617e-10	2.09454
80474789	chr7:80474789:C:T	2.07657e-10	-0.100362	-1.35139
80474844	chr7:80474844:C:T	3.02561e-10	-1.31617e-10	-1.07536
80475024	chr7:80475024:C:T	5.76079e-10	-1.31617e-10	-0.431396
80475119	chr7:80475119:A:G	3.97491e-11	-1.48845	-1.61661
80475233	chr7:80475233:A:G	1.41864e-10	-1.2688	-0.563969
80476037	chr7:80476037:T:C	1.87166e-09	-1.31617e-10	0.746943
80476164	chr7:80476164:A:G	2.26384e-10	-1.36541	-9.09645e-10
80476329	chr7:80476329:A:T	3.88875e-11	-1.3279	-1.79907
80476409	chr7:80476409:T:C	3.10376e-10	-1.31617e-10	-1.04986
80476496	chr7:80476496:G:A	1.00224e-09	-1.31617e-10	0.122348
80476499	chr7:80476499:A:G	1.88838e-10	-1.31617e-10	-1.54675
80476938	chr7:80476938:T:C	3.13344e-11	-1.59464	-1.74828
80477198	chr7:80477198:A:G	5.08635e-10	-1.31617e-10	-0.55591
80478116	chr7:80478116:A:G	4.33219e-11	-1.59542	-1.42356
80478482	chr7:80478482:G:A	4.86542e-11	-1.62946	-1.27344
80478490	chr7:80478490:T:A	3.34472e-10	-1.31617e-10	-0.975089
80478800	chr7:80478800:A:C	5.51659e-09	-1.31617e-10	1.82787
80478988	chr7:80478988:C:T	1.47116e-10	-1.31617e-10	-1.79642
80479198	chr7:80479198:C:G	5.17984e-10	-1.31617e-10	-0.537696
80479212	chr7:80479212:T:C	3.13709e-11	-1.63308	-1.70867
80479215	chr7:80479215:TATGTG:T	5.87861e-09	-1.31617e-10	1.89143
80479354	chr7:80479354:C:G	2.41663e-10	-1.31617e-10	-1.3001
80479457	chr7:80479457:C:T	1.48872e-10	-1.31617e-10	-1.78455
80479511	chr7:80479511:G:A	1.45465e-10	-1.31617e-10	-1.80771
80479523	chr7:80479523:C:T	7.71307e-10	-0.159736	0.020182
80480097	chr7:80480097:A:T	9.08423e-11	-0.81794	-1.46057
80480189	chr7:80480189:C:T	2.37496e-10	-0.844386	-0.473105
80480251	chr7:80480251:A:G	2.042e-10	-1.31617e-10	-1.46854
80480522	chr7:80480522:A:G	4.2924e-11	-1.60788	-1.42033
80480959	chr7:80480959:C:T	4.3464e-10	-0.713123	-9.09645e-10
80481785	chr7:80481785:T:G	5.67579e-11	-0.938737	-1.81011
80481919	chr7:80481919:A:T	9.68561e-10	-0.0119457	0.100116
80482492	chr7:80482492:T:G	9.60377e-11	-0.463548	-1.75935
80482951	chr7:80482951:C:A	1.69951e-10	-1.31617e-10	-1.65213
80482960	chr7:80482960:C:T	6.86776e-11	-0.749919	-1.8083
80483106	chr7:80483106:A:G	3.51735e-09	0.257825	1.12
80483149	chr7:80483149:T:C	7.43833e-11	-0.670778	-1.80763
80483765	chr7:80483765:C:G	5.72462e-10	-1.31617e-10	-0.437694
80484102	chr7:80484102:G:A	6.1848e-10	-1.31617e-10	-0.360376
80484525	chr7:80484525:C:T	1.76028e-10	-1.617	-9.09645e-10
80484548	chr7:80484548:T:C	4.19829e-10	-1.31617e-10	-0.747794
80484699	chr7:80484699:T:C	1.4641e-10	-1.31617e-10	-1.80123
80484745	chr7:80484745:T:C	5.9591e-11	-0.915081	-1.78505
80484760	chr7:80484760:A:G	1.86531e-10	-1.31617e-10	-1.55904
80485118	chr7:80485118:G:A	4.54638e-11	-1.3173	-1.65343
80485288	chr7:80485288:A:T	5.34776e-09	-1.31617e-10	1.79679
80485326	chr7:80485326:C:G	1.45266e-10	-1.31617e-10	-1.80908
80485604	chr7:80485604:A:C	3.30124e-10	-1.31617e-10	-0.988172
80485622	chr7:80485622:C:T	1.96449e-10	-1.31617e-10	-1.50724
80485804	chr7:80485804:T:C	1.96542e-10	-1.31617e-10	-1.50677
80486386	chr7:80486386:T:A	1.45443e-10	-1.31617e-10	-1.80786
80486819	chr7:80486819:T:G	4.12782e-10	-1.52242	0.757697
80486988	chr7:80486988:T:C	2.26757e-10	-1.31617e-10	-1.36376
80487119	chr7:80487119:T:C	4.65884e-11	-1.53621	-1.41008
80487196	chr7:80487196:A:G	1.56386e-10	-1.31617e-10	-1.73532
80487613	chr7:80487613:G:T	8.20994e-11	-1.63716	-0.742551
80487726	chr7:80487726:A:G	2.7103e-10	-1.31617e-10	-1.18541
80488070	chr7:80488070:A:T	4.51108e-11	-1.53029	-1.44823
80488092	chr7:80488092:C:A	2.97557e-10	-1.31617e-10	-1.09203
80488418	chr7:80488418:A:G	1.4522e-10	-1.31617e-10	-1.80939
80488688	chr7:80488688:A:G	1.79119e-10	-1.63755	0.037957
80489096	chr7:80489096:T:C	1.53086e-10	-1.31617e-10	-1.75664
80489505	chr7:80489505:A:G	1.45198e-10	-1.31617e-10	-1.80954
80489596	chr7:80489596:T:G	6.9224e-10	-1.31617e-10	-0.247708
80489597	chr7:80489597:G:C	2.05391e-10	-1.31617e-10	-1.46272
80489856	chr7:80489856:T:C	3.89105e-10	-1.42396	0.60017
80490414	chr7:80490414:A:G	6.69431e-11	-1.64409	-0.939706
80490611	chr7:80490611:G:A	2.70357e-10	-1.31617e-10	-1.1879
80490778	chr7:80490778:A:G	2.87512e-10	-1.31617e-10	-1.12638
80490784	chr7:80490784:T:C	2.86822e-10	-1.31617e-10	-1.12878
80490796	chr7:80490796:G:A	7.40606e-10	-1.31617e-10	-0.180172
80491413	chr7:80491413:A:G	1.45202e-10	-1.31617e-10	-1.80952
80491562	chr7:80491562:T:A	8.01651e-10	-1.31617e-10	-0.100968
80491738	chr7:80491738:C:T	4.13625e-08	1.17379	2.6687
80491912	chr7:80491912:C:T	2.93538e-10	-1.10563	-9.09645e-10
80492031	chr7:80492031:A:C	4.28648e-11	-1.22098	-1.80861
80492390	chr7:80492390:T:C	3.43955e-10	-1.31617e-10	-0.947131
80493037	chr7:80493037:C:CT	1.54705e-10	-1.31617e-10	-1.74612
80493040	chr7:80493040:G:A	1.51748e-10	-1.31617e-10	-1.76542
80493047	chr7:80493047:G:A	4.80656e-11	-1.10916	-1.80592
80493055	chr7:80493055:T:C	5.74204e-11	-0.966714	-1.77053
80493325	chr7:80493325:G:A	4.92766e-11	-1.0842	-1.80599
80493436	chr7:80493436:A:G	1.94292e-10	-1.31617e-10	-1.51828
80493440	chr7:80493440:G:C	7.15718e-11	-0.815424	-1.70152
80493943	chr7:80493943:T:C	5.71935e-11	-0.975809	-1.76539
80494121	chr7:80494121:G:A	5.65547e-11	-0.974126	-1.77831
80494310	chr7:80494310:A:G	1.83526e-10	-1.63134	0.0560536
80494534	chr7:80494534:T:A	1.15913e-09	0.267786	-9.09645e-10
80494683	chr7:80494683:T:C	7.10217e-11	-1.62518	-0.899471
80494701	chr7:80494701:A:G	1.86283e-10	-1.31617e-10	-1.56037
80494982	chr7:80494982:G:A	1.68847e-10	-1.31617e-10	-1.65865
80495247	chr7:80495247:T:C	7.1562e-11	-1.62079	-0.89629
80495469	chr7:80495469:T:G	8.31922e-10	-1.31617e-10	-0.0639018
80495572	chr7:80495572:T:C	3.06762e-11	-1.61302	-1.75113
80495632	chr7:80495632:G:A	1.94465e-10	-1.64411	0.126725
80495718	chr7:80495718:T:C	7.20224e-11	-1.62706	-0.883598
80495811	chr7:80495811:G:C	1.88933e-10	-1.31617e-10	-1.54625
80496226	chr7:80496226:G:A	2.43989e-10	-1.31617e-10	-1.29052
80496283	chr7:80496283:A:G	1.45166e-10	-1.31617e-10	-1.80976
80496499	chr7:80496499:CTTTCCTAACACTTT:C	2.86756e-10	-1.31617e-10	-1.12901
80496714	chr7:80496714:C:G	1.48185e-09	0.513405	-9.09645e-10
80496775	chr7:80496775:A:G	1.45281e-10	-1.31617e-10	-1.80897
80497238	chr7:80497238:C:G	2.29855e-10	-1.63338	0.283183
80497334	chr7:80497334:T:C	2.83752e-10	0.367977	-1.50752
80497534	chr7:80497534:A:C	9.65308e-11	-1.61264	-0.605135
80497786	chr7:80497786:T:C	2.28824e-10	-1.31617e-10	-1.35469
80498573	chr7:80498573:T:G	1.53051e-10	-1.31617e-10	-1.75687
80498787	chr7:80498787:T:C	3.45039e-09	-1.31617e-10	1.3586
80498832	chr7:80498832:T:C	4.44128e-11	-1.19505	-1.79907
80498859	chr7:80498859:G:C	2.23979e-10	-1.31617e-10	-1.37609
80499425	chr7:80499425:G:T	1.50661e-10	-1.31617e-10	-1.77261
80499678	chr7:80499678:T:G	1.4519e-10	-1.31617e-10	-1.8096
80499789	chr7:80499789:ATC:A	4.36185e-11	-1.20773	-1.80443
80500172	chr7:80500172:G:C	3.09091e-11	-1.59819	-1.7584
80500211	chr7:80500211:A:G	1.87029e-10	-1.31617e-10	-1.55638
80500830	chr7:80500830:A:AT	8.25371e-11	-1.35302	-1.02138
80500883	chr7:80500883:C:T	2.72476e-10	-1.31617e-10	-1.18009
80501014	chr7:80501014:T:C	1.50424e-10	-1.31617e-10	-1.77418
80501159	chr7:80501159:T:C	1.59787e-10	-1.31617e-10	-1.7138
80501630	chr7:80501630:T:G	9.43849e-10	-1.31617e-10	0.0623256
80501733	chr7:80501733:A:T	1.63178e-10	-1.31617e-10	-1.6928
80501824	chr7:80501824:A:G	5.81411e-09	-1.31617e-10	1.8804
80502057	chr7:80502057:G:C	4.5738e-09	-1.31617e-10	1.64046
80502259	chr7:80502259:T:C	4.97831e-09	-1.31617e-10	1.7252
80502458	chr7:80502458:CTAAGTGTTCAT:C	2.61401e-10	-1.31617e-10	-1.22158
80502526	chr7:80502526:C:T	1.02982e-10	-1.23273	-0.92036
80503213	chr7:80503213:A:G	1.50561e-10	-1.31617e-10	-1.77327
80503312	chr7:80503312:A:G	1.5094e-10	-1.31617e-10	-1.77076
80503618	chr7:80503618:G:A	1.70866e-10	-1.64676	-9.09645e-10
80503728	chr7:80503728:G:C	6.50221e-10	-1.31617e-10	-0.310328
80504426	chr7:80504426:A:G	2.47159e-10	-1.31617e-10	-1.27761
80504716	chr7:80504716:T:G	4.16838e-11	-1.26982	-1.78771
80505032	chr7:80505032:G:T	8.32737e-11	-1.64216	-0.723351
80505165	chr7:80505165:A:G	1.65157e-10	-1.31617e-10	-1.68075
80505484	chr7:80505484:A:G	7.2143e-10	-0.206405	-9.09645e-10
80505573	chr7:80505573:A:G	1.62394e-10	-1.31617e-10	-1.69762
80505583	chr7:80505583:G:A	2.87822e-10	-1.31617e-10	-1.1253
80505734	chr7:80505734:T:C	1.16372e-10	-1.64497	-0.385877
80505763	chr7:80505763:C:T	1.74721e-10	-1.62445	-9.09645e-10
80505772	chr7:80505772:T:G	1.46772e-10	-1.31617e-10	-1.79876
80505893	chr7:80505893:G:C	1.47992e-10	-1.31617e-10	-1.79048
80505959	chr7:80505959:G:A	4.55604e-11	-1.6379	-1.3307
80505998	chr7:80505998:C:T	4.04611e-10	-1.31617e-10	-0.784713
80506339	chr7:80506339:T:G	1.75412e-10	-1.31617e-10	-1.6205
80506715	chr7:80506715:C:A	4.52223e-10	-1.31617e-10	-0.673466
80506870	chr7:80506870:G:C	2.82933e-10	-1.31617e-10	-1.14243
80506899	chr7:80506899:G:T	2.7289e-10	-1.31617e-10	-1.17857
80506999	chr7:80506999:A:T	5.86576e-11	-1.62022	-1.0957
80507254	chr7:80507254:T:C	1.47806e-10	-1.31617e-10	-1.79174
80507311	chr7:80507311:A:G	1.7438e-10	-1.31617e-10	-1.6264
80507327	chr7:80507327:A:T	7.12772e-11	-1.64702	-0.874041
80507493	chr7:80507493:C:A	1.45277e-10	-1.31617e-10	-1.809
80508118	chr7:80508118:C:T	1.7074e-10	-1.6475	-9.09645e-10
80508189	chr7:80508189:A:C	1.4573e-10	-1.31617e-10	-1.80589
80508636	chr7:80508636:T:C	3.48418e-11	-1.63704	-1.59979
80508862	chr7:80508862:T:C	2.80707e-11	-1.6472	-1.80571
80508987	chr7:80508987:G:A	4.16825e-11	-1.58416	-1.4734
80509298	chr7:80509298:T:C	5.36245e-10	-0.50305	-9.09645e-10
80509384	chr7:80509384:A:T	3.38738e-11	-1.64248	-1.62252
80509425	chr7:80509425:C:T	1.45115e-10	-1.31617e-10	-1.81012
80510661	chr7:80510661:G:T	5.02153e-10	-1.31617e-10	-0.568736
80510901	chr7:80510901:A:G	2.04064e-10	-1.44564	-0.0235727
80510903	chr7:80510903:G:A	4.41044e-10	-1.31617e-10	-0.698496
80511086	chr7:80511086:A:C	3.67292e-11	-1.42909	-1.75498
80511364	chr7:80511364:A:G	2.20563e-10	-1.39146	-9.09645e-10
80511527	chr7:80511527:T:C	2.48275e-10	-1.31617e-10	-1.2731
80511643	chr7:80511643:TTAAA:T	2.41343e-10	-1.31617e-10	-1.30142
80512154	chr7:80512154:A:G	1.46122e-10	-1.31617e-10	-1.8032
80512329	chr7:80512329:GTTA:G	3.93859e-10	-1.31617e-10	-0.811648
80512618	chr7:80512618:T:C	3.44483e-09	-1.64338	3.00037
80512880	chr7:80512880:A:G	1.60936e-10	-1.31617e-10	-1.70664
80512901	chr7:80512901:A:G	2.53159e-10	-0.790914	-0.462709
80512929	chr7:80512929:A:G	5.23841e-10	-1.5124	0.985944
80513140	chr7:80513140:G:C	2.94907e-09	-1.31617e-10	1.2016
80513567	chr7:80513567:T:C	2.81189e-10	-1.14861	-9.09645e-10
80513667	chr7:80513667:T:C	1.48148e-10	-1.31617e-10	-1.78943
80513867	chr7:80513867:T:C	1.4728e-10	-1.31617e-10	-1.79531
80514039	chr7:80514039:T:A	2.10618e-10	-1.46727	0.0296741
80514112	chr7:80514112:T:G	2.1785e-10	-1.46032	0.0564884
80515154	chr7:80515154:A:T	1.48495e-10	-1.31617e-10	-1.78709
80515451	chr7:80515451:G:A	1.88309e-10	-1.31617e-10	-1.54956
80515687	chr7:80515687:C:G	1.03861e-10	-0.408451	-1.73614
80515734	chr7:80515734:G:A	7.32314e-10	-0.191431	-9.09645e-10
80515735	chr7:80515735:A:G	2.01459e-10	-1.33697	-0.145086
80515813	chr7:80515813:C:A	3.72884e-10	-1.31617e-10	-0.866374
80516017	chr7:80516017:A:G	1.50476e-10	-1.31617e-10	-1.77384
80516076	chr7:80516076:C:T	1.534e-10	-1.31617e-10	-1.75459
80516293	chr7:80516293:T:C	2.32323e-10	-1.31617e-10	-1.33951
80516669	chr7:80516669:A:G	2.43023e-10	-1.31617e-10	-1.29448
80516739	chr7:80516739:A:T	2.20338e-10	-1.31617e-10	-1.39248
80516748	chr7:80516748:C:A	2.20453e-10	-1.31617e-10	-1.39196
80516810	chr7:80516810:T:C	5.31474e-11	-1.35099	-1.46359
80516823	chr7:80516823:T:G	5.38873e-11	-1.27153	-1.52921
80516910	chr7:80516910:T:C	5.37347e-11	-1.47531	-1.32827
80516949	chr7:80516949:T:C	2.20926e-10	-1.31617e-10	-1.38981
80517001	chr7:80517001:TA:T	2.20405e-10	-1.31617e-10	-1.39217
80517204	chr7:80517204:C:T	2.83748e-11	-1.64444	-1.7977
80517277	chr7:80517277:A:G	2.27449e-10	-1.31617e-10	-1.36072
80517432	chr7:80517432:T:C	1.69074e-10	-1.31617e-10	-1.6573
80517463	chr7:80517463:G:A	2.20571e-10	-1.31617e-10	-1.39142
80517559	chr7:80517559:T:C	2.2345e-10	-1.31617e-10	-1.37845
80517560	chr7:80517560:A:G	5.61423e-10	-1.31617e-10	-0.457166
80517601	chr7:80517601:G:A	2.20571e-10	-1.31617e-10	-1.39142
80517719	chr7:80517719:T:G	2.20571e-10	-1.31617e-10	-1.39142
80517732	chr7:80517732:C:T	3.17402e-08	-1.31617e-10	3.5777
80517800	chr7:80517800:T:C	1.59993e-10	-1.31617e-10	-1.71251
80517815	chr7:80517815:A:G	2.20997e-10	-1.31617e-10	-1.38949
80517973	chr7:80517973:A:G	7.59144e-10	-1.31617e-10	-0.155449
80518136	chr7:80518136:G:T	2.19514e-10	-1.31617e-10	-1.39623
80518466	chr7:80518466:A:G	2.15406e-10	-1.31617e-10	-1.41512
80518651	chr7:80518651:A:G	3.35366e-10	-1.31617e-10	-0.972418
80518780	chr7:80518780:A:G	1.57427e-10	-1.31617e-10	-1.72868
80519111	chr7:80519111:A:G	2.20269e-10	-1.31617e-10	-1.39279
80519196	chr7:80519196:C:T	2.22085e-10	-1.31617e-10	-1.38458
80519352	chr7:80519352:G:T	5.1827e-11	-1.45303	-1.38669
80519402	chr7:80519402:A:G	2.40776e-10	-1.31617e-10	-1.30377
80519502	chr7:80519502:G:T	2.2078e-10	-1.31617e-10	-1.39047
80519506	chr7:80519506:G:A	2.20992e-10	-1.31617e-10	-1.38951
80519708	chr7:80519708:A:AG	2.03066e-10	-1.31617e-10	-1.47411
80519830	chr7:80519830:T:TTTTGTTATAG	2.04378e-10	-1.31617e-10	-1.46767
80519853	chr7:80519853:T:C	2.04258e-10	-1.31617e-10	-1.46826
80519980	chr7:80519980:T:G	2.39141e-10	-1.31617e-10	-1.31059
80520043	chr7:80520043:G:C	2.04518e-10	-1.31617e-10	-1.46699
80520105	chr7:80520105:G:A	2.04258e-10	-1.31617e-10	-1.46826
80520164	chr7:80520164:G:A	2.0087e-10	-1.31617e-10	-1.48498
80520172	chr7:80520172:G:A	2.04258e-10	-1.31617e-10	-1.46826
80520599	chr7:80520599:C:T	1.58927e-10	-1.31617e-10	-1.7192
80520600	chr7:80520600:T:C	2.1067e-10	-1.31617e-10	-1.43735
80520702	chr7:80520702:T:C	8.44658e-11	-1.59307	-0.758221
80520736	chr7:80520736:C:A	3.5027e-11	-1.53766	-1.69386
80520815	chr7:80520815:T:G	8.0113e-11	-1.58972	-0.814485
80520907	chr7:80520907:T:C	1.50443e-10	-1.31617e-10	-1.77406
80521278	chr7:80521278:A:G	6.62281e-11	-1.64539	-0.94915
80521833	chr7:80521833:A:G	1.45765e-10	-1.31617e-10	-1.80564
80521897	chr7:80521897:G:C	1.05123e-10	-1.44745	-0.685062
80522053	chr7:80522053:T:C	3.20158e-11	-1.63866	-1.68275
80522293	chr7:80522293:T:C	2.73025e-10	-1.31617e-10	-1.17808
80522996	chr7:80522996:G:A	8.64493e-10	-1.31617e-10	-0.0254971
80523253	chr7:80523253:C:A	2.64196e-10	-1.58121	0.370261
80523565	chr7:80523565:CTAAAAG:C	2.40299e-09	-1.31617e-10	0.996829
80524034	chr7:80524034:T:A	4.97184e-10	-1.47163	0.892945
80524047	chr7:80524047:T:C	5.72122e-09	-1.31617e-10	1.8643
80524095	chr7:80524095:C:A	2.53448e-10	-1.58601	0.333524
80524549	chr7:80524549:T:G	2.90345e-10	-1.55294	0.436367
80524795	chr7:80524795:A:G	1.88063e-10	-1.50055	-0.0503136
80525138	chr7:80525138:A:G	5.17697e-11	-1.50456	-1.33627
80525147	chr7:80525147:G:A	3.76633e-11	-1.63291	-1.52604
80525458	chr7:80525458:T:C	1.96872e-10	-1.31617e-10	-1.50509
80525500	chr7:80525500:T:C	1.63287e-10	-1.31617e-10	-1.69213
80525709	chr7:80525709:G:T	4.36531e-09	-1.31617e-10	1.5938
80525821	chr7:80525821:A:C	2.20852e-10	-1.31617e-10	-1.39015
80526486	chr7:80526486:T:C	2.68781e-10	-1.19374	-9.09645e-10
80526665	chr7:80526665:C:CA	1.03188e-10	-1.6471	-0.503983
80526998	chr7:80526998:G:A	3.02952e-11	-1.59921	-1.77744
80527748	chr7:80527748:G:T	3.06556e-11	-1.62182	-1.743
80528072	chr7:80528072:T:A	7.12877e-11	-1.6473	-0.873622
80528248	chr7:80528248:A:G	2.45062e-10	-1.63355	0.34742
80528950	chr7:80528950:G:A	4.12404e-10	-1.58719	0.821549
80529371	chr7:80529371:G:A	3.20038e-11	-1.64149	-1.68029
80529545	chr7:80529545:C:T	3.53943e-10	0.393705	-1.31221
80529646	chr7:80529646:C:T	1.63812e-10	-1.31617e-10	-1.68892
80529681	chr7:80529681:A:G	1.93715e-10	-1.31617e-10	-1.52125
80530110	chr7:80530110:G:A	6.27696e-11	-1.62722	-1.02095
80530402	chr7:80530402:G:T	1.4512e-10	-1.31617e-10	-1.81008
80530627	chr7:80530627:T:G	1.97776e-10	-1.31617e-10	-1.50051
80530725	chr7:80530725:A:G	3.87129e-11	-1.63628	-1.49519
80531050	chr7:80531050:TC:T	2.05293e-10	-1.64148	0.178281
80531091	chr7:80531091:C:T	1.46508e-10	-1.31617e-10	-1.80056
80531300	chr7:80531300:T:C	6.25691e-11	-1.62792	-1.02345
80531690	chr7:80531690:T:C	2.81928e-11	-1.64713	-1.80144
80531999	chr7:80531999:G:A	3.90558e-10	-1.31617e-10	-0.820064
80532399	chr7:80532399:A:C	2.91489e-11	-1.64573	-1.76949
80532945	chr7:80532945:C:T	5.40563e-11	-1.42632	-1.3713
80533361	chr7:80533361:CA:C	1.4541e-10	-1.31617e-10	-1.80809
80533614	chr7:80533614:A:G	5.70618e-10	-1.31617e-10	-0.440921
80534376	chr7:80534376:A:G	6.92454e-10	-1.31617e-10	-0.247398
80534539	chr7:80534539:G:A	1.55371e-10	-1.31617e-10	-1.74182
80535064	chr7:80535064:A:G	1.52249e-10	-0.583476	-1.17865
80535356	chr7:80535356:G:C	3.11653e-10	-1.31617e-10	-1.04575
80535473	chr7:80535473:T:C	3.97325e-08	-1.31617e-10	3.80229
80535732	chr7:80535732:C:G	1.10298e-10	-1.49258	-0.591873
80535746	chr7:80535746:G:T	1.06608e-10	-1.51152	-0.606966
80536444	chr7:80536444:C:T	4.95334e-09	-1.31617e-10	1.72018
80536705	chr7:80536705:C:A	6.54719e-11	-1.48969	-1.11633
80537040	chr7:80537040:C:T	1.48243e-10	-1.31617e-10	-1.78879
80537433	chr7:80537433:A:G	1.59791e-10	-1.31617e-10	-1.71377
80537751	chr7:80537751:T:C	4.48293e-11	-1.17527	-1.80951
80537898	chr7:80537898:C:T	1.8861e-10	-0.380175	-1.16778
80537938	chr7:80537938:C:T	1.69483e-08	-0.258912	3.2092
80538471	chr7:80538471:GCTT:G	1.61242e-07	-0.0996889	5.30271
80538712	chr7:80538712:C:A	1.4512e-10	-1.31617e-10	-1.81008
80539521	chr7:80539521:A:C	1.96569e-10	-0.532115	-0.974513
80539704	chr7:80539704:A:G	2.50963e-10	-1.26233	-9.09645e-10
80539831	chr7:80539831:A:G	1.68486e-10	-0.476815	-1.18397
80540088	chr7:80540088:A:G	4.51556e-11	-1.17015	-1.80738
80540259	chr7:80540259:G:A	1.53119e-10	-1.31617e-10	-1.75643
80540593	chr7:80540593:A:G	5.37517e-08	-1.31617e-10	4.10449
80540756	chr7:80540756:G:A	1.87663e-10	-0.612101	-0.940891
80540837	chr7:80540837:A:G	1.61771e-08	-0.28816	3.19187
80541736	chr7:80541736:A:G	1.45841e-10	-1.31617e-10	-1.80512
80541891	chr7:80541891:T:C	4.25826e-11	-1.23139	-1.80481
80542201	chr7:80542201:C:T	1.48979e-10	-1.31617e-10	-1.78384
80542261	chr7:80542261:C:G	1.65895e-10	-0.52724	-1.14905
80542568	chr7:80542568:T:C	1.27758e-09	-1.31617e-10	0.365086
80543052	chr7:80543052:T:C	1.75482e-10	-1.31617e-10	-1.6201
80543121	chr7:80543121:C:T	1.46862e-10	-1.31617e-10	-1.79815
80543166	chr7:80543166:C:T	1.74604e-10	-1.62512	-9.09645e-10
80543432	chr7:80543432:A:G	1.50917e-10	-1.31617e-10	-1.77091
80543461	chr7:80543461:T:C	1.66664e-10	-0.509936	-1.16173
80543997	chr7:80543997:G:A	1.20949e-07	-0.500175	5.41566
80544262	chr7:80544262:T:C	5.03778e-10	-0.565506	-9.09645e-10
80544307	chr7:80544307:A:G	1.65523e-10	-0.504703	-1.17383
80544634	chr7:80544634:A:G	1.6092e-10	-0.429295	-1.27744
80544736	chr7:80544736:C:CTT	1.52712e-10	-0.479319	-1.27977
80545284	chr7:80545284:TC:T	3.22959e-10	-1.31617e-10	-1.01012
80545317	chr7:80545317:T:C	4.6822e-11	-1.14195	-1.79934
80545457	chr7:80545457:T:C	1.88965e-10	-0.187609	-1.35847
80545633	chr7:80545633:C:T	3.22521e-11	-1.62305	-1.69101
80545712	chr7:80545712:G:A	4.48432e-11	-1.17953	-1.80494
80545810	chr7:80545810:G:A	1.45675e-10	-1.31617e-10	-1.80626
80545830	chr7:80545830:T:C	4.46357e-11	-1.18737	-1.80174
80545882	chr7:80545882:A:G	2.95092e-11	-1.60014	-1.8028
80546290	chr7:80546290:A:G	1.36331e-10	-0.358915	-1.51364
80546489	chr7:80546489:T:C	2.62091e-09	0.0119359	1.0717
80546517	chr7:80546517:A:T	1.75432e-09	-0.12933	0.811524
80547008	chr7:80547008:C:A	4.98687e-08	-1.31617e-10	4.02951
80547085	chr7:80547085:CTA:C	5.58147e-09	1.83957	-9.09645e-10
80547229	chr7:80547229:C:T	1.70659e-10	-0.219702	-1.42827
80547499	chr7:80547499:A:T	4.10218e-10	-0.770953	-9.09645e-10
80547754	chr7:80547754:A:T	5.2092e-10	-0.532045	-9.09645e-10
80548202	chr7:80548202:TCTC:T	3.00779e-11	-1.58933	-1.79452
80548430	chr7:80548430:T:C	1.88078e-10	-1.631	0.0802139
80548438	chr7:80548438:G:A	1.81911e-10	-1.60792	0.0237901
80548473	chr7:80548473:A:C	1.84306e-10	-1.6244	0.0533508
80549040	chr7:80549040:A:G	1.61646e-10	-1.31617e-10	-1.70223
80549298	chr7:80549298:C:T	2.13852e-10	-1.31617e-10	-1.42236
80549415	chr7:80549415:C:A	1.11815e-10	-0.304456	-1.76634
80549436	chr7:80549436:C:T	7.79459e-10	-1.44525	1.31621
80549534	chr7:80549534:G:GA	6.32444e-09	1.96454	-9.09645e-10
80549590	chr7:80549590:A:G	1.6793e-06	2.89808	4.64817
80549765	chr7:80549765:T:C	1.66481e-10	-1.31617e-10	-1.67276
80549923	chr7:80549923:C:A	3.12118e-10	-1.31617e-10	-1.04426
80550021	chr7:80550021:C:T	4.60678e-11	-1.20664	-1.75088
80550481	chr7:80550481:A:T	3.8461e-08	-1.31617e-10	3.76976
80550617	chr7:80550617:C:T	2.42688e-09	1.00672	-9.09645e-10
80551006	chr7:80551006:G:C	2.31809e-10	-1.31617e-10	-1.34172
80551074	chr7:80551074:A:T	3.368e-11	-1.63486	-1.63588
80551112	chr7:80551112:G:A	2.05465e-10	-1.31617e-10	-1.46236
80551315	chr7:80551315:G:A	4.26327e-11	-1.23891	-1.79611
80551553	chr7:80551553:T:G	2.83203e-10	-1.62614	0.484659
80551799	chr7:80551799:C:T	4.74391e-11	-1.12835	-1.79984
80551953	chr7:80551953:A:G	7.63286e-10	-1.31617e-10	-0.150007
80552378	chr7:80552378:T:C	3.69961e-11	-1.6311	-1.54573
80552720	chr7:80552720:A:G	1.62227e-09	-1.31617e-10	0.603942
80552739	chr7:80552739:G:A	9.93163e-11	-0.38662	-1.80271
80552859	chr7:80552859:C:T	3.38436e-11	-1.48588	-1.78001
80552874	chr7:80552874:C:T	5.60612e-09	1.84397	-9.09645e-10
80552915	chr7:80552915:A:G	1.08258e-10	-0.29579	-1.80734
80553320	chr7:80553320:C:T	1.17256e-10	-1.60094	-0.42234
80553350	chr7:80553350:T:C	1.47264e-10	-1.31617e-10	-1.79542
80553594	chr7:80553594:A:G	1.73865e-10	-1.31617e-10	-1.62936
80554078	chr7:80554078:A:G	2.15025e-10	-1.31617e-10	-1.41689
80555077	chr7:80555077:G:A	1.15116e-10	-1.59624	-0.445458
80555395	chr7:80555395:T:C	3.34816e-10	-1.31617e-10	-0.974059
80555464	chr7:80555464:G:A	1.2473e-09	-1.31617e-10	0.341099
80555533	chr7:80555533:T:G	1.87525e-10	-1.31617e-10	-1.55373
80555670	chr7:80555670:A:G	4.65782e-11	-1.14928	-1.79722
80555759	chr7:80555759:T:C	4.6055e-09	1.64737	-9.09645e-10
80555841	chr7:80555841:T:C	1.25782e-10	-1.57199	-0.381102
80555883	chr7:80555883:TG:T	1.10734e-10	-0.334529	-1.74598
80555986	chr7:80555986:T:C	9.06978e-08	-1.31617e-10	4.62765
80556111	chr7:80556111:T:G	5.31068e-09	1.78984	-9.09645e-10
80556150	chr7:80556150:C:T	1.45534e-10	-1.31617e-10	-1.80723
80556367	chr7:80556367:T:C	1.19003e-10	-1.56221	-0.446286
80556690	chr7:80556690:T:C	2.89265e-10	-1.31617e-10	-1.1203
80556797	chr7:80556797:G:A	4.88715e-11	-1.09324	-1.80521
80556851	chr7:80556851:C:T	6.61917e-08	-1.31617e-10	4.31267
80557007	chr7:80557007:A:C	2.75971e-10	-1.31617e-10	-1.16734
80557047	chr7:80557047:A:G	3.55279e-11	-1.43904	-1.77828
80557333	chr7:80557333:A:G	2.13852e-10	-1.31617e-10	-1.42236
80557394	chr7:80557394:T:C	4.8386e-11	-1.10715	-1.80128
80557412	chr7:80557412:T:G	5.41358e-09	1.80903	-9.09645e-10
80557424	chr7:80557424:A:C	5.45661e-09	1.81694	-9.09645e-10
80557439	chr7:80557439:A:G	1.54769e-10	-1.31617e-10	-1.74571
80557677	chr7:80557677:T:G	1.22779e-10	-0.177018	-1.80023
80557997	chr7:80557997:G:A	2.73153e-10	-1.31617e-10	-1.17761
80558140	chr7:80558140:C:T	3.18248e-11	-1.51735	-1.81004
80558245	chr7:80558245:T:A	1.23476e-10	-0.245347	-1.72625
80558528	chr7:80558528:C:G	3.14279e-11	-1.53032	-1.80962
80558597	chr7:80558597:G:T	1.65984e-10	-1.31617e-10	-1.67575
80558738	chr7:80558738:T:C	5.00765e-09	1.73108	-9.09645e-10
80558760	chr7:80558760:C:T	1.45483e-10	-1.31617e-10	-1.80758
80558766	chr7:80558766:A:G	6.77399e-07	-1.31617e-10	6.63837
80558768	chr7:80558768:G:T	3.78017e-10	-1.31617e-10	-0.852702
80558852	chr7:80558852:G:A	1.46101e-10	-0.0107609	-1.79258
80559043	chr7:80559043:G:T	1.81558e-08	2.44591	0.573197
80559048	chr7:80559048:G:T	2.03379e-09	0.830018	-9.09645e-10
80559074	chr7:80559074:T:C	3.29252e-10	-1.31617e-10	-0.990817
80559733	chr7:80559733:C:A	4.69249e-11	-1.13442	-1.80468
80559881	chr7:80559881:T:C	3.00877e-11	-1.57347	-1.81006
80559971	chr7:80559971:A:G	1.46994e-10	-1.31617e-10	-1.79725
80559973	chr7:80559973:A:G	5.46418e-09	1.81833	-9.09645e-10
80560275	chr7:80560275:C:CA	1.45161e-10	-1.31617e-10	-1.80979
80560368	chr7:80560368:T:C	1.90707e-10	0.2681	-1.805
80560420	chr7:80560420:C:T	3.22238e-11	-1.50531	-1.80963
80560421	chr7:80560421:G:A	2.18347e-10	-1.31617e-10	-1.40156
80560516	chr7:80560516:G:A	2.25683e-10	-1.31617e-10	-1.36851
80560753	chr7:80560753:T:C	1.4553e-10	-1.31617e-10	-1.80726
80561054	chr7:80561054:T:C	1.84189e-10	0.23572	-1.8074
80561272	chr7:80561272:G:A	4.63391e-11	-1.1517	-1.79995
80561444	chr7:80561444:C:T	1.05171e-10	-0.323287	-1.80877
80561451	chr7:80561451:T:C	3.02562e-11	-1.5686	-1.80934
80562042	chr7:80562042:T:C	1.74717e-10	-1.62448	-9.09645e-10
80562106	chr7:80562106:C:T	1.5622e-10	-1.31617e-10	-1.73637
80562365	chr7:80562365:G:A	3.15369e-11	-1.52666	-1.80982
80562408	chr7:80562408:T:C	1.51965e-10	-1.31617e-10	-1.76399
80562790	chr7:80562790:G:A	1.00561e-10	-0.383851	-1.79302
80563220	chr7:80563220:C:T	1.60411e-10	-1.31617e-10	-1.7099
80563486	chr7:80563486:T:G	3.05674e-10	-1.31617e-10	-1.06512
80563511	chr7:80563511:G:A	7.46087e-11	-1.4673	-1.00808
80563609	chr7:80563609:T:C	1.08612e-10	-0.356207	-1.74365
80563788	chr7:80563788:A:G	2.96968e-11	-1.5874	-1.8092
80563811	chr7:80563811:C:T	2.1473e-10	-1.41826	-9.09645e-10
80563909	chr7:80563909:G:C	5.39719e-09	1.80599	-9.09645e-10
80563943	chr7:80563943:C:T	1.0605e-09	-1.31617e-10	0.178852
80564074	chr7:80564074:T:C	1.20339e-10	-0.224959	-1.77237
80564406	chr7:80564406:C:A	3.31022e-10	-1.31617e-10	-0.985456
80564452	chr7:80564452:C:T	1.85468e-10	-0.762721	-0.802036
80564791	chr7:80564791:A:G	1.49311e-10	-1.31617e-10	-1.78161
80564852	chr7:80564852:C:T	5.00643e-09	1.73084	-9.09645e-10
80564920	chr7:80564920:G:T	1.45575e-10	-1.31617e-10	-1.80695
80564988	chr7:80564988:G:A	1.79352e-08	2.55994	0.446944
80565092	chr7:80565092:C:T	2.74332e-10	-1.31617e-10	-1.1733
80565261	chr7:80565261:G:C	1.67291e-10	-1.31617e-10	-1.66791
80565709	chr7:80565709:C:T	1.70742e-10	-0.816363	-0.831123
80565959	chr7:80565959:G:T	3.09598e-11	-1.54774	-1.80721
80566392	chr7:80566392:T:C	3.42784e-11	-1.64743	-1.60569
80566424	chr7:80566424:G:A	1.62277e-10	-1.31617e-10	-1.69834
80566772	chr7:80566772:A:G	2.16476e-10	-1.41016	-9.09645e-10
80566975	chr7:80566975:T:C	3.85688e-11	-1.38915	-1.74605
80567291	chr7:80567291:T:A	2.18406e-10	-1.31617e-10	-1.40129
80567432	chr7:80567432:C:T	1.71924e-10	-1.31617e-10	-1.64059
80567568	chr7:80567568:T:G	7.05557e-08	-1.31617e-10	4.37652
80567951	chr7:80567951:A:G	6.35514e-09	1.96938	-9.09645e-10
80567982	chr7:80567982:A:G	6.97108e-08	-1.31617e-10	4.36447
80569026	chr7:80569026:C:T	1.05968e-10	-0.356485	-1.76802
80569272	chr7:80569272:C:T	4.55758e-11	-1.17921	-1.78905
80569356	chr7:80569356:G:T	1.46777e-08	3.13052	-0.324074
80569431	chr7:80569431:C:T	7.3637e-09	2.11668	-9.09645e-10
80569550	chr7:80569550:T:C	1.61611e-10	-1.31617e-10	-1.70245
80569711	chr7:80569711:T:C	1.6732e-10	-1.31617e-10	-1.66773
80569762	chr7:80569762:C:T	2.27991e-05	4.31473	5.83986
80570040	chr7:80570040:T:C	1.65356e-10	-1.31617e-10	-1.67954
80570172	chr7:80570172:A:T	2.16843e-10	-1.40847	-9.09645e-10
80570434	chr7:80570434:C:T	2.005e-10	-1.31617e-10	-1.48683
80570486	chr7:80570486:G:A	1.28959e-09	0.374437	-9.09645e-10
80570503	chr7:80570503:G:A	2.72783e-09	1.12362	-9.09645e-10
80570866	chr7:80570866:C:T	2.12e-10	-1.43105	-9.09645e-10
80570974	chr7:80570974:T:C	2.69843e-09	1.11279	-9.09645e-10
80571041	chr7:80571041:G:C	2.25059e-10	-1.31617e-10	-1.37128
80571223	chr7:80571223:G:T	2.41694e-10	-1.31617e-10	-1.29997
80571259	chr7:80571259:C:G	2.7919e-10	-1.31617e-10	-1.15575
80571473	chr7:80571473:T:C	2.3702e-10	-1.31617e-10	-1.31949
80572117	chr7:80572117:G:A	2.08592e-10	-1.31617e-10	-1.44726
80572272	chr7:80572272:T:A	1.66911e-10	-1.31617e-10	-1.67018
80572319	chr7:80572319:T:A	9.8359e-06	3.69045	5.62346
80572555	chr7:80572555:C:T	2.24657e-10	0.20857	-1.58164
80572729	chr7:80572729:C:T	1.87775e-10	0.168177	-1.72057
80572741	chr7:80572741:C:T	2.29712e-10	-1.35081	-9.09645e-10
80572943	chr7:80572943:GA:G	3.2797e-11	-1.62377	-1.67353
80573125	chr7:80573125:CT:C	2.10051e-10	-1.31617e-10	-1.44029
80573251	chr7:80573251:T:C	6.3886e-08	1.56119	2.71603
80573382	chr7:80573382:G:A	1.45248e-10	-1.31617e-10	-1.8092
80573622	chr7:80573622:C:T	1.66128e-09	0.627701	-9.09645e-10
80573806	chr7:80573806:G:A	3.26313e-11	-1.61438	-1.68799
80573850	chr7:80573850:T:A	6.58047e-08	1.49806	2.80875
80573943	chr7:80573943:C:T	2.37592e-10	-1.31617e-10	-1.31709
80574110	chr7:80574110:C:A	1.96711e-10	-1.31617e-10	-1.50591
80574402	chr7:80574402:C:T	1.93719e-10	0.0496102	-1.57084
80574477	chr7:80574477:G:T	1.47896e-10	-1.31617e-10	-1.79113
80574572	chr7:80574572:G:T	2.12074e-10	-1.31617e-10	-1.43071
80574740	chr7:80574740:A:T	2.25083e-10	0.171227	-1.5424
80574919	chr7:80574919:T:C	1.83948e-09	0.729596	-9.09645e-10
80575250	chr7:80575250:A:T	2.13429e-10	-1.31617e-10	-1.42433
80575580	chr7:80575580:C:T	2.27157e-10	-1.31617e-10	-1.362
80575652	chr7:80575652:G:A	1.79005e-10	-0.359641	-1.24059
80575925	chr7:80575925:G:T	2.11623e-10	-1.31617e-10	-1.43283
80575977	chr7:80575977:G:A	2.08767e-10	-1.31617e-10	-1.44642
80576345	chr7:80576345:G:C	3.57253e-10	-1.31617e-10	-0.909196
80576363	chr7:80576363:A:G	8.05109e-09	2.20592	-9.09645e-10
80576395	chr7:80576395:A:G	2.06558e-09	0.845527	-9.09645e-10
80576430	chr7:80576430:G:A	2.11623e-10	-1.31617e-10	-1.43283
80576433	chr7:80576433:G:A	7.47206e-08	-1.31617e-10	4.43387
80576595	chr7:80576595:G:T	3.1802e-10	-1.31617e-10	-1.02553
80576641	chr7:80576641:C:T	1.62194e-10	0.0283872	-1.72723
80576731	chr7:80576731:C:CACCT	3.03518e-10	-1.31617e-10	-1.0722
80576913	chr7:80576913:T:C	2.15544e-10	-1.31617e-10	-1.41448
80577365	chr7:80577365:A:G	2.0864e-10	-1.31617e-10	-1.44703
80577924	chr7:80577924:C:A	1.83759e-10	-1.31617e-10	-1.57402
80578196	chr7:80578196:T:C	1.76886e-10	-1.61214	-9.09645e-10
80578407	chr7:80578407:C:T	2.13581e-09	0.878962	-9.09645e-10
80578410	chr7:80578410:G:A	2.18282e-10	-1.40185	-9.09645e-10
80578634	chr7:80578634:T:C	1.66911e-10	-1.31617e-10	-1.67018
80578779	chr7:80578779:C:G	2.42651e-10	-1.31617e-10	-1.29602
80578798	chr7:80578798:G:A	4.60852e-10	1.13031	-1.78487
80578939	chr7:80578939:C:A	1.86295e-10	-1.56031	-9.09645e-10
80579088	chr7:80579088:AAC:A	1.63295e-10	-1.31617e-10	-1.69208
80579288	chr7:80579288:G:A	2.07754e-10	-1.45129	-9.09645e-10
80579598	chr7:80579598:A:G	1.79693e-10	-1.31617e-10	-1.59639
80579668	chr7:80579668:T:A	1.94797e-10	-1.31617e-10	-1.51568
80580021	chr7:80580021:C:T	6.8606e-10	-0.910938	0.654262
80580111	chr7:80580111:G:T	1.91033e-10	-1.31617e-10	-1.53519
80580379	chr7:80580379:G:A	9.83095e-10	0.103065	-9.09645e-10
80580547	chr7:80580547:A:C	2.11591e-10	0.219851	-1.65284
80580748	chr7:80580748:C:T	4.48981e-10	1.1291	-1.80976
80580750	chr7:80580750:A:G	2.19407e-10	0.179498	-1.57621
80580765	chr7:80580765:G:A	2.63798e-10	0.391229	-1.60369
80581408	chr7:80581408:G:C	1.45467e-10	-1.31617e-10	-1.80769
80581776	chr7:80581776:C:G	1.6176e-09	0.601057	-9.09645e-10
80581829	chr7:80581829:T:TA	3.82408e-10	-1.31617e-10	-0.841152
80581982	chr7:80581982:T:C	2.74796e-10	0.170143	-1.34175
80582066	chr7:80582066:TAC:T	1.72956e-09	0.667984	-9.09645e-10
80582107	chr7:80582107:G:A	3.80321e-10	0.908148	-1.75477
80582402	chr7:80582402:C:T	1.19584e-09	0.298963	-9.09645e-10
80583492	chr7:80583492:T:G	2.24247e-09	-1.53742	2.46512
80583678	chr7:80583678:T:C	2.55867e-10	-1.24298	-9.09645e-10
80583740	chr7:80583740:T:G	0.000309329	6.8718	5.89048
80584071	chr7:80584071:T:TG	1.19697e-09	1.57488	-1.27497
80584135	chr7:80584135:A:T	3.98235e-10	-1.31617e-10	-0.800599
80584861	chr7:80584861:T:G	9.55032e-08	-1.31617e-10	4.67927
80584981	chr7:80584981:T:C	1.02641e-09	1.81038	-1.66419
80585824	chr7:80585824:G:A	2.6335e-10	-1.31617e-10	-1.21416
80586047	chr7:80586047:G:A	3.67621e-11	-1.63837	-1.54481
80586259	chr7:80586259:C:T	7.33197e-10	1.45136	-1.64158
80586415	chr7:80586415:T:C	2.24488e-10	-1.37382	-9.09645e-10
80586521	chr7:80586521:A:G	1.46575e-10	-1.31617e-10	-1.8001
80586889	chr7:80586889:G:A	1.76776e-09	2.48107	-1.79125
80586913	chr7:80586913:C:T	3.75402e-11	-1.63978	-1.52245
80586923	chr7:80586923:C:T	4.44008e-10	-1.31617e-10	-0.691798
80587015	chr7:80587015:A:G	5.14748e-10	-1.31617e-10	-0.543963
80587100	chr7:80587100:A:C	4.10876e-10	-1.31617e-10	-0.769349
80587305	chr7:80587305:T:A	1.66592e-10	-1.31617e-10	-1.67209
80587456	chr7:80587456:C:T	3.11995e-11	-1.5978	-1.74943
80587635	chr7:80587635:G:A	4.60119e-11	-1.64744	-1.3113
80587830	chr7:80587830:T:C	4.89019e-11	-1.4621	-1.43572
80587833	chr7:80587833:C:T	5.40327e-11	-1.64329	-1.15477
80588038	chr7:80588038:T:G	6.94584e-08	-1.31617e-10	4.36084
80588156	chr7:80588156:G:A	2.51608e-10	-1.31617e-10	-1.25977
80588447	chr7:80588447:A:G	1.56678e-10	-1.31617e-10	-1.73345
80588484	chr7:80588484:G:A	1.56678e-10	-1.31617e-10	-1.73345
80588658	chr7:80588658:A:G	3.22157e-11	-1.60861	-1.70658
80588791	chr7:80588791:C:T	2.95143e-10	-1.10018	-9.09645e-10
80589358	chr7:80589358:T:C	4.11171e-11	-1.6153	-1.45592
80589494	chr7:80589494:G:T	2.67356e-10	-1.19906	-9.09645e-10
80589645	chr7:80589645:C:T	1.90291e-07	2.38719	2.98148
80589653	chr7:80589653:T:C	1.74736e-10	-1.31617e-10	-1.62437
80589831	chr7:80589831:G:C	0.00995108	8.3581	7.87521
80590130	chr7:80590130:T:A	3.84783e-08	-1.31617e-10	3.77021
80590626	chr7:80590626:A:G	3.26558e-11	-1.62423	-1.67739
80590710	chr7:80590710:A:C	3.29554e-11	-1.59994	-1.69254
80590764	chr7:80590764:G:A	0.00736274	7.90496	8.0271
80590881	chr7:80590881:G:A	2.66695e-10	-1.20153	-9.09645e-10
80590968	chr7:80590968:C:G	2.62454e-10	-1.21756	-9.09645e-10
80591292	chr7:80591292:C:T	2.9721e-11	-1.64714	-1.74865
80591637	chr7:80591637:C:A	6.88465e-11	-1.59207	-0.963692
80591727	chr7:80591727:A:G	4.20564e-10	-0.746043	-9.09645e-10
80591832	chr7:80591832:AAATCAGC:A	8.2685e-11	-1.56305	-0.809551
80591845	chr7:80591845:C:CA	8.58086e-11	-1.55725	-0.778269
80592117	chr7:80592117:C:T	1.1114e-07	-1.31617e-10	4.83091
80592187	chr7:80592187:TATATATAC:T	1.78403e-10	-1.31617e-10	-1.6036
80592634	chr7:80592634:T:G	3.90358e-10	-1.31617e-10	-0.820576
80592662	chr7:80592662:C:T	1.50309e-10	-1.31617e-10	-1.77495
80592680	chr7:80592680:G:A	8.0101e-11	-1.5766	-0.827749
80592758	chr7:80592758:A:G	3.46509e-10	-1.31617e-10	-0.93973
80593092	chr7:80593092:C:T	0.0533868	10.6257	7.28753
80593223	chr7:80593223:C:T	3.4421e-11	-1.61032	-1.63865
80593291	chr7:80593291:G:T	1.91584e-10	-1.31617e-10	-1.53231
80593957	chr7:80593957:T:C	1.96377e-06	-1.31617e-10	7.70274
80594011	chr7:80594011:A:G	3.35504e-11	-1.59043	-1.68416
80594086	chr7:80594086:T:G	0.0783607	9.91149	8.38546
80594244	chr7:80594244:A:C	3.39365e-11	-1.58491	-1.67824
80594518	chr7:80594518:C:T	1.84201e-10	-1.31617e-10	-1.57162
80594523	chr7:80594523:A:G	0.0727049	10.4449	7.7771
80594579	chr7:80594579:G:A	0.099116	10.6758	7.85608
80594607	chr7:80594607:A:C	2.77401e-10	-1.16218	-9.09645e-10
80594680	chr7:80594680:C:T	1.298e-09	1.63655	-1.25561
80594739	chr7:80594739:C:G	0.0324217	10.1003	7.3142
80595392	chr7:80595392:C:T	0.0819463	10.409	7.93269
80595393	chr7:80595393:G:A	3.39121e-11	-1.57712	-1.68675
80595600	chr7:80595600:T:C	1.70402e-10	-1.31617e-10	-1.64948
80595659	chr7:80595659:A:T	2.13565e-10	-1.4237	-9.09645e-10
80595922	chr7:80595922:G:A	3.99221e-10	-1.31617e-10	-0.798126
80596082	chr7:80596082:G:T	2.16443e-10	-1.41031	-9.09645e-10
80596187	chr7:80596187:A:G	4.13998e-10	-1.31617e-10	-0.761779
80596261	chr7:80596261:G:A	1.51941e-10	-1.31617e-10	-1.76415
80596297	chr7:80596297:A:G	3.28177e-11	-1.52951	-1.76716
80596743	chr7:80596743:A:G	1.47011e-10	-1.31617e-10	-1.79713
80596831	chr7:80596831:T:G	3.38724e-11	-1.56112	-1.70392
80596858	chr7:80596858:G:C	2.04445e-09	-1.46283	2.29807
80597324	chr7:80597324:C:T	7.8808e-10	-1.31617e-10	-0.118042
80597549	chr7:80597549:T:C	9.63406e-10	-1.31617e-10	0.0828347
80597569	chr7:80597569:C:T	1.57115e-09	1.88508	-1.31316
80597658	chr7:80597658:T:G	1.57067e-10	-1.31617e-10	-1.73097
80597732	chr7:80597732:A:G	2.5153e-10	-1.26008	-9.09645e-10
80598232	chr7:80598232:T:C	3.51831e-11	-1.59549	-1.63158
80598309	chr7:80598309:A:G	2.42206e-10	-1.31617e-10	-1.29785
80598423	chr7:80598423:T:C	2.03313e-10	-1.31617e-10	-1.47289
80599155	chr7:80599155:T:A	1.80356e-10	-1.31617e-10	-1.59271
80599240	chr7:80599240:T:C	1.4914e-10	-1.31617e-10	-1.78276
80599526	chr7:80599526:T:A	1.85656e-10	-1.31617e-10	-1.56374
80599732	chr7:80599732:T:C	1.61409e-10	-1.31617e-10	-1.7037
80599905	chr7:80599905:G:T	0.181591	10.692	8.4454
80599925	chr7:80599925:A:G	6.07075e-09	-1.25513	3.17873
80599997	chr7:80599997:G:C	3.40933e-11	-1.61503	-1.64351
80600040	chr7:80600040:T:C	1.51919e-09	-1.57396	2.11225
80600041	chr7:80600041:TG:T	9.52392e-10	-1.52039	1.59173
80600078	chr7:80600078:T:C	5.95224e-10	-1.31617e-10	-0.398703
80600168	chr7:80600168:T:C	0.152519	10.8597	8.10318
80600206	chr7:80600206:T:C	1.85303e-10	-1.31617e-10	-1.56565
80600325	chr7:80600325:T:C	1.49609e-10	-1.31617e-10	-1.77961
80600589	chr7:80600589:G:A	1.52767e-10	-1.31617e-10	-1.75873
80600878	chr7:80600878:G:A	1.68336e-10	-1.31617e-10	-1.66168
80601167	chr7:80601167:T:G	2.97125e-10	-1.09349	-9.09645e-10
80601251	chr7:80601251:G:A	9.84971e-10	-1.31617e-10	0.104972
80601684	chr7:80601684:T:C	2.96309e-10	-1.09624	-9.09645e-10
80601779	chr7:80601779:G:GA	1.85271e-10	-1.31617e-10	-1.56582
80601896	chr7:80601896:G:T	4.40952e-10	-1.31617e-10	-0.698705
80602188	chr7:80602188:G:C	2.29468e-09	1.6273	-0.676593
80602356	chr7:80602356:G:A	1.81295e-10	-1.31617e-10	-1.58752
80602477	chr7:80602477:G:A	1.50027e-08	4.27515	-1.44681
80602592	chr7:80602592:A:G	8.19952e-09	-1.39692	3.62111
80602688	chr7:80602688:T:C	3.07019e-10	-1.06073	-9.09645e-10
80602993	chr7:80602993:T:C	9.94521e-10	-1.31617e-10	0.114621
80603339	chr7:80603339:T:C	2.98306e-11	-1.61117	-1.78094
80603657	chr7:80603657:T:C	1.10035e-09	1.42218	-1.20643
80603714	chr7:80603714:AAC:A	2.9832e-11	-1.63307	-1.75899
80603852	chr7:80603852:T:C	1.54704e-10	-1.31617e-10	-1.74612
80604027	chr7:80604027:T:C	1.4727e-10	-1.31617e-10	-1.79537
80604656	chr7:80604656:T:G	1.47256e-10	-1.31617e-10	-1.79547
80604661	chr7:80604661:A:G	2.48461e-10	-1.31617e-10	-1.27236
80605038	chr7:80605038:A:G	1.855e-10	-1.31617e-10	-1.56458
80605248	chr7:80605248:T:G	8.75646e-09	-1.31617e-10	2.28991
80605291	chr7:80605291:C:T	6.37027e-10	1.18794	-1.51877
80605779	chr7:80605779:A:G	5.65189e-10	1.16069	-1.61117
80606055	chr7:80606055:A:G	8.9246e-09	-1.40856	3.71749
80606131	chr7:80606131:CTACTAAGGACTATGACTA:C	3.02725e-11	-1.60278	-1.77462
80606698	chr7:80606698:T:G	2.16774e-06	2.72017	5.08139
80606702	chr7:80606702:T:C	3.69722e-10	-1.31617e-10	-0.87489
80606830	chr7:80606830:A:G	1.45233e-10	-1.31617e-10	-1.8093
80607372	chr7:80607372:A:G	1.77915e-10	-1.31617e-10	-1.60633
80607743	chr7:80607743:C:T	3.13476e-10	-1.64459	0.604678
80607874	chr7:80607874:C:T	2.85533e-11	-1.64454	-1.79132
80608048	chr7:80608048:G:A	0.0263383	9.1323	8.07435
80608050	chr7:80608050:G:A	1.45408e-10	-1.31617e-10	-1.8081
80608114	chr7:80608114:A:G	1.53035e-10	-1.31617e-10	-1.75697
80608509	chr7:80608509:A:T	0.0217425	9.13273	7.88217
80608634	chr7:80608634:G:A	1.70772e-10	-1.64731	-9.09645e-10
80608725	chr7:80608725:A:C	6.87748e-10	0.833649	-1.08787
80609096	chr7:80609096:T:C	2.49864e-10	-1.31617e-10	-1.26672
80609147	chr7:80609147:C:T	2.41867e-10	0.400162	-1.69941
80609314	chr7:80609314:T:C	1.46307e-10	-1.31617e-10	-1.80193
80609342	chr7:80609342:C:G	7.11394e-09	-1.4226	3.50478
80609356	chr7:80609356:C:T	3.69459e-11	-1.58908	-1.5891
80609394	chr7:80609394:A:G	3.80923e-10	-1.56432	0.719277
80609477	chr7:80609477:C:T	3.05197e-11	-1.63916	-1.73011
80609488	chr7:80609488:A:G	1.56348e-10	-1.31617e-10	-1.73556
80609766	chr7:80609766:A:C	2.13373e-10	-1.31617e-10	-1.4246
80610145	chr7:80610145:A:T	4.32015e-10	-1.31617e-10	-0.719181
80610157	chr7:80610157:T:C	2.46774e-10	-1.31617e-10	-1.27917
80610350	chr7:80610350:T:C	7.02626e-10	-1.57384	1.34102
80610384	chr7:80610384:G:A	1.88242e-10	-1.31617e-10	-1.54991
80610448	chr7:80610448:A:G	1.87216e-09	-1.56474	2.31195
80610497	chr7:80610497:C:T	7.32081e-10	-1.5631	1.37136
80610872	chr7:80610872:C:T	7.95629e-10	-1.56782	1.45931
80610921	chr7:80610921:G:A	2.54225e-10	-1.31617e-10	-1.24942
80610950	chr7:80610950:A:T	0.0370315	8.75011	8.79729
80611013	chr7:80611013:CTACAGG:C	0.037523	8.79841	8.76217
80611192	chr7:80611192:A:T	2.88308e-11	-1.62369	-1.80251
80611196	chr7:80611196:T:C	4.93402e-11	-1.62265	-1.26626
80611208	chr7:80611208:T:TGAG	1.84865e-10	-1.31617e-10	-1.56802
80611373	chr7:80611373:T:C	5.33742e-10	0.716522	-1.22425
80611521	chr7:80611521:A:G	2.8452e-11	-1.63867	-1.80076
80611627	chr7:80611627:C:T	7.40312e-09	-1.55573	3.67775
80611694	chr7:80611694:G:A	5.59845e-09	-1.57786	3.42047
80612034	chr7:80612034:G:A	1.5884e-10	-1.31617e-10	-1.71974
80612246	chr7:80612246:C:T	5.97146e-09	-1.42332	3.33042
80612254	chr7:80612254:T:C	2.82729e-11	-1.64222	-1.80352
80612263	chr7:80612263:A:T	3.06336e-10	-1.06296	-9.09645e-10
80612300	chr7:80612300:A:G	9.48898e-10	-1.31617e-10	0.0676605
80612763	chr7:80612763:T:C	6.45873e-10	0.48313	-0.800167
80613229	chr7:80613229:A:G	1.87793e-10	-1.5523	-9.09645e-10
80613604	chr7:80613604:A:G	2.83441e-11	-1.63807	-1.80515
80613644	chr7:80613644:G:C	3.20547e-10	-1.01761	-9.09645e-10
80614416	chr7:80614416:C:CTA	3.32385e-10	-1.31617e-10	-0.981348
80614575	chr7:80614575:T:C	3.13798e-10	-1.03889	-9.09645e-10
80615265	chr7:80615265:G:A	9.76365e-10	-1.31617e-10	0.0961964
80615378	chr7:80615378:T:C	6.12068e-11	-1.636	-1.03739
80615989	chr7:80615989:GC:G	1.50265e-10	-1.31617e-10	-1.77524
80616207	chr7:80616207:C:T	2.85525e-10	-1.13331	-9.09645e-10
80616303	chr7:80616303:A:G	3.17204e-10	-1.0281	-9.09645e-10
80616476	chr7:80616476:C:A	4.29849e-11	-1.64732	-1.37947
80616604	chr7:80616604:C:T	1.65575e-10	-1.31617e-10	-1.67822
80616605	chr7:80616605:A:G	1.79721e-05	6.74506	3.17163
80616645	chr7:80616645:A:C	2.2317e-10	-1.31617e-10	-1.37971
80616825	chr7:80616825:A:G	2.79828e-09	-1.31617e-10	1.14912
80616828	chr7:80616828:A:G	0.0279043	7.62947	9.63494
80616834	chr7:80616834:T:C	9.16286e-11	-1.61852	-0.651377
80616861	chr7:80616861:T:C	9.06896e-09	-1.31617e-10	2.32497
80616963	chr7:80616963:ATATGCTTGC:GTATGCTTGC	1.90039e-10	-1.31617e-10	-1.54041
80617126	chr7:80617126:A:G	9.83069e-10	-1.31617e-10	0.103038
80617174	chr7:80617174:A:G	1.0471e-09	-1.31617e-10	0.166143
80617293	chr7:80617293:T:C	6.19813e-11	-1.64047	-1.02034
80617301	chr7:80617301:C:T	1.70907e-10	-1.64652	-9.09645e-10
80617392	chr7:80617392:AT:A	5.30123e-10	-1.31617e-10	-0.514532
80618189	chr7:80618189:G:A	1.56316e-10	-1.31617e-10	-1.73576
80618439	chr7:80618439:A:G	0.0279451	7.59534	9.67053
80618571	chr7:80618571:C:T	3.74325e-10	-1.31617e-10	-0.862515
80618685	chr7:80618685:A:G	8.1017e-10	0.428054	-0.51845
80618713	chr7:80618713:G:A	1.29434e-07	1.41956	3.56372
80618813	chr7:80618813:A:C	5.35353e-11	-1.065	-1.7423
80618942	chr7:80618942:T:C	2.2803e-10	-1.31617e-10	-1.35816
80618943	chr7:80618943:T:C	6.25497e-11	-1.6207	-1.03098
80618978	chr7:80618978:AGAG:A	5.78099e-11	-1.64445	-1.08603
80619006	chr7:80619006:C:A	0.0263889	7.50735	9.70122
80619020	chr7:80619020:G:T	5.88506e-11	-1.61592	-1.09672
80619723	chr7:80619723:T:C	1.88864e-10	-1.31617e-10	-1.54661
80620003	chr7:80620003:G:A	6.10451e-05	6.91673	4.22275
80620355	chr7:80620355:G:T	1.76139e-07	1.27833	4.01305
80620634	chr7:80620634:A:T	6.04761e-05	6.97526	4.15486
80620853	chr7:80620853:C:T	5.77637e-10	-1.31617e-10	-0.428696
80620998	chr7:80620998:A:G	2.13151e-10	0.383456	-1.8091
80621438	chr7:80621438:C:T	2.14571e-10	-1.419	-9.09645e-10
80621495	chr7:80621495:G:A	7.76789e-11	-1.63442	-0.80064
80621500	chr7:80621500:T:A	1.79358e-10	-1.31617e-10	-1.59826
80621645	chr7:80621645:A:T	3.73718e-09	-1.31617e-10	1.43845
80621859	chr7:80621859:G:A	1.85989e-10	-1.31617e-10	-1.56195
80621886	chr7:80621886:A:C	1.83913e-08	0.586357	2.44563
80621919	chr7:80621919:C:A	3.02715e-10	-1.26429	0.189444
80622147	chr7:80622147:C:T	3.72927e-11	-1.63794	-1.5309
80622192	chr7:80622192:A:G	1.97898e-10	-1.49989	-9.09645e-10
80622251	chr7:80622251:G:A	1.67241e-10	-1.31617e-10	-1.66821
80622270	chr7:80622270:C:T	2.77933e-09	-1.31617e-10	1.14233
80622508	chr7:80622508:C:T	3.23574e-11	-1.64694	-1.66386
80622979	chr7:80622979:A:C	3.68193e-08	0.759698	2.96644
80623351	chr7:80623351:TTG:T	3.74606e-11	-1.6376	-1.52675
80623357	chr7:80623357:C:A	2.02639e-10	-1.31617e-10	-1.47622
80623737	chr7:80623737:T:C	4.81867e-11	-1.14639	-1.76616
80624067	chr7:80624067:T:C	6.45296e-11	-1.63422	-0.986301
80624139	chr7:80624139:T:A	8.23689e-10	0.687052	-0.7609
80624288	chr7:80624288:A:G	1.75973e-10	-1.31617e-10	-1.61731
80624477	chr7:80624477:T:C	1.76064e-10	-1.31617e-10	-1.6168
80624595	chr7:80624595:T:C	1.82818e-07	3.35494	1.97366
80625082	chr7:80625082:C:T	1.45549e-10	-1.31617e-10	-1.80712
80625236	chr7:80625236:A:G	6.34623e-10	-1.31617e-10	-0.33461
80625554	chr7:80625554:G:A	4.05103e-11	-1.38175	-1.70433
80626447	chr7:80626447:A:T	5.12887e-11	-1.64114	-1.20903
80626515	chr7:80626515:G:A	2.08775e-07	6.38457	-0.923197
80626562	chr7:80626562:A:G	1.47982e-10	-1.31617e-10	-1.79055
80626580	chr7:80626580:G:A	3.64865e-10	-1.31617e-10	-0.888114
80626687	chr7:80626687:A:G	1.23246e-09	0.952796	-0.623672
80626733	chr7:80626733:A:C	1.75587e-10	-1.31617e-10	-1.6195
80626803	chr7:80626803:CT:C	4.82617e-10	-0.608417	-9.09645e-10
80626837	chr7:80626837:A:AT	1.73608e-10	-1.31617e-10	-1.63084
80626939	chr7:80626939:A:G	2.94951e-10	-1.10083	-9.09645e-10
80627010	chr7:80627010:AGCC:A	1.67172e-10	-1.31617e-10	-1.66862
80627090	chr7:80627090:T:G	1.71047e-10	-1.31617e-10	-1.6457
80627317	chr7:80627317:C:T	1.9805e-10	-1.31617e-10	-1.49912
80627439	chr7:80627439:T:G	2.59129e-10	-1.23031	-9.09645e-10
80627573	chr7:80627573:G:T	2.73699e-10	-1.17561	-9.09645e-10
80627592	chr7:80627592:T:C	2.90008e-10	-1.11773	-9.09645e-10
80627716	chr7:80627716:A:G	1.09195e-10	-1.64542	-0.449078
80628057	chr7:80628057:G:A	7.63546e-11	-1.64359	-0.808663
80628156	chr7:80628156:T:G	4.09403e-11	-1.36447	-1.71105
80628583	chr7:80628583:G:A	1.5037e-10	-1.31617e-10	-1.77454
80628703	chr7:80628703:A:T	2.38939e-10	-1.31143	-9.09645e-10
80628892	chr7:80628892:T:G	1.16269e-10	-1.60617	-0.425568
80628954	chr7:80628954:A:G	2.82912e-10	-1.1425	-9.09645e-10
80629092	chr7:80629092:C:A	1.45506e-10	-1.31617e-10	-1.80742
80629111	chr7:80629111:AG:A	2.82633e-10	-1.14349	-9.09645e-10
80629167	chr7:80629167:C:G	1.45154e-10	-1.31617e-10	-1.80984
80629181	chr7:80629181:T:C	7.84348e-11	-1.64399	-0.78138
80629314	chr7:80629314:G:A	1.41304e-09	0.941074	-0.475217
80629461	chr7:80629461:T:A	1.47702e-10	-1.31617e-10	-1.79244
80629494	chr7:80629494:A:G	1.09209e-09	0.745436	-0.537229
80629547	chr7:80629547:G:T	1.47431e-10	-1.31617e-10	-1.79428
80629582	chr7:80629582:C:A	1.97598e-10	-1.50141	-9.09645e-10
80629736	chr7:80629736:G:A	1.5773e-10	-1.31617e-10	-1.72675
80629766	chr7:80629766:G:C	4.14226e-11	-1.33344	-1.73037
80630313	chr7:80630313:C:T	1.61229e-10	-1.31617e-10	-1.70481
80630604	chr7:80630604:A:G	1.61149e-10	-1.31617e-10	-1.70531
80630672	chr7:80630672:C:T	1.24698e-09	0.839622	-0.498781
80630900	chr7:80630900:G:A	1.64185e-10	-1.31617e-10	-1.68665
80631303	chr7:80631303:A:G	1.62815e-10	-1.31617e-10	-1.69503
80632821	chr7:80632821:C:G	1.74016e-10	-1.62849	-9.09645e-10
80632877	chr7:80632877:C:T	1.69864e-10	-1.31617e-10	-1.65264
80632908	chr7:80632908:C:T	2.04453e-09	0.752101	0.083181
80633264	chr7:80633264:T:A	1.62374e-10	-1.31617e-10	-1.69774
80633370	chr7:80633370:T:G	1.45469e-10	-1.31617e-10	-1.80767
80633409	chr7:80633409:G:C	1.66797e-10	-1.31617e-10	-1.67086
80633514	chr7:80633514:A:G	1.05714e-10	-1.64334	-0.483562
80633556	chr7:80633556:C:T	8.21422e-10	-0.0766033	-9.09645e-10
80633601	chr7:80633601:TA:T	2.622e-10	-1.21853	-9.09645e-10
80633840	chr7:80633840:G:A	0.000269317	7.43383	5.18993
80633968	chr7:80633968:TTAATG:T	1.8421e-10	-1.57156	-9.09645e-10
80634081	chr7:80634081:A:G	2.11214e-10	-1.43477	-9.09645e-10
80635241	chr7:80635241:C:T	3.9443e-11	-1.58412	-1.52866
80635360	chr7:80635360:C:T	1.45374e-10	-1.31617e-10	-1.80833
80635433	chr7:80635433:C:G	1.52646e-10	-1.31617e-10	-1.75952
80635822	chr7:80635822:A:G	9.38588e-09	-1.31617e-10	2.35932
80636101	chr7:80636101:C:T	3.39265e-10	-1.31617e-10	-0.960859
80636135	chr7:80636135:T:C	1.23969e-09	0.860382	-0.525405
80636142	chr7:80636142:A:C	1.46238e-10	-1.31617e-10	-1.8024
80636276	chr7:80636276:TA:T	8.32178e-10	-1.31617e-10	-0.0635945
80636683	chr7:80636683:A:G	1.1523e-09	-1.31617e-10	0.261872
80636752	chr7:80636752:A:G	0.00141702	7.32433	6.95985
80636832	chr7:80636832:A:G	3.44643e-11	-1.57192	-1.6758
80637382	chr7:80637382:C:A	0.00438152	8.09377	7.31925
80637420	chr7:80637420:T:C	1.75156e-05	5.50231	4.38866
80637647	chr7:80637647:AC:A	1.81841e-10	-1.31617e-10	-1.58451
80637707	chr7:80637707:T:C	4.11782e-11	-1.51353	-1.5562
80637718	chr7:80637718:T:C	1.47185e-10	-1.31617e-10	-1.79595
80638371	chr7:80638371:G:T	1.89642e-10	-1.5425	-9.09645e-10
80638469	chr7:80638469:C:A	1.60626e-10	-1.31617e-10	-1.70856
80638639	chr7:80638639:C:A	3.07655e-11	-1.57517	-1.78607
80638799	chr7:80638799:C:T	2.14576e-10	-1.31617e-10	-1.41897
80638823	chr7:80638823:T:G	1.59761e-10	-1.31617e-10	-1.71396
80639103	chr7:80639103:G:T	1.73817e-10	-1.62964	-9.09645e-10
80639104	chr7:80639104:C:T	1.74251e-10	-1.62714	-9.09645e-10
80639661	chr7:80639661:G:A	1.54212e-10	-1.31617e-10	-1.74931
80639769	chr7:80639769:T:C	1.99473e-10	-1.49196	-9.09645e-10
80640368	chr7:80640368:T:C	1.5555e-10	-1.31617e-10	-1.74068
80640580	chr7:80640580:T:G	3.66166e-10	-1.31617e-10	-0.884554
80640692	chr7:80640692:G:A	3.31781e-10	-1.31617e-10	-0.983165
80640760	chr7:80640760:G:A	6.92658e-05	7.2502	4.01562
80640953	chr7:80640953:A:G	1.60775e-09	-1.6473	2.24225
80641175	chr7:80641175:T:C	3.26412e-10	-1.31617e-10	-0.999481
80641506	chr7:80641506:A:G	1.01036e-08	1.21361	1.2194
80641557	chr7:80641557:A:G	1.91102e-10	-1.53483	-9.09645e-10
80641792	chr7:80641792:G:A	2.67021e-05	5.72099	4.59163
80642014	chr7:80642014:A:T	4.50062e-09	1.03559	0.588743
80642394	chr7:80642394:T:C	1.4921e-10	-1.31617e-10	-1.78229
80642667	chr7:80642667:C:G	1.54871e-10	-1.31617e-10	-1.74505
80643252	chr7:80643252:T:C	1.97096e-09	1.04186	-0.24323
80643650	chr7:80643650:T:C	1.60765e-10	-1.31617e-10	-1.7077
80643827	chr7:80643827:T:C	3.67017e-11	-1.64736	-1.53746
80644043	chr7:80644043:G:A	0.000441232	7.99631	5.12113
80644117	chr7:80644117:T:C	5.93715e-05	7.70834	3.40335
80644383	chr7:80644383:GTCT:G	1.4874e-10	-1.31617e-10	-1.78544
80644416	chr7:80644416:A:C	3.60505e-11	-1.64743	-1.55529
80645109	chr7:80645109:C:T	1.65739e-10	-1.31617e-10	-1.67723
80645486	chr7:80645486:A:G	5.3528e-11	-1.63981	-1.16763
80645581	chr7:80645581:G:A	8.72e-05	7.66191	3.83416
80645594	chr7:80645594:T:C	9.75153e-10	-1.31617e-10	0.0949535
80645863	chr7:80645863:G:C	1.48468e-10	-1.31617e-10	-1.78727
80645877	chr7:80645877:A:G	1.60136e-10	-1.31617e-10	-1.71161
80647015	chr7:80647015:C:T	2.95471e-11	-1.64701	-1.75465
80647100	chr7:80647100:AAG:A	3.64436e-10	-1.31617e-10	-0.889289
80647103	chr7:80647103:C:CA	3.66182e-10	-1.31617e-10	-0.884509
80647178	chr7:80647178:G:A	7.36811e-10	-1.62673	1.44142
80648002	chr7:80648002:T:C	1.48616e-10	-1.31617e-10	-1.78627
80648246	chr7:80648246:A:G	1.53062e-10	-1.31617e-10	-1.7568
80648316	chr7:80648316:A:G	1.4899e-10	-1.31617e-10	-1.78376
80648321	chr7:80648321:AT:A	2.02934e-10	-1.47476	-9.09645e-10
80648427	chr7:80648427:T:G	1.42703e-09	-1.31617e-10	0.475711
80648460	chr7:80648460:A:G	1.45365e-10	-1.31617e-10	-1.80839
80648674	chr7:80648674:G:A	5.1861e-11	-1.64462	-1.19445
80648791	chr7:80648791:T:G	1.04443e-05	8.19904	1.17489
80649149	chr7:80649149:A:C	5.28356e-11	-1.6046	-1.21585
80649247	chr7:80649247:A:G	2.47359e-09	0.738795	0.286991
80649516	chr7:80649516:A:T	2.04819e-10	-1.46551	-9.09645e-10
80649565	chr7:80649565:C:T	1.50407e-10	-1.31617e-10	-1.77429
80649844	chr7:80649844:G:A	1.7254e-10	-1.63701	-9.09645e-10
80649985	chr7:80649985:GA:G	1.86558e-10	-1.31617e-10	-1.5589
80650020	chr7:80650020:G:C	1.86125e-10	-1.56122	-9.09645e-10
80650144	chr7:80650144:A:C	3.47287e-11	-1.64309	-1.59699
80650192	chr7:80650192:C:T	1.6709e-10	-1.31617e-10	-1.66911
80650287	chr7:80650287:T:G	0.000281741	7.97389	4.69497
80650402	chr7:80650402:C:T	4.03788e-05	8.64693	2.07925
80650437	chr7:80650437:T:C	1.9747e-10	-1.50205	-9.09645e-10
80650905	chr7:80650905:C:A	1.48664e-10	-1.31617e-10	-1.78595
80651143	chr7:80651143:C:T	0.000951313	8.53846	5.34725
80651146	chr7:80651146:G:A	2.11162e-07	0.745435	4.7273
80651550	chr7:80651550:G:T	2.02011e-10	-1.47932	-9.09645e-10
80651984	chr7:80651984:T:C	1.88082e-10	-1.55076	-9.09645e-10
80652061	chr7:80652061:TA:T	1.45536e-10	-1.31617e-10	-1.80721
80653328	chr7:80653328:A:G	1.73304e-10	-1.31617e-10	-1.63259
80653354	chr7:80653354:T:C	1.98231e-10	-1.49821	-9.09645e-10
80653418	chr7:80653418:G:T	1.87231e-10	-1.31617e-10	-1.5553
80653459	chr7:80653459:G:A	2.84408e-10	-1.13723	-9.09645e-10
80653583	chr7:80653583:C:A	3.40536e-11	-1.60167	-1.65804
80653816	chr7:80653816:C:T	3.24741e-09	-1.31617e-10	1.29797
80654007	chr7:80654007:A:G	3.68913e-07	2.33602	3.69466
80654100	chr7:80654100:G:A	1.62843e-10	-1.31617e-10	-1.69486
80654305	chr7:80654305:A:G	1.63102e-10	-1.31617e-10	-1.69326
80654748	chr7:80654748:A:T	6.47884e-10	-1.61753	1.3036
80654759	chr7:80654759:T:C	2.07041e-10	-1.45472	-9.09645e-10
80655026	chr7:80655026:A:G	2.62931e-10	-1.31617e-10	-1.21575
80655270	chr7:80655270:T:G	1.87773e-10	-1.31617e-10	-1.55241
80655304	chr7:80655304:TC:T	1.68722e-09	-1.31617e-10	0.643197
80655626	chr7:80655626:T:C	1.97212e-09	1.27328	-0.474055
80655627	chr7:80655627:G:A	1.68296e-10	-1.31617e-10	-1.66192
80655687	chr7:80655687:C:T	1.23874e-06	2.19945	5.04252
80655753	chr7:80655753:G:A	2.73089e-07	6.76279	-1.03288
80655852	chr7:80655852:T:C	1.70752e-10	-1.31617e-10	-1.64743
80656534	chr7:80656534:T:C	0.000282324	6.68937	5.98155
80656572	chr7:80656572:TA:T	2.29786e-08	-1.31617e-10	3.25468
80656577	chr7:80656577:A:G	2.30445e-08	-1.31617e-10	3.25754
80656806	chr7:80656806:C:A	1.67166e-10	-1.31617e-10	-1.66865
80657028	chr7:80657028:A:G	2.60982e-10	-1.18174	-0.041449
80657127	chr7:80657127:G:A	1.47742e-10	-1.31617e-10	-1.79217
80657288	chr7:80657288:AG:A	1.97923e-09	-1.31617e-10	0.802823
80657307	chr7:80657307:C:T	1.79724e-10	-1.31617e-10	-1.59622
80657592	chr7:80657592:T:C	4.20032e-10	-0.74731	-9.09645e-10
80657706	chr7:80657706:T:C	0.000276911	6.51056	6.14101
80657792	chr7:80657792:G:A	1.65032e-10	-1.31617e-10	-1.6815
80657836	chr7:80657836:T:A	0.00516934	9.96633	5.61204
80657893	chr7:80657893:C:T	5.92152e-08	1.186	3.0153
80658042	chr7:80658042:A:G	5.20757e-11	-1.64669	-1.18825
80658295	chr7:80658295:G:A	0.00413981	9.63251	5.72377
80658418	chr7:80658418:AGTT:A	3.63361e-11	-1.64376	-1.55107
80659069	chr7:80659069:G:A	2.03475e-07	1.00503	4.43063
80659727	chr7:80659727:A:T	1.29575e-07	5.62173	-0.637355
80659908	chr7:80659908:T:C	1.51256e-10	-1.31617e-10	-1.76867
80660086	chr7:80660086:C:T	1.46468e-07	1.50514	3.60178
80660231	chr7:80660231:C:A	1.48038e-10	-1.31617e-10	-1.79017
80660340	chr7:80660340:T:C	2.90168e-10	-1.31617e-10	-1.11718
80660449	chr7:80660449:A:G	0.000234895	7.36143	5.12558
80660632	chr7:80660632:T:G	2.62379e-10	-1.31617e-10	-1.21785
80661032	chr7:80661032:T:C	1.58438e-10	-1.31617e-10	-1.72228
80661053	chr7:80661053:A:G	9.85504e-10	-1.21881	1.32433
80661555	chr7:80661555:A:G	1.53563e-10	-1.31617e-10	-1.75353
80661826	chr7:80661826:A:G	3.46194e-08	-1.31617e-10	3.66453
80662082	chr7:80662082:G:A	3.40502e-05	8.17417	2.38154
80662313	chr7:80662313:G:A	3.67403e-10	-1.31617e-10	-0.881181
80662445	chr7:80662445:C:T	2.12291e-10	-1.31617e-10	-1.42968
80662623	chr7:80662623:T:C	2.70416e-10	-1.18768	-9.09645e-10
80662718	chr7:80662718:A:G	1.95146e-10	-1.31617e-10	-1.51389
80662788	chr7:80662788:C:T	1.87867e-10	-1.5519	-9.09645e-10
80662891	chr7:80662891:A:G	2.4711e-10	-1.31617e-10	-1.27781
80663133	chr7:80663133:G:A	5.60594e-10	-0.458644	-9.09645e-10
80663243	chr7:80663243:T:A	4.56736e-10	-1.31617e-10	-0.663535
80663432	chr7:80663432:T:A	4.1945e-10	-1.31617e-10	-0.748696
80663442	chr7:80663442:G:A	3.19796e-09	1.28263	-9.09645e-10
80663545	chr7:80663545:T:A	1.95609e-10	-1.51152	-9.09645e-10
80663567	chr7:80663567:CTTACAATTTTAAT:C	1.19252e-09	-1.31617e-10	0.296181
80663587	chr7:80663587:T:G	1.66258e-10	-1.31617e-10	-1.6741
80663610	chr7:80663610:A:AT	5.7198e-10	-1.31617e-10	-0.438536
80663725	chr7:80663725:G:C	2.38405e-10	-1.31367	-9.09645e-10
80663790	chr7:80663790:G:A	3.72249e-10	-0.868078	-9.09645e-10
80663892	chr7:80663892:A:G	1.1838e-10	-0.827066	-1.18668
80663897	chr7:80663897:A:G	2.1845e-10	-1.40108	-9.09645e-10
80663948	chr7:80663948:A:ATACTCAT	8.07977e-06	-1.31617e-10	9.11723
80664497	chr7:80664497:G:GGTAA	4.73576e-10	-1.31617e-10	-0.627329
80664600	chr7:80664600:C:T	4.26876e-10	0.970665	-1.70181
80664799	chr7:80664799:T:C	1.03178e-09	-1.64498	1.79638
80664922	chr7:80664922:G:A	2.73665e-10	-1.31617e-10	-1.17573
80665048	chr7:80665048:T:G	2.89498e-10	-1.31617e-10	-1.11949
80665103	chr7:80665103:G:A	2.73679e-10	-1.43108	0.255396
80665288	chr7:80665288:A:G	1.71454e-10	-1.57412	-0.0692083
80665365	chr7:80665365:A:C	2.01707e-10	-1.48082	-9.09645e-10
80665494	chr7:80665494:T:C	6.44144e-06	-1.31617e-10	8.89062
80665786	chr7:80665786:T:G	1.85453e-09	-1.647	2.38475
80665918	chr7:80665918:G:A	3.66124e-10	-1.64396	0.75929
80665985	chr7:80665985:T:C	2.24232e-10	-1.31617e-10	-1.37496
80666216	chr7:80666216:T:G	4.42311e-10	-1.31617e-10	-0.695626
80666548	chr7:80666548:A:G	8.18738e-10	-1.31617e-10	-0.0798759
80666738	chr7:80666738:C:T	1.89123e-10	-1.54524	-9.09645e-10
80667219	chr7:80667219:G:A	1.45239e-10	-1.31617e-10	-1.80926
80667246	chr7:80667246:A:G	1.45399e-10	-1.31617e-10	-1.80816
80667282	chr7:80667282:T:C	1.50539e-10	-1.31617e-10	-1.77342
80667491	chr7:80667491:A:G	2.58487e-10	-1.31617e-10	-1.23279
80667524	chr7:80667524:T:G	1.69313e-10	-1.31617e-10	-1.65589
80667701	chr7:80667701:AAAAAAAACAGC:A	1.67575e-10	-1.31617e-10	-1.66621
80667999	chr7:80667999:G:A	8.21338e-10	-1.31617e-10	-0.0767058
80668035	chr7:80668035:C:T	7.38096e-10	-1.31617e-10	-0.183567
80668092	chr7:80668092:T:C	1.4533e-10	-1.31617e-10	-1.80863
80668459	chr7:80668459:A:C	2.73999e-10	-1.31617e-10	-1.17452
80668857	chr7:80668857:C:T	3.6905e-10	-1.36176	0.48505
80669641	chr7:80669641:G:A	8.33002e-11	-1.39536	-0.969825
80670273	chr7:80670273:C:T	3.72338e-10	-1.31617e-10	-0.867839
80670274	chr7:80670274:G:A	4.58635e-10	-1.31617e-10	-0.659387
80670294	chr7:80670294:C:G	1.5238e-10	-1.31617e-10	-1.76126
80671133	chr7:80671133:T:G	0.0069667	-1.31617e-10	15.8768
80671384	chr7:80671384:T:C	2.30589e-10	-1.31617e-10	-1.347
80671688	chr7:80671688:T:C	8.44378e-11	-1.44114	-0.910484
80671803	chr7:80671803:T:C	2.50256e-10	-1.31617e-10	-1.26515
80672118	chr7:80672118:ATTAT:A	3.46534e-10	-1.31617e-10	-0.939659
80672266	chr7:80672266:T:C	1.52841e-10	-1.31617e-10	-1.75824
80672370	chr7:80672370:T:C	1.52608e-10	-1.31617e-10	-1.75977
80672592	chr7:80672592:G:A	1.49958e-10	-1.31617e-10	-1.77728
80673074	chr7:80673074:C:T	2.19722e-10	-1.4369	0.041621
80673112	chr7:80673112:A:G	1.7792e-10	-1.31617e-10	-1.60631
80673234	chr7:80673234:A:T	1.45486e-10	-1.31617e-10	-1.80756
80674349	chr7:80674349:G:T	1.76922e-10	-1.31617e-10	-1.61193
80674373	chr7:80674373:A:G	2.35676e-10	-1.31617e-10	-1.32518
80674576	chr7:80674576:G:GAAAA	1.67405e-10	-1.31617e-10	-1.66723
80674643	chr7:80674643:G:T	1.71286e-10	-1.64431	-9.09645e-10
80674690	chr7:80674690:A:T	1.468e-10	-1.31617e-10	-1.79857
80674818	chr7:80674818:C:G	1.59929e-10	-1.31617e-10	-1.71291
80675018	chr7:80675018:G:A	1.58176e-10	-1.31617e-10	-1.72393
80675153	chr7:80675153:G:A	3.2401e-10	-1.31617e-10	-1.00686
80675296	chr7:80675296:A:G	1.91463e-10	-1.426	-0.106947
80675886	chr7:80675886:G:A	1.73131e-10	-1.31617e-10	-1.63359
80676025	chr7:80676025:G:A	1.55614e-10	-1.31617e-10	-1.74026
80676102	chr7:80676102:C:G	1.45591e-10	-1.31617e-10	-1.80684
80676256	chr7:80676256:C:T	4.8319e-11	-1.62756	-1.28226
80676577	chr7:80676577:C:T	2.20915e-10	-1.38986	-9.09645e-10
80676617	chr7:80676617:A:G	1.77318e-10	-1.31617e-10	-1.60969
80676918	chr7:80676918:A:C	1.79628e-10	-1.31617e-10	-1.59675
80676955	chr7:80676955:G:A	1.38463e-10	-1.4057	-0.451338
80677678	chr7:80677678:T:C	1.45357e-10	-1.31617e-10	-1.80845
80677817	chr7:80677817:T:G	2.77318e-10	-1.31617e-10	-1.16247
80677908	chr7:80677908:G:T	3.91098e-10	-1.49533	0.676646
80678186	chr7:80678186:G:A	1.77839e-10	-1.54695	-0.05981
80678308	chr7:80678308:C:T	3.0393e-10	-1.52302	0.452181
80678365	chr7:80678365:A:G	1.47391e-10	-1.31617e-10	-1.79455
80679164	chr7:80679164:T:A	2.597e-10	-1.31617e-10	-1.22811
80679766	chr7:80679766:G:C	1.46448e-10	-1.31617e-10	-1.80097
80679969	chr7:80679969:C:T	2.21604e-10	-1.42946	0.042714
80680411	chr7:80680411:C:T	2.66109e-10	-1.20374	-9.09645e-10
80680412	chr7:80680412:A:C	1.4546e-10	-1.31617e-10	-1.80774
80680684	chr7:80680684:A:G	3.61901e-10	-1.31617e-10	-0.89627
80680790	chr7:80680790:A:G	1.45214e-10	-1.31617e-10	-1.80943
80680898	chr7:80680898:T:C	1.95592e-10	-1.31617e-10	-1.51161
80681650	chr7:80681650:C:A	2.24566e-10	-1.31617e-10	-1.37347
80681690	chr7:80681690:C:T	7.85148e-10	-1.31617e-10	-0.121769
80682206	chr7:80682206:A:G	2.10033e-10	-1.31617e-10	-1.44038
80682762	chr7:80682762:TATACGTGTATACACGTGTATGTACAC:T	8.72334e-10	-1.31617e-10	-0.0164678
80683251	chr7:80683251:T:C	2.11533e-10	-1.43326	-9.09645e-10
80683308	chr7:80683308:A:G	2.59862e-10	-1.31617e-10	-1.22749
80683429	chr7:80683429:T:C	1.45498e-10	-1.31617e-10	-1.80748
80684608	chr7:80684608:T:C	2.30697e-10	-1.31617e-10	-1.34653
80684656	chr7:80684656:G:A	1.72654e-10	-1.63635	-9.09645e-10
80684715	chr7:80684715:C:G	1.61207e-10	-1.31617e-10	-1.70495
80684731	chr7:80684731:C:G	2.17029e-10	-1.31617e-10	-1.40761
80684980	chr7:80684980:CTGCCTGATTGCCCTGGCCAG:C	1.84971e-10	-1.31617e-10	-1.56744
80685008	chr7:80685008:A:G	1.96498e-10	-1.31617e-10	-1.50699
80685297	chr7:80685297:G:C	2.12682e-10	-1.42784	-9.09645e-10
80685955	chr7:80685955:G:C	2.35739e-10	-1.31617e-10	-1.32492
80686112	chr7:80686112:G:A	1.83075e-10	-1.31617e-10	-1.57774
80686226	chr7:80686226:A:C	1.86331e-10	-1.31617e-10	-1.56012
80686475	chr7:80686475:G:A	1.52206e-10	-1.31617e-10	-1.76241
80686686	chr7:80686686:G:T	1.51458e-10	-1.31617e-10	-1.76733
80686945	chr7:80686945:G:A	2.11408e-10	-1.31617e-10	-1.43385
80687080	chr7:80687080:T:C	2.20723e-10	-1.31617e-10	-1.39073
80687334	chr7:80687334:G:A	1.60652e-10	-1.31617e-10	-1.7084
80687360	chr7:80687360:A:T	1.46433e-10	-1.31617e-10	-1.80107
80687429	chr7:80687429:A:G	2.61642e-10	-1.31617e-10	-1.22066
80687435	chr7:80687435:T:C	1.5076e-10	-1.31617e-10	-1.77195
80687639	chr7:80687639:C:CTCATT	2.71811e-10	-1.31617e-10	-1.18253
80687774	chr7:80687774:C:T	3.51759e-10	-1.31617e-10	-0.924695
80687807	chr7:80687807:C:T	1.48593e-10	-1.31617e-10	-1.78643
80688005	chr7:80688005:G:C	7.28017e-10	-1.31617e-10	-0.197317
80688158	chr7:80688158:C:G	1.70232e-10	-1.31617e-10	-1.65048
80688557	chr7:80688557:A:G	1.45206e-10	-1.31617e-10	-1.80948
80688615	chr7:80688615:A:T	1.77997e-10	-1.31617e-10	-1.60587
80688716	chr7:80688716:A:G	4.90163e-11	-1.24226	-1.65323
80688818	chr7:80688818:T:C	5.99938e-10	-1.31617e-10	-0.390814
80688886	chr7:80688886:A:G	2.11991e-10	-1.31617e-10	-1.4311
80689097	chr7:80689097:A:C	2.43594e-10	-1.31617e-10	-1.29214
80689393	chr7:80689393:A:G	3.17637e-10	-1.31617e-10	-1.02673
80689430	chr7:80689430:G:T	1.79683e-10	-1.31617e-10	-1.59645
80689475	chr7:80689475:G:C	1.69176e-10	-1.31617e-10	-1.6567
80689551	chr7:80689551:G:A	2.7309e-10	-1.17784	-9.09645e-10
80689610	chr7:80689610:A:C	1.6938e-10	-1.31617e-10	-1.6555
80689817	chr7:80689817:G:A	1.78627e-10	-1.31617e-10	-1.60234
80689858	chr7:80689858:G:T	1.55202e-10	-1.31617e-10	-1.74291
80690126	chr7:80690126:AG:A	1.49049e-10	-1.31617e-10	-1.78337
80690272	chr7:80690272:T:A	1.55425e-10	-1.31617e-10	-1.74148
80690459	chr7:80690459:G:T	1.53268e-10	-1.31617e-10	-1.75545
80690501	chr7:80690501:G:A	3.0272e-10	-1.31617e-10	-1.07483
80690534	chr7:80690534:T:C	1.60654e-10	-1.31617e-10	-1.70839
80690628	chr7:80690628:C:A	1.69231e-10	-1.31617e-10	-1.65638
80690766	chr7:80690766:TA:T	1.88674e-10	-1.31617e-10	-1.54762
80690863	chr7:80690863:G:A	1.35119e-10	-1.50049	-0.380992
80691073	chr7:80691073:T:C	1.49691e-10	-1.31617e-10	-1.77907
80691090	chr7:80691090:C:G	1.70245e-10	-1.31617e-10	-1.6504
80691151	chr7:80691151:T:C	1.66411e-10	-1.31617e-10	-1.67318
80691317	chr7:80691317:G:A	3.224e-11	-1.64113	-1.67331
80691477	chr7:80691477:G:A	1.64668e-10	-1.31617e-10	-1.68371
80691875	chr7:80691875:T:C	1.50021e-10	-1.31617e-10	-1.77686
80691942	chr7:80691942:T:G	1.82971e-10	-1.31617e-10	-1.57831
80692188	chr7:80692188:A:T	2.78462e-10	-1.31617e-10	-1.15836
80692222	chr7:80692222:A:G	1.49596e-10	-1.31617e-10	-1.7797
80692779	chr7:80692779:C:G	1.53976e-10	-1.31617e-10	-1.75084
80692826	chr7:80692826:G:T	2.03449e-10	-1.31617e-10	-1.47223
80692937	chr7:80692937:C:A	3.05e-11	-1.63006	-1.73985
80692981	chr7:80692981:T:C	2.17776e-10	-1.31617e-10	-1.40417
80693122	chr7:80693122:T:G	8.85559e-05	-1.31617e-10	11.5115
80693156	chr7:80693156:A:C	4.16244e-11	-1.24915	-1.8098
80693214	chr7:80693214:T:C	2.62295e-10	-1.31617e-10	-1.21817
80693464	chr7:80693464:G:A	1.45591e-10	-1.31617e-10	-1.80684
80693492	chr7:80693492:T:A	2.90898e-10	-1.55597	0.441305
80693685	chr7:80693685:C:T	1.5394e-10	-1.31617e-10	-1.75108
80693718	chr7:80693718:C:T	1.45174e-10	-1.31617e-10	-1.8097
80693777	chr7:80693777:A:T	2.48112e-10	-1.27376	-9.09645e-10
80694177	chr7:80694177:T:C	3.0144e-10	-1.31617e-10	-1.07907
80694329	chr7:80694329:T:C	2.40249e-10	-1.31617e-10	-1.30596
80694389	chr7:80694389:A:G	1.93316e-10	-1.31617e-10	-1.52331
80694945	chr7:80694945:T:A	1.54266e-10	-1.31617e-10	-1.74896
80695140	chr7:80695140:TA:T	1.51543e-10	-1.31617e-10	-1.76677
80695167	chr7:80695167:G:A	1.45296e-10	-1.31617e-10	-1.80887
80695285	chr7:80695285:ACC:A	3.63285e-10	-1.31617e-10	-0.892453
80695680	chr7:80695680:C:T	1.72482e-10	-1.31617e-10	-1.63735
80695960	chr7:80695960:A:G	6.8618e-10	-1.31617e-10	-0.256501
80696359	chr7:80696359:G:A	1.731e-10	-1.31617e-10	-1.63377
80696705	chr7:80696705:C:G	1.90097e-10	-1.31617e-10	-1.54011
80696723	chr7:80696723:A:G	2.84763e-10	-1.31617e-10	-1.13598
80696885	chr7:80696885:T:C	2.21413e-10	-1.31617e-10	-1.38761
80696895	chr7:80696895:C:T	4.17612e-10	-1.31617e-10	-0.753087
80696967	chr7:80696967:A:G	7.35168e-11	-1.57903	-0.911091
80697045	chr7:80697045:G:T	2.11675e-10	-1.31617e-10	-1.43259
80697316	chr7:80697316:T:C	2.67052e-10	-1.31617e-10	-1.2002
80697429	chr7:80697429:C:T	1.542e-10	-1.31617e-10	-1.74939
80697532	chr7:80697532:A:G	1.49669e-10	-1.31617e-10	-1.77921
80697851	chr7:80697851:G:T	1.69105e-10	-1.31617e-10	-1.65712
80698128	chr7:80698128:C:A	1.53568e-10	-1.31617e-10	-1.7535
80698432	chr7:80698432:A:G	7.27678e-10	-1.31617e-10	-0.197782
80698532	chr7:80698532:C:T	4.32089e-10	-1.31617e-10	-0.71901
80698977	chr7:80698977:A:G	2.53783e-10	-1.31617e-10	-1.25116
80699372	chr7:80699372:A:G	7.04274e-10	-1.31617e-10	-0.230473
80699784	chr7:80699784:C:G	9.14532e-11	-1.3513	-0.920509
80699813	chr7:80699813:G:C	1.67014e-10	-1.31617e-10	-1.66956
80699920	chr7:80699920:T:C	1.63601e-10	-1.31617e-10	-1.69021
80700339	chr7:80700339:G:A	1.73345e-10	-1.63235	-9.09645e-10
80700541	chr7:80700541:G:C	7.24925e-10	-1.31617e-10	-0.201572
80700595	chr7:80700595:A:C	1.55168e-10	-1.31617e-10	-1.74313
80700983	chr7:80700983:C:A	2.98076e-11	-1.64393	-1.74895
80701099	chr7:80701099:G:A	1.75406e-10	-1.31617e-10	-1.62053
80701195	chr7:80701195:G:A	1.13409e-10	-1.6024	-0.454235
80701256	chr7:80701256:C:T	1.6459e-10	-1.31617e-10	-1.68418
80701284	chr7:80701284:C:T	1.67538e-09	-0.436822	1.07298
80701412	chr7:80701412:G:A	1.99109e-10	-0.495607	-0.998182
80701544	chr7:80701544:A:T	1.69832e-10	-1.31617e-10	-1.65283
80701703	chr7:80701703:T:C	3.33499e-11	-1.62105	-1.65954
80701742	chr7:80701742:G:T	5.26558e-11	-1.64156	-1.1823
80701744	chr7:80701744:T:C	1.70685e-09	-1.31617e-10	0.654763
80701782	chr7:80701782:T:G	1.90539e-10	-1.53778	-9.09645e-10
80702227	chr7:80702227:A:G	2.12516e-10	-1.31617e-10	-1.42862
80702254	chr7:80702254:G:C	1.4712e-10	-1.31617e-10	-1.79639
80702277	chr7:80702277:C:G	1.70518e-10	-1.31617e-10	-1.6488
80702652	chr7:80702652:T:C	8.19276e-10	-0.0792194	-9.09645e-10
80702773	chr7:80702773:T:A	4.77333e-10	-1.31617e-10	-0.619427
80702926	chr7:80702926:A:C	1.68368e-10	-1.31617e-10	-1.66149
80703103	chr7:80703103:T:C	1.45115e-10	-1.31617e-10	-1.81012
80703204	chr7:80703204:T:C	1.96973e-10	-1.31617e-10	-1.50457
80703213	chr7:80703213:A:C	1.54373e-10	-1.31617e-10	-1.74827
80703221	chr7:80703221:G:A	1.62302e-10	-1.31617e-10	-1.69818
80703768	chr7:80703768:A:G	5.19768e-10	-1.31617e-10	-0.534258
80703811	chr7:80703811:A:T	1.61313e-10	-1.31617e-10	-1.70429
80703978	chr7:80703978:A:C	2.20792e-10	-1.31617e-10	-1.39042
80704029	chr7:80704029:T:G	2.19704e-10	-1.39536	-9.09645e-10
80704272	chr7:80704272:G:T	1.68278e-10	-1.31617e-10	-1.66203
80704486	chr7:80704486:A:G	1.49965e-10	-1.31617e-10	-1.77724
80704506	chr7:80704506:A:G	1.70929e-10	-1.64639	-9.09645e-10
80704518	chr7:80704518:G:A	1.58515e-10	-1.31617e-10	-1.72179
80704573	chr7:80704573:C:T	9.02533e-10	-1.31617e-10	0.0175642
80704577	chr7:80704577:A:C	2.27171e-10	-1.31617e-10	-1.36194
80704715	chr7:80704715:T:C	1.78572e-10	-1.31617e-10	-1.60265
80706143	chr7:80706143:A:T	4.41895e-10	-1.31617e-10	-0.696569
80706281	chr7:80706281:T:A	2.26682e-10	-1.31617e-10	-1.36409
80706469	chr7:80706469:T:A	2.3099e-10	-1.31617e-10	-1.34527
80706550	chr7:80706550:T:C	3.06537e-10	-0.587102	-0.475201
80706976	chr7:80706976:A:T	1.68148e-10	-1.31617e-10	-1.66279
80706994	chr7:80706994:A:G	7.64301e-11	-0.643722	-1.80754
80707284	chr7:80707284:A:G	2.74759e-10	-0.574036	-0.59771
80707970	chr7:80707970:AT:A	1.59811e-10	-1.31617e-10	-1.71365
80707971	chr7:80707971:T:A	2.20944e-10	-1.38973	-9.09645e-10
80708061	chr7:80708061:C:T	1.46958e-10	-1.31617e-10	-1.7975
80708142	chr7:80708142:T:G	1.71831e-10	-1.31617e-10	-1.64113
80708266	chr7:80708266:TC:T	3.23762e-10	-1.00763	-9.09645e-10
80708697	chr7:80708697:G:T	1.92334e-10	-1.52841	-9.09645e-10
80709219	chr7:80709219:C:T	1.64815e-10	-1.31617e-10	-1.68282
80709258	chr7:80709258:T:G	1.71588e-10	-1.31617e-10	-1.64254
80709336	chr7:80709336:A:C	1.95652e-10	-1.5113	-9.09645e-10
80709478	chr7:80709478:A:G	1.49318e-08	-1.31617e-10	2.82361
80709556	chr7:80709556:C:A	3.39262e-10	-1.31617e-10	-0.960867
80709897	chr7:80709897:C:A	4.48443e-11	-1.56205	-1.42239
80710137	chr7:80710137:T:A	1.80379e-10	-1.31617e-10	-1.59258
80710138	chr7:80710138:C:T	1.72705e-10	-1.31617e-10	-1.63606
80710176	chr7:80710176:A:G	1.68747e-10	-1.31617e-10	-1.65924
80710376	chr7:80710376:T:C	2.93564e-07	-1.31617e-10	5.80221
80710476	chr7:80710476:C:T	2.36372e-09	-1.31617e-10	0.980353
80710655	chr7:80710655:G:C	1.79067e-09	-1.31617e-10	0.702702
80710660	chr7:80710660:T:C	1.45321e-07	-1.31617e-10	5.09906
80710717	chr7:80710717:C:T	1.80734e-07	-1.31617e-10	5.31714
80710940	chr7:80710940:C:T	4.44611e-11	-1.53687	-1.45615
80711029	chr7:80711029:T:C	2.28646e-10	-1.31617e-10	-1.35547
80711165	chr7:80711165:T:C	1.58797e-10	-1.31617e-10	-1.72002
80711306	chr7:80711306:C:A	1.71238e-08	-1.31617e-10	2.96058
80711309	chr7:80711309:T:C	1.45573e-10	-1.31617e-10	-1.80696
80711414	chr7:80711414:A:G	1.66842e-07	-1.31617e-10	5.23716
80711470	chr7:80711470:T:C	2.05117e-10	-1.31617e-10	-1.46406
80711846	chr7:80711846:C:T	3.25449e-10	-1.31617e-10	-1.00244
80711847	chr7:80711847:A:G	4.18483e-11	-1.52652	-1.52706
80711882	chr7:80711882:T:G	1.83363e-10	-1.31617e-10	-1.57617
80711996	chr7:80711996:A:G	6.76863e-10	-1.31617e-10	-0.270172
80712025	chr7:80712025:A:T	1.47299e-10	-1.31617e-10	-1.79517
80712092	chr7:80712092:C:T	3.52784e-10	-1.31617e-10	-0.921784
80712102	chr7:80712102:T:C	1.7227e-10	-1.63857	-9.09645e-10
80712500	chr7:80712500:A:C	1.52615e-07	-1.31617e-10	5.14803
80712604	chr7:80712604:T:C	1.92434e-10	-1.31617e-10	-1.52789
80712620	chr7:80712620:T:G	2.78793e-10	-1.31617e-10	-1.15717
80712679	chr7:80712679:A:G	1.38773e-09	-1.31617e-10	0.447786
80712788	chr7:80712788:T:G	1.84063e-07	-1.31617e-10	5.33539
80713073	chr7:80713073:T:C	1.19924e-10	-0.808179	-1.1926
80713148	chr7:80713148:A:G	1.72704e-10	-1.63606	-9.09645e-10
80713190	chr7:80713190:C:A	7.07038e-10	-1.31617e-10	-0.226556
80713238	chr7:80713238:T:G	5.48135e-11	-1.64733	-1.13637
80713625	chr7:80713625:A:C	7.29977e-11	-1.1987	-1.29851
80713803	chr7:80713803:TCCCTGAC:T	7.88704e-10	-1.31617e-10	-0.11725
80713857	chr7:80713857:C:T	6.87945e-11	-0.782665	-1.77385
80713884	chr7:80713884:C:T	8.19366e-09	-1.31617e-10	2.22348
80714086	chr7:80714086:G:A	7.11156e-10	-1.31617e-10	-0.220749
80714101	chr7:80714101:C:T	1.73762e-10	-1.62996	-9.09645e-10
80714137	chr7:80714137:A:T	1.30277e-08	-1.31617e-10	2.68719
80714219	chr7:80714219:C:T	1.78814e-10	-1.60129	-9.09645e-10
80714419	chr7:80714419:A:G	1.49165e-10	-1.31617e-10	-1.78259
80714513	chr7:80714513:C:T	6.44382e-10	-0.319348	-9.09645e-10
80714522	chr7:80714522:T:C	2.77762e-09	1.14171	-9.09645e-10
80714751	chr7:80714751:A:G	1.5444e-10	-1.31617e-10	-1.74783
80715008	chr7:80715008:G:A	1.77626e-10	-1.31617e-10	-1.60796
80715032	chr7:80715032:A:G	1.47057e-10	-1.31617e-10	-1.79682
80715064	chr7:80715064:A:G	1.71443e-10	-1.31617e-10	-1.64339
80715233	chr7:80715233:G:A	1.51703e-07	-1.31617e-10	5.14204
80715309	chr7:80715309:G:T	1.7192e-10	-1.31617e-10	-1.64061
80715667	chr7:80715667:C:A	1.45926e-10	-1.31617e-10	-1.80454
80715901	chr7:80715901:TA:T	1.66106e-10	-1.31617e-10	-1.67501
80715923	chr7:80715923:T:C	1.95347e-07	-1.31617e-10	5.39489
80716432	chr7:80716432:A:T	1.40537e-07	-1.31617e-10	5.06558
80716435	chr7:80716435:C:T	1.4512e-10	-1.31617e-10	-1.81008
80716991	chr7:80716991:T:C	1.65849e-07	-1.31617e-10	5.23119
80717189	chr7:80717189:C:G	1.67453e-10	-1.31617e-10	-1.66694
80717226	chr7:80717226:A:G	4.35033e-09	0.723511	0.866855
80717227	chr7:80717227:C:T	3.55845e-07	-1.31617e-10	5.99461
80717499	chr7:80717499:C:G	3.76953e-11	-1.63642	-1.52169
80717736	chr7:80717736:A:G	3.73746e-10	-1.31617e-10	-0.864063
80717818	chr7:80717818:C:T	2.20825e-10	-1.31617e-10	-1.39027
80718858	chr7:80718858:G:A	6.18308e-11	-1.34095	-1.32229
80719360	chr7:80719360:A:G	5.86623e-11	-1.10286	-1.61298
80719443	chr7:80719443:T:C	1.81962e-10	-1.58384	-9.09645e-10
80719846	chr7:80719846:A:C	6.75518e-10	-1.31617e-10	-0.27216
80720067	chr7:80720067:G:A	4.28789e-11	-1.55625	-1.47301
80720184	chr7:80720184:T:A	1.67982e-10	-1.31617e-10	-1.66378
80720209	chr7:80720209:C:T	1.64601e-10	-1.31617e-10	-1.68412
80720216	chr7:80720216:A:G	5.149e-11	-1.63301	-1.21324
80720459	chr7:80720459:A:G	2.29438e-10	-1.31617e-10	-1.35201
80720771	chr7:80720771:G:A	1.74218e-10	-1.31617e-10	-1.62733
80720835	chr7:80720835:T:C	3.90628e-11	-1.32963	-1.79284
80720886	chr7:80720886:C:T	1.63869e-08	-1.31617e-10	2.9166
80720973	chr7:80720973:T:G	2.2188e-10	-1.31617e-10	-1.3855
80720993	chr7:80720993:T:C	1.77947e-10	-1.60616	-9.09645e-10
80721048	chr7:80721048:A:G	7.5842e-11	-1.06737	-1.39161
80721538	chr7:80721538:C:T	2.29521e-10	-1.31617e-10	-1.35165
80721583	chr7:80721583:T:C	4.29653e-11	-1.43192	-1.59533
80721751	chr7:80721751:A:G	2.0114e-10	-1.31617e-10	-1.48364
80721951	chr7:80721951:T:C	5.44264e-11	-1.41996	-1.37083
80722018	chr7:80722018:G:C	2.04852e-09	-1.31617e-10	0.837233
80722357	chr7:80722357:G:A	9.89688e-11	-1.25075	-0.942085
80722415	chr7:80722415:C:G	5.80859e-11	-1.50962	-1.2161
80722551	chr7:80722551:C:T	1.81859e-10	-1.58441	-9.09645e-10
80722675	chr7:80722675:G:A	9.79839e-11	-1.25151	-0.951332
80722922	chr7:80722922:G:A	2.09229e-10	-1.44421	-9.09645e-10
80722968	chr7:80722968:T:C	1.40147e-08	-1.31617e-10	2.76022
80723225	chr7:80723225:C:T	1.45602e-10	-1.31617e-10	-1.80676
80723287	chr7:80723287:C:T	1.79885e-10	-1.59532	-9.09645e-10
80723385	chr7:80723385:G:A	1.75333e-10	-1.31617e-10	-1.62095
80723692	chr7:80723692:G:T	1.83756e-10	-0.575395	-0.998634
80723914	chr7:80723914:C:T	7.48063e-10	-1.31617e-10	-0.170154
80724090	chr7:80724090:G:A	4.76345e-11	-1.43067	-1.49342
80724913	chr7:80724913:G:A	3.75811e-11	-1.45305	-1.70809
80724966	chr7:80724966:TAAG:T	1.90985e-10	-1.31617e-10	-1.53544
80725021	chr7:80725021:T:C	9.86889e-11	-1.2421	-0.95357
80725157	chr7:80725157:T:C	5.86738e-10	-1.31617e-10	-0.413062
80725197	chr7:80725197:C:A	3.40865e-10	-0.553699	-0.402456
80725472	chr7:80725472:A:G	1.45443e-10	-1.31617e-10	-1.80786
80725894	chr7:80725894:C:G	4.77341e-11	-1.63291	-1.28908
80726345	chr7:80726345:C:T	3.55475e-11	-1.59592	-1.62085
80726393	chr7:80726393:T:C	1.64385e-10	-1.31617e-10	-1.68543
80726486	chr7:80726486:A:T	1.755e-10	-1.31617e-10	-1.62
80726679	chr7:80726679:G:A	1.81895e-10	-1.31617e-10	-1.58421
80727307	chr7:80727307:C:T	1.67688e-10	-1.31617e-10	-1.66553
80727355	chr7:80727355:A:G	1.72882e-10	-1.31617e-10	-1.63503
80727497	chr7:80727497:C:T	2.0746e-09	-1.31617e-10	0.849883
80727629	chr7:80727629:A:G	7.76733e-09	-1.31617e-10	2.17004
80727882	chr7:80727882:C:T	2.27422e-10	-1.36083	-9.09645e-10
80728129	chr7:80728129:A:G	7.28899e-10	-1.31617e-10	-0.196106
80728352	chr7:80728352:C:T	1.69546e-10	-1.31617e-10	-1.65451
80728519	chr7:80728519:T:C	1.63979e-10	-1.31617e-10	-1.6879
80728601	chr7:80728601:C:A	1.45461e-10	-1.31617e-10	-1.80773
80728647	chr7:80728647:T:C	5.61455e-11	-1.45624	-1.30346
80728674	chr7:80728674:A:G	1.14023e-07	-1.31617e-10	4.85651
80728734	chr7:80728734:T:C	1.78088e-10	-1.60536	-9.09645e-10
80728744	chr7:80728744:C:T	1.51787e-10	-1.31617e-10	-1.76516
80729002	chr7:80729002:A:C	2.73851e-07	-1.31617e-10	5.7327
80729196	chr7:80729196:C:T	1.5051e-10	-1.31617e-10	-1.77361
80729243	chr7:80729243:C:T	7.48078e-11	-1.11643	-1.35629
80729493	chr7:80729493:C:T	9.25207e-09	-1.31617e-10	2.34496
80729498	chr7:80729498:C:T	1.76712e-10	-1.31617e-10	-1.61312
80729774	chr7:80729774:C:T	8.02067e-10	-1.31617e-10	-0.100448
80729795	chr7:80729795:A:G	1.89452e-10	-1.31617e-10	-1.5435
80730167	chr7:80730167:T:C	1.49255e-07	-1.31617e-10	5.12577
80730392	chr7:80730392:T:C	1.36729e-07	-1.31617e-10	5.03811
80730429	chr7:80730429:TG:T	2.3476e-10	-1.31617e-10	-1.32908
80730490	chr7:80730490:G:A	1.40738e-10	-1.39019	-0.450556
80730505	chr7:80730505:C:A	2.16821e-10	-1.40857	-9.09645e-10
80730954	chr7:80730954:T:G	1.08596e-10	-1.6311	-0.468904
80731681	chr7:80731681:C:G	2.90923e-11	-1.63252	-1.78465
80731906	chr7:80731906:A:G	2.84851e-10	-1.24559	0.109918
80732528	chr7:80732528:C:T	1.45188e-10	-1.31617e-10	-1.80961
80732553	chr7:80732553:A:G	1.68046e-09	-1.31617e-10	0.639183
80732775	chr7:80732775:T:C	4.84349e-11	-1.64061	-1.26681
80733086	chr7:80733086:C:A	1.70408e-10	-1.31617e-10	-1.64944
80733588	chr7:80733588:A:G	7.47453e-10	-1.31617e-10	-0.170969
80734088	chr7:80734088:G:A	8.21333e-10	-1.31617e-10	-0.0767113
80734093	chr7:80734093:A:G	8.86049e-10	-1.31617e-10	-0.000867711
80734172	chr7:80734172:A:G	1.75165e-10	-1.62191	-9.09645e-10
80734744	chr7:80734744:T:C	3.49169e-10	-1.0313	0.0992124
80734781	chr7:80734781:T:A	1.77081e-10	-1.61103	-9.09645e-10
80735218	chr7:80735218:C:T	2.86996e-10	-1.12817	-9.09645e-10
80735456	chr7:80735456:C:T	1.47469e-10	-1.31617e-10	-1.79402
80735551	chr7:80735551:C:CG	1.75285e-10	-1.31617e-10	-1.62123
80735803	chr7:80735803:T:A	5.99364e-08	-1.31617e-10	4.2134
80735896	chr7:80735896:C:T	1.46445e-10	-1.31617e-10	-1.80099
80735989	chr7:80735989:A:G	1.99409e-10	-1.31617e-10	-1.49228
80736211	chr7:80736211:A:G	5.11832e-11	-1.45164	-1.40059
80736225	chr7:80736225:T:C	1.5089e-10	-1.31617e-10	-1.77109
80736472	chr7:80736472:T:C	5.77419e-10	0.621454	-1.05053
80736540	chr7:80736540:G:A	9.34443e-09	0.54877	1.80613
80736778	chr7:80736778:T:G	1.98422e-08	-1.31617e-10	3.10793
80736797	chr7:80736797:T:C	1.89584e-10	-1.31617e-10	-1.54281
80737434	chr7:80737434:A:C	1.75592e-10	-1.31617e-10	-1.61948
80738087	chr7:80738087:A:C	3.42575e-07	-1.31617e-10	5.95661
80738268	chr7:80738268:T:C	1.45119e-10	-1.31617e-10	-1.81009
80738691	chr7:80738691:G:A	3.49559e-08	-1.31617e-10	3.6742
80738955	chr7:80738955:G:A	1.44475e-08	-0.471718	3.26235
80739151	chr7:80739151:A:C	1.79942e-10	-1.59501	-9.09645e-10
80739177	chr7:80739177:A:T	3.26791e-11	-1.61127	-1.68964
80739223	chr7:80739223:G:C	1.88753e-09	-1.31617e-10	0.755382
80739376	chr7:80739376:A:G	1.71952e-07	-1.31617e-10	5.26733
80740200	chr7:80740200:A:G	1.56547e-10	-1.31617e-10	-1.73428
80740396	chr7:80740396:A:G	1.45145e-10	-1.31617e-10	-1.80991
80740572	chr7:80740572:G:A	2.14944e-10	-1.31617e-10	-1.41726
80740855	chr7:80740855:G:A	1.48095e-10	-1.38666	-0.403122
80740999	chr7:80740999:A:C	6.10399e-11	-0.921174	-1.75494
80741088	chr7:80741088:G:A	7.83748e-08	-1.31617e-10	4.48162
80741192	chr7:80741192:T:C	2.96843e-11	-1.6366	-1.76042
80741513	chr7:80741513:A:G	4.67879e-11	-1.20709	-1.73493
80741546	chr7:80741546:T:C	3.45446e-11	-1.63938	-1.60601
80741588	chr7:80741588:T:C	5.24499e-11	-1.01766	-1.81012
80741789	chr7:80741789:T:C	1.75425e-10	-1.31617e-10	-1.62043
80741800	chr7:80741800:T:C	1.45129e-10	-1.31617e-10	-1.81002
80742020	chr7:80742020:T:A	8.42147e-10	-1.31617e-10	-0.0516859
80742046	chr7:80742046:G:A	1.4592e-10	-1.31617e-10	-1.80459
80742198	chr7:80742198:T:TG	4.50412e-11	-1.3777	-1.60237
80742199	chr7:80742199:T:A	4.40455e-11	-1.39976	-1.60266
80742208	chr7:80742208:C:T	1.32189e-08	-1.31617e-10	2.70176
80742378	chr7:80742378:C:T	8.82912e-08	-1.31617e-10	4.60075
80742511	chr7:80742511:A:G	3.56381e-08	-1.31617e-10	3.69353
80742848	chr7:80742848:T:A	2.45933e-10	-1.31617e-10	-1.28258
80742934	chr7:80742934:A:C	3.00267e-11	-1.64365	-1.7419
80743324	chr7:80743324:T:C	7.61479e-11	-1.64133	-0.813637
80743363	chr7:80743363:AATG:A	1.46536e-10	-1.31617e-10	-1.80037
80743993	chr7:80743993:T:C	1.7968e-08	-1.31617e-10	3.00871
80744110	chr7:80744110:C:A	3.4556e-08	-1.31617e-10	3.6627
80744388	chr7:80744388:A:G	3.69281e-07	3.44106	2.59061
80744412	chr7:80744412:T:C	3.54166e-07	3.23803	2.75185
80745026	chr7:80745026:A:G	6.96045e-07	3.69485	2.97067
80745122	chr7:80745122:T:C	3.91474e-10	-0.662563	-0.15516
80745216	chr7:80745216:G:C	1.56539e-10	-1.31617e-10	-1.73434
80745414	chr7:80745414:T:C	1.45306e-10	-1.31617e-10	-1.8088
80745870	chr7:80745870:A:C	4.56317e-11	-1.63039	-1.33665
80746223	chr7:80746223:C:T	1.91317e-10	-1.53371	-9.09645e-10
80746226	chr7:80746226:G:T	1.47012e-10	-1.31617e-10	-1.79713
80746433	chr7:80746433:TAAAG:T	9.21329e-11	-1.35814	-0.906265
80746945	chr7:80746945:T:C	2.51973e-08	0.161909	3.18494
80747157	chr7:80747157:G:T	4.9068e-09	-1.31617e-10	1.71074
80747826	chr7:80747826:C:T	1.79062e-10	-1.59991	-9.09645e-10
80748286	chr7:80748286:C:T	1.58957e-10	-1.31617e-10	-1.71901
80748378	chr7:80748378:C:T	4.44926e-10	-1.31617e-10	-0.689732
80748496	chr7:80748496:T:A	7.89465e-11	-1.32604	-1.09283
80748569	chr7:80748569:A:T	5.66444e-11	-1.29474	-1.4561
80748625	chr7:80748625:C:T	6.60834e-11	-1.58599	-1.01073
80748832	chr7:80748832:T:C	1.65918e-08	-1.31617e-10	2.92902
80749003	chr7:80749003:G:C	1.97715e-08	0.599895	2.50446
80749223	chr7:80749223:G:A	2.64019e-10	-1.47853	0.266915
80749322	chr7:80749322:G:A	2.20192e-10	-1.31617e-10	-1.39314
80750491	chr7:80750491:CACACACACACAT:C	3.14258e-09	-1.31617e-10	1.26516
80750569	chr7:80750569:ATTGTAATAT:A	2.09467e-10	-1.31617e-10	-1.44307
80750770	chr7:80750770:G:A	5.86409e-11	-1.09335	-1.62286
80750821	chr7:80750821:A:T	5.61984e-10	-1.49589	1.03973
80751496	chr7:80751496:T:A	7.83123e-10	-1.31617e-10	-0.124351
80751515	chr7:80751515:GA:G	4.51482e-11	-1.606	-1.37169
80751926	chr7:80751926:C:G	6.10531e-11	-1.10404	-1.57185
80752082	chr7:80752082:A:C	3.00405e-10	-1.08251	-9.09645e-10
80752350	chr7:80752350:G:A	1.36648e-10	-0.948916	-0.921316
80753276	chr7:80753276:C:A	3.57146e-11	-1.41263	-1.79946
80753528	chr7:80753528:G:A	2.65241e-09	-1.31617e-10	1.09558
80753574	chr7:80753574:G:C	1.90806e-10	-1.31617e-10	-1.53638
80753626	chr7:80753626:C:A	1.07513e-09	-1.31617e-10	0.192557
80754289	chr7:80754289:C:A	3.74473e-11	-1.48754	-1.67716
80754463	chr7:80754463:C:T	6.52793e-11	-1.3197	-1.28927
80754729	chr7:80754729:A:G	3.18245e-11	-1.64259	-1.68481
80754734	chr7:80754734:A:G	1.11032e-10	-1.6267	-0.451124
80754748	chr7:80754748:G:A	2.31652e-10	-1.31617e-10	-1.3424
80755294	chr7:80755294:C:T	1.97322e-10	-1.5028	-9.09645e-10
80755331	chr7:80755331:T:C	1.45117e-10	-1.31617e-10	-1.8101
80755345	chr7:80755345:T:C	1.56906e-10	-1.23446	-0.497538
80755481	chr7:80755481:A:C	2.31343e-10	-1.64119	0.297451
80755482	chr7:80755482:G:T	2.29203e-10	-1.63818	0.285148
80755553	chr7:80755553:T:C	1.09593e-10	-0.328996	-1.76187
80755565	chr7:80755565:A:ATATCCC	1.70942e-10	-1.64632	-9.09645e-10
80755610	chr7:80755610:G:A	3.05206e-10	-1.18224	0.115582
80755669	chr7:80755669:T:C	5.31842e-10	-1.31617e-10	-0.511294
80755907	chr7:80755907:T:C	2.46318e-10	-1.31617e-10	-1.28102
80756225	chr7:80756225:T:G	1.49671e-10	-1.33456	-0.444637
80756671	chr7:80756671:G:A	1.86975e-10	0.215613	-1.77228
80756688	chr7:80756688:T:C	1.09646e-09	-1.31617e-10	0.212202
80756818	chr7:80756818:ACACC:A	1.75858e-10	-0.14126	-1.4767
80756846	chr7:80756846:C:G	1.72325e-10	-1.31617e-10	-1.63826
80756857	chr7:80756857:T:A	8.8434e-11	-1.16841	-1.13697
80756894	chr7:80756894:A:G	2.87617e-10	-1.31617e-10	-1.12601
80756919	chr7:80756919:A:G	3.65601e-09	-1.31617e-10	1.41649
80757284	chr7:80757284:T:C	9.55446e-11	-1.49556	-0.732488
80757327	chr7:80757327:C:G	1.45955e-10	-1.31617e-10	-1.80434
80757671	chr7:80757671:A:T	2.94745e-11	-1.64595	-1.75816
80757857	chr7:80757857:C:G	6.13149e-11	-0.864059	-1.80756
80757909	chr7:80757909:T:G	1.83008e-10	-1.57811	-9.09645e-10
80757953	chr7:80757953:G:A	5.50251e-11	-1.3757	-1.40415
80758000	chr7:80758000:T:C	4.00342e-11	-1.64687	-1.45103
80758044	chr7:80758044:T:G	1.65517e-08	0.348853	2.57775
80758157	chr7:80758157:G:C	3.06101e-11	-1.63748	-1.72883
80758450	chr7:80758450:C:T	4.75848e-11	-1.59514	-1.32998
80758615	chr7:80758615:C:T	1.45209e-10	-1.31617e-10	-1.80946
80758633	chr7:80758633:G:A	3.14224e-11	-1.63846	-1.70166
80758656	chr7:80758656:C:G	2.04186e-10	-1.46861	-9.09645e-10
80758661	chr7:80758661:A:G	6.01446e-11	-1.51227	-1.17862
80758687	chr7:80758687:T:G	2.35206e-10	-1.31617e-10	-1.32718
80758744	chr7:80758744:A:C	1.66592e-10	-1.31617e-10	-1.67209
80758820	chr7:80758820:G:A	9.81008e-11	-1.40901	-0.79263
80759117	chr7:80759117:T:C	2.82107e-11	-1.64749	-1.80044
80759764	chr7:80759764:T:C	1.79674e-10	-1.31617e-10	-1.5965
80759832	chr7:80759832:A:G	3.19551e-11	-1.60002	-1.72328
80759886	chr7:80759886:A:G	7.84226e-10	-0.122943	-9.09645e-10
80760148	chr7:80760148:T:C	6.16769e-10	-0.363146	-9.09645e-10
80760651	chr7:80760651:G:A	1.68514e-10	-1.31617e-10	-1.66062
80760770	chr7:80760770:T:C	2.04235e-10	-1.31617e-10	-1.46837
80760795	chr7:80760795:A:C	2.22912e-10	-1.31617e-10	-1.38086
80761101	chr7:80761101:C:G	1.87697e-10	-1.55281	-9.09645e-10
80761267	chr7:80761267:T:C	1.08192e-08	-1.31617e-10	2.50144
80761486	chr7:80761486:C:T	9.91329e-09	1.02128	1.39271
80761741	chr7:80761741:CAAG:C	2.6017e-10	-1.31617e-10	-1.2263
80761754	chr7:80761754:C:T	2.86784e-11	-1.62699	-1.8045
80761984	chr7:80761984:G:A	3.02227e-11	-1.62862	-1.75043
80762327	chr7:80762327:C:T	5.10196e-11	-1.58667	-1.26876
80762691	chr7:80762691:T:TA	4.22204e-10	-0.742151	-9.09645e-10
80762775	chr7:80762775:G:A	1.51616e-10	-1.31617e-10	-1.76629
80762839	chr7:80762839:C:T	1.97668e-10	-1.31617e-10	-1.50105
80762918	chr7:80762918:G:A	1.77429e-10	-1.31617e-10	-1.60907
80763053	chr7:80763053:A:G	2.80894e-11	-1.64741	-1.80484
80763055	chr7:80763055:T:C	2.5809e-10	-1.31617e-10	-1.23433
80763056	chr7:80763056:G:A	1.46865e-10	-1.31617e-10	-1.79813
80763101	chr7:80763101:T:C	3.7433e-10	0.1275	-0.990004
80763363	chr7:80763363:A:G	1.86892e-10	-1.55711	-9.09645e-10
80763548	chr7:80763548:C:T	1.74443e-09	-1.31617e-10	0.676544
80763585	chr7:80763585:T:C	2.95296e-11	-1.64368	-1.75857
80763633	chr7:80763633:T:A	6.68361e-11	-0.775457	-1.80994
80763808	chr7:80763808:A:T	6.03428e-11	-0.926544	-1.76105
80763900	chr7:80763900:T:C	2.94857e-11	-1.64749	-1.75625
80763904	chr7:80763904:C:T	8.80791e-10	-1.31617e-10	-0.00682027
80763969	chr7:80763969:A:G	4.7494e-10	0.244939	-0.869392
80764102	chr7:80764102:C:T	3.30313e-11	-1.58777	-1.70241
80764939	chr7:80764939:C:A	1.49826e-10	-1.31617e-10	-1.77817
80765013	chr7:80765013:C:T	1.70858e-10	-1.64681	-9.09645e-10
80765133	chr7:80765133:T:G	1.32103e-08	1.2698	1.43132
80765250	chr7:80765250:T:TA	1.49394e-10	-1.31617e-10	-1.78105
80765636	chr7:80765636:G:A	8.25843e-11	-0.992606	-1.38121
80765723	chr7:80765723:C:T	5.27457e-08	-1.31617e-10	4.0856
80765807	chr7:80765807:G:A	8.12691e-09	-1.31617e-10	2.2153
80765857	chr7:80765857:G:A	4.54062e-11	-1.35195	-1.62005
80766084	chr7:80766084:T:C	2.60586e-10	-1.31617e-10	-1.22471
80766171	chr7:80766171:A:G	5.61621e-10	-1.31617e-10	-0.456813
80766183	chr7:80766183:A:G	1.52779e-10	-1.31617e-10	-1.75865
80766264	chr7:80766264:A:G	5.16352e-08	-1.31617e-10	4.06432
80766412	chr7:80766412:T:A	3.81931e-11	-1.54831	-1.59667
80766550	chr7:80766550:A:G	1.04068e-10	-0.365863	-1.77673
80766574	chr7:80766574:C:T	3.37765e-10	-0.965212	-7.67815e-05
80766772	chr7:80766772:G:A	1.45512e-10	-1.31617e-10	-1.80739
80766898	chr7:80766898:T:G	1.71277e-10	-1.64436	-9.09645e-10
80766914	chr7:80766914:C:T	3.37494e-11	-1.62197	-1.64671
80767155	chr7:80767155:T:A	4.04257e-11	-1.62122	-1.46696
80767305	chr7:80767305:A:G	1.88198e-10	-1.31617e-10	-1.55015
80767435	chr7:80767435:G:C	5.34324e-10	-1.31617e-10	-0.506637
80767720	chr7:80767720:T:C	1.76219e-10	-1.31617e-10	-1.61591
80768492	chr7:80768492:C:T	4.73096e-11	-1.58859	-1.34234
80768522	chr7:80768522:A:G	1.82383e-10	-1.31617e-10	-1.58153
80768613	chr7:80768613:T:C	2.8902e-10	-1.31617e-10	-1.12115
80768641	chr7:80768641:A:G	2.16735e-10	-1.31617e-10	-1.40897
80768952	chr7:80768952:T:A	1.73864e-10	-1.31617e-10	-1.62936
80770470	chr7:80770470:C:T	1.88022e-10	-1.31617e-10	-1.55108
80770471	chr7:80770471:G:A	4.10996e-10	-0.769056	-9.09645e-10
80770522	chr7:80770522:C:T	3.30026e-10	-1.31617e-10	-0.988468
80770604	chr7:80770604:T:G	1.89778e-10	-1.31617e-10	-1.54179
80770854	chr7:80770854:C:A	5.50648e-10	-0.345701	-0.130843
80771006	chr7:80771006:T:C	3.29845e-10	-1.31617e-10	-0.989017
80771070	chr7:80771070:G:A	1.6067e-10	-1.31617e-10	-1.70829
80772114	chr7:80772114:A:G	1.94344e-10	-1.31617e-10	-1.51801
80772154	chr7:80772154:A:G	7.03991e-10	-0.489809	0.258933
80772697	chr7:80772697:TG:T	1.80161e-10	-1.31617e-10	-1.59379
80772888	chr7:80772888:T:C	7.06583e-10	-1.31617e-10	-0.2272
80773123	chr7:80773123:T:G	5.12385e-09	-1.31617e-10	1.75402
80773238	chr7:80773238:G:A	2.78826e-10	-1.15705	-9.09645e-10
80773864	chr7:80773864:C:T	2.06848e-10	-1.45566	-9.09645e-10
80773869	chr7:80773869:C:T	1.08792e-10	-1.62333	-0.474874
80774208	chr7:80774208:A:G	4.93719e-10	-1.0275	0.441823
80774238	chr7:80774238:T:G	4.17797e-11	-1.38836	-1.66687
80774559	chr7:80774559:A:G	4.81612e-11	-1.32163	-1.59146
80774874	chr7:80774874:C:A	2.23029e-10	-1.31617e-10	-1.38034
80775321	chr7:80775321:A:G	3.54737e-11	-1.6457	-1.57315
80775324	chr7:80775324:A:G	6.73611e-11	-1.36694	-1.21063
80775361	chr7:80775361:A:G	1.70819e-10	-1.64703	-9.09645e-10
80775576	chr7:80775576:T:C	1.67676e-09	-1.31617e-10	0.636978
80775983	chr7:80775983:A:G	4.5698e-11	-1.64521	-1.32038
80775985	chr7:80775985:A:C	6.62638e-11	-1.2142	-1.37979
80776075	chr7:80776075:G:A	3.0043e-10	-1.31617e-10	-1.08243
80776085	chr7:80776085:A:G	1.51612e-10	-1.31617e-10	-1.76632
80776298	chr7:80776298:T:G	3.10194e-11	-1.64742	-1.70561
80776687	chr7:80776687:C:T	3.28363e-10	-1.31617e-10	-0.993522
80776903	chr7:80776903:T:C	2.41186e-10	-1.30207	-9.09645e-10
80777100	chr7:80777100:TTAAAG:T	1.80484e-10	-1.31617e-10	-1.592
80777816	chr7:80777816:A:G	5.39052e-09	-1.31617e-10	1.80476
80778032	chr7:80778032:T:C	2.41792e-09	-1.31617e-10	1.00302
80778074	chr7:80778074:C:A	4.62326e-11	-1.60781	-1.34615
80778280	chr7:80778280:T:C	7.40967e-10	-1.31617e-10	-0.179684
80778335	chr7:80778335:T:G	3.6044e-10	-0.900315	-9.09645e-10
80778387	chr7:80778387:G:A	2.51302e-10	-1.26099	-9.09645e-10
80778685	chr7:80778685:CT:C	2.69867e-10	-1.18971	-9.09645e-10
80779304	chr7:80779304:T:C	1.58452e-10	-1.31617e-10	-1.72219
80779409	chr7:80779409:C:G	4.00258e-11	-1.64695	-1.45116
80779664	chr7:80779664:C:T	3.45376e-10	-1.31617e-10	-0.943006
80779963	chr7:80779963:A:G	1.76832e-10	-1.31617e-10	-1.61244
80780228	chr7:80780228:A:C	2.27938e-10	-1.35857	-9.09645e-10
80780683	chr7:80780683:A:G	3.33632e-09	-1.31617e-10	1.32498
80781235	chr7:80781235:A:G	6.94769e-10	-1.32258	1.07852
80781788	chr7:80781788:C:T	3.9734e-11	-1.6344	-1.47103
80781905	chr7:80781905:C:T	6.52143e-11	-1.42195	-1.18801
80782892	chr7:80782892:A:T	1.65692e-09	-0.920599	1.54567
80783016	chr7:80783016:A:G	4.15846e-09	-1.31617e-10	1.54526
80783104	chr7:80783104:G:A	2.64085e-09	-1.55521	2.64642
80783169	chr7:80783169:C:T	6.97584e-11	-1.07608	-1.46652
80783624	chr7:80783624:A:T	2.00032e-10	-1.48916	-9.09645e-10
80784251	chr7:80784251:T:G	4.47497e-10	-1.31617e-10	-0.68397
80784403	chr7:80784403:A:C	1.63561e-10	-1.31617e-10	-1.69045
80784685	chr7:80784685:A:G	3.20454e-10	-1.64728	0.629382
80784921	chr7:80784921:T:A	7.7283e-10	-1.6472	1.50962
80785874	chr7:80785874:C:T	3.01085e-10	-1.31617e-10	-1.08025
80786177	chr7:80786177:T:C	1.45435e-10	-1.31617e-10	-1.80791
80786337	chr7:80786337:C:T	2.59042e-09	-1.13869	2.21063
80786619	chr7:80786619:G:A	2.41057e-10	-1.31617e-10	-1.30261
80786871	chr7:80786871:G:C	1.92371e-10	-1.52821	-9.09645e-10
80786942	chr7:80786942:G:T	1.46926e-10	-1.31617e-10	-1.79771
80787361	chr7:80787361:C:T	6.11892e-10	-1.31617e-10	-0.371085
80788249	chr7:80788249:A:G	1.76088e-10	-1.61666	-9.09645e-10
80788447	chr7:80788447:C:T	3.29004e-10	-1.31617e-10	-0.991572
80788494	chr7:80788494:A:G	5.81009e-10	-1.64744	1.22457
80788780	chr7:80788780:T:C	8.59885e-11	-0.945747	-1.38768
80789065	chr7:80789065:T:C	1.48578e-10	-1.31617e-10	-1.78653
80789086	chr7:80789086:C:T	4.33431e-10	-1.64288	0.926971
80789373	chr7:80789373:A:G	8.35021e-11	-0.983833	-1.37894
80789934	chr7:80789934:A:C	2.0018e-10	-1.48842	-9.09645e-10
80790158	chr7:80790158:C:T	9.2902e-09	-1.31617e-10	2.34908
80790407	chr7:80790407:GTTAAA:G	2.64116e-10	-1.21125	-9.09645e-10
80791183	chr7:80791183:TGAG:T	4.50582e-11	-1.19385	-1.78583
80791366	chr7:80791366:A:G	4.15192e-10	-1.31617e-10	-0.758899
80792103	chr7:80792103:T:C	5.1106e-11	-1.36835	-1.48539
80792462	chr7:80792462:A:G	7.42086e-10	-1.31617e-10	-0.178175
80793007	chr7:80793007:C:T	3.48653e-11	-1.57522	-1.66093
80793358	chr7:80793358:G:A	2.32013e-10	-1.34085	-9.09645e-10
80793572	chr7:80793572:TAAAC:T	1.4598e-10	-1.31617e-10	-1.80417
80794260	chr7:80794260:A:G	6.54469e-10	-1.11891	0.815097
80794357	chr7:80794357:C:T	1.47489e-10	-1.31617e-10	-1.79389
80794419	chr7:80794419:A:G	6.54687e-11	-1.08885	-1.51722
80794630	chr7:80794630:C:T	1.69884e-10	-1.31617e-10	-1.65253
80794775	chr7:80794775:C:T	2.95834e-11	-1.59039	-1.81004
80794835	chr7:80794835:A:G	2.62214e-10	-1.21848	-9.09645e-10
80794911	chr7:80794911:G:A	2.20712e-09	-1.31617e-10	0.911802
80795099	chr7:80795099:A:T	7.05562e-11	-1.0509	-1.48033
80795325	chr7:80795325:T:G	6.32202e-10	-0.973752	0.635321
80795482	chr7:80795482:G:C	1.8629e-10	-1.31617e-10	-1.56033
80795856	chr7:80795856:T:A	5.60351e-10	-1.0005	0.541427
80796300	chr7:80796300:G:A	2.29178e-10	-1.31617e-10	-1.35314
80796485	chr7:80796485:C:G	7.78519e-10	-1.31617e-10	-0.130247
80796527	chr7:80796527:A:G	9.57662e-11	-1.64649	-0.579238
80796542	chr7:80796542:T:C	5.37565e-11	-0.999225	-1.80395
80796757	chr7:80796757:C:T	1.52131e-10	-1.31617e-10	-1.7629
80797541	chr7:80797541:T:C	2.72346e-10	-1.18057	-9.09645e-10
80797732	chr7:80797732:G:A	4.70163e-10	-1.31617e-10	-0.634562
80797826	chr7:80797826:T:C	1.62008e-10	-1.31617e-10	-1.7
80798179	chr7:80798179:C:A	1.18839e-10	-1.1475	-0.862369
80798214	chr7:80798214:C:T	3.54929e-10	-0.915722	-9.09645e-10
80798467	chr7:80798467:T:C	1.85808e-10	-1.2755	-0.287429
80798831	chr7:80798831:T:C	2.3049e-10	-1.34743	-9.09645e-10
80799174	chr7:80799174:T:C	5.7459e-11	-1.04079	-1.69578
80800083	chr7:80800083:G:A	2.15001e-10	-1.61038	0.193386
80801214	chr7:80801214:A:G	3.02129e-10	-1.31617e-10	-1.07679
80801298	chr7:80801298:G:T	1.45604e-10	-1.31617e-10	-1.80675
80801431	chr7:80801431:G:T	7.85771e-11	-1.6469	-0.776656
80801923	chr7:80801923:G:A	2.33662e-10	-1.33376	-9.09645e-10
80801950	chr7:80801950:A:G	1.24715e-10	-1.19246	-0.769147
80802824	chr7:80802824:T:C	2.16914e-10	-1.40814	-9.09645e-10
80803567	chr7:80803567:C:A	2.27179e-10	-1.31617e-10	-1.3619
80803628	chr7:80803628:T:C	1.35914e-10	-1.09736	-0.778261
80803943	chr7:80803943:A:C	4.31503e-10	-1.31617e-10	-0.720366
80803944	chr7:80803944:AATG:A	1.88273e-10	-1.54975	-9.09645e-10
80804768	chr7:80804768:T:C	2.64546e-10	-1.31617e-10	-1.20963
80805195	chr7:80805195:A:C	3.16909e-10	-1.31617e-10	-1.02902
80805345	chr7:80805345:C:G	6.39428e-11	-1.41823	-1.21142
80805447	chr7:80805447:G:A	4.76647e-11	-1.11504	-1.80841
80805487	chr7:80805487:G:A	1.59726e-10	-1.31617e-10	-1.71418
80805602	chr7:80805602:C:T	2.59517e-10	-0.982164	-0.246654
80805628	chr7:80805628:T:C	1.89244e-10	-1.5446	-9.09645e-10
80806308	chr7:80806308:A:T	2.54197e-10	-1.24953	-9.09645e-10
80806745	chr7:80806745:G:A	3.23292e-10	-1.00908	-9.09645e-10
80807232	chr7:80807232:T:C	2.5366e-10	-1.25165	-9.09645e-10
80807451	chr7:80807451:A:T	1.1462e-09	-1.62598	1.88255
80807631	chr7:80807631:G:GT	2.12954e-10	-1.64406	0.217498
80808304	chr7:80808304:A:G	1.62148e-10	-1.31617e-10	-1.69913
80808327	chr7:80808327:T:C	1.45575e-10	-1.31617e-10	-1.80695
80808398	chr7:80808398:C:T	2.73843e-10	-1.17509	-9.09645e-10
80809174	chr7:80809174:A:G	1.49846e-10	-1.31617e-10	-1.77803
80809326	chr7:80809326:G:C	2.53649e-10	-1.25169	-9.09645e-10
80809874	chr7:80809874:G:A	1.94661e-10	-1.31617e-10	-1.51638
80809916	chr7:80809916:A:AGT	4.33679e-10	-1.31617e-10	-0.715336
80810404	chr7:80810404:A:G	5.94338e-11	-1.23779	-1.46498
80811430	chr7:80811430:T:C	1.8648e-10	-1.55931	-9.09645e-10
80811733	chr7:80811733:T:C	2.19928e-10	-1.07409	-0.320256
80811886	chr7:80811886:T:A	2.59831e-10	-1.22761	-9.09645e-10
80812005	chr7:80812005:A:G	2.6149e-10	-1.22125	-9.09645e-10
80812161	chr7:80812161:A:G	2.19992e-10	-1.63259	0.238537
80812331	chr7:80812331:C:T	2.17437e-10	-1.31617e-10	-1.40573
80812649	chr7:80812649:A:T	1.98578e-10	-1.06534	-0.431125
80812919	chr7:80812919:T:C	1.45165e-10	-1.31617e-10	-1.80977
80813639	chr7:80813639:T:C	2.49358e-10	-1.26875	-9.09645e-10
80813861	chr7:80813861:G:A	8.04696e-11	-1.64422	-0.755539
80813974	chr7:80813974:C:T	2.65307e-10	-1.20675	-9.09645e-10
80814183	chr7:80814183:C:T	1.70782e-10	-1.64726	-9.09645e-10
80814356	chr7:80814356:G:T	2.82962e-10	-1.14233	-9.09645e-10
80814477	chr7:80814477:T:C	3.77422e-09	-1.31617e-10	1.44831
80814970	chr7:80814970:A:G	1.65155e-10	-1.31617e-10	-1.68076
80815093	chr7:80815093:A:G	1.60945e-10	-1.31617e-10	-1.70658
80815105	chr7:80815105:T:A	4.63707e-11	-1.59008	-1.36089
80815195	chr7:80815195:C:A	1.60733e-10	-1.31617e-10	-1.7079
80815212	chr7:80815212:T:C	1.82398e-10	-1.31617e-10	-1.58145
80815260	chr7:80815260:T:C	2.3679e-10	-1.64478	0.32431
80815729	chr7:80815729:CA:C	2.55607e-10	-1.31617e-10	-1.244
80815736	chr7:80815736:C:G	2.57162e-10	-1.31617e-10	-1.23793
80816101	chr7:80816101:GGTGA:G	1.00938e-10	-1.41964	-0.753498
80816263	chr7:80816263:G:T	1.98648e-10	-1.31617e-10	-1.49611
80816443	chr7:80816443:G:A	1.48428e-10	-1.31617e-10	-1.78754
80817608	chr7:80817608:C:CATATTTGACTATACATTAGCTAT	3.91189e-10	-1.31617e-10	-0.818449
80817655	chr7:80817655:C:T	1.78437e-10	-1.60341	-9.09645e-10
80817745	chr7:80817745:G:A	8.86777e-11	-1.25865	-1.04398
80818585	chr7:80818585:GGAA:G	2.36384e-10	-1.31617e-10	-1.32218
80818665	chr7:80818665:AT:A	1.35797e-10	-1.35288	-0.523595
80818707	chr7:80818707:G:A	1.19415e-10	-1.3468	-0.658237
80819227	chr7:80819227:A:ATTCC	5.37751e-11	-1.14518	-1.65765
80819229	chr7:80819229:A:ATTT	5.5734e-11	-1.13325	-1.6338
80819230	chr7:80819230:A:ATTT	5.50799e-11	-1.14233	-1.63653
80819279	chr7:80819279:G:A	5.82612e-10	-0.420118	-9.09645e-10
80819280	chr7:80819280:C:T	1.29361e-10	-1.40262	-0.522418
80819633	chr7:80819633:A:G	2.84152e-10	-1.13813	-9.09645e-10
80819636	chr7:80819636:C:T	2.51636e-10	-1.18591	-0.0737497
80819642	chr7:80819642:T:C	1.45183e-10	-1.31617e-10	-1.80964
80819661	chr7:80819661:C:G	2.34281e-10	-1.31617e-10	-1.33112
80820490	chr7:80820490:TATTC:T	1.0274e-10	-1.52243	-0.633014
80820973	chr7:80820973:G:A	1.86945e-10	-1.31617e-10	-1.55683
80821686	chr7:80821686:CATTT:C	1.04181e-10	-1.16052	-0.980993
80821764	chr7:80821764:T:C	1.82411e-10	-1.58138	-9.09645e-10
80821902	chr7:80821902:A:G	2.51816e-10	-1.25894	-9.09645e-10
80821942	chr7:80821942:C:CT	1.95184e-10	-1.64661	0.132916
80822124	chr7:80822124:C:T	4.72164e-11	-1.40122	-1.53168
80822499	chr7:80822499:T:C	4.48731e-11	-1.60836	-1.37545
80822579	chr7:80822579:T:C	4.91852e-10	-1.31617e-10	-0.589464
80822744	chr7:80822744:A:G	1.31029e-09	-1.6475	2.03786
80822893	chr7:80822893:G:A	4.4268e-10	-1.31617e-10	-0.694794
80822969	chr7:80822969:C:T	2.87148e-10	-1.12764	-9.09645e-10
80823033	chr7:80823033:C:T	1.01453e-09	-1.31617e-10	0.134539
80823170	chr7:80823170:G:A	1.70904e-10	-1.31617e-10	-1.64654
80823265	chr7:80823265:C:T	1.45397e-10	-1.31617e-10	-1.80817
80823379	chr7:80823379:C:A	3.92012e-10	-1.31617e-10	-0.816348
80823569	chr7:80823569:G:A	9.43758e-11	-1.07119	-1.16917
80823790	chr7:80823790:C:T	6.75083e-11	-0.949896	-1.62549
80824017	chr7:80824017:G:T	1.09004e-10	-1.44324	-0.653016
80824022	chr7:80824022:A:G	2.69035e-10	-1.1928	-9.09645e-10
80824428	chr7:80824428:A:G	3.19568e-10	-1.64316	0.622493
80824542	chr7:80824542:C:A	5.66336e-11	-1.04905	-1.70199
80824590	chr7:80824590:C:A	1.19897e-10	-1.31792	-0.683086
80824642	chr7:80824642:A:G	3.21857e-11	-1.53778	-1.77834
80824681	chr7:80824681:G:A	1.46091e-10	-1.31617e-10	-1.80341
80824896	chr7:80824896:G:T	4.77375e-10	-1.31617e-10	-0.619337
80825083	chr7:80825083:A:C	2.39157e-10	-1.31617e-10	-1.31052
80825448	chr7:80825448:A:T	1.64356e-10	-1.31617e-10	-1.6856
80825619	chr7:80825619:T:C	3.80588e-11	-1.34752	-1.80099
80825764	chr7:80825764:A:G	8.88413e-10	-1.31617e-10	0.00179616
80826230	chr7:80826230:C:T	2.61203e-10	-1.31617e-10	-1.22234
80827514	chr7:80827514:C:T	1.91971e-10	-1.31617e-10	-1.5303
80827525	chr7:80827525:C:T	5.87118e-11	-1.02279	-1.69221
80827794	chr7:80827794:T:C	1.5847e-10	-1.31617e-10	-1.72207
80828850	chr7:80828850:AT:A	1.6434e-10	-1.31617e-10	-1.68571
80828964	chr7:80828964:G:A	1.58462e-10	-1.31617e-10	-1.72212
80829090	chr7:80829090:C:T	2.24996e-10	-1.57065	0.199096
80829564	chr7:80829564:T:C	5.57528e-11	-0.998572	-1.76814
80829965	chr7:80829965:A:G	1.71745e-10	-1.31617e-10	-1.64163
80830111	chr7:80830111:A:T	3.84412e-11	-1.32872	-1.80979
80830125	chr7:80830125:T:C	4.59613e-10	-1.31617e-10	-0.657257
80830679	chr7:80830679:T:C	3.81018e-10	-1.31617e-10	-0.844793
80830700	chr7:80830700:G:T	3.50546e-10	-1.6387	0.710553
80830945	chr7:80830945:T:C	5.24508e-11	-1.02124	-1.80652
80831009	chr7:80831009:A:G	1.71197e-10	-1.64483	-9.09645e-10
80831242	chr7:80831242:T:C	1.83703e-10	-1.31617e-10	-1.57432
80831518	chr7:80831518:A:G	1.63669e-10	-1.31617e-10	-1.6898
80832246	chr7:80832246:G:C	3.62261e-11	-1.39274	-1.80512
80832322	chr7:80832322:A:T	1.76139e-10	-1.61637	-9.09645e-10
80832783	chr7:80832783:G:A	1.58105e-10	-1.31617e-10	-1.72438
80832800	chr7:80832800:G:A	4.21392e-10	-1.31617e-10	-0.744077
80832840	chr7:80832840:T:G	1.54027e-10	-1.31617e-10	-1.75051
80832865	chr7:80832865:T:G	3.5206e-11	-1.44532	-1.7811
80832879	chr7:80832879:T:C	3.90166e-10	-1.64722	0.826153
80833523	chr7:80833523:T:C	7.85648e-11	-1.15594	-1.26778
80833585	chr7:80833585:T:C	3.21912e-10	-1.64715	0.633784
80833837	chr7:80833837:C:T	4.293e-10	-1.31617e-10	-0.725485
80834178	chr7:80834178:G:A	5.05304e-10	-0.56248	-9.09645e-10
80834308	chr7:80834308:T:G	5.93978e-10	-1.25455	0.853749
80834355	chr7:80834355:T:C	2.70095e-10	-1.31617e-10	-1.18887
80834988	chr7:80834988:T:C	1.64625e-10	-1.31617e-10	-1.68397
80835020	chr7:80835020:T:C	2.77477e-10	-1.31617e-10	-1.1619
80835183	chr7:80835183:T:C	2.87007e-10	-1.64678	0.518642
80835281	chr7:80835281:C:T	2.16285e-10	-1.3212	-0.0898419
80835325	chr7:80835325:T:C	3.42101e-11	-1.50711	-1.74801
80835959	chr7:80835959:A:C	3.03327e-10	-1.27864	0.205811
80836242	chr7:80836242:C:A	5.37306e-11	-1.10529	-1.69837
80836416	chr7:80836416:G:A	1.70753e-10	-1.64742	-9.09645e-10
80836572	chr7:80836572:G:A	1.75027e-10	-1.6227	-9.09645e-10
80836583	chr7:80836583:CAGG:C	3.27667e-10	-0.995642	-9.09645e-10
80836963	chr7:80836963:T:C	2.96279e-10	-1.09634	-9.09645e-10
80837270	chr7:80837270:T:C	6.88133e-11	-1.58604	-0.970205
80837556	chr7:80837556:T:C	1.74386e-10	-1.31617e-10	-1.62637
80837663	chr7:80837663:T:C	2.53989e-10	-1.31617e-10	-1.25035
80837957	chr7:80837957:A:G	3.37143e-10	-0.967134	-9.09645e-10
80838811	chr7:80838811:T:C	3.4884e-11	-1.54598	-1.68963
80838969	chr7:80838969:A:G	5.42729e-11	-1.0539	-1.73972
80839014	chr7:80839014:T:TG	6.9171e-10	-1.62054	1.37206
80839227	chr7:80839227:A:C	1.99458e-10	-1.31617e-10	-1.49204
80839485	chr7:80839485:A:G	5.20171e-11	-1.02877	-1.8073
80839532	chr7:80839532:T:G	1.8617e-10	-1.31617e-10	-1.56098
80839743	chr7:80839743:T:C	1.45962e-10	-1.31617e-10	-1.80429
80840170	chr7:80840170:G:C	1.79903e-10	-1.31617e-10	-1.59522
80840269	chr7:80840269:G:A	6.22233e-11	-0.905243	-1.75167
80840647	chr7:80840647:G:A	7.1586e-11	-1.12977	-1.38697
80841619	chr7:80841619:T:A	1.85203e-10	-1.31617e-10	-1.56619
80841793	chr7:80841793:T:G	4.7077e-10	-1.31617e-10	-0.633272
80841954	chr7:80841954:G:C	3.2308e-10	-1.31617e-10	-1.00974
80842219	chr7:80842219:T:C	5.88979e-10	-1.64409	1.23484
80842365	chr7:80842365:C:T	1.3658e-09	-1.31617e-10	0.431858
80842899	chr7:80842899:A:C	7.88336e-10	-0.117717	-9.09645e-10
80842929	chr7:80842929:A:G	2.93475e-10	-1.31617e-10	-1.10585
80843330	chr7:80843330:C:G	2.72689e-10	-1.31617e-10	-1.17931
80843922	chr7:80843922:AACAT:A	1.39712e-10	-0.0393445	-1.80871
80844333	chr7:80844333:T:C	2.58339e-10	0.444774	-1.67814
80844730	chr7:80844730:T:C	8.1628e-11	-1.5686	-0.81687
80844917	chr7:80844917:G:C	1.50914e-10	-1.31617e-10	-1.77093
80845187	chr7:80845187:G:A	2.42274e-10	-1.31617e-10	-1.29757
80845391	chr7:80845391:T:TAA	1.58444e-10	-1.31617e-10	-1.72224
80845480	chr7:80845480:A:T	1.55401e-10	-1.31617e-10	-1.74163
80845717	chr7:80845717:T:C	7.15632e-11	-1.36741	-1.14965
80845966	chr7:80845966:C:T	1.69802e-10	-1.47607	-0.176945
80846061	chr7:80846061:G:A	1.75231e-10	-1.62154	-9.09645e-10
80846226	chr7:80846226:T:C	2.59068e-10	-1.51821	0.287665
80847282	chr7:80847282:A:G	1.71676e-10	-1.31617e-10	-1.64203
80847361	chr7:80847361:A:C	9.73003e-10	-1.33552	1.42827
80847927	chr7:80847927:G:T	1.51508e-10	-1.31617e-10	-1.767
80848224	chr7:80848224:C:G	3.67473e-10	-0.330149	-0.550842
80849181	chr7:80849181:T:G	1.73364e-10	-0.662256	-0.969994
80849271	chr7:80849271:A:C	2.59834e-10	-1.2276	-9.09645e-10
80849676	chr7:80849676:T:C	2.8539e-10	-0.470662	-0.663123
80850379	chr7:80850379:A:C	3.52332e-10	-0.923065	-9.09645e-10
80851235	chr7:80851235:G:A	4.76363e-10	-1.44761	0.826153
80851322	chr7:80851322:T:C	1.47961e-10	-1.31617e-10	-1.79069
80851366	chr7:80851366:G:A	1.52916e-10	-1.31617e-10	-1.75775
80851373	chr7:80851373:A:C	1.67548e-10	-1.31617e-10	-1.66637
80852333	chr7:80852333:C:T	1.45156e-10	-1.31617e-10	-1.80983
80852457	chr7:80852457:C:T	2.69032e-10	-1.31617e-10	-1.19281
80852477	chr7:80852477:G:A	5.89542e-10	-1.31617e-10	-0.408294
80852899	chr7:80852899:C:T	1.45632e-10	-1.31617e-10	-1.80656
80852976	chr7:80852976:A:C	1.89529e-10	-1.31617e-10	-1.5431
80853259	chr7:80853259:T:C	1.66383e-10	-1.09876	-0.57459
80853670	chr7:80853670:G:T	2.18254e-10	-1.31617e-10	-1.40198
80853954	chr7:80853954:A:T	3.07638e-10	-1.31617e-10	-1.05872
80854632	chr7:80854632:T:C	3.00996e-10	-1.31617e-10	-1.08054
80854718	chr7:80854718:C:T	2.72631e-10	0.551785	-1.73131
80855473	chr7:80855473:T:C	4.10889e-10	-1.31617e-10	-0.769317
80855873	chr7:80855873:C:A	1.8256e-10	-1.58056	-9.09645e-10
80855891	chr7:80855891:A:T	3.32399e-10	-1.31617e-10	-0.981304
80855902	chr7:80855902:T:C	3.00947e-10	-0.904297	-0.176409
80857082	chr7:80857082:T:G	1.94048e-10	-1.26804	-0.251493
80857280	chr7:80857280:G:A	3.04462e-10	-1.31617e-10	-1.06909
80857343	chr7:80857343:C:T	3.05641e-10	-1.06523	-9.09645e-10
80857410	chr7:80857410:A:G	6.51695e-11	-1.28461	-1.32603
80857750	chr7:80857750:T:C	2.47269e-10	-1.31617e-10	-1.27716
80857968	chr7:80857968:A:T	1.57291e-10	0.0365135	-1.76606
80858752	chr7:80858752:G:A	3.17988e-10	-1.28421	0.258588
80858863	chr7:80858863:C:T	2.85244e-10	-1.23077	0.0964802
80858890	chr7:80858890:T:C	1.48046e-10	-1.31617e-10	-1.79012
80859007	chr7:80859007:T:G	2.41852e-10	-1.31617e-10	-1.29932
80859009	chr7:80859009:C:A	1.32842e-10	-0.15226	-1.74622
80859141	chr7:80859141:AGAAC:A	1.59434e-10	-1.31617e-10	-1.71601
80860478	chr7:80860478:G:A	1.93464e-10	-1.31617e-10	-1.52255
80860666	chr7:80860666:A:G	7.83091e-11	-1.52225	-0.90473
80860788	chr7:80860788:T:C	3.206e-10	-1.15909	0.141645
80860882	chr7:80860882:T:C	2.6275e-10	-1.31617e-10	-1.21644
80860892	chr7:80860892:C:T	1.93385e-10	-1.32686	-0.196094
80860936	chr7:80860936:T:C	1.45226e-10	-1.31617e-10	-1.80935
80861063	chr7:80861063:G:A	2.22262e-10	-1.38378	-9.09645e-10
80861130	chr7:80861130:C:G	2.75098e-10	-1.08513	-0.0853826
80861545	chr7:80861545:T:G	1.89613e-10	-1.31617e-10	-1.54266
80862191	chr7:80862191:A:G	1.51417e-10	-1.31617e-10	-1.76761
80862389	chr7:80862389:T:G	3.05141e-10	-1.15623	0.0893584
80862625	chr7:80862625:T:C	5.5732e-11	-1.64552	-1.12156
80862675	chr7:80862675:T:A	3.12765e-10	-1.15111	0.108924
80863041	chr7:80863041:C:T	1.31849e-06	-1.31617e-10	7.30435
80863057	chr7:80863057:C:T	2.84999e-10	-1.31617e-10	-1.13515
80863209	chr7:80863209:T:C	2.98573e-10	-1.27451	0.185881
80863347	chr7:80863347:A:C	1.4518e-10	-1.31617e-10	-1.80966
80863402	chr7:80863402:A:G	3.21607e-10	-1.24402	0.229705
80863483	chr7:80863483:C:T	1.56966e-10	-1.31617e-10	-1.73161
80864117	chr7:80864117:C:T	1.53647e-10	-1.0617	-0.691284
80864263	chr7:80864263:G:A	1.46446e-10	-1.31617e-10	-1.80098
80864467	chr7:80864467:A:G	1.03578e-10	-1.08942	-1.0579
80864492	chr7:80864492:T:C	1.97646e-10	-1.31617e-10	-1.50116
80864733	chr7:80864733:C:A	7.39235e-11	-1.42967	-1.05494
80865013	chr7:80865013:T:C	1.57327e-10	-1.31617e-10	-1.72932
80865014	chr7:80865014:T:C	2.11002e-10	-1.37405	-0.0617225
80865066	chr7:80865066:C:T	1.45918e-10	-1.31617e-10	-1.80459
80865160	chr7:80865160:A:G	1.51348e-10	-1.31617e-10	-1.76806
80865348	chr7:80865348:T:C	1.64384e-10	-1.2649	-0.420536
80865609	chr7:80865609:G:A	1.74675e-10	-0.23569	-1.38902
80865750	chr7:80865750:C:T	2.26318e-10	-1.3657	-9.09645e-10
80865780	chr7:80865780:C:T	1.53028e-10	-1.31617e-10	-1.75702
80865953	chr7:80865953:AAATAT:A	1.71817e-10	-1.64121	-9.09645e-10
80865957	chr7:80865957:A:G	1.77298e-10	-1.37461	-0.235195
80866414	chr7:80866414:G:A	2.67494e-10	-1.31617e-10	-1.19854
80866582	chr7:80866582:T:C	2.08501e-10	-1.31988	-0.127813
80866718	chr7:80866718:T:C	2.3649e-10	-1.31617e-10	-1.32174
80867159	chr7:80867159:T:A	1.99455e-10	-1.2796	-0.21245
80867164	chr7:80867164:A:G	1.99873e-10	-1.28049	-0.20947
80867527	chr7:80867527:T:C	2.72594e-10	-1.31617e-10	-1.17966
80868207	chr7:80868207:A:G	6.87503e-10	-1.31617e-10	-0.254574
80868330	chr7:80868330:C:T	1.47355e-10	-1.31617e-10	-1.7948
80868630	chr7:80868630:C:T	2.89411e-10	-1.11979	-9.09645e-10
80869308	chr7:80869308:C:T	2.30406e-10	-1.31617e-10	-1.3478
80869539	chr7:80869539:T:C	1.87497e-10	-1.31617e-10	-1.55388
80870332	chr7:80870332:T:TA	1.85447e-10	-0.573044	-0.99183
80871556	chr7:80871556:A:G	1.88376e-10	-1.5492	-9.09645e-10
80871773	chr7:80871773:C:T	6.02545e-10	-0.923341	0.536862
80871791	chr7:80871791:G:C	1.98215e-10	-1.31617e-10	-1.49829
80871916	chr7:80871916:T:C	1.68475e-10	-0.242388	-1.41847
80872181	chr7:80872181:C:T	2.18596e-10	-1.31617e-10	-1.40042
80872332	chr7:80872332:T:C	1.26e-10	-0.213644	-1.73772
80873236	chr7:80873236:A:G	2.92284e-10	-1.10991	-9.09645e-10
80873974	chr7:80873974:C:T	9.63266e-11	-0.777427	-1.44247
80874032	chr7:80874032:A:G	1.5106e-10	-1.31617e-10	-1.76996
80874136	chr7:80874136:A:G	1.49262e-10	-1.31617e-10	-1.78194
80874332	chr7:80874332:G:C	1.92243e-10	-1.31617e-10	-1.52888
80874569	chr7:80874569:C:T	7.31676e-11	-1.59271	-0.902182
80874591	chr7:80874591:C:A	2.84018e-10	-1.31617e-10	-1.1386
80874620	chr7:80874620:C:T	1.78889e-10	-1.60088	-9.09645e-10
80875065	chr7:80875065:T:C	1.60391e-10	-1.31617e-10	-1.71003
80875133	chr7:80875133:TTTTTCCTCATAG:T	1.55938e-10	-1.31617e-10	-1.73818
80875150	chr7:80875150:G:A	3.94759e-10	-1.31617e-10	-0.809364
80875442	chr7:80875442:T:A	1.54188e-10	-1.31617e-10	-1.74947
80875558	chr7:80875558:A:C	1.73492e-10	-1.63151	-9.09645e-10
80875737	chr7:80875737:T:C	4.66547e-10	-1.31617e-10	-0.642282
80876188	chr7:80876188:T:A	1.63317e-10	-1.31617e-10	-1.69195
80876713	chr7:80876713:C:T	1.49615e-10	-0.720219	-1.05936
80876818	chr7:80876818:G:A	7.06666e-10	-1.31617e-10	-0.227083
80877023	chr7:80877023:G:A	1.45118e-10	-1.31617e-10	-1.81009
80877126	chr7:80877126:G:A	1.51748e-10	-1.31617e-10	-1.76542
80877167	chr7:80877167:A:T	1.47594e-10	-1.31617e-10	-1.79318
80877263	chr7:80877263:C:T	1.51043e-10	-1.31617e-10	-1.77007
80878127	chr7:80878127:C:T	1.5057e-10	-1.31617e-10	-1.77321
80878161	chr7:80878161:T:C	1.53777e-10	-1.31617e-10	-1.75214
80878331	chr7:80878331:T:C	1.73067e-10	-1.63396	-9.09645e-10
80878735	chr7:80878735:G:A	1.56393e-10	-1.31617e-10	-1.73527
80878833	chr7:80878833:A:T	2.81159e-11	-1.6423	-1.809
80878973	chr7:80878973:C:G	2.63501e-10	-1.21358	-9.09645e-10
80879106	chr7:80879106:G:A	2.875e-11	-1.64113	-1.78787
80879114	chr7:80879114:A:G	1.49168e-10	-1.31617e-10	-1.78257
80879168	chr7:80879168:G:C	1.51003e-10	-1.31617e-10	-1.77034
80879625	chr7:80879625:G:A	1.9856e-10	-1.31617e-10	-1.49655
80879807	chr7:80879807:G:A	6.06031e-10	-1.31617e-10	-0.380709
80880746	chr7:80880746:GA:G	1.58318e-10	-1.31617e-10	-1.72303
80880854	chr7:80880854:G:C	1.58377e-10	-1.31617e-10	-1.72266
80881211	chr7:80881211:T:A	1.48097e-10	-1.31617e-10	-1.78978
80882033	chr7:80882033:T:C	7.60228e-11	-1.49113	-0.965479
80882169	chr7:80882169:C:A	7.61329e-10	-1.31617e-10	-0.152575
80882245	chr7:80882245:T:G	2.0087e-10	-1.31617e-10	-1.48498
80883220	chr7:80883220:A:G	7.09515e-10	-1.31617e-10	-0.223059
80883342	chr7:80883342:T:A	1.8633e-10	-1.56012	-9.09645e-10
80883603	chr7:80883603:T:C	1.51046e-10	-1.31617e-10	-1.77006
80884221	chr7:80884221:T:C	1.45115e-10	-1.31617e-10	-1.81012
80884292	chr7:80884292:G:A	2.86633e-11	-1.64456	-1.78746
80884321	chr7:80884321:C:T	2.07642e-10	-1.31617e-10	-1.45183
80884645	chr7:80884645:A:G	1.98022e-10	-1.31617e-10	-1.49926
80884834	chr7:80884834:A:G	1.84839e-10	-1.56815	-9.09645e-10
80884906	chr7:80884906:A:C	1.45139e-10	-1.31617e-10	-1.80995
80885253	chr7:80885253:G:T	1.52435e-10	-1.31617e-10	-1.7609
80885487	chr7:80885487:C:T	1.79354e-10	-1.31617e-10	-1.59828
80885834	chr7:80885834:A:G	2.08466e-10	-1.31617e-10	-1.44786
80885985	chr7:80885985:T:C	3.27165e-10	-1.31617e-10	-0.997176
80886201	chr7:80886201:AC:A	1.64194e-10	-1.31617e-10	-1.68659
80886388	chr7:80886388:C:T	1.94134e-10	-1.51909	-9.09645e-10
80887314	chr7:80887314:C:T	1.62312e-10	-1.31617e-10	-1.69812
80887353	chr7:80887353:ATGTGAGTTTCTC:A	3.74344e-10	-1.31617e-10	-0.862466
80887531	chr7:80887531:C:CA	1.48503e-10	-1.31617e-10	-1.78704
80887706	chr7:80887706:T:C	1.53598e-10	-1.31617e-10	-1.7533
80887848	chr7:80887848:A:T	3.2517e-11	-1.53417	-1.77171
80887985	chr7:80887985:T:C	1.76937e-10	-1.61184	-9.09645e-10
80888271	chr7:80888271:G:A	1.86142e-10	-1.31617e-10	-1.56113
80888477	chr7:80888477:T:C	1.48657e-10	-1.31617e-10	-1.786
80888647	chr7:80888647:A:G	1.52928e-10	-1.31617e-10	-1.75767
80888694	chr7:80888694:T:A	4.6846e-10	-1.31617e-10	-0.63819
80889419	chr7:80889419:T:C	1.67053e-08	-1.31617e-10	2.93584
80889874	chr7:80889874:T:C	1.48736e-10	-1.31617e-10	-1.78546
80889938	chr7:80889938:C:T	1.00625e-10	-1.50003	-0.676213
80890327	chr7:80890327:C:T	3.88095e-10	-1.31617e-10	-0.826389
80890833	chr7:80890833:T:C	1.79927e-10	-1.31617e-10	-1.59509
80890848	chr7:80890848:C:T	1.69715e-10	-1.31617e-10	-1.65352
80891125	chr7:80891125:T:C	1.45197e-10	-1.31617e-10	-1.80955
80891169	chr7:80891169:A:C	1.61784e-10	-1.31617e-10	-1.70138
80891769	chr7:80891769:G:A	1.52579e-10	-1.31617e-10	-1.75996
80891810	chr7:80891810:T:C	1.48468e-10	-1.31617e-10	-1.78727
80892543	chr7:80892543:A:G	1.49005e-10	-1.31617e-10	-1.78366
80892556	chr7:80892556:C:A	3.85217e-11	-1.4036	-1.73282
80893353	chr7:80893353:T:C	1.45116e-10	-1.31617e-10	-1.8101
80893603	chr7:80893603:A:G	1.49732e-10	-1.31617e-10	-1.77879
80893672	chr7:80893672:G:C	1.45148e-10	-1.31617e-10	-1.80989
80893894	chr7:80893894:AAAC:A	1.45144e-10	-1.31617e-10	-1.80992
80894007	chr7:80894007:T:C	1.45117e-10	-1.31617e-10	-1.8101
80894439	chr7:80894439:C:T	1.62767e-10	-1.31617e-10	-1.69532
80894605	chr7:80894605:T:C	5.68107e-10	-1.31617e-10	-0.44533
80894857	chr7:80894857:C:T	1.45152e-10	-1.31617e-10	-1.80986
80895197	chr7:80895197:T:C	1.78103e-10	-1.31617e-10	-1.60528
80896024	chr7:80896024:A:AAT	1.20989e-10	-0.630361	-1.36158
80896041	chr7:80896041:G:C	1.45172e-10	-1.31617e-10	-1.80972
80896673	chr7:80896673:C:A	5.129e-10	-1.31617e-10	-0.547559
80896972	chr7:80896972:T:C	1.87648e-10	-1.31617e-10	-1.55307
80897027	chr7:80897027:G:A	1.45144e-10	-1.31617e-10	-1.80992
80897031	chr7:80897031:A:G	1.66936e-10	-1.31617e-10	-1.67003
80897338	chr7:80897338:T:C	1.45126e-10	-1.31617e-10	-1.81004
80897374	chr7:80897374:G:A	1.73052e-10	-1.31617e-10	-1.63405
80898280	chr7:80898280:C:T	1.45113e-10	-1.31617e-10	-1.81013
80898321	chr7:80898321:G:A	6.80829e-11	-0.75878	-1.80813
80898501	chr7:80898501:G:A	7.6849e-10	-1.31617e-10	-0.143212
80898789	chr7:80898789:T:TA	1.45116e-10	-1.31617e-10	-1.81011
80899320	chr7:80899320:T:C	3.49768e-11	-1.4588	-1.77416
80899482	chr7:80899482:T:C	1.61703e-10	-1.31617e-10	-1.70188
80899551	chr7:80899551:C:T	1.45114e-10	-1.31617e-10	-1.81012
80900190	chr7:80900190:T:G	1.52118e-10	-1.31617e-10	-1.76299
80900239	chr7:80900239:G:A	1.72332e-10	-1.63822	-9.09645e-10
80900323	chr7:80900323:T:C	1.22369e-10	-0.610392	-1.37021
80900360	chr7:80900360:A:G	3.64471e-11	-1.41253	-1.77924
80900538	chr7:80900538:A:G	1.46497e-10	-1.31617e-10	-1.80064
80900754	chr7:80900754:A:T	3.1982e-10	-1.31617e-10	-1.01988
80900820	chr7:80900820:A:G	1.5214e-10	-1.31617e-10	-1.76284
80900912	chr7:80900912:G:A	1.51109e-10	-1.31617e-10	-1.76964
80901658	chr7:80901658:A:C	3.44778e-10	-1.31617e-10	-0.944739
80901865	chr7:80901865:A:G	1.45232e-10	-1.31617e-10	-1.80931
80902136	chr7:80902136:A:G	7.65941e-10	-1.31617e-10	-0.146536
80902291	chr7:80902291:T:C	1.46299e-10	-1.31617e-10	-1.80199
80903188	chr7:80903188:T:C	8.46035e-11	-1.16686	-1.1828
80903279	chr7:80903279:C:T	1.20928e-10	-0.637568	-1.35488
80905031	chr7:80905031:T:C	1.45429e-10	-1.31617e-10	-1.80795
80905598	chr7:80905598:G:A	7.9686e-10	-1.31617e-10	-0.106962
80905648	chr7:80905648:G:A	6.482e-10	-0.313442	-9.09645e-10
80905733	chr7:80905733:A:AAAATGTC	2.26194e-10	-1.31617e-10	-1.36625
80906194	chr7:80906194:T:C	2.18237e-10	-1.31617e-10	-1.40206
80906200	chr7:80906200:T:C	1.48944e-10	-1.31617e-10	-1.78407
80906464	chr7:80906464:G:A	1.5629e-10	-1.31617e-10	-1.73593
80907392	chr7:80907392:T:C	1.83093e-09	-1.31617e-10	0.724936
80907518	chr7:80907518:G:A	2.39844e-10	-1.31617e-10	-1.30765
80907897	chr7:80907897:T:G	1.45898e-10	-1.31617e-10	-1.80474
80907993	chr7:80907993:C:T	1.453e-10	-1.31617e-10	-1.80884
80908027	chr7:80908027:T:C	2.51564e-10	-1.31617e-10	-1.25994
80908417	chr7:80908417:G:A	2.15564e-09	-1.31617e-10	0.888202
80908420	chr7:80908420:T:C	3.11845e-10	-1.31617e-10	-1.04514
80908760	chr7:80908760:A:G	4.53056e-11	-1.32598	-1.64823
80908858	chr7:80908858:C:A	2.4161e-10	0.378387	-1.6787
80909070	chr7:80909070:C:T	2.11122e-10	-1.31617e-10	-1.4352
80909274	chr7:80909274:T:G	4.79511e-11	-1.29168	-1.62578
80909416	chr7:80909416:TATTCAAA:T	2.01836e-10	-1.31617e-10	-1.48018
80909616	chr7:80909616:C:T	4.73126e-11	-1.34391	-1.58696
80909723	chr7:80909723:G:A	2.03907e-10	-1.31617e-10	-1.46998
80909890	chr7:80909890:G:C	3.34428e-11	-1.51046	-1.76735
80910107	chr7:80910107:A:T	5.01586e-10	-1.31617e-10	-0.569865
80910716	chr7:80910716:CAAAGTG:C	1.86876e-10	-1.5572	-9.09645e-10
80910847	chr7:80910847:A:G	2.0205e-10	-1.31617e-10	-1.47912
80911602	chr7:80911602:T:C	1.72734e-10	-1.63589	-9.09645e-10
80911726	chr7:80911726:C:T	3.19558e-11	-1.60513	-1.71816
80911884	chr7:80911884:T:C	1.45115e-10	-1.31617e-10	-1.81011
80911923	chr7:80911923:G:A	1.46409e-10	-1.31617e-10	-1.80124
80912332	chr7:80912332:G:C	1.45529e-10	-1.31617e-10	-1.80726
80912457	chr7:80912457:T:C	5.16743e-10	0.781592	-1.32169
80912770	chr7:80912770:T:A	9.91368e-10	-1.31617e-10	0.111445
80912786	chr7:80912786:GAAC:G	2.62063e-10	-1.31617e-10	-1.21905
80912895	chr7:80912895:T:C	4.72656e-10	-0.629274	-9.09645e-10
80913381	chr7:80913381:G:A	4.17617e-10	1.04679	-1.79987
80913654	chr7:80913654:T:A	2.9784e-11	-1.58397	-1.8097
80913865	chr7:80913865:A:C	1.60674e-10	-1.31617e-10	-1.70827
80913958	chr7:80913958:C:A	2.73688e-10	-1.31617e-10	-1.17565
80914878	chr7:80914878:C:T	3.34761e-11	-1.49301	-1.7838
80915215	chr7:80915215:C:T	3.1189e-11	-1.53745	-1.81012
80915514	chr7:80915514:C:T	1.54786e-09	-1.31617e-10	0.556985
80915723	chr7:80915723:A:G	1.78787e-10	-1.60144	-9.09645e-10
80916157	chr7:80916157:C:T	1.54786e-09	-1.31617e-10	0.556985
80916282	chr7:80916282:A:C	2.25368e-10	-1.31617e-10	-1.36991
80917034	chr7:80917034:T:G	2.46609e-10	-1.27984	-9.09645e-10
80917310	chr7:80917310:G:A	3.90922e-10	0.985165	-1.8043
80917660	chr7:80917660:A:G	1.97563e-10	-1.31617e-10	-1.50158
80917731	chr7:80917731:T:C	3.27895e-11	-1.53973	-1.75781
80917949	chr7:80917949:C:T	1.82923e-10	-1.57858	-9.09645e-10
80917999	chr7:80917999:A:G	1.95827e-10	-0.0440597	-1.46635
80918075	chr7:80918075:A:C	1.7085e-10	-1.64686	-9.09645e-10
80918151	chr7:80918151:G:A	3.68032e-11	-1.63665	-1.54541
80918156	chr7:80918156:C:G	2.90884e-09	-1.31617e-10	1.18787
80918259	chr7:80918259:T:C	1.76458e-10	-1.61456	-9.09645e-10
80918333	chr7:80918333:C:G	1.97455e-10	0.0913767	-1.5935
80918783	chr7:80918783:T:C	1.47499e-10	-1.31617e-10	-1.79382
80919233	chr7:80919233:G:A	2.97651e-11	-1.58472	-1.80959
80919250	chr7:80919250:A:G	5.26418e-11	-1.63316	-1.19097
80920367	chr7:80920367:T:G	4.86789e-10	-1.31617e-10	-0.599809
80920715	chr7:80920715:T:G	5.91597e-10	-0.404815	-9.09645e-10
80920826	chr7:80920826:A:G	8.82646e-11	-1.627	-0.680296
80920893	chr7:80920893:C:T	1.89039e-10	-1.31617e-10	-1.54569
80920992	chr7:80920992:G:A	3.31877e-11	-1.6469	-1.63856
80920993	chr7:80920993:C:A	1.73895e-10	-1.62919	-9.09645e-10
80921360	chr7:80921360:T:C	3.10814e-11	-1.59077	-1.76026
80921647	chr7:80921647:A:G	1.92942e-10	-1.52525	-9.09645e-10
80921755	chr7:80921755:G:C	1.84947e-10	-1.31617e-10	-1.56757
80922146	chr7:80922146:G:A	1.14647e-10	-0.472602	-1.57318
80922372	chr7:80922372:T:C	1.64405e-10	-0.313809	-1.3715
80923011	chr7:80923011:CA:C	5.31576e-10	-1.31617e-10	-0.511794
80923058	chr7:80923058:G:A	1.11864e-09	0.232225	-9.09645e-10
80923109	chr7:80923109:G:A	9.70464e-10	0.0901335	-9.09645e-10
80923429	chr7:80923429:C:T	1.43309e-09	-1.31617e-10	0.479949
80923877	chr7:80923877:C:G	2.46187e-10	-1.28155	-9.09645e-10
80924056	chr7:80924056:G:T	4.02069e-11	-1.56927	-1.52433
80924364	chr7:80924364:C:A	3.79993e-11	-1.60875	-1.54132
80924584	chr7:80924584:A:G	9.25146e-11	-0.541382	-1.71889
80924634	chr7:80924634:A:G	5.88732e-10	-1.12425	0.714578
80924860	chr7:80924860:G:A	1.70819e-10	-1.64704	-9.09645e-10
80925035	chr7:80925035:T:C	3.97269e-11	-1.53363	-1.57199
80925094	chr7:80925094:C:G	1.09621e-10	-0.285229	-1.80538
80925600	chr7:80925600:C:T	1.12429e-10	-0.257959	-1.80736
80925683	chr7:80925683:C:T	6.06049e-10	-0.463917	0.0832373
80926119	chr7:80926119:C:T	3.7361e-10	-1.31617e-10	-0.864427
80926310	chr7:80926310:A:G	1.19537e-10	-0.205468	-1.79855
80926348	chr7:80926348:A:G	1.57262e-10	-1.31617e-10	-1.72973
80926609	chr7:80926609:T:C	2.04716e-10	0.206889	-1.67291
80926806	chr7:80926806:G:A	1.12192e-10	-0.262026	-1.8054
80926871	chr7:80926871:C:T	1.57432e-10	-1.31617e-10	-1.72864
80926959	chr7:80926959:A:G	1.1053e-10	-0.28067	-1.80168
80926965	chr7:80926965:G:A	1.21331e-10	-0.187437	-1.80168
80927017	chr7:80927017:C:G	1.1025e-10	-0.28087	-1.80402
80927034	chr7:80927034:G:A	3.42193e-10	-1.24105	0.288781
80927180	chr7:80927180:T:G	2.64153e-08	-1.31617e-10	3.39406
80927189	chr7:80927189:T:C	9.73249e-11	-0.401882	-1.8077
80927284	chr7:80927284:C:G	1.72792e-10	-1.31617e-10	-1.63555
80927513	chr7:80927513:T:C	3.28754e-10	-1.32139	0.329058
80927728	chr7:80927728:C:T	3.4181e-10	-1.24087	0.287484
80927779	chr7:80927779:C:T	3.63057e-11	-1.59128	-1.60438
80927808	chr7:80927808:G:C	3.6741e-11	-1.59392	-1.58983
80927843	chr7:80927843:T:G	1.45128e-10	-1.31617e-10	-1.81002
80928021	chr7:80928021:G:A	1.17467e-10	-0.221381	-1.8001
80928147	chr7:80928147:T:C	1.12557e-10	-0.258788	-1.80539
80928565	chr7:80928565:G:A	1.45173e-10	-1.31617e-10	-1.80971
80928773	chr7:80928773:T:G	1.15534e-10	-0.237835	-1.80024
80928919	chr7:80928919:T:G	1.70888e-10	-1.64663	-9.09645e-10
80928988	chr7:80928988:A:G	8.19901e-11	-0.690633	-1.69041
80929188	chr7:80929188:T:C	1.02472e-10	-0.355442	-1.8026
80929499	chr7:80929499:CTT:C	1.01917e-10	-0.356288	-1.80719
80929513	chr7:80929513:T:C	1.10633e-10	-0.28565	-1.79577
80929558	chr7:80929558:C:T	1.7265e-10	-1.31617e-10	-1.63637
80929655	chr7:80929655:T:C	1.13024e-10	-0.25852	-1.80152
80929963	chr7:80929963:C:A	3.37762e-10	-1.30428	0.338981
80930130	chr7:80930130:T:C	1.34406e-10	-0.142557	-1.74422
80930171	chr7:80930171:T:C	1.08105e-10	-0.295819	-1.80872
80930208	chr7:80930208:T:A	2.01902e-10	-1.47986	-9.09645e-10
80930414	chr7:80930414:C:A	9.59245e-11	-0.425422	-1.79866
80930518	chr7:80930518:T:A	1.05759e-10	-0.317456	-1.80902
80930847	chr7:80930847:A:C	9.88219e-11	-0.384551	-1.80977
80930872	chr7:80930872:G:A	1.67944e-10	0.0280659	-1.69208
80930949	chr7:80930949:A:AAATTTCTC	2.74226e-08	-1.31617e-10	3.43148
80931162	chr7:80931162:G:A	1.36295e-10	-0.129675	-1.74314
80931213	chr7:80931213:G:A	1.56923e-10	-0.709666	-1.02222
80931297	chr7:80931297:G:A	2.77602e-10	-1.31617e-10	-1.16145
80931388	chr7:80931388:T:G	1.33424e-10	-0.160178	-1.73393
80931493	chr7:80931493:C:T	5.9311e-10	-0.40226	-9.09645e-10
80931551	chr7:80931551:A:G	2.33361e-10	-1.33505	-9.09645e-10
80932683	chr7:80932683:A:C	1.45348e-10	-1.31617e-10	-1.80851
80933184	chr7:80933184:C:T	2.27206e-10	-1.36178	-9.09645e-10
80933569	chr7:80933569:ATT:A	1.55342e-10	-0.061065	-1.68095
80933949	chr7:80933949:T:C	8.45097e-11	-1.63723	-0.713547
80934049	chr7:80934049:T:C	1.52175e-10	-0.0816648	-1.68095
80934069	chr7:80934069:C:T	3.89737e-11	-1.60227	-1.52248
80934374	chr7:80934374:A:T	2.78875e-10	-1.31617e-10	-1.15688
80934382	chr7:80934382:A:G	1.58625e-10	-0.0342477	-1.68685
80934483	chr7:80934483:C:G	1.48412e-10	-1.31617e-10	-1.78765
80934555	chr7:80934555:C:A	9.76883e-11	-1.62655	-0.579309
80935170	chr7:80935170:G:A	1.02402e-10	-0.358069	-1.80066
80935383	chr7:80935383:C:A	1.70935e-10	-1.64636	-9.09645e-10
80935470	chr7:80935470:C:T	1.49584e-10	-0.0623223	-1.71746
80935743	chr7:80935743:C:T	9.29842e-11	-0.467138	-1.78807
80935907	chr7:80935907:C:T	6.45769e-10	-0.317199	-9.09645e-10
80935954	chr7:80935954:A:G	1.31191e-10	-1.19105	-0.719932
80936813	chr7:80936813:T:C	1.66624e-10	0.0279924	-1.69989
80937149	chr7:80937149:A:T	1.45113e-10	-1.31617e-10	-1.81013
80937315	chr7:80937315:A:G	5.36734e-11	-1.00115	-1.80357
80937473	chr7:80937473:G:A	1.33914e-10	-0.184437	-1.70601
80937568	chr7:80937568:T:C	1.90461e-10	-1.31617e-10	-1.53819
80937724	chr7:80937724:A:G	1.68714e-08	-1.31617e-10	2.94573
80938113	chr7:80938113:C:A	1.26517e-10	-1.35022	-0.597049
80938325	chr7:80938325:G:A	1.71521e-10	-1.64293	-9.09645e-10
80938709	chr7:80938709:A:T	3.23618e-10	-1.31617e-10	-1.00808
80938710	chr7:80938710:C:T	3.23655e-10	-1.31617e-10	-1.00796
80939466	chr7:80939466:GAATT:G	1.54026e-10	-1.31617e-10	-1.75052
80939796	chr7:80939796:T:A	1.94791e-10	-1.51571	-9.09645e-10
80939940	chr7:80939940:C:T	1.44016e-09	0.48487	-9.09645e-10
80940826	chr7:80940826:T:G	8.14812e-11	-1.58878	-0.798488
80942148	chr7:80942148:C:T	3.69687e-11	-1.41132	-1.76625
80942723	chr7:80942723:T:A	1.4606e-10	-1.31617e-10	-1.80362
80943123	chr7:80943123:T:C	6.66881e-10	-1.31617e-10	-0.285028
80943277	chr7:80943277:C:A	4.65106e-11	-1.52636	-1.4216
80943326	chr7:80943326:G:T	2.38926e-08	-1.31617e-10	3.29368
80944324	chr7:80944324:C:A	1.62714e-10	-1.31617e-10	-1.69565
80944386	chr7:80944386:G:T	1.89299e-10	-1.31617e-10	-1.54431
80944411	chr7:80944411:A:G	3.23406e-11	-1.59157	-1.71974
80944923	chr7:80944923:G:A	1.80709e-10	-1.59075	-9.09645e-10
80945183	chr7:80945183:C:A	3.93697e-11	-1.52469	-1.58995
80946249	chr7:80946249:G:A	1.82182e-10	-1.31617e-10	-1.58264
80946350	chr7:80946350:G:A	1.76664e-09	-1.31617e-10	0.689193
80946351	chr7:80946351:C:T	1.7683e-09	-1.31617e-10	0.690134
80946526	chr7:80946526:A:T	4.77126e-11	-1.50952	-1.41292
80946682	chr7:80946682:A:G	6.61549e-11	-1.51967	-1.07598
80947419	chr7:80947419:A:G	5.18802e-11	-1.39471	-1.44399
80947483	chr7:80947483:G:A	1.07152e-10	-1.5887	-0.524689
80947557	chr7:80947557:G:A	1.93666e-10	0.201594	-1.7231
80948483	chr7:80948483:T:C	9.0378e-10	-1.31617e-10	0.0189457
80948636	chr7:80948636:A:T	4.63437e-10	-1.31617e-10	-0.648971
80949023	chr7:80949023:C:T	2.01077e-10	-1.31617e-10	-1.48395
80949374	chr7:80949374:A:C	4.69897e-10	-1.31617e-10	-0.635126
80950419	chr7:80950419:A:G	1.95701e-10	-1.51105	-9.09645e-10
80950903	chr7:80950903:C:T	4.78369e-11	-1.17271	-1.74713
80951143	chr7:80951143:C:T	1.77195e-10	-0.354405	-1.25599
80951429	chr7:80951429:A:G	8.56454e-11	-1.59461	-0.742814
80951463	chr7:80951463:C:T	6.96453e-11	-1.61959	-0.924639
80952211	chr7:80952211:T:C	5.14678e-10	-1.31617e-10	-0.544098
80952238	chr7:80952238:T:C	5.89479e-11	-1.54899	-1.162
80952526	chr7:80952526:C:A	1.82672e-10	-1.31617e-10	-1.57995
80953260	chr7:80953260:G:A	3.02658e-08	-1.31617e-10	3.53013
80953346	chr7:80953346:G:A	2.99816e-09	-0.88912	2.10723
80953403	chr7:80953403:G:A	5.96528e-11	-1.55312	-1.14598
80953495	chr7:80953495:C:T	1.84293e-10	-1.31617e-10	-1.57111
80953964	chr7:80953964:A:G	5.8462e-11	-1.54913	-1.17014
80954147	chr7:80954147:G:A	6.98055e-11	-0.962018	-1.57991
80954166	chr7:80954166:G:A	6.6745e-11	-1.00582	-1.58094
80954372	chr7:80954372:A:G	1.85475e-10	-1.56472	-9.09645e-10
80954659	chr7:80954659:C:T	1.53079e-10	-1.31617e-10	-1.75669
80954761	chr7:80954761:A:G	2.69483e-10	-1.31617e-10	-1.19114
80954786	chr7:80954786:C:T	3.37326e-10	0.205303	-1.17189
80954875	chr7:80954875:GA:G	1.79333e-10	-1.31617e-10	-1.5984
80955072	chr7:80955072:C:A	1.14549e-10	-1.6013	-0.44534
80955456	chr7:80955456:C:T	2.20978e-10	-1.31617e-10	-1.38958
80955476	chr7:80955476:G:A	6.74451e-11	-0.767818	-1.80851
80955478	chr7:80955478:T:C	1.29436e-10	-0.827395	-1.09706
80955486	chr7:80955486:C:G	3.64872e-09	-1.31617e-10	1.41449
80955998	chr7:80955998:A:G	7.27613e-11	-1.21945	-1.28101
80956213	chr7:80956213:T:G	7.99432e-11	-1.21746	-1.18886
80956227	chr7:80956227:G:A	3.3402e-10	-1.64654	0.670104
80956293	chr7:80956293:G:C	7.82805e-11	-1.2035	-1.22384
80956382	chr7:80956382:T:C	7.77859e-11	-1.22602	-1.20767
80956533	chr7:80956533:G:A	7.86184e-11	-1.18171	-1.24132
80956750	chr7:80956750:T:C	1.51198e-10	-1.31617e-10	-1.76905
80956998	chr7:80956998:GCACAGTGGCGCGATCCCGGCT:G	2.46689e-10	-1.31617e-10	-1.27951
80957108	chr7:80957108:G:A	8.20945e-11	-1.20038	-1.17939
80957124	chr7:80957124:T:C	2.29921e-10	-1.3499	-9.09645e-10
80957209	chr7:80957209:A:T	1.52156e-10	-1.31617e-10	-1.76273
80957224	chr7:80957224:C:T	6.81319e-11	-1.1579	-1.40829
80957261	chr7:80957261:T:A	8.45786e-11	-1.15884	-1.19112
80957463	chr7:80957463:C:T	7.53457e-11	-1.29892	-1.16664
80957640	chr7:80957640:C:T	2.96977e-10	-1.31617e-10	-1.09399
80957789	chr7:80957789:T:C	1.48651e-10	-1.31617e-10	-1.78604
80957867	chr7:80957867:C:T	6.91942e-11	-1.30732	-1.24341
80957918	chr7:80957918:T:G	7.25316e-11	-1.27003	-1.23359
80957919	chr7:80957919:A:G	8.03214e-11	-1.27562	-1.12598
80957976	chr7:80957976:A:G	7.98587e-11	-1.26203	-1.14535
80957987	chr7:80957987:G:A	1.86803e-07	-1.31617e-10	5.35017
80958018	chr7:80958018:T:C	7.13432e-11	-1.31881	-1.20133
80958178	chr7:80958178:A:G	1.47899e-10	-1.31617e-10	-1.79111
80958595	chr7:80958595:C:T	3.8486e-10	-1.31617e-10	-0.834761
80958646	chr7:80958646:A:T	9.91773e-11	-1.15322	-1.03751
80958910	chr7:80958910:T:G	1.84088e-10	-1.31617e-10	-1.57223
80958931	chr7:80958931:A:T	2.40434e-10	-1.31617e-10	-1.3052
80959023	chr7:80959023:C:T	2.97764e-10	-1.31617e-10	-1.09134
80959439	chr7:80959439:T:G	3.49965e-10	0.868104	-1.79791
80959579	chr7:80959579:A:G	1.52996e-10	-1.07825	-0.678973
80959901	chr7:80959901:C:T	3.22341e-10	-1.31617e-10	-1.01203
80959987	chr7:80959987:T:G	3.10941e-10	-1.31617e-10	-1.04804
80960297	chr7:80960297:TTAA:T	2.81968e-10	-1.4265	0.280653
80960349	chr7:80960349:T:G	3.85336e-10	-0.833525	-9.09645e-10
80960585	chr7:80960585:C:T	3.18964e-10	-1.31617e-10	-1.02256
80961044	chr7:80961044:C:T	2.02714e-10	0.322716	-1.79856
80961136	chr7:80961136:T:C	2.24936e-10	-1.46731	0.0954856
80961202	chr7:80961202:T:C	2.18851e-10	-1.47509	0.0758385
80961367	chr7:80961367:G:A	3.24507e-10	-1.31617e-10	-1.00533
80961912	chr7:80961912:G:T	4.33986e-11	-1.38598	-1.63124
80962194	chr7:80962194:A:G	1.99974e-10	-1.48945	-9.09645e-10
80962247	chr7:80962247:G:A	3.32307e-10	-1.31617e-10	-0.981582
80962314	chr7:80962314:G:A	2.81546e-10	-1.31617e-10	-1.14735
80962356	chr7:80962356:A:C	3.34e-10	-1.31617e-10	-0.9765
80962394	chr7:80962394:C:G	3.48174e-10	-1.31617e-10	-0.934939
80962937	chr7:80962937:T:G	5.36038e-10	-0.322195	-0.18124
80963030	chr7:80963030:A:G	3.11179e-10	-1.31617e-10	-1.04727
80963067	chr7:80963067:T:A	3.69552e-10	-1.31617e-10	-0.875348
80963110	chr7:80963110:C:A	3.60438e-10	-1.31617e-10	-0.900321
80963160	chr7:80963160:T:G	3.60169e-10	-1.31617e-10	-0.901067
80963251	chr7:80963251:TA:T	2.35931e-10	-1.26454	-0.0595643
80963509	chr7:80963509:A:T	1.95853e-10	-1.51028	-9.09645e-10
80963784	chr7:80963784:A:C	3.54031e-10	-1.31617e-10	-0.918257
80963789	chr7:80963789:C:T	3.60169e-10	-1.31617e-10	-0.901067
80964225	chr7:80964225:A:C	3.60169e-10	-1.31617e-10	-0.901067
80964350	chr7:80964350:C:T	1.68969e-10	-1.27837	-0.379555
80964392	chr7:80964392:G:A	1.46022e-10	-1.31617e-10	-1.80388
80964654	chr7:80964654:C:G	3.63815e-10	-1.31617e-10	-0.890994
80964735	chr7:80964735:CAT:C	3.69723e-10	-1.31617e-10	-0.874887
80964825	chr7:80964825:C:CT	3.50429e-10	-1.31617e-10	-0.928482
80965052	chr7:80965052:C:T	3.50145e-10	-1.31617e-10	-0.929293
80965095	chr7:80965095:G:C	8.47226e-11	-0.837821	-1.51044
80965184	chr7:80965184:A:G	3.30989e-10	-1.31617e-10	-0.985555
80965299	chr7:80965299:C:T	1.66183e-10	-1.31617e-10	-1.67455
80965373	chr7:80965373:T:C	3.41013e-10	-1.31617e-10	-0.955721
80965381	chr7:80965381:C:T	2.8751e-10	-1.31617e-10	-1.12638
80965602	chr7:80965602:C:T	1.46787e-10	-1.31617e-10	-1.79866
80965655	chr7:80965655:C:T	2.08989e-10	-1.31617e-10	-1.44536
80965711	chr7:80965711:T:C	3.80186e-10	-1.31617e-10	-0.84698
80965712	chr7:80965712:C:A	3.79338e-10	-1.31617e-10	-0.849214
80965771	chr7:80965771:T:C	1.51464e-10	-1.31617e-10	-1.76729
80966075	chr7:80966075:A:C	1.64301e-10	-1.31617e-10	-1.68594
80966083	chr7:80966083:T:C	4.57055e-10	-1.31617e-10	-0.662837
80966306	chr7:80966306:T:C	1.09698e-10	-1.3748	-0.715106
80966738	chr7:80966738:A:G	2.1513e-10	-1.31617e-10	-1.4164
80967139	chr7:80967139:C:T	3.83474e-10	-1.31617e-10	-0.838367
80967195	chr7:80967195:G:A	1.45113e-10	-1.31617e-10	-1.81013
80967209	chr7:80967209:T:C	2.84381e-11	-1.63062	-1.80929
80967368	chr7:80967368:C:A	1.56719e-10	-1.31617e-10	-1.73319
80967374	chr7:80967374:T:C	1.57157e-10	-1.31617e-10	-1.7304
80967412	chr7:80967412:TGATTCAA:T	7.14822e-11	-1.24077	-1.27743
80967561	chr7:80967561:G:A	1.22004e-10	-1.26615	-0.717441
80967696	chr7:80967696:T:C	8.18394e-10	-1.31617e-10	-0.0802962
80967702	chr7:80967702:G:C	1.56165e-10	-1.31617e-10	-1.73673
80967871	chr7:80967871:C:A	1.19086e-10	-1.3132	-0.694599
80967994	chr7:80967994:A:AC	1.65852e-10	-1.31617e-10	-1.67655
80967995	chr7:80967995:C:T	2.14621e-10	-1.41877	-9.09645e-10
80967997	chr7:80967997:C:T	1.19232e-10	-1.30738	-0.699188
80968048	chr7:80968048:G:T	1.54132e-10	-1.31617e-10	-1.74983
80968208	chr7:80968208:T:A	3.18397e-11	-1.61702	-1.70991
80968314	chr7:80968314:T:C	4.2781e-10	-1.31617e-10	-0.72896
80968391	chr7:80968391:C:T	1.54684e-10	-1.31617e-10	-1.74626
80968452	chr7:80968452:C:T	1.53688e-10	-1.31617e-10	-1.75272
80968945	chr7:80968945:C:T	7.47769e-11	-1.2245	-1.24863
80969284	chr7:80969284:A:G	7.54994e-11	-1.21179	-1.25173
80969344	chr7:80969344:A:G	1.45143e-10	-1.31617e-10	-1.80992
80969661	chr7:80969661:C:T	7.43665e-11	-1.24654	-1.2321
80969671	chr7:80969671:G:T	5.32865e-10	-1.31617e-10	-0.509373
80969770	chr7:80969770:T:C	2.7736e-10	-1.31617e-10	-1.16233
80969775	chr7:80969775:T:C	1.62103e-10	-1.31617e-10	-1.69941
80969826	chr7:80969826:T:C	7.20777e-11	-1.25226	-1.25763
80970530	chr7:80970530:A:G	7.07344e-11	-1.29962	-1.22909
80970736	chr7:80970736:A:G	1.54444e-10	-1.31617e-10	-1.74781
80970812	chr7:80970812:G:A	2.09739e-10	-1.31617e-10	-1.44178
80970842	chr7:80970842:G:A	6.71604e-11	-1.29597	-1.28459
80970862	chr7:80970862:G:A	4.73507e-09	1.67511	-9.09645e-10
80971662	chr7:80971662:C:T	1.55825e-10	-1.31617e-10	-1.73891
80971966	chr7:80971966:C:T	5.42814e-11	-1.63003	-1.16343
80972663	chr7:80972663:C:G	7.01062e-11	-1.29088	-1.24675
80973130	chr7:80973130:A:G	1.56197e-10	-1.31617e-10	-1.73652
80973468	chr7:80973468:G:A	1.92685e-10	-1.31617e-10	-1.52658
80973622	chr7:80973622:T:C	3.88465e-10	-1.31617e-10	-0.825437
80973846	chr7:80973846:G:A	8.08445e-11	-0.586996	-1.80812
80973864	chr7:80973864:G:A	7.15826e-11	-1.07271	-1.44408
80974236	chr7:80974236:C:T	8.90175e-11	-1.035	-1.26381
80974366	chr7:80974366:G:A	1.50081e-10	-1.31617e-10	-1.77647
80975087	chr7:80975087:C:G	2.36691e-10	-1.31617e-10	-1.32089
80975127	chr7:80975127:C:T	1.45403e-10	-1.31617e-10	-1.80813
80975217	chr7:80975217:C:T	1.54459e-10	-1.09353	-0.654177
80975522	chr7:80975522:A:C	2.56308e-10	-1.24126	-9.09645e-10
80975777	chr7:80975777:T:C	1.09614e-10	-0.85951	-1.23117
80975913	chr7:80975913:G:A	1.51441e-10	-1.31617e-10	-1.76744
80976058	chr7:80976058:C:T	2.9377e-11	-1.62754	-1.77988
80976149	chr7:80976149:G:A	3.27251e-11	-1.64046	-1.65904
80976200	chr7:80976200:A:C	2.91089e-11	-1.62218	-1.79442
80976334	chr7:80976334:G:T	2.48226e-10	-1.2733	-9.09645e-10
80976591	chr7:80976591:GA:G	1.45711e-10	-1.31617e-10	-1.80601
80977165	chr7:80977165:C:T	2.23159e-10	-1.37976	-9.09645e-10
80977176	chr7:80977176:G:T	1.45708e-10	-1.31617e-10	-1.80604
80977357	chr7:80977357:G:A	7.72165e-11	-1.0049	-1.43613
80977389	chr7:80977389:G:A	7.6501e-11	-1.12119	-1.32914
80977545	chr7:80977545:G:A	6.97567e-11	-1.09464	-1.44798
80977617	chr7:80977617:AG:A	7.83327e-11	-0.985411	-1.44126
80977892	chr7:80977892:G:C	2.87548e-11	-1.62283	-1.80601
80978578	chr7:80978578:T:C	2.22408e-10	-1.31617e-10	-1.38313
80978856	chr7:80978856:G:A	1.45339e-10	-1.31617e-10	-1.80857
80978859	chr7:80978859:C:T	1.73356e-10	-1.63229	-9.09645e-10
80979915	chr7:80979915:C:T	2.83881e-11	-1.63769	-1.80398
80980631	chr7:80980631:C:A	7.39362e-11	-1.24771	-1.23672
80980734	chr7:80980734:C:A	2.63782e-10	-1.31617e-10	-1.21252
80980773	chr7:80980773:C:T	2.043e-10	-1.46805	-9.09645e-10
80981055	chr7:80981055:C:T	3.95869e-10	-1.31617e-10	-0.806556
80981230	chr7:80981230:G:A	1.4689e-10	-1.31617e-10	-1.79795
80981253	chr7:80981253:A:G	5.24993e-11	-1.62936	-1.19748
80981461	chr7:80981461:C:T	4.81429e-11	-1.28316	-1.6303
80982028	chr7:80982028:A:T	1.56458e-10	-1.31617e-10	-1.73485
80982039	chr7:80982039:A:G	3.6707e-11	-1.47912	-1.70555
80982514	chr7:80982514:T:C	8.28467e-11	-1.53384	-0.836804
80982770	chr7:80982770:T:A	1.81143e-10	-1.58835	-9.09645e-10
80982831	chr7:80982831:A:G	2.27731e-10	-1.31617e-10	-1.35948
80983161	chr7:80983161:C:T	4.61826e-10	-1.31617e-10	-0.652453
80983588	chr7:80983588:GA:G	1.51247e-10	-1.31617e-10	-1.76873
80984118	chr7:80984118:C:G	6.3786e-11	-1.44987	-1.18224
80985113	chr7:80985113:G:A	4.07185e-10	-1.31617e-10	-0.778373
80985669	chr7:80985669:A:G	1.78825e-10	-1.64534	0.0441052
80986541	chr7:80986541:T:C	2.37696e-10	-1.64434	0.327687
80986764	chr7:80986764:C:T	1.45147e-10	-1.31617e-10	-1.8099
80987064	chr7:80987064:G:A	7.46548e-11	-1.63454	-0.840229
80987223	chr7:80987223:G:C	1.51948e-10	-1.31617e-10	-1.7641
80987259	chr7:80987259:T:C	1.6889e-10	-1.31617e-10	-1.65839
80987318	chr7:80987318:C:G	1.30799e-08	-1.17535	3.86654
80987792	chr7:80987792:T:C	1.04102e-09	-1.31617e-10	0.160316
80987850	chr7:80987850:G:A	4.08552e-10	-1.38726	0.612235
80987989	chr7:80987989:T:C	9.41639e-11	-0.614703	-1.6279
80988160	chr7:80988160:A:C	3.35244e-11	-1.64413	-1.63124
80988438	chr7:80988438:C:T	4.4577e-10	-1.31617e-10	-0.687838
80988471	chr7:80988471:T:C	5.31113e-10	-1.31617e-10	-0.512666
80988632	chr7:80988632:T:C	3.37294e-10	-1.15159	0.184906
80989386	chr7:80989386:T:C	3.7848e-10	-1.31617e-10	-0.851479
80989419	chr7:80989419:T:C	1.00759e-10	-1.60609	-0.568822
80989568	chr7:80989568:GA:G	1.05315e-10	-1.61993	-0.510752
80989878	chr7:80989878:T:C	1.9188e-09	-1.15168	1.92349
80990259	chr7:80990259:A:G	4.74952e-11	-1.64638	-1.28063
80990291	chr7:80990291:C:T	6.58964e-11	-1.02759	-1.57197
80990349	chr7:80990349:A:G	7.02296e-11	-0.96889	-1.56698
80990491	chr7:80990491:C:T	2.52529e-10	-1.31617e-10	-1.25612
80990974	chr7:80990974:C:T	4.05035e-10	-1.31617e-10	-0.783666
80991501	chr7:80991501:T:A	1.50736e-10	-1.6444	-0.127711
80991568	chr7:80991568:C:T	1.47308e-10	-1.31617e-10	-1.79511
80991651	chr7:80991651:C:T	3.83161e-10	-1.31617e-10	-0.839185
80992471	chr7:80992471:G:A	8.65555e-11	-0.863471	-1.46338
80992553	chr7:80992553:A:C	3.3387e-10	-1.31617e-10	-0.976888
80992749	chr7:80992749:T:C	2.44863e-10	-1.31617e-10	-1.28694
80993089	chr7:80993089:T:TACATTTCA	1.27812e-10	-0.502122	-1.43496
80993452	chr7:80993452:T:C	1.50947e-10	-1.31617e-10	-1.77071
80993507	chr7:80993507:T:G	4.53112e-10	-1.31617e-10	-0.671502
80993551	chr7:80993551:G:A	2.72461e-10	0.133984	-1.31413
80993713	chr7:80993713:C:T	1.86808e-10	-1.51038	-0.0471788
80994014	chr7:80994014:A:G	3.34689e-10	-1.31617e-10	-0.974438
80994576	chr7:80994576:A:G	6.80093e-10	-1.42221	1.1568
80994789	chr7:80994789:G:A	3.31356e-10	-1.31617e-10	-0.984446
80994940	chr7:80994940:A:T	2.96942e-11	-1.60769	-1.789
80994970	chr7:80994970:A:G	4.08008e-11	-1.33178	-1.74715
80995028	chr7:80995028:G:A	1.83401e-09	0.726622	-9.09645e-10
80995329	chr7:80995329:T:A	1.73682e-10	-1.31617e-10	-1.63042
80995566	chr7:80995566:G:A	6.65088e-11	-0.798576	-1.79173
80996210	chr7:80996210:G:A	6.9954e-11	-0.741749	-1.79805
80996490	chr7:80996490:C:T	2.1401e-10	-1.31617e-10	-1.42162
80996551	chr7:80996551:T:G	4.40968e-11	-1.27126	-1.73
80996635	chr7:80996635:G:T	1.87004e-10	-1.55651	-9.09645e-10
80996870	chr7:80996870:C:T	1.00193e-10	-0.463888	-1.71665
80997056	chr7:80997056:T:C	7.40588e-11	-0.739228	-1.74355
80997201	chr7:80997201:G:A	2.50648e-10	-1.31617e-10	-1.26359
80997358	chr7:80997358:A:G	3.67192e-10	-0.881757	-9.09645e-10
80997539	chr7:80997539:G:A	2.12974e-10	-1.31617e-10	-1.42647
80997867	chr7:80997867:C:G	1.27001e-10	-0.198133	-1.74531
80998112	chr7:80998112:A:G	2.35083e-10	-1.31617e-10	-1.3277
80998620	chr7:80998620:C:T	8.18452e-11	-0.576402	-1.80641
80998721	chr7:80998721:G:A	1.59306e-10	-1.31617e-10	-1.71681
80999236	chr7:80999236:C:T	1.91238e-10	-0.0108346	-1.52329
80999576	chr7:80999576:T:C	1.93897e-10	-1.31617e-10	-1.52031
81000035	chr7:81000035:A:AT	3.18364e-11	-1.58632	-1.74071
81000201	chr7:81000201:G:A	1.38571e-10	-0.0642652	-1.79199
81000606	chr7:81000606:T:C	1.46274e-10	-1.31617e-10	-1.80216
81000858	chr7:81000858:C:T	1.45607e-10	-1.31617e-10	-1.80673
81001200	chr7:81001200:G:A	2.81722e-11	-1.64151	-1.8078
81001366	chr7:81001366:T:C	1.22918e-10	-0.166	-1.81012
81001598	chr7:81001598:A:G	2.98333e-11	-1.63165	-1.76036
81001877	chr7:81001877:C:T	9.50614e-09	-0.222839	2.59489
81002291	chr7:81002291:A:G	1.5883e-10	-1.31617e-10	-1.71981
81002385	chr7:81002385:C:T	2.68566e-10	-1.31617e-10	-1.19454
81002709	chr7:81002709:T:C	3.23778e-11	-1.5127	-1.79747
81003571	chr7:81003571:C:A	2.54899e-10	-1.31617e-10	-1.24677
81003618	chr7:81003618:T:A	2.01704e-10	-1.31617e-10	-1.48084
81004096	chr7:81004096:C:T	1.45179e-10	-1.31617e-10	-1.80967
81004130	chr7:81004130:G:A	1.54515e-10	-1.31617e-10	-1.74735
81004138	chr7:81004138:G:A	3.89544e-11	-1.34839	-1.77686
81004177	chr7:81004177:G:A	4.6348e-10	-1.31617e-10	-0.648876
81005316	chr7:81005316:C:A	7.6762e-11	-1.63575	-0.811182
81005596	chr7:81005596:T:G	3.40228e-10	0.323327	-1.28135
81005684	chr7:81005684:C:A	3.04966e-10	-1.31617e-10	-1.06744
81005833	chr7:81005833:C:T	1.61293e-10	-1.31617e-10	-1.70442
81005839	chr7:81005839:A:G	3.11643e-10	-1.31617e-10	-1.04578
81006057	chr7:81006057:C:T	4.16607e-11	-1.58042	-1.47766
81006143	chr7:81006143:G:A	1.01123e-10	-0.473143	-1.69816
81006349	chr7:81006349:A:T	3.34452e-11	-1.64123	-1.63651
81006698	chr7:81006698:G:A	1.45118e-10	-1.31617e-10	-1.81009
81006705	chr7:81006705:T:C	1.33205e-10	-0.101802	-1.79395
81007087	chr7:81007087:T:C	2.14258e-10	-1.31617e-10	-1.42046
81007133	chr7:81007133:T:C	1.94131e-10	0.0781662	-1.59727
81007195	chr7:81007195:C:G	1.57839e-10	0.0654182	-1.79148
81007255	chr7:81007255:C:A	2.65323e-10	-1.31617e-10	-1.20669
81007279	chr7:81007279:T:A	3.25543e-10	-1.00215	-9.09645e-10
81007326	chr7:81007326:G:A	1.44073e-10	-0.218032	-1.59929
81007593	chr7:81007593:T:A	4.6156e-11	-1.23948	-1.71614
81007970	chr7:81007970:A:T	1.53706e-10	-1.31617e-10	-1.7526
81008260	chr7:81008260:G:A	1.4514e-10	-1.31617e-10	-1.80994
81008465	chr7:81008465:A:T	2.14209e-10	-1.31617e-10	-1.42069
81009353	chr7:81009353:G:A	5.53313e-11	-1.63912	-1.13519
81009439	chr7:81009439:T:A	4.49763e-11	-1.64111	-1.3404
81009495	chr7:81009495:C:T	3.12089e-11	-1.53845	-1.80849
81010104	chr7:81010104:T:G	1.11887e-10	-0.457123	-1.61303
81010351	chr7:81010351:A:G	2.07918e-10	-1.31617e-10	-1.4505
81010693	chr7:81010693:C:A	3.85176e-11	-1.63935	-1.49717
81010990	chr7:81010990:A:G	3.2359e-11	-1.64217	-1.66858
81011002	chr7:81011002:T:C	2.03618e-10	-1.47139	-9.09645e-10
81011349	chr7:81011349:G:T	2.99038e-11	-1.63007	-1.75959
81011614	chr7:81011614:G:T	1.45171e-10	-1.31617e-10	-1.80973
81011774	chr7:81011774:A:C	1.19079e-09	-1.38749	1.68222
81011814	chr7:81011814:A:T	1.7848e-10	-1.31617e-10	-1.60316
81011884	chr7:81011884:C:G	4.53672e-11	-1.64405	-1.32881
81011982	chr7:81011982:G:A	2.60631e-10	-1.22453	-9.09645e-10
81012505	chr7:81012505:A:G	5.49948e-11	-1.645	-1.13541
81012534	chr7:81012534:A:T	5.27407e-11	-1.63992	-1.18233
81012746	chr7:81012746:G:A	3.15902e-08	0.0980615	3.4749
81013087	chr7:81013087:T:A	5.78007e-11	-1.63588	-1.09476
81013195	chr7:81013195:T:C	9.33502e-11	-1.42559	-0.825692
81014292	chr7:81014292:G:A	4.51257e-10	-1.31617e-10	-0.675603
81014566	chr7:81014566:T:C	3.10692e-10	-1.31617e-10	-1.04884
81014761	chr7:81014761:C:T	2.08826e-10	-1.31617e-10	-1.44614
81014963	chr7:81014963:G:A	3.83434e-11	-1.33218	-1.80888
81015345	chr7:81015345:G:A	8.74852e-10	-1.42414	1.41055
81015637	chr7:81015637:T:C	3.78465e-11	-1.42442	-1.72968
81016291	chr7:81016291:A:G	1.52857e-10	-1.31617e-10	-1.75814
81016315	chr7:81016315:T:C	1.84086e-10	-1.57224	-9.09645e-10
81016436	chr7:81016436:C:A	7.8551e-11	-0.653345	-1.77055
81016533	chr7:81016533:T:C	9.71176e-11	-0.606332	-1.60539
81016795	chr7:81016795:C:G	1.98142e-10	-1.31617e-10	-1.49866
81016837	chr7:81016837:A:G	6.24206e-10	-1.31617e-10	-0.35116
81016963	chr7:81016963:C:T	4.81064e-10	-1.31617e-10	-0.611641
81017181	chr7:81017181:T:C	1.45569e-10	-1.31617e-10	-1.80699
81017300	chr7:81017300:T:C	4.2283e-08	-1.31617e-10	3.8645
81017547	chr7:81017547:A:G	2.9866e-11	-1.64494	-1.74598
81018262	chr7:81018262:G:A	1.96982e-10	-1.50453	-9.09645e-10
81018263	chr7:81018263:T:C	3.38297e-10	-1.31617e-10	-0.963717
81018528	chr7:81018528:G:A	1.56072e-10	-1.31617e-10	-1.73732
81018619	chr7:81018619:A:T	3.70325e-10	-1.31617e-10	-0.873258
81018757	chr7:81018757:A:G	3.29259e-11	-1.57749	-1.7159
81018902	chr7:81018902:T:C	1.46613e-10	-1.31617e-10	-1.79984
81018974	chr7:81018974:G:C	4.66406e-10	-1.31617e-10	-0.642584
81019002	chr7:81019002:C:T	1.48975e-10	-1.31617e-10	-1.78386
81019250	chr7:81019250:A:G	3.71154e-10	-1.31617e-10	-0.871024
81019344	chr7:81019344:A:G	1.81673e-10	-1.31617e-10	-1.58543
81019862	chr7:81019862:AG:A	4.16711e-10	-1.31617e-10	-0.755248
81019914	chr7:81019914:C:T	4.22662e-10	-1.31617e-10	-0.741067
81020023	chr7:81020023:C:A	3.46038e-11	-1.63501	-1.60867
81020122	chr7:81020122:C:G	3.74692e-11	-1.52691	-1.63721
81020207	chr7:81020207:G:GA	2.06e-10	-1.31617e-10	-1.45977
81020437	chr7:81020437:GTGTC:G	1.62986e-10	-1.31617e-10	-1.69398
81020529	chr7:81020529:G:A	9.93941e-11	-1.55733	-0.631218
81020642	chr7:81020642:G:C	4.17751e-10	-1.31617e-10	-0.752756
81020879	chr7:81020879:A:G	1.83366e-10	-1.31617e-10	-1.57616
81021106	chr7:81021106:C:T	1.59732e-10	-1.31617e-10	-1.71414
81021300	chr7:81021300:T:G	1.75119e-10	-1.31617e-10	-1.62218
81021360	chr7:81021360:C:G	2.65866e-10	-1.31617e-10	-1.20465
81021602	chr7:81021602:A:G	6.27053e-10	-0.346609	-9.09645e-10
81021625	chr7:81021625:C:T	4.0279e-11	-1.52134	-1.57046
81021787	chr7:81021787:T:C	1.61461e-10	-1.31617e-10	-1.70337
81022654	chr7:81022654:C:T	2.89496e-08	-1.31617e-10	3.48567
81022743	chr7:81022743:T:C	8.86083e-11	-0.868759	-1.43466
81022750	chr7:81022750:A:G	3.64015e-11	-1.60556	-1.58747
81022822	chr7:81022822:A:G	2.13864e-10	-1.31617e-10	-1.4223
81022986	chr7:81022986:A:T	1.62676e-10	-1.00742	-0.688465
81022995	chr7:81022995:T:C	2.13788e-10	-1.31617e-10	-1.42265
81023168	chr7:81023168:C:T	1.07182e-10	-0.733612	-1.3795
81023652	chr7:81023652:C:T	2.73853e-10	-1.31617e-10	-1.17505
81023711	chr7:81023711:T:C	1.27219e-10	-0.13206	-1.80967
81024123	chr7:81024123:G:T	1.37684e-10	-0.0534135	-1.80927
81024943	chr7:81024943:G:A	7.27472e-11	-1.64051	-0.86014
81025209	chr7:81025209:T:C	1.56667e-10	-1.31617e-10	-1.73352
81025274	chr7:81025274:T:C	2.53221e-10	-1.25338	-9.09645e-10
81025363	chr7:81025363:T:G	1.52977e-10	-1.31617e-10	-1.75735
81025492	chr7:81025492:T:C	1.71646e-10	-1.64221	-9.09645e-10
81025597	chr7:81025597:A:G	2.19327e-10	-1.31617e-10	-1.39708
81025670	chr7:81025670:G:T	1.74374e-10	-1.31617e-10	-1.62644
81025997	chr7:81025997:G:A	1.46095e-10	-1.31617e-10	-1.80338
81026041	chr7:81026041:C:T	1.8372e-10	-1.31617e-10	-1.57423
81026084	chr7:81026084:G:A	1.56225e-10	-1.31617e-10	-1.73634
81026119	chr7:81026119:A:T	2.46896e-10	-1.31617e-10	-1.27867
81026543	chr7:81026543:C:T	4.8091e-11	-1.53478	-1.37977
81026655	chr7:81026655:A:G	1.52915e-10	-1.31617e-10	-1.75776
81026833	chr7:81026833:A:G	1.7096e-10	-1.64621	-9.09645e-10
81027199	chr7:81027199:A:G	1.50687e-10	-1.31617e-10	-1.77243
81027337	chr7:81027337:T:G	2.28622e-10	-1.31617e-10	-1.35557
81027521	chr7:81027521:CAA:C	1.7551e-10	-1.31617e-10	-1.61995
81027582	chr7:81027582:A:T	1.45428e-10	-1.31617e-10	-1.80796
81028152	chr7:81028152:T:C	1.51425e-10	-1.31617e-10	-1.76755
81028244	chr7:81028244:C:A	7.57116e-11	-0.890075	-1.57063
81028604	chr7:81028604:A:G	1.48461e-10	-0.694442	-1.09288
81028768	chr7:81028768:T:C	1.68431e-10	-1.16567	-0.495446
81029608	chr7:81029608:A:C	2.70959e-10	-1.31617e-10	-1.18567
81030510	chr7:81030510:A:G	8.02743e-11	-1.52841	-0.873776
81030787	chr7:81030787:C:T	7.47607e-11	-1.52263	-0.950717
81030815	chr7:81030815:C:T	3.31691e-11	-1.59759	-1.68843
81030817	chr7:81030817:C:T	7.25262e-11	-1.52604	-0.977654
81031691	chr7:81031691:A:G	4.74462e-11	-1.51638	-1.41166
81032085	chr7:81032085:C:T	7.90381e-11	-1.52585	-0.891863
81032127	chr7:81032127:T:C	1.76945e-10	-1.6118	-9.09645e-10
81032618	chr7:81032618:G:A	1.5781e-10	-1.31617e-10	-1.72625
81033068	chr7:81033068:T:A	2.14342e-10	-1.31617e-10	-1.42007
81033399	chr7:81033399:C:T	3.0365e-10	-1.07176	-9.09645e-10
81033588	chr7:81033588:C:T	2.16539e-10	-1.40987	-9.09645e-10
81033686	chr7:81033686:C:T	2.98668e-10	-1.31617e-10	-1.08831
81033937	chr7:81033937:A:C	4.76605e-11	-1.51456	-1.40898
81034208	chr7:81034208:C:T	3.90627e-10	-1.31617e-10	-0.819886
81034511	chr7:81034511:GAGA:G	4.939e-10	-1.31617e-10	-0.585308
81034724	chr7:81034724:C:T	6.52591e-11	-1.58345	-1.02582
81034747	chr7:81034747:A:G	6.90503e-11	-1.51816	-1.03464
81035017	chr7:81035017:C:T	3.1616e-10	-1.31617e-10	-1.03139
81035058	chr7:81035058:G:C	6.41552e-11	-1.57247	-1.05387
81035564	chr7:81035564:T:C	7.87793e-11	-1.49275	-0.928244
81035601	chr7:81035601:T:G	6.97696e-11	-1.55762	-0.984821
81035797	chr7:81035797:C:A	2.98546e-11	-1.61045	-1.78085
81035854	chr7:81035854:G:T	3.92057e-11	-1.35049	-1.76832
81035906	chr7:81035906:A:T	5.1468e-11	-1.57624	-1.27044
81036075	chr7:81036075:T:C	7.33158e-11	-1.56645	-0.926414
81036134	chr7:81036134:G:A	1.46155e-10	-1.31617e-10	-1.80297
81036474	chr7:81036474:T:C	3.02375e-11	-1.59601	-1.78255
81036651	chr7:81036651:C:G	3.9591e-10	-1.31617e-10	-0.806454
81036728	chr7:81036728:CTG:C	1.6155e-10	-1.31617e-10	-1.70283
81036817	chr7:81036817:T:C	1.32845e-08	-1.31617e-10	2.70671
81036851	chr7:81036851:T:G	3.56934e-11	-1.60034	-1.61233
81036893	chr7:81036893:A:G	1.75529e-10	-1.61984	-9.09645e-10
81037557	chr7:81037557:G:A	4.70109e-11	-1.64337	-1.29389
81037763	chr7:81037763:G:A	2.82266e-11	-1.63728	-1.8101
81037991	chr7:81037991:G:A	1.97515e-10	-1.31617e-10	-1.50182
81038031	chr7:81038031:A:G	3.18941e-11	-1.6467	-1.67852
81038116	chr7:81038116:G:A	6.81723e-11	-1.26757	-1.29803
81038389	chr7:81038389:TC:T	2.57583e-10	-1.31617e-10	-1.2363
81038446	chr7:81038446:A:G	2.89157e-11	-1.64733	-1.77593
81038465	chr7:81038465:T:C	2.93339e-11	-1.60638	-1.80252
81038835	chr7:81038835:G:A	2.56455e-10	-1.31617e-10	-1.24069
81039142	chr7:81039142:A:C	3.1567e-11	-1.6475	-1.68803
81039149	chr7:81039149:C:T	3.79145e-10	-1.31617e-10	-0.849722
81039191	chr7:81039191:C:T	1.53677e-10	-1.31617e-10	-1.75279
81039481	chr7:81039481:C:T	1.51619e-10	-1.31617e-10	-1.76627
81039738	chr7:81039738:C:T	5.80173e-10	-1.31617e-10	-0.424314
81039888	chr7:81039888:G:A	2.84481e-11	-1.637	-1.80255
81040545	chr7:81040545:G:A	3.0417e-11	-1.56262	-1.81002
81040678	chr7:81040678:T:C	1.72892e-10	-1.31617e-10	-1.63497
81040913	chr7:81040913:G:A	4.37585e-11	-1.60222	-1.40674
81040978	chr7:81040978:C:T	4.98994e-11	-1.63756	-1.24007
81041079	chr7:81041079:A:G	2.4601e-10	-1.28227	-9.09645e-10
81041145	chr7:81041145:T:C	1.74107e-10	-1.31617e-10	-1.62797
81041210	chr7:81041210:C:T	4.89989e-11	-1.64071	-1.25514
81041268	chr7:81041268:T:C	2.40676e-10	-1.30419	-9.09645e-10
81041470	chr7:81041470:T:A	2.48409e-10	-1.27256	-9.09645e-10
81041563	chr7:81041563:T:A	2.48989e-10	-1.27023	-9.09645e-10
81041734	chr7:81041734:G:A	3.34965e-11	-1.5518	-1.7244
81041938	chr7:81041938:C:T	1.45124e-10	-1.31617e-10	-1.81006
81042205	chr7:81042205:T:A	1.45687e-10	-1.31617e-10	-1.80618
81042287	chr7:81042287:G:A	6.90601e-10	0.27905	-0.529129
81042547	chr7:81042547:G:A	2.39295e-10	-1.31617e-10	-1.30994
81042731	chr7:81042731:G:A	1.45687e-10	-1.31617e-10	-1.80618
81042768	chr7:81042768:C:T	1.52816e-10	-1.31617e-10	-1.75841
81042791	chr7:81042791:C:T	1.4562e-10	-1.31617e-10	-1.80664
81042923	chr7:81042923:G:A	4.0869e-11	-1.58418	-1.49309
81042944	chr7:81042944:C:T	6.09387e-10	-1.31617e-10	-0.375187
81043052	chr7:81043052:C:T	5.28794e-11	-1.64514	-1.17449
81043117	chr7:81043117:G:A	1.54853e-10	-1.31617e-10	-1.74516
81043347	chr7:81043347:A:G	2.2044e-10	-1.31617e-10	-1.39201
81043782	chr7:81043782:G:C	2.4235e-10	-1.29726	-9.09645e-10
81043879	chr7:81043879:C:T	1.76304e-10	-1.31617e-10	-1.61543
81044153	chr7:81044153:C:T	3.14094e-11	-1.5312	-1.80934
81044178	chr7:81044178:T:G	4.52818e-11	-1.62302	-1.35172
81044183	chr7:81044183:C:T	4.17332e-11	-1.54144	-1.51491
81044590	chr7:81044590:A:G	1.48038e-10	-1.31617e-10	-1.79017
81044651	chr7:81044651:G:T	5.82204e-11	-1.62539	-1.09801
81044770	chr7:81044770:C:A	4.59599e-11	-1.62442	-1.33545
81044846	chr7:81044846:T:C	6.09278e-10	-1.31617e-10	-0.375366
81045060	chr7:81045060:G:A	1.45271e-10	-1.31617e-10	-1.80904
81045706	chr7:81045706:C:A	1.54068e-10	-1.31617e-10	-1.75025
81046063	chr7:81046063:A:G	5.91905e-10	-1.31617e-10	-0.404294
81046708	chr7:81046708:A:G	4.60137e-11	-1.62133	-1.33738
81046940	chr7:81046940:T:C	1.48615e-10	-1.31617e-10	-1.78628
81047066	chr7:81047066:G:GA	2.41139e-10	-1.30227	-9.09645e-10
81047257	chr7:81047257:T:G	4.42463e-11	-1.62771	-1.37016
81047410	chr7:81047410:T:C	2.27162e-10	-1.31617e-10	-1.36198
81047417	chr7:81047417:C:T	1.99517e-10	-1.31617e-10	-1.49174
81047557	chr7:81047557:G:A	2.14871e-10	-1.31617e-10	-1.4176
81047578	chr7:81047578:A:G	5.36433e-11	-1.48818	-1.3171
81047598	chr7:81047598:G:A	2.93882e-10	-1.31617e-10	-1.10446
81047916	chr7:81047916:T:C	2.5942e-10	-1.31617e-10	-1.22919
81047929	chr7:81047929:T:C	4.41595e-11	-1.62744	-1.37239
81047981	chr7:81047981:G:A	3.33845e-10	-1.31617e-10	-0.976963
81048046	chr7:81048046:ATATAT:A	1.49623e-10	-1.31617e-10	-1.77952
81048114	chr7:81048114:A:G	1.50264e-10	-1.31617e-10	-1.77524
81048713	chr7:81048713:G:A	4.2836e-11	-1.57332	-1.45694
81048782	chr7:81048782:T:C	4.12873e-09	-1.31617e-10	1.53808
81048816	chr7:81048816:A:AC	4.39717e-11	-1.62368	-1.38041
81048969	chr7:81048969:G:A	3.15672e-11	-1.52683	-1.80869
81049118	chr7:81049118:A:G	1.45204e-10	-1.31617e-10	-1.8095
81049309	chr7:81049309:AGCCACCAGGAGTCTTT:A	4.27068e-11	-1.55208	-1.48121
81049449	chr7:81049449:A:G	6.20391e-10	-1.31617e-10	-0.357291
81049494	chr7:81049494:C:T	2.92912e-10	-1.10777	-9.09645e-10
81049511	chr7:81049511:C:G	1.4533e-10	-1.31617e-10	-1.80863
81049581	chr7:81049581:T:C	1.70917e-10	-1.64646	-9.09645e-10
81049592	chr7:81049592:A:G	1.45651e-10	-1.31617e-10	-1.80643
81049607	chr7:81049607:T:C	8.10506e-11	-1.11633	-1.27624
81049894	chr7:81049894:A:G	3.86818e-11	-1.63194	-1.50033
81049936	chr7:81049936:T:G	1.51227e-10	-1.31617e-10	-1.76886
81049956	chr7:81049956:C:T	2.55288e-10	-1.24525	-9.09645e-10
81049989	chr7:81049989:A:G	2.24363e-10	-1.31617e-10	-1.37438
81050045	chr7:81050045:G:A	2.85163e-10	-1.31617e-10	-1.13458
81050049	chr7:81050049:A:G	6.77411e-11	-1.62538	-0.946565
81050170	chr7:81050170:T:G	4.49596e-11	-1.63217	-1.3497
81050278	chr7:81050278:G:A	4.28053e-11	-1.6333	-1.39768
81050366	chr7:81050366:A:C	1.77298e-10	-1.31617e-10	-1.60981
81050378	chr7:81050378:G:A	4.51856e-11	-1.64364	-1.33322
81050415	chr7:81050415:A:T	2.27758e-10	-1.31617e-10	-1.35936
81050434	chr7:81050434:A:C	5.95436e-11	-1.62182	-1.07911
81050553	chr7:81050553:G:A	1.83353e-10	-1.57623	-9.09645e-10
81050833	chr7:81050833:A:G	5.14233e-11	-1.60485	-1.2427
81050915	chr7:81050915:A:ATCAGTTCTAT	3.21487e-10	-1.31617e-10	-1.01468
81050990	chr7:81050990:A:G	1.55212e-10	-1.31617e-10	-1.74285
81051136	chr7:81051136:C:T	1.74529e-10	-1.62555	-9.09645e-10
81051470	chr7:81051470:C:T	2.25017e-10	-1.31617e-10	-1.37146
81051545	chr7:81051545:T:C	1.61899e-10	-1.31617e-10	-1.70067
81051686	chr7:81051686:T:G	3.52536e-11	-1.57307	-1.65201
81051851	chr7:81051851:A:T	1.40027e-09	0.45678	-9.09645e-10
81051874	chr7:81051874:C:T	4.01931e-11	-1.59368	-1.50027
81051938	chr7:81051938:T:C	1.45776e-10	-1.31617e-10	-1.80557
81051943	chr7:81051943:T:C	4.52224e-11	-1.63025	-1.3458
81052563	chr7:81052563:G:A	5.92341e-11	-1.62071	-1.08544
81052633	chr7:81052633:T:A	7.20832e-11	-1.06901	-1.44081
81052865	chr7:81052865:A:C	1.45143e-10	-1.31617e-10	-1.80992
81052940	chr7:81052940:C:T	1.46308e-10	-1.31617e-10	-1.80193
81052973	chr7:81052973:T:C	6.22768e-11	-1.61846	-1.03759
81052995	chr7:81052995:G:A	2.21872e-10	-1.31617e-10	-1.38554
81053321	chr7:81053321:T:C	4.55766e-11	-1.63213	-1.33612
81053681	chr7:81053681:G:T	4.20415e-11	-1.56329	-1.48569
81053881	chr7:81053881:G:A	1.46074e-10	-1.31617e-10	-1.80352
81053959	chr7:81053959:G:C	3.11324e-11	-1.63294	-1.71645
81053992	chr7:81053992:G:A	3.13261e-11	-1.62734	-1.71585
81054725	chr7:81054725:A:G	3.33795e-11	-1.47519	-1.80451
81056137	chr7:81056137:G:GA	1.52345e-10	-1.31617e-10	-1.7615
81056177	chr7:81056177:C:T	1.54676e-10	-1.31617e-10	-1.74631
81056304	chr7:81056304:A:G	2.81574e-10	-1.14724	-9.09645e-10
81056624	chr7:81056624:G:A	1.79775e-10	-1.31617e-10	-1.59594
81056667	chr7:81056667:T:C	3.30902e-11	-1.55864	-1.72977
81056669	chr7:81056669:C:T	1.49102e-10	-1.31617e-10	-1.78301
81056709	chr7:81056709:A:G	2.72802e-10	-1.1789	-9.09645e-10
81056880	chr7:81056880:G:A	2.27573e-10	-1.36017	-9.09645e-10
81056964	chr7:81056964:A:G	3.22503e-11	-1.58497	-1.72915
81057215	chr7:81057215:G:C	1.64936e-10	-1.31617e-10	-1.68208
81057528	chr7:81057528:T:A	3.20963e-11	-1.57709	-1.7418
81057554	chr7:81057554:C:T	1.67717e-10	-1.31617e-10	-1.66537
81057806	chr7:81057806:G:A	1.64424e-10	-1.31617e-10	-1.68519
81058087	chr7:81058087:C:A	1.72641e-10	-1.63642	-9.09645e-10
81058162	chr7:81058162:G:T	1.51625e-10	-1.31617e-10	-1.76623
81058260	chr7:81058260:A:G	1.57626e-10	-1.31617e-10	-1.72742
81058367	chr7:81058367:G:A	2.38978e-10	-1.31617e-10	-1.31127
81058382	chr7:81058382:A:G	1.59546e-10	-1.31617e-10	-1.71531
81058428	chr7:81058428:C:T	1.89695e-10	-1.31617e-10	-1.54222
81058441	chr7:81058441:T:C	2.38838e-10	-1.31185	-9.09645e-10
81058747	chr7:81058747:G:C	5.20975e-11	-1.27237	-1.56215
81058763	chr7:81058763:G:T	3.23388e-11	-1.5474	-1.76398
81058795	chr7:81058795:T:C	2.00208e-10	-1.31617e-10	-1.48828
81058895	chr7:81058895:A:G	3.40112e-11	-1.46372	-1.79724
81058968	chr7:81058968:CT:C	1.51486e-10	-1.31617e-10	-1.76714
81059072	chr7:81059072:T:C	1.83479e-10	-1.31617e-10	-1.57554
81059087	chr7:81059087:C:A	1.46805e-10	-1.31617e-10	-1.79854
81059184	chr7:81059184:C:T	1.58608e-10	-1.31617e-10	-1.72121
81059227	chr7:81059227:A:T	3.22446e-11	-1.56286	-1.75142
81059280	chr7:81059280:C:T	3.1823e-11	-1.56764	-1.75982
81059347	chr7:81059347:C:T	3.26302e-11	-1.55367	-1.74873
81059539	chr7:81059539:A:G	2.18677e-10	-1.31617e-10	-1.40005
81059744	chr7:81059744:G:A	1.62033e-10	-1.31617e-10	-1.69984
81060037	chr7:81060037:TG:T	3.22283e-11	-1.56367	-1.75112
81060552	chr7:81060552:T:G	3.48345e-11	-1.493	-1.74403
81060658	chr7:81060658:T:C	1.45272e-10	-1.31617e-10	-1.80904
81060808	chr7:81060808:T:C	3.26681e-11	-1.55136	-1.74989
81060921	chr7:81060921:G:T	1.47197e-10	-1.31617e-10	-1.79587
81060988	chr7:81060988:T:C	1.91992e-10	-1.31617e-10	-1.53019
81061105	chr7:81061105:C:T	3.22975e-11	-1.56708	-1.74558
81061384	chr7:81061384:T:G	1.63119e-10	-1.31617e-10	-1.69316
81061559	chr7:81061559:G:A	1.90405e-10	-1.31617e-10	-1.53849
81061645	chr7:81061645:T:C	6.55387e-11	-1.4574	-1.1476
81062335	chr7:81062335:C:T	4.04527e-10	-1.31617e-10	-0.784922
81062465	chr7:81062465:T:C	2.83849e-10	-1.31617e-10	-1.1392
81062637	chr7:81062637:T:A	6.71295e-11	-1.64445	-0.936565
81062741	chr7:81062741:G:A	4.38692e-11	-1.38252	-1.6239
81063128	chr7:81063128:A:AT	4.36316e-11	-1.40712	-1.60474
81063222	chr7:81063222:G:A	3.13308e-10	-1.04045	-9.09645e-10
81063236	chr7:81063236:C:T	2.85738e-10	-1.31617e-10	-1.13256
81063971	chr7:81063971:A:G	5.32392e-10	-1.31617e-10	-0.510261
81064052	chr7:81064052:A:T	1.02627e-10	-0.936724	-1.21981
81064427	chr7:81064427:G:C	5.99018e-11	-1.48304	-1.2119
81064997	chr7:81064997:G:T	1.03451e-10	-0.547328	-1.60122
81065263	chr7:81065263:A:G	2.16028e-10	-1.31617e-10	-1.41223
81065575	chr7:81065575:G:A	2.34601e-10	-1.31617e-10	-1.32976
81065614	chr7:81065614:A:G	2.18194e-10	-1.31617e-10	-1.40225
81065713	chr7:81065713:T:C	2.90116e-10	-1.31617e-10	-1.11736
81066421	chr7:81066421:T:C	1.8329e-10	-1.31617e-10	-1.57657
81066467	chr7:81066467:A:G	2.37626e-10	-1.31694	-9.09645e-10
81066512	chr7:81066512:C:T	4.68932e-10	-1.31617e-10	-0.637182
81066608	chr7:81066608:A:G	1.50661e-10	-0.364855	-1.40775
81066945	chr7:81066945:T:C	2.19361e-10	0.254144	-1.65107
81067099	chr7:81067099:T:C	1.87889e-10	-1.31617e-10	-1.55179
81067194	chr7:81067194:T:C	1.23799e-10	-0.239494	-1.72949
81067439	chr7:81067439:G:A	1.61581e-10	-1.31617e-10	-1.70263
81067671	chr7:81067671:G:T	1.60266e-10	-1.31617e-10	-1.7108
81067677	chr7:81067677:C:T	1.48624e-10	-1.31617e-10	-1.78622
81067720	chr7:81067720:T:C	2.51144e-10	-1.31617e-10	-1.26162
81068074	chr7:81068074:A:T	1.48008e-10	-1.31617e-10	-1.79038
81068167	chr7:81068167:G:C	4.12703e-10	-1.31617e-10	-0.764913
81068310	chr7:81068310:A:G	8.56306e-11	-1.14097	-1.19663
81068776	chr7:81068776:T:G	4.11072e-10	-1.31617e-10	-0.768872
81070567	chr7:81070567:G:A	4.8657e-11	-1.23641	-1.66644
81070647	chr7:81070647:TTTA:T	1.66357e-10	-1.33073	-0.342779
81070672	chr7:81070672:A:G	1.45208e-10	-1.31617e-10	-1.80947
81070748	chr7:81070748:T:C	1.74961e-10	-1.62308	-9.09645e-10
81070977	chr7:81070977:C:T	1.45127e-10	-1.31617e-10	-1.81003
81070978	chr7:81070978:G:A	4.84992e-11	-1.25007	-1.65602
81071008	chr7:81071008:G:A	2.3292e-10	-1.31617e-10	-1.33695
81071138	chr7:81071138:T:C	1.61582e-10	-0.0415211	-1.66111
81071263	chr7:81071263:C:G	1.87517e-10	-1.31617e-10	-1.55377
81071266	chr7:81071266:C:T	1.89392e-10	-1.54382	-9.09645e-10
81071306	chr7:81071306:C:T	1.47395e-10	-1.31617e-10	-1.79452
81071323	chr7:81071323:C:T	1.71826e-10	-1.33533	-0.305825
81071325	chr7:81071325:T:C	1.77345e-10	0.0552197	-1.66476
81071380	chr7:81071380:C:T	1.57192e-10	-1.28458	-0.445591
81071522	chr7:81071522:C:T	3.5306e-10	-1.31617e-10	-0.921003
81071686	chr7:81071686:G:C	1.98684e-10	0.170569	-1.66649
81071814	chr7:81071814:C:G	1.53218e-10	-1.31617e-10	-1.75578
81072346	chr7:81072346:A:G	2.52023e-10	-1.25812	-9.09645e-10
81072474	chr7:81072474:G:A	1.74076e-10	0.025815	-1.65396
81072645	chr7:81072645:G:A	3.42896e-10	-1.31617e-10	-0.950214
81072683	chr7:81072683:C:T	7.64686e-11	-1.57417	-0.876586
81072954	chr7:81072954:G:A	2.9898e-10	-1.31617e-10	-1.08726
81072992	chr7:81072992:CTCATATGTAGT:C	3.28038e-10	-1.31617e-10	-0.994511
81073001	chr7:81073001:A:G	3.2947e-10	-1.31617e-10	-0.990155
81073115	chr7:81073115:A:G	1.29644e-10	-1.46655	-0.456293
81073673	chr7:81073673:A:G	3.82554e-10	-0.84077	-9.09645e-10
81073744	chr7:81073744:T:G	1.74453e-10	-1.31617e-10	-1.62598
81074195	chr7:81074195:T:C	1.96008e-10	-1.31617e-10	-1.50949
81074297	chr7:81074297:A:G	1.336e-10	-1.31398	-0.578806
81074331	chr7:81074331:T:G	2.20734e-10	-1.31617e-10	-1.39068
81075164	chr7:81075164:C:T	1.2307e-10	-1.33678	-0.638108
81075286	chr7:81075286:A:T	1.87472e-10	-1.31617e-10	-1.55401
81075833	chr7:81075833:T:C	1.372e-10	-1.30708	-0.559126
81076302	chr7:81076302:A:G	1.3645e-10	-1.29513	-0.576556
81076455	chr7:81076455:C:G	2.85261e-10	-1.13423	-9.09645e-10
81076537	chr7:81076537:A:G	1.80953e-10	-1.31617e-10	-1.58941
81076699	chr7:81076699:C:T	5.37915e-10	1.30032	-1.80026
81076727	chr7:81076727:T:C	4.40027e-10	1.0966	-1.79741
81076742	chr7:81076742:G:C	1.64254e-10	-1.31617e-10	-1.68623
81077059	chr7:81077059:G:A	4.2037e-10	1.0505	-1.79701
81077143	chr7:81077143:G:A	1.8689e-10	-1.55712	-9.09645e-10
81077785	chr7:81077785:G:A	1.30499e-10	-1.351	-0.565281
81077927	chr7:81077927:G:T	1.64817e-10	-1.31617e-10	-1.6828
81077962	chr7:81077962:A:G	4.63542e-11	-1.56209	-1.38924
81078157	chr7:81078157:A:G	2.04184e-10	0.194968	-1.66359
81078162	chr7:81078162:C:T	1.39446e-10	-1.32847	-0.521494
81078453	chr7:81078453:A:G	2.23143e-10	0.268695	-1.64852
81078884	chr7:81078884:T:C	2.07088e-10	-1.31617e-10	-1.45449
81079414	chr7:81079414:G:A	9.24e-11	-0.986463	-1.27505
81080019	chr7:81080019:C:T	2.0686e-10	-1.31617e-10	-1.4556
81080086	chr7:81080086:C:A	2.47715e-10	-1.27536	-9.09645e-10
81080197	chr7:81080197:T:C	2.99869e-11	-1.64745	-1.73943
81080473	chr7:81080473:A:C	2.83145e-11	-1.64311	-1.80116
81080479	chr7:81080479:TTAA:T	4.52465e-10	1.12939	-1.80232
81080604	chr7:81080604:C:T	3.19905e-10	0.780336	-1.79995
81080854	chr7:81080854:C:T	8.25082e-10	-0.0721578	-9.09645e-10
81081367	chr7:81081367:T:C	2.84389e-11	-1.64745	-1.79243
81081403	chr7:81081403:T:A	4.59609e-10	-1.31617e-10	-0.657265
81081404	chr7:81081404:A:G	4.43897e-10	-1.31617e-10	-0.692047
81081413	chr7:81081413:A:G	3.41567e-10	-1.31617e-10	-0.954097
81081415	chr7:81081415:G:A	3.39965e-10	-1.31617e-10	-0.958796
81081939	chr7:81081939:C:T	2.80228e-11	-1.64738	-1.80724
81082020	chr7:81082020:A:C	2.40736e-10	-1.31617e-10	-1.30394
81083312	chr7:81083312:C:T	4.58636e-11	-1.63847	-1.3235
81083559	chr7:81083559:A:G	1.44744e-10	-0.137568	-1.6751
81083607	chr7:81083607:C:T	1.59945e-10	-1.31617e-10	-1.71281
81083675	chr7:81083675:A:G	7.67567e-11	-1.45123	-0.995773
81083718	chr7:81083718:A:G	7.78684e-11	-1.41925	-1.01337
81084039	chr7:81084039:G:A	3.97445e-10	-1.31617e-10	-0.802584
81084040	chr7:81084040:A:AT	2.1552e-10	-1.31617e-10	-1.41459
81084047	chr7:81084047:A:G	4.83619e-10	-1.31617e-10	-0.606342
81084249	chr7:81084249:C:A	1.51405e-10	-1.31617e-10	-1.76768
81084359	chr7:81084359:G:A	1.51249e-10	-1.31617e-10	-1.76871
81084851	chr7:81084851:T:A	2.80874e-11	-1.64297	-1.80935
81084924	chr7:81084924:T:G	2.34416e-10	-1.31617e-10	-1.33054
81085003	chr7:81085003:G:C	1.66085e-10	-1.31617e-10	-1.67514
81085201	chr7:81085201:C:T	1.88138e-10	-1.31617e-10	-1.55047
81085266	chr7:81085266:C:T	1.98544e-10	-1.31617e-10	-1.49663
81085320	chr7:81085320:T:C	4.60984e-11	-1.6396	-1.31726
81085601	chr7:81085601:T:G	1.89162e-10	-1.54504	-9.09645e-10
81085751	chr7:81085751:G:A	5.39611e-11	-1.16443	-1.63495
81085849	chr7:81085849:T:C	3.99508e-11	-1.64115	-1.45884
81086062	chr7:81086062:A:C	5.00949e-10	-1.31617e-10	-0.571137
81086156	chr7:81086156:A:G	2.19789e-10	-1.31617e-10	-1.39497
81086224	chr7:81086224:G:A	2.20331e-10	-1.31617e-10	-1.39251
81086273	chr7:81086273:T:C	1.99456e-10	-1.31617e-10	-1.49205
81086447	chr7:81086447:C:T	1.49837e-10	-1.31617e-10	-1.77809
81086448	chr7:81086448:A:G	1.98553e-10	-1.31617e-10	-1.49658
81086566	chr7:81086566:T:A	1.88046e-10	-0.00345409	-1.5475
81086567	chr7:81086567:G:T	1.8796e-10	0.00936821	-1.56078
81086572	chr7:81086572:A:T	4.99969e-10	-1.31617e-10	-0.573094
81086732	chr7:81086732:G:C	7.66128e-11	-1.39453	-1.05435
81087362	chr7:81087362:C:T	2.21053e-10	-1.31617e-10	-1.38924
81087387	chr7:81087387:G:A	5.65374e-11	-1.15131	-1.60142
81087400	chr7:81087400:T:C	1.94469e-10	-1.31617e-10	-1.51737
81087418	chr7:81087418:C:T	8.68446e-11	-1.47869	-0.844828
81088506	chr7:81088506:A:G	1.48159e-10	-1.31617e-10	-1.78936
81088527	chr7:81088527:C:T	2.82547e-10	-1.31617e-10	-1.1438
81088604	chr7:81088604:C:A	2.27355e-10	-1.31617e-10	-1.36113
81088615	chr7:81088615:T:C	7.04257e-11	-1.46971	-1.06337
81088653	chr7:81088653:G:T	2.59018e-10	-1.23074	-9.09645e-10
81088800	chr7:81088800:A:G	7.54335e-11	-1.36323	-1.10116
81088810	chr7:81088810:A:G	1.46737e-10	-1.31617e-10	-1.799
81089019	chr7:81089019:A:G	1.82049e-10	-1.31617e-10	-1.58337
81089060	chr7:81089060:A:G	7.06476e-11	-1.41388	-1.11606
81089098	chr7:81089098:A:C	4.46795e-10	-1.31617e-10	-0.685541
81089558	chr7:81089558:A:C	4.12309e-11	-1.58841	-1.48005
81089586	chr7:81089586:A:C	2.05875e-10	-1.46037	-9.09645e-10
81089884	chr7:81089884:A:T	9.24708e-11	-1.29654	-0.964206
81090362	chr7:81090362:C:T	1.53733e-10	-1.31617e-10	-1.75242
81090382	chr7:81090382:T:C	2.73854e-10	0.635052	-1.8101
81090839	chr7:81090839:T:C	1.63973e-10	-1.31617e-10	-1.68794
81090951	chr7:81090951:T:C	1.29013e-10	-0.144645	-1.78309
81091010	chr7:81091010:C:T	1.85017e-10	-1.31617e-10	-1.56719
81091234	chr7:81091234:C:T	2.22027e-10	-1.38484	-9.09645e-10
81091272	chr7:81091272:G:A	2.12758e-10	-1.31617e-10	-1.42749
81091280	chr7:81091280:G:A	6.87407e-10	-1.31617e-10	-0.254714
81091414	chr7:81091414:T:G	2.0975e-10	-1.31617e-10	-1.44173
81091534	chr7:81091534:C:A	2.63798e-10	-1.31617e-10	-1.21246
81091557	chr7:81091557:A:C	1.47462e-10	-1.31617e-10	-1.79407
81091849	chr7:81091849:T:A	5.11785e-11	-1.17166	-1.68066
81091885	chr7:81091885:A:G	1.48016e-10	-1.31617e-10	-1.79032
81091924	chr7:81091924:C:T	1.56962e-10	-1.31617e-10	-1.73163
81091983	chr7:81091983:T:C	9.88073e-11	-0.43384	-1.76063
81092773	chr7:81092773:T:C	1.77418e-10	-1.60913	-9.09645e-10
81093056	chr7:81093056:G:A	1.45176e-10	-1.31617e-10	-1.80969
81093334	chr7:81093334:A:G	1.05435e-10	-0.344483	-1.78507
81093347	chr7:81093347:G:C	3.71773e-11	-1.53391	-1.63803
81093746	chr7:81093746:G:A	9.46322e-11	-0.455721	-1.78192
81094318	chr7:81094318:T:C	4.138e-10	-0.762257	-9.09645e-10
81094397	chr7:81094397:A:G	1.00883e-09	-1.31617e-10	0.12891
81094411	chr7:81094411:A:G	5.90669e-11	-0.917516	-1.79145
81094689	chr7:81094689:A:G	8.06954e-11	-1.54652	-0.85044
81094959	chr7:81094959:T:C	4.27151e-11	-1.4944	-1.53869
81095095	chr7:81095095:T:C	7.09702e-10	-1.31617e-10	-0.222796
81095207	chr7:81095207:T:C	2.06913e-10	-1.31617e-10	-1.45534
81095784	chr7:81095784:G:A	1.45875e-10	-1.31617e-10	-1.80489
81095838	chr7:81095838:T:C	1.76394e-10	-1.31617e-10	-1.61492
81096186	chr7:81096186:T:C	4.38626e-11	-1.53681	-1.46977
81096194	chr7:81096194:AAC:A	1.77502e-10	-1.60866	-9.09645e-10
81097019	chr7:81097019:T:C	7.46925e-10	-1.31617e-10	-0.171676
81097173	chr7:81097173:C:T	1.46452e-10	-1.31617e-10	-1.80094
81097692	chr7:81097692:T:C	1.03115e-10	-1.55359	-0.598199
81098169	chr7:81098169:T:C	4.62057e-10	-1.31617e-10	-0.651953
81098481	chr7:81098481:A:G	1.69728e-10	-1.31617e-10	-1.65344
81099159	chr7:81099159:C:T	4.62751e-11	-1.17276	-1.78027
81099290	chr7:81099290:A:G	4.84221e-11	-1.12852	-1.77916
81099767	chr7:81099767:A:G	1.52082e-10	-1.31617e-10	-1.76322
81099845	chr7:81099845:T:C	1.55417e-10	-1.31617e-10	-1.74153
81100084	chr7:81100084:T:C	1.55964e-10	-1.31617e-10	-1.73801
81100231	chr7:81100231:G:A	1.74569e-10	-1.62532	-9.09645e-10
81100366	chr7:81100366:A:T	1.47656e-10	-1.31617e-10	-1.79276
81100470	chr7:81100470:C:T	1.61082e-10	-1.31617e-10	-1.70573
81100520	chr7:81100520:TA:T	1.48746e-10	-1.31617e-10	-1.7854
81100581	chr7:81100581:T:C	7.11665e-10	-1.31617e-10	-0.220033
81100592	chr7:81100592:T:C	4.93181e-11	-1.10296	-1.78639
81100679	chr7:81100679:A:G	4.57435e-11	-1.16808	-1.79651
81100684	chr7:81100684:C:T	1.70771e-10	-1.64732	-9.09645e-10
81100776	chr7:81100776:A:G	4.8083e-11	-1.12956	-1.78515
81100795	chr7:81100795:T:A	4.83231e-11	-1.13595	-1.77378
81101557	chr7:81101557:C:T	2.34059e-10	-1.31617e-10	-1.33207
81101643	chr7:81101643:T:G	1.49597e-10	-1.31617e-10	-1.7797
81101789	chr7:81101789:G:T	1.71048e-10	-1.6457	-9.09645e-10
81102048	chr7:81102048:C:T	4.42859e-11	-1.57926	-1.41771
81102285	chr7:81102285:T:G	4.16991e-11	-1.57184	-1.48533
81102533	chr7:81102533:A:G	1.50317e-10	-1.31617e-10	-1.7749
81102562	chr7:81102562:G:GA	4.3449e-11	-1.23672	-1.77933
81102565	chr7:81102565:C:A	4.29514e-11	-1.24971	-1.77786
81102884	chr7:81102884:G:C	1.51174e-10	-1.31617e-10	-1.76921
81102913	chr7:81102913:A:T	1.45533e-10	-1.31617e-10	-1.80723
81103131	chr7:81103131:A:C	1.49124e-10	-1.31617e-10	-1.78286
81103304	chr7:81103304:G:T	1.46037e-10	-1.31617e-10	-1.80378
81103374	chr7:81103374:C:G	3.32748e-11	-1.48995	-1.79289
81103486	chr7:81103486:A:G	1.45884e-10	-1.31617e-10	-1.80483
81103662	chr7:81103662:C:T	7.70154e-11	-1.31909	-1.12454
81103995	chr7:81103995:G:A	3.83344e-10	-1.31617e-10	-0.838707
81104206	chr7:81104206:C:T	1.57131e-10	-1.31617e-10	-1.73056
81104239	chr7:81104239:A:G	3.83226e-11	-1.59052	-1.55108
81104311	chr7:81104311:T:C	5.23704e-11	-1.01926	-1.81004
81104374	chr7:81104374:G:A	8.6847e-11	-1.56339	-0.760103
81104558	chr7:81104558:C:T	1.50241e-10	-1.31617e-10	-1.7754
81104560	chr7:81104560:C:T	1.46145e-10	-1.31617e-10	-1.80304
81105107	chr7:81105107:T:C	1.5435e-10	-1.31617e-10	-1.74842
81105176	chr7:81105176:A:G	1.52588e-10	-1.31617e-10	-1.7599
81105249	chr7:81105249:A:G	1.46229e-10	-1.31617e-10	-1.80247
81105638	chr7:81105638:A:G	5.07105e-11	-1.08987	-1.77164
81105897	chr7:81105897:TTACAAGAATGTG:T	1.48979e-10	-1.31617e-10	-1.78384
81106286	chr7:81106286:G:A	1.46141e-10	-1.31617e-10	-1.80307
81106483	chr7:81106483:C:T	1.57468e-10	-1.31617e-10	-1.72842
81106695	chr7:81106695:A:T	1.45716e-10	-1.31617e-10	-1.80598
81106893	chr7:81106893:A:G	7.4908e-11	-0.668484	-1.8029
81106908	chr7:81106908:C:T	1.45654e-10	-1.31617e-10	-1.8064
81107121	chr7:81107121:A:C	3.64323e-11	-1.41558	-1.7766
81107153	chr7:81107153:C:T	1.32565e-10	-0.199872	-1.7007
81107220	chr7:81107220:A:G	1.45806e-10	-1.31617e-10	-1.80536
81107470	chr7:81107470:C:G	1.4551e-10	-1.31617e-10	-1.80739
81107494	chr7:81107494:T:C	1.47652e-10	-1.31617e-10	-1.79278
81107722	chr7:81107722:C:T	1.45679e-10	-1.31617e-10	-1.80624
81107777	chr7:81107777:T:A	1.45398e-10	-1.31617e-10	-1.80817
81107799	chr7:81107799:C:T	1.45485e-10	-1.31617e-10	-1.80757
81107896	chr7:81107896:C:T	7.20182e-10	-1.31617e-10	-0.208137
81107988	chr7:81107988:C:T	1.4555e-10	-1.31617e-10	-1.80712
81108091	chr7:81108091:T:G	1.45564e-10	-1.31617e-10	-1.80702
81108290	chr7:81108290:C:T	1.45755e-10	-1.31617e-10	-1.80572
81108476	chr7:81108476:T:G	1.4562e-10	-1.31617e-10	-1.80664
81108515	chr7:81108515:C:T	2.70636e-10	-1.31617e-10	-1.18687
81108587	chr7:81108587:G:C	1.02149e-10	-0.904625	-1.25658
81108594	chr7:81108594:A:G	1.45393e-10	-1.31617e-10	-1.8082
81108674	chr7:81108674:G:GTT	1.46262e-10	-1.31617e-10	-1.80224
81108740	chr7:81108740:C:A	1.45149e-10	-1.31617e-10	-1.80988
81108760	chr7:81108760:CACA:C	1.45215e-10	-1.31617e-10	-1.80943
81108772	chr7:81108772:A:C	1.51447e-10	-1.31617e-10	-1.76741
81108881	chr7:81108881:T:C	8.13347e-10	-0.0864821	-9.09645e-10
81109039	chr7:81109039:C:A	1.4531e-10	-1.31617e-10	-1.80877
81109144	chr7:81109144:T:A	1.02034e-10	-0.923702	-1.23863
81109146	chr7:81109146:A:T	1.56658e-10	-1.31617e-10	-1.73358
81109159	chr7:81109159:C:A	1.14317e-10	-1.47457	-0.574095
81109202	chr7:81109202:T:A	1.45542e-10	-1.31617e-10	-1.80718
81109468	chr7:81109468:T:A	1.65875e-10	-1.31617e-10	-1.67641
81109608	chr7:81109608:TA:CA	6.5514e-10	-1.31617e-10	-0.302791
81109687	chr7:81109687:G:A	2.08754e-10	-1.31617e-10	-1.44648
81109827	chr7:81109827:C:T	1.41273e-10	-0.13313	-1.70382
81109900	chr7:81109900:T:A	1.45502e-10	-1.31617e-10	-1.80745
81110078	chr7:81110078:T:C	2.07827e-10	-1.31617e-10	-1.45093
81110116	chr7:81110116:C:G	2.09949e-10	-1.31617e-10	-1.44078
81110152	chr7:81110152:C:A	2.07881e-10	-1.31617e-10	-1.45067
81110296	chr7:81110296:G:A	2.05846e-10	-1.31617e-10	-1.46051
81110345	chr7:81110345:T:A	4.40764e-11	-1.63122	-1.37049
81110415	chr7:81110415:T:A	3.4264e-11	-1.48376	-1.76979
81110440	chr7:81110440:GCTGA:G	9.34843e-10	-1.31617e-10	0.0527384
81110479	chr7:81110479:G:A	2.09939e-10	-1.31617e-10	-1.44083
81110521	chr7:81110521:A:G	2.09755e-10	-1.31617e-10	-1.4417
81110557	chr7:81110557:A:G	1.4574e-10	-1.31617e-10	-1.80582
81110635	chr7:81110635:A:G	1.36526e-10	-0.12997	-1.74116
81110697	chr7:81110697:G:A	2.71919e-10	-1.31617e-10	-1.18214
81110765	chr7:81110765:C:G	6.42999e-11	-0.83154	-1.79254
81110949	chr7:81110949:C:T	1.58537e-10	-1.31617e-10	-1.72165
81110951	chr7:81110951:A:G	2.12474e-10	-1.31617e-10	-1.42882
81111013	chr7:81111013:A:G	2.80674e-10	-1.31617e-10	-1.15045
81111043	chr7:81111043:C:CT	2.10096e-10	-1.31617e-10	-1.44008
81111642	chr7:81111642:T:C	2.12967e-10	-1.31617e-10	-1.4265
81111680	chr7:81111680:A:T	2.95256e-10	-1.31617e-10	-1.0998
81111750	chr7:81111750:C:T	1.00018e-10	-0.536909	-1.64538
81111762	chr7:81111762:A:G	2.1256e-10	-1.31617e-10	-1.42841
81111845	chr7:81111845:A:G	4.77387e-11	-1.5305	-1.3914
81111868	chr7:81111868:A:G	1.54313e-10	-1.31617e-10	-1.74866
81112415	chr7:81112415:T:C	1.64614e-10	-1.31617e-10	-1.68404
81112833	chr7:81112833:T:C	1.35349e-10	-0.366493	-1.51329
81112862	chr7:81112862:T:C	2.10609e-10	-1.31617e-10	-1.43764
81113003	chr7:81113003:T:C	2.72203e-10	-1.31617e-10	-1.18109
81113007	chr7:81113007:G:A	1.34712e-10	-0.686874	-1.19763
81113085	chr7:81113085:A:G	2.08024e-10	-1.31617e-10	-1.44999
81113179	chr7:81113179:A:G	1.45562e-10	-1.31617e-10	-1.80704
81113208	chr7:81113208:G:A	1.62713e-10	-1.31617e-10	-1.69565
81113272	chr7:81113272:C:T	1.9688e-10	-1.50505	-9.09645e-10
81113533	chr7:81113533:G:A	1.25568e-10	-1.29048	-0.664307
81113559	chr7:81113559:T:A	3.41323e-11	-1.46112	-1.79628
81113587	chr7:81113587:A:T	5.08461e-10	-1.31617e-10	-0.556251
81113680	chr7:81113680:T:A	8.74097e-11	-0.87051	-1.44652
81113905	chr7:81113905:A:C	4.5616e-10	-0.664796	-9.09645e-10
81114136	chr7:81114136:G:A	1.47307e-10	-1.31617e-10	-1.79512
81114150	chr7:81114150:CTGT:C	2.08747e-10	-1.31617e-10	-1.44652
81114159	chr7:81114159:C:T	8.72083e-11	-0.870609	-1.44873
81114180	chr7:81114180:C:T	1.81603e-10	-1.31617e-10	-1.58582
81114226	chr7:81114226:A:G	7.05517e-11	-0.73884	-1.79245
81114586	chr7:81114586:A:G	6.73031e-11	-1.13294	-1.44549
81115060	chr7:81115060:A:G	2.06502e-10	-1.31617e-10	-1.45733
81115127	chr7:81115127:C:G	2.06656e-10	-1.31617e-10	-1.45659
81115207	chr7:81115207:A:G	1.59002e-10	-1.31617e-10	-1.71873
81115476	chr7:81115476:C:T	8.32609e-11	-0.899608	-1.46605
81115706	chr7:81115706:C:T	2.39823e-10	-1.31617e-10	-1.30774
81115790	chr7:81115790:C:G	1.66013e-10	-1.31617e-10	-1.67558
81115865	chr7:81115865:G:A	6.83892e-11	-0.770041	-1.79238
81115964	chr7:81115964:C:T	4.63671e-10	-1.31617e-10	-0.648465
81116187	chr7:81116187:C:A	8.23828e-11	-0.880263	-1.496
81116273	chr7:81116273:T:C	7.22132e-10	-1.31617e-10	-0.205433
81116637	chr7:81116637:G:A	6.59034e-10	-1.31617e-10	-0.296866
81116987	chr7:81116987:C:T	9.37645e-11	-1.34329	-0.903569
81117601	chr7:81117601:G:C	5.44117e-10	-1.31617e-10	-0.488476
81117763	chr7:81117763:T:A	8.75132e-11	-1.64735	-0.668497
81118144	chr7:81118144:C:A	2.41695e-10	-1.29996	-9.09645e-10
81118289	chr7:81118289:C:T	8.69723e-11	-0.87565	-1.4464
81118304	chr7:81118304:T:C	1.62173e-10	-1.31617e-10	-1.69898
81118389	chr7:81118389:A:G	1.98525e-10	-1.31617e-10	-1.49673
81118431	chr7:81118431:A:C	3.84203e-10	-1.31617e-10	-0.83647
81118752	chr7:81118752:A:C	8.37086e-11	-0.627554	-1.73275
81118994	chr7:81118994:C:T	2.93588e-10	-1.31617e-10	-1.10546
81119081	chr7:81119081:G:A	1.60793e-10	-1.31617e-10	-1.70752
81119226	chr7:81119226:A:C	1.49892e-10	-1.31617e-10	-1.77772
81119331	chr7:81119331:G:A	4.85128e-11	-1.54087	-1.36494
81119602	chr7:81119602:G:A	2.12652e-10	-1.31617e-10	-1.42799
81119907	chr7:81119907:G:A	2.38614e-10	-1.31617e-10	-1.31279
81119948	chr7:81119948:G:T	3.33186e-10	-1.31617e-10	-0.97894
81120044	chr7:81120044:C:A	4.19536e-11	-1.53556	-1.51552
81121150	chr7:81121150:T:A	4.73717e-10	-1.31617e-10	-0.627031
81121430	chr7:81121430:A:G	2.36097e-10	-1.31617e-10	-1.3234
81121985	chr7:81121985:TAA:T	3.14663e-10	-1.31617e-10	-1.03614
81122336	chr7:81122336:T:A	1.50877e-10	-1.31617e-10	-1.77117
81122375	chr7:81122375:C:T	3.45229e-09	-1.31617e-10	1.35915
81122464	chr7:81122464:T:C	3.05741e-10	-1.31617e-10	-1.0649
81122773	chr7:81122773:T:A	7.54396e-10	-1.31617e-10	-0.161724
81123090	chr7:81123090:T:C	1.59297e-10	-0.362583	-1.35429
81123249	chr7:81123249:C:T	2.80143e-11	-1.64484	-1.81009
81123310	chr7:81123310:C:A	1.92565e-10	-1.52721	-9.09645e-10
81123486	chr7:81123486:T:C	4.01764e-11	-1.61923	-1.47513
81123754	chr7:81123754:G:A	3.37604e-10	-1.31617e-10	-0.965766
81123804	chr7:81123804:A:G	2.95564e-10	-1.31617e-10	-1.09876
81124032	chr7:81124032:C:A	4.54557e-10	-1.31617e-10	-0.668317
81124202	chr7:81124202:G:T	2.82232e-11	-1.63744	-1.81006
81124789	chr7:81124789:ATACCTTGC:A	2.35507e-10	-1.31617e-10	-1.3259
81124829	chr7:81124829:A:G	4.17522e-10	-1.31617e-10	-0.753304
81124948	chr7:81124948:G:T	4.51984e-11	-1.62818	-1.3484
81124952	chr7:81124952:T:C	1.54558e-10	-1.31617e-10	-1.74707
81125187	chr7:81125187:G:A	2.22613e-10	-1.38221	-9.09645e-10
81125287	chr7:81125287:G:T	2.35568e-10	-1.31617e-10	-1.32564
81125344	chr7:81125344:C:T	4.17434e-10	-1.31617e-10	-0.753515
81126262	chr7:81126262:C:A	8.02331e-11	-0.62183	-1.78087
81126338	chr7:81126338:T:G	5.76391e-10	-1.31617e-10	-0.430854
81126546	chr7:81126546:C:T	1.45651e-10	-1.31617e-10	-1.80643
81126631	chr7:81126631:T:C	3.42705e-11	-1.49976	-1.75359
81126644	chr7:81126644:T:C	3.40511e-11	-1.50848	-1.75129
81126946	chr7:81126946:G:A	2.36547e-10	-1.31617e-10	-1.32149
81126971	chr7:81126971:C:A	1.45777e-10	-1.31617e-10	-1.80556
81127028	chr7:81127028:T:C	1.49316e-10	-1.31617e-10	-1.78157
81127344	chr7:81127344:C:T	3.14817e-10	-1.31617e-10	-1.03565
81127424	chr7:81127424:G:A	1.51154e-10	-1.31617e-10	-1.76934
81127434	chr7:81127434:C:T	1.49256e-10	-1.31617e-10	-1.78198
81127458	chr7:81127458:A:G	1.48403e-10	-1.31617e-10	-1.78771
81127751	chr7:81127751:C:A	4.09189e-11	-1.43749	-1.63856
81127798	chr7:81127798:C:T	6.81034e-11	-0.874456	-1.69216
81127885	chr7:81127885:G:A	1.47316e-10	-1.31617e-10	-1.79506
81128006	chr7:81128006:T:C	1.52048e-10	-1.31617e-10	-1.76345
81128715	chr7:81128715:G:T	3.84459e-10	-0.835803	-9.09645e-10
81128871	chr7:81128871:C:T	4.51116e-11	-1.44042	-1.53808
81128874	chr7:81128874:T:C	7.79017e-11	-1.48343	-0.948762
81128894	chr7:81128894:T:G	3.46114e-11	-1.5001	-1.74336
81128987	chr7:81128987:T:A	3.1918e-10	-1.02188	-9.09645e-10
81129088	chr7:81129088:T:A	4.03734e-10	-1.31617e-10	-0.786885
81129283	chr7:81129283:A:G	2.3341e-10	-1.31617e-10	-1.33484
81129300	chr7:81129300:A:G	9.02063e-11	-0.917864	-1.36768
81129362	chr7:81129362:C:A	6.00636e-11	-1.47146	-1.22077
81129528	chr7:81129528:A:T	3.43114e-11	-1.51182	-1.74034
81129642	chr7:81129642:C:T	4.69076e-10	-1.31617e-10	-0.636876
81129923	chr7:81129923:A:G	6.4036e-11	-0.853257	-1.77494
81130074	chr7:81130074:G:A	4.93141e-11	-1.52053	-1.3689
81130296	chr7:81130296:AG:A	3.39687e-11	-1.50694	-1.75526
81130699	chr7:81130699:C:T	3.46448e-09	-1.31617e-10	1.36268
81130722	chr7:81130722:C:T	7.48737e-11	-0.69318	-1.77866
81130879	chr7:81130879:G:GT	2.36203e-10	-1.31617e-10	-1.32295
81131132	chr7:81131132:T:C	3.06066e-10	-1.31617e-10	-1.06384
81131225	chr7:81131225:G:A	5.98218e-11	-1.37743	-1.31884
81131615	chr7:81131615:A:T	3.37404e-11	-1.52798	-1.74097
81131833	chr7:81131833:T:TG	3.45701e-11	-1.50509	-1.73956
81131913	chr7:81131913:T:C	1.49886e-10	-1.31617e-10	-1.77777
81132624	chr7:81132624:G:T	3.37898e-10	-1.31617e-10	-0.964895
81132708	chr7:81132708:T:C	1.56118e-10	-1.31617e-10	-1.73703
81132788	chr7:81132788:ACT:A	4.29798e-11	-1.54226	-1.48465
81133016	chr7:81133016:C:T	2.36081e-10	-1.31617e-10	-1.32347
81133583	chr7:81133583:A:C	4.99376e-11	-1.51677	-1.36009
81133960	chr7:81133960:C:T	5.32935e-11	-1.40286	-1.40896
81134021	chr7:81134021:G:A	4.04809e-09	-1.31617e-10	1.51836
81134146	chr7:81134146:C:T	1.98671e-10	-1.31617e-10	-1.49599
81134174	chr7:81134174:C:A	1.53838e-10	-1.31617e-10	-1.75174
81134327	chr7:81134327:C:T	6.03464e-11	-1.35355	-1.33399
81134647	chr7:81134647:G:A	5.88652e-11	-1.34723	-1.36516
81134739	chr7:81134739:A:G	3.72673e-10	-1.31617e-10	-0.866938
81134740	chr7:81134740:AT:A	1.15706e-10	-0.390604	-1.64598
81134849	chr7:81134849:T:C	1.52402e-10	-1.64249	-0.118628
81135130	chr7:81135130:G:A	1.68463e-10	-1.31617e-10	-1.66092
81135199	chr7:81135199:T:C	3.079e-11	-1.59261	-1.76784
81135503	chr7:81135503:C:T	1.47061e-10	-1.31617e-10	-1.79679
81135804	chr7:81135804:GGT:G	2.22516e-10	-1.38264	-9.09645e-10
81135823	chr7:81135823:A:G	4.29474e-11	-1.51417	-1.51349
81135884	chr7:81135884:A:G	1.89072e-10	-1.31617e-10	-1.54551
81135898	chr7:81135898:T:C	2.47281e-10	-1.31617e-10	-1.27711
81135899	chr7:81135899:G:A	1.45395e-10	-1.31617e-10	-1.80818
81135950	chr7:81135950:G:A	4.34202e-10	-1.31617e-10	-0.71413
81135952	chr7:81135952:A:G	6.95501e-11	-0.897461	-1.64813
81136064	chr7:81136064:T:A	2.58598e-10	-1.31617e-10	-1.23236
81136317	chr7:81136317:T:C	3.42594e-11	-1.62851	-1.62517
81136491	chr7:81136491:G:A	1.0385e-09	-1.62457	1.78246
81136573	chr7:81136573:G:C	1.83048e-09	-1.60229	2.32698
81136888	chr7:81136888:A:G	1.52303e-10	-1.31617e-10	-1.76177
81137170	chr7:81137170:G:A	1.53029e-10	-1.31617e-10	-1.75701
81137211	chr7:81137211:T:C	4.55556e-11	-1.53835	-1.43036
81137225	chr7:81137225:G:A	1.46278e-10	-1.31617e-10	-1.80213
81137673	chr7:81137673:T:C	1.63351e-10	-1.31617e-10	-1.69174
81138133	chr7:81138133:C:T	1.54178e-10	-1.31617e-10	-1.74953
81138363	chr7:81138363:C:T	2.03157e-10	-1.47366	-9.09645e-10
81138580	chr7:81138580:C:T	6.14062e-11	-1.43894	-1.23119
81138784	chr7:81138784:G:A	3.66381e-11	-1.63168	-1.55487
81138946	chr7:81138946:G:A	6.13288e-11	-1.4889	-1.18249
81139226	chr7:81139226:A:C	3.5432e-11	-1.62246	-1.59757
81139384	chr7:81139384:T:C	5.4209e-11	-1.53855	-1.25624
81139444	chr7:81139444:G:C	1.7496e-10	-1.31617e-10	-1.62308
81140151	chr7:81140151:A:T	5.98815e-11	-1.39286	-1.30241
81140324	chr7:81140324:T:C	3.17463e-11	-1.52826	-1.80161
81140383	chr7:81140383:A:G	3.18043e-11	-1.52036	-1.80767
81140393	chr7:81140393:G:A	1.65393e-10	-1.31617e-10	-1.67932
81140611	chr7:81140611:C:T	4.91936e-10	-1.42793	0.838642
81140841	chr7:81140841:G:A	1.45122e-10	-1.31617e-10	-1.81006
81141129	chr7:81141129:C:T	1.71579e-10	-1.40551	-0.237082
81141346	chr7:81141346:A:G	3.34789e-10	-1.31617e-10	-0.974139
81141360	chr7:81141360:T:C	1.45114e-10	-1.31617e-10	-1.81012
81141370	chr7:81141370:G:A	1.5115e-10	-1.31617e-10	-1.76937
81141636	chr7:81141636:T:C	2.98908e-10	-1.6454	0.557893
81141879	chr7:81141879:C:T	5.47184e-11	-1.41859	-1.36685
81142037	chr7:81142037:C:T	7.02657e-10	-1.31617e-10	-0.232771
81142171	chr7:81142171:C:T	3.01822e-10	-1.31617e-10	-1.0778
81142266	chr7:81142266:A:G	7.23733e-10	-1.61631	1.41309
81142464	chr7:81142464:C:T	1.45199e-10	-1.31617e-10	-1.80953
81142651	chr7:81142651:A:G	4.20974e-10	-1.31617e-10	-0.74507
81142994	chr7:81142994:C:T	3.15941e-10	-1.31617e-10	-1.03209
81143083	chr7:81143083:G:A	2.02456e-10	-1.47712	-9.09645e-10
81143134	chr7:81143134:G:A	1.79382e-10	-1.59812	-9.09645e-10
81143356	chr7:81143356:G:A	2.54834e-10	-1.49295	0.245923
81143780	chr7:81143780:C:T	4.55344e-10	-0.666588	-9.09645e-10
81143827	chr7:81143827:A:C	2.46233e-10	-0.103155	-1.17821
81143839	chr7:81143839:A:G	1.52748e-10	-1.31617e-10	-1.75885
81144129	chr7:81144129:G:A	1.50376e-10	-1.31617e-10	-1.7745
81144620	chr7:81144620:C:A	1.45463e-10	-1.31617e-10	-1.80772
81144808	chr7:81144808:T:C	1.82068e-10	-0.0431293	-1.54013
81144869	chr7:81144869:T:G	6.22646e-11	-1.29859	-1.35765
81144968	chr7:81144968:G:A	3.72678e-10	-1.31617e-10	-0.866925
81144997	chr7:81144997:A:G	7.7846e-10	-1.31617e-10	-0.130323
81145081	chr7:81145081:A:C	1.83391e-10	-0.124596	-1.45142
81145519	chr7:81145519:C:T	3.68579e-10	-1.31617e-10	-0.877986
81145591	chr7:81145591:A:G	8.66658e-10	-1.58474	1.56174
81145810	chr7:81145810:T:C	3.07842e-10	-1.31617e-10	-1.05805
81145849	chr7:81145849:G:A	7.31613e-11	-1.38154	-1.11343
81146340	chr7:81146340:A:G	1.9141e-10	-0.0196972	-1.51353
81146840	chr7:81146840:A:G	1.82082e-10	-1.43636	-0.146823
81146935	chr7:81146935:G:A	1.61171e-10	-0.14854	-1.55664
81146956	chr7:81146956:A:G	1.45495e-10	-1.31617e-10	-1.8075
81147170	chr7:81147170:T:A	8.91006e-11	-1.3313	-0.966572
81147370	chr7:81147370:A:G	1.33787e-10	-0.728438	-1.16295
81147373	chr7:81147373:T:C	3.06445e-10	-1.31617e-10	-1.0626
81147414	chr7:81147414:A:T	2.69806e-10	-1.18994	-9.09645e-10
81147426	chr7:81147426:A:C	2.79936e-10	-0.416973	-0.736108
81147445	chr7:81147445:T:C	1.49099e-10	-1.31617e-10	-1.78303
81147622	chr7:81147622:G:C	5.05336e-11	-1.05702	-1.80798
81147894	chr7:81147894:G:A	8.7453e-11	-1.59541	-0.721127
81148057	chr7:81148057:C:T	2.37726e-10	-1.31617e-10	-1.31652
81148360	chr7:81148360:A:G	1.66325e-10	-1.31617e-10	-1.67369
81148400	chr7:81148400:T:C	9.2033e-11	-0.51332	-1.75217
81148473	chr7:81148473:A:T	8.38072e-10	-1.31617e-10	-0.0565371
81148880	chr7:81148880:C:T	1.55993e-10	-1.31617e-10	-1.73783
81149064	chr7:81149064:C:T	5.12247e-11	-1.36647	-1.48495
81149107	chr7:81149107:G:A	1.58989e-10	-0.153612	-1.56519
81149386	chr7:81149386:A:G	5.09582e-11	-1.04887	-1.80776
81149605	chr7:81149605:C:T	1.60563e-10	-0.140922	-1.56803
81150192	chr7:81150192:G:A	1.45422e-10	-1.31617e-10	-1.808
81150497	chr7:81150497:A:G	1.20556e-10	-0.221844	-1.77369
81151233	chr7:81151233:A:G	1.48116e-10	-0.185216	-1.60443
81151292	chr7:81151292:G:T	2.6623e-10	-0.0705261	-1.13275
81151547	chr7:81151547:T:C	1.45502e-10	-1.31617e-10	-1.80745
81151624	chr7:81151624:T:C	2.86318e-10	-1.31617e-10	-1.13054
81151700	chr7:81151700:G:A	1.16982e-10	-1.57184	-0.453777
81151836	chr7:81151836:G:A	5.12597e-11	-1.35906	-1.49168
81152218	chr7:81152218:T:C	1.44744e-10	-0.231885	-1.58079
81152340	chr7:81152340:G:A	1.45127e-10	-1.31617e-10	-1.81003
81152796	chr7:81152796:G:A	1.48011e-10	-0.203984	-1.58637
81152840	chr7:81152840:T:A	2.62462e-10	-1.47009	0.252553
81152843	chr7:81152843:A:T	3.19169e-10	-1.31617e-10	-1.02192
81153032	chr7:81153032:A:G	1.45815e-10	-1.31617e-10	-1.8053
81153188	chr7:81153188:C:T	1.59889e-10	-1.31617e-10	-1.71316
81153196	chr7:81153196:C:T	2.69394e-10	-1.31617e-10	-1.19147
81153276	chr7:81153276:C:T	1.00681e-09	0.126904	-9.09645e-10
81153572	chr7:81153572:G:T	1.41945e-10	-0.230581	-1.60162
81153622	chr7:81153622:C:G	3.84401e-10	-1.31617e-10	-0.835955
81153675	chr7:81153675:T:A	2.52975e-10	-0.444021	-0.810329
81153693	chr7:81153693:A:AT	1.63986e-10	-1.31617e-10	-1.68786
81154072	chr7:81154072:AG:A	2.94441e-10	-1.31617e-10	-1.10256
81154258	chr7:81154258:G:A	3.99254e-10	-1.31617e-10	-0.798044
81154442	chr7:81154442:T:A	1.46537e-10	-1.31617e-10	-1.80036
81154540	chr7:81154540:C:T	1.85714e-10	-1.56343	-9.09645e-10
81155093	chr7:81155093:A:G	2.22865e-10	-1.31617e-10	-1.38107
81155377	chr7:81155377:G:A	1.48881e-10	-0.214863	-1.56963
81155437	chr7:81155437:A:G	9.77339e-11	-1.32272	-0.882671
81155489	chr7:81155489:T:C	2.95666e-11	-1.60515	-1.79585
81155562	chr7:81155562:C:G	2.88724e-10	-1.31617e-10	-1.12217
81156166	chr7:81156166:C:G	1.7548e-10	-1.31617e-10	-1.62011
81156531	chr7:81156531:A:T	1.82912e-10	-0.111525	-1.46711
81156717	chr7:81156717:C:T	1.00284e-10	-0.777509	-1.40213
81156779	chr7:81156779:A:G	1.4835e-10	-1.31617e-10	-1.78806
81156868	chr7:81156868:T:C	1.80778e-10	-0.0401052	-1.55027
81157178	chr7:81157178:C:G	2.35202e-10	-1.3272	-9.09645e-10
81157242	chr7:81157242:T:C	2.962e-10	-1.31617e-10	-1.0966
81158037	chr7:81158037:T:C	3.2343e-10	-1.31617e-10	-1.00866
81158335	chr7:81158335:T:G	5.22543e-11	-1.36443	-1.46709
81158420	chr7:81158420:A:AT	1.58145e-10	-0.155022	-1.56911
81158642	chr7:81158642:C:T	1.46568e-10	-1.31617e-10	-1.80015
81158844	chr7:81158844:C:T	7.14107e-10	-0.82692	0.610312
81158883	chr7:81158883:T:G	5.66821e-10	-1.31617e-10	-0.447597
81159255	chr7:81159255:C:T	1.72153e-10	-1.31617e-10	-1.63926
81159459	chr7:81159459:G:C	1.49396e-10	-0.19083	-1.59021
81159583	chr7:81159583:G:A	1.31894e-10	-1.46051	-0.445136
81160475	chr7:81160475:A:G	1.66109e-10	-0.0927711	-1.58222
81160484	chr7:81160484:T:A	1.52258e-10	-1.31617e-10	-1.76207
81160623	chr7:81160623:A:G	1.724e-10	-0.0752679	-1.56255
81160870	chr7:81160870:C:A	1.46604e-10	-0.281628	-1.51828
81161063	chr7:81161063:G:A	1.48585e-10	-1.31617e-10	-1.78648
81161113	chr7:81161113:T:C	3.3211e-10	-1.31617e-10	-0.982174
81161252	chr7:81161252:G:A	4.67312e-10	-1.58588	0.945233
81161581	chr7:81161581:A:G	1.48138e-10	-1.31617e-10	-1.7895
81161615	chr7:81161615:C:T	1.75709e-10	-1.31617e-10	-1.61881
81161797	chr7:81161797:T:C	9.45787e-11	-0.927451	-1.31076
81161829	chr7:81161829:C:T	4.41156e-11	-1.59273	-1.4081
81161864	chr7:81161864:T:C	1.55328e-10	-0.110999	-1.6311
81161915	chr7:81161915:T:C	1.57764e-10	-0.137187	-1.58935
81161993	chr7:81161993:CCAAGGCCCAGACCAGACTTCCTTG:C	1.47958e-10	-1.31617e-10	-1.79071
81162053	chr7:81162053:T:G	9.75849e-11	-0.90335	-1.30357
81162098	chr7:81162098:T:C	4.03064e-11	-1.61714	-1.47398
81162134	chr7:81162134:T:C	1.47056e-10	-1.31617e-10	-1.79683
81162752	chr7:81162752:A:G	4.51051e-11	-1.43914	-1.5395
81163109	chr7:81163109:T:G	1.44985e-10	-0.188112	-1.6229
81163211	chr7:81163211:C:T	2.13694e-10	-1.43062	0.00752816
81163321	chr7:81163321:T:G	2.98267e-10	-1.31617e-10	-1.08965
81163585	chr7:81163585:C:T	1.71962e-10	-1.31617e-10	-1.64036
81163739	chr7:81163739:T:C	3.76686e-10	0.525319	-1.38155
81163818	chr7:81163818:C:G	4.6164e-11	-1.4717	-1.48374
81164014	chr7:81164014:G:C	1.66504e-10	-1.31617e-10	-1.67262
81164243	chr7:81164243:T:A	1.47227e-10	-0.183536	-1.61213
81164466	chr7:81164466:C:A	1.40821e-10	-0.186773	-1.65338
81164543	chr7:81164543:C:A	4.88663e-10	-1.56068	0.964716
81164616	chr7:81164616:G:A	9.91642e-11	-0.414831	-1.77603
81164728	chr7:81164728:A:G	1.46351e-10	-1.31617e-10	-1.80163
81164803	chr7:81164803:T:A	1.41444e-10	-0.18767	-1.64806
81165199	chr7:81165199:G:A	1.43544e-10	-0.162773	-1.65823
81165432	chr7:81165432:T:C	5.6001e-10	-0.709472	0.249785
81165437	chr7:81165437:C:A	1.4549e-10	-1.31617e-10	-1.80753
81165455	chr7:81165455:C:T	2.33626e-10	-1.57513	0.241214
81165880	chr7:81165880:G:A	1.65677e-10	-1.31617e-10	-1.6776
81165980	chr7:81165980:T:C	1.59738e-10	-0.101747	-1.61236
81166765	chr7:81166765:G:A	1.22592e-10	-0.23746	-1.74132
81166998	chr7:81166998:G:A	1.54215e-10	-0.171339	-1.57795
81167428	chr7:81167428:G:A	1.45371e-10	-1.31617e-10	-1.80835
81167597	chr7:81167597:G:A	1.64749e-10	-0.137656	-1.54556
81167619	chr7:81167619:G:T	2.7022e-10	-1.31617e-10	-1.1884
81167778	chr7:81167778:T:A	1.66219e-10	-0.125616	-1.54872
81167828	chr7:81167828:A:T	1.45116e-10	-1.31617e-10	-1.81011
81167995	chr7:81167995:C:A	1.32471e-10	-0.354962	-1.54631
81168141	chr7:81168141:G:A	5.34357e-10	-1.31617e-10	-0.506577
81168478	chr7:81168478:A:G	9.18958e-11	-0.460914	-1.80607
81168632	chr7:81168632:A:G	1.96911e-10	-1.50489	-9.09645e-10
81168974	chr7:81168974:C:T	1.46493e-10	-1.31617e-10	-1.80066
81168975	chr7:81168975:T:A	1.4883e-10	-1.31617e-10	-1.78483
81169225	chr7:81169225:G:A	1.45803e-10	-1.31617e-10	-1.80538
81169320	chr7:81169320:A:G	1.24971e-10	-0.398913	-1.56065
81169417	chr7:81169417:C:T	1.90107e-10	-1.54005	-9.09645e-10
81169443	chr7:81169443:T:C	2.87142e-10	-0.265073	-0.862592
81169546	chr7:81169546:C:T	4.02611e-10	-1.31617e-10	-0.789669
81169576	chr7:81169576:C:A	1.45117e-10	-1.31617e-10	-1.8101
81169663	chr7:81169663:C:T	2.88178e-10	-1.31617e-10	-1.12406
81169922	chr7:81169922:C:T	4.03295e-10	-1.31617e-10	-0.787973
81169965	chr7:81169965:A:G	1.37713e-10	-0.334354	-1.52811
81170032	chr7:81170032:A:G	1.39412e-10	-0.287083	-1.56312
81170316	chr7:81170316:G:C	5.33829e-10	-1.31617e-10	-0.507565
81170357	chr7:81170357:T:C	1.46661e-10	-1.31617e-10	-1.79952
81170463	chr7:81170463:C:T	1.40539e-10	-0.294228	-1.54792
81170638	chr7:81170638:C:T	2.42146e-10	-0.22515	-1.07295
81171102	chr7:81171102:T:A	1.73572e-10	-1.31617e-10	-1.63105
```
