## Supplementary material for "Characterization of shared and ancestry-specific signals driving complex traits using multi-ancestry fine-mapping": susiex_nc1.cs80.summary

```
# chr7:79677130-81171133
CS_ID	CS_LENGTH	CS_PURITY	MAX_PIP_SNP	BP	REF_ALLELE	ALT_ALLELE	REF_FRQ	BETA	SE	-LOG10P	MAX_PIP	POST-HOC_PROB_POP1	POST-HOC_PROB_POP2
1	10	0.953712	chr7:80599905:G:T	80599905	T,T	G,G	1,1	-inf,-inf	inf,inf	6.38189,5.3503	0.181591	0.992871	0.99962
```
