## Supplementary material for "Characterization of shared and ancestry-specific signals driving complex traits using multi-ancestry fine-mapping": susiex_nc2.cs80.cs

```
CS_ID	SNP	BP	REF_ALLELE	ALT_ALLELE	REF_FRQ	BETA	SE	-LOG10P	CS_PIP	OVRL_PIP
1	chr7:80599905:G:T	80599905	T,T	G,G	1,1	-inf,-inf	inf,inf	6.38189,5.3503	0.178975	0.178975
1	chr7:80600168:T:C	80600168	C,C	T,T	1,1	-inf,-inf	inf,inf	6.46028,5.19095	0.157387	0.157387
1	chr7:80594579:G:A	80594579	A,A	G,G	1,1	-inf,-inf	inf,inf	6.37435,5.07575	0.0964025	0.0964026
1	chr7:80595392:C:T	80595392	T,T	C,C	1,1	-inf,-inf	inf,inf	6.24959,5.11148	0.0871542	0.0871543
1	chr7:80594086:T:G	80594086	G,G	T,T	1,1	-inf,-inf	inf,inf	6.01674,5.3224	0.0855161	0.0855162
1	chr7:80594523:A:G	80594523	G,G	A,A	1,1	-inf,-inf	inf,inf	6.2664,5.03891	0.0791245	0.0791246
1	chr7:80593092:C:T	80593092	T,T	C,C	1,1	-inf,-inf	inf,inf	6.35089,4.81024	0.0638219	0.0638219
1	chr7:80594739:C:G	80594739	G,G	C,C	1,1	-inf,-inf	inf,inf	6.10513,4.8227	0.0383598	0.0383599
1	chr7:80611013:CTACAGG:C	80611013	C,C	CTACAGG,CTACAGG	1,1	-inf,-inf	inf,inf	5.49446,5.49761	0.0329971	0.0329972
2	chr7:80671133:T:G	80671133	NA,G	NA,T	NA,1	NA,inf	NA,inf	NA,8.77419	0.958487	0.958487
```
