## Supplementary material for "Characterization of shared and ancestry-specific signals driving complex traits using multi-ancestry fine-mapping": susiex_nc2.cs80.snp

```
BP	SNP	PIP(CS1)	LogBF(CS1,Pop1)	LogBF(CS1,Pop2)	PIP(CS2)	LogBF(CS2,Pop1)	LogBF(CS2,Pop2)
79677225	chr7:79677225:A:G	2.70215e-09	-1.31617e-10	-1.81074	3.37309e-07	-1.31617e-10	-1.81047
79677597	chr7:79677597:C:T	1.15832e-09	-1.15483	-1.50299	1.05131e-07	-1.39695	-1.57931
79677682	chr7:79677682:A:G	2.70199e-09	-1.31617e-10	-1.8108	3.37246e-07	-1.31617e-10	-1.81066
79677728	chr7:79677728:TAACA:T	2.81144e-09	-1.31617e-10	-1.77109	3.56929e-07	-1.31617e-10	-1.75393
79677808	chr7:79677808:T:C	6.4122e-10	-1.54575	-1.70342	9.97992e-08	-1.60634	-1.42197
79677848	chr7:79677848:A:G	5.83047e-09	-1.31617e-10	-1.04169	6.79059e-07	-1.31617e-10	-1.11076
79677926	chr7:79677926:T:A	6.44004e-10	-1.55506	-1.68978	1.01298e-07	-1.61127	-1.40213
79678097	chr7:79678097:C:T	5.63784e-09	-1.07529	-9.09645e-10	7.29231e-07	-1.03948	-9.09645e-10
79678522	chr7:79678522:C:A	7.88826e-10	-1.50821	-1.53379	1.2439e-07	-1.57449	-1.23356
79678534	chr7:79678534:C:T	8.22198e-10	-1.23444	-1.76612	8.36419e-08	-1.46953	-1.73539
79678662	chr7:79678662:G:A	5.92941e-10	-1.55516	-1.77229	7.14107e-08	-1.62133	-1.74169
79678917	chr7:79678917:A:G	1.79886e-09	-1.34097	-0.876664	1.7131e-07	-1.52751	-0.960487
79679079	chr7:79679079:G:C	1.78956e-09	-1.32993	-0.89289	1.69752e-07	-1.52068	-0.976452
79679510	chr7:79679510:A:T	5.10629e-09	-1.31617e-10	-1.17432	5.37163e-07	-1.31617e-10	-1.34517
79679530	chr7:79679530:G:A	1.51927e-09	-1.1291	-1.25746	1.39252e-07	-1.38352	-1.31166
79679593	chr7:79679593:G:C	3.22021e-09	-1.31617e-10	-1.63534	3.9683e-07	-1.31617e-10	-1.64796
79679680	chr7:79679680:A:G	7.79576e-10	-1.27358	-1.78021	7.7437e-08	-1.49786	-1.78415
79680347	chr7:79680347:T:C	7.7259e-10	-1.29982	-1.76298	8.06045e-08	-1.51057	-1.73134
79680406	chr7:79680406:C:T	1.42802e-09	-1.18834	-1.26016	1.27388e-07	-1.42013	-1.3641
79680802	chr7:79680802:A:C	3.22017e-09	-1.63535	-9.09645e-10	4.01952e-07	-1.63514	-9.09645e-10
79680814	chr7:79680814:T:G	9.04639e-09	-1.31617e-10	-0.602424	1.03472e-06	-1.31617e-10	-0.689581
79681180	chr7:79681180:G:C	1.15861e-09	-1.16962	-1.48795	1.05331e-07	-1.40676	-1.5676
79681270	chr7:79681270:C:T	1.71393e-09	-1.38685	-0.879151	4.07778e-07	-1.49738	-0.123368
79681298	chr7:79681298:T:A	3.20647e-09	-1.31617e-10	-1.63962	3.95056e-07	-1.31617e-10	-1.65244
79681631	chr7:79681631:T:G	1.82266e-09	-1.6461	-0.558391	1.07253e-06	-1.63541	0.981716
79681777	chr7:79681777:G:A	8.34988e-09	-1.31617e-10	-0.682543	9.57366e-07	-1.31617e-10	-0.767284
79681825	chr7:79681825:T:C	3.00895e-09	-1.31617e-10	-1.7032	3.72447e-07	-1.31617e-10	-1.71137
79682482	chr7:79682482:A:G	5.96819e-10	-1.53548	-1.78545	6.97795e-08	-1.59078	-1.79535
79682560	chr7:79682560:T:C	7.63751e-09	-1.31617e-10	-0.771718	9.5666e-07	-1.31617e-10	-0.768022
79682638	chr7:79682638:C:T	1.0112e-09	-1.50475	-1.2889	7.3955e-08	-1.56072	-1.7673
79683565	chr7:79683565:G:A	2.87688e-09	-1.31617e-10	-1.74808	3.6273e-07	-1.31617e-10	-1.73781
79683796	chr7:79683796:A:G	3.31216e-09	-1.31617e-10	-1.60719	4.3256e-07	-1.31617e-10	-1.56175
79683864	chr7:79683864:T:C	2.72569e-09	-1.31617e-10	-1.80207	3.40713e-07	-1.31617e-10	-1.80043
79683984	chr7:79683984:T:A	2.98615e-09	-1.31617e-10	-1.71081	3.66936e-07	-1.31617e-10	-1.72628
79683992	chr7:79683992:A:G	1.34669e-09	-0.750025	-1.75711	1.44913e-07	-0.846698	-1.80864
79684132	chr7:79684132:A:C	8.73508e-10	-1.63792	-1.3021	2.78725e-07	-1.64478	-0.35646
79684563	chr7:79684563:G:T	7.0907e-10	-1.50534	-1.64325	1.22762e-07	-1.58533	-1.23589
79684641	chr7:79684641:T:C	2.74556e-09	-1.31617e-10	-1.79481	3.4198e-07	-1.31617e-10	-1.79672
79684769	chr7:79684769:C:T	6.66527e-09	-1.31617e-10	-0.907879	6.76934e-07	-1.31617e-10	-1.1139
79684777	chr7:79684777:G:A	1.86658e-09	-1.53553	-0.64515	1.98089e-07	-1.51269	-0.830065
79684829	chr7:79684829:A:G	1.85666e-09	-1.5364	-0.649614	1.97164e-07	-1.51352	-0.833916
79684988	chr7:79684988:A:AC	8.83216e-10	-1.63545	-1.29352	2.83368e-07	-1.64332	-0.341398
79685093	chr7:79685093:G:A	3.04833e-09	-1.31617e-10	-1.6902	3.71067e-07	-1.31617e-10	-1.71509
79685176	chr7:79685176:C:T	2.7847e-09	-1.31617e-10	-1.78065	3.45314e-07	-1.31617e-10	-1.78701
79685308	chr7:79685308:G:A	1.49963e-09	-1.63678	-0.762788	8.39173e-08	-1.64717	-1.55447
79685406	chr7:79685406:T:C	5.78517e-08	-0.971852	2.22494	5.88345e-06	-1.20369	2.25212
79685646	chr7:79685646:T:C	5.10631e-08	-1.04147	2.16974	5.34974e-06	-1.24417	2.19751
79685941	chr7:79685941:C:T	5.14362e-08	-1.03837	2.17392	5.3854e-06	-1.24172	2.2017
79686198	chr7:79686198:A:C	3.7032e-09	-1.52172	0.026123	3.74211e-07	-1.49747	-0.20918
79686211	chr7:79686211:C:A	3.79447e-09	-1.52044	0.0491964	3.82812e-07	-1.49589	-0.188033
79686306	chr7:79686306:AT:A	3.50272e-09	-1.51495	-0.036297	3.55514e-07	-1.48996	-0.267941
79686323	chr7:79686323:T:C	5.11384e-08	-1.06585	2.1956	5.38971e-06	-1.26395	2.22472
79686367	chr7:79686367:C:A	2.00713e-09	-1.51105	-0.597028	2.12035e-07	-1.48569	-0.789028
79686445	chr7:79686445:T:G	1.50673e-09	-1.64518	-0.749667	8.39077e-08	-1.64572	-1.55603
79686533	chr7:79686533:A:G	4.42651e-09	-1.31718	-9.09645e-10	5.76416e-07	-1.27464	-9.09645e-10
79686551	chr7:79686551:G:A	3.31759e-09	-1.31617e-10	-1.60555	4.22056e-07	-1.31617e-10	-1.58633
79686638	chr7:79686638:A:G	1.02971e-08	-1.31617e-10	-0.472924	1.37966e-06	-1.31617e-10	-0.401879
79686848	chr7:79686848:A:C	5.76271e-10	-1.59133	-1.76464	8.07095e-08	-1.62899	-1.61163
79687221	chr7:79687221:A:C	2.76637e-09	-1.31617e-10	-1.78725	3.38377e-07	-1.31617e-10	-1.80731
79687273	chr7:79687273:G:A	4.08099e-09	-1.31617e-10	-1.39845	2.03457e-06	-1.31617e-10	-0.0134281
79687378	chr7:79687378:C:T	5.81084e-09	-1.33205	0.286984	7.52732e-07	-1.47752	0.469764
79688044	chr7:79688044:T:C	4.97297e-09	-1.31617e-10	-1.20077	5.71175e-07	-1.31617e-10	-1.28377
79688241	chr7:79688241:T:A	1.51433e-07	-1.08697	3.30233	1.33844e-05	-1.28078	3.15116
79688273	chr7:79688273:G:A	5.7225e-09	-1.50238	0.441998	4.87895e-07	-1.4761	0.0347263
79688502	chr7:79688502:T:A	6.29297e-10	-1.61718	-1.65076	6.60251e-08	-1.64345	-1.79798
79688583	chr7:79688583:G:A	1.0641e-08	-1.52486	1.08479	8.57319e-07	-1.50066	0.622996
79688946	chr7:79688946:A:T	2.75433e-09	-1.31617e-10	-1.79161	3.46665e-07	-1.31617e-10	-1.78311
79689028	chr7:79689028:CAATT:C	1.24516e-09	-1.63121	-0.954317	5.15265e-07	-1.64113	0.254339
79689047	chr7:79689047:G:A	6.03329e-08	-1.10692	2.40201	4.95084e-06	-1.29135	2.16719
79689219	chr7:79689219:T:C	1.73178e-08	0.0469472	-9.09645e-10	2.54087e-06	0.208793	-9.09645e-10
79689782	chr7:79689782:C:A	6.2017e-10	-1.63003	-1.65252	6.57376e-08	-1.64687	-1.79892
79689811	chr7:79689811:C:CA	1.18786e-09	-1.64696	-0.985674	7.56716e-08	-1.63501	-1.67006
79689972	chr7:79689972:T:A	8.12489e-08	-1.02437	2.6171	7.3721e-06	-1.22949	2.50347
79690115	chr7:79690115:A:C	2.96659e-09	-1.31617e-10	-1.71738	3.68559e-07	-1.31617e-10	-1.72187
79690510	chr7:79690510:G:A	3.81494e-09	-1.46586	-9.09645e-10	4.92321e-07	-1.43234	-9.09645e-10
79690735	chr7:79690735:G:A	9.7628e-08	-1.07256	2.84893	8.73671e-06	-1.26779	2.71161
79690744	chr7:79690744:A:T	1.3898e-09	-1.63981	-0.835817	5.4865e-07	-1.64578	0.321769
79690746	chr7:79690746:T:G	5.736e-10	-1.63353	-1.72708	6.4934e-08	-1.6473	-1.8108
79691231	chr7:79691231:G:T	4.87503e-09	-1.16324	-0.057425	5.80728e-07	-1.43362	0.16643
79691374	chr7:79691374:G:A	1.61754e-07	-1.06173	3.34302	1.40731e-05	-1.25825	3.1788
79691420	chr7:79691420:G:T	1.28771e-09	-1.64314	-0.908777	7.74472e-08	-1.64673	-1.63514
79691850	chr7:79691850:T:C	2.80292e-09	-1.31617e-10	-1.77413	3.49639e-07	-1.31617e-10	-1.77457
79692174	chr7:79692174:C:A	8.00958e-09	-1.31617e-10	-0.724151	9.48732e-07	-1.31617e-10	-0.776344
79692436	chr7:79692436:A:G	1.01129e-08	-0.687816	0.196839	2.43174e-06	-1.06894	1.23383
79692569	chr7:79692569:TCAGA:T	1.25793e-09	-1.43881	-1.13651	1.17662e-07	-1.35911	-1.50454
79692785	chr7:79692785:CTCT:C	4.4172e-09	-1.31617e-10	-1.31928	5.4064e-07	-1.31617e-10	-1.33872
79692819	chr7:79692819:G:C	6.21817e-10	-1.50343	-1.77647	6.98712e-08	-1.58324	-1.80158
79692856	chr7:79692856:C:T	7.96627e-09	-1.31617e-10	-0.729573	1.13294e-06	-1.31617e-10	-0.598895
79693077	chr7:79693077:A:T	1.67094e-09	-1.03355	-1.25785	1.92212e-07	-1.10941	-1.26346
79693393	chr7:79693393:T:A	2.77521e-09	-1.31617e-10	-1.78406	3.45327e-07	-1.31617e-10	-1.78698
79693774	chr7:79693774:T:C	6.77673e-10	-1.44875	-1.74513	7.22039e-08	-1.5431	-1.80887
79693803	chr7:79693803:C:T	7.99432e-09	-1.31617e-10	-0.726059	1.13934e-06	-1.31617e-10	-0.593269
79694369	chr7:79694369:T:C	6.08207e-09	-1.31617e-10	-0.999445	8.32223e-07	-1.31617e-10	-0.907369
79694415	chr7:79694415:A:G	3.26842e-09	-1.31617e-10	-1.62048	3.37921e-07	-1.31617e-10	-1.80866
79694787	chr7:79694787:G:A	6.57024e-09	-1.31617e-10	-0.922239	9.01753e-07	-1.31617e-10	-0.827129
79694951	chr7:79694951:G:A	2.73924e-09	-1.31617e-10	-1.79711	3.47905e-07	-1.31617e-10	-1.77954
79695364	chr7:79695364:A:G	1.88129e-09	-1.43537	-0.737464	2.28244e-07	-1.45502	-0.746033
79695535	chr7:79695535:AT:A	1.91041e-09	-1.44027	-0.717201	2.31573e-07	-1.45972	-0.726856
79695823	chr7:79695823:A:G	6.66679e-09	-1.31617e-10	-0.907651	9.15336e-07	-1.31617e-10	-0.812178
79695977	chr7:79695977:A:C	2.27626e-09	-1.50278	-0.479475	2.71512e-07	-1.6254	-0.402064
79695989	chr7:79695989:A:G	2.91759e-09	-1.31617e-10	-1.73403	3.76996e-07	-1.31617e-10	-1.69923
79696436	chr7:79696436:C:T	1.97749e-09	-1.42991	-0.69305	2.39934e-07	-1.45024	-0.700866
79696452	chr7:79696452:G:A	2.98756e-09	-1.31617e-10	-1.71033	3.88627e-07	-1.31617e-10	-1.66885
79696495	chr7:79696495:C:T	5.11521e-09	-1.31617e-10	-1.17257	5.82254e-07	-1.31617e-10	-1.26456
79697207	chr7:79697207:C:T	4.51498e-09	-1.31617e-10	-1.29739	6.88468e-07	-1.31617e-10	-1.097
79698214	chr7:79698214:C:T	4.63927e-09	-1.58603	0.315795	2.76075e-07	-1.5972	-0.413603
79698717	chr7:79698717:T:C	5.33277e-09	-1.57426	0.443343	3.09135e-07	-1.58662	-0.311076
79698721	chr7:79698721:G:A	4.87431e-09	-1.31617e-10	-1.22081	6.55913e-07	-1.31617e-10	-1.14544
79699019	chr7:79699019:A:C	5.30795e-09	-1.58877	0.453183	3.06749e-07	-1.59981	-0.305635
79699214	chr7:79699214:T:G	2.75626e-09	-1.31617e-10	-1.79091	3.50962e-07	-1.31617e-10	-1.77079
79699254	chr7:79699254:G:A	3.01748e-09	-1.31617e-10	-1.70037	3.68014e-07	-1.31617e-10	-1.72335
79699257	chr7:79699257:C:T	5.338e-10	-1.62196	-1.81057	6.5873e-08	-1.63756	-1.80618
79699314	chr7:79699314:C:G	4.32628e-09	-1.31617e-10	-1.34008	5.70324e-07	-1.31617e-10	-1.28527
79699457	chr7:79699457:G:A	5.10743e-09	-1.31617e-10	-1.17409	6.68448e-07	-1.31617e-10	-1.12651
79699483	chr7:79699483:C:T	1.51197e-08	-1.31617e-10	-0.0887926	1.94886e-06	-1.31617e-10	-0.05647
79699583	chr7:79699583:TTTTC:T	8.41741e-09	-1.31617e-10	-0.674489	1.23715e-06	-1.31617e-10	-0.510902
79699663	chr7:79699663:C:T	4.05128e-09	-1.31617e-10	-1.40576	5.315e-07	-1.31617e-10	-1.35577
79699698	chr7:79699698:GA:G	5.3697e-09	-1.59189	0.467871	3.09834e-07	-1.60253	-0.292901
79699901	chr7:79699901:A:G	2.70264e-09	-1.31617e-10	-1.81056	3.38219e-07	-1.31617e-10	-1.80778
79700251	chr7:79700251:T:C	1.4794e-08	-1.31617e-10	-0.110571	1.70524e-06	-1.31617e-10	-0.190011
79700437	chr7:79700437:A:G	3.41543e-09	-1.60367	0.0271849	4.50495e-07	-1.64678	0.125655
79700723	chr7:79700723:C:A	4.398e-09	-1.31617e-10	-1.32364	5.80318e-07	-1.31617e-10	-1.26789
79700859	chr7:79700859:G:A	2.73137e-09	-1.31617e-10	-1.79999	3.46433e-07	-1.31617e-10	-1.78378
79700913	chr7:79700913:CAT:C	1.34535e-08	-1.31617e-10	-0.205553	4.67723e-07	-1.31617e-10	-1.48359
79701019	chr7:79701019:C:G	1.11315e-08	-0.395014	-9.09645e-10	1.82629e-06	-0.12143	-9.09645e-10
79701086	chr7:79701086:TTA:T	6.24393e-10	-1.62137	-1.65439	7.08003e-08	-1.56101	-1.8106
79701187	chr7:79701187:G:A	5.41169e-10	-1.61106	-1.80775	7.354e-08	-1.64437	-1.68927
79701561	chr7:79701561:C:T	4.2321e-09	-1.31617e-10	-1.36209	5.57065e-07	-1.31617e-10	-1.30879
79701662	chr7:79701662:T:C	4.11885e-09	-1.31617e-10	-1.38922	5.4132e-07	-1.31617e-10	-1.33746
79702330	chr7:79702330:T:A	2.8622e-09	-1.31617e-10	-1.7532	3.51184e-07	-1.31617e-10	-1.77016
79702459	chr7:79702459:G:A	3.52635e-09	-1.54453	-9.09645e-10	4.49327e-07	-1.52372	-9.09645e-10
79702483	chr7:79702483:A:T	5.28273e-09	-1.60047	0.460122	3.06184e-07	-1.61013	-0.297149
79702792	chr7:79702792:C:A	1.196e-08	-1.31617e-10	-0.323225	4.46296e-07	-1.31617e-10	-1.53049
79703215	chr7:79703215:A:G	1.94428e-09	-1.42413	-0.715772	1.41012e-07	-1.47622	-1.2064
79703403	chr7:79703403:A:G	5.71107e-09	-1.31617e-10	-1.06238	7.94429e-07	-1.31617e-10	-0.953846
79703643	chr7:79703643:C:T	5.79484e-09	-1.31617e-10	-1.04782	8.05168e-07	-1.31617e-10	-0.940418
79703793	chr7:79703793:C:T	5.03381e-09	-1.59289	0.404275	2.93883e-07	-1.60345	-0.344834
79703815	chr7:79703815:A:AC	2.03678e-08	-1.31617e-10	0.209165	2.64534e-06	-1.31617e-10	0.249084
79704365	chr7:79704365:G:A	5.36417e-10	-1.6194	-1.80823	6.94352e-08	-1.64654	-1.74454
79704425	chr7:79704425:G:A	1.63083e-08	-1.31617e-10	-0.0131147	6.89135e-07	-1.31617e-10	-1.09603
79704758	chr7:79704758:C:T	5.21039e-09	-1.55984	0.405708	3.55795e-07	-1.57644	-0.180679
79705008	chr7:79705008:G:A	2.37454e-09	-1.60674	-0.333241	1.60718e-07	-1.61391	-0.937907
79705186	chr7:79705186:T:C	4.64124e-09	-1.57967	0.309865	2.68971e-07	-1.58646	-0.45041
79705586	chr7:79705586:T:C	3.99944e-09	-1.31617e-10	-1.41863	5.33885e-07	-1.31617e-10	-1.35129
79705666	chr7:79705666:T:C	4.08829e-09	-1.56828	0.17162	2.4468e-07	-1.57413	-0.557387
79705884	chr7:79705884:C:A	4.01658e-09	-1.54657	0.132213	2.41968e-07	-1.55485	-0.587812
79706140	chr7:79706140:A:C	6.97648e-09	-1.31617e-10	-0.862246	9.7655e-07	-1.31617e-10	-0.747444
79706188	chr7:79706188:C:T	2.97931e-09	-1.31617e-10	-1.7131	3.73525e-07	-1.31617e-10	-1.70849
79706244	chr7:79706244:G:A	6.2314e-09	-1.31617e-10	-0.975189	8.67311e-07	-1.31617e-10	-0.866072
79706339	chr7:79706339:T:C	2.73955e-09	-1.31617e-10	-1.797	3.39428e-07	-1.31617e-10	-1.80421
79706624	chr7:79706624:T:C	1.65401e-08	-1.38642	1.38742	8.53044e-07	-1.4443	0.561646
79706848	chr7:79706848:C:T	4.88171e-09	-1.21929	-9.09645e-10	6.43213e-07	-1.16499	-9.09645e-10
79707111	chr7:79707111:C:A	4.7124e-09	-1.49535	0.240758	2.76982e-07	-1.51036	-0.497154
79707218	chr7:79707218:C:T	7.72894e-09	-1.31617e-10	-0.759818	1.12414e-06	-1.31617e-10	-0.606694
79707260	chr7:79707260:C:G	1.70259e-08	-1.31617e-10	0.0299477	1.94938e-06	-1.31617e-10	-0.0562039
79707299	chr7:79707299:T:A	6.0939e-10	-1.6242	-1.67588	7.39087e-08	-1.64226	-1.68637
79707669	chr7:79707669:C:T	1.8172e-08	-1.31617e-10	0.0950901	2.35759e-06	-1.31617e-10	0.133928
79708147	chr7:79708147:T:G	3.3116e-09	-1.31617e-10	-1.60736	4.25492e-07	-1.31617e-10	-1.57822
79708432	chr7:79708432:T:C	5.69989e-10	-1.55874	-1.80818	7.58299e-08	-1.61676	-1.68622
79708518	chr7:79708518:T:C	5.47362e-09	-1.31617e-10	-1.10485	7.43618e-07	-1.31617e-10	-1.01994
79708657	chr7:79708657:T:C	3.18016e-09	-1.54751	-0.100345	2.00619e-07	-1.55719	-0.772876
79708672	chr7:79708672:TAATA:T	6.25193e-09	-1.31617e-10	-0.971901	8.7353e-07	-1.31617e-10	-0.858926
79708688	chr7:79708688:T:G	3.82923e-09	-1.56734	0.105211	2.32903e-07	-1.57446	-0.606389
79708895	chr7:79708895:A:G	6.59205e-10	-1.622	-1.59951	7.98917e-08	-1.64119	-1.60961
79709373	chr7:79709373:GTTTC:G	3.7719e-09	-1.55983	0.0826129	2.29808e-07	-1.56698	-0.627242
79709388	chr7:79709388:C:T	3.92578e-09	-1.5646	0.127381	2.37316e-07	-1.57169	-0.590386
79709390	chr7:79709390:T:C	1.65146e-08	-1.42084	1.4203	8.55131e-07	-1.4743	0.594082
79709662	chr7:79709662:T:C	2.70475e-09	-1.31617e-10	-1.80978	3.37584e-07	-1.31617e-10	-1.80966
79710259	chr7:79710259:T:C	1.25539e-08	-1.31617e-10	-0.274762	4.52068e-07	-1.31617e-10	-1.51764
79710283	chr7:79710283:C:T	4.10724e-09	-1.58374	0.191702	2.45786e-07	-1.58882	-0.538189
79710335	chr7:79710335:G:A	6.01245e-09	-1.31617e-10	-1.01096	8.36209e-07	-1.31617e-10	-0.902591
79711235	chr7:79711235:G:T	7.22403e-10	-1.63028	-1.49968	8.74738e-08	-1.645	-1.51513
79712221	chr7:79712221:T:C	4.05591e-09	-1.31617e-10	-1.40461	5.42112e-07	-1.31617e-10	-1.336
79712547	chr7:79712547:T:C	4.21697e-09	-1.31617e-10	-1.36567	5.65348e-07	-1.31617e-10	-1.29403
79713018	chr7:79713018:AT:A	6.51731e-08	-1.31617e-10	1.37226	1.1928e-06	-1.31617e-10	-0.547411
79713092	chr7:79713092:C:A	5.63855e-09	-1.31617e-10	-1.07516	7.87974e-07	-1.31617e-10	-0.962004
79713988	chr7:79713988:T:G	3.60311e-09	-1.31617e-10	-1.52299	4.34138e-07	-1.31617e-10	-1.55811
79713991	chr7:79713991:T:G	1.65129e-08	-1.41487	1.41423	8.61052e-07	-1.46705	0.593732
79714526	chr7:79714526:T:A	2.02739e-08	-1.31617e-10	0.204547	2.60394e-06	-1.31617e-10	0.233311
79715261	chr7:79715261:T:C	3.9384e-09	-1.57731	0.143292	2.37923e-07	-1.58315	-0.576368
79715462	chr7:79715462:T:G	6.27582e-09	-1.31617e-10	-0.968086	8.74348e-07	-1.31617e-10	-0.857991
79715908	chr7:79715908:A:G	1.33017e-08	-1.40367	1.18677	7.01457e-07	-1.45664	0.378328
79716079	chr7:79716079:G:T	6.25124e-09	-1.31617e-10	-0.97201	8.72895e-07	-1.31617e-10	-0.859654
79716287	chr7:79716287:G:A	1.55493e-08	-1.42079	1.36001	8.15788e-07	-1.4714	0.544087
79716644	chr7:79716644:T:C	2.03123e-08	-1.31617e-10	0.206435	2.60944e-06	-1.31617e-10	0.235423
79716649	chr7:79716649:A:G	6.80126e-10	-1.63264	-1.55763	8.25816e-08	-1.64573	-1.57196
79717025	chr7:79717025:A:G	5.35248e-09	-1.31617e-10	-1.12723	8.21853e-07	-1.31617e-10	-0.919908
79717087	chr7:79717087:G:T	6.5708e-10	-1.64057	-1.58417	8.05323e-08	-1.64737	-1.59544
79717104	chr7:79717104:A:G	5.90065e-09	-1.31617e-10	-1.02973	8.18793e-07	-1.31617e-10	-0.923638
79717594	chr7:79717594:G:A	6.32724e-09	-1.64165	0.681718	3.82701e-07	-1.64389	-0.040321
79717932	chr7:79717932:A:C	3.34856e-08	-1.31617e-10	0.706325	4.14126e-06	-1.31617e-10	0.697285
79718025	chr7:79718025:T:C	2.80388e-09	-1.5731	-0.200682	2.21279e-07	-1.51883	-0.713217
79718140	chr7:79718140:G:A	1.38233e-09	-1.4581	-1.02291	1.0198e-07	-1.40809	-1.5986
79718650	chr7:79718650:A:T	6.75015e-09	-1.31617e-10	-0.895225	8.8023e-07	-1.31617e-10	-0.851286
79718816	chr7:79718816:AACTC:A	2.74495e-08	-1.31617e-10	0.507559	3.1658e-06	-1.31617e-10	0.428692
79719623	chr7:79719623:C:T	2.71936e-09	-1.31617e-10	-1.80439	3.93666e-07	-1.31617e-10	-1.65597
79719704	chr7:79719704:A:C	1.07242e-09	-1.59842	-1.13645	1.46831e-07	-1.62029	-1.02189
79719712	chr7:79719712:A:C	1.01944e-09	-1.62643	-1.15911	8.08702e-08	-1.60817	-1.63046
79720414	chr7:79720414:T:C	3.18186e-09	-1.64732	-9.09645e-10	3.98507e-07	-1.64374	-9.09645e-10
79721046	chr7:79721046:G:T	5.73613e-09	-1.31617e-10	-1.05801	6.07619e-07	-1.31617e-10	-1.22192
79721445	chr7:79721445:GA:G	3.50085e-09	-1.31617e-10	-1.55178	4.25698e-07	-1.31617e-10	-1.57774
79722042	chr7:79722042:G:A	6.19734e-09	-1.31617e-10	-0.98067	7.89971e-07	-1.31617e-10	-0.959473
79722133	chr7:79722133:T:C	2.71328e-09	-1.31617e-10	-1.80663	3.38359e-07	-1.31617e-10	-1.80736
79722137	chr7:79722137:T:C	5.39409e-09	-1.31617e-10	-1.11949	7.19568e-07	-1.31617e-10	-1.05282
79722142	chr7:79722142:A:C	1.66709e-09	-1.55135	-0.742361	1.27011e-07	-1.59255	-1.19464
79722567	chr7:79722567:A:G	3.40516e-09	-1.5795	-9.09645e-10	4.38065e-07	-1.5491	-9.09645e-10
79722699	chr7:79722699:AAAC:A	6.41799e-10	-1.58096	-1.66731	7.30224e-08	-1.55594	-1.78476
79723374	chr7:79723374:C:A	2.87311e-09	-1.31617e-10	-1.7494	3.59737e-07	-1.31617e-10	-1.7461
79723439	chr7:79723439:T:G	1.02398e-09	-1.48101	-1.30008	1.03757e-07	-1.44546	-1.54396
79723565	chr7:79723565:A:T	1.65869e-09	-1.56321	-0.735553	1.26707e-07	-1.60164	-1.18796
79723682	chr7:79723682:C:T	1.3611e-09	-1.55707	-0.939427	1.12476e-07	-1.57936	-1.32937
79723683	chr7:79723683:CT:C	4.88371e-09	-1.21889	-9.09645e-10	6.06864e-07	-1.22316	-9.09645e-10
79723924	chr7:79723924:G:A	1.50796e-09	-1.57062	-0.823409	1.17855e-07	-1.6071	-1.25492
79723977	chr7:79723977:G:A	2.70603e-09	-1.31617e-10	-1.80931	4.07668e-07	-1.31617e-10	-1.62102
79724364	chr7:79724364:G:A	2.70384e-09	-1.31617e-10	-1.81012	4.12505e-07	-1.31617e-10	-1.60922
79724733	chr7:79724733:A:G	1.1139e-09	-1.51958	-1.17734	9.43041e-08	-1.56646	-1.51849
79724797	chr7:79724797:TTTTA:T	1.99128e-08	-1.31617e-10	0.186573	6.96406e-07	-1.31617e-10	-1.08554
79724897	chr7:79724897:G:A	3.02145e-09	-1.31617e-10	-1.69905	3.70818e-07	-1.31617e-10	-1.71576
79724905	chr7:79724905:T:C	3.35689e-09	-1.31617e-10	-1.59377	4.10456e-07	-1.31617e-10	-1.6142
79725880	chr7:79725880:G:A	1.13196e-09	-1.57219	-1.10865	9.51818e-08	-1.60691	-1.46877
79726016	chr7:79726016:G:T	9.39316e-10	-1.57411	-1.29328	8.53509e-08	-1.59605	-1.58865
79726026	chr7:79726026:A:C	7.07596e-10	-1.55865	-1.59202	8.98053e-08	-1.59509	-1.53874
79726220	chr7:79726220:T:C	2.70667e-09	-1.31617e-10	-1.80907	3.3937e-07	-1.31617e-10	-1.80438
79726409	chr7:79726409:G:A	2.84171e-09	-1.31617e-10	-1.76038	5.62e-07	-1.31617e-10	-1.29997
79726832	chr7:79726832:T:C	2.70239e-09	-1.31617e-10	-1.81065	4.18017e-07	-1.31617e-10	-1.59595
79726906	chr7:79726906:A:T	9.57168e-10	-1.58962	-1.25895	8.48365e-08	-1.62132	-1.56942
79727859	chr7:79727859:G:A	1.30251e-09	-1.49046	-1.05004	1.05119e-07	-1.54245	-1.43393
79727941	chr7:79727941:C:T	2.70793e-09	-1.31617e-10	-1.8086	3.37524e-07	-1.31617e-10	-1.80983
79727942	chr7:79727942:G:A	2.73313e-09	-1.31617e-10	-1.79934	3.88005e-07	-1.31617e-10	-1.67045
79728044	chr7:79728044:G:A	1.22332e-09	-1.52835	-1.07487	1.0015e-07	-1.57276	-1.45204
79728052	chr7:79728052:T:A	1.20481e-09	-1.52824	-1.09023	9.90647e-08	-1.57266	-1.46304
79728323	chr7:79728323:A:C	3.733e-08	-1.31617e-10	0.815007	4.84396e-06	-1.31617e-10	0.854019
79728463	chr7:79728463:T:C	1.20109e-09	-1.51819	-1.10337	9.89437e-08	-1.56469	-1.47223
79728996	chr7:79728996:C:T	1.41133e-09	-1.46857	-0.991689	1.11625e-07	-1.5245	-1.39182
79729045	chr7:79729045:A:C	3.65635e-09	-1.31617e-10	-1.50833	4.5215e-07	-1.31617e-10	-1.51746
79729050	chr7:79729050:A:C	1.42199e-09	-1.54023	-0.912504	1.11415e-07	-1.58214	-1.33607
79729365	chr7:79729365:C:T	4.11256e-09	-1.31617e-10	-1.39074	5.0485e-07	-1.31617e-10	-1.40721
79729503	chr7:79729503:C:T	3.57861e-09	-1.31617e-10	-1.52982	4.42954e-07	-1.31617e-10	-1.538
79729550	chr7:79729550:C:T	3.84926e-09	-1.31617e-10	-1.45691	4.75198e-07	-1.31617e-10	-1.46774
79729603	chr7:79729603:C:T	3.59976e-09	-1.31617e-10	-1.52392	5.97489e-07	-1.31617e-10	-1.23873
79729670	chr7:79729670:A:T	6.43204e-07	-1.31617e-10	3.66167	0.000152877	-1.31617e-10	4.30592
79729967	chr7:79729967:G:A	1.25245e-09	-1.53617	-1.04352	1.01801e-07	-1.57897	-1.42948
79730002	chr7:79730002:T:C	1.09011e-09	-1.59386	-1.12466	9.2675e-08	-1.62423	-1.47814
79730355	chr7:79730355:T:G	3.25152e-09	-1.62567	-9.09645e-10	4.00043e-07	-1.6399	-9.09645e-10
79730421	chr7:79730421:T:TA	3.07384e-09	-1.31617e-10	-1.68186	3.77916e-07	-1.31617e-10	-1.6968
79730639	chr7:79730639:A:T	5.95245e-09	-1.31617e-10	-1.02099	8.19945e-07	-1.31617e-10	-0.922232
79730728	chr7:79730728:A:G	3.66291e-09	-1.50653	-9.09645e-10	4.31351e-07	-1.56455	-9.09645e-10
79730862	chr7:79730862:T:C	6.03361e-09	-1.31617e-10	-1.00744	6.44052e-07	-1.31617e-10	-1.16369
79731249	chr7:79731249:T:C	2.70253e-09	-1.31617e-10	-1.8106	4.17248e-07	-1.31617e-10	-1.59779
79731375	chr7:79731375:A:C	1.32958e-09	-1.5182	-1.00172	1.06216e-07	-1.56486	-1.40114
79732352	chr7:79732352:C:T	2.25508e-08	-1.31617e-10	0.310981	2.98124e-06	-1.31617e-10	0.368625
79732440	chr7:79732440:C:T	1.83603e-09	-1.61009	-0.587095	1.36761e-07	-1.63048	-1.08276
79732520	chr7:79732520:T:C	1.30769e-09	-1.59762	-0.938901	1.05315e-07	-1.62154	-1.35298
79732817	chr7:79732817:G:GA	8.31828e-09	-1.31617e-10	-0.686335	1.04905e-06	-1.31617e-10	-0.675825
79732919	chr7:79732919:G:C	3.18694e-09	-1.31617e-10	-1.64573	3.91997e-07	-1.31617e-10	-1.66022
79732941	chr7:79732941:T:C	1.2549e-09	-1.59974	-0.977993	1.01771e-07	-1.62313	-1.38562
79733222	chr7:79733222:A:G	2.41401e-09	-1.60944	-0.31406	3.25215e-07	-1.62822	-0.218764
79733495	chr7:79733495:T:C	2.71851e-09	-1.31617e-10	-1.80471	3.39348e-07	-1.31617e-10	-1.80444
79733529	chr7:79733529:C:T	8.67357e-10	-1.43572	-1.51137	1.08062e-07	-1.49957	-1.44919
79733582	chr7:79733582:G:T	2.75071e-09	-1.31617e-10	-1.79293	3.43768e-07	-1.31617e-10	-1.7915
79733740	chr7:79733740:A:C	9.77921e-10	-1.62897	-1.19815	8.65111e-08	-1.64311	-1.52808
79733789	chr7:79733789:G:A	2.74067e-09	-1.31617e-10	-1.79659	3.425e-07	-1.31617e-10	-1.7952
79733790	chr7:79733790:T:A	2.89652e-09	-1.31617e-10	-1.74128	3.56768e-07	-1.31617e-10	-1.75438
79733793	chr7:79733793:G:A	2.72568e-09	-1.31617e-10	-1.80207	3.40321e-07	-1.31617e-10	-1.80158
79733814	chr7:79733814:A:G	2.80691e-09	-1.31617e-10	-1.7727	3.43494e-07	-1.31617e-10	-1.7923
79734291	chr7:79734291:C:G	3.02269e-09	-1.31617e-10	-1.69864	3.80362e-07	-1.31617e-10	-1.69035
79734444	chr7:79734444:G:A	3.8393e-09	-1.31617e-10	-1.4595	4.73156e-07	-1.31617e-10	-1.47204
79734875	chr7:79734875:C:T	2.73643e-09	-1.31617e-10	-1.79814	3.41744e-07	-1.31617e-10	-1.79741
79734938	chr7:79734938:A:T	2.70803e-09	-1.31617e-10	-1.80857	3.38255e-07	-1.31617e-10	-1.80767
79735194	chr7:79735194:C:T	2.70242e-09	-1.31617e-10	-1.81064	3.37204e-07	-1.31617e-10	-1.81078
79735448	chr7:79735448:G:A	4.97402e-09	-1.20056	-9.09645e-10	6.18014e-07	-1.20496	-9.09645e-10
79735472	chr7:79735472:C:T	2.76207e-09	-1.31617e-10	-1.78881	3.45348e-07	-1.31617e-10	-1.78692
79735552	chr7:79735552:C:A	2.76035e-09	-1.31617e-10	-1.78943	3.4513e-07	-1.31617e-10	-1.78755
79735608	chr7:79735608:G:GA	3.10343e-09	-1.31617e-10	-1.67228	3.80154e-07	-1.31617e-10	-1.69089
79735705	chr7:79735705:C:G	4.17172e-09	-1.37646	-9.09645e-10	4.88027e-07	-1.4411	-9.09645e-10
79735853	chr7:79735853:T:G	9.15646e-10	-1.60334	-1.28957	7.85191e-08	-1.57791	-1.69022
79736084	chr7:79736084:G:A	2.78946e-09	-1.31617e-10	-1.77894	3.42608e-07	-1.31617e-10	-1.79488
79736303	chr7:79736303:C:T	2.76205e-09	-1.31617e-10	-1.78882	3.45337e-07	-1.31617e-10	-1.78695
79736895	chr7:79736895:A:G	3.23965e-09	-1.50855	-0.120777	4.49321e-07	-1.55459	0.0308606
79736925	chr7:79736925:A:G	2.74777e-09	-1.31617e-10	-1.794	3.43494e-07	-1.31617e-10	-1.7923
79737315	chr7:79737315:A:G	5.41409e-10	-1.63986	-1.77851	7.01393e-08	-1.63574	-1.74525
79737611	chr7:79737611:T:G	4.02275e-09	-1.31617e-10	-1.41283	5.0517e-07	-1.31617e-10	-1.40657
79737765	chr7:79737765:C:A	1.8457e-09	-1.42655	-0.765383	2.40236e-07	-1.47995	-0.669901
79737878	chr7:79737878:T:A	1.93236e-09	-1.41304	-0.73301	2.5159e-07	-1.46816	-0.63551
79737918	chr7:79737918:G:A	9.7604e-09	-1.31617e-10	-0.526457	1.27145e-06	-1.31617e-10	-0.483554
79738351	chr7:79738351:T:C	7.76288e-10	-1.40206	-1.65596	9.26079e-08	-1.48739	-1.61571
79738386	chr7:79738386:G:A	4.7326e-09	-1.25032	-9.09645e-10	5.44541e-07	-1.33153	-9.09645e-10
79738964	chr7:79738964:C:A	3.14908e-09	-1.31617e-10	-1.65768	3.85248e-07	-1.31617e-10	-1.67758
79739314	chr7:79739314:T:C	8.30218e-10	-1.63911	-1.35174	7.75144e-08	-1.6469	-1.63411
79739365	chr7:79739365:G:A	2.409e-09	-1.52228	-0.403303	3.41366e-07	-1.56697	-0.231547
79739457	chr7:79739457:G:A	3.85806e-09	-1.31617e-10	-1.45463	4.85289e-07	-1.31617e-10	-1.44673
79739816	chr7:79739816:A:T	1.37807e-08	-1.31617e-10	-0.181522	1.78896e-06	-1.31617e-10	-0.14208
79739916	chr7:79739916:CTG:C	2.04941e-09	-1.49149	-0.595748	2.7971e-07	-1.53763	-0.460084
79739928	chr7:79739928:A:G	2.72613e-09	-1.31617e-10	-1.80191	3.43426e-07	-1.31617e-10	-1.7925
79740042	chr7:79740042:C:G	3.25774e-09	-1.31617e-10	-1.62376	4.13432e-07	-1.31617e-10	-1.60698
79740225	chr7:79740225:C:T	4.91874e-09	-1.31617e-10	-1.21174	6.47847e-07	-1.31617e-10	-1.15781
79740235	chr7:79740235:A:G	3.3599e-09	-1.31617e-10	-1.59288	4.27018e-07	-1.31617e-10	-1.57464
79740336	chr7:79740336:T:G	2.22919e-09	-1.57909	-0.424057	3.19256e-07	-1.61148	-0.253996
79740359	chr7:79740359:G:C	4.01267e-09	-1.31617e-10	-1.41533	5.04671e-07	-1.31617e-10	-1.40756
79740587	chr7:79740587:G:A	3.35578e-09	-1.31617e-10	-1.59411	4.26424e-07	-1.31617e-10	-1.57603
79740663	chr7:79740663:A:G	3.15606e-09	-1.31617e-10	-1.65547	3.86437e-07	-1.31617e-10	-1.6745
79740684	chr7:79740684:C:T	2.88194e-09	-1.55256	-0.193767	4.1516e-07	-1.58829	-0.0145135
79740719	chr7:79740719:ATC:A	4.44026e-09	-1.31617e-10	-1.31408	5.56227e-07	-1.31617e-10	-1.31029
79740883	chr7:79740883:T:C	2.39738e-09	-1.54611	-0.384308	3.42111e-07	-1.58641	-0.209927
79741304	chr7:79741304:T:C	1.91353e-09	-1.54017	-0.615669	2.60586e-07	-1.58079	-0.487749
79741421	chr7:79741421:C:T	2.8683e-09	-1.53109	-0.219985	4.11985e-07	-1.57099	-0.0394945
79741890	chr7:79741890:G:A	2.99918e-09	-1.53477	-0.171686	4.28965e-07	-1.57379	0.00369575
79741970	chr7:79741970:A:G	3.05729e-09	-1.52892	-0.158338	4.37882e-07	-1.56895	0.019431
79742139	chr7:79742139:T:G	8.18778e-10	-1.62578	-1.37895	7.75119e-08	-1.64104	-1.64
79742276	chr7:79742276:G:T	2.04005e-09	-1.54427	-0.547545	2.78796e-07	-1.58428	-0.41671
79742498	chr7:79742498:C:A	2.70977e-09	-1.31617e-10	-1.80793	3.37692e-07	-1.31617e-10	-1.80934
79742715	chr7:79742715:TG:T	3.67638e-09	-1.51265	0.00978364	5.28517e-07	-1.55723	0.195831
79743042	chr7:79743042:G:A	4.60735e-09	-1.31617e-10	-1.27714	5.80745e-07	-1.31617e-10	-1.26716
79743535	chr7:79743535:C:T	3.22018e-09	-1.31617e-10	-1.63535	3.93812e-07	-1.31617e-10	-1.6556
79743890	chr7:79743890:T:C	3.1053e-09	-1.31617e-10	-1.67168	3.80666e-07	-1.31617e-10	-1.68955
79744260	chr7:79744260:AT:A	3.21378e-09	-1.63734	-9.09645e-10	4.37434e-07	-1.55054	-9.09645e-10
79744373	chr7:79744373:C:A	8.76029e-10	-1.63468	-1.30247	8.10335e-08	-1.64515	-1.59146
79744458	chr7:79744458:G:T	8.85146e-10	-1.62971	-1.29708	8.1524e-08	-1.64281	-1.58776
79744601	chr7:79744601:G:A	2.709e-09	-1.31617e-10	-1.80821	3.3766e-07	-1.31617e-10	-1.80943
79744727	chr7:79744727:A:C	6.40982e-09	-1.31617e-10	-0.94696	8.45639e-07	-1.31617e-10	-0.891376
79744801	chr7:79744801:G:A	2.96464e-09	-1.55359	-0.164446	4.26838e-07	-1.58881	0.0137476
79744891	chr7:79744891:A:C	3.66041e-09	-1.31617e-10	-1.50721	4.78291e-07	-1.31617e-10	-1.46125
79745086	chr7:79745086:A:G	3.3874e-09	-1.31617e-10	-1.58473	7.46573e-07	-1.31617e-10	-1.01598
79745185	chr7:79745185:A:C	9.09699e-10	-1.63252	-1.26691	8.28494e-08	-1.64421	-1.57023
79745375	chr7:79745375:T:G	1.00305e-08	-1.64172	1.14256	2.89879e-07	-1.56363	-0.398373
79746166	chr7:79746166:T:C	6.81699e-09	-0.885373	-9.09645e-10	9.85381e-07	-0.738441	-9.09645e-10
79746261	chr7:79746261:T:TC	7.36086e-09	-1.31617e-10	-0.808614	8.98542e-07	-1.31617e-10	-0.830696
79746294	chr7:79746294:T:G	7.39217e-09	-1.31617e-10	-0.804368	9.02347e-07	-1.31617e-10	-0.82647
79746482	chr7:79746482:A:G	2.48472e-09	-1.54304	-0.351594	3.56227e-07	-1.58374	-0.172162
79746702	chr7:79746702:T:A	3.79287e-09	-1.31617e-10	-1.47167	4.76055e-07	-1.31617e-10	-1.46594
79748027	chr7:79748027:T:C	5.5465e-10	-1.63816	-1.75605	7.21023e-08	-1.63809	-1.7153
79748104	chr7:79748104:A:T	3.97121e-09	-1.31617e-10	-1.42572	4.98626e-07	-1.31617e-10	-1.41961
79748117	chr7:79748117:C:T	1.33418e-08	-1.31617e-10	-0.213892	1.74694e-06	-1.31617e-10	-0.16585
79748146	chr7:79748146:C:T	7.84136e-09	-1.58558	0.840202	1.16199e-06	-1.60785	1.03427
79748365	chr7:79748365:T:C	2.52289e-09	-1.56087	-0.318509	3.63168e-07	-1.59761	-0.138994
79748602	chr7:79748602:G:A	2.70556e-09	-1.31617e-10	-1.80948	3.37858e-07	-1.31617e-10	-1.80884
79748789	chr7:79748789:C:T	3.96901e-09	-1.31617e-10	-1.42627	4.98383e-07	-1.31617e-10	-1.4201
79748894	chr7:79748894:G:GC	7.53472e-09	-1.31617e-10	-0.785269	9.19464e-07	-1.31617e-10	-0.807679
79748927	chr7:79748927:G:A	9.00896e-10	-1.41255	-1.4966	1.06663e-07	-1.50922	-1.45257
79748948	chr7:79748948:T:C	7.38371e-09	-1.31617e-10	-0.805514	9.0096e-07	-1.31617e-10	-0.828009
79749056	chr7:79749056:GGATA:G	3.45847e-09	-1.31617e-10	-1.56397	7.69387e-07	-1.31617e-10	-0.985876
79749322	chr7:79749322:A:C	7.62486e-10	-1.52631	-1.54965	9.83964e-08	-1.57362	-1.46884
79749358	chr7:79749358:A:G	3.89885e-09	-1.31617e-10	-1.44411	4.89524e-07	-1.31617e-10	-1.43804
79749546	chr7:79749546:C:G	3.71664e-09	-1.31617e-10	-1.49197	4.66243e-07	-1.31617e-10	-1.48676
79749634	chr7:79749634:C:T	4.43265e-09	-1.31617e-10	-1.31579	5.23959e-07	-1.31617e-10	-1.37006
79749961	chr7:79749961:GTC:G	8.46877e-10	-1.60434	-1.36666	7.57127e-08	-1.58	-1.72452
79750088	chr7:79750088:T:C	3.4183e-09	-1.31617e-10	-1.57565	4.34484e-07	-1.31617e-10	-1.55731
79750298	chr7:79750298:AT:A	4.272e-09	-1.35271	-9.09645e-10	4.99419e-07	-1.41802	-9.09645e-10
79751022	chr7:79751022:T:C	3.93298e-09	-1.31617e-10	-1.43539	4.93775e-07	-1.31617e-10	-1.42939
79751028	chr7:79751028:C:T	5.53086e-10	-1.64484	-1.75219	7.19721e-08	-1.64505	-1.71015
79751281	chr7:79751281:A:G	3.40881e-09	-1.31617e-10	-1.57843	7.51231e-07	-1.31617e-10	-1.00976
79751542	chr7:79751542:G:A	3.49259e-09	-1.31617e-10	-1.55415	4.66284e-07	-1.31617e-10	-1.48667
79751761	chr7:79751761:A:C	3.39188e-09	-1.31617e-10	-1.58341	7.42939e-07	-1.31617e-10	-1.02086
79751968	chr7:79751968:A:G	3.98768e-07	-1.31617e-10	3.18359	9.41378e-05	-1.31617e-10	3.82105
79752214	chr7:79752214:C:T	4.29065e-08	0.954233	-9.09645e-10	5.06768e-06	0.899169	-9.09645e-10
79752422	chr7:79752422:T:C	6.30052e-09	-0.964158	-9.09645e-10	8.36276e-07	-0.902511	-9.09645e-10
79752449	chr7:79752449:G:A	3.18273e-09	-1.31617e-10	-1.64705	3.89162e-07	-1.31617e-10	-1.66747
79753107	chr7:79753107:G:C	5.80068e-10	-1.62497	-1.72443	6.74983e-08	-1.61513	-1.80424
79753298	chr7:79753298:T:G	3.77014e-09	-1.31617e-10	-1.47768	4.92723e-07	-1.31617e-10	-1.43152
79753468	chr7:79753468:G:A	3.3965e-09	-1.31617e-10	-1.58204	7.44985e-07	-1.31617e-10	-1.01811
79753723	chr7:79753723:T:C	2.83311e-09	-1.31617e-10	-1.76342	4.87544e-07	-1.31617e-10	-1.44209
79753826	chr7:79753826:C:T	3.21389e-09	-1.31617e-10	-1.63731	6.76418e-07	-1.31617e-10	-1.11466
79754138	chr7:79754138:A:G	1.60205e-08	-1.31617e-10	-0.0309231	2.01721e-06	-1.31617e-10	-0.0219973
79754151	chr7:79754151:T:C	3.55923e-09	-1.31617e-10	-1.53525	8.01897e-07	-1.31617e-10	-0.944489
79754152	chr7:79754152:G:A	3.36474e-09	-1.31617e-10	-1.59144	7.31238e-07	-1.31617e-10	-1.03673
79754655	chr7:79754655:T:G	4.02033e-09	-1.31617e-10	-1.41343	9.75017e-07	-1.31617e-10	-0.749015
79754865	chr7:79754865:A:G	3.92302e-09	-1.43793	-9.09645e-10	4.85778e-07	-1.44572	-9.09645e-10
79755504	chr7:79755504:A:G	6.25606e-10	-1.62447	-1.64935	6.94111e-08	-1.61462	-1.77681
79755708	chr7:79755708:G:A	4.0855e-09	-1.31617e-10	-1.39735	5.04068e-07	-1.31617e-10	-1.40876
79755934	chr7:79755934:C:T	7.64334e-10	-1.51305	-1.56049	9.32994e-08	-1.58099	-1.51466
79756179	chr7:79756179:T:C	3.61515e-09	-1.31617e-10	-1.51966	8.23923e-07	-1.31617e-10	-0.917393
79756674	chr7:79756674:A:G	5.58278e-09	-1.63666	0.551558	1.92389e-07	-1.54669	-0.82526
79756702	chr7:79756702:G:A	4.29392e-09	-1.34759	-9.09645e-10	5.66822e-07	-1.29142	-9.09645e-10
79756765	chr7:79756765:T:G	3.05797e-08	-1.31617e-10	0.615547	3.76843e-06	-1.31617e-10	0.602944
79757074	chr7:79757074:A:G	2.86243e-09	-1.31617e-10	-1.75312	5.01064e-07	-1.31617e-10	-1.41474
79757082	chr7:79757082:A:G	7.09933e-09	-1.31617e-10	-0.84479	9.4413e-07	-1.31617e-10	-0.781206
79757442	chr7:79757442:CT:C	8.71317e-10	-1.6206	-1.32194	8.05624e-08	-1.63817	-1.60427
79757901	chr7:79757901:A:G	2.76723e-08	-1.31617e-10	0.515641	3.41294e-06	-1.31617e-10	0.503861
79758333	chr7:79758333:T:A	3.77915e-09	-1.31617e-10	-1.47529	4.92765e-07	-1.31617e-10	-1.43144
79758704	chr7:79758704:A:G	1.18855e-09	-1.62017	-1.01188	9.97731e-08	-1.63764	-1.39093
79759190	chr7:79759190:A:G	3.41491e-09	-1.31617e-10	-1.57664	4.34051e-07	-1.31617e-10	-1.55831
79759563	chr7:79759563:C:T	3.52987e-09	-1.31617e-10	-1.54353	4.40057e-07	-1.31617e-10	-1.54457
79759630	chr7:79759630:T:G	2.94892e-09	-1.57047	-0.15288	4.10633e-07	-1.60392	-0.00985273
79759754	chr7:79759754:C:T	3.25472e-09	-1.53553	-0.0891582	4.7008e-07	-1.57828	0.0997089
79760337	chr7:79760337:AG:A	3.40816e-09	-1.31617e-10	-1.57862	4.33186e-07	-1.31617e-10	-1.5603
79760350	chr7:79760350:G:A	2.51077e-09	-1.56982	-0.314382	3.59281e-07	-1.60446	-0.142902
79760955	chr7:79760955:G:A	3.52204e-09	-1.31617e-10	-1.54575	7.95121e-07	-1.31617e-10	-0.952975
79761489	chr7:79761489:C:T	3.65993e-09	-1.31617e-10	-1.50735	8.41074e-07	-1.31617e-10	-0.89679
79761761	chr7:79761761:T:C	3.18451e-09	-1.64649	-9.09645e-10	3.9946e-07	-1.64136	-9.09645e-10
79762192	chr7:79762192:T:C	3.48297e-09	-1.31617e-10	-1.5569	7.79406e-07	-1.31617e-10	-0.972937
79763972	chr7:79763972:T:G	2.85223e-09	-1.31617e-10	-1.75669	4.96435e-07	-1.31617e-10	-1.42402
79764005	chr7:79764005:A:G	3.91511e-09	-1.31617e-10	-1.43995	4.91555e-07	-1.31617e-10	-1.4339
79764197	chr7:79764197:C:T	1.15082e-08	-1.64504	1.28331	3.11318e-06	-1.64577	2.0577
79764903	chr7:79764903:AC:A	3.62404e-09	-1.31617e-10	-1.5172	8.29199e-07	-1.31617e-10	-0.911009
79765180	chr7:79765180:A:C	4.14047e-09	-1.31617e-10	-1.38398	1.02199e-06	-1.31617e-10	-0.701967
79765397	chr7:79765397:A:C	3.56655e-09	-1.31617e-10	-1.53319	8.05897e-07	-1.31617e-10	-0.939514
79766406	chr7:79766406:C:A	2.53493e-08	-1.31617e-10	0.427961	3.35552e-06	-1.31617e-10	0.486893
79766976	chr7:79766976:G:A	3.6442e-09	-1.31617e-10	-1.51165	8.36933e-07	-1.31617e-10	-0.901726
79767340	chr7:79767340:G:C	1.08351e-09	-1.58626	-1.13832	9.27062e-08	-1.61474	-1.4873
79767402	chr7:79767402:C:T	1.09702e-09	-1.58469	-1.1275	9.35067e-08	-1.61359	-1.47985
79767489	chr7:79767489:G:A	3.98841e-09	-1.31617e-10	-1.4214	5.00351e-07	-1.31617e-10	-1.41616
79767740	chr7:79767740:T:C	2.82723e-09	-1.31617e-10	-1.76549	3.51757e-07	-1.31617e-10	-1.76853
79767942	chr7:79767942:T:C	3.56708e-09	-1.31617e-10	-1.53304	8.06061e-07	-1.31617e-10	-0.93931
79768473	chr7:79768473:G:A	3.53345e-09	-1.31617e-10	-1.54252	7.93142e-07	-1.31617e-10	-0.955467
79768520	chr7:79768520:A:G	3.41491e-09	-1.31617e-10	-1.57664	4.34051e-07	-1.31617e-10	-1.55831
79768997	chr7:79768997:T:C	2.78299e-09	-1.31617e-10	-1.78126	3.4899e-07	-1.31617e-10	-1.77643
79769145	chr7:79769145:G:C	3.50343e-09	-1.31617e-10	-1.55105	7.81332e-07	-1.31617e-10	-0.970469
79769170	chr7:79769170:A:G	4.1783e-09	-1.31617e-10	-1.37489	1.03768e-06	-1.31617e-10	-0.68673
79769253	chr7:79769253:C:G	6.38567e-09	-1.31617e-10	-0.950734	1.17014e-05	-1.31617e-10	1.73599
79769391	chr7:79769391:T:C	3.49938e-09	-1.31617e-10	-1.5522	7.79773e-07	-1.31617e-10	-0.972466
79769592	chr7:79769592:T:G	3.64207e-09	-1.31617e-10	-1.51224	8.34767e-07	-1.31617e-10	-0.904317
79770440	chr7:79770440:C:CA	2.71369e-09	-1.31617e-10	-1.80648	3.39282e-07	-1.31617e-10	-1.80464
79770458	chr7:79770458:GT:G	3.65063e-09	-1.31617e-10	-1.50989	8.38685e-07	-1.31617e-10	-0.899634
79770629	chr7:79770629:T:C	3.18777e-09	-1.64547	-9.09645e-10	4.00393e-07	-1.63902	-9.09645e-10
79770829	chr7:79770829:G:A	3.64984e-09	-1.31617e-10	-1.51011	8.39782e-07	-1.31617e-10	-0.898328
79770972	chr7:79770972:C:T	3.60936e-09	-1.31617e-10	-1.52126	8.21635e-07	-1.31617e-10	-0.920174
79771490	chr7:79771490:G:A	3.5045e-09	-1.31617e-10	-1.55074	7.81598e-07	-1.31617e-10	-0.970129
79771884	chr7:79771884:C:T	4.09268e-09	-1.31617e-10	-1.39559	4.42877e-07	-1.31617e-10	-1.53818
79772266	chr7:79772266:A:G	3.67083e-09	-1.31617e-10	-1.50437	8.44441e-07	-1.31617e-10	-0.892795
79772543	chr7:79772543:C:T	2.24836e-09	-1.62968	-0.364914	3.3139e-07	-1.64348	-0.184695
79773235	chr7:79773235:C:T	1.09856e-09	-1.62023	-1.09056	8.50816e-08	-1.60594	-1.58192
79773452	chr7:79773452:T:C	3.40956e-09	-1.31617e-10	-1.57821	7.49136e-07	-1.31617e-10	-1.01255
79773873	chr7:79773873:C:G	3.86347e-09	-1.31617e-10	-1.45322	5.05208e-07	-1.31617e-10	-1.4065
79774396	chr7:79774396:C:T	3.55218e-09	-1.31617e-10	-1.53723	4.46591e-07	-1.31617e-10	-1.52983
79774419	chr7:79774419:T:C	7.75291e-10	-1.24954	-1.80976	9.27005e-08	-1.37773	-1.72437
79774469	chr7:79774469:C:T	3.74059e-09	-1.31617e-10	-1.48555	4.86895e-07	-1.31617e-10	-1.44342
79774660	chr7:79774660:ATTC:A	3.39568e-09	-1.31617e-10	-1.58229	4.31368e-07	-1.31617e-10	-1.56451
79774744	chr7:79774744:G:A	4.34492e-09	-1.31617e-10	-1.33578	1.10404e-06	-1.31617e-10	-0.624738
79775618	chr7:79775618:G:A	3.44482e-09	-1.31617e-10	-1.56792	7.64328e-07	-1.31617e-10	-0.992473
79775641	chr7:79775641:C:T	4.09771e-09	-1.31617e-10	-1.39436	1.00595e-06	-1.31617e-10	-0.717782
79775762	chr7:79775762:G:A	4.47008e-07	-1.31617e-10	3.29779	0.000105876	-1.31617e-10	3.93855
79775768	chr7:79775768:C:A	2.95617e-09	-1.31617e-10	-1.7209	3.63328e-07	-1.31617e-10	-1.73616
79776305	chr7:79776305:G:A	4.76552e-09	-1.31617e-10	-1.24338	4.98372e-07	-1.31617e-10	-1.42012
79776313	chr7:79776313:A:G	1.23621e-09	-1.64718	-0.94556	1.02309e-07	-1.64633	-1.35713
79776805	chr7:79776805:T:C	1.95267e-09	-1.62533	-0.510261	2.85116e-07	-1.64128	-0.337296
79776831	chr7:79776831:G:A	1.01663e-08	-1.31617e-10	-0.48571	1.28879e-06	-1.31617e-10	-0.470009
79777152	chr7:79777152:G:A	3.09476e-09	-1.31617e-10	-1.67508	3.79133e-07	-1.31617e-10	-1.69358
79778691	chr7:79778691:C:T	3.55576e-09	-1.31617e-10	-1.53622	8.01202e-07	-1.31617e-10	-0.945357
79779142	chr7:79779142:A:T	3.38559e-09	-1.58526	-9.09645e-10	4.37739e-07	-1.54985	-9.09645e-10
79779908	chr7:79779908:A:T	3.34625e-09	-1.31617e-10	-1.59695	7.23009e-07	-1.31617e-10	-1.04805
79779921	chr7:79779921:T:G	6.86098e-10	-1.5746	-1.60693	7.10937e-08	-1.60188	-1.76559
79779966	chr7:79779966:A:G	3.16995e-09	-1.31617e-10	-1.65107	3.89728e-07	-1.31617e-10	-1.66602
79780159	chr7:79780159:T:C	6.43495e-10	-1.59612	-1.64952	6.85091e-08	-1.61667	-1.78783
79780576	chr7:79780576:C:T	5.20817e-09	-1.31617e-10	-1.15456	6.57074e-07	-1.31617e-10	-1.14367
79780720	chr7:79780720:C:A	4.0631e-09	-1.31617e-10	-1.40284	5.02529e-07	-1.31617e-10	-1.41182
79780798	chr7:79780798:A:G	4.06164e-09	-1.31617e-10	-1.4032	5.02366e-07	-1.31617e-10	-1.41214
79781408	chr7:79781408:A:C	8.18018e-10	-1.52123	-1.48443	7.79134e-08	-1.56282	-1.71305
79781636	chr7:79781636:A:C	5.22454e-09	-1.31617e-10	-1.15142	6.58541e-07	-1.31617e-10	-1.14144
79781990	chr7:79781990:A:G	5.62234e-09	-1.07804	-9.09645e-10	8.01349e-07	-0.945173	-9.09645e-10
79782508	chr7:79782508:G:T	3.56028e-09	-1.53495	-9.09645e-10	4.65371e-07	-1.48864	-9.09645e-10
79782545	chr7:79782545:A:T	7.78586e-10	-1.50496	-1.55011	7.69451e-08	-1.55367	-1.73471
79782762	chr7:79782762:C:T	2.84499e-09	-1.31617e-10	-1.75923	5.60349e-07	-1.31617e-10	-1.30291
79783134	chr7:79783134:T:TAGGC	5.56926e-09	-1.31617e-10	-1.08753	7.02526e-07	-1.31617e-10	-1.07679
79783680	chr7:79783680:C:T	7.77899e-10	-1.57252	-1.48343	7.52853e-08	-1.60303	-1.70716
79783834	chr7:79783834:A:G	3.89468e-09	-1.44518	-9.09645e-10	5.20954e-07	-1.37581	-9.09645e-10
79784173	chr7:79784173:A:G	6.88111e-10	-1.55284	-1.62576	7.11282e-08	-1.5877	-1.77929
79784784	chr7:79784784:C:T	6.54476e-09	-0.926125	-9.09645e-10	6.69689e-07	-1.12466	-9.09645e-10
79784791	chr7:79784791:C:T	6.19339e-09	-0.981308	-9.09645e-10	8.86405e-07	-0.844296	-9.09645e-10
79786750	chr7:79786750:T:C	6.60802e-10	-1.42816	-1.79094	8.62162e-08	-1.50542	-1.66919
79786929	chr7:79786929:A:T	7.63017e-10	-1.58317	-1.4921	7.43353e-08	-1.61116	-1.71173
79787365	chr7:79787365:A:T	5.88991e-09	-1.31617e-10	-1.03155	7.42774e-07	-1.31617e-10	-1.02108
79788207	chr7:79788207:A:G	3.63263e-09	-1.31617e-10	-1.51483	8.34505e-07	-1.31617e-10	-0.90463
79788380	chr7:79788380:A:G	4.19618e-09	-1.31617e-10	-1.37061	4.97613e-07	-1.31617e-10	-1.42165
79788510	chr7:79788510:A:G	5.85777e-09	-1.31617e-10	-1.03702	7.38753e-07	-1.31617e-10	-1.02651
79789657	chr7:79789657:G:C	7.15575e-10	-1.59052	-1.54894	7.15996e-08	-1.61679	-1.74359
79790788	chr7:79790788:C:T	5.47175e-09	-1.31617e-10	-1.10519	6.85628e-07	-1.31617e-10	-1.10113
79790867	chr7:79790867:C:A	7.31993e-10	-1.59898	-1.51779	7.26528e-08	-1.62284	-1.72293
79790897	chr7:79790897:A:G	5.45622e-09	-1.31617e-10	-1.10803	6.84916e-07	-1.31617e-10	-1.10217
79791554	chr7:79791554:A:T	1.07058e-09	-1.53416	-1.20243	1.43618e-07	-1.56011	-1.1042
79792306	chr7:79792306:T:C	6.91356e-10	-1.57896	-1.59493	7.08405e-08	-1.60804	-1.763
79792610	chr7:79792610:G:A	3.3503e-09	-1.31617e-10	-1.59574	4.18443e-07	-1.31617e-10	-1.59493
79792751	chr7:79792751:C:T	5.60812e-09	-1.31617e-10	-1.08058	7.04663e-07	-1.31617e-10	-1.07375
79793139	chr7:79793139:T:G	3.65865e-09	-1.31617e-10	-1.5077	4.49883e-07	-1.31617e-10	-1.52248
79793180	chr7:79793180:T:G	2.93622e-09	-1.31617e-10	-1.72767	3.66453e-07	-1.31617e-10	-1.7276
79793631	chr7:79793631:G:A	9.60904e-10	-1.57921	-1.26547	1.30466e-07	-1.61357	-1.14679
79793669	chr7:79793669:A:G	2.28209e-08	-1.31617e-10	0.322886	3.02745e-06	-1.31617e-10	0.384005
79793714	chr7:79793714:T:G	5.74914e-10	-1.60808	-1.75024	9.13754e-08	-1.64246	-1.47403
79794098	chr7:79794098:T:C	2.71198e-09	-1.31617e-10	-1.80711	3.64956e-07	-1.31617e-10	-1.73169
79794604	chr7:79794604:T:C	5.36841e-09	-1.31617e-10	-1.12426	6.74124e-07	-1.31617e-10	-1.11806
79794690	chr7:79794690:G:T	2.26528e-08	-1.31617e-10	0.315491	3.00542e-06	-1.31617e-10	0.376703
79794738	chr7:79794738:A:G	3.74566e-09	-1.31617e-10	-1.48419	8.83015e-07	-1.31617e-10	-0.848128
79795329	chr7:79795329:G:A	5.45327e-09	-1.31617e-10	-1.10857	6.84961e-07	-1.31617e-10	-1.10211
79795348	chr7:79795348:C:T	7.6268e-10	-1.56939	-1.50631	7.43115e-08	-1.60053	-1.72267
79795788	chr7:79795788:G:A	6.69276e-10	-1.64736	-1.55899	7.80589e-08	-1.64686	-1.62715
79796184	chr7:79796184:A:G	5.75197e-09	-1.31617e-10	-1.05525	7.22477e-07	-1.31617e-10	-1.04878
79796196	chr7:79796196:A:G	1.1071e-09	-1.53809	-1.16495	1.49219e-07	-1.56337	-1.06269
79796268	chr7:79796268:G:A	6.8038e-10	-1.58225	-1.60765	7.0142e-08	-1.61033	-1.77062
79796278	chr7:79796278:T:C	7.75106e-10	-1.57488	-1.48467	7.49285e-08	-1.60473	-1.71021
79796353	chr7:79796353:A:C	3.0811e-09	-1.31617e-10	-1.6795	3.79114e-07	-1.31617e-10	-1.69363
79796380	chr7:79796380:C:T	4.21709e-09	-1.31617e-10	-1.36564	5.56247e-07	-1.31617e-10	-1.31026
79796640	chr7:79796640:A:C	3.60233e-09	-1.31617e-10	-1.52321	4.42545e-07	-1.31617e-10	-1.53893
79796648	chr7:79796648:A:G	3.06529e-09	-1.31617e-10	-1.68465	3.77299e-07	-1.31617e-10	-1.69843
79797056	chr7:79797056:G:T	6.6236e-10	-1.58645	-1.63029	6.9306e-08	-1.61362	-1.77932
79797359	chr7:79797359:A:C	7.74299e-10	-1.58357	-1.47702	7.47481e-08	-1.6113	-1.70604
79797440	chr7:79797440:A:G	7.7177e-10	-1.56712	-1.49674	7.48921e-08	-1.59876	-1.71666
79797772	chr7:79797772:G:A	9.18847e-10	-1.51921	-1.37022	8.34916e-08	-1.55866	-1.64807
79797999	chr7:79797999:A:C	1.57318e-08	-1.31617e-10	-0.0491079	2.06438e-06	-1.31617e-10	0.00111718
79798247	chr7:79798247:A:G	3.30641e-09	-1.31617e-10	-1.60893	3.94255e-07	-1.31617e-10	-1.65447
79798304	chr7:79798304:T:TTTTG	3.64522e-09	-1.31617e-10	-1.51137	4.74047e-07	-1.31617e-10	-1.47016
79798904	chr7:79798904:A:G	5.96933e-09	-1.31617e-10	-1.01816	7.50688e-07	-1.31617e-10	-1.01048
79799026	chr7:79799026:A:C	2.8263e-09	-1.31617e-10	-1.76582	3.44117e-07	-1.31617e-10	-1.79049
79799253	chr7:79799253:CTTCCAAAATTCAGTGGTGAAACATGCATAGGATAAATAGTACCA:C	5.35992e-10	-1.64367	-1.78475	6.51656e-08	-1.64619	-1.80835
79799474	chr7:79799474:C:T	5.2524e-10	-1.64234	-1.80635	6.50662e-08	-1.64575	-1.81031
79799734	chr7:79799734:T:C	9.18764e-10	-1.58544	-1.30407	1.24429e-07	-1.61801	-1.18972
79799807	chr7:79799807:G:C	5.4535e-09	-1.31617e-10	-1.10853	6.84856e-07	-1.31617e-10	-1.10226
79799880	chr7:79799880:A:G	5.23189e-10	-1.64584	-1.80677	6.50304e-08	-1.64718	-1.80943
79800356	chr7:79800356:C:T	3.56491e-09	-1.53365	-9.09645e-10	4.52555e-07	-1.51656	-9.09645e-10
79800449	chr7:79800449:T:A	3.718e-09	-1.31617e-10	-1.4916	4.43262e-07	-1.31617e-10	-1.53731
79800916	chr7:79800916:G:A	9.65514e-10	-1.58622	-1.25367	1.31366e-07	-1.61855	-1.13494
79800949	chr7:79800949:T:C	3.55149e-09	-1.31617e-10	-1.53742	4.42902e-07	-1.31617e-10	-1.53812
79801025	chr7:79801025:C:T	3.4102e-09	-1.57802	-9.09645e-10	4.12858e-07	-1.60837	-9.09645e-10
79801510	chr7:79801510:A:G	5.22255e-10	-1.64665	-1.80774	6.50627e-08	-1.64737	-1.80874
79801655	chr7:79801655:T:G	4.07643e-08	-1.31617e-10	0.903017	5.8715e-06	-1.31617e-10	1.0464
79802057	chr7:79802057:A:G	8.79848e-10	-1.58954	-1.34325	1.18878e-07	-1.62083	-1.23254
79802157	chr7:79802157:C:T	5.42024e-10	-1.64374	-1.77349	6.55171e-08	-1.64614	-1.80302
79802446	chr7:79802446:G:C	6.58964e-09	-1.31617e-10	-0.919291	8.62984e-07	-1.31617e-10	-0.871073
79802575	chr7:79802575:C:T	5.89858e-10	-1.6453	-1.68736	6.92805e-08	-1.64707	-1.74624
79802736	chr7:79802736:A:G	6.4836e-08	-1.31617e-10	1.36707	8.9721e-06	-1.31617e-10	1.47041
79802860	chr7:79802860:T:C	5.3275e-10	-1.64454	-1.78995	6.50817e-08	-1.6466	-1.80923
79803063	chr7:79803063:T:A	2.75034e-09	-1.31617e-10	-1.79307	3.42136e-07	-1.31617e-10	-1.79626
79803112	chr7:79803112:A:G	1.97826e-09	-1.60106	-0.52151	1.36865e-07	-1.60793	-1.10454
79803124	chr7:79803124:TA:T	2.39192e-08	-1.31617e-10	0.369892	3.18194e-06	-1.31617e-10	0.433776
79803508	chr7:79803508:T:C	1.08002e-09	-1.52193	-1.20588	1.07334e-07	-1.48801	-1.46751
79803835	chr7:79803835:T:C	5.22731e-10	-1.64343	-1.81005	6.53709e-08	-1.64596	-1.80543
79803954	chr7:79803954:T:C	5.63143e-10	-1.60352	-1.77549	8.55419e-08	-1.64018	-1.54228
79804061	chr7:79804061:G:T	3.43929e-09	-1.56952	-9.09645e-10	4.45486e-07	-1.5323	-9.09645e-10
79804087	chr7:79804087:A:G	4.21063e-09	-1.36718	-9.09645e-10	5.6173e-07	-1.30045	-9.09645e-10
79804231	chr7:79804231:G:T	4.49254e-09	-1.30237	-9.09645e-10	5.88841e-07	-1.25331	-9.09645e-10
79804520	chr7:79804520:A:T	6.14828e-10	-1.49577	-1.79543	7.53526e-08	-1.50015	-1.80914
79804567	chr7:79804567:G:A	6.16277e-10	-1.49523	-1.79362	7.54413e-08	-1.49958	-1.80853
79805180	chr7:79805180:T:C	1.9502e-09	-1.60837	-0.528488	1.28239e-07	-1.59213	-1.18545
79805586	chr7:79805586:C:T	3.93795e-09	-1.31617e-10	-1.43413	9.62107e-07	-1.31617e-10	-0.762344
79805674	chr7:79805674:G:T	4.67056e-08	-1.31617e-10	1.03907	6.31607e-06	-1.31617e-10	1.11938
79806130	chr7:79806130:G:A	8.94825e-10	-1.57051	-1.34541	1.19823e-07	-1.60722	-1.23823
79806811	chr7:79806811:T:G	5.34359e-10	-1.64469	-1.78679	6.51251e-08	-1.64672	-1.80844
79807343	chr7:79807343:T:A	3.67451e-09	-1.31617e-10	-1.50337	4.51904e-07	-1.31617e-10	-1.518
79807761	chr7:79807761:G:A	8.21978e-10	-1.58888	-1.41196	1.09792e-07	-1.61995	-1.31294
79807807	chr7:79807807:A:T	5.59323e-10	-1.57564	-1.81018	7.74055e-08	-1.55787	-1.72454
79807849	chr7:79807849:C:T	8.17214e-10	-1.59232	-1.41432	1.09265e-07	-1.62231	-1.31538
79807872	chr7:79807872:G:A	3.10511e-09	-1.31617e-10	-1.67174	3.8179e-07	-1.31617e-10	-1.6866
79807916	chr7:79807916:C:T	5.60525e-09	-1.31617e-10	-1.08109	7.03471e-07	-1.31617e-10	-1.07544
79808219	chr7:79808219:A:G	6.76875e-10	-1.5688	-1.62626	9.80273e-08	-1.55694	-1.48928
79808561	chr7:79808561:A:G	6.66383e-10	-1.55873	-1.65195	9.57954e-08	-1.54636	-1.5229
79808617	chr7:79808617:A:G	3.20463e-09	-1.64019	-9.09645e-10	4.02937e-07	-1.63269	-9.09645e-10
79809013	chr7:79809013:G:A	6.41567e-10	-1.44611	-1.80252	7.88062e-08	-1.45374	-1.81074
79810111	chr7:79810111:G:A	7.90284e-10	-1.60287	-1.43728	1.05239e-07	-1.62926	-1.34598
79810356	chr7:79810356:A:G	3.4365e-09	-1.57034	-9.09645e-10	4.35065e-07	-1.55597	-9.09645e-10
79810666	chr7:79810666:G:A	2.98276e-09	-1.31617e-10	-1.71194	3.72284e-07	-1.31617e-10	-1.71181
79810901	chr7:79810901:AAAAG:A	3.64457e-09	-1.31617e-10	-1.51155	4.73992e-07	-1.31617e-10	-1.47028
79811051	chr7:79811051:A:G	5.26732e-10	-1.6424	-1.80345	6.50814e-08	-1.64543	-1.81041
79811321	chr7:79811321:A:G	4.1738e-09	-1.37596	-9.09645e-10	5.42146e-07	-1.33593	-9.09645e-10
79811387	chr7:79811387:A:G	9.69986e-10	-1.47945	-1.35581	1.27473e-07	-1.512	-1.27156
79812060	chr7:79812060:G:A	6.52976e-10	-1.45028	-1.78072	7.99311e-08	-1.44592	-1.80438
79812696	chr7:79812696:TG:T	6.66042e-10	-1.41076	-1.80043	8.44265e-08	-1.41907	-1.77652
79812892	chr7:79812892:C:A	6.99658e-10	-1.42054	-1.74141	8.33833e-08	-1.4312	-1.77682
79813205	chr7:79813205:G:A	3.35179e-07	-1.31617e-10	3.00988	5.75256e-05	-1.31617e-10	3.32852
79813387	chr7:79813387:T:C	3.49567e-09	-1.55327	-9.09645e-10	4.53907e-07	-1.51358	-9.09645e-10
79813446	chr7:79813446:A:T	6.4835e-10	-1.42864	-1.80948	8.14133e-08	-1.43635	-1.79558
79813530	chr7:79813530:C:G	6.55298e-10	-1.42402	-1.80344	8.01761e-08	-1.43664	-1.8106
79813739	chr7:79813739:A:G	5.43553e-09	-1.31617e-10	-1.11183	6.55745e-07	-1.31617e-10	-1.1457
79813921	chr7:79813921:A:G	3.06072e-09	-1.31617e-10	-1.68614	4.2025e-07	-1.31617e-10	-1.59062
79814235	chr7:79814235:G:A	6.48213e-10	-1.42766	-1.81067	8.07107e-08	-1.43541	-1.80519
79815377	chr7:79815377:C:T	3.33356e-09	-1.60075	-9.09645e-10	4.06105e-07	-1.62486	-9.09645e-10
79815505	chr7:79815505:C:T	3.50098e-09	-1.31617e-10	-1.55175	7.83844e-07	-1.31617e-10	-0.96726
79815701	chr7:79815701:T:G	5.3141e-08	-1.31617e-10	1.16816	7.67518e-06	-1.31617e-10	1.31428
79815754	chr7:79815754:A:G	5.37476e-10	-1.64023	-1.78543	6.54379e-08	-1.64452	-1.80585
79815891	chr7:79815891:T:C	5.79831e-10	-1.54297	-1.80684	7.83311e-08	-1.57623	-1.69429
79816107	chr7:79816107:A:G	2.84217e-09	-1.31617e-10	-1.76022	5.55823e-07	-1.31617e-10	-1.31102
79816111	chr7:79816111:G:A	5.75726e-10	-1.54699	-1.80992	7.63727e-08	-1.57942	-1.71642
79816543	chr7:79816543:A:G	4.61975e-09	-1.31617e-10	-1.27445	5.84531e-07	-1.31617e-10	-1.26066
79817759	chr7:79817759:T:C	4.55278e-09	-1.31617e-10	-1.28905	1.19288e-06	-1.31617e-10	-0.547345
79817830	chr7:79817830:C:G	3.95342e-09	-1.31617e-10	-1.43021	4.84954e-07	-1.31617e-10	-1.44742
79817917	chr7:79817917:G:A	4.43975e-09	-1.31617e-10	-1.31419	1.14671e-06	-1.31617e-10	-0.58682
79818167	chr7:79818167:T:G	2.94319e-06	-1.31617e-10	5.18246	0.000585243	-1.31617e-10	5.64831
79818364	chr7:79818364:T:C	3.27906e-09	-1.61723	-9.09645e-10	4.10192e-07	-1.61484	-9.09645e-10
79818737	chr7:79818737:AG:A	7.82857e-10	-1.62546	-1.42413	1.05947e-07	-1.6433	-1.32524
79818959	chr7:79818959:G:A	6.7015e-10	-1.45113	-1.75392	7.73645e-08	-1.49278	-1.79017
79819234	chr7:79819234:A:G	6.6012e-10	-1.46112	-1.75901	9.61751e-08	-1.50012	-1.56518
79819585	chr7:79819585:A:G	6.26648e-10	-1.58016	-1.692	6.94632e-08	-1.58132	-1.80936
79819733	chr7:79819733:G:A	3.66327e-08	-1.31617e-10	0.796152	4.78597e-06	-1.31617e-10	0.841974
79819961	chr7:79819961:C:T	3.79731e-09	-1.4705	-9.09645e-10	4.82377e-07	-1.45274	-9.09645e-10
79820110	chr7:79820110:T:C	7.98715e-10	-1.60571	-1.42383	8.46754e-08	-1.56883	-1.62381
79820116	chr7:79820116:A:G	9.80573e-10	-1.40086	-1.42355	1.28798e-07	-1.43306	-1.34017
79820262	chr7:79820262:T:C	3.74638e-09	-1.31617e-10	-1.484	8.70457e-07	-1.31617e-10	-0.862452
79820287	chr7:79820287:C:T	6.52287e-10	-1.42774	-1.80432	8.79138e-08	-1.47015	-1.68496
79820539	chr7:79820539:G:T	3.95575e-09	-1.31617e-10	-1.42962	4.85249e-07	-1.31617e-10	-1.44681
79820586	chr7:79820586:A:G	1.64097e-08	-0.00691963	-9.09645e-10	1.78926e-06	-0.141909	-9.09645e-10
79820594	chr7:79820594:C:T	3.88786e-08	-1.31617e-10	0.855655	5.07872e-06	-1.31617e-10	0.901346
79821552	chr7:79821552:A:G	4.46771e-09	-1.31617e-10	-1.30791	1.15561e-06	-1.31617e-10	-0.579084
79821945	chr7:79821945:A:T	7.69878e-10	-1.61156	-1.45475	1.24663e-07	-1.61915	-1.18671
79822304	chr7:79822304:C:G	4.4239e-09	-1.31617e-10	-1.31777	5.23456e-07	-1.31617e-10	-1.37102
79822327	chr7:79822327:G:A	6.81984e-10	-1.6331	-1.55444	9.0919e-08	-1.64617	-1.47533
79822338	chr7:79822338:A:G	2.64343e-06	-1.31617e-10	5.07504	0.00054646	-1.31617e-10	5.57975
79822630	chr7:79822630:AC:A	3.82867e-09	-1.31617e-10	-1.46227	4.70041e-07	-1.31617e-10	-1.47865
79822654	chr7:79822654:A:G	7.10034e-10	-1.3913	-1.75594	1.03298e-07	-1.43723	-1.55663
79822794	chr7:79822794:C:A	6.80511e-10	-1.6456	-1.54411	9.2099e-08	-1.64556	-1.46304
79823445	chr7:79823445:A:G	5.69717e-09	-1.64515	0.580326	4.69004e-06	-1.62303	2.44476
79823526	chr7:79823526:T:C	3.45069e-09	-1.56622	-9.09645e-10	5.0639e-07	-1.40416	-9.09645e-10
79823692	chr7:79823692:G:A	8.48749e-10	-1.31491	-1.65387	9.34418e-08	-1.30684	-1.78729
79823726	chr7:79823726:C:T	3.68277e-08	-1.31617e-10	0.801459	4.80857e-06	-1.31617e-10	0.846685
79823732	chr7:79823732:T:A	6.81489e-10	-1.41439	-1.77387	9.72448e-08	-1.45811	-1.59613
79824139	chr7:79824139:C:A	2.70238e-09	-1.31617e-10	-1.81066	3.38089e-07	-1.31617e-10	-1.80816
79824141	chr7:79824141:C:T	3.46394e-09	-1.56238	-9.09645e-10	4.58397e-07	-1.50373	-9.09645e-10
79824495	chr7:79824495:A:G	1.8278e-08	-1.31617e-10	0.10091	2.29957e-06	-1.31617e-10	0.109006
79825098	chr7:79825098:C:T	2.16695e-09	-1.28348	-0.747991	1.64313e-07	-1.26077	-1.26893
79825917	chr7:79825917:A:G	1.41341e-09	-0.75241	-1.70637	1.58915e-07	-0.814363	-1.74874
79825942	chr7:79825942:G:C	6.5444e-10	-1.46079	-1.76797	7.60827e-08	-1.50102	-1.79863
79826397	chr7:79826397:A:C	1.05018e-09	-0.962621	-1.7932	1.23434e-07	-1.00828	-1.80748
79826573	chr7:79826573:C:T	1.26392e-09	-1.6282	-0.942368	1.03669e-07	-1.62941	-1.36086
79827010	chr7:79827010:G:C	4.41045e-09	-1.31617e-10	-1.32081	5.21928e-07	-1.31617e-10	-1.37394
79827499	chr7:79827499:G:C	3.68233e-08	-1.31617e-10	0.801342	4.80875e-06	-1.31617e-10	0.846724
79827745	chr7:79827745:A:T	2.89443e-09	-1.31617e-10	-1.742	3.62849e-07	-1.31617e-10	-1.73748
79827879	chr7:79827879:A:T	6.72313e-09	-1.31617e-10	-0.899237	1.01216e-06	-1.31617e-10	-0.711631
79828121	chr7:79828121:T:G	6.82673e-10	-1.62893	-1.5576	9.67037e-08	-1.59335	-1.46646
79828334	chr7:79828334:A:G	6.6293e-10	-1.64511	-1.57077	8.97574e-08	-1.64593	-1.48843
79828866	chr7:79828866:A:G	3.78258e-09	-1.31617e-10	-1.47438	4.96611e-07	-1.31617e-10	-1.42366
79829047	chr7:79829047:C:T	2.71279e-09	-1.31617e-10	-1.80681	3.3764e-07	-1.31617e-10	-1.80949
79829241	chr7:79829241:T:G	3.1081e-08	-1.31617e-10	0.631808	4.02667e-06	-1.31617e-10	0.669225
79829316	chr7:79829316:T:C	3.11339e-09	-1.31617e-10	-1.66908	7.21388e-07	-1.31617e-10	-1.05029
79829458	chr7:79829458:T:A	3.50447e-09	-1.31617e-10	-1.55075	7.92192e-07	-1.31617e-10	-0.956665
79829538	chr7:79829538:G:A	2.50567e-09	-0.711496	-1.17474	3.47139e-07	-0.790655	-0.991089
79829575	chr7:79829575:T:G	2.72844e-09	-1.31617e-10	-1.80106	3.40446e-07	-1.31617e-10	-1.80121
79829763	chr7:79829763:A:G	9.76876e-10	-1.04485	-1.78334	1.1426e-07	-1.08953	-1.80346
79829869	chr7:79829869:A:G	3.4063e-08	-1.31617e-10	0.723422	4.42604e-06	-1.31617e-10	0.763791
79829942	chr7:79829942:A:G	6.21691e-10	-1.53291	-1.7472	9.99798e-08	-1.43526	-1.59124
79829963	chr7:79829963:G:A	3.3599e-09	-1.31617e-10	-1.59288	4.19547e-07	-1.31617e-10	-1.59229
79830153	chr7:79830153:G:A	5.73593e-10	-1.63823	-1.7224	6.58367e-08	-1.6413	-1.80299
79830233	chr7:79830233:C:T	6.2832e-10	-1.64354	-1.62596	8.37507e-08	-1.64682	-1.55681
79830282	chr7:79830282:A:G	4.08122e-09	-1.31617e-10	-1.3984	9.95965e-07	-1.31617e-10	-0.727757
79830756	chr7:79830756:A:G	1.01952e-09	-1.00655	-1.77891	1.18956e-07	-1.05195	-1.80077
79830801	chr7:79830801:A:G	4.24082e-09	-1.36003	-9.09645e-10	5.38936e-07	-1.34187	-9.09645e-10
79830820	chr7:79830820:T:G	1.90056e-09	-1.31248	-0.850163	1.48076e-07	-1.29045	-1.3433
79831040	chr7:79831040:T:C	1.07261e-09	-0.94516	-1.78953	1.25526e-07	-0.992535	-1.80643
79831048	chr7:79831048:A:G	8.17925e-10	-1.32707	-1.6787	9.16013e-08	-1.31969	-1.79434
79831056	chr7:79831056:G:A	3.15165e-09	-1.31617e-10	-1.65687	4.0611e-07	-1.31617e-10	-1.62485
79831116	chr7:79831116:G:A	4.20249e-09	-1.31617e-10	-1.36911	5.11706e-07	-1.31617e-10	-1.39372
79831157	chr7:79831157:C:T	6.61586e-10	-1.45084	-1.76707	7.67535e-08	-1.49251	-1.79836
79831356	chr7:79831356:C:A	2.79188e-09	-1.31617e-10	-1.77807	5.19574e-07	-1.31617e-10	-1.37846
79831542	chr7:79831542:C:A	2.80764e-09	-1.31617e-10	-1.77245	3.49878e-07	-1.31617e-10	-1.77388
79831838	chr7:79831838:G:C	9.13085e-10	-1.58906	-1.30666	1.67605e-07	-1.52575	-0.984108
79831892	chr7:79831892:G:C	8.80805e-09	-0.629124	-9.09645e-10	1.23197e-06	-0.515098	-9.09645e-10
79832126	chr7:79832126:A:C	3.06929e-09	-1.31617e-10	-1.68334	3.7314e-07	-1.31617e-10	-1.70951
79832237	chr7:79832237:A:G	4.49314e-09	-1.31617e-10	-1.30224	5.31411e-07	-1.31617e-10	-1.35593
79832260	chr7:79832260:A:G	1.03695e-09	-0.983696	-1.78481	1.21184e-07	-1.03033	-1.80383
79832784	chr7:79832784:C:T	3.95575e-09	-1.31617e-10	-1.42962	4.85249e-07	-1.31617e-10	-1.44681
79832870	chr7:79832870:AAAAT:A	3.2969e-09	-1.31617e-10	-1.61181	4.11511e-07	-1.31617e-10	-1.61163
79832887	chr7:79832887:G:A	4.39077e-09	-1.31617e-10	-1.32529	1.10942e-06	-1.31617e-10	-0.619879
79832979	chr7:79832979:G:A	2.60886e-09	-0.604797	-1.24108	3.60259e-07	-0.689317	-1.05533
79833250	chr7:79833250:C:T	6.22386e-09	-1.31617e-10	-0.976399	9.34416e-07	-1.31617e-10	-0.791547
79833521	chr7:79833521:A:C	5.23755e-09	-1.14894	-9.09645e-10	6.89289e-07	-1.09581	-9.09645e-10
79833524	chr7:79833524:C:T	6.99441e-10	-1.42912	-1.73314	7.97302e-08	-1.4736	-1.77922
79833933	chr7:79833933:T:A	3.4257e-09	-1.57349	-9.09645e-10	4.21682e-07	-1.58722	-9.09645e-10
79834392	chr7:79834392:G:T	9.83883e-10	-1.03443	-1.78661	1.15319e-07	-1.07884	-1.80493
79834493	chr7:79834493:G:A	1.0503e-09	-1.00551	-1.75021	1.21027e-07	-1.05164	-1.78381
79834669	chr7:79834669:A:G	2.38077e-09	-0.67596	-1.26141	3.27123e-07	-0.756671	-1.08446
79834879	chr7:79834879:T:C	1.07208e-09	-1.59457	-1.14061	9.32478e-08	-1.61197	-1.48424
79836416	chr7:79836416:A:G	5.50699e-09	-1.31617e-10	-1.09877	7.1371e-07	-1.31617e-10	-1.06099
79837032	chr7:79837032:A:T	7.87945e-07	-1.31617e-10	3.86464	0.000179478	-1.31617e-10	4.46634
79837128	chr7:79837128:A:G	2.70217e-09	-1.31617e-10	-1.81073	3.37815e-07	-1.31617e-10	-1.80897
79837384	chr7:79837384:TA:T	3.80316e-09	-1.31617e-10	-1.46896	8.87226e-07	-1.31617e-10	-0.843369
79837410	chr7:79837410:T:C	6.26395e-10	-1.64724	-1.62532	8.47031e-08	-1.63782	-1.5545
79837713	chr7:79837713:T:C	4.12165e-09	-1.31617e-10	-1.38854	1.01044e-06	-1.31617e-10	-0.713328
79837893	chr7:79837893:C:T	3.54769e-09	-1.31617e-10	-1.53849	4.55744e-07	-1.31617e-10	-1.50954
79838210	chr7:79838210:C:G	7.00173e-10	-1.38666	-1.77455	8.09871e-08	-1.43436	-1.80282
79838582	chr7:79838582:C:T	3.9521e-09	-1.31617e-10	-1.43054	4.84805e-07	-1.31617e-10	-1.44772
79838703	chr7:79838703:T:A	2.702e-09	-1.31617e-10	-1.8108	3.38753e-07	-1.31617e-10	-1.8062
79838774	chr7:79838774:A:G	2.62251e-09	-0.610419	-1.23024	3.6157e-07	-0.69249	-1.04852
79838919	chr7:79838919:G:A	2.76537e-09	-1.31617e-10	-1.78762	3.46522e-07	-1.31617e-10	-1.78352
79839121	chr7:79839121:A:T	2.07097e-09	-1.29529	-0.781483	1.58225e-07	-1.2725	-1.29495
79839123	chr7:79839123:G:T	1.93316e-09	-1.30186	-0.843774	1.50406e-07	-1.27947	-1.33866
79839598	chr7:79839598:T:C	3.95574e-09	-1.31617e-10	-1.42962	4.85219e-07	-1.31617e-10	-1.44687
79839832	chr7:79839832:A:G	2.16543e-09	-0.89608	-1.13609	3.9217e-07	-0.92858	-0.731195
79840636	chr7:79840636:A:G	1.02339e-09	-0.997596	-1.78408	1.19377e-07	-1.04346	-1.80572
79840799	chr7:79840799:A:G	3.53425e-09	-1.31617e-10	-1.54229	7.49566e-07	-1.31617e-10	-1.01198
79840963	chr7:79840963:A:AT	3.30809e-08	-1.31617e-10	0.694166	4.29419e-06	-1.31617e-10	0.733548
79841080	chr7:79841080:T:C	4.01367e-09	-1.31617e-10	-1.41508	4.96316e-07	-1.31617e-10	-1.42426
79841516	chr7:79841516:T:C	3.53428e-09	-1.31617e-10	-1.54228	7.49558e-07	-1.31617e-10	-1.01199
79841975	chr7:79841975:G:A	2.70404e-09	-1.31617e-10	-1.81004	4.21184e-07	-1.31617e-10	-1.5884
79842091	chr7:79842091:A:G	4.34432e-09	-1.31617e-10	-1.33592	5.40471e-07	-1.31617e-10	-1.33903
79842624	chr7:79842624:G:A	3.23282e-09	-1.63144	-9.09645e-10	4.02845e-07	-1.63292	-9.09645e-10
79843651	chr7:79843651:T:C	4.13679e-09	-1.31617e-10	-1.38487	5.11394e-07	-1.31617e-10	-1.39433
79843864	chr7:79843864:T:C	5.0927e-09	-1.17698	-9.09645e-10	6.1687e-07	-1.20681	-9.09645e-10
79844096	chr7:79844096:A:G	4.32459e-09	-1.34047	-9.09645e-10	5.50058e-07	-1.32145	-9.09645e-10
79844275	chr7:79844275:A:C	5.57729e-09	-1.08609	-9.09645e-10	6.72685e-07	-1.12019	-9.09645e-10
79844335	chr7:79844335:A:T	5.61032e-09	-1.08018	-9.09645e-10	6.76191e-07	-1.11499	-9.09645e-10
79844848	chr7:79844848:A:G	3.49839e-09	-1.31617e-10	-1.55249	4.33138e-07	-1.31617e-10	-1.56041
79845112	chr7:79845112:A:T	4.70887e-09	-1.31617e-10	-1.25534	5.86065e-07	-1.31617e-10	-1.25804
79845787	chr7:79845787:A:G	5.28346e-09	-1.14021	-9.09645e-10	6.39643e-07	-1.17056	-9.09645e-10
79846104	chr7:79846104:G:A	8.41313e-09	-0.674997	-9.09645e-10	1.24834e-06	-0.501899	-9.09645e-10
79846169	chr7:79846169:A:T	4.90781e-09	-1.31617e-10	-1.21396	6.10937e-07	-1.31617e-10	-1.21648
79846708	chr7:79846708:A:C	3.72229e-09	-1.49045	-9.09645e-10	4.50304e-07	-1.52155	-9.09645e-10
79846846	chr7:79846846:A:G	1.22523e-08	-0.299077	-9.09645e-10	1.36722e-06	-0.410933	-9.09645e-10
79846873	chr7:79846873:C:T	3.7498e-09	-1.48309	-9.09645e-10	4.53239e-07	-1.51505	-9.09645e-10
79846921	chr7:79846921:C:T	3.34752e-09	-1.59657	-9.09645e-10	4.11499e-07	-1.61166	-9.09645e-10
79847237	chr7:79847237:C:G	3.19472e-09	-1.64329	-9.09645e-10	3.97844e-07	-1.64541	-9.09645e-10
79848339	chr7:79848339:T:C	1.42743e-07	2.15625	-9.09645e-10	1.65574e-05	2.08312	-9.09645e-10
79848951	chr7:79848951:C:G	3.86652e-09	-1.45244	-9.09645e-10	4.64797e-07	-1.48987	-9.09645e-10
79849118	chr7:79849118:G:T	8.68385e-10	-1.23341	-1.7125	1.05488e-07	-1.36038	-1.61249
79849520	chr7:79849520:G:A	4.66452e-09	-1.2648	-9.09645e-10	5.41122e-07	-1.33782	-9.09645e-10
79849844	chr7:79849844:T:A	3.72081e-09	-1.49085	-9.09645e-10	4.49386e-07	-1.52359	-9.09645e-10
79849848	chr7:79849848:G:C	3.74983e-09	-1.48308	-9.09645e-10	4.52513e-07	-1.51665	-9.09645e-10
79850179	chr7:79850179:T:C	2.78417e-09	-1.31617e-10	-1.78084	3.41676e-07	-1.31617e-10	-1.79761
79850468	chr7:79850468:A:C	3.64384e-09	-1.51175	-9.09645e-10	4.41191e-07	-1.54199	-9.09645e-10
79851159	chr7:79851159:C:T	4.01886e-09	-1.41379	-9.09645e-10	4.73726e-07	-1.47084	-9.09645e-10
79851840	chr7:79851840:G:C	1.76647e-08	-1.31617e-10	0.0667797	2.10702e-06	-1.31617e-10	0.0215595
79852776	chr7:79852776:A:AT	8.96239e-10	-1.51758	-1.39676	1.42221e-07	-1.416	-1.25809
79853048	chr7:79853048:T:C	1.37227e-08	-1.31617e-10	-0.185738	1.87898e-06	-1.31617e-10	-0.0929862
79853422	chr7:79853422:T:A	9.60136e-10	-1.04821	-1.79726	1.16153e-07	-1.06647	-1.81009
79853521	chr7:79853521:A:G	8.55676e-09	-1.31617e-10	-0.658068	1.05007e-06	-1.31617e-10	-0.674853
79853835	chr7:79853835:A:G	4.35255e-09	-1.33403	-9.09645e-10	5.08172e-07	-1.40065	-9.09645e-10
79853924	chr7:79853924:T:C	3.60623e-09	-1.31617e-10	-1.52213	8.11133e-07	-1.31617e-10	-0.933038
79854164	chr7:79854164:C:T	9.32699e-10	-1.07508	-1.79938	1.13324e-07	-1.09069	-1.81053
79854321	chr7:79854321:C:T	4.37046e-07	-1.31617e-10	3.27525	9.62347e-05	-1.31617e-10	3.84308
79854412	chr7:79854412:A:G	2.89687e-09	-1.31617e-10	-1.74116	3.61608e-07	-1.31617e-10	-1.74091
79854609	chr7:79854609:T:A	9.80288e-10	-1.03039	-1.79431	1.1856e-07	-1.04669	-1.80936
79854637	chr7:79854637:A:T	2.61343e-09	-1.56595	-0.278173	2.36953e-07	-1.55774	-0.605863
79854773	chr7:79854773:AT:A	1.00448e-09	-1.01958	-1.78074	1.20737e-07	-1.03518	-1.80268
79855286	chr7:79855286:G:A	2.72792e-09	-1.31617e-10	-1.80125	3.37761e-07	-1.31617e-10	-1.80913
79855761	chr7:79855761:A:AT	9.92123e-10	-1.04043	-1.77226	1.18322e-07	-1.05798	-1.80008
79856118	chr7:79856118:C:A	9.8887e-10	-1.00961	-1.80637	1.20991e-07	-1.02495	-1.81081
79856154	chr7:79856154:ATT:A	2.82243e-09	-1.31617e-10	-1.76719	5.38699e-07	-1.31617e-10	-1.34231
79856274	chr7:79856274:T:G	1.16172e-09	-0.977364	-1.67752	1.36156e-07	-0.993765	-1.7239
79856467	chr7:79856467:G:A	5.40709e-10	-1.61051	-1.80916	7.12594e-08	-1.61082	-1.75432
79857591	chr7:79857591:G:A	1.11517e-09	-0.991877	-1.7039	1.30687e-07	-1.00948	-1.74919
79858061	chr7:79858061:C:T	1.369e-09	-0.833697	-1.65701	1.86286e-07	-0.89283	-1.51136
79858085	chr7:79858085:T:C	1.476e-09	-0.703239	-1.71221	1.9756e-07	-0.765415	-1.58001
79858168	chr7:79858168:C:T	2.7332e-09	-1.31617e-10	-1.79932	3.49346e-07	-1.31617e-10	-1.77541
79858640	chr7:79858640:G:A	3.27977e-09	-1.31617e-10	-1.61702	4.28916e-07	-1.31617e-10	-1.57021
79859131	chr7:79859131:G:A	3.86266e-09	-1.31617e-10	-1.45343	4.76947e-07	-1.31617e-10	-1.46406
79859217	chr7:79859217:A:G	7.87697e-10	-1.24765	-1.79579	1.11262e-07	-1.16427	-1.75531
79859819	chr7:79859819:C:G	1.70268e-08	0.0300007	-9.09645e-10	1.86966e-06	-0.0979589	-9.09645e-10
79859912	chr7:79859912:G:A	2.72104e-09	-1.31617e-10	-1.80378	3.4646e-07	-1.31617e-10	-1.7837
79860043	chr7:79860043:G:A	1.74521e-09	-1.50652	-0.741399	3.09189e-07	-1.40135	-0.496171
79860121	chr7:79860121:T:C	1.72322e-09	-1.48333	-0.77726	3.00653e-07	-1.37128	-0.554235
79860139	chr7:79860139:C:T	8.45674e-10	-1.52549	-1.44692	1.34151e-07	-1.42608	-1.30643
79860270	chr7:79860270:G:A	3.3722e-09	-1.58922	-9.09645e-10	4.37656e-07	-1.55004	-9.09645e-10
79860328	chr7:79860328:A:G	1.34486e-09	-0.820658	-1.68784	1.82749e-07	-0.877789	-1.54557
79860366	chr7:79860366:G:T	4.07668e-09	-1.39951	-9.09645e-10	4.83046e-07	-1.45136	-9.09645e-10
79860504	chr7:79860504:A:G	4.22655e-09	-1.31617e-10	-1.3634	5.56623e-07	-1.31617e-10	-1.30958
79860724	chr7:79860724:G:A	1.63263e-09	-0.822522	-1.49208	2.30645e-07	-0.884904	-1.30569
79860889	chr7:79860889:A:G	1.46238e-09	-0.704271	-1.72046	1.9362e-07	-0.765211	-1.60036
79861172	chr7:79861172:A:G	1.82714e-09	-1.49649	-0.705547	3.27331e-07	-1.38903	-0.451466
79861228	chr7:79861228:C:T	1.48935e-08	-1.31617e-10	-0.103862	1.7638e-06	-1.31617e-10	-0.156241
79861504	chr7:79861504:C:T	2.8062e-09	-1.31617e-10	-1.77296	3.55518e-07	-1.31617e-10	-1.75789
79861612	chr7:79861612:G:C	1.73853e-09	-1.49673	-0.755022	3.10024e-07	-1.389	-0.505815
79861677	chr7:79861677:G:T	1.8238e-09	-1.49364	-0.710227	3.26014e-07	-1.38506	-0.459467
79861809	chr7:79861809:T:C	1.44005e-09	-0.727048	-1.71307	1.92416e-07	-0.788355	-1.58345
79861976	chr7:79861976:CA:C	2.70239e-09	-1.31617e-10	-1.81066	3.3726e-07	-1.31617e-10	-1.81062
79862230	chr7:79862230:C:T	1.18766e-08	-1.31617e-10	-0.330218	1.43077e-06	-1.31617e-10	-0.365504
79862928	chr7:79862928:C:T	1.56199e-09	-1.5261	-0.832731	2.7831e-07	-1.42159	-0.581142
79863596	chr7:79863596:A:G	4.53554e-09	-1.31617e-10	-1.29285	1.20549e-06	-1.31617e-10	-0.536826
79863751	chr7:79863751:T:G	8.58228e-09	-0.655091	-9.09645e-10	9.5899e-07	-0.765588	-9.09645e-10
79863894	chr7:79863894:G:A	2.78101e-06	-1.31617e-10	5.12578	0.000603244	-1.31617e-10	5.67861
79864063	chr7:79864063:A:G	4.11151e-09	-1.31617e-10	-1.391	1.02356e-06	-1.31617e-10	-0.700424
79864184	chr7:79864184:A:G	2.95623e-09	-1.31617e-10	-1.72087	3.58616e-07	-1.31617e-10	-1.74922
79864615	chr7:79864615:A:G	2.72551e-09	-1.31617e-10	-1.80213	3.47553e-07	-1.31617e-10	-1.78055
79864709	chr7:79864709:A:T	3.13287e-08	2.17216	-1.53242	1.12489e-06	0.799026	-1.40505
79864754	chr7:79864754:T:G	7.70488e-10	-1.53201	-1.53351	1.21158e-07	-1.43275	-1.40162
79864922	chr7:79864922:A:G	5.01541e-09	-1.31617e-10	-1.19228	1.3488e-06	-1.31617e-10	-0.424498
79864948	chr7:79864948:C:T	1.43196e-09	-0.916211	-1.52953	1.40316e-07	-1.11571	-1.57186
79865173	chr7:79865173:G:A	2.7069e-09	-1.31617e-10	-1.80898	3.37702e-07	-1.31617e-10	-1.8093
79865340	chr7:79865340:G:A	1.56956e-09	-1.51641	-0.837584	2.78583e-07	-1.41399	-0.587764
79865434	chr7:79865434:G:A	2.72763e-09	-1.31617e-10	-1.80136	3.48041e-07	-1.31617e-10	-1.77915
79865520	chr7:79865520:C:T	3.66238e-09	-1.31617e-10	-1.50668	4.56357e-07	-1.31617e-10	-1.50819
79865699	chr7:79865699:C:A	3.42557e-09	-1.31617e-10	-1.57352	4.27173e-07	-1.31617e-10	-1.57428
79865745	chr7:79865745:G:T	7.9345e-10	-1.53963	-1.49652	1.25272e-07	-1.4431	-1.35789
79865753	chr7:79865753:T:C	2.77018e-09	-1.31617e-10	-1.78588	3.47065e-07	-1.31617e-10	-1.78196
79865820	chr7:79865820:T:A	3.18226e-09	-1.01303	-0.634172	5.87207e-07	-1.21637	-0.0397197
79865824	chr7:79865824:A:T	2.76066e-09	-1.31617e-10	-1.78932	3.4576e-07	-1.31617e-10	-1.78572
79865890	chr7:79865890:A:T	1.34709e-09	-0.967277	-1.53957	1.33172e-07	-1.15989	-1.57994
79865919	chr7:79865919:A:G	2.84931e-09	-1.31617e-10	-1.75771	3.65665e-07	-1.31617e-10	-1.72975
79866038	chr7:79866038:C:A	3.09943e-09	-1.02553	-0.648045	5.72215e-07	-1.22622	-0.0557378
79866047	chr7:79866047:C:T	3.22991e-09	-1.31617e-10	-1.63234	4.00499e-07	-1.31617e-10	-1.63876
79866140	chr7:79866140:G:T	5.45722e-10	-1.60043	-1.81001	7.23578e-08	-1.60065	-1.74919
79866160	chr7:79866160:T:C	4.96986e-09	-1.31617e-10	-1.2014	1.32509e-06	-1.31617e-10	-0.442236
79866602	chr7:79866602:G:A	1.73021e-08	-1.31617e-10	0.0460388	2.08392e-06	-1.31617e-10	0.0105378
79866662	chr7:79866662:G:A	1.0314e-09	-1.30133	-1.47254	1.45276e-07	-1.4267	-1.22613
79866781	chr7:79866781:G:T	9.85012e-09	-1.58927	1.07196	9.81451e-07	-1.59932	0.856881
79866890	chr7:79866890:G:A	1.78191e-08	-1.19633	1.27181	4.73279e-06	-1.35252	2.18332
79867181	chr7:79867181:T:G	5.45023e-10	-1.60097	-1.81075	7.36982e-08	-1.60156	-1.72993
79867235	chr7:79867235:G:C	3.82377e-09	-1.31617e-10	-1.46355	9.06772e-07	-1.31617e-10	-0.821579
79867352	chr7:79867352:T:C	5.06409e-09	-1.18262	-9.09645e-10	5.91504e-07	-1.2488	-9.09645e-10
79867583	chr7:79867583:G:A	3.22021e-09	-1.63534	-9.09645e-10	3.99238e-07	-1.64191	-9.09645e-10
79867735	chr7:79867735:A:T	9.4397e-10	-1.10092	-1.76153	1.24401e-07	-1.21406	-1.5939
79867873	chr7:79867873:T:C	3.34588e-09	-1.31617e-10	-1.59706	4.38598e-07	-1.31617e-10	-1.54789
79868108	chr7:79868108:A:G	8.69801e-10	-1.20684	-1.73744	1.19116e-07	-1.30645	-1.54492
79868478	chr7:79868478:A:G	4.97453e-09	-1.31617e-10	-1.20046	1.3099e-06	-1.31617e-10	-0.453761
79868508	chr7:79868508:G:A	7.86969e-10	-1.54037	-1.50399	1.24331e-07	-1.44438	-1.36414
79868595	chr7:79868595:C:T	7.82368e-09	-1.31617e-10	-0.747635	9.50761e-07	-1.31617e-10	-0.774207
79868694	chr7:79868694:G:A	2.817e-09	-1.31617e-10	-1.76912	3.53245e-07	-1.31617e-10	-1.76431
79868774	chr7:79868774:C:T	1.93732e-07	-1.31617e-10	2.46169	4.15936e-05	-1.31617e-10	3.00423
79868865	chr7:79868865:T:C	1.17258e-09	-0.906753	-1.73883	1.54814e-07	-0.960547	-1.6287
79868896	chr7:79868896:C:A	6.19082e-08	0.214781	1.10608	1.36323e-05	-0.681184	2.56991
79869182	chr7:79869182:A:G	3.56165e-09	-1.31617e-10	-1.53457	4.42591e-07	-1.31617e-10	-1.53882
79869887	chr7:79869887:G:A	8.03346e-10	-1.54469	-1.47907	1.27514e-07	-1.44998	-1.33326
79870112	chr7:79870112:G:A	7.16641e-10	-1.54834	-1.58963	1.10913e-07	-1.45584	-1.46689
79870531	chr7:79870531:GA:G	7.81352e-10	-1.2546	-1.79692	8.71946e-08	-1.36446	-1.79887
79870677	chr7:79870677:C:T	2.40554e-09	-1.01847	-0.908544	4.02311e-07	-1.05942	-0.574825
79871025	chr7:79871025:T:A	6.72163e-09	-1.21184	0.312378	6.16914e-07	-1.3507	0.143956
79871053	chr7:79871053:A:G	2.41306e-06	-1.31617e-10	4.98386	0.00053894	-1.31617e-10	5.56589
79871127	chr7:79871127:A:G	1.10725e-08	-0.400322	-9.09645e-10	1.23386e-06	-0.513565	-9.09645e-10
79871569	chr7:79871569:C:T	6.88614e-09	-1.31617e-10	-0.87528	8.46092e-07	-1.31617e-10	-0.890841
79871576	chr7:79871576:G:T	2.70387e-09	-1.31617e-10	-1.8101	3.3744e-07	-1.31617e-10	-1.81008
79871801	chr7:79871801:G:C	4.66128e-09	-1.31617e-10	-1.2655	1.18763e-06	-1.31617e-10	-0.551756
79872055	chr7:79872055:A:G	3.22957e-09	-1.31617e-10	-1.63244	4.00445e-07	-1.31617e-10	-1.63889
79872095	chr7:79872095:T:A	3.75228e-09	-1.31617e-10	-1.48243	8.70398e-07	-1.31617e-10	-0.862519
79872184	chr7:79872184:T:TTGC	2.33726e-09	-1.08928	-0.866527	3.98532e-07	-1.12693	-0.516747
79872198	chr7:79872198:T:C	2.27781e-09	-1.11678	-0.864797	3.89267e-07	-1.15312	-0.514088
79872279	chr7:79872279:A:G	1.57202e-08	-1.31617e-10	-0.049841	1.88372e-06	-1.31617e-10	-0.0904655
79872321	chr7:79872321:A:G	2.70456e-09	-1.31617e-10	-1.80985	3.37531e-07	-1.31617e-10	-1.80981
79872463	chr7:79872463:A:T	2.50758e-07	-1.31617e-10	2.7197	5.43053e-05	-1.31617e-10	3.27091
79872661	chr7:79872661:T:G	1.99824e-07	-1.31617e-10	2.49265	4.28789e-05	-1.31617e-10	3.03467
79872749	chr7:79872749:T:C	4.23753e-09	-1.31617e-10	-1.36081	1.06019e-06	-1.31617e-10	-0.665264
79872772	chr7:79872772:AGT:A	5.7071e-10	-1.55995	-1.80572	7.38602e-08	-1.56088	-1.76841
79873065	chr7:79873065:A:G	4.24932e-09	-1.31617e-10	-1.35803	9.50345e-07	-1.31617e-10	-0.774644
79873318	chr7:79873318:G:A	4.60687e-09	-1.31617e-10	-1.27724	1.16425e-06	-1.31617e-10	-0.571635
79873478	chr7:79873478:T:C	4.6292e-09	-1.31617e-10	-1.27241	5.75171e-07	-1.31617e-10	-1.2768
79873518	chr7:79873518:T:C	5.50383e-10	-1.59316	-1.80877	7.23104e-08	-1.59383	-1.75668
79873579	chr7:79873579:A:T	1.6869e-08	-1.20565	1.22634	4.42943e-06	-1.35981	2.12437
79873585	chr7:79873585:G:A	3.57517e-09	-1.31617e-10	-1.53078	4.44275e-07	-1.31617e-10	-1.53503
79873614	chr7:79873614:T:C	3.00164e-09	-1.31617e-10	-1.70563	3.7413e-07	-1.31617e-10	-1.70687
79873697	chr7:79873697:G:A	1.26207e-09	-0.894455	-1.67758	1.72731e-07	-0.948228	-1.53151
79873708	chr7:79873708:A:T	1.29711e-09	-0.886879	-1.65778	1.79043e-07	-0.941041	-1.5028
79873848	chr7:79873848:A:G	5.51589e-10	-1.58994	-1.8098	7.30043e-08	-1.59062	-1.75034
79874291	chr7:79874291:C:T	1.79082e-08	-1.17591	1.25638	4.69188e-06	-1.33554	2.15766
79874447	chr7:79874447:G:T	1.45904e-08	-1.18139	1.05697	3.71021e-06	-1.33957	1.92695
79874475	chr7:79874475:T:G	5.61029e-10	-1.57268	-1.8101	7.4497e-08	-1.57345	-1.74726
79874780	chr7:79874780:T:C	7.78937e-08	-1.31617e-10	1.55055	4.53687e-05	-1.31617e-10	3.09111
79874788	chr7:79874788:A:G	2.79973e-09	-1.31617e-10	-1.77527	3.42562e-07	-1.31617e-10	-1.79502
79874797	chr7:79874797:T:C	2.76701e-09	-1.31617e-10	-1.78702	5.04689e-07	-1.31617e-10	-1.40753
79874982	chr7:79874982:T:C	1.20727e-07	0.291151	1.69759	3.0296e-05	-0.635864	3.32316
79875114	chr7:79875114:T:C	2.83713e-07	-1.31617e-10	2.84317	6.27625e-05	-1.31617e-10	3.41564
79875142	chr7:79875142:A:G	3.50035e-09	-1.55193	-9.09645e-10	4.58772e-07	-1.50292	-9.09645e-10
79875397	chr7:79875397:C:A	1.99388e-07	0.733613	1.75685	4.51746e-05	-0.313544	3.40037
79876004	chr7:79876004:A:G	4.60272e-09	-1.31617e-10	-1.27814	1.16231e-06	-1.31617e-10	-0.573301
79876219	chr7:79876219:A:G	3.79723e-09	-1.47052	-9.09645e-10	4.63651e-07	-1.49234	-9.09645e-10
79876288	chr7:79876288:A:G	8.30022e-08	-1.31617e-10	1.61408	4.89941e-05	-1.31617e-10	3.16799
79876319	chr7:79876319:C:G	1.85219e-08	-1.19097	1.30513	4.91619e-06	-1.34763	2.21645
79876475	chr7:79876475:C:A	5.54218e-10	-1.58631	-1.80868	7.27803e-08	-1.58691	-1.75711
79876503	chr7:79876503:C:T	3.81019e-09	-1.31617e-10	-1.46711	8.92504e-07	-1.31617e-10	-0.837439
79876514	chr7:79876514:G:A	7.38534e-08	-1.31617e-10	1.49729	4.25497e-05	-1.31617e-10	3.02696
79876529	chr7:79876529:T:C	5.55923e-10	-1.58282	-1.8091	7.31837e-08	-1.58359	-1.7549
79876631	chr7:79876631:T:C	3.26393e-09	-1.31617e-10	-1.62186	6.86391e-07	-1.31617e-10	-1.10002
79876681	chr7:79876681:A:G	1.28778e-07	0.404819	1.64848	3.10597e-05	-0.552162	3.26436
79876800	chr7:79876800:T:G	1.80335e-08	-1.18677	1.2742	4.76251e-06	-1.34443	2.18149
79877178	chr7:79877178:T:C	1.30085e-07	0.298958	1.76444	3.27851e-05	-0.629078	3.39534
79877360	chr7:79877360:T:C	3.57017e-09	-1.31617e-10	-1.53218	4.43647e-07	-1.31617e-10	-1.53644
79877659	chr7:79877659:C:T	5.59638e-10	-1.57604	-1.80921	7.373e-08	-1.57686	-1.7542
79877979	chr7:79877979:C:T	5.58156e-10	-1.57884	-1.80906	7.34653e-08	-1.57957	-1.75508
79878032	chr7:79878032:T:G	5.56752e-10	-1.58043	-1.81	7.37296e-08	-1.5814	-1.74967
79878429	chr7:79878429:A:C	9.10427e-08	-1.31617e-10	1.70654	5.40914e-05	-1.31617e-10	3.26696
79879166	chr7:79879166:T:C	3.73709e-09	-1.31617e-10	-1.48648	4.61732e-07	-1.31617e-10	-1.49648
79879178	chr7:79879178:C:T	5.61695e-10	-1.57367	-1.80791	7.3441e-08	-1.57439	-1.76059
79879261	chr7:79879261:T:C	4.6268e-09	-1.31617e-10	-1.27292	5.74883e-07	-1.31617e-10	-1.2773
79879266	chr7:79879266:C:T	1.48773e-08	-1.31617e-10	-0.104955	1.78169e-06	-1.31617e-10	-0.146154
79879326	chr7:79879326:G:A	2.81888e-09	-1.31617e-10	-1.76845	3.64555e-07	-1.31617e-10	-1.73279
79879414	chr7:79879414:G:A	5.48555e-10	-1.59684	-1.80841	7.19261e-08	-1.59745	-1.75838
79879421	chr7:79879421:A:C	4.47565e-09	-1.31617e-10	-1.30614	1.11316e-06	-1.31617e-10	-0.616507
79879465	chr7:79879465:TTA:T	1.45455e-09	-1.54554	-0.884549	2.34205e-07	-1.4587	-0.71657
79879572	chr7:79879572:A:G	1.46418e-09	-1.53595	-0.887546	2.36561e-07	-1.44581	-0.71945
79879959	chr7:79879959:T:C	6.41491e-08	-1.31617e-10	1.35642	1.14364e-05	-1.31617e-10	1.71309
79879970	chr7:79879970:C:T	4.63558e-09	-1.31617e-10	-1.27103	1.17434e-06	-1.31617e-10	-0.563007
79880047	chr7:79880047:C:T	2.04745e-08	-1.2375	1.45189	5.49879e-06	-1.38531	2.36613
79880095	chr7:79880095:A:G	2.641e-09	-1.04829	-0.78534	4.51966e-07	-1.08842	-0.429442
79880298	chr7:79880298:T:C	6.5764e-08	-1.31617e-10	1.38128	1.17531e-05	-1.31617e-10	1.7404
79880855	chr7:79880855:G:A	9.10661e-10	-1.59213	-1.30625	1.42431e-07	-1.5215	-1.15111
79881239	chr7:79881239:T:G	3.7164e-09	-1.31617e-10	-1.49203	8.36246e-07	-1.31617e-10	-0.902546
79881580	chr7:79881580:C:T	3.88555e-09	-1.31617e-10	-1.44753	8.6712e-07	-1.31617e-10	-0.866292
79882171	chr7:79882171:T:C	1.92958e-08	-1.23062	1.38572	4.91029e-06	-1.38121	2.24883
79882557	chr7:79882557:G:A	8.75923e-09	-1.31617e-10	-0.634682	1.09161e-06	-1.31617e-10	-0.636059
79882680	chr7:79882680:A:G	9.48839e-10	-1.56838	-1.28893	1.51053e-07	-1.48486	-1.12898
79882734	chr7:79882734:T:G	1.24327e-08	-1.31617e-10	-0.284462	1.53769e-06	-1.31617e-10	-0.293434
79883061	chr7:79883061:T:C	1.79912e-08	-1.2263	1.31139	4.53985e-06	-1.37787	2.16705
79883092	chr7:79883092:G:A	1.76122e-08	-1.24843	1.31223	4.45559e-06	-1.39536	2.1658
79883141	chr7:79883141:A:G	1.74201e-08	-1.20886	1.2617	4.34878e-06	-1.36375	2.10993
79883226	chr7:79883226:T:C	3.06003e-09	-1.31617e-10	-1.68637	7.00602e-07	-1.31617e-10	-1.07953
79883443	chr7:79883443:A:G	8.61867e-09	-1.31617e-10	-0.650859	1.07013e-06	-1.31617e-10	-0.655936
79883546	chr7:79883546:A:T	4.42005e-09	-1.31617e-10	-1.31864	5.48958e-07	-1.31617e-10	-1.32345
79883763	chr7:79883763:T:C	8.68567e-09	-1.31617e-10	-0.643116	1.07851e-06	-1.31617e-10	-0.648131
79883937	chr7:79883937:T:G	1.87267e-08	-1.23348	1.35864	4.73973e-06	-1.38386	2.21612
79883939	chr7:79883939:T:C	1.31036e-09	-0.907459	-1.62703	1.82695e-07	-0.960136	-1.46352
79884075	chr7:79884075:A:C	2.8048e-09	-1.31617e-10	-1.77346	3.62206e-07	-1.31617e-10	-1.73926
79884231	chr7:79884231:T:G	2.47294e-07	-1.31617e-10	2.70579	5.59285e-05	-1.31617e-10	3.30036
79884327	chr7:79884327:G:A	3.12241e-09	-1.31617e-10	-1.66619	3.93445e-07	-1.31617e-10	-1.65653
79884420	chr7:79884420:A:G	1.8926e-08	-1.1846	1.32034	4.71062e-06	-1.34399	2.17009
79884429	chr7:79884429:G:A	2.52888e-09	-1.41576	-0.461259	4.12627e-07	-1.31044	-0.298489
79885182	chr7:79885182:A:G	2.94682e-09	-1.31617e-10	-1.72407	3.71588e-07	-1.31617e-10	-1.71368
79885337	chr7:79885337:T:G	2.85148e-09	-1.31617e-10	-1.75695	3.56102e-07	-1.31617e-10	-1.75625
79885408	chr7:79885408:A:G	1.83836e-08	-1.21255	1.31922	4.60413e-06	-1.36691	2.17015
79885433	chr7:79885433:A:G	1.63965e-08	-1.20417	1.19645	4.05269e-06	-1.36045	2.03612
79885501	chr7:79885501:G:A	1.13375e-09	-1.54754	-1.13171	1.71679e-07	-1.46096	-1.02488
79885516	chr7:79885516:A:T	1.87375e-08	0.125739	-9.09645e-10	2.0573e-06	-0.00232028	-9.09645e-10
79885705	chr7:79885705:C:G	2.78326e-09	-1.31617e-10	-1.78117	3.47729e-07	-1.31617e-10	-1.78005
79885935	chr7:79885935:G:T	1.04288e-09	-1.54687	-1.21593	1.68938e-07	-1.45444	-1.04749
79886246	chr7:79886246:A:G	8.56992e-10	-1.53786	-1.42126	1.35432e-07	-1.44199	-1.28101
79887234	chr7:79887234:A:G	3.30803e-09	-1.31617e-10	-1.60844	4.09678e-07	-1.31617e-10	-1.6161
79887345	chr7:79887345:C:G	5.59288e-10	-1.59458	-1.7913	8.17361e-08	-1.59551	-1.63246
79887657	chr7:79887657:TTTA:T	3.30257e-09	-1.31617e-10	-1.61009	4.09029e-07	-1.31617e-10	-1.61768
79887922	chr7:79887922:T:G	6.42168e-10	-1.61818	-1.62951	9.6115e-08	-1.62283	-1.44309
79888384	chr7:79888384:G:A	3.39773e-09	-1.31617e-10	-1.58168	4.2055e-07	-1.31617e-10	-1.58991
79888552	chr7:79888552:G:A	6.33473e-10	-1.61544	-1.64588	9.40312e-08	-1.62039	-1.46746
79888599	chr7:79888599:G:A	3.30784e-09	-1.31617e-10	-1.6085	4.09639e-07	-1.31617e-10	-1.61619
79888786	chr7:79888786:C:A	8.6402e-09	-1.31617e-10	-0.648364	1.08041e-06	-1.31617e-10	-0.64637
79888872	chr7:79888872:T:G	3.30521e-09	-1.31617e-10	-1.60929	4.09333e-07	-1.31617e-10	-1.61694
79889105	chr7:79889105:G:A	5.58479e-10	-1.57946	-1.80787	7.27325e-08	-1.58098	-1.7637
79889325	chr7:79889325:G:A	5.689e-10	-1.59887	-1.76997	7.06525e-08	-1.59766	-1.77603
79889552	chr7:79889552:C:T	2.8195e-09	-1.31617e-10	-1.76823	3.51976e-07	-1.31617e-10	-1.76791
79889654	chr7:79889654:G:A	6.44119e-10	-1.6042	-1.64046	9.58938e-08	-1.60966	-1.45857
79889945	chr7:79889945:C:T	4.21978e-09	-1.36501	-9.09645e-10	5.53909e-07	-1.31447	-9.09645e-10
79890056	chr7:79890056:T:C	2.54393e-07	-1.31617e-10	2.73409	5.86529e-05	-1.31617e-10	3.34792
79890360	chr7:79890360:G:T	2.72195e-07	-1.31617e-10	2.80173	5.91279e-05	-1.31617e-10	3.35599
79890490	chr7:79890490:T:C	2.80428e-07	-1.31617e-10	2.83153	6.11423e-05	-1.31617e-10	3.38949
79890512	chr7:79890512:A:G	1.12269e-08	-1.31617e-10	-0.386481	1.38059e-06	-1.31617e-10	-0.401201
79890639	chr7:79890639:T:G	8.46416e-09	-1.31617e-10	-0.668949	1.05799e-06	-1.31617e-10	-0.667345
79890657	chr7:79890657:A:G	1.05454e-09	-1.55418	-1.19751	1.70733e-07	-1.4652	-1.02616
79890664	chr7:79890664:G:A	1.04805e-09	-1.54223	-1.21562	1.70093e-07	-1.44857	-1.04655
79890738	chr7:79890738:C:T	1.26114e-09	-1.53128	-1.0415	1.93288e-07	-1.4394	-0.927892
79891003	chr7:79891003:G:A	3.65202e-09	-1.31617e-10	-1.50951	8.01643e-07	-1.31617e-10	-0.944806
79891756	chr7:79891756:G:C	1.51662e-08	-1.23791	1.15219	3.79462e-06	-1.38611	1.99598
79892038	chr7:79892038:A:T	1.33986e-08	-1.2207	1.01106	3.27462e-06	-1.3731	1.83558
79892342	chr7:79892342:G:A	2.90901e-09	-1.31617e-10	-1.73698	3.63316e-07	-1.31617e-10	-1.7362
79892840	chr7:79892840:G:A	5.58036e-10	-1.61679	-1.77133	7.83844e-08	-1.61824	-1.65161
79893589	chr7:79893589:G:A	7.42342e-09	-0.80015	-9.09645e-10	8.22331e-07	-0.919327	-9.09645e-10
79893623	chr7:79893623:T:C	3.26925e-09	-1.31617e-10	-1.62023	4.04769e-07	-1.31617e-10	-1.62815
79893823	chr7:79893823:G:A	1.00391e-08	-1.26728	0.768976	2.4047e-06	-1.40955	1.56326
79893867	chr7:79893867:A:G	5.46964e-10	-1.61077	-1.79739	7.83078e-08	-1.61148	-1.65934
79894204	chr7:79894204:C:G	6.08275e-10	-1.6415	-1.66041	9.03002e-08	-1.64494	-1.48339
79894705	chr7:79894705:T:C	3.26313e-09	-1.31617e-10	-1.6221	4.04067e-07	-1.31617e-10	-1.62989
79895000	chr7:79895000:A:G	2.70202e-09	-1.31617e-10	-1.81079	3.37418e-07	-1.31617e-10	-1.81015
79895223	chr7:79895223:A:T	3.34284e-09	-1.31617e-10	-1.59797	4.38141e-07	-1.31617e-10	-1.54893
79895602	chr7:79895602:C:T	1.23818e-09	-1.45708	-1.13407	2.09277e-07	-1.33742	-0.950397
79895680	chr7:79895680:T:C	3.19883e-09	-1.31617e-10	-1.64201	4.17024e-07	-1.31617e-10	-1.59833
79895701	chr7:79895701:A:G	1.04356e-08	-1.31617e-10	-0.459563	5.13106e-07	-1.31617e-10	-1.39099
79895981	chr7:79895981:C:T	1.36187e-09	-1.05232	-1.44361	1.80407e-07	-1.20321	-1.23304
79896134	chr7:79896134:C:T	1.14575e-08	-1.31617e-10	-0.366147	5.38702e-07	-1.31617e-10	-1.34231
79896573	chr7:79896573:G:A	2.70315e-09	-1.31617e-10	-1.81037	3.38e-07	-1.31617e-10	-1.80842
79896583	chr7:79896583:T:C	3.48125e-09	-1.31617e-10	-1.5574	4.19373e-07	-1.31617e-10	-1.59271
79896638	chr7:79896638:A:G	3.19392e-09	-1.31617e-10	-1.64354	3.95679e-07	-1.31617e-10	-1.65087
79896643	chr7:79896643:G:A	2.78474e-09	-1.31617e-10	-1.78064	3.41413e-07	-1.31617e-10	-1.79838
79896752	chr7:79896752:C:T	3.98767e-09	-1.31617e-10	-1.42158	4.94367e-07	-1.31617e-10	-1.42819
79897038	chr7:79897038:A:G	1.08238e-08	-1.27005	0.847008	2.62051e-06	-1.4118	1.65145
79897184	chr7:79897184:C:T	6.29169e-10	-1.619	-1.64914	9.36158e-08	-1.62352	-1.46875
79897337	chr7:79897337:G:A	1.35378e-07	-1.31617e-10	2.10328	3.02507e-05	-1.31617e-10	2.6858
79897384	chr7:79897384:G:A	1.2918e-07	-1.31617e-10	2.05642	2.87718e-05	-1.31617e-10	2.63568
79897406	chr7:79897406:A:G	6.16304e-10	-1.62548	-1.66332	9.11003e-08	-1.62943	-1.49008
79897703	chr7:79897703:A:G	3.26468e-09	-1.31617e-10	-1.62163	4.04236e-07	-1.31617e-10	-1.62947
79897735	chr7:79897735:T:C	6.75645e-10	-1.53639	-1.66049	1.37574e-07	-1.40339	-1.30391
79897772	chr7:79897772:G:A	2.28135e-09	-0.950498	-1.02952	3.75716e-07	-0.995293	-0.707344
79897955	chr7:79897955:C:T	1.3884e-09	-0.777301	-1.69934	1.86646e-07	-0.839322	-1.56293
79898372	chr7:79898372:A:G	1.30993e-08	-0.232232	-9.09645e-10	1.61017e-06	-0.247375	-9.09645e-10
79898388	chr7:79898388:C:T	3.23627e-09	-1.31617e-10	-1.63037	4.00429e-07	-1.31617e-10	-1.63893
79898389	chr7:79898389:G:A	2.81357e-09	-1.31617e-10	-1.77034	3.5151e-07	-1.31617e-10	-1.76923
79898491	chr7:79898491:T:A	2.52677e-09	-0.952873	-0.924976	4.23728e-07	-0.997932	-0.584446
79898617	chr7:79898617:G:T	1.03055e-08	-1.31617e-10	-0.472112	1.29095e-06	-1.31617e-10	-0.468339
79898972	chr7:79898972:C:T	5.4947e-10	-1.59772	-1.80587	7.67945e-08	-1.59866	-1.69167
79898998	chr7:79898998:G:T	2.78682e-09	-1.31617e-10	-1.77989	3.48185e-07	-1.31617e-10	-1.77874
79899222	chr7:79899222:G:A	3.26313e-09	-1.31617e-10	-1.6221	4.04067e-07	-1.31617e-10	-1.62989
79899228	chr7:79899228:G:A	3.26313e-09	-1.31617e-10	-1.6221	4.04067e-07	-1.31617e-10	-1.62989
79899239	chr7:79899239:A:T	1.32783e-07	-1.31617e-10	2.08392	2.96329e-05	-1.31617e-10	2.66517
79899649	chr7:79899649:A:T	3.19044e-09	-1.64463	-9.09645e-10	3.97583e-07	-1.64607	-9.09645e-10
79899690	chr7:79899690:C:A	1.72251e-07	-1.31617e-10	2.34416	3.77975e-05	-1.31617e-10	2.90853
79899746	chr7:79899746:C:T	2.72353e-09	-1.31617e-10	-1.80286	3.43945e-07	-1.31617e-10	-1.79099
79899884	chr7:79899884:G:A	1.12122e-08	-1.24073	0.852947	2.69855e-06	-1.389	1.658
79900020	chr7:79900020:A:T	1.31653e-09	-1.47484	-1.05494	2.07294e-07	-1.3665	-0.930832
79900222	chr7:79900222:G:A	2.49662e-09	-0.930859	-0.958995	4.15986e-07	-0.976463	-0.624355
79900256	chr7:79900256:T:C	1.19772e-08	-1.25345	0.931668	2.91983e-06	-1.39857	1.74638
79900467	chr7:79900467:C:T	3.21098e-09	-1.63821	-9.09645e-10	3.98375e-07	-1.64408	-9.09645e-10
79900598	chr7:79900598:A:T	6.36104e-10	-1.61732	-1.63987	9.494e-08	-1.62185	-1.45637
79900603	chr7:79900603:C:T	3.26041e-09	-1.31617e-10	-1.62294	4.03761e-07	-1.31617e-10	-1.63065
79900625	chr7:79900625:A:G	4.53713e-09	-1.31617e-10	-1.2925	5.63411e-07	-1.31617e-10	-1.29746
79900661	chr7:79900661:G:A	1.18333e-08	-1.24724	0.91337	2.86823e-06	-1.39382	1.7238
79900666	chr7:79900666:C:T	3.2608e-09	-1.31617e-10	-1.62282	4.03788e-07	-1.31617e-10	-1.63058
79901083	chr7:79901083:C:T	3.44147e-09	-1.31617e-10	-1.56889	4.24464e-07	-1.31617e-10	-1.58064
79901129	chr7:79901129:A:T	2.7903e-09	-1.31617e-10	-1.77864	3.52059e-07	-1.31617e-10	-1.76767
79901355	chr7:79901355:C:T	1.15536e-09	-0.941528	-1.71885	1.53199e-07	-0.999052	-1.60068
79901471	chr7:79901471:T:C	1.27007e-09	-1.49104	-1.07468	1.97759e-07	-1.38788	-0.956543
79901476	chr7:79901476:T:C	1.13305e-08	-1.25442	0.877127	2.7327e-06	-1.39939	1.68097
79901508	chr7:79901508:G:A	6.29083e-10	-1.61893	-1.64935	9.35256e-08	-1.62332	-1.46991
79901548	chr7:79901548:A:C	1.08607e-08	-1.23527	0.815626	2.58892e-06	-1.38412	1.61165
79901566	chr7:79901566:G:A	1.28033e-09	-1.47744	-1.08023	2.0067e-07	-1.37017	-0.95964
79901669	chr7:79901669:A:C	1.8652e-08	-1.2344	1.35556	4.62171e-06	-1.38313	2.19018
79901794	chr7:79901794:T:G	5.40865e-10	-1.60871	-1.81066	7.23677e-08	-1.6094	-1.74031
79901998	chr7:79901998:A:G	6.32603e-10	-1.61832	-1.64438	9.42043e-08	-1.62274	-1.46326
79902024	chr7:79902024:T:G	1.3587e-07	-1.31617e-10	2.10691	3.03097e-05	-1.31617e-10	2.68775
79902215	chr7:79902215:T:G	2.00913e-07	-1.31617e-10	2.49808	4.33957e-05	-1.31617e-10	3.04665
79902243	chr7:79902243:T:C	3.36892e-09	-1.31617e-10	-1.5902	4.16498e-07	-1.31617e-10	-1.59959
79902270	chr7:79902270:C:A	2.80004e-09	-1.31617e-10	-1.77515	3.60455e-07	-1.31617e-10	-1.7441
79902324	chr7:79902324:G:A	6.33367e-10	-1.62042	-1.64107	9.45009e-08	-1.62465	-1.45821
79902732	chr7:79902732:G:A	3.10406e-09	-1.31617e-10	-1.67208	3.84829e-07	-1.31617e-10	-1.67867
79903043	chr7:79903043:T:G	5.43085e-10	-1.61321	-1.80207	7.69255e-08	-1.61384	-1.67479
79903124	chr7:79903124:C:T	6.60494e-09	-1.31617e-10	-0.916973	3.69052e-07	-1.31617e-10	-1.72053
79903165	chr7:79903165:C:T	1.30228e-09	-0.85385	-1.68682	1.76518e-07	-0.912817	-1.54523
79903296	chr7:79903296:C:T	1.114e-08	-1.2166	0.822356	2.75794e-06	-1.35801	1.64878
79903325	chr7:79903325:T:C	1.25287e-09	-0.898162	-1.68119	1.68674e-07	-0.956777	-1.54672
79903334	chr7:79903334:T:A	1.20883e-09	-0.921416	-1.69372	1.61998e-07	-0.979376	-1.56451
79903499	chr7:79903499:C:T	1.399e-09	-1.47278	-0.996245	1.05395e-07	-1.53257	-1.44119
79904759	chr7:79904759:A:C	1.12169e-07	0.899705	1.01551	6.97525e-06	-0.207211	1.42587
79904838	chr7:79904838:G:A	9.50038e-08	0.290985	1.45814	2.12091e-05	-0.630669	2.96138
79905349	chr7:79905349:G:T	1.30674e-09	-0.851972	-1.68528	1.77389e-07	-0.911471	-1.54166
79905426	chr7:79905426:A:G	1.18555e-08	-1.25577	0.923776	2.88027e-06	-1.40039	1.73456
79905429	chr7:79905429:A:G	3.28569e-09	-1.31617e-10	-1.61521	4.06783e-07	-1.31617e-10	-1.62319
79905657	chr7:79905657:T:C	2.78261e-09	-1.31617e-10	-1.7814	3.47875e-07	-1.31617e-10	-1.77963
79905967	chr7:79905967:C:T	1.24651e-09	-0.87791	-1.70654	1.67584e-07	-0.936121	-1.57386
79906116	chr7:79906116:A:C	2.78422e-09	-1.31617e-10	-1.78082	3.48158e-07	-1.31617e-10	-1.77881
79906217	chr7:79906217:T:C	2.78832e-09	-1.31617e-10	-1.77935	3.48666e-07	-1.31617e-10	-1.77736
79906764	chr7:79906764:G:A	5.48852e-10	-1.59874	-1.80598	7.66733e-08	-1.5997	-1.69222
79906826	chr7:79906826:G:A	2.74881e-09	-1.31617e-10	-1.79362	3.435e-07	-1.31617e-10	-1.79228
79907164	chr7:79907164:G:A	2.77131e-09	-1.31617e-10	-1.78547	3.46359e-07	-1.31617e-10	-1.78399
79907607	chr7:79907607:C:G	1.09575e-07	-1.31617e-10	1.89182	2.39768e-05	-1.31617e-10	2.45337
79907842	chr7:79907842:C:T	1.54158e-08	1.69331	-1.76271	2.05567e-06	1.76409	-1.76721
79908000	chr7:79908000:AT:A	2.77271e-09	-1.31617e-10	-1.78497	3.46569e-07	-1.31617e-10	-1.78339
79908075	chr7:79908075:G:A	2.12227e-07	1.45915	1.09372	1.11184e-05	0.204364	1.48052
79908250	chr7:79908250:T:C	1.15494e-09	-1.54338	-1.11736	1.90162e-07	-1.45132	-0.932269
79908899	chr7:79908899:G:T	2.7041e-09	-1.31617e-10	-1.81002	3.39515e-07	-1.31617e-10	-1.80395
79908935	chr7:79908935:C:G	2.92145e-09	-0.643569	-1.08914	9.04317e-07	-0.893293	0.0690028
79909375	chr7:79909375:A:G	3.26549e-09	-1.31617e-10	-1.62138	4.04344e-07	-1.31617e-10	-1.6292
79909677	chr7:79909677:T:C	1.65685e-06	-1.31617e-10	4.60789	0.000363341	-1.31617e-10	5.17163
79910424	chr7:79910424:A:G	2.77623e-09	-1.31617e-10	-1.7837	3.47109e-07	-1.31617e-10	-1.78183
79910937	chr7:79910937:T:C	2.77817e-09	-1.31617e-10	-1.783	3.47362e-07	-1.31617e-10	-1.7811
79911111	chr7:79911111:G:C	5.45318e-10	-1.60749	-1.80369	7.67982e-08	-1.60822	-1.68207
79911168	chr7:79911168:A:C	8.07319e-09	-1.31617e-10	-0.716242	9.6743e-07	-1.31617e-10	-0.756826
79911231	chr7:79911231:T:C	7.70118e-09	-1.31617e-10	-0.763417	9.23909e-07	-1.31617e-10	-0.802856
79911422	chr7:79911422:G:A	7.94657e-09	-1.31617e-10	-0.73205	9.52598e-07	-1.31617e-10	-0.772276
79911668	chr7:79911668:G:A	9.64793e-09	-1.31617e-10	-0.538047	1.20555e-06	-1.31617e-10	-0.536777
79911669	chr7:79911669:A:T	3.21568e-09	-1.63675	-9.09645e-10	3.9765e-07	-1.6459	-9.09645e-10
79911889	chr7:79911889:A:G	3.0394e-09	-1.31617e-10	-1.69313	3.83026e-07	-1.31617e-10	-1.68337
79912251	chr7:79912251:G:A	1.74853e-09	-0.569045	-1.67697	2.22621e-07	-0.713308	-1.51269
79912443	chr7:79912443:T:C	9.71107e-09	-1.31617e-10	-0.531524	1.21376e-06	-1.31617e-10	-0.529988
79912457	chr7:79912457:T:A	2.78419e-09	-1.31617e-10	-1.78083	3.48148e-07	-1.31617e-10	-1.77884
79912465	chr7:79912465:C:A	2.78585e-09	-1.31617e-10	-1.78024	3.48347e-07	-1.31617e-10	-1.77827
79912942	chr7:79912942:A:G	3.4539e-09	-1.31617e-10	-1.56529	4.49377e-07	-1.31617e-10	-1.52361
79912967	chr7:79912967:C:G	7.51677e-09	-1.31617e-10	-0.787654	9.06406e-07	-1.31617e-10	-0.821983
79913731	chr7:79913731:GAGA:G	1.65895e-09	-0.918871	-1.37974	2.18137e-07	-1.0882	-1.15815
79913883	chr7:79913883:A:G	3.7028e-09	-1.31617e-10	-1.4957	4.37011e-07	-1.31617e-10	-1.55151
79914069	chr7:79914069:A:G	2.80554e-09	-1.31617e-10	-1.77319	3.50931e-07	-1.31617e-10	-1.77088
79914070	chr7:79914070:C:T	1.19882e-09	-0.923796	-1.69966	1.60124e-07	-0.982838	-1.57268
79914299	chr7:79914299:C:T	1.31704e-09	-0.878019	-1.65139	1.81647e-07	-0.936328	-1.49308
79914581	chr7:79914581:C:T	2.70248e-09	-1.31617e-10	-1.81062	3.3863e-07	-1.31617e-10	-1.80656
79914747	chr7:79914747:G:A	6.68715e-09	-1.31617e-10	-0.904602	8.3877e-07	-1.31617e-10	-0.899533
79915489	chr7:79915489:A:AG	5.52571e-10	-1.60086	-1.7971	7.03764e-08	-1.60096	-1.77665
79915789	chr7:79915789:T:C	6.36559e-09	-1.31617e-10	-0.953883	7.56435e-07	-1.31617e-10	-1.00285
79916119	chr7:79916119:A:G	6.98825e-09	-1.31617e-10	-0.86056	8.80729e-07	-1.31617e-10	-0.85072
79916257	chr7:79916257:C:T	5.43237e-10	-1.6058	-1.8092	7.23325e-08	-1.60607	-1.74413
79916589	chr7:79916589:C:A	3.96881e-09	-1.42632	-9.09645e-10	5.2729e-07	-1.36372	-9.09645e-10
79916756	chr7:79916756:C:T	8.37569e-09	-1.31617e-10	-0.679457	1.04778e-06	-1.31617e-10	-0.677037
79916929	chr7:79916929:T:C	1.6255e-07	-1.31617e-10	2.2862	3.45558e-05	-1.31617e-10	2.81886
79917372	chr7:79917372:G:C	3.78041e-09	-0.968226	-0.506732	4.90531e-07	-1.15002	-0.285959
79917637	chr7:79917637:C:T	3.26313e-09	-1.31617e-10	-1.6221	4.04067e-07	-1.31617e-10	-1.62989
79917648	chr7:79917648:A:T	1.69553e-06	-1.31617e-10	4.63096	0.000369849	-1.31617e-10	5.18938
79917683	chr7:79917683:T:G	3.25336e-09	-1.31617e-10	-1.6251	4.18565e-07	-1.31617e-10	-1.59464
79917846	chr7:79917846:A:C	3.51648e-09	-1.31617e-10	-1.54733	4.52598e-07	-1.31617e-10	-1.51647
79917926	chr7:79917926:A:G	6.47193e-09	-1.31617e-10	-0.937316	7.68878e-07	-1.31617e-10	-0.986537
79918610	chr7:79918610:T:C	6.29049e-09	-1.31617e-10	-0.965752	7.47756e-07	-1.31617e-10	-1.01439
79918851	chr7:79918851:G:A	1.71434e-06	-1.31617e-10	4.64199	0.000374357	-1.31617e-10	5.2015
79918905	chr7:79918905:CAT:C	1.27926e-09	-1.50414	-1.05436	1.9909e-07	-1.40492	-0.932792
79919194	chr7:79919194:G:A	6.51172e-09	-1.31617e-10	-0.931187	7.7328e-07	-1.31617e-10	-0.980828
79919531	chr7:79919531:A:G	6.10895e-09	-1.31617e-10	-0.995036	7.26717e-07	-1.31617e-10	-1.04293
79919830	chr7:79919830:T:TA	3.2678e-09	-1.31617e-10	-1.62067	4.00734e-07	-1.31617e-10	-1.63817
79920535	chr7:79920535:T:C	7.81223e-09	-1.31617e-10	-0.749099	9.37563e-07	-1.31617e-10	-0.788185
79920836	chr7:79920836:A:G	6.88207e-09	-1.31617e-10	-0.87587	8.67091e-07	-1.31617e-10	-0.866326
79920943	chr7:79920943:A:G	4.52653e-09	-1.31617e-10	-1.29483	5.62086e-07	-1.31617e-10	-1.29981
79921019	chr7:79921019:C:T	5.56925e-09	-1.60089	0.513355	1.50965e-06	-1.61063	1.2988
79921052	chr7:79921052:T:A	3.24973e-09	-1.31617e-10	-1.62622	6.62223e-07	-1.31617e-10	-1.13587
79921070	chr7:79921070:A:T	5.69531e-09	-1.31617e-10	-1.06515	7.17222e-07	-1.31617e-10	-1.05608
79921166	chr7:79921166:T:C	8.06442e-09	-1.31617e-10	-0.717328	1.01375e-06	-1.31617e-10	-0.710053
79921180	chr7:79921180:A:G	5.57439e-09	-1.31617e-10	-1.08661	7.01902e-07	-1.31617e-10	-1.07768
79921393	chr7:79921393:A:C	2.85033e-09	-1.31617e-10	-1.75736	3.4684e-07	-1.31617e-10	-1.78261
79921429	chr7:79921429:G:A	5.97031e-09	-1.31617e-10	-1.01799	7.51317e-07	-1.31617e-10	-1.00964
79921677	chr7:79921677:T:G	3.17116e-09	-1.31617e-10	-1.65069	6.26663e-07	-1.31617e-10	-1.19106
79921860	chr7:79921860:G:A	3.19545e-09	-1.64306	-9.09645e-10	3.97251e-07	-1.6469	-9.09645e-10
79922234	chr7:79922234:G:A	5.98779e-09	-1.31617e-10	-1.01507	4.01385e-07	-1.31617e-10	-1.63655
79923039	chr7:79923039:G:A	4.52653e-09	-1.31617e-10	-1.29483	5.62086e-07	-1.31617e-10	-1.29981
79923134	chr7:79923134:C:T	1.39427e-07	-1.31617e-10	2.13275	2.85745e-05	-1.31617e-10	2.6288
79923157	chr7:79923157:G:T	3.30606e-09	-1.31617e-10	-1.60903	6.84448e-07	-1.31617e-10	-1.10286
79923780	chr7:79923780:T:A	3.07324e-09	-1.31617e-10	-1.68206	3.93341e-07	-1.31617e-10	-1.65679
79923810	chr7:79923810:T:C	8.13508e-09	-1.31617e-10	-0.708604	9.75036e-07	-1.31617e-10	-0.748995
79923821	chr7:79923821:A:C	7.88057e-10	-1.34628	-1.69669	1.09523e-07	-1.401	-1.53433
79924030	chr7:79924030:T:C	8.00916e-09	-1.31617e-10	-0.724204	9.59628e-07	-1.31617e-10	-0.764924
79924120	chr7:79924120:T:C	7.98144e-10	-1.32427	-1.70599	1.10172e-07	-1.38067	-1.54876
79924437	chr7:79924437:G:T	8.41851e-09	-1.31617e-10	-0.674357	1.00801e-06	-1.31617e-10	-0.715732
79925384	chr7:79925384:T:C	7.44957e-09	-1.31617e-10	-0.796633	8.90216e-07	-1.31617e-10	-0.840005
79926076	chr7:79926076:C:T	3.52023e-08	-0.316372	1.07269	6.68889e-06	-0.422447	1.59918
79926647	chr7:79926647:TC:T	3.14366e-09	-1.31617e-10	-1.6594	3.96375e-07	-1.31617e-10	-1.64911
79926717	chr7:79926717:T:A	7.83362e-09	-1.31617e-10	-0.746366	9.39202e-07	-1.31617e-10	-0.786438
79927025	chr7:79927025:A:T	6.13018e-09	-1.31617e-10	-0.991567	6.98171e-07	-1.31617e-10	-1.08301
79927577	chr7:79927577:C:A	5.10614e-09	-1.17435	-9.09645e-10	6.72765e-07	-1.12007	-9.09645e-10
79927650	chr7:79927650:T:G	3.24259e-09	-1.31617e-10	-1.62842	6.53068e-07	-1.31617e-10	-1.14979
79927697	chr7:79927697:CTG:C	1.08528e-08	-0.420365	-9.09645e-10	1.44899e-06	-0.352848	-9.09645e-10
79927846	chr7:79927846:T:C	5.42512e-10	-1.60554	-1.8108	7.34443e-08	-1.60635	-1.72859
79928201	chr7:79928201:C:T	5.88171e-09	-1.03294	-9.09645e-10	6.72711e-07	-1.12015	-9.09645e-10
79929393	chr7:79929393:T:C	8.6639e-09	-1.31617e-10	-0.645625	1.07681e-06	-1.31617e-10	-0.649712
79929582	chr7:79929582:A:G	7.62784e-09	-1.31617e-10	-0.772985	9.11976e-07	-1.31617e-10	-0.815856
79929958	chr7:79929958:A:C	5.56381e-09	-1.60226	0.513755	1.49126e-06	-1.61189	1.2878
79929963	chr7:79929963:CT:C	2.73326e-09	-1.31617e-10	-1.79929	3.41535e-07	-1.31617e-10	-1.79802
79930131	chr7:79930131:G:C	3.38262e-09	-1.31617e-10	-1.58614	7.07947e-07	-1.31617e-10	-1.0691
79930242	chr7:79930242:T:C	7.55633e-09	-1.31617e-10	-0.782405	9.08857e-07	-1.31617e-10	-0.819281
79930319	chr7:79930319:C:G	1.17703e-09	-1.51287	-1.12893	1.80967e-07	-1.41671	-1.01645
79930424	chr7:79930424:A:G	8.22142e-09	-1.31617e-10	-0.698047	9.88031e-07	-1.31617e-10	-0.735756
79930481	chr7:79930481:G:A	5.62164e-10	-1.60848	-1.77227	8.35017e-08	-1.60945	-1.59715
79931072	chr7:79931072:T:C	8.52588e-09	-1.31617e-10	-0.661684	1.01834e-06	-1.31617e-10	-0.705545
79931075	chr7:79931075:T:TTAGTTGG	3.26479e-09	-1.31617e-10	-1.62159	4.04259e-07	-1.31617e-10	-1.62941
79931164	chr7:79931164:AG:A	8.57561e-09	-1.31617e-10	-0.655868	1.02899e-06	-1.31617e-10	-0.695133
79932222	chr7:79932222:C:T	2.70561e-09	-1.31617e-10	-1.80946	3.39863e-07	-1.31617e-10	-1.80293
79932520	chr7:79932520:G:A	2.85626e-09	-1.31617e-10	-1.75528	3.58927e-07	-1.31617e-10	-1.74835
79932624	chr7:79932624:G:A	6.51496e-10	-1.62615	-1.60712	9.85093e-08	-1.63015	-1.41117
79932705	chr7:79932705:T:G	6.12062e-09	-1.31617e-10	-0.993126	7.32925e-07	-1.31617e-10	-1.03443
79932732	chr7:79932732:C:T	3.49639e-09	-1.31617e-10	-1.55306	7.52125e-07	-1.31617e-10	-1.00857
79932903	chr7:79932903:A:T	2.96021e-09	-1.31617e-10	-1.71953	3.78562e-07	-1.31617e-10	-1.69509
79932955	chr7:79932955:T:A	1.51595e-09	-0.817826	-1.57092	2.08441e-07	-0.884074	-1.40774
79933098	chr7:79933098:T:C	5.66977e-09	-1.31617e-10	-1.06964	6.40452e-07	-1.31617e-10	-1.1693
79933323	chr7:79933323:A:G	4.27491e-09	-1.31617e-10	-1.35203	5.33354e-07	-1.31617e-10	-1.35228
79933394	chr7:79933394:T:C	6.14676e-09	-1.31617e-10	-0.988866	7.40042e-07	-1.31617e-10	-1.02476
79933555	chr7:79933555:A:C	3.26614e-09	-1.31617e-10	-1.62118	4.04423e-07	-1.31617e-10	-1.62901
79934007	chr7:79934007:C:T	3.2772e-09	-1.31617e-10	-1.6178	4.05594e-07	-1.31617e-10	-1.62612
79934073	chr7:79934073:A:C	5.98224e-09	-1.31617e-10	-1.01599	7.20648e-07	-1.31617e-10	-1.05132
79934221	chr7:79934221:A:G	5.91524e-09	-1.31617e-10	-1.02726	7.10512e-07	-1.31617e-10	-1.06548
79934468	chr7:79934468:C:T	5.32708e-09	-1.31617e-10	-1.13199	6.37276e-07	-1.31617e-10	-1.17427
79934534	chr7:79934534:G:C	3.6458e-09	-1.31617e-10	-1.51121	4.50239e-07	-1.31617e-10	-1.52169
79934673	chr7:79934673:A:G	6.68749e-09	-1.31617e-10	-0.904552	8.30036e-07	-1.31617e-10	-0.91
79934758	chr7:79934758:T:C	1.18111e-09	-1.53814	-1.1002	1.93752e-07	-1.44341	-0.921484
79934765	chr7:79934765:A:G	3.68257e-09	-1.50118	-9.09645e-10	4.39658e-07	-1.54547	-9.09645e-10
79934830	chr7:79934830:G:A	5.48947e-10	-1.61262	-1.79192	6.85428e-08	-1.61325	-1.79076
79934844	chr7:79934844:G:A	6.251e-09	-1.6039	0.631854	1.69495e-06	-1.61332	1.41725
79934915	chr7:79934915:A:G	3.31775e-09	-1.31617e-10	-1.6055	4.10121e-07	-1.31617e-10	-1.61502
79934993	chr7:79934993:G:T	1.2544e-09	-0.861374	-1.71676	1.67806e-07	-0.919407	-1.58926
79935158	chr7:79935158:T:C	5.88624e-09	-1.31617e-10	-1.03217	7.079e-07	-1.31617e-10	-1.06917
79935210	chr7:79935210:A:G	3.51878e-09	-1.31617e-10	-1.54668	4.34853e-07	-1.31617e-10	-1.55646
79935285	chr7:79935285:A:G	3.19943e-09	-1.64182	-9.09645e-10	3.97097e-07	-1.64729	-9.09645e-10
79935331	chr7:79935331:G:A	6.37583e-09	-1.31617e-10	-0.952276	7.25117e-07	-1.31617e-10	-1.04514
79935506	chr7:79935506:A:T	5.96127e-09	-1.31617e-10	-1.01951	7.16114e-07	-1.31617e-10	-1.05763
79935545	chr7:79935545:A:G	1.31901e-07	-1.31617e-10	2.07726	2.76695e-05	-1.31617e-10	2.59662
79935718	chr7:79935718:C:T	3.46965e-09	-1.31617e-10	-1.56074	7.39183e-07	-1.31617e-10	-1.02592
79935737	chr7:79935737:G:C	5.64032e-09	-1.61457	0.53972	1.51155e-06	-1.62262	1.31204
79935891	chr7:79935891:T:G	3.00043e-09	-1.31617e-10	-1.70603	3.77343e-07	-1.31617e-10	-1.69832
79936082	chr7:79936082:C:T	1.61848e-07	-1.31617e-10	2.28187	3.44315e-05	-1.31617e-10	2.81526
79936457	chr7:79936457:A:G	5.42423e-10	-1.60583	-1.81067	7.38137e-08	-1.60658	-1.72334
79936767	chr7:79936767:A:G	1.4993e-07	-1.31617e-10	2.20538	3.17324e-05	-1.31617e-10	2.73362
79936906	chr7:79936906:G:A	3.06254e-09	-1.31617e-10	-1.68554	3.67429e-07	-1.31617e-10	-1.72494
79937317	chr7:79937317:G:A	1.21414e-09	-0.944413	-1.66634	1.64427e-07	-1.00173	-1.52727
79937447	chr7:79937447:A:G	6.02947e-09	-1.31617e-10	-1.00813	7.25232e-07	-1.31617e-10	-1.04498
79937555	chr7:79937555:ATCTG:A	3.2658e-09	-1.31617e-10	-1.62128	4.04391e-07	-1.31617e-10	-1.62909
79937819	chr7:79937819:G:A	3.42099e-09	-1.31617e-10	-1.57486	4.3023e-07	-1.31617e-10	-1.56715
79937963	chr7:79937963:T:C	5.36433e-10	-1.61729	-1.81032	7.34487e-08	-1.61785	-1.71703
79938038	chr7:79938038:A:G	1.23872e-09	-1.50808	-1.08263	1.92081e-07	-1.41069	-0.962868
79938119	chr7:79938119:T:C	2.81739e-09	-1.31617e-10	-1.76898	3.51978e-07	-1.31617e-10	-1.7679
79938325	chr7:79938325:A:G	5.97295e-09	-1.31617e-10	-1.01755	7.16506e-07	-1.31617e-10	-1.05708
79938531	chr7:79938531:T:C	6.469e-09	-1.31617e-10	-0.937768	7.74779e-07	-1.31617e-10	-0.978892
79938703	chr7:79938703:C:T	1.20934e-09	-1.52159	-1.09312	1.86371e-07	-1.42781	-0.975926
79938870	chr7:79938870:T:G	2.96201e-09	-1.31617e-10	-1.71892	3.69399e-07	-1.31617e-10	-1.71959
79939262	chr7:79939262:C:T	1.62312e-07	-1.31617e-10	2.28473	3.57267e-05	-1.31617e-10	2.85219
79939623	chr7:79939623:G:A	2.75329e-09	-1.31617e-10	-1.79199	3.39603e-07	-1.31617e-10	-1.80369
79939791	chr7:79939791:T:C	5.31015e-09	-1.31617e-10	-1.13517	6.40833e-07	-1.31617e-10	-1.1687
79940386	chr7:79940386:C:T	5.20346e-09	-1.31617e-10	-1.15547	6.29058e-07	-1.31617e-10	-1.18725
79940484	chr7:79940484:T:C	2.87677e-09	-1.31617e-10	-1.74812	3.59252e-07	-1.31617e-10	-1.74744
79940801	chr7:79940801:T:C	5.16076e-09	-1.31617e-10	-1.16371	6.2457e-07	-1.31617e-10	-1.19441
79941121	chr7:79941121:G:A	3.31132e-09	-1.31617e-10	-1.60744	4.31932e-07	-1.31617e-10	-1.5632
79941169	chr7:79941169:C:T	2.87001e-09	-1.31617e-10	-1.75047	3.47247e-07	-1.31617e-10	-1.78143
79941349	chr7:79941349:G:A	1.68364e-06	-1.31617e-10	4.62392	0.000369908	-1.31617e-10	5.18954
79941777	chr7:79941777:A:C	1.54478e-07	-1.31617e-10	2.23526	3.28293e-05	-1.31617e-10	2.76761
79941798	chr7:79941798:T:C	1.7251e-07	-1.31617e-10	2.34567	3.76217e-05	-1.31617e-10	2.90387
79941915	chr7:79941915:A:G	5.78169e-09	-1.31617e-10	-1.05009	6.95375e-07	-1.31617e-10	-1.08702
79941941	chr7:79941941:T:G	2.70334e-09	-1.31617e-10	-1.8103	3.38479e-07	-1.31617e-10	-1.80701
79941960	chr7:79941960:T:C	6.0841e-09	-1.31617e-10	-0.999111	7.30727e-07	-1.31617e-10	-1.03743
79942031	chr7:79942031:C:T	6.13735e-09	-1.31617e-10	-0.990397	7.37133e-07	-1.31617e-10	-1.0287
79942650	chr7:79942650:A:G	2.94083e-09	-1.31617e-10	-1.7261	3.5508e-07	-1.31617e-10	-1.75913
79942972	chr7:79942972:T:C	2.12568e-09	-0.723841	-1.32686	4.71735e-07	-0.514974	-0.960078
79943377	chr7:79943377:A:G	3.53433e-09	-1.31617e-10	-1.54227	4.3807e-07	-1.31617e-10	-1.54909
79943572	chr7:79943572:T:A	5.72477e-09	-1.31617e-10	-1.05999	6.89075e-07	-1.31617e-10	-1.09612
79943653	chr7:79943653:T:C	5.77534e-09	-1.31617e-10	-1.05119	6.94312e-07	-1.31617e-10	-1.08855
79943807	chr7:79943807:A:T	6.2121e-09	-1.31617e-10	-0.97829	7.45769e-07	-1.31617e-10	-1.01705
79943941	chr7:79943941:T:A	1.55966e-07	-1.31617e-10	2.24485	3.31619e-05	-1.31617e-10	2.77769
79944233	chr7:79944233:A:G	2.93814e-09	-1.31617e-10	-1.72701	3.54846e-07	-1.31617e-10	-1.75979
79944274	chr7:79944274:A:G	3.26435e-09	-1.31617e-10	-1.62173	4.04239e-07	-1.31617e-10	-1.62946
79944313	chr7:79944313:G:A	3.06998e-09	-1.31617e-10	-1.68312	3.68206e-07	-1.31617e-10	-1.72283
79944520	chr7:79944520:A:G	3.577e-09	-1.31617e-10	-1.53027	7.81027e-07	-1.31617e-10	-0.970859
79944544	chr7:79944544:G:T	5.71086e-10	-1.62255	-1.74245	7.72272e-08	-1.64555	-1.63917
79944700	chr7:79944700:G:C	5.54382e-09	-1.31617e-10	-1.09211	6.67133e-07	-1.31617e-10	-1.12848
79944867	chr7:79944867:C:G	3.10166e-09	-1.31617e-10	-1.67285	3.83327e-07	-1.31617e-10	-1.68258
79945022	chr7:79945022:T:A	2.79305e-09	-1.31617e-10	-1.77765	3.48895e-07	-1.31617e-10	-1.7767
79945227	chr7:79945227:C:T	3.43842e-09	-1.31617e-10	-1.56978	4.25755e-07	-1.31617e-10	-1.57761
79945415	chr7:79945415:C:T	5.48161e-10	-1.59633	-1.80965	7.23753e-08	-1.59738	-1.75223
79945642	chr7:79945642:A:C	5.94125e-09	-1.31617e-10	-1.02287	7.13405e-07	-1.31617e-10	-1.06142
79945870	chr7:79945870:C:T	1.15911e-09	-1.52617	-1.13097	1.91524e-07	-1.42805	-0.948407
79946030	chr7:79946030:C:T	3.35247e-09	-1.31617e-10	-1.59509	4.14972e-07	-1.31617e-10	-1.60326
79946038	chr7:79946038:C:G	5.65832e-09	-1.31617e-10	-1.07166	6.80781e-07	-1.31617e-10	-1.10823
79946102	chr7:79946102:T:A	2.86769e-09	-1.31617e-10	-1.75128	3.61738e-07	-1.31617e-10	-1.74055
79946143	chr7:79946143:G:C	3.11598e-09	-1.31617e-10	-1.66825	3.88123e-07	-1.31617e-10	-1.67015
79946238	chr7:79946238:C:T	5.7016e-09	-1.31617e-10	-1.06404	6.85738e-07	-1.31617e-10	-1.10097
79946264	chr7:79946264:A:G	1.92459e-09	-1.30299	-0.84709	4.94595e-07	-1.11942	-0.30831
79946338	chr7:79946338:T:C	4.07706e-09	-1.31617e-10	-1.39941	5.99917e-07	-1.31617e-10	-1.23468
79946464	chr7:79946464:C:T	1.31442e-07	-1.31617e-10	2.07378	2.80294e-05	-1.31617e-10	2.60954
79946565	chr7:79946565:G:A	5.59065e-09	-1.31617e-10	-1.0837	6.99834e-07	-1.31617e-10	-1.08063
79946580	chr7:79946580:A:T	8.50345e-10	-1.53209	-1.43481	1.34839e-07	-1.43626	-1.29113
79947600	chr7:79947600:G:A	7.1441e-09	-0.838504	-9.09645e-10	8.0582e-07	-0.939609	-9.09645e-10
79948924	chr7:79948924:C:T	3.3661e-09	-1.31617e-10	-1.59103	4.04084e-07	-1.31617e-10	-1.62985
79949071	chr7:79949071:T:C	3.19589e-09	-1.31617e-10	-1.64292	3.92945e-07	-1.31617e-10	-1.6578
79949140	chr7:79949140:C:CT	2.95572e-09	-1.31617e-10	-1.72105	3.9815e-07	-1.31617e-10	-1.64464
79949166	chr7:79949166:A:G	5.47117e-10	-1.60781	-1.80007	7.02757e-08	-1.60803	-1.77101
79949351	chr7:79949351:C:T	3.15307e-09	-1.31617e-10	-1.65642	4.05083e-07	-1.31617e-10	-1.62738
79949487	chr7:79949487:C:T	2.92943e-09	-1.31617e-10	-1.72998	3.54174e-07	-1.31617e-10	-1.76168
79949517	chr7:79949517:T:C	5.93123e-10	-1.59305	-1.7341	9.42368e-08	-1.62853	-1.45713
79949754	chr7:79949754:T:TA	1.9457e-09	-1.13886	-1.00031	2.74672e-07	-1.39748	-0.618408
79949994	chr7:79949994:T:G	4.51945e-09	-1.31617e-10	-1.2964	5.61171e-07	-1.31617e-10	-1.30144
79950454	chr7:79950454:T:C	3.65209e-09	-1.50949	-9.09645e-10	4.36255e-07	-1.55324	-9.09645e-10
79950557	chr7:79950557:C:T	6.78653e-09	-1.31617e-10	-0.88985	8.45639e-07	-1.31617e-10	-0.891376
79951032	chr7:79951032:G:A	2.85499e-09	-1.31617e-10	-1.75572	3.59864e-07	-1.31617e-10	-1.74574
79951245	chr7:79951245:C:T	4.50664e-07	-1.31617e-10	3.30593	9.70184e-05	-1.31617e-10	3.85119
79951588	chr7:79951588:G:A	5.90504e-09	-1.31617e-10	-1.02898	7.09166e-07	-1.31617e-10	-1.06738
79951671	chr7:79951671:T:G	3.31494e-09	-1.60635	-9.09645e-10	4.07238e-07	-1.62207	-9.09645e-10
79952255	chr7:79952255:C:T	5.9553e-09	-1.31617e-10	-1.02051	7.14167e-07	-1.31617e-10	-1.06035
79952697	chr7:79952697:A:G	2.72966e-09	-1.31617e-10	-1.80061	3.42983e-07	-1.31617e-10	-1.79379
79953271	chr7:79953271:G:A	3.31728e-09	-1.31617e-10	-1.60564	4.53481e-07	-1.31617e-10	-1.51452
79953527	chr7:79953527:T:C	5.92049e-10	-1.58561	-1.74335	9.27473e-08	-1.6239	-1.4777
79953680	chr7:79953680:T:C	2.75658e-09	-1.31617e-10	-1.7908	3.42082e-07	-1.31617e-10	-1.79642
79953909	chr7:79953909:C:T	6.21672e-09	-1.31617e-10	-0.977548	7.45969e-07	-1.31617e-10	-1.01679
79953971	chr7:79953971:G:A	2.75937e-09	-1.31617e-10	-1.78979	3.4238e-07	-1.31617e-10	-1.79555
79954074	chr7:79954074:T:C	1.42136e-09	-0.72996	-1.72321	1.90192e-07	-0.772531	-1.6109
79954712	chr7:79954712:C:T	6.49177e-09	-1.31617e-10	-0.934256	8.07731e-07	-1.31617e-10	-0.93724
79954907	chr7:79954907:G:A	6.28005e-08	-1.31617e-10	1.33517	1.30094e-05	-1.31617e-10	1.84196
79955069	chr7:79955069:C:T	4.59363e-09	-1.28012	-9.09645e-10	5.88827e-07	-1.25334	-9.09645e-10
79955087	chr7:79955087:A:C	3.1714e-09	-1.31617e-10	-1.65062	3.92926e-07	-1.31617e-10	-1.65785
79955268	chr7:79955268:G:C	8.92344e-07	-1.31617e-10	3.98906	0.000196029	-1.31617e-10	4.55455
79955398	chr7:79955398:T:C	7.30019e-09	-1.31617e-10	-0.816889	8.86141e-07	-1.31617e-10	-0.844593
79956125	chr7:79956125:G:A	2.81699e-09	-1.31617e-10	-1.76912	3.50609e-07	-1.31617e-10	-1.7718
79956133	chr7:79956133:C:T	6.7525e-09	-1.31617e-10	-0.894877	7.91592e-07	-1.31617e-10	-0.957423
79956135	chr7:79956135:T:C	1.45362e-09	-0.642522	-1.78821	1.57686e-07	-0.841366	-1.7295
79956406	chr7:79956406:A:C	1.30418e-08	-1.31617e-10	-0.236629	1.53556e-06	-1.31617e-10	-0.294818
79956516	chr7:79956516:C:T	2.9682e-08	-1.31617e-10	0.585752	1.41417e-05	-1.31617e-10	1.92541
79956587	chr7:79956587:A:G	1.2055e-08	-1.31617e-10	-0.315308	1.42077e-06	-1.31617e-10	-0.372515
79956728	chr7:79956728:A:G	1.03951e-09	-1.52645	-1.23958	1.59327e-07	-1.43826	-1.12225
79956778	chr7:79956778:G:A	3.73193e-09	-1.48786	-9.09645e-10	4.45648e-07	-1.53194	-9.09645e-10
79957688	chr7:79957688:T:C	2.85615e-09	-1.31617e-10	-1.75532	5.66812e-07	-1.31617e-10	-1.29144
79957715	chr7:79957715:C:A	3.63107e-09	-1.31617e-10	-1.51526	4.31431e-07	-1.31617e-10	-1.56436
79957778	chr7:79957778:A:G	1.10275e-09	-0.896341	-1.81064	1.15478e-07	-1.09574	-1.78665
79957952	chr7:79957952:G:A	3.09774e-09	-1.31617e-10	-1.67412	6.08052e-07	-1.31617e-10	-1.22121
79958002	chr7:79958002:T:C	3.22676e-09	-1.31617e-10	-1.63331	3.993e-07	-1.31617e-10	-1.64176
79958415	chr7:79958415:A:G	6.16799e-10	-1.55039	-1.73761	9.57805e-08	-1.60401	-1.4654
79958516	chr7:79958516:T:G	3.26406e-09	-1.31617e-10	-1.62182	6.61074e-07	-1.31617e-10	-1.1376
79958674	chr7:79958674:A:G	3.44206e-09	-1.31617e-10	-1.56872	4.73587e-07	-1.31617e-10	-1.47113
79958916	chr7:79958916:A:G	3.37704e-09	-1.58779	-9.09645e-10	4.27716e-07	-1.57301	-9.09645e-10
79959587	chr7:79959587:T:C	3.39637e-09	-1.31617e-10	-1.58208	4.65434e-07	-1.31617e-10	-1.4885
79959811	chr7:79959811:G:A	8.5409e-09	-0.659924	-9.09645e-10	1.00722e-06	-0.716519	-9.09645e-10
79959871	chr7:79959871:T:C	6.23342e-10	-1.53308	-1.74437	9.54473e-08	-1.59203	-1.48086
79959910	chr7:79959910:C:A	7.42537e-10	-1.48159	-1.62088	1.15669e-07	-1.36898	-1.51175
79960418	chr7:79960418:C:G	6.29252e-10	-1.55256	-1.71545	9.88804e-08	-1.6086	-1.42896
79960777	chr7:79960777:G:T	3.01634e-09	-1.31617e-10	-1.70075	3.85556e-07	-1.31617e-10	-1.67678
79961481	chr7:79961481:A:G	2.73985e-09	-1.31617e-10	-1.79689	3.40329e-07	-1.31617e-10	-1.80156
79962409	chr7:79962409:T:G	2.7938e-09	-1.31617e-10	-1.77739	3.55918e-07	-1.31617e-10	-1.75677
79962594	chr7:79962594:T:A	1.35098e-08	-0.201373	-9.09645e-10	1.06701e-06	-0.658856	-9.09645e-10
79962741	chr7:79962741:T:C	1.19017e-08	-0.328109	-9.09645e-10	9.61662e-07	-0.762806	-9.09645e-10
79963403	chr7:79963403:G:A	1.2119e-08	-0.310013	-9.09645e-10	9.76208e-07	-0.747794	-9.09645e-10
79963456	chr7:79963456:C:A	4.47317e-09	-1.31617e-10	-1.30669	5.43547e-07	-1.31617e-10	-1.33335
79963547	chr7:79963547:C:T	2.90978e-09	-1.31617e-10	-1.73671	3.62613e-07	-1.31617e-10	-1.73813
79964035	chr7:79964035:T:C	2.01559e-08	-1.31617e-10	0.198705	2.39024e-06	-1.31617e-10	0.14768
79964608	chr7:79964608:T:C	1.01646e-08	-1.31617e-10	-0.485882	1.21052e-06	-1.31617e-10	-0.532664
79964685	chr7:79964685:G:C	7.01998e-08	-1.31617e-10	1.44656	9.97086e-06	-1.31617e-10	1.57595
79965490	chr7:79965490:G:A	1.47157e-07	-1.31617e-10	2.18671	2.09813e-05	-1.31617e-10	2.31992
79966146	chr7:79966146:C:G	2.80888e-09	-1.31617e-10	-1.772	3.43225e-07	-1.31617e-10	-1.79308
79966159	chr7:79966159:T:C	7.42544e-10	-1.29196	-1.81051	1.01048e-07	-1.22028	-1.79559
79966390	chr7:79966390:A:T	2.81099e-09	-1.31617e-10	-1.77125	3.43397e-07	-1.31617e-10	-1.79258
79966447	chr7:79966447:G:A	8.07138e-10	-1.37378	-1.64527	1.24636e-07	-1.23915	-1.56692
79966513	chr7:79966513:A:C	1.16575e-09	-0.893869	-1.75756	1.51092e-07	-0.930115	-1.68347
79967024	chr7:79967024:G:C	1.29558e-09	-0.848792	-1.69704	1.70671e-07	-0.890081	-1.60165
79967188	chr7:79967188:C:T	2.31692e-08	-1.31617e-10	0.338034	2.74326e-06	-1.31617e-10	0.285432
79967567	chr7:79967567:T:A	1.32604e-09	-0.827046	-1.69555	1.74712e-07	-0.868991	-1.59934
79967590	chr7:79967590:G:C	5.34567e-10	-1.62772	-1.80337	7.40954e-08	-1.62875	-1.69737
79968003	chr7:79968003:A:G	2.70236e-09	-1.31617e-10	-1.81067	3.37235e-07	-1.31617e-10	-1.81069
79968308	chr7:79968308:G:T	7.09235e-10	-1.41082	-1.73754	1.06293e-07	-1.2848	-1.68047
79968372	chr7:79968372:G:A	3.75363e-09	-1.48207	-9.09645e-10	5.22554e-07	-1.37274	-9.09645e-10
79968434	chr7:79968434:A:G	1.04257e-09	-1.58057	-1.18254	1.96772e-07	-1.54866	-0.800761
79969066	chr7:79969066:T:C	4.95449e-09	-1.31617e-10	-1.2045	6.22396e-07	-1.31617e-10	-1.19789
79969273	chr7:79969273:T:G	3.29831e-09	-1.31617e-10	-1.61138	6.81053e-07	-1.31617e-10	-1.10783
79969451	chr7:79969451:C:T	3.03635e-09	0.113412	-1.80755	2.23664e-07	-0.410583	-1.81074
79969550	chr7:79969550:G:T	7.45531e-10	-1.45073	-1.64772	1.16276e-07	-1.32857	-1.54693
79969739	chr7:79969739:C:T	2.93493e-09	-1.31617e-10	-1.72811	6.14512e-07	-1.31617e-10	-1.21064
79969970	chr7:79969970:T:G	7.56407e-09	-1.31617e-10	-0.78138	9.19643e-07	-1.31617e-10	-0.807484
79970005	chr7:79970005:T:A	3.6393e-09	-1.31617e-10	-1.513	8.20602e-07	-1.31617e-10	-0.921432
79970129	chr7:79970129:T:C	1.27326e-09	-0.900616	-1.66259	1.69615e-07	-0.940699	-1.55724
79970293	chr7:79970293:T:G	2.61961e-09	-0.033254	-1.80851	1.98063e-07	-0.532074	-1.81081
79970447	chr7:79970447:T:A	3.83684e-09	-1.31617e-10	-1.46014	4.39052e-07	-1.31617e-10	-1.54685
79970546	chr7:79970546:TGAAAG:T	3.54523e-09	-1.31617e-10	-1.53919	4.44164e-07	-1.31617e-10	-1.53528
79970613	chr7:79970613:G:T	5.52489e-10	-1.61041	-1.78771	7.90431e-08	-1.61192	-1.64956
79971103	chr7:79971103:C:T	3.63505e-09	-1.31617e-10	-1.51417	4.72592e-07	-1.31617e-10	-1.47324
79971257	chr7:79971257:G:A	3.39033e-09	-1.58386	-9.09645e-10	3.9806e-07	-1.64487	-9.09645e-10
79971396	chr7:79971396:T:C	2.04987e-08	-1.31617e-10	0.215572	2.67928e-06	-1.31617e-10	0.261833
79971408	chr7:79971408:C:G	2.87298e-09	-1.31617e-10	-1.74944	3.50289e-07	-1.31617e-10	-1.77271
79971433	chr7:79971433:T:G	2.87589e-09	-1.31617e-10	-1.74843	3.50579e-07	-1.31617e-10	-1.77188
79971555	chr7:79971555:T:G	2.5053e-09	-1.56411	-0.322273	2.35309e-07	-1.61364	-0.556927
79971952	chr7:79971952:G:A	2.93563e-09	-1.31617e-10	-1.72787	3.6331e-07	-1.31617e-10	-1.73621
79972541	chr7:79972541:C:T	3.43741e-09	-0.857639	-0.712433	8.59145e-07	-0.666668	-0.208864
79972650	chr7:79972650:C:A	9.0789e-09	-0.598837	-9.09645e-10	8.12411e-07	-0.931462	-9.09645e-10
79972841	chr7:79972841:C:T	1.19439e-08	-0.900625	0.576055	3.2863e-06	-1.23518	1.70122
79973027	chr7:79973027:TTAAC:T	5.42753e-10	-1.60532	-1.81057	7.14455e-08	-1.59847	-1.76406
79973495	chr7:79973495:C:T	4.8528e-09	-1.31617e-10	-1.22523	1.30724e-06	-1.31617e-10	-0.455795
79973574	chr7:79973574:G:A	7.79043e-10	-1.51194	-1.54254	1.14121e-07	-1.62498	-1.26923
79973814	chr7:79973814:G:T	3.49604e-09	-1.31617e-10	-1.55316	4.4648e-07	-1.31617e-10	-1.53008
79974067	chr7:79974067:G:T	4.49849e-09	-1.31617e-10	-1.30105	5.37867e-07	-1.31617e-10	-1.34386
79975209	chr7:79975209:C:T	3.58986e-09	-1.31617e-10	-1.52668	4.65252e-07	-1.31617e-10	-1.48889
79975274	chr7:79975274:G:A	1.05141e-08	-1.31617e-10	-0.452073	1.4935e-06	-1.31617e-10	-0.322591
79975290	chr7:79975290:C:T	1.07884e-08	-1.31617e-10	-0.426318	1.53363e-06	-1.31617e-10	-0.29608
79975436	chr7:79975436:T:G	2.17405e-08	-0.606765	0.88115	5.42147e-06	-1.01592	1.98257
79976043	chr7:79976043:C:G	2.73592e-09	-1.31617e-10	-1.79832	3.46609e-07	-1.31617e-10	-1.78327
79976614	chr7:79976614:T:G	3.88608e-09	-1.31617e-10	-1.44739	5.06842e-07	-1.31617e-10	-1.40327
79977353	chr7:79977353:A:C	3.12212e-09	-1.31617e-10	-1.66628	3.82711e-07	-1.31617e-10	-1.68419
79977491	chr7:79977491:C:G	2.49697e-08	-0.431747	0.844618	6.06951e-06	-0.880031	1.9596
79977572	chr7:79977572:A:C	4.96548e-09	-1.31617e-10	-1.20228	1.34638e-06	-1.31617e-10	-0.426292
79977759	chr7:79977759:C:T	4.57423e-09	-1.31617e-10	-1.28435	5.86016e-07	-1.31617e-10	-1.25812
79977848	chr7:79977848:C:G	3.75839e-09	-1.31617e-10	-1.4808	4.90025e-07	-1.31617e-10	-1.43701
79978606	chr7:79978606:T:C	2.7364e-09	-1.31617e-10	-1.79815	3.46702e-07	-1.31617e-10	-1.783
79978825	chr7:79978825:T:A	9.26066e-10	-1.53527	-1.34633	1.34492e-07	-1.50882	-1.22114
79979047	chr7:79979047:T:C	3.61861e-09	-1.31617e-10	-1.5187	4.70637e-07	-1.31617e-10	-1.47738
79979289	chr7:79979289:G:C	2.70456e-09	-1.31617e-10	-1.80985	3.37493e-07	-1.31617e-10	-1.80992
79979968	chr7:79979968:T:A	6.11572e-08	-1.31617e-10	1.30866	1.15237e-05	-1.31617e-10	1.72069
79980021	chr7:79980021:G:C	1.23253e-09	-1.64445	-0.951272	2.63051e-07	-1.6373	-0.421819
79980951	chr7:79980951:G:A	9.33198e-10	-1.53957	-1.33435	1.35714e-07	-1.51355	-1.20737
79981139	chr7:79981139:C:A	8.63845e-10	-1.54909	-1.40207	1.24362e-07	-1.52417	-1.2841
79981369	chr7:79981369:A:G	8.53707e-10	-1.54601	-1.41694	1.21925e-07	-1.52087	-1.3072
79981482	chr7:79981482:G:T	4.16599e-09	-1.31617e-10	-1.37784	5.07774e-07	-1.31617e-10	-1.40143
79981498	chr7:79981498:G:A	3.15522e-09	-1.31617e-10	-1.65573	4.05657e-07	-1.31617e-10	-1.62596
79981969	chr7:79981969:A:T	2.74546e-09	-1.31617e-10	-1.79484	3.45458e-07	-1.31617e-10	-1.7866
79982013	chr7:79982013:G:C	2.72012e-09	-1.31617e-10	-1.80411	3.41442e-07	-1.31617e-10	-1.79829
79982775	chr7:79982775:T:A	3.65481e-09	-1.50875	-9.09645e-10	4.80041e-07	-1.4576	-9.09645e-10
79982935	chr7:79982935:GA:G	3.80658e-09	-1.31617e-10	-1.46806	4.6423e-07	-1.31617e-10	-1.49109
79983628	chr7:79983628:G:GACTTTGGA	5.46504e-09	-1.10642	-9.09645e-10	6.12679e-07	-1.21363	-9.09645e-10
79983767	chr7:79983767:T:C	2.83313e-09	-1.31617e-10	-1.76341	3.46061e-07	-1.31617e-10	-1.78486
79984071	chr7:79984071:C:T	2.73325e-09	-1.31617e-10	-1.7993	3.43533e-07	-1.31617e-10	-1.79219
79984666	chr7:79984666:G:C	5.0309e-09	-1.31617e-10	-1.18919	1.37318e-06	-1.31617e-10	-0.406582
79984726	chr7:79984726:C:T	4.81809e-09	-1.31617e-10	-1.23241	1.28981e-06	-1.31617e-10	-0.469221
79984938	chr7:79984938:G:T	5.85006e-10	-1.57559	-1.76533	7.04774e-08	-1.56772	-1.80846
79985218	chr7:79985218:T:TAA	2.21224e-08	-0.44876	0.740561	5.22294e-06	-0.894947	1.82429
79985221	chr7:79985221:GTTA:G	2.74497e-09	-1.31617e-10	-1.79502	3.48091e-07	-1.31617e-10	-1.77901
79985346	chr7:79985346:A:G	7.26094e-10	-1.56992	-1.55494	1.00694e-07	-1.54532	-1.47407
79985842	chr7:79985842:T:G	5.56632e-10	-1.58324	-1.8074	7.18438e-08	-1.57484	-1.78214
79986079	chr7:79986079:C:T	3.72868e-09	-1.31617e-10	-1.48873	4.85913e-07	-1.31617e-10	-1.44544
79986364	chr7:79986364:A:G	6.42639e-10	-1.4375	-1.80947	9.03636e-08	-1.38458	-1.74305
79986887	chr7:79986887:A:T	3.06584e-09	-1.31617e-10	-1.68447	3.69038e-07	-1.31617e-10	-1.72057
79987098	chr7:79987098:C:G	2.72482e-09	-1.31617e-10	-1.80239	3.4438e-07	-1.31617e-10	-1.78972
79987263	chr7:79987263:C:G	2.73662e-09	-1.31617e-10	-1.79807	3.46745e-07	-1.31617e-10	-1.78288
79987273	chr7:79987273:A:G	3.34491e-09	-1.31617e-10	-1.59735	4.07764e-07	-1.31617e-10	-1.62078
79987855	chr7:79987855:G:A	5.82072e-10	-1.56807	-1.77788	7.13335e-08	-1.5598	-1.8043
79988141	chr7:79988141:A:C	2.7364e-09	-1.31617e-10	-1.79815	3.46702e-07	-1.31617e-10	-1.783
79988437	chr7:79988437:C:T	6.55911e-09	-0.923935	-9.09645e-10	9.23926e-07	-0.802837	-9.09645e-10
79988445	chr7:79988445:C:T	1.22446e-08	-0.299702	-9.09645e-10	1.04272e-06	-0.681885	-9.09645e-10
79988579	chr7:79988579:TAG:T	1.07835e-08	-0.426776	-9.09645e-10	9.3657e-07	-0.789245	-9.09645e-10
79988667	chr7:79988667:G:A	5.26951e-09	-1.31617e-10	-1.14285	6.18384e-07	-1.31617e-10	-1.20436
79988672	chr7:79988672:G:A	1.09191e-08	-0.414277	-9.09645e-10	9.44298e-07	-0.781027	-9.09645e-10
79988806	chr7:79988806:TG:T	3.54312e-09	-1.53978	-9.09645e-10	4.62261e-07	-1.49534	-9.09645e-10
79989696	chr7:79989696:T:C	1.85778e-09	-1.64644	-0.538965	4.45023e-07	-1.61475	0.0814067
79990322	chr7:79990322:G:T	5.34781e-08	-1.31617e-10	1.17448	9.95453e-06	-1.31617e-10	1.57431
79990388	chr7:79990388:A:G	2.81765e-09	-1.31617e-10	-1.76889	3.46983e-07	-1.31617e-10	-1.78219
79990569	chr7:79990569:T:C	5.6435e-09	-1.31617e-10	-1.07429	6.89997e-07	-1.31617e-10	-1.09478
79990685	chr7:79990685:AATAG:A	3.49594e-09	-1.31617e-10	-1.55319	4.51899e-07	-1.31617e-10	-1.51801
79991138	chr7:79991138:A:C	2.72831e-09	-1.31617e-10	-1.80111	3.4511e-07	-1.31617e-10	-1.78761
79991479	chr7:79991479:G:T	5.11067e-09	-1.17346	-9.09645e-10	5.16122e-07	-1.38513	-9.09645e-10
79992084	chr7:79992084:C:T	1.3154e-08	-1.31617e-10	-0.228064	1.95751e-06	-1.31617e-10	-0.0520401
79992406	chr7:79992406:A:ACT	4.1163e-09	-0.87178	-0.518057	4.203e-07	-1.19648	-0.394018
79992789	chr7:79992789:T:C	3.45528e-09	-1.31617e-10	-1.56489	4.20807e-07	-1.31617e-10	-1.58929
79993017	chr7:79993017:C:T	4.07379e-09	-1.31617e-10	-1.40022	1.26227e-06	-1.31617e-10	-0.490799
79993516	chr7:79993516:T:C	1.29964e-08	0.871727	-1.11184	1.86837e-06	0.593631	-0.692279
79994114	chr7:79994114:A:C	4.63941e-09	-1.31617e-10	-1.2702	5.75973e-07	-1.31617e-10	-1.27541
79994426	chr7:79994426:G:A	3.41208e-09	-1.31617e-10	-1.57747	4.35797e-07	-1.31617e-10	-1.55429
79994656	chr7:79994656:C:T	1.40346e-07	-1.31617e-10	2.13932	3.3122e-05	-1.31617e-10	2.77648
79994909	chr7:79994909:C:T	5.66259e-09	-1.31617e-10	-1.07091	1.57215e-06	-1.31617e-10	-0.271269
79994989	chr7:79994989:T:C	2.90985e-09	-1.31617e-10	-1.73669	3.57711e-07	-1.31617e-10	-1.75174
79995173	chr7:79995173:T:G	5.2096e-10	-1.64626	-1.81061	6.77206e-08	-1.62877	-1.78731
79995393	chr7:79995393:A:AT	2.88109e-09	-1.31617e-10	-1.74662	3.61719e-07	-1.31617e-10	-1.7406
79995605	chr7:79995605:G:C	2.75819e-09	-1.31617e-10	-1.79021	3.42126e-07	-1.31617e-10	-1.79629
79995764	chr7:79995764:TG:T	5.37022e-09	-1.31617e-10	-1.12392	1.44111e-06	-1.31617e-10	-0.3583
79996015	chr7:79996015:A:T	3.62304e-09	-1.31617e-10	-1.51748	4.39242e-07	-1.31617e-10	-1.54642
79996051	chr7:79996051:T:G	5.82491e-08	-1.31617e-10	1.25994	1.30619e-05	-1.31617e-10	1.84598
79996264	chr7:79996264:A:C	3.61867e-09	-1.31617e-10	-1.51868	4.65548e-07	-1.31617e-10	-1.48825
79997067	chr7:79997067:T:G	3.28168e-09	-1.31617e-10	-1.61644	4.04553e-07	-1.31617e-10	-1.62869
79997173	chr7:79997173:A:T	4.63074e-09	-1.27207	-9.09645e-10	6.01369e-07	-1.23226	-9.09645e-10
79997302	chr7:79997302:G:A	6.40565e-10	-1.51001	-1.74019	7.66235e-08	-1.49032	-1.80224
79997357	chr7:79997357:C:T	6.05571e-10	-1.62972	-1.67665	6.91323e-08	-1.63464	-1.76081
79997389	chr7:79997389:T:C	2.56683e-09	-1.08273	-0.779388	2.75487e-07	-1.33619	-0.676739
79997390	chr7:79997390:G:T	2.71093e-09	-1.31617e-10	-1.8075	3.37549e-07	-1.31617e-10	-1.80976
79997803	chr7:79997803:T:G	3.00733e-09	-1.31617e-10	-1.70374	3.73391e-07	-1.31617e-10	-1.70884
79997847	chr7:79997847:T:A	1.04021e-09	-0.979024	-1.78634	1.02572e-07	-1.23193	-1.76898
79998499	chr7:79998499:G:T	2.95462e-09	-1.31617e-10	-1.72142	3.71577e-07	-1.31617e-10	-1.71371
79998815	chr7:79998815:T:C	4.62841e-09	-1.31617e-10	-1.27258	3.52313e-07	-1.31617e-10	-1.76695
79999293	chr7:79999293:A:G	3.23303e-09	-1.63137	-9.09645e-10	4.14133e-07	-1.60528	-9.09645e-10
79999703	chr7:79999703:A:G	5.25717e-09	-1.31617e-10	-1.1452	1.40431e-06	-1.31617e-10	-0.384169
80000949	chr7:80000949:A:G	3.16346e-08	1.2171	-0.567634	3.91741e-06	1.15925	-0.517528
80001329	chr7:80001329:TTAG:T	9.24308e-10	-1.08686	-1.79664	1.28821e-07	-0.965069	-1.80798
80001460	chr7:80001460:C:T	2.70429e-09	-1.31617e-10	-1.80995	3.38383e-07	-1.31617e-10	-1.80729
80002546	chr7:80002546:A:G	2.73428e-09	-1.31617e-10	-1.79892	3.4584e-07	-1.31617e-10	-1.78549
80002858	chr7:80002858:T:C	5.21428e-09	0.191617	-1.34501	9.26914e-07	0.397628	-1.19724
80003982	chr7:80003982:A:G	2.70945e-09	-1.31617e-10	-1.80804	3.38352e-07	-1.31617e-10	-1.80738
80004566	chr7:80004566:CTA:C	2.9049e-09	-1.31617e-10	-1.73839	3.65304e-07	-1.31617e-10	-1.73074
80004827	chr7:80004827:AG:A	8.40236e-09	-1.31617e-10	-0.676278	3.70349e-06	-1.31617e-10	0.585561
80005300	chr7:80005300:G:A	3.13669e-09	-1.31617e-10	-1.66162	3.89414e-07	-1.31617e-10	-1.66683
80005390	chr7:80005390:C:T	1.15963e-09	-1.56628	-1.09041	1.28988e-07	-1.54378	-1.22797
80005697	chr7:80005697:TAGTC:T	2.75842e-09	-1.31617e-10	-1.79013	3.42802e-07	-1.31617e-10	-1.79432
80005779	chr7:80005779:G:A	3.33854e-09	-1.31617e-10	-1.59926	4.29469e-07	-1.31617e-10	-1.56892
80005856	chr7:80005856:A:G	2.80774e-09	-1.31617e-10	-1.77241	3.49322e-07	-1.31617e-10	-1.77547
80006604	chr7:80006604:T:C	5.26588e-10	-1.63586	-1.81027	6.68523e-08	-1.6187	-1.81028
80006745	chr7:80006745:T:G	1.02415e-09	-1.59096	-1.18996	1.16021e-07	-1.57147	-1.30623
80006870	chr7:80006870:T:C	2.87841e-09	-1.31617e-10	-1.74755	3.56737e-07	-1.31617e-10	-1.75447
80006910	chr7:80006910:C:T	2.75019e-09	-1.31617e-10	-1.79312	3.46773e-07	-1.31617e-10	-1.7828
80007609	chr7:80007609:G:A	2.90458e-09	-1.31617e-10	-1.7385	3.65248e-07	-1.31617e-10	-1.73089
80007683	chr7:80007683:A:G	4.51261e-09	-1.31617e-10	-1.29791	5.51626e-07	-1.31617e-10	-1.3186
80008133	chr7:80008133:A:G	2.70351e-09	-1.31617e-10	-1.81024	3.39761e-07	-1.31617e-10	-1.80323
80008331	chr7:80008331:A:T	3.78803e-09	-1.31617e-10	-1.47294	4.80781e-07	-1.31617e-10	-1.45606
80008370	chr7:80008370:C:T	3.36868e-09	-1.31617e-10	-1.59027	4.31143e-07	-1.31617e-10	-1.56503
80008622	chr7:80008622:T:C	4.69729e-09	-1.2578	-9.09645e-10	5.65042e-07	-1.29457	-9.09645e-10
80008660	chr7:80008660:C:A	2.73218e-09	-1.31617e-10	-1.79969	3.40312e-07	-1.31617e-10	-1.80161
80009175	chr7:80009175:AC:A	1.18148e-08	-1.54788	1.21244	1.15237e-06	-1.57241	0.990512
80009992	chr7:80009992:T:G	6.52218e-09	0.263918	-1.1935	1.26366e-06	0.539084	-1.02879
80010360	chr7:80010360:A:C	2.12933e-09	-0.254368	-1.79462	2.971e-07	-0.215236	-1.72217
80010542	chr7:80010542:T:C	2.75654e-09	-1.31617e-10	-1.79081	3.49633e-07	-1.31617e-10	-1.77459
80010632	chr7:80010632:T:A	1.71882e-09	-0.553241	-1.70991	3.23498e-07	-0.544629	-1.30765
80010696	chr7:80010696:C:T	2.70329e-09	-1.31617e-10	-1.81032	3.37238e-07	-1.31617e-10	-1.81068
80011397	chr7:80011397:A:G	1.10445e-09	-1.58638	-1.11906	1.22857e-07	-1.56681	-1.25364
80011708	chr7:80011708:T:C	3.61078e-09	-1.31617e-10	-1.52087	3.44233e-07	-1.31617e-10	-1.79015
80011711	chr7:80011711:G:A	1.14271e-09	-1.58899	-1.0824	1.28929e-07	-1.56491	-1.2073
80011807	chr7:80011807:C:G	4.61618e-09	-1.27522	-9.09645e-10	5.43859e-07	-1.33278	-9.09645e-10
80011903	chr7:80011903:GACTA:G	1.34284e-09	-1.38126	-1.12874	3.13185e-07	-1.27256	-0.612111
80012129	chr7:80012129:T:G	3.15389e-09	-1.31617e-10	-1.65615	3.92288e-07	-1.31617e-10	-1.65947
80012169	chr7:80012169:A:G	3.31258e-09	-1.31617e-10	-1.60706	4.25862e-07	-1.31617e-10	-1.57735
80012523	chr7:80012523:TC:T	3.09912e-09	-1.31617e-10	-1.67367	3.84998e-07	-1.31617e-10	-1.67823
80012589	chr7:80012589:G:T	5.60081e-09	-1.08188	-9.09645e-10	6.73771e-07	-1.11858	-9.09645e-10
80012636	chr7:80012636:T:A	2.80114e-09	-1.31617e-10	-1.77476	3.55494e-07	-1.31617e-10	-1.75796
80012792	chr7:80012792:A:T	1.01744e-08	-1.31617e-10	-0.484917	1.18995e-06	-1.31617e-10	-0.549804
80012914	chr7:80012914:C:T	3.38551e-09	-1.31617e-10	-1.58529	4.20565e-07	-1.31617e-10	-1.58987
80013114	chr7:80013114:A:T	3.18315e-09	-1.64692	-9.09645e-10	4.04343e-07	-1.62921	-9.09645e-10
80013331	chr7:80013331:A:G	2.72361e-09	-1.31617e-10	-1.80283	3.37609e-07	-1.31617e-10	-1.80958
80013360	chr7:80013360:G:A	3.18474e-09	-1.64642	-9.09645e-10	4.03343e-07	-1.63168	-9.09645e-10
80013523	chr7:80013523:CT:C	4.17662e-09	-1.37529	-9.09645e-10	5.53051e-07	-1.31602	-9.09645e-10
80014128	chr7:80014128:G:A	2.79778e-09	-0.196975	-1.57899	4.78849e-07	-0.0146248	-1.44546
80014131	chr7:80014131:G:A	1.19057e-09	-1.59025	-1.04011	1.31164e-07	-1.57104	-1.18398
80014299	chr7:80014299:G:C	3.34131e-09	-1.31617e-10	-1.59843	4.29341e-07	-1.31617e-10	-1.56922
80014419	chr7:80014419:G:A	2.9664e-09	-1.31617e-10	-1.71744	3.70382e-07	-1.31617e-10	-1.71693
80014567	chr7:80014567:G:A	2.92753e-09	-1.31617e-10	-1.73063	3.6402e-07	-1.31617e-10	-1.73426
80015096	chr7:80015096:A:G	3.78343e-09	-0.0143244	-1.45984	6.54373e-07	0.184503	-1.33229
80015139	chr7:80015139:A:C	4.36226e-09	-0.0390005	-1.2928	7.7371e-07	0.162598	-1.14287
80015349	chr7:80015349:A:G	5.14941e-09	-1.58277	0.416866	5.14612e-07	-1.60075	0.212693
80015530	chr7:80015530:T:G	1.00054e-08	-1.31617e-10	-0.501668	1.16688e-06	-1.31617e-10	-0.569385
80015540	chr7:80015540:C:T	2.37142e-09	-0.394378	-1.54693	3.91234e-07	-0.340347	-1.32182
80015880	chr7:80015880:C:T	2.31512e-09	-0.447851	-1.51748	3.81813e-07	-0.396297	-1.29024
80015983	chr7:80015983:G:A	3.21357e-09	-1.31617e-10	-1.63741	3.99546e-07	-1.31617e-10	-1.64114
80016041	chr7:80016041:A:C	4.66322e-09	-1.26508	-9.09645e-10	5.61304e-07	-1.30121	-9.09645e-10
80016140	chr7:80016140:A:G	1.08481e-09	-1.58436	-1.13902	1.2112e-07	-1.56425	-1.27044
80017011	chr7:80017011:T:C	5.98789e-10	-1.50765	-1.80999	7.89515e-08	-1.49547	-1.76717
80017372	chr7:80017372:T:G	2.83526e-09	-1.31617e-10	-1.76266	3.62231e-07	-1.31617e-10	-1.73919
80017622	chr7:80017622:T:C	3.16744e-09	-1.31617e-10	-1.65187	3.94112e-07	-1.31617e-10	-1.65483
80018861	chr7:80018861:G:C	2.7264e-09	-1.31617e-10	-1.80181	3.39933e-07	-1.31617e-10	-1.80272
80018959	chr7:80018959:G:T	2.98799e-09	-1.31617e-10	-1.71019	3.72866e-07	-1.31617e-10	-1.71025
80020543	chr7:80020543:A:C	2.96329e-09	-1.31617e-10	-1.71849	3.7679e-07	-1.31617e-10	-1.69978
80020742	chr7:80020742:G:A	3.61571e-09	-1.31617e-10	-1.5195	4.48763e-07	-1.31617e-10	-1.52497
80020840	chr7:80020840:C:T	7.34992e-09	-1.31617e-10	-0.810101	3.0339e-06	-1.31617e-10	0.386136
80021575	chr7:80021575:C:T	1.92578e-09	-0.342717	-1.80674	2.59159e-07	-0.315738	-1.75829
80021706	chr7:80021706:T:G	3.00746e-09	-1.31617e-10	-1.70369	3.65978e-07	-1.31617e-10	-1.7289
80022264	chr7:80022264:C:T	3.49205e-09	-1.31617e-10	-1.5543	4.40599e-07	-1.31617e-10	-1.54333
80022286	chr7:80022286:G:A	3.44583e-09	-1.56763	-9.09645e-10	4.46029e-07	-1.53109	-9.09645e-10
80022436	chr7:80022436:G:A	3.61748e-09	-1.31617e-10	-1.51901	4.49007e-07	-1.31617e-10	-1.52443
80022691	chr7:80022691:C:G	3.56605e-09	-0.332979	-1.20035	6.09827e-07	-0.278337	-0.939957
80022704	chr7:80022704:G:A	4.36666e-09	-1.31617e-10	-1.33079	5.55853e-07	-1.31617e-10	-1.31097
80022751	chr7:80022751:T:C	3.62041e-09	-1.31617e-10	-1.5182	4.49333e-07	-1.31617e-10	-1.5237
80022851	chr7:80022851:A:C	4.21247e-09	-1.31617e-10	-1.36674	5.35808e-07	-1.31617e-10	-1.34769
80022901	chr7:80022901:C:T	7.46168e-09	-1.31617e-10	-0.79501	8.70753e-07	-1.31617e-10	-0.862111
80022902	chr7:80022902:G:A	4.45571e-09	-1.3106	-9.09645e-10	4.75207e-07	-1.46772	-9.09645e-10
80023182	chr7:80023182:A:C	4.44353e-09	-1.31617e-10	-1.31334	5.6579e-07	-1.31617e-10	-1.29325
80023262	chr7:80023262:G:A	2.09174e-09	-0.276814	-1.78998	3.32111e-07	-0.109096	-1.7169
80023343	chr7:80023343:AATAG:A	3.10167e-09	-1.31617e-10	-1.67285	3.89418e-07	-1.31617e-10	-1.66682
80023390	chr7:80023390:A:G	1.78406e-08	-1.31617e-10	0.0766838	8.39371e-06	-1.31617e-10	1.40377
80023539	chr7:80023539:C:T	3.47706e-09	-1.31617e-10	-1.5586	4.38746e-07	-1.31617e-10	-1.54755
80023715	chr7:80023715:T:G	3.23375e-09	-1.63115	-9.09645e-10	3.97389e-07	-1.64655	-9.09645e-10
80024398	chr7:80024398:T:C	2.70428e-09	-1.31617e-10	-1.80996	3.37418e-07	-1.31617e-10	-1.81015
80024463	chr7:80024463:C:T	2.09342e-09	-0.286027	-1.77996	3.35765e-07	-0.117453	-1.6976
80024673	chr7:80024673:T:C	3.46418e-09	-1.31617e-10	-1.56232	4.36791e-07	-1.31617e-10	-1.55201
80024917	chr7:80024917:T:C	1.92283e-09	-0.340451	-1.81054	3.24938e-07	-0.0547542	-1.79308
80024918	chr7:80024918:G:A	3.34109e-09	-0.360777	-1.23772	5.67744e-07	-0.30528	-0.984518
80025362	chr7:80025362:AC:A	4.86382e-09	-1.31617e-10	-1.22297	6.42608e-07	-1.31617e-10	-1.16593
80025870	chr7:80025870:G:T	4.19087e-09	-1.31617e-10	-1.37188	5.3226e-07	-1.31617e-10	-1.35434
80026054	chr7:80026054:CA:C	3.20415e-09	-1.64034	-9.09645e-10	3.99163e-07	-1.6421	-9.09645e-10
80026143	chr7:80026143:C:T	3.59229e-09	-1.31617e-10	-1.526	4.45705e-07	-1.31617e-10	-1.53181
80026171	chr7:80026171:G:A	2.71272e-09	-1.31617e-10	-1.80684	3.37405e-07	-1.31617e-10	-1.81018
80026237	chr7:80026237:T:A	2.23139e-09	-0.208696	-1.79347	3.57008e-07	-0.0271494	-1.72656
80026315	chr7:80026315:T:C	2.88909e-09	-1.31617e-10	-1.74385	3.63197e-07	-1.31617e-10	-1.73653
80026738	chr7:80026738:C:A	6.41655e-08	1.35668	-9.09645e-10	6.68522e-06	1.17618	-9.09645e-10
80027048	chr7:80027048:T:A	2.18895e-09	-0.2247	-1.79667	3.48155e-07	-0.0453858	-1.73343
80027298	chr7:80027298:C:A	3.29308e-09	-1.31617e-10	-1.61297	3.985e-07	-1.31617e-10	-1.64376
80027348	chr7:80027348:G:A	3.90021e-09	-1.44376	-9.09645e-10	4.5816e-07	-1.50425	-9.09645e-10
80027415	chr7:80027415:T:C	3.09563e-09	-1.31617e-10	-1.6748	3.77652e-07	-1.31617e-10	-1.6975
80027649	chr7:80027649:A:G	2.70404e-09	-1.31617e-10	-1.81005	3.37476e-07	-1.31617e-10	-1.80998
80027753	chr7:80027753:A:G	5.73257e-09	0.457259	-1.51588	8.94637e-07	0.35804	-1.19309
80027810	chr7:80027810:C:T	3.10211e-09	-1.31617e-10	-1.67271	3.78358e-07	-1.31617e-10	-1.69563
80027866	chr7:80027866:G:T	1.69184e-09	-1.58502	-0.693957	1.69251e-07	-1.60273	-0.897364
80028049	chr7:80028049:C:T	4.8536e-09	-0.152586	-1.07248	9.61641e-07	0.0832421	-0.84607
80028466	chr7:80028466:G:A	3.06218e-09	-1.31617e-10	-1.68566	3.88656e-07	-1.31617e-10	-1.66877
80028541	chr7:80028541:G:A	1.20228e-09	-1.59583	-1.02474	1.25576e-07	-1.61168	-1.18688
80028547	chr7:80028547:T:C	3.187e-09	-1.64571	-9.09645e-10	3.97265e-07	-1.64686	-9.09645e-10
80029062	chr7:80029062:G:C	1.79116e-09	-1.58973	-0.632196	1.77645e-07	-1.60678	-0.844902
80029223	chr7:80029223:GT:G	4.32824e-09	-1.31617e-10	-1.33963	5.42147e-07	-1.31617e-10	-1.33593
80029572	chr7:80029572:A:C	2.94431e-09	-0.0697127	-1.6552	5.23871e-07	0.124929	-1.49515
80029809	chr7:80029809:C:A	8.33098e-09	-1.31617e-10	-0.684809	3.62898e-06	-1.31617e-10	0.565237
80030008	chr7:80030008:A:T	4.1704e-09	-1.31617e-10	-1.37678	5.21163e-07	-1.31617e-10	-1.37541
80030304	chr7:80030304:T:G	2.87018e-09	-0.0462072	-1.70421	4.97772e-07	0.14857	-1.5699
80030435	chr7:80030435:T:C	3.60741e-09	-1.31617e-10	-1.5218	4.47437e-07	-1.31617e-10	-1.52793
80030598	chr7:80030598:T:C	2.58492e-09	-0.192675	-1.66242	4.51031e-07	-0.0142518	-1.50568
80030599	chr7:80030599:G:A	2.78589e-09	-1.31617e-10	-1.78022	3.49763e-07	-1.31617e-10	-1.77421
80030768	chr7:80030768:C:A	3.69677e-09	-0.00211087	-1.49522	6.84383e-07	0.183132	-1.28608
80030839	chr7:80030839:C:T	9.38157e-09	-0.118072	-0.447971	2.05812e-06	0.123862	-0.125784
80030955	chr7:80030955:G:A	1.9644e-09	-0.327625	-1.80198	2.64468e-07	-0.299941	-1.75381
80031048	chr7:80031048:C:T	2.73095e-09	-1.31617e-10	-1.80014	3.39676e-07	-1.31617e-10	-1.80348
80031115	chr7:80031115:C:T	3.44006e-09	-0.0501654	-1.51914	6.29398e-07	0.132689	-1.3194
80031283	chr7:80031283:G:C	3.60232e-09	-1.31617e-10	-1.52321	4.46828e-07	-1.31617e-10	-1.5293
80031580	chr7:80031580:T:G	9.7303e-09	-1.31617e-10	-0.529545	4.58075e-06	-1.31617e-10	0.798149
80031738	chr7:80031738:C:T	1.042e-09	-1.27222	-1.49142	2.40687e-07	-1.05689	-1.09108
80032072	chr7:80032072:ATATACCAT:A	1.17364e-09	-1.14939	-1.49528	2.81481e-07	-0.900448	-1.09096
80032265	chr7:80032265:G:A	1.2018e-09	-1.1146	-1.50637	2.88881e-07	-0.857971	-1.10748
80032574	chr7:80032574:G:A	1.21572e-09	-1.10109	-1.50836	2.92627e-07	-0.841794	-1.11078
80032656	chr7:80032656:G:A	3.33985e-09	-1.31617e-10	-1.59887	4.17044e-07	-1.31617e-10	-1.59828
80032785	chr7:80032785:A:G	1.24271e-09	-1.08276	-1.50473	3.02691e-07	-0.816486	-1.10227
80032911	chr7:80032911:C:T	1.16749e-09	-1.10757	-1.54237	2.77152e-07	-0.848892	-1.15801
80032972	chr7:80032972:G:A	9.47351e-09	-0.0930709	-0.46322	2.05685e-06	0.146483	-0.14902
80033148	chr7:80033148:G:A	1.0019e-07	2.20516	-0.40289	7.36151e-05	2.44573	1.12941
80033217	chr7:80033217:C:G	2.81747e-09	-1.31617e-10	-1.76895	3.72202e-07	-1.31617e-10	-1.71203
80033218	chr7:80033218:A:G	2.83516e-09	-1.31617e-10	-1.76269	3.68947e-07	-1.31617e-10	-1.72082
80033668	chr7:80033668:G:A	4.36267e-09	-1.31617e-10	-1.33171	3.44522e-07	-1.31617e-10	-1.78931
80034236	chr7:80034236:A:T	5.24557e-10	-1.6424	-1.80759	7.26694e-08	-1.5793	-1.76625
80034541	chr7:80034541:T:C	2.2052e-08	-1.31617e-10	0.288614	3.56287e-06	-1.31617e-10	0.546852
80034673	chr7:80034673:C:T	1.05631e-09	-1.36168	-1.38833	1.87283e-07	-1.43158	-0.96727
80034760	chr7:80034760:T:G	2.99839e-09	-1.31617e-10	-1.70672	3.82438e-07	-1.31617e-10	-1.6849
80034907	chr7:80034907:G:A	3.22533e-09	-1.31617e-10	-1.63375	3.41254e-07	-1.31617e-10	-1.79884
80035569	chr7:80035569:C:T	3.23005e-09	-1.63229	-9.09645e-10	4.28155e-07	-1.57198	-9.09645e-10
80035612	chr7:80035612:A:G	4.9173e-09	-1.31617e-10	-1.21203	6.7327e-07	-1.31617e-10	-1.11932
80035866	chr7:80035866:C:A	6.99557e-09	-1.31617e-10	-0.859513	7.83131e-07	-1.31617e-10	-0.96817
80036257	chr7:80036257:C:T	4.92528e-08	1.98665	-0.894474	2.90373e-05	2.24576	0.399105
80036501	chr7:80036501:T:C	6.17228e-08	2.18991	-0.872051	3.78388e-05	2.47006	0.439562
80036612	chr7:80036612:T:C	5.23975e-10	-1.64107	-1.81003	7.38693e-08	-1.57467	-1.7545
80036621	chr7:80036621:T:C	6.5139e-09	-1.31617e-10	-0.930851	2.53097e-06	-1.31617e-10	0.204887
80036631	chr7:80036631:T:C	5.23179e-10	-1.64186	-1.81076	7.50043e-08	-1.57733	-1.7366
80036699	chr7:80036699:T:C	5.79981e-09	-1.31617e-10	-1.04696	6.6158e-07	-1.31617e-10	-1.13684
80036710	chr7:80036710:C:T	4.26854e-09	-1.31617e-10	-1.35352	3.43187e-07	-1.31617e-10	-1.79319
80036832	chr7:80036832:T:A	3.93423e-09	-1.31617e-10	-1.43508	3.38829e-07	-1.31617e-10	-1.80597
80036889	chr7:80036889:T:A	2.76301e-09	-1.31617e-10	-1.78847	3.44478e-07	-1.31617e-10	-1.78944
80037181	chr7:80037181:G:C	3.99145e-09	-1.31617e-10	-1.42064	3.39425e-07	-1.31617e-10	-1.80422
80037379	chr7:80037379:A:G	2.81693e-09	-1.31617e-10	-1.76914	3.53157e-07	-1.31617e-10	-1.76456
80037733	chr7:80037733:A:G	2.71946e-09	-1.31617e-10	-1.80436	3.40223e-07	-1.31617e-10	-1.80187
80037737	chr7:80037737:T:C	7.99149e-09	-0.726413	-9.09645e-10	8.86967e-07	-0.843662	-9.09645e-10
80037790	chr7:80037790:G:A	2.72389e-09	-1.31617e-10	-1.80273	3.93477e-07	-1.31617e-10	-1.65645
80038198	chr7:80038198:C:T	1.70785e-09	-0.589852	-1.6797	2.21014e-07	-0.707392	-1.52585
80038512	chr7:80038512:T:C	3.53744e-09	-1.31617e-10	-1.54139	8.7529e-07	-1.31617e-10	-0.856914
80038573	chr7:80038573:C:T	4.51056e-09	-1.31617e-10	-1.29837	3.46717e-07	-1.31617e-10	-1.78296
80038576	chr7:80038576:T:C	3.32722e-09	-1.31617e-10	-1.60265	7.78172e-07	-1.31617e-10	-0.974522
80039065	chr7:80039065:T:C	6.47751e-09	-1.31617e-10	-0.936454	2.51517e-06	-1.31617e-10	0.198627
80039109	chr7:80039109:C:T	3.91002e-08	1.64394	-0.7826	3.41962e-06	1.67235	-1.16653
80039173	chr7:80039173:AAG:A	3.97115e-08	1.65478	-0.777924	3.47037e-06	1.68358	-1.16304
80039958	chr7:80039958:T:A	4.84834e-09	-1.31617e-10	-1.22615	5.08656e-07	-1.31617e-10	-1.3997
80040033	chr7:80040033:A:T	4.05054e-09	-1.31617e-10	-1.40594	1.14625e-06	-1.31617e-10	-0.587216
80040322	chr7:80040322:C:T	3.24031e-09	-1.62912	-9.09645e-10	4.31074e-07	-1.56519	-9.09645e-10
80040334	chr7:80040334:C:G	4.41616e-09	-1.31617e-10	-1.31952	3.45157e-07	-1.31617e-10	-1.78747
80040375	chr7:80040375:C:T	4.29222e-09	-1.31617e-10	-1.34799	3.4338e-07	-1.31617e-10	-1.79263
80040376	chr7:80040376:G:A	2.78313e-09	-1.31617e-10	-1.78121	3.50554e-07	-1.31617e-10	-1.77196
80040499	chr7:80040499:A:G	3.96502e-09	-1.31617e-10	-1.42728	1.10446e-06	-1.31617e-10	-0.624361
80040581	chr7:80040581:C:T	1.87852e-08	1.17893	-1.05065	1.42809e-06	1.0368	-1.40417
80040731	chr7:80040731:T:C	4.52034e-09	-1.31617e-10	-1.2962	3.4689e-07	-1.31617e-10	-1.78246
80040809	chr7:80040809:C:G	7.39306e-10	-1.62588	-1.48095	8.35367e-08	-1.50246	-1.70373
80040856	chr7:80040856:G:T	3.72448e-09	-1.31617e-10	-1.48986	4.71969e-07	-1.31617e-10	-1.47456
80041002	chr7:80041002:C:T	7.17873e-10	-1.54164	-1.59461	9.00186e-08	-1.36688	-1.76458
80041067	chr7:80041067:C:T	3.09226e-08	1.34234	-0.715644	1.93608e-05	1.57108	0.668461
80041148	chr7:80041148:C:A	2.98754e-09	-1.31617e-10	-1.71034	3.71111e-07	-1.31617e-10	-1.71497
80041406	chr7:80041406:A:G	3.63725e-09	-1.51356	-9.09645e-10	4.85867e-07	-1.44553	-9.09645e-10
80041639	chr7:80041639:T:C	3.40436e-09	-1.57973	-9.09645e-10	4.421e-07	-1.53993	-9.09645e-10
80042576	chr7:80042576:C:T	1.26406e-08	1.26873	-1.5366	1.12483e-06	1.11563	-1.72171
80042600	chr7:80042600:G:T	3.55604e-08	1.45713	-0.690682	2.2892e-05	1.70208	0.704995
80042652	chr7:80042652:T:G	3.88995e-09	-1.44639	-9.09645e-10	5.00662e-07	-1.41554	-9.09645e-10
80042842	chr7:80042842:A:T	5.17799e-09	-1.31617e-10	-1.16037	7.11036e-07	-1.31617e-10	-1.06475
80043288	chr7:80043288:C:T	3.08976e-09	-1.31617e-10	-1.6767	4.01889e-07	-1.31617e-10	-1.63529
80043624	chr7:80043624:C:T	4.6727e-09	-1.31617e-10	-1.26305	1.48934e-06	-1.31617e-10	-0.32538
80043699	chr7:80043699:C:T	3.20274e-09	-1.64078	-9.09645e-10	4.10351e-07	-1.61446	-9.09645e-10
80043798	chr7:80043798:C:G	8.52876e-08	1.14132	0.499918	6.44487e-05	1.27216	2.16999
80043832	chr7:80043832:A:G	1.18847e-09	-1.49038	-1.14175	1.17487e-07	-1.41535	-1.44979
80044170	chr7:80044170:T:C	5.07217e-09	-1.31617e-10	-1.18102	1.71578e-06	-1.31617e-10	-0.183846
80044200	chr7:80044200:G:A	4.88242e-09	-1.31617e-10	-1.21915	5.97943e-07	-1.31617e-10	-1.23797
80044374	chr7:80044374:G:A	3.18204e-09	-1.64727	-9.09645e-10	4.05199e-07	-1.62709	-9.09645e-10
80044755	chr7:80044755:C:T	7.50064e-09	-1.31617e-10	-0.789802	8.71921e-07	-1.31617e-10	-0.86077
80044756	chr7:80044756:G:A	9.84328e-09	0.653587	-1.17159	6.29924e-07	0.471083	-1.65695
80044763	chr7:80044763:C:T	2.74939e-09	-1.31617e-10	-1.79341	3.44856e-07	-1.31617e-10	-1.78834
80044870	chr7:80044870:T:TC	5.68612e-08	1.12551	0.11031	3.94945e-05	1.33142	1.62103
80044977	chr7:80044977:G:A	9.00178e-09	-1.31617e-10	-0.607368	1.07966e-06	-1.31617e-10	-0.647069
80045317	chr7:80045317:A:G	6.45023e-08	1.18733	0.174584	4.54006e-05	1.3884	1.70341
80045435	chr7:80045435:C:A	6.88445e-09	-1.31617e-10	-0.875525	8.46888e-07	-1.31617e-10	-0.889901
80045628	chr7:80045628:C:T	2.7244e-09	-1.31617e-10	-1.80254	3.4073e-07	-1.31617e-10	-1.80038
80046163	chr7:80046163:A:G	4.52819e-09	-1.31617e-10	-1.29447	3.46442e-07	-1.31617e-10	-1.78375
80046191	chr7:80046191:C:T	9.09291e-10	-1.51382	-1.38606	1.00174e-07	-1.60737	-1.41719
80046324	chr7:80046324:T:A	4.55765e-08	0.878454	0.136148	3.11858e-05	1.06503	1.65122
80046701	chr7:80046701:A:G	1.89559e-09	-1.64605	-0.51921	6.06725e-07	-1.59741	0.374014
80046998	chr7:80046998:T:G	2.06805e-09	-1.64577	-0.432413	6.79997e-07	-1.59585	0.486471
80047020	chr7:80047020:C:T	3.20319e-09	-1.64064	-9.09645e-10	3.97067e-07	-1.64736	-9.09645e-10
80047407	chr7:80047407:T:C	8.41509e-10	-1.64708	-1.33027	1.05221e-07	-1.61375	-1.36166
80047471	chr7:80047471:A:G	6.14114e-09	0.662933	-1.65271	6.4376e-07	0.612377	-1.77652
80047682	chr7:80047682:C:A	7.50786e-09	1.0159	-1.80474	9.25114e-07	0.997739	-1.79929
80047710	chr7:80047710:G:T	3.4413e-09	-1.31617e-10	-1.56894	4.32148e-07	-1.31617e-10	-1.5627
80047739	chr7:80047739:A:G	4.421e-09	-1.31617e-10	-1.31842	3.4461e-07	-1.31617e-10	-1.78906
80047823	chr7:80047823:C:A	6.30675e-08	1.01926	0.320157	4.64929e-05	1.21919	1.8964
80047836	chr7:80047836:T:A	2.80105e-09	-1.31617e-10	-1.7748	3.47321e-07	-1.31617e-10	-1.78122
80047967	chr7:80047967:T:C	2.15737e-09	-1.55136	-0.484545	6.10685e-07	-1.63222	0.41533
80048037	chr7:80048037:C:T	2.29556e-09	-1.56961	-0.404201	6.73603e-07	-1.63889	0.520066
80048337	chr7:80048337:A:T	4.34733e-09	-1.31617e-10	-1.33523	5.59976e-07	-1.31617e-10	-1.30358
80048483	chr7:80048483:A:G	8.42235e-09	-0.673902	-9.09645e-10	9.29591e-07	-0.796724	-9.09645e-10
80048811	chr7:80048811:C:T	3.61311e-09	-1.31617e-10	-1.52022	4.54658e-07	-1.31617e-10	-1.51192
80048968	chr7:80048968:G:A	5.04637e-09	-1.31617e-10	-1.18612	5.81269e-07	-1.31617e-10	-1.26626
80049111	chr7:80049111:T:A	3.94767e-09	-1.31617e-10	-1.43166	3.38743e-07	-1.31617e-10	-1.80623
80049305	chr7:80049305:C:T	5.34364e-09	-1.31617e-10	-1.12888	6.53942e-07	-1.31617e-10	-1.14845
80049377	chr7:80049377:G:A	8.08578e-10	-1.52264	-1.49463	1.57396e-07	-1.44924	-1.12347
80049465	chr7:80049465:G:A	6.44294e-09	-0.573434	-0.368371	1.28394e-06	-0.668185	0.194401
80049630	chr7:80049630:C:A	2.75035e-09	-1.31617e-10	-1.79306	3.44358e-07	-1.31617e-10	-1.78979
80049838	chr7:80049838:G:T	4.29719e-08	0.813823	0.141933	2.93961e-05	0.996981	1.66017
80049911	chr7:80049911:T:C	6.65206e-09	-1.31617e-10	-0.909863	8.17185e-07	-1.31617e-10	-0.925604
80049989	chr7:80049989:A:G	3.88959e-09	0.0210358	-1.46752	3.6545e-07	-0.144502	-1.58584
80050253	chr7:80050253:A:G	3.70675e-09	-1.49463	-9.09645e-10	4.20366e-07	-1.59034	-9.09645e-10
80050396	chr7:80050396:G:A	6.29676e-09	-1.31617e-10	-0.964754	2.41828e-06	-1.31617e-10	0.159344
80050999	chr7:80050999:G:T	6.80902e-10	-1.55865	-1.63048	7.70751e-08	-1.63078	-1.65591
80051227	chr7:80051227:A:T	8.22675e-09	-1.31617e-10	-0.6974	3.99499e-06	-1.31617e-10	0.661327
80051585	chr7:80051585:C:T	3.29299e-09	-1.31617e-10	-1.61299	4.15165e-07	-1.31617e-10	-1.60279
80051627	chr7:80051627:A:T	1.38141e-09	-1.57794	-0.903748	3.42727e-07	-1.64187	-0.152666
80051915	chr7:80051915:T:TA	8.38101e-10	-1.51049	-1.47092	9.25632e-08	-1.60559	-1.49799
80052006	chr7:80052006:C:T	6.85814e-09	-1.31617e-10	-0.879353	2.75826e-06	-1.31617e-10	0.290885
80052052	chr7:80052052:C:T	6.83808e-09	-1.31617e-10	-0.882284	2.74675e-06	-1.31617e-10	0.286703
80052077	chr7:80052077:T:G	9.47204e-10	-1.20958	-1.64946	1.41013e-07	-1.14053	-1.54209
80052946	chr7:80052946:AG:A	3.19253e-09	-1.64398	-9.09645e-10	4.03589e-07	-1.63107	-9.09645e-10
80053159	chr7:80053159:T:C	3.94767e-09	-1.31617e-10	-1.43166	3.38743e-07	-1.31617e-10	-1.80623
80053219	chr7:80053219:A:G	2.61241e-08	0.87249	-0.414423	1.96224e-06	0.879636	-0.929262
80053433	chr7:80053433:T:G	2.81513e-09	-1.31617e-10	-1.76978	3.58152e-07	-1.31617e-10	-1.75051
80053661	chr7:80053661:T:C	6.12408e-10	-1.63871	-1.65643	7.9153e-08	-1.57888	-1.68121
80053891	chr7:80053891:T:C	3.55632e-09	-1.31617e-10	-1.53606	4.50554e-07	-1.31617e-10	-1.52099
80053927	chr7:80053927:C:T	6.4849e-09	-1.31617e-10	-0.935314	8.60264e-07	-1.31617e-10	-0.874231
80054281	chr7:80054281:CTT:C	2.85532e-09	-1.31617e-10	-1.75561	3.59261e-07	-1.31617e-10	-1.74742
80054405	chr7:80054405:A:G	2.30191e-08	1.12041	-0.788878	1.87578e-06	1.13148	-1.22617
80054559	chr7:80054559:A:T	2.17448e-08	0.85969	-0.585106	1.32967e-05	1.05376	0.810038
80054600	chr7:80054600:C:T	3.54316e-09	-1.31617e-10	-1.53977	3.4737e-07	-1.31617e-10	-1.78108
80054686	chr7:80054686:T:G	2.71174e-09	-1.31617e-10	-1.8072	3.37595e-07	-1.31617e-10	-1.80962
80054968	chr7:80054968:G:C	3.80808e-09	-1.46767	-9.09645e-10	4.42772e-07	-1.53841	-9.09645e-10
80055021	chr7:80055021:T:C	3.21632e-09	-1.63655	-9.09645e-10	3.99129e-07	-1.64219	-9.09645e-10
80055217	chr7:80055217:C:G	2.76418e-09	-1.31617e-10	-1.78805	3.50274e-07	-1.31617e-10	-1.77275
80055949	chr7:80055949:G:A	4.83558e-09	-1.31617e-10	-1.22879	5.9276e-07	-1.31617e-10	-1.24668
80055963	chr7:80055963:G:T	3.30249e-09	-1.31617e-10	-1.61011	4.03418e-07	-1.31617e-10	-1.6315
80056112	chr7:80056112:A:C	7.21913e-10	-1.64502	-1.48562	9.14832e-08	-1.60134	-1.51397
80056185	chr7:80056185:T:A	3.32796e-09	-1.31617e-10	-1.60243	3.41327e-07	-1.31617e-10	-1.79863
80056273	chr7:80056273:C:T	8.10199e-09	-1.31617e-10	-0.71268	3.50889e-06	-1.31617e-10	0.531585
80056351	chr7:80056351:T:A	6.37404e-09	-1.31617e-10	-0.952557	2.4713e-06	-1.31617e-10	0.18103
80056444	chr7:80056444:C:T	5.24843e-09	-1.31617e-10	-1.14686	6.43323e-07	-1.31617e-10	-1.16482
80056637	chr7:80056637:G:A	8.14313e-10	-1.53013	-1.48008	9.07269e-08	-1.6161	-1.50751
80056670	chr7:80056670:A:G	4.67058e-09	-1.26351	-9.09645e-10	6.5011e-07	-1.15433	-9.09645e-10
80056788	chr7:80056788:G:C	8.14776e-10	-1.52502	-1.48462	9.06239e-08	-1.61345	-1.5113
80056877	chr7:80056877:T:C	1.47175e-09	-1.58628	-0.83206	3.787e-07	-1.644	-0.0507229
80057811	chr7:80057811:G:A	2.70198e-09	-1.31617e-10	-1.81081	3.37842e-07	-1.31617e-10	-1.80889
80057923	chr7:80057923:G:A	1.83166e-08	0.215121	-0.112103	9.66988e-06	0.538974	1.00633
80058190	chr7:80058190:T:C	1.29511e-09	-1.05116	-1.49503	1.57107e-07	-0.951516	-1.62303
80058260	chr7:80058260:G:A	7.9964e-09	-1.31617e-10	-0.725798	3.44941e-06	-1.31617e-10	0.514489
80058261	chr7:80058261:G:A	2.78256e-09	-1.31617e-10	-1.78142	3.49139e-07	-1.31617e-10	-1.776
80058469	chr7:80058469:C:T	4.96461e-09	-1.31617e-10	-1.20245	3.55016e-07	-1.31617e-10	-1.75931
80058528	chr7:80058528:A:G	1.20608e-09	-1.11147	-1.50595	1.46045e-07	-1.01836	-1.6292
80058841	chr7:80058841:G:T	2.04587e-08	0.829088	-0.61547	1.21249e-05	1.01875	0.752799
80059014	chr7:80059014:C:T	3.64117e-09	-1.51248	-9.09645e-10	4.1593e-07	-1.60095	-9.09645e-10
80059382	chr7:80059382:C:T	1.51552e-08	-0.489105	0.40266	9.50723e-07	-0.65136	-0.122887
80059482	chr7:80059482:C:T	3.35521e-09	-1.59428	-9.09645e-10	4.43446e-07	-1.53689	-9.09645e-10
80059698	chr7:80059698:T:C	2.89879e-09	-1.31617e-10	-1.7405	3.65441e-07	-1.31617e-10	-1.73037
80059826	chr7:80059826:A:G	1.18374e-09	-1.12682	-1.5093	1.43563e-07	-1.03463	-1.63007
80060058	chr7:80060058:A:G	1.167e-09	-1.13943	-1.51092	1.4133e-07	-1.0482	-1.63218
80061837	chr7:80061837:AAGAC:A	3.56251e-09	-1.31617e-10	-1.53433	4.43731e-07	-1.31617e-10	-1.53625
80062069	chr7:80062069:G:A	4.61911e-09	-1.27459	-9.09645e-10	5.57605e-07	-1.30782	-9.09645e-10
80062204	chr7:80062204:T:C	1.19885e-08	1.20553	-1.52637	1.7567e-06	1.34971	-1.50999
80062410	chr7:80062410:AC:A	4.73596e-09	-1.31617e-10	-1.24961	4.05438e-07	-1.31617e-10	-1.6265
80062482	chr7:80062482:T:C	3.5042e-09	-1.31617e-10	-1.55083	4.33699e-07	-1.31617e-10	-1.55912
80062671	chr7:80062671:C:T	3.58567e-09	-1.31617e-10	-1.52784	3.37296e-07	-1.31617e-10	-1.81051
80062975	chr7:80062975:T:C	3.96262e-08	1.20348	-0.328775	2.70295e-05	1.40859	1.16462
80063040	chr7:80063040:C:A	3.86312e-09	-1.45332	-9.09645e-10	4.32715e-07	-1.56139	-9.09645e-10
80063057	chr7:80063057:T:G	3.56361e-09	-1.53402	-9.09645e-10	4.34895e-07	-1.55636	-9.09645e-10
80063072	chr7:80063072:G:A	4.85622e-09	-1.31617e-10	-1.22453	1.61735e-06	-1.31617e-10	-0.242927
80063183	chr7:80063183:G:A	6.10385e-09	-1.31617e-10	-0.99587	8.10814e-07	-1.31617e-10	-0.93343
80063412	chr7:80063412:T:A	2.78759e-09	-1.31617e-10	-1.77961	3.49398e-07	-1.31617e-10	-1.77526
80063734	chr7:80063734:A:G	1.84697e-09	-0.621339	-1.56991	2.34589e-07	-0.494303	-1.67933
80064089	chr7:80064089:T:C	2.7337e-09	-1.31617e-10	-1.79913	3.42386e-07	-1.31617e-10	-1.79553
80064108	chr7:80064108:A:G	3.79231e-09	-1.31617e-10	-1.47182	3.37527e-07	-1.31617e-10	-1.80983
80064591	chr7:80064591:C:A	6.74072e-10	-1.60067	-1.59853	6.81632e-08	-1.64501	-1.76455
80064889	chr7:80064889:T:C	1.67959e-09	-0.700231	-1.58601	2.11413e-07	-0.58495	-1.69271
80065006	chr7:80065006:G:A	6.18445e-09	-1.31617e-10	-0.982751	1.35302e-05	-1.31617e-10	1.88121
80065200	chr7:80065200:G:A	2.05747e-08	-0.171119	0.390393	1.26215e-06	-0.354799	-0.136096
80065220	chr7:80065220:AC:A	3.70613e-09	-1.31617e-10	-1.4948	4.68906e-07	-1.31617e-10	-1.48107
80065361	chr7:80065361:C:T	1.93427e-08	-0.0454245	0.202951	1.15426e-06	-0.240194	-0.340057
80065362	chr7:80065362:G:A	3.46476e-09	-1.56215	-9.09645e-10	4.2432e-07	-1.58098	-9.09645e-10
80065634	chr7:80065634:G:A	2.98048e-09	-1.31617e-10	-1.71271	3.74279e-07	-1.31617e-10	-1.70647
80065675	chr7:80065675:G:T	1.35897e-08	1.29389	-1.48937	2.01965e-06	1.44868	-1.46947
80065830	chr7:80065830:C:T	7.82534e-10	-1.59882	-1.45119	8.50574e-08	-1.61476	-1.57339
80066062	chr7:80066062:C:T	2.87195e-09	-1.31617e-10	-1.7498	3.60232e-07	-1.31617e-10	-1.74472
80066261	chr7:80066261:C:T	3.29921e-09	-1.31617e-10	-1.61111	4.102e-07	-1.31617e-10	-1.61483
80066365	chr7:80066365:C:T	5.33237e-08	1.53201	-0.360421	3.6459e-05	1.74446	1.12801
80066548	chr7:80066548:T:C	1.65969e-09	-0.487372	-1.81078	2.17903e-07	-0.4609	-1.78652
80066612	chr7:80066612:A:G	1.74266e-09	-0.653054	-1.59632	2.22845e-07	-0.527668	-1.69732
80066784	chr7:80066784:G:A	3.6768e-09	-1.31617e-10	-1.50275	4.87801e-07	-1.31617e-10	-1.44156
80066814	chr7:80066814:G:A	8.82559e-10	-1.25264	-1.67708	1.17623e-07	-1.06325	-1.80073
80067527	chr7:80067527:C:T	5.33545e-09	-0.776119	-0.354297	4.69007e-07	-0.796066	-0.684786
80067554	chr7:80067554:A:G	3.7409e-09	-1.31617e-10	-1.48546	4.97016e-07	-1.31617e-10	-1.42285
80068072	chr7:80068072:G:A	6.6268e-10	-1.6164	-1.59985	6.8006e-08	-1.64731	-1.76456
80068167	chr7:80068167:G:A	4.023e-09	-1.41276	-9.09645e-10	5.4741e-07	-1.32627	-9.09645e-10
80068299	chr7:80068299:T:C	4.67951e-08	-1.31617e-10	1.04099	5.00351e-06	-1.31617e-10	0.886426
80068311	chr7:80068311:C:A	3.61668e-09	-1.31617e-10	-1.51923	4.79737e-07	-1.31617e-10	-1.45823
80068365	chr7:80068365:T:C	8.47112e-10	-1.26125	-1.70946	1.15554e-07	-1.07376	-1.80798
80068432	chr7:80068432:A:G	1.73869e-09	-0.660324	-1.59134	2.22169e-07	-0.534375	-1.69366
80068726	chr7:80068726:C:T	6.74019e-10	-1.60964	-1.58965	6.83784e-08	-1.64667	-1.75974
80068906	chr7:80068906:T:C	1.60768e-09	-0.519863	-1.81014	2.10004e-07	-0.491556	-1.79279
80068911	chr7:80068911:A:G	2.7337e-09	-1.31617e-10	-1.79913	3.42386e-07	-1.31617e-10	-1.79553
80069441	chr7:80069441:A:G	1.70869e-09	-1.34333	-0.925735	3.63093e-07	-1.41664	-0.320165
80070228	chr7:80070228:A:G	4.84175e-08	1.43958	-0.364505	3.33769e-05	1.66279	1.12136
80070306	chr7:80070306:G:A	6.40225e-10	-1.61353	-1.6372	6.69245e-08	-1.64713	-1.78078
80070629	chr7:80070629:G:A	6.57046e-10	-1.60029	-1.6245	6.74312e-08	-1.645	-1.77536
80070671	chr7:80070671:A:G	3.45894e-09	-1.31617e-10	-1.56383	4.29366e-07	-1.31617e-10	-1.56916
80070731	chr7:80070731:G:A	3.27815e-09	-1.61751	-9.09645e-10	4.04986e-07	-1.62762	-9.09645e-10
80070754	chr7:80070754:T:C	2.7544e-09	-1.31617e-10	-1.79159	3.42682e-07	-1.31617e-10	-1.79467
80070854	chr7:80070854:T:C	1.37685e-08	-1.31617e-10	-0.182403	1.48988e-06	-1.31617e-10	-0.32502
80070858	chr7:80070858:T:A	6.59417e-10	-1.6119	-1.60929	6.7816e-08	-1.64697	-1.76771
80071062	chr7:80071062:T:C	3.80911e-09	-1.31617e-10	-1.4674	3.37615e-07	-1.31617e-10	-1.80956
80071130	chr7:80071130:T:C	2.72424e-09	-1.31617e-10	-1.8026	3.41017e-07	-1.31617e-10	-1.79954
80071152	chr7:80071152:ATACT:A	2.73726e-09	-1.31617e-10	-1.79783	3.41517e-07	-1.31617e-10	-1.79807
80071439	chr7:80071439:T:G	2.70391e-09	-1.31617e-10	-1.81009	3.37809e-07	-1.31617e-10	-1.80899
80071687	chr7:80071687:T:C	1.28766e-08	1.25641	-1.50579	1.93604e-06	1.42337	-1.48644
80071826	chr7:80071826:A:C	3.58954e-09	-1.31617e-10	-1.52677	4.54917e-07	-1.31617e-10	-1.51135
80071874	chr7:80071874:T:C	4.45159e-08	2.03517	-1.04411	3.14114e-06	1.84675	-1.42588
80071976	chr7:80071976:G:A	3.13341e-09	-1.31617e-10	-1.66267	4.06949e-07	-1.31617e-10	-1.62278
80072157	chr7:80072157:C:T	4.0065e-09	-1.31617e-10	-1.41687	5.13505e-07	-1.31617e-10	-1.39021
80072412	chr7:80072412:A:C	2.80846e-09	-1.31617e-10	-1.77215	3.51152e-07	-1.31617e-10	-1.77025
80072506	chr7:80072506:C:T	5.1971e-09	-1.31617e-10	-1.15669	2.00926e-06	-1.31617e-10	-0.0259464
80072606	chr7:80072606:G:A	5.30105e-09	-1.31617e-10	-1.13688	1.86209e-06	-1.31617e-10	-0.102012
80072619	chr7:80072619:G:A	4.93431e-09	-1.31617e-10	-1.20858	1.66054e-06	-1.31617e-10	-0.21657
80073086	chr7:80073086:C:A	2.78106e-09	-1.31617e-10	-1.78196	3.47101e-07	-1.31617e-10	-1.78185
80073257	chr7:80073257:CACTT:C	2.93353e-09	-1.31617e-10	-1.72858	3.68943e-07	-1.31617e-10	-1.72083
80073285	chr7:80073285:G:T	5.35453e-09	-1.31617e-10	-1.12685	1.89193e-06	-1.31617e-10	-0.0861151
80073689	chr7:80073689:T:C	3.88047e-09	-1.31617e-10	-1.44884	3.38061e-07	-1.31617e-10	-1.80824
80073887	chr7:80073887:A:T	3.74847e-09	-1.31617e-10	-1.48344	4.75595e-07	-1.31617e-10	-1.4669
80074823	chr7:80074823:A:G	4.01272e-09	-1.31617e-10	-1.41532	1.16209e-06	-1.31617e-10	-0.573491
80075130	chr7:80075130:G:A	2.77805e-09	-1.31617e-10	-1.78304	3.40851e-07	-1.31617e-10	-1.80002
80075179	chr7:80075179:C:A	3.87214e-09	-1.45098	-9.09645e-10	4.32076e-07	-1.56287	-9.09645e-10
80075232	chr7:80075232:C:T	1.83706e-09	-0.644499	-1.55212	2.30191e-07	-0.524713	-1.66785
80075291	chr7:80075291:T:C	1.52364e-08	1.6348	-1.7159	1.88508e-06	1.60738	-1.69712
80075499	chr7:80075499:C:T	1.18731e-09	-0.822789	-1.81031	1.61849e-07	-0.741402	-1.8034
80075504	chr7:80075504:G:T	3.46365e-09	-1.56247	-9.09645e-10	4.19345e-07	-1.59277	-9.09645e-10
80076426	chr7:80076426:G:GT	2.26872e-08	-0.256476	0.573486	1.36435e-06	-0.429392	0.016352
80076508	chr7:80076508:C:T	4.46899e-08	-1.31617e-10	0.994957	4.7843e-06	-1.31617e-10	0.841625
80077028	chr7:80077028:A:G	4.38216e-09	-1.31617e-10	-1.32725	3.43319e-07	-1.31617e-10	-1.79281
80077068	chr7:80077068:GC:G	1.21243e-09	-0.822969	-1.7892	1.66987e-07	-0.779789	-1.73376
80077550	chr7:80077550:C:T	1.43057e-08	-1.31617e-10	-0.144136	1.56369e-06	-1.31617e-10	-0.276663
80077606	chr7:80077606:T:C	2.09547e-09	-0.623198	-1.44181	2.56428e-07	-0.503275	-1.58135
80077627	chr7:80077627:C:A	2.72085e-09	-1.31617e-10	-1.80384	3.3735e-07	-1.31617e-10	-1.81035
80077672	chr7:80077672:A:T	2.16078e-09	-0.614646	-1.41967	2.63399e-07	-0.494218	-1.56358
80077844	chr7:80077844:C:T	1.78644e-09	-0.642961	-1.5816	2.2581e-07	-0.521404	-1.69037
80077923	chr7:80077923:A:G	5.43858e-09	-1.31617e-10	-1.11127	7.12236e-07	-1.31617e-10	-1.06306
80077924	chr7:80077924:A:G	2.70208e-09	-1.31617e-10	-1.81077	3.38014e-07	-1.31617e-10	-1.80838
80078071	chr7:80078071:G:C	2.57009e-08	-0.117527	0.559263	1.54372e-06	-0.299627	0.0101063
80078654	chr7:80078654:C:T	1.5841e-09	-0.553699	-1.79107	3.1609e-07	-0.403066	-1.47238
80078852	chr7:80078852:T:C	3.33238e-09	-1.31617e-10	-1.6011	4.15603e-07	-1.31617e-10	-1.60174
80079239	chr7:80079239:A:G	2.72071e-09	-1.31617e-10	-1.8039	3.38834e-07	-1.31617e-10	-1.80596
80079333	chr7:80079333:T:C	3.4341e-09	-1.57103	-9.09645e-10	4.03809e-07	-1.63053	-9.09645e-10
80079405	chr7:80079405:C:T	1.15461e-08	-1.31617e-10	-0.358441	5.54419e-07	-1.31617e-10	-1.31355
80079917	chr7:80079917:T:C	3.3559e-09	-1.59407	-9.09645e-10	4.11934e-07	-1.61061	-9.09645e-10
80080243	chr7:80080243:C:T	1.805e-09	-0.420085	-1.79414	2.19542e-07	-0.429837	-1.81009
80080250	chr7:80080250:A:G	3.05709e-09	-1.31617e-10	-1.68733	3.74663e-07	-1.31617e-10	-1.70544
80080548	chr7:80080548:C:T	3.4147e-09	-1.5767	-9.09645e-10	4.07727e-07	-1.62087	-9.09645e-10
80081726	chr7:80081726:A:T	9.08236e-09	-1.31617e-10	-0.598456	1.05199e-06	-1.31617e-10	-0.673034
80081735	chr7:80081735:T:G	4.28874e-09	-1.31617e-10	-1.3488	5.1188e-07	-1.31617e-10	-1.39338
80081858	chr7:80081858:T:C	2.85951e-09	-1.31617e-10	-1.75414	3.56314e-07	-1.31617e-10	-1.75566
80082038	chr7:80082038:C:T	4.28505e-09	-1.31617e-10	-1.34966	5.09193e-07	-1.31617e-10	-1.39864
80082409	chr7:80082409:C:T	4.92804e-09	-1.31617e-10	-1.20985	6.35256e-07	-1.31617e-10	-1.17744
80082453	chr7:80082453:A:G	2.3656e-08	-1.31617e-10	0.358826	2.51633e-06	-1.31617e-10	0.199087
80082660	chr7:80082660:G:A	4.72236e-09	-1.31617e-10	-1.25248	1.48539e-06	-1.31617e-10	-0.328039
80082849	chr7:80082849:G:A	2.85317e-09	-1.31617e-10	-1.75636	3.55472e-07	-1.31617e-10	-1.75802
80083757	chr7:80083757:G:A	1.53742e-09	-0.674466	-1.70022	1.9137e-07	-0.584429	-1.79283
80084115	chr7:80084115:A:C	2.89438e-09	-1.31617e-10	-1.74202	3.61653e-07	-1.31617e-10	-1.74078
80084326	chr7:80084326:C:T	4.07465e-09	-1.31617e-10	-1.4	5.23085e-07	-1.31617e-10	-1.37173
80084464	chr7:80084464:G:A	2.80946e-09	-1.31617e-10	-1.7718	3.51463e-07	-1.31617e-10	-1.76936
80084708	chr7:80084708:C:T	3.28514e-09	-1.61538	-9.09645e-10	3.97451e-07	-1.6464	-9.09645e-10
80084781	chr7:80084781:G:A	8.01183e-10	-1.3603	-1.66616	9.52491e-08	-1.32318	-1.7518
80084803	chr7:80084803:C:A	4.22248e-09	-1.31617e-10	-1.36437	5.04206e-07	-1.31617e-10	-1.40848
80085609	chr7:80085609:G:A	2.95251e-09	-1.31617e-10	-1.72213	3.69522e-07	-1.31617e-10	-1.71926
80085766	chr7:80085766:T:C	2.66218e-09	-0.394961	-1.43068	2.15119e-07	-0.620728	-1.63955
80085913	chr7:80085913:A:G	3.35251e-09	-1.31617e-10	-1.59508	3.37971e-07	-1.31617e-10	-1.80851
80085947	chr7:80085947:C:T	3.77247e-09	-1.31617e-10	-1.47706	3.37215e-07	-1.31617e-10	-1.81075
80085948	chr7:80085948:A:G	1.35656e-09	-0.699597	-1.80024	2.92886e-07	-0.526997	-1.42469
80085955	chr7:80085955:G:A	1.82574e-09	-0.416996	-1.78581	2.12036e-07	-0.465001	-1.80971
80085967	chr7:80085967:T:TAA	4.25829e-09	-1.31617e-10	-1.35592	5.48914e-07	-1.31617e-10	-1.32353
80086136	chr7:80086136:T:C	4.91092e-09	-1.31617e-10	-1.21333	1.60058e-06	-1.31617e-10	-0.253351
80086201	chr7:80086201:A:G	2.8005e-09	-1.31617e-10	-1.77499	3.50109e-07	-1.31617e-10	-1.77322
80086319	chr7:80086319:G:C	3.60739e-09	-1.52181	-9.09645e-10	4.39489e-07	-1.54586	-9.09645e-10
80086576	chr7:80086576:T:C	3.42889e-09	-1.31617e-10	-1.57255	6.66358e-07	-1.31617e-10	-1.12964
80086624	chr7:80086624:G:A	2.71995e-09	-1.31617e-10	-1.80418	3.37802e-07	-1.31617e-10	-1.80901
80086908	chr7:80086908:C:T	4.83894e-09	-1.31617e-10	-1.22809	1.54649e-06	-1.31617e-10	-0.287729
80087017	chr7:80087017:C:T	4.72236e-09	-1.31617e-10	-1.25248	1.48539e-06	-1.31617e-10	-0.328039
80087018	chr7:80087018:G:A	3.20674e-09	-1.63954	-9.09645e-10	3.98472e-07	-1.64383	-9.09645e-10
80087054	chr7:80087054:A:G	2.7405e-09	-1.31617e-10	-1.79665	3.39106e-07	-1.31617e-10	-1.80516
80087175	chr7:80087175:C:G	5.16213e-09	-1.31617e-10	-1.16344	1.7336e-06	-1.31617e-10	-0.173514
80087665	chr7:80087665:A:T	4.86991e-09	-1.31617e-10	-1.22172	1.56132e-06	-1.31617e-10	-0.27818
80087773	chr7:80087773:C:G	4.25878e-09	-1.31617e-10	-1.35581	5.48972e-07	-1.31617e-10	-1.32342
80087853	chr7:80087853:T:C	2.84429e-09	-1.31617e-10	-1.75948	3.559e-07	-1.31617e-10	-1.75682
80088657	chr7:80088657:A:T	1.41191e-08	-1.31617e-10	-0.157263	1.58868e-06	-1.31617e-10	-0.260808
80088823	chr7:80088823:T:G	4.25724e-09	-1.31617e-10	-1.35617	5.48802e-07	-1.31617e-10	-1.32373
80089176	chr7:80089176:CAA:C	2.70823e-09	-1.31617e-10	-1.8085	3.37228e-07	-1.31617e-10	-1.81071
80089301	chr7:80089301:T:A	1.59188e-09	-0.55466	-1.78521	3.75046e-07	-0.358066	-1.34635
80089549	chr7:80089549:C:A	2.94254e-09	-1.31617e-10	-1.72552	3.68165e-07	-1.31617e-10	-1.72294
80089646	chr7:80089646:C:T	1.88258e-08	-1.31617e-10	0.130436	2.96382e-06	-1.31617e-10	0.362766
80089956	chr7:80089956:G:A	8.01807e-09	-1.31617e-10	-0.723092	1.06585e-06	-1.31617e-10	-0.659943
80090131	chr7:80090131:C:G	2.71328e-09	-1.31617e-10	-1.80663	3.38206e-07	-1.31617e-10	-1.80781
80091094	chr7:80091094:C:T	2.85919e-09	-1.31617e-10	-1.75425	3.56275e-07	-1.31617e-10	-1.75577
80091695	chr7:80091695:C:T	2.82594e-09	-1.31617e-10	-1.76595	3.53313e-07	-1.31617e-10	-1.76411
80092222	chr7:80092222:T:C	4.66326e-08	-1.31617e-10	1.03751	2.20082e-05	-1.31617e-10	2.3677
80092224	chr7:80092224:G:A	6.70365e-09	-1.31617e-10	-0.902138	7.73587e-07	-1.31617e-10	-0.980431
80092314	chr7:80092314:T:G	1.61968e-09	-0.537828	-1.78473	1.96062e-07	-0.542319	-1.81072
80092369	chr7:80092369:TC:T	2.82391e-09	-1.31617e-10	-1.76667	3.55424e-07	-1.31617e-10	-1.75816
80092878	chr7:80092878:C:G	1.66126e-09	-0.503852	-1.79336	1.83314e-07	-0.613957	-1.80631
80092985	chr7:80092985:T:C	2.97567e-09	-0.538409	-1.17591	5.11892e-07	-0.710931	-0.682424
80093196	chr7:80093196:T:G	3.0075e-09	-1.31617e-10	-1.70368	3.80997e-07	-1.31617e-10	-1.68868
80093432	chr7:80093432:G:A	2.80431e-09	-1.31617e-10	-1.77363	3.52978e-07	-1.31617e-10	-1.76506
80093536	chr7:80093536:A:G	2.94295e-09	-1.31617e-10	-1.72538	3.71695e-07	-1.31617e-10	-1.7134
80093786	chr7:80093786:C:CA	3.17546e-09	-1.31617e-10	-1.64934	3.88861e-07	-1.31617e-10	-1.66825
80093893	chr7:80093893:A:G	2.79287e-09	-1.31617e-10	-1.77772	4.34106e-07	-1.31617e-10	-1.55818
80093895	chr7:80093895:A:G	2.78802e-09	-1.31617e-10	-1.77946	4.32479e-07	-1.31617e-10	-1.56194
80093896	chr7:80093896:C:T	2.7939e-09	-1.31617e-10	-1.77735	4.34713e-07	-1.31617e-10	-1.55678
80093897	chr7:80093897:A:G	2.79388e-09	-1.31617e-10	-1.77736	4.34802e-07	-1.31617e-10	-1.55658
80093905	chr7:80093905:G:A	2.76598e-09	-1.31617e-10	-1.78739	4.22275e-07	-1.31617e-10	-1.58581
80094158	chr7:80094158:C:T	1.02523e-08	-1.31617e-10	-0.477291	1.25589e-06	-1.31617e-10	-0.495867
80094245	chr7:80094245:T:A	6.58072e-10	-1.59229	-1.63094	9.46373e-08	-1.53117	-1.55025
80094327	chr7:80094327:T:G	2.7125e-09	-1.31617e-10	-1.80692	3.91578e-07	-1.31617e-10	-1.66128
80094443	chr7:80094443:C:G	2.74899e-09	-1.31617e-10	-1.79356	3.49374e-07	-1.31617e-10	-1.77533
80095352	chr7:80095352:C:T	2.77652e-09	-1.31617e-10	-1.78359	3.51481e-07	-1.31617e-10	-1.76931
80095803	chr7:80095803:T:G	5.51467e-09	-1.31617e-10	-1.09738	6.78384e-07	-1.31617e-10	-1.11176
80096149	chr7:80096149:C:T	6.49761e-10	-1.62406	-1.61189	6.92941e-08	-1.62864	-1.76447
80096269	chr7:80096269:A:G	4.33295e-09	-1.31617e-10	-1.33854	5.60701e-07	-1.31617e-10	-1.30228
80096675	chr7:80096675:G:A	3.7952e-09	-1.31617e-10	-1.47105	4.85673e-07	-1.31617e-10	-1.44593
80097071	chr7:80097071:A:G	2.70785e-09	-1.31617e-10	-1.80863	3.37315e-07	-1.31617e-10	-1.81045
80097377	chr7:80097377:G:A	4.13074e-09	-1.38633	-9.09645e-10	4.9385e-07	-1.42924	-9.09645e-10
80097827	chr7:80097827:A:G	2.7079e-09	-1.31617e-10	-1.80862	3.37318e-07	-1.31617e-10	-1.81044
80098188	chr7:80098188:C:G	7.09687e-10	-1.58819	-1.55953	1.03444e-07	-1.52291	-1.46953
80098515	chr7:80098515:A:T	2.71501e-09	-1.31617e-10	-1.806	3.37763e-07	-1.31617e-10	-1.80912
80099759	chr7:80099759:A:G	1.76435e-09	-0.433532	-1.80348	2.12553e-07	-0.478173	-1.79411
80100286	chr7:80100286:T:A	5.34664e-10	-1.6205	-1.81041	7.25532e-08	-1.5934	-1.75375
80100670	chr7:80100670:C:T	3.27014e-09	-1.61996	-9.09645e-10	4.12891e-07	-1.60829	-9.09645e-10
80100807	chr7:80100807:G:A	3.05128e-09	-1.31617e-10	-1.68923	3.82042e-07	-1.31617e-10	-1.68594
80101068	chr7:80101068:C:T	2.7487e-09	-1.31617e-10	-1.79366	3.50575e-07	-1.31617e-10	-1.77189
80101245	chr7:80101245:C:T	6.34611e-10	-1.59311	-1.66642	9.08551e-08	-1.52966	-1.59254
80101745	chr7:80101745:C:T	2.93197e-09	-1.31617e-10	-1.72911	3.61996e-07	-1.31617e-10	-1.73984
80102840	chr7:80102840:T:G	1.05454e-09	-1.01085	-1.74083	1.76965e-07	-1.01638	-1.43914
80102956	chr7:80102956:C:T	2.74978e-09	-0.6945	-1.09877	4.22621e-07	-0.721305	-0.863687
80104272	chr7:80104272:A:G	3.13474e-09	-1.31617e-10	-1.66224	3.84817e-07	-1.31617e-10	-1.6787
80105100	chr7:80105100:T:C	2.73757e-09	-1.31617e-10	-1.79772	3.45747e-07	-1.31617e-10	-1.78576
80105225	chr7:80105225:A:T	5.26222e-10	-1.63739	-1.80943	6.91471e-08	-1.61396	-1.78128
80105361	chr7:80105361:A:C	2.70268e-09	-1.31617e-10	-1.81054	3.37198e-07	-1.31617e-10	-1.8108
80105478	chr7:80105478:A:G	2.73264e-09	-1.31617e-10	-1.79952	3.44842e-07	-1.31617e-10	-1.78838
80105556	chr7:80105556:A:G	6.11398e-10	-1.48917	-1.80763	8.52241e-08	-1.38852	-1.79767
80105881	chr7:80105881:T:C	2.97771e-09	-1.31617e-10	-1.71364	3.7563e-07	-1.31617e-10	-1.70287
80106723	chr7:80106723:T:G	6.68884e-10	-1.40219	-1.80475	8.67857e-08	-1.37849	-1.78954
80106883	chr7:80106883:T:A	2.71155e-09	-1.31617e-10	-1.80727	3.41564e-07	-1.31617e-10	-1.79793
80107809	chr7:80107809:C:G	2.94574e-09	-1.31617e-10	-1.72443	3.68449e-07	-1.31617e-10	-1.72217
80108914	chr7:80108914:T:C	3.17917e-09	-1.31617e-10	-1.64817	4.02783e-07	-1.31617e-10	-1.63307
80108975	chr7:80108975:T:C	2.7138e-09	-1.31617e-10	-1.80644	3.37298e-07	-1.31617e-10	-1.8105
80109200	chr7:80109200:A:G	5.87259e-10	-1.53265	-1.80443	8.13086e-08	-1.44395	-1.78927
80109418	chr7:80109418:C:G	5.61561e-10	-1.60241	-1.77942	6.81336e-08	-1.59932	-1.81068
80109433	chr7:80109433:T:C	2.71226e-09	-1.31617e-10	-1.80701	3.3997e-07	-1.31617e-10	-1.80261
80109456	chr7:80109456:A:G	2.71541e-09	-1.31617e-10	-1.80585	3.37344e-07	-1.31617e-10	-1.81037
80109514	chr7:80109514:G:A	3.24202e-09	-1.31617e-10	-1.6286	4.02635e-07	-1.31617e-10	-1.63344
80109565	chr7:80109565:A:AACTTT	3.24202e-09	-1.31617e-10	-1.6286	4.02635e-07	-1.31617e-10	-1.63344
80109768	chr7:80109768:C:T	6.01249e-10	-1.50545	-1.80809	7.74697e-08	-1.49208	-1.7895
80110189	chr7:80110189:C:T	6.03617e-10	-1.49944	-1.81017	7.74177e-08	-1.48562	-1.79663
80110190	chr7:80110190:G:A	4.47609e-09	-1.30604	-9.09645e-10	5.32472e-07	-1.35394	-9.09645e-10
80110840	chr7:80110840:G:A	1.14316e-09	-1.54696	-1.12403	1.591e-07	-1.53851	-1.02343
80110879	chr7:80110879:C:T	2.84541e-09	-1.31617e-10	-1.75908	3.51944e-07	-1.31617e-10	-1.768
80111007	chr7:80111007:A:C	2.71484e-09	-1.31617e-10	-1.80606	3.37325e-07	-1.31617e-10	-1.81042
80111044	chr7:80111044:C:G	6.1662e-07	3.11934	0.500123	0.000179414	2.73727	1.72871
80111340	chr7:80111340:ACAGTCAG:A	2.78104e-09	-1.31617e-10	-1.78197	3.44419e-07	-1.31617e-10	-1.78961
80111358	chr7:80111358:A:T	3.3602e-09	-1.59279	-9.09645e-10	4.12302e-07	-1.60971	-9.09645e-10
80111366	chr7:80111366:C:T	6.04633e-10	-1.5233	-1.78463	8.13958e-08	-1.42889	-1.80326
80111445	chr7:80111445:T:C	2.81509e-09	-0.188779	-1.58102	6.19194e-07	-0.168844	-1.03421
80111583	chr7:80111583:G:A	2.93308e-09	-1.31617e-10	-1.72874	3.66743e-07	-1.31617e-10	-1.72681
80111804	chr7:80111804:T:C	3.17954e-09	-1.31617e-10	-1.64805	4.02667e-07	-1.31617e-10	-1.63336
80112023	chr7:80112023:A:G	6.54187e-10	-1.44223	-1.78692	8.98289e-08	-1.32894	-1.80462
80112237	chr7:80112237:TC:T	3.91119e-09	-1.44095	-9.09645e-10	4.35112e-07	-1.55587	-9.09645e-10
80112536	chr7:80112536:T:A	6.66524e-10	-1.48108	-1.72939	8.93254e-08	-1.37446	-1.76472
80113215	chr7:80113215:A:G	1.62689e-08	0.945963	-0.961497	9.74569e-07	0.516116	-1.26559
80113239	chr7:80113239:A:C	8.67752e-09	-1.31617e-10	-0.644054	9.18433e-07	-1.31617e-10	-0.808801
80113956	chr7:80113956:A:G	2.7562e-09	-0.00113064	-1.78981	3.56945e-07	-0.0678189	-1.68607
80113967	chr7:80113967:TGC:T	2.71128e-09	-1.31617e-10	-1.80737	3.41482e-07	-1.31617e-10	-1.79817
80113970	chr7:80113970:TG:T	2.71175e-09	-1.31617e-10	-1.8072	3.41589e-07	-1.31617e-10	-1.79786
80114372	chr7:80114372:T:G	3.40523e-09	-1.31617e-10	-1.57948	4.29652e-07	-1.31617e-10	-1.56849
80114928	chr7:80114928:T:A	2.94893e-09	-1.31617e-10	-1.72335	3.68863e-07	-1.31617e-10	-1.72104
80114932	chr7:80114932:T:A	1.10601e-08	1.1333	-1.53474	7.48858e-07	0.686573	-1.69949
80116375	chr7:80116375:C:G	3.02601e-09	-1.31617e-10	-1.69754	3.78065e-07	-1.31617e-10	-1.6964
80116462	chr7:80116462:G:T	3.75655e-09	-1.48129	-9.09645e-10	4.26379e-07	-1.57614	-9.09645e-10
80116543	chr7:80116543:A:G	7.04516e-10	-1.34988	-1.80516	1.01063e-07	-1.2051	-1.81063
80116674	chr7:80116674:G:A	3.90224e-09	-1.44324	-9.09645e-10	4.367e-07	-1.55222	-9.09645e-10
80117162	chr7:80117162:T:C	2.77125e-09	-1.31617e-10	-1.78549	3.40375e-07	-1.31617e-10	-1.80142
80117245	chr7:80117245:C:T	8.3567e-10	-1.20336	-1.78096	1.14144e-07	-1.14926	-1.74475
80117451	chr7:80117451:A:T	2.73829e-09	-1.31617e-10	-1.79746	3.40784e-07	-1.31617e-10	-1.80022
80117513	chr7:80117513:G:A	6.74345e-10	-1.38918	-1.80962	9.61928e-08	-1.26642	-1.79869
80117650	chr7:80117650:G:A	6.80851e-10	-1.3793	-1.8099	9.72403e-08	-1.25464	-1.79965
80117944	chr7:80117944:T:C	3.48432e-09	0.0254978	-1.58202	7.84528e-07	0.0611001	-1.02749
80118224	chr7:80118224:G:T	8.5295e-09	-1.31617e-10	-0.661259	3.83105e-06	-1.31617e-10	0.619424
80118370	chr7:80118370:C:A	5.82435e-09	0.0605173	-1.10326	3.69693e-07	-0.255907	-1.46289
80118547	chr7:80118547:TTTCTC:T	3.21912e-09	-1.63568	-9.09645e-10	3.97121e-07	-1.64723	-9.09645e-10
80120163	chr7:80120163:G:A	1.43471e-08	-1.31617e-10	-0.141241	1.9449e-06	-1.31617e-10	-0.0585027
80120492	chr7:80120492:T:C	3.07025e-09	-0.978616	-0.704414	4.21021e-07	-1.04407	-0.544715
80120666	chr7:80120666:C:T	3.45699e-08	2.10483	-1.36663	4.43997e-06	1.64043	-0.873499
80120919	chr7:80120919:G:C	3.34571e-09	-1.59711	-9.09645e-10	4.00612e-07	-1.63848	-9.09645e-10
80121078	chr7:80121078:C:T	1.73739e-09	-1.00275	-1.24965	2.28429e-07	-1.06403	-1.13621
80121297	chr7:80121297:C:A	3.98592e-08	2.06074	-1.18017	4.18563e-06	1.43134	-0.723397
80121889	chr7:80121889:G:T	3.29377e-09	-1.61276	-9.09645e-10	3.983e-07	-1.64426	-9.09645e-10
80122137	chr7:80122137:G:A	2.66735e-08	1.29312	-0.814234	1.37874e-06	0.849539	-1.25208
80122235	chr7:80122235:A:C	2.85702e-09	-1.31617e-10	-1.75501	3.41089e-07	-1.31617e-10	-1.79933
80123013	chr7:80123013:A:G	1.0929e-09	-0.979976	-1.73598	1.56302e-07	-0.769659	-1.81002
80123086	chr7:80123086:T:C	2.81596e-08	1.45662	-0.923518	4.30936e-06	1.03411	-0.297038
80123642	chr7:80123642:T:C	2.75718e-09	-1.31617e-10	-1.79058	3.46092e-07	-1.31617e-10	-1.78476
80123676	chr7:80123676:T:C	3.39445e-08	1.27858	-0.558643	4.66476e-06	0.715081	0.101241
80123698	chr7:80123698:C:T	1.31328e-08	-1.31617e-10	-0.22968	8.05753e-06	-1.31617e-10	1.36289
80123715	chr7:80123715:T:C	3.3575e-09	-1.59359	-9.09645e-10	4.01282e-07	-1.63681	-9.09645e-10
80123855	chr7:80123855:C:T	2.24583e-08	1.23854	-0.93167	1.20367e-06	0.797139	-1.33547
80123951	chr7:80123951:A:C	2.77687e-09	-1.31617e-10	-1.78346	3.46253e-07	-1.31617e-10	-1.7843
80124179	chr7:80124179:C:T	3.56649e-08	1.56972	-0.800339	5.54016e-06	1.13502	-0.146715
80124337	chr7:80124337:C:T	2.92602e-09	-1.31617e-10	-1.73115	3.54149e-07	-1.31617e-10	-1.76175
80124422	chr7:80124422:A:G	3.90914e-08	1.60067	-0.739554	6.17217e-06	1.16379	-0.06745
80125101	chr7:80125101:A:G	3.927e-09	-1.43691	-9.09645e-10	5.2098e-07	-1.37576	-9.09645e-10
80125328	chr7:80125328:T:C	2.14697e-08	1.69169	-1.42984	2.7729e-06	1.25983	-0.963652
80125340	chr7:80125340:C:G	2.39611e-09	-0.177218	-1.75373	2.57146e-07	-0.271191	-1.81063
80125350	chr7:80125350:G:C	2.47387e-09	-0.152717	-1.74629	2.6336e-07	-0.247144	-1.81081
80125398	chr7:80125398:G:A	1.9434e-07	1.94558	0.519238	5.09385e-05	1.50518	1.70173
80126294	chr7:80126294:G:A	1.31521e-09	-1.10518	-1.42562	2.76171e-07	-1.29884	-0.711605
80126559	chr7:80126559:C:T	1.38182e-09	-0.868928	-1.61246	1.80224e-07	-0.644169	-1.7931
80126799	chr7:80126799:T:G	1.7224e-09	-1.02587	-1.2352	2.28494e-07	-1.07843	-1.12153
80127356	chr7:80127356:T:C	2.97956e-09	-1.31617e-10	-1.71302	3.59045e-07	-1.31617e-10	-1.74802
80127614	chr7:80127614:T:C	3.69654e-09	-1.31617e-10	-1.49739	4.96834e-07	-1.31617e-10	-1.42321
80129256	chr7:80129256:C:T	1.70434e-09	-0.482187	-1.78942	2.12075e-07	-0.588221	-1.68631
80129443	chr7:80129443:C:T	1.17667e-08	1.02973	-1.36924	7.66449e-07	0.483049	-1.47275
80129731	chr7:80129731:C:T	2.03609e-09	-0.283699	-1.81006	2.20866e-07	-0.438577	-1.79534
80130516	chr7:80130516:T:G	5.36945e-10	-1.63879	-1.78786	6.58949e-08	-1.64381	-1.7996
80130766	chr7:80130766:C:T	7.59511e-10	-1.4484	-1.63147	1.00118e-07	-1.4715	-1.55362
80130851	chr7:80130851:C:T	1.91694e-09	-0.972522	-1.18154	1.58172e-07	-1.13896	-1.42883
80131051	chr7:80131051:G:A	2.30897e-09	-0.233658	-1.73433	2.60508e-07	-0.31806	-1.75078
80131363	chr7:80131363:T:C	1.39518e-09	-1.10515	-1.36661	1.31012e-07	-1.14034	-1.61584
80131703	chr7:80131703:A:G	5.60791e-09	-1.31617e-10	-1.08061	6.00331e-07	-1.31617e-10	-1.23399
80131761	chr7:80131761:C:T	3.7331e-09	-1.49131	0.00376273	2.08629e-07	-1.59445	-0.696465
80131763	chr7:80131763:C:T	1.00038e-08	-0.501826	-9.09645e-10	1.406e-06	-0.382966	-9.09645e-10
80132471	chr7:80132471:A:G	2.14521e-09	-1.47336	-0.568189	1.0649e-06	-1.54825	0.887415
80132597	chr7:80132597:A:G	2.0007e-09	-0.751208	-1.36009	2.09882e-07	-0.60235	-1.68257
80133953	chr7:80133953:T:TC	1.60272e-09	-1.56312	-0.769967	1.04242e-07	-1.61531	-1.36945
80133986	chr7:80133986:A:G	8.16922e-09	-0.96976	0.265343	3.11591e-06	-1.07952	1.49232
80134573	chr7:80134573:G:A	1.78219e-08	-1.57615	1.65179	1.30818e-06	-1.58121	1.12614
80134646	chr7:80134646:G:A	1.71564e-09	-1.01904	-1.24596	1.75514e-07	-0.989714	-1.47403
80135426	chr7:80135426:A:G	4.89574e-09	-1.31617e-10	-1.21642	6.01658e-07	-1.31617e-10	-1.23178
80136045	chr7:80136045:A:G	1.04436e-09	-1.48021	-1.28118	7.76587e-08	-1.57267	-1.70648
80136306	chr7:80136306:C:A	1.72075e-09	-1.6433	-0.618726	7.13469e-07	-1.64682	0.585489
80136605	chr7:80136605:T:A	2.74399e-09	-1.31617e-10	-1.79538	3.44957e-07	-1.31617e-10	-1.78805
80136647	chr7:80136647:T:G	9.49419e-10	-1.59709	-1.2596	2.24751e-07	-1.62092	-0.595559
80137081	chr7:80137081:G:A	1.93386e-09	-0.390668	-1.7546	2.80008e-07	-0.51459	-1.48206
80137580	chr7:80137580:G:A	6.58104e-10	-1.63165	-1.59154	1.28097e-07	-1.64308	-1.13561
80138089	chr7:80138089:A:T	3.18181e-09	-1.64734	-9.09645e-10	3.97373e-07	-1.64659	-9.09645e-10
80138162	chr7:80138162:ATC:A	2.20535e-09	-1.39486	-0.619048	1.86407e-07	-1.36024	-1.0433
80138207	chr7:80138207:T:C	7.76648e-10	-1.24711	-1.81045	1.03196e-07	-1.20463	-1.79022
80138462	chr7:80138462:T:C	3.18546e-09	-1.64619	-9.09645e-10	3.98315e-07	-1.64423	-9.09645e-10
80138535	chr7:80138535:AT:A	2.97793e-09	-1.31617e-10	-1.71356	3.83409e-07	-1.31617e-10	-1.68237
80138541	chr7:80138541:T:C	9.24871e-10	-1.53743	-1.34546	7.26487e-08	-1.60845	-1.73738
80139068	chr7:80139068:A:G	2.81558e-09	-1.31617e-10	-1.76962	3.56645e-07	-1.31617e-10	-1.75473
80139146	chr7:80139146:T:TAGC	1.93363e-08	-1.6354	1.7926	4.0444e-06	-1.62388	2.2975
80139387	chr7:80139387:C:T	3.10631e-09	-1.31617e-10	-1.67136	4.03356e-07	-1.31617e-10	-1.63165
80139626	chr7:80139626:T:C	3.4708e-09	-1.31617e-10	-1.56041	3.90995e-07	-1.31617e-10	-1.66277
80140358	chr7:80140358:G:T	1.548e-09	-0.911812	-1.45602	1.60495e-07	-0.841395	-1.71181
80140375	chr7:80140375:T:G	1.13072e-07	-1.31617e-10	1.92324	1.10167e-05	-1.31617e-10	1.6757
80140713	chr7:80140713:G:A	3.18416e-09	-1.6466	-9.09645e-10	3.98072e-07	-1.64484	-9.09645e-10
80141282	chr7:80141282:A:G	2.21592e-09	-1.30296	-0.706163	1.96065e-07	-1.24689	-1.10613
80142696	chr7:80142696:G:A	1.39523e-09	-1.02529	-1.44644	1.42625e-07	-0.964862	-1.70639
80142711	chr7:80142711:T:C	4.83626e-09	-1.2856	0.0569516	3.59076e-07	-1.23011	-0.517827
80142907	chr7:80142907:T:TTTA	3.18319e-09	-1.64691	-9.09645e-10	3.97827e-07	-1.64545	-9.09645e-10
80143182	chr7:80143182:A:T	1.12499e-09	-1.64623	-1.04079	8.7109e-08	-1.62787	-1.53644
80143974	chr7:80143974:A:G	1.66602e-07	-1.31617e-10	2.31082	1.1218e-05	-1.31617e-10	1.6938
80144499	chr7:80144499:C:A	3.18769e-09	-1.64549	-9.09645e-10	3.98775e-07	-1.64307	-9.09645e-10
80144619	chr7:80144619:A:G	8.29397e-10	-1.31476	-1.67709	1.59146e-07	-1.43717	-1.12447
80144759	chr7:80144759:G:A	3.19585e-09	-1.64294	-9.09645e-10	4.06486e-07	-1.62392	-9.09645e-10
80144932	chr7:80144932:T:A	3.57947e-08	-1.31617e-10	0.773011	1.59332e-05	-1.31617e-10	2.04469
80145048	chr7:80145048:C:T	5.50326e-09	0.686491	-1.78594	6.63401e-07	0.399657	-1.53375
80145747	chr7:80145747:A:T	5.57625e-10	-1.59439	-1.79447	6.62125e-08	-1.64708	-1.79152
80145995	chr7:80145995:T:C	7.05919e-09	-0.0303686	-0.820091	1.47816e-06	-0.0436648	-0.289253
80146206	chr7:80146206:T:A	1.19613e-09	-1.56381	-1.06188	1.66336e-07	-1.62592	-0.891535
80146239	chr7:80146239:C:G	7.72448e-10	-1.62546	-1.43752	8.78483e-08	-1.63444	-1.52142
80146498	chr7:80146498:G:A	1.09507e-08	1.31189	-1.72327	8.63202e-07	0.929463	-1.80028
80146933	chr7:80146933:A:G	1.6774e-09	-0.481276	-1.80627	2.37709e-07	-0.553344	-1.60708
80147313	chr7:80147313:G:A	3.9884e-08	-1.31617e-10	0.881186	2.91959e-06	-1.31617e-10	0.347727
80147867	chr7:80147867:C:T	1.86255e-09	-0.471151	-1.71169	2.03245e-07	-0.535013	-1.78204
80148172	chr7:80148172:C:T	3.66249e-09	-1.31617e-10	-1.50665	4.61591e-07	-1.31617e-10	-1.49679
80148288	chr7:80148288:A:G	3.39931e-09	-1.31617e-10	-1.58122	4.2624e-07	-1.31617e-10	-1.57647
80149968	chr7:80149968:G:A	1.88148e-09	-0.365582	-1.80715	2.71318e-07	-0.439252	-1.58893
80150078	chr7:80150078:G:A	3.13649e-09	-1.31617e-10	-1.66169	4.01975e-07	-1.31617e-10	-1.63508
80150976	chr7:80150976:C:T	1.95602e-09	-0.346906	-1.78697	2.92271e-07	-0.218844	-1.73494
80151008	chr7:80151008:T:G	2.01051e-09	-0.30267	-1.80373	2.86498e-07	-0.383249	-1.59049
80151414	chr7:80151414:T:A	2.12149e-09	-1.49452	-0.558156	1.60602e-06	-1.56202	1.31206
80151436	chr7:80151436:A:G	2.78151e-09	-1.31617e-10	-1.7818	3.45163e-07	-1.31617e-10	-1.78745
80152405	chr7:80152405:C:T	2.90025e-09	-1.31617e-10	-1.73999	3.62829e-07	-1.31617e-10	-1.73754
80152452	chr7:80152452:C:CT	3.07908e-08	-1.31617e-10	0.622426	2.1648e-06	-1.31617e-10	0.0486147
80152469	chr7:80152469:A:G	1.87211e-09	-0.378821	-1.7989	2.99268e-07	-0.230587	-1.69954
80152787	chr7:80152787:T:C	2.75888e-09	-1.31617e-10	-1.78997	3.39877e-07	-1.31617e-10	-1.80289
80153117	chr7:80153117:G:A	7.63166e-08	-1.31617e-10	1.5301	4.24727e-05	-1.31617e-10	3.02515
80153740	chr7:80153740:C:T	3.22026e-09	-1.63533	-9.09645e-10	4.01815e-07	-1.63548	-9.09645e-10
80153743	chr7:80153743:AGTGGTAT:A	3.21837e-09	-1.63591	-9.09645e-10	4.01588e-07	-1.63604	-9.09645e-10
80153922	chr7:80153922:A:G	3.66509e-09	-1.31617e-10	-1.50594	4.85525e-07	-1.31617e-10	-1.44624
80154081	chr7:80154081:C:T	1.2446e-09	-0.821385	-1.76459	1.77231e-07	-0.67288	-1.78113
80154147	chr7:80154147:T:G	2.72872e-09	-1.41017	-0.390791	1.02582e-06	-1.3137	0.615472
80154431	chr7:80154431:A:G	7.15295e-09	-1.31617e-10	-0.837265	1.7033e-05	-1.31617e-10	2.11144
80154689	chr7:80154689:A:T	7.61938e-09	-1.31617e-10	-0.774096	1.91766e-05	-1.31617e-10	2.22998
80154810	chr7:80154810:G:C	1.08531e-09	-1.63951	-1.08341	3.34816e-07	-1.60891	-0.208982
80154951	chr7:80154951:T:C	7.88494e-08	1.56275	-9.09645e-10	1.2933e-05	1.83607	-9.09645e-10
80155681	chr7:80155681:A:G	1.51167e-09	-0.626175	-1.7654	2.11183e-07	-0.476596	-1.80215
80156317	chr7:80156317:G:A	3.97936e-09	-1.31617e-10	-1.42367	4.73104e-07	-1.31617e-10	-1.47215
80156364	chr7:80156364:T:G	1.61533e-08	-1.31617e-10	-0.0226669	1.25237e-06	-1.31617e-10	-0.498676
80156375	chr7:80156375:G:A	2.70526e-09	-1.31617e-10	-1.80959	3.37227e-07	-1.31617e-10	-1.81071
80156779	chr7:80156779:C:G	3.22051e-09	-1.63525	-9.09645e-10	3.97839e-07	-1.64542	-9.09645e-10
80157147	chr7:80157147:G:A	2.81383e-09	-1.31617e-10	-1.77024	3.57487e-07	-1.31617e-10	-1.75237
80157312	chr7:80157312:G:A	4.13049e-09	-0.300629	-1.08577	9.59723e-07	-0.254765	-0.51006
80157484	chr7:80157484:T:C	3.13785e-09	-1.31617e-10	-1.66125	3.55972e-07	-1.31617e-10	-1.75662
80157533	chr7:80157533:A:G	4.3018e-09	-1.34576	-9.09645e-10	5.05957e-07	-1.40502	-9.09645e-10
80157812	chr7:80157812:T:C	1.23628e-09	-1.31681	-1.27587	2.01002e-07	-1.45657	-0.871583
80157859	chr7:80157859:A:G	3.19877e-09	-1.64202	-9.09645e-10	3.99296e-07	-1.64177	-9.09645e-10
80158018	chr7:80158018:A:G	3.21973e-09	-1.63549	-9.09645e-10	4.01711e-07	-1.63574	-9.09645e-10
80158654	chr7:80158654:G:T	9.87774e-10	-1.04276	-1.77434	1.32488e-07	-0.934169	-1.81081
80158778	chr7:80158778:C:T	4.33871e-09	-1.31617e-10	-1.33721	3.38061e-07	-1.31617e-10	-1.80824
80158779	chr7:80158779:G:A	1.55009e-09	-1.34663	-1.01985	2.73922e-07	-1.4787	-0.539931
80158842	chr7:80158842:T:C	3.27993e-09	-1.38872	-0.228247	1.24272e-06	-1.29543	0.789025
80159409	chr7:80159409:T:C	2.74164e-09	-1.31617e-10	-1.79623	4.68942e-07	-1.31617e-10	-1.48099
80159659	chr7:80159659:G:A	4.42362e-09	0.486418	-1.80425	4.55991e-07	0.216997	-1.72599
80159864	chr7:80159864:T:C	9.26704e-10	-1.62877	-1.25214	2.67394e-07	-1.58703	-0.455713
80159901	chr7:80159901:AGATATATGTTAAGTGTATTGG:A	9.7185e-10	-1.62868	-1.20466	2.87541e-07	-1.58871	-0.381398
80160012	chr7:80160012:T:C	1.28366e-09	-0.828023	-1.72705	1.69644e-07	-0.687683	-1.81008
80160029	chr7:80160029:A:T	2.04104e-08	0.211257	-9.09645e-10	2.50006e-06	0.192602	-9.09645e-10
80160053	chr7:80160053:G:A	6.25346e-10	-1.64684	-1.6274	7.24946e-08	-1.61978	-1.72818
80160159	chr7:80160159:CA:C	4.65926e-09	-1.31617e-10	-1.26593	3.40935e-07	-1.31617e-10	-1.79978
80160284	chr7:80160284:C:T	3.19862e-09	-1.31617e-10	-1.64207	4.1294e-07	-1.31617e-10	-1.60817
80160529	chr7:80160529:A:G	1.36331e-09	-0.700898	-1.79398	1.73753e-07	-0.704127	-1.76971
80160592	chr7:80160592:A:G	1.41441e-09	-0.762215	-1.69586	1.82153e-07	-0.616361	-1.81026
80161481	chr7:80161481:G:A	4.87229e-09	0.588675	-1.8099	5.062e-07	0.337195	-1.74173
80161891	chr7:80161891:G:C	4.83081e-09	-1.31617e-10	-1.22978	5.91164e-07	-1.31617e-10	-1.24938
80161902	chr7:80161902:T:C	3.21056e-09	-1.63835	-9.09645e-10	4.00787e-07	-1.63804	-9.09645e-10
80162004	chr7:80162004:C:T	5.50655e-09	-1.09885	-9.09645e-10	8.41156e-07	-0.896692	-9.09645e-10
80162075	chr7:80162075:G:A	5.91253e-09	-1.02772	-9.09645e-10	9.16245e-07	-0.811186	-9.09645e-10
80162477	chr7:80162477:C:A	3.1995e-09	-1.6418	-9.09645e-10	3.99214e-07	-1.64197	-9.09645e-10
80163030	chr7:80163030:A:G	3.19722e-09	-1.31617e-10	-1.64251	3.93882e-07	-1.31617e-10	-1.65542
80163080	chr7:80163080:C:CA	1.82717e-08	0.100564	-9.09645e-10	2.24181e-06	0.0835702	-9.09645e-10
80163263	chr7:80163263:AATC:A	3.22311e-09	-1.31617e-10	-1.63444	4.16245e-07	-1.31617e-10	-1.60019
80163290	chr7:80163290:G:A	4.65822e-09	0.532593	-1.79875	4.55328e-07	0.285523	-1.79597
80163318	chr7:80163318:T:C	5.05494e-09	-0.190128	-0.994296	1.19503e-06	-0.147153	-0.398392
80163650	chr7:80163650:C:T	1.42238e-09	-1.34048	-1.11198	2.45537e-07	-1.47381	-0.654212
80164300	chr7:80164300:C:G	4.68091e-09	-1.31617e-10	-1.2613	4.78394e-07	-1.31617e-10	-1.46104
80164320	chr7:80164320:C:T	1.28314e-08	-1.31617e-10	-0.252894	1.07013e-06	-1.31617e-10	-0.655936
80164389	chr7:80164389:G:A	3.76346e-09	0.322949	-1.8024	3.95744e-07	0.0683874	-1.71909
80164431	chr7:80164431:C:T	2.81726e-09	-1.31617e-10	-1.76902	3.37199e-07	-1.31617e-10	-1.8108
80164872	chr7:80164872:TACCACTTACTTCTTTACTCGACCTTTTTAATAGCAATGGAGAGGCATTGGAAAAAAGG:T	4.90322e-09	-1.31617e-10	-1.2149	6.11071e-07	-1.31617e-10	-1.21626
80164929	chr7:80164929:G:A	1.45871e-08	-1.31617e-10	-0.124653	5.04018e-06	-1.31617e-10	0.893728
80164958	chr7:80164958:A:G	1.42255e-09	-0.655002	-1.79734	1.80891e-07	-0.657626	-1.77595
80165012	chr7:80165012:C:T	1.51772e-09	-0.588354	-1.79923	1.92989e-07	-0.591881	-1.77695
80165317	chr7:80165317:T:C	1.30493e-08	-1.31617e-10	-0.236057	1.09349e-06	-1.31617e-10	-0.634343
80165650	chr7:80165650:T:G	3.23376e-09	-1.31617e-10	-1.63115	4.17268e-07	-1.31617e-10	-1.59774
80166037	chr7:80166037:A:G	1.3734e-09	-1.40585	-1.08166	2.42443e-07	-1.522	-0.618698
80166675	chr7:80166675:C:T	2.70764e-09	-1.31617e-10	-1.80871	3.38559e-07	-1.31617e-10	-1.80677
80166959	chr7:80166959:C:T	1.61097e-09	-1.32461	-1.00334	2.84977e-07	-1.46172	-0.517346
80167089	chr7:80167089:A:G	1.6983e-09	-0.629321	-1.64584	2.11335e-07	-0.474489	-1.80354
80167348	chr7:80167348:T:C	3.18749e-09	-1.64556	-9.09645e-10	3.97869e-07	-1.64535	-9.09645e-10
80167499	chr7:80167499:A:G	9.06012e-10	-1.3514	-1.5521	1.26506e-07	-1.47821	-1.31297
80167521	chr7:80167521:G:A	3.86904e-09	0.329078	-1.78086	4.34695e-07	0.0999787	-1.6568
80168210	chr7:80168210:A:G	1.30135e-08	-1.31617e-10	-0.238802	1.09075e-06	-1.31617e-10	-0.636849
80168313	chr7:80168313:A:G	1.46231e-09	-0.632603	-1.79217	1.85999e-07	-0.636783	-1.76894
80168849	chr7:80168849:A:G	1.30818e-09	-1.37839	-1.15776	2.24421e-07	-1.5022	-0.715746
80169141	chr7:80169141:G:T	2.25894e-08	-1.31617e-10	0.31269	8.82183e-06	-1.31617e-10	1.45352
80169250	chr7:80169250:T:G	1.23501e-08	-1.31617e-10	-0.291124	1.62678e-06	-1.31617e-10	-0.237114
80169308	chr7:80169308:T:C	5.35241e-09	-0.203167	-0.924077	1.3036e-06	-0.156415	-0.302171
80169813	chr7:80169813:T:G	2.6186e-09	-0.0464356	-1.79572	2.8626e-07	-0.270261	-1.70431
80170275	chr7:80170275:A:G	2.7254e-09	-1.31617e-10	-1.80218	3.43452e-07	-1.31617e-10	-1.79242
80170297	chr7:80170297:A:G	9.33788e-09	-0.232723	-0.337988	6.33032e-06	-0.154315	1.27595
80170414	chr7:80170414:T:C	5.73308e-09	-1.31617e-10	-1.05854	7.3398e-07	-1.31617e-10	-1.03299
80170485	chr7:80170485:G:C	1.12585e-09	-1.41463	-1.27162	1.83749e-07	-1.52816	-0.889738
80171031	chr7:80171031:C:T	7.4923e-10	-1.6389	-1.4546	1.28598e-07	-1.6309	-1.14389
80171295	chr7:80171295:CTA:C	1.12658e-09	-0.874914	-1.81069	1.12013e-07	-1.13367	-1.77918
80171373	chr7:80171373:C:T	3.09137e-09	-1.31617e-10	-1.67618	3.99546e-07	-1.31617e-10	-1.64114
80171450	chr7:80171450:T:C	6.58566e-09	-1.31617e-10	-0.919895	5.7627e-07	-1.31617e-10	-1.27489
80171534	chr7:80171534:G:A	4.7818e-09	-1.31617e-10	-1.23997	5.59954e-07	-1.31617e-10	-1.30362
80173512	chr7:80173512:T:G	2.95223e-09	-1.31617e-10	-1.72223	4.03272e-07	-1.31617e-10	-1.63186
80173982	chr7:80173982:A:G	3.98599e-09	-1.31617e-10	-1.422	5.09418e-07	-1.31617e-10	-1.3982
80174096	chr7:80174096:G:A	3.47134e-09	-1.56025	-9.09645e-10	4.15234e-07	-1.60263	-9.09645e-10
80174454	chr7:80174454:TG:T	3.18229e-09	-1.64719	-9.09645e-10	3.97102e-07	-1.64728	-9.09645e-10
80174537	chr7:80174537:T:C	3.7023e-09	-1.31617e-10	-1.49584	5.20981e-07	-1.31617e-10	-1.37576
80174873	chr7:80174873:C:A	8.34486e-10	-1.17695	-1.80878	1.04466e-07	-1.18682	-1.79579
80174880	chr7:80174880:G:A	3.33718e-09	-1.59966	-9.09645e-10	4.01137e-07	-1.63717	-9.09645e-10
80175349	chr7:80175349:T:C	1.59595e-08	-0.0347333	-9.09645e-10	2.67077e-06	0.258652	-9.09645e-10
80175622	chr7:80175622:A:G	2.71277e-09	-1.31617e-10	-1.80682	3.4495e-07	-1.31617e-10	-1.78807
80175689	chr7:80175689:G:A	5.12226e-09	0.0193585	-1.19055	1.18292e-06	0.0829461	-0.638677
80175846	chr7:80175846:C:G	3.44724e-08	-1.31617e-10	0.73537	1.40798e-05	-1.31617e-10	1.92102
80176711	chr7:80176711:C:T	6.70064e-08	1.29773	0.102265	2.7833e-05	1.16168	1.44083
80176906	chr7:80176906:T:C	5.29206e-09	-0.252294	-0.886289	1.32967e-06	-0.208257	-0.23053
80176966	chr7:80176966:A:T	3.18765e-09	-1.6455	-9.09645e-10	3.97776e-07	-1.64558	-9.09645e-10
80177131	chr7:80177131:T:C	9.06662e-09	0.142373	-0.742564	2.28515e-06	0.193601	-0.090882
80177346	chr7:80177346:G:A	1.38991e-09	-1.2363	-1.23925	2.17692e-07	-1.37023	-0.878161
80177416	chr7:80177416:A:G	3.5344e-09	-1.31617e-10	-1.54225	4.63637e-07	-1.31617e-10	-1.49237
80177661	chr7:80177661:A:G	7.88655e-10	-1.23437	-1.80785	9.84822e-08	-1.24524	-1.79636
80177681	chr7:80177681:G:A	4.66057e-09	-1.31617e-10	-1.26565	4.76038e-07	-1.31617e-10	-1.46597
80178008	chr7:80178008:A:G	3.70426e-09	-1.31617e-10	-1.49531	4.593e-07	-1.31617e-10	-1.50177
80178379	chr7:80178379:TAA:T	3.3314e-09	-1.31617e-10	-1.6014	4.11373e-07	-1.31617e-10	-1.61197
80178465	chr7:80178465:T:A	7.5577e-10	-1.27998	-1.80483	9.50417e-08	-1.28911	-1.78804
80179359	chr7:80179359:C:T	3.28961e-09	-1.61402	-9.09645e-10	4.36457e-07	-1.55278	-9.09645e-10
80179519	chr7:80179519:C:G	2.87003e-08	0.971186	-0.419068	1.99207e-05	1.23612	1.03192
80179910	chr7:80179910:C:A	3.49206e-09	-1.31617e-10	-1.5543	4.52194e-07	-1.31617e-10	-1.51736
80179912	chr7:80179912:T:C	3.49967e-09	-1.31617e-10	-1.55212	4.53236e-07	-1.31617e-10	-1.51506
80180063	chr7:80180063:T:A	3.61128e-09	-1.52073	-9.09645e-10	4.72584e-07	-1.47325	-9.09645e-10
80180470	chr7:80180470:T:C	1.02571e-08	-1.31617e-10	-0.476816	1.00037e-06	-1.31617e-10	-0.723345
80180498	chr7:80180498:A:G	2.84764e-09	-1.31617e-10	-1.7583	3.48317e-07	-1.31617e-10	-1.77836
80180754	chr7:80180754:G:C	2.76887e-09	-1.31617e-10	-1.78635	3.5816e-07	-1.31617e-10	-1.75049
80180896	chr7:80180896:A:T	4.05808e-09	-1.31617e-10	-1.40408	5.63471e-07	-1.31617e-10	-1.29735
80181211	chr7:80181211:C:T	7.82737e-10	-1.24293	-1.80682	9.84731e-08	-1.25102	-1.79067
80181248	chr7:80181248:T:C	6.36085e-09	-1.31617e-10	-0.954628	1.36059e-05	-1.31617e-10	1.88679
80181624	chr7:80181624:A:G	3.47147e-09	0.25059	-1.8108	3.91973e-07	0.0622339	-1.72251
80181906	chr7:80181906:C:G	5.21135e-09	-1.52808	0.374127	1.6147e-06	-1.58472	1.34016
80181908	chr7:80181908:G:T	1.0236e-08	-1.31617e-10	-0.478877	8.88495e-07	-1.31617e-10	-0.84194
80182000	chr7:80182000:C:T	3.25505e-09	-1.62458	-9.09645e-10	4.00298e-07	-1.63926	-9.09645e-10
80182041	chr7:80182041:T:G	3.39641e-09	0.228583	-1.81066	3.82797e-07	0.0407572	-1.72472
80182709	chr7:80182709:A:C	3.19345e-09	-1.64369	-9.09645e-10	3.98535e-07	-1.64367	-9.09645e-10
80182826	chr7:80182826:A:C	7.57698e-10	-1.27161	-1.81065	9.44909e-08	-1.2797	-1.80327
80183024	chr7:80183024:G:A	1.0936e-09	-1.23778	-1.47754	1.57075e-07	-1.38029	-1.19446
80183483	chr7:80183483:A:G	3.87476e-09	-1.31617e-10	-1.45031	4.36673e-07	-1.31617e-10	-1.55228
80183510	chr7:80183510:C:T	7.88973e-09	-0.739228	-9.09645e-10	1.32033e-06	-0.445834	-9.09645e-10
80183659	chr7:80183659:G:C	3.20177e-09	-1.31617e-10	-1.64109	4.51955e-07	-1.31617e-10	-1.51789
80183872	chr7:80183872:C:T	7.57595e-10	-1.28328	-1.79911	9.59984e-08	-1.29106	-1.77608
80183998	chr7:80183998:A:C	2.73422e-09	-1.31617e-10	-1.79895	3.45023e-07	-1.31617e-10	-1.78786
80184244	chr7:80184244:G:T	1.06057e-08	-1.31617e-10	-0.443399	9.16838e-07	-1.31617e-10	-0.810538
80184688	chr7:80184688:T:C	3.13009e-09	-1.31617e-10	-1.66373	4.07605e-07	-1.31617e-10	-1.62117
80184852	chr7:80184852:T:C	9.03396e-10	-1.38711	-1.51927	1.32108e-07	-1.50707	-1.24078
80184935	chr7:80184935:C:T	3.44018e-09	-1.31617e-10	-1.56927	6.01122e-06	-1.31617e-10	1.06991
80184940	chr7:80184940:C:T	6.97604e-09	-0.0386298	-0.823679	1.77659e-06	0.00771579	-0.156735
80185012	chr7:80185012:CAT:C	2.89764e-09	-1.31617e-10	-1.74089	3.91018e-07	-1.31617e-10	-1.66272
80185255	chr7:80185255:AC:A	2.86693e-09	-1.31617e-10	-1.75155	3.38833e-07	-1.31617e-10	-1.80596
80185803	chr7:80185803:A:C	6.98286e-09	0.8353	-1.69663	1.15198e-06	1.22839	-1.81062
80187344	chr7:80187344:T:G	4.32128e-09	-1.31617e-10	-1.34124	5.7041e-07	-1.31617e-10	-1.28511
80187364	chr7:80187364:G:A	2.89761e-09	-1.31617e-10	-1.74091	3.44503e-07	-1.31617e-10	-1.78937
80188560	chr7:80188560:A:G	5.97735e-09	-1.31617e-10	-1.01681	6.3168e-07	-1.31617e-10	-1.18309
80188633	chr7:80188633:C:A	3.00633e-09	-0.161306	-1.54276	6.0764e-07	-0.0584865	-1.1634
80189400	chr7:80189400:A:G	3.78968e-09	0.125281	-1.59779	7.51884e-07	0.225852	-1.23474
80189413	chr7:80189413:T:C	4.08345e-09	-1.31617e-10	-1.39785	4.97045e-07	-1.31617e-10	-1.42279
80189924	chr7:80189924:G:A	6.08218e-09	-1.31617e-10	-0.999427	6.47293e-07	-1.31617e-10	-1.15867
80190429	chr7:80190429:G:A	6.58229e-09	-1.31617e-10	-0.920407	6.8155e-07	-1.31617e-10	-1.1071
80190913	chr7:80190913:C:T	2.96225e-08	-1.31617e-10	0.583744	3.3081e-06	-1.31617e-10	0.472659
80190946	chr7:80190946:G:A	4.85882e-09	0.247724	-1.47172	1.02649e-06	0.360619	-1.05819
80191097	chr7:80191097:G:A	2.86069e-09	-1.31617e-10	-1.75373	3.67535e-07	-1.31617e-10	-1.72465
80191272	chr7:80191272:C:T	4.12625e-09	-1.38742	-9.09645e-10	5.40706e-07	-1.33859	-9.09645e-10
80191687	chr7:80191687:A:C	2.89673e-09	-1.38631	-0.354901	4.71922e-07	-1.5054	0.0307477
80192044	chr7:80192044:T:C	4.08419e-09	-1.31617e-10	-1.39767	4.97008e-07	-1.31617e-10	-1.42286
80192247	chr7:80192247:C:A	8.71795e-09	-1.31617e-10	-0.639406	1.12218e-06	-1.31617e-10	-0.608437
80192741	chr7:80192741:G:C	1.07679e-09	-1.15965	-1.57116	1.3712e-07	-1.17977	-1.53084
80192951	chr7:80192951:A:G	1.04905e-09	-1.17468	-1.58223	1.32874e-07	-1.19606	-1.54601
80193121	chr7:80193121:G:A	1.18208e-09	-1.09577	-1.54175	1.80178e-07	-1.22679	-1.21073
80193711	chr7:80193711:G:A	3.07562e-09	-1.31617e-10	-1.68128	3.72272e-07	-1.31617e-10	-1.71184
80193879	chr7:80193879:T:G	3.11203e-08	-1.31617e-10	0.633071	3.4883e-06	-1.31617e-10	0.5257
80194291	chr7:80194291:G:T	3.26609e-09	-1.31617e-10	-1.6212	4.26941e-07	-1.31617e-10	-1.57482
80194572	chr7:80194572:G:A	3.09833e-09	-1.31617e-10	-1.67393	4.01376e-07	-1.31617e-10	-1.63657
80195119	chr7:80195119:A:G	4.48577e-09	-1.31617e-10	-1.30388	4.86262e-07	-1.31617e-10	-1.44472
80195181	chr7:80195181:A:G	2.84668e-09	-1.31617e-10	-1.75864	3.60773e-07	-1.31617e-10	-1.74322
80195259	chr7:80195259:A:G	1.28801e-08	-1.31617e-10	-0.249105	4.16718e-06	-1.31617e-10	0.703526
80195271	chr7:80195271:A:G	3.21677e-09	-1.63641	-9.09645e-10	4.19848e-07	-1.59158	-9.09645e-10
80196104	chr7:80196104:G:A	7.66558e-09	-1.31617e-10	-0.76805	2.17771e-06	-1.31617e-10	0.0545593
80196183	chr7:80196183:A:G	1.37159e-08	0.594392	-0.780625	7.56506e-06	0.761612	0.538214
80196222	chr7:80196222:T:C	2.70326e-09	-1.31617e-10	-1.81033	3.48061e-07	-1.31617e-10	-1.77909
80196263	chr7:80196263:G:A	3.3518e-09	-1.31617e-10	-1.59529	4.39422e-07	-1.31617e-10	-1.54601
80196540	chr7:80196540:C:T	1.0869e-08	0.38183	-0.80071	5.89851e-06	0.538703	0.512282
80196664	chr7:80196664:A:G	4.69735e-09	-1.31617e-10	-1.25779	5.05266e-07	-1.31617e-10	-1.40638
80196740	chr7:80196740:C:G	3.20421e-09	-1.64033	-9.09645e-10	4.35691e-07	-1.55454	-9.09645e-10
80196841	chr7:80196841:T:C	6.92262e-09	-1.31617e-10	-0.869996	1.48734e-06	-1.31617e-10	-0.326726
80197021	chr7:80197021:G:T	3.74047e-09	-1.31617e-10	-1.48558	4.72598e-07	-1.31617e-10	-1.47322
80198692	chr7:80198692:A:G	3.60517e-09	-1.31617e-10	-1.52242	4.77151e-07	-1.31617e-10	-1.46364
80198831	chr7:80198831:T:C	1.19918e-09	-1.01972	-1.60343	1.49822e-07	-1.04067	-1.58135
80199642	chr7:80199642:G:C	9.6977e-10	-1.46913	-1.36636	1.42619e-07	-1.57405	-1.09724
80199904	chr7:80199904:G:A	5.41489e-09	0.661736	-1.77737	1.53413e-06	1.26122	-1.55697
80200135	chr7:80200135:A:G	1.11879e-09	-1.39884	-1.2937	1.63519e-07	-1.52715	-1.00739
80200278	chr7:80200278:C:A	3.17155e-09	-1.31617e-10	-1.65057	5.46427e-07	-1.31617e-10	-1.32807
80200528	chr7:80200528:T:C	5.47068e-09	0.403325	-1.50871	1.12922e-06	0.506115	-1.1083
80200781	chr7:80200781:A:AT	1.09936e-08	1.02112	-1.42859	4.60445e-06	1.29738	-0.494066
80200822	chr7:80200822:A:G	1.08385e-09	-1.09207	-1.6322	1.35934e-07	-1.11136	-1.60794
80201022	chr7:80201022:A:G	7.39938e-09	-1.31617e-10	-0.803394	2.09954e-06	-1.31617e-10	0.0180055
80201157	chr7:80201157:G:GA	5.32872e-09	-1.31617e-10	-1.13168	6.55834e-07	-1.31617e-10	-1.14556
80201263	chr7:80201263:T:G	2.91072e-09	-0.00873798	-1.72765	3.08445e-07	-0.0895379	-1.81039
80201484	chr7:80201484:T:C	4.00411e-09	-1.31617e-10	-1.41747	4.47774e-07	-1.31617e-10	-1.52718
80201495	chr7:80201495:G:A	5.31613e-09	-1.31617e-10	-1.13405	6.5435e-07	-1.31617e-10	-1.14783
80201498	chr7:80201498:C:T	4.46899e-09	-1.31617e-10	-1.30763	5.92788e-07	-1.31617e-10	-1.24663
80201664	chr7:80201664:T:C	3.55783e-09	-1.53564	-9.09645e-10	4.15943e-07	-1.60092	-9.09645e-10
80201867	chr7:80201867:A:G	3.34534e-09	-1.31617e-10	-1.59722	4.38633e-07	-1.31617e-10	-1.54781
80202248	chr7:80202248:T:C	6.07365e-09	0.478653	-1.47948	1.27148e-06	0.560839	-1.04437
80202599	chr7:80202599:A:C	3.49923e-09	-1.31617e-10	-1.55225	4.59629e-07	-1.31617e-10	-1.50105
80202834	chr7:80202834:T:G	5.8602e-09	-1.31617e-10	-1.03661	8.03152e-07	-1.31617e-10	-0.942925
80202886	chr7:80202886:C:T	2.74829e-09	-1.31617e-10	-1.79381	3.43859e-07	-1.31617e-10	-1.79124
80202902	chr7:80202902:T:C	5.26927e-09	-1.31617e-10	-1.1429	8.73513e-07	-1.31617e-10	-0.858947
80202964	chr7:80202964:T:C	2.2501e-08	1.48785	-1.17908	4.99828e-06	1.73955	-0.854169
80203317	chr7:80203317:A:G	2.90605e-09	-0.660522	-1.07747	5.45911e-07	-0.558734	-0.770281
80203481	chr7:80203481:T:C	3.20851e-09	-1.63898	-9.09645e-10	3.9758e-07	-1.64607	-9.09645e-10
80203483	chr7:80203483:A:G	3.19946e-09	-1.64181	-9.09645e-10	3.97205e-07	-1.64702	-9.09645e-10
80203710	chr7:80203710:G:A	4.64972e-09	-1.26798	-9.09645e-10	5.40504e-07	-1.33897	-9.09645e-10
80204252	chr7:80204252:C:T	2.80288e-09	-1.31617e-10	-1.77414	3.58492e-07	-1.31617e-10	-1.74956
80204274	chr7:80204274:G:A	3.16235e-09	0.132996	-1.78647	3.05708e-07	-0.221859	-1.68698
80204437	chr7:80204437:C:G	4.48748e-09	-1.31617e-10	-1.3035	5.0184e-07	-1.31617e-10	-1.41319
80204455	chr7:80204455:G:A	1.73373e-07	-1.31617e-10	2.35066	1.80471e-05	-1.31617e-10	2.16927
80204732	chr7:80204732:C:T	2.90026e-09	-0.170261	-1.56973	2.37091e-07	-0.439767	-1.72326
80204909	chr7:80204909:T:A	3.94231e-09	-1.31617e-10	-1.43302	8.82743e-07	-1.31617e-10	-0.848435
80204920	chr7:80204920:T:TACTA	1.56435e-08	1.74578	-1.80052	2.79466e-06	1.91234	-1.60834
80205130	chr7:80205130:C:T	2.9223e-09	-1.31617e-10	-1.73242	4.02573e-07	-1.31617e-10	-1.63359
80205131	chr7:80205131:G:A	2.88709e-09	-1.31617e-10	-1.74454	3.77123e-07	-1.31617e-10	-1.6989
80205319	chr7:80205319:T:G	2.73495e-09	-1.31617e-10	-1.79868	3.46035e-07	-1.31617e-10	-1.78493
80205336	chr7:80205336:C:T	7.72952e-09	-0.759743	-9.09645e-10	1.1005e-06	-0.62795	-9.09645e-10
80205555	chr7:80205555:G:A	3.46137e-09	-1.31617e-10	-1.56313	6.93883e-07	-1.31617e-10	-1.08917
80206017	chr7:80206017:T:C	5.62193e-09	-1.31617e-10	-1.07812	6.16503e-07	-1.31617e-10	-1.20741
80206082	chr7:80206082:A:G	2.96849e-09	-1.31617e-10	-1.71674	3.90993e-07	-1.31617e-10	-1.66278
80206124	chr7:80206124:C:T	5.78121e-09	-1.31617e-10	-1.05018	6.32246e-07	-1.31617e-10	-1.18219
80206230	chr7:80206230:A:G	1.78596e-07	-1.31617e-10	2.38033	1.85826e-05	-1.31617e-10	2.19851
80206388	chr7:80206388:CATT:C	1.0477e-09	-1.54796	-1.21023	1.76581e-07	-1.57257	-0.885122
80206627	chr7:80206627:T:C	8.36875e-10	-1.54052	-1.44235	1.36081e-07	-1.56559	-1.15262
80206678	chr7:80206678:G:A	2.71321e-09	-1.31617e-10	-1.80666	3.42e-07	-1.31617e-10	-1.79666
80207010	chr7:80207010:A:G	3.4875e-09	-1.31617e-10	-1.5556	7.01473e-07	-1.31617e-10	-1.07829
80208891	chr7:80208891:T:A	3.23364e-09	-1.63118	-9.09645e-10	3.97621e-07	-1.64597	-9.09645e-10
80209042	chr7:80209042:T:G	1.10871e-09	-1.13494	-1.56665	1.66158e-07	-0.813609	-1.70492
80209320	chr7:80209320:G:A	4.55825e-09	-1.31617e-10	-1.28785	5.78482e-07	-1.31617e-10	-1.27106
80209677	chr7:80209677:T:G	4.90123e-09	-1.31617e-10	-1.2153	1.12019e-06	-1.31617e-10	-0.610215
80209714	chr7:80209714:C:T	3.92316e-09	-1.31617e-10	-1.43789	8.69794e-07	-1.31617e-10	-0.863214
80209914	chr7:80209914:A:G	2.85637e-09	-1.31617e-10	-1.75524	3.59253e-07	-1.31617e-10	-1.74744
80210525	chr7:80210525:G:A	9.46746e-10	-1.35355	-1.50597	9.44703e-08	-1.49037	-1.59281
80211023	chr7:80211023:C:T	5.12146e-09	-1.31617e-10	-1.17135	1.22659e-06	-1.31617e-10	-0.519474
80211271	chr7:80211271:G:A	5.56344e-09	-1.31617e-10	-1.08857	6.15963e-07	-1.31617e-10	-1.20828
80211593	chr7:80211593:A:G	3.13441e-09	0.141288	-1.80364	2.97211e-07	-0.21203	-1.725
80211670	chr7:80211670:C:T	3.32704e-09	0.196141	-1.79885	3.17168e-07	-0.16308	-1.70896
80211751	chr7:80211751:C:T	2.77798e-09	-1.31617e-10	-1.78307	3.54343e-07	-1.31617e-10	-1.7612
80211835	chr7:80211835:T:C	8.83361e-10	-1.28817	-1.64065	8.79736e-08	-1.43947	-1.71497
80211926	chr7:80211926:C:T	3.31098e-09	-1.60754	-9.09645e-10	4.02887e-07	-1.63281	-9.09645e-10
80211997	chr7:80211997:T:C	3.41746e-09	-0.135698	-1.4402	2.6405e-07	-0.403091	-1.65224
80212156	chr7:80212156:G:A	5.59946e-09	-1.31617e-10	-1.08212	6.14706e-07	-1.31617e-10	-1.21033
80212199	chr7:80212199:G:A	8.96019e-10	-1.19458	-1.72	1.658e-07	-1.01906	-1.50163
80212249	chr7:80212249:G:T	2.37869e-09	-0.556306	-1.38193	5.01914e-07	-0.369864	-1.04318
80212333	chr7:80212333:G:T	9.95894e-10	-1.08015	-1.72875	2.33335e-07	-0.857201	-1.32179
80212334	chr7:80212334:T:G	9.91407e-10	-1.08489	-1.72853	2.3225e-07	-0.862678	-1.32098
80212638	chr7:80212638:A:G	9.52728e-08	2.66043	-0.908477	7.80895e-06	2.68381	-1.35226
80212841	chr7:80212841:T:C	3.45378e-09	0.241545	-1.80687	3.21722e-07	-0.120099	-1.73768
80213669	chr7:80213669:A:G	2.78132e-09	-1.31617e-10	-1.78187	3.55635e-07	-1.31617e-10	-1.75756
80213854	chr7:80213854:A:T	5.91123e-10	-1.58128	-1.74924	7.46659e-08	-1.58403	-1.73441
80213989	chr7:80213989:C:T	1.61939e-09	-0.56264	-1.7601	2.73043e-07	-0.25247	-1.76937
80214081	chr7:80214081:G:A	1.65802e-07	-1.31617e-10	2.306	1.73835e-05	-1.31617e-10	2.13181
80214171	chr7:80214171:G:A	2.35653e-09	-0.434676	-1.51292	4.81108e-07	-0.238964	-1.21641
80214378	chr7:80214378:G:C	4.29342e-09	-1.31617e-10	-1.34771	5.20702e-07	-1.31617e-10	-1.37629
80214492	chr7:80214492:T:C	1.20226e-09	-1.07282	-1.54777	1.84674e-07	-0.747623	-1.66525
80214794	chr7:80214794:C:A	1.32112e-09	-0.818714	-1.7076	3.27081e-07	-0.553647	-1.28762
80215542	chr7:80215542:A:G	4.29339e-09	-1.31617e-10	-1.34771	5.42991e-07	-1.31617e-10	-1.33438
80215648	chr7:80215648:T:C	1.38998e-09	-0.955393	-1.52011	2.18124e-07	-0.600849	-1.64556
80215735	chr7:80215735:G:A	5.05938e-09	-1.31617e-10	-1.18355	5.59001e-07	-1.31617e-10	-1.30532
80215952	chr7:80215952:C:T	2.31342e-09	-0.163149	-1.80292	2.28493e-07	-0.479192	-1.72077
80215956	chr7:80215956:T:G	5.4553e-09	-1.31617e-10	-1.1082	1.35512e-06	-1.31617e-10	-0.419826
80216067	chr7:80216067:C:T	1.76658e-07	-1.31617e-10	2.36942	1.84677e-05	-1.31617e-10	2.19231
80216156	chr7:80216156:TATA:T	4.13451e-09	-1.31617e-10	-1.38542	5.41377e-07	-1.31617e-10	-1.33735
80216200	chr7:80216200:G:A	5.12221e-09	-1.31617e-10	-1.1712	5.65007e-07	-1.31617e-10	-1.29463
80216252	chr7:80216252:G:T	2.77436e-09	-1.31617e-10	-1.78437	3.3833e-07	-1.31617e-10	-1.80745
80216283	chr7:80216283:C:G	4.71297e-09	-1.31617e-10	-1.25447	6.38175e-07	-1.31617e-10	-1.17286
80216289	chr7:80216289:A:T	4.14135e-09	-1.31617e-10	-1.38377	5.39023e-07	-1.31617e-10	-1.34171
80216646	chr7:80216646:C:G	2.53152e-09	-0.07986	-1.79611	2.51417e-07	-0.404452	-1.69991
80216662	chr7:80216662:G:A	1.54839e-08	-1.31617e-10	-0.06499	4.02082e-06	-1.31617e-10	0.667772
80217472	chr7:80217472:A:G	4.0189e-09	-1.31617e-10	-1.41378	5.17242e-07	-1.31617e-10	-1.38296
80217752	chr7:80217752:G:A	1.23465e-06	-1.31617e-10	4.31376	0.000160171	-1.31617e-10	4.35253
80217908	chr7:80217908:C:T	1.71271e-07	-1.31617e-10	2.33846	1.81005e-05	-1.31617e-10	2.17222
80217983	chr7:80217983:C:T	3.90801e-09	-1.31617e-10	-1.44176	5.02263e-07	-1.31617e-10	-1.41235
80217999	chr7:80217999:T:C	3.48164e-09	-0.506715	-1.05057	3.42361e-07	-0.428232	-1.36737
80218777	chr7:80218777:G:C	1.44774e-09	-0.697037	-1.73775	3.53771e-07	-0.403971	-1.35885
80218857	chr7:80218857:TTTC:T	4.5191e-09	-1.31617e-10	-1.29648	4.71411e-07	-1.31617e-10	-1.47574
80218956	chr7:80218956:G:A	1.40808e-09	-0.655578	-1.80698	2.94444e-07	-0.353488	-1.59289
80218978	chr7:80218978:G:A	1.82864e-09	-0.656451	-1.54476	3.61765e-07	-0.459985	-1.28049
80219591	chr7:80219591:G:C	8.04858e-09	1.04344	-1.76273	1.4609e-06	1.1541	-1.49876
80219651	chr7:80219651:C:A	8.22666e-09	1.06634	-1.76375	1.49464e-06	1.17918	-1.50101
80219951	chr7:80219951:C:T	6.73869e-09	0.80976	-1.70669	9.01676e-07	0.633147	-1.46036
80220125	chr7:80220125:A:G	4.24988e-09	-1.31617e-10	-1.3579	1.0089e-06	-1.31617e-10	-0.714854
80220135	chr7:80220135:C:T	5.88615e-09	-1.31617e-10	-1.03219	6.42111e-07	-1.31617e-10	-1.16671
80220233	chr7:80220233:ATTAC:A	7.85063e-10	-1.34077	-1.70601	1.7365e-07	-1.23283	-1.24159
80220610	chr7:80220610:A:C	5.61053e-09	0.674304	-1.75445	1.05106e-06	0.796527	-1.47044
80220815	chr7:80220815:G:A	1.42128e-08	-1.31617e-10	-0.150649	1.37065e-06	-1.31617e-10	-0.40843
80220891	chr7:80220891:C:T	1.48211e-09	-0.757163	-1.65416	2.83275e-07	-0.568476	-1.41657
80221019	chr7:80221019:C:T	6.04066e-09	0.803632	-1.80991	9.21745e-07	0.913826	-1.71903
80221246	chr7:80221246:AAAAT:A	1.76246e-07	-1.31617e-10	2.36709	1.83652e-05	-1.31617e-10	2.18675
80221905	chr7:80221905:G:C	3.43986e-09	-1.35386	-0.215504	7.24169e-07	-1.30866	0.26222
80222125	chr7:80222125:T:TA	2.84088e-09	-0.224659	-1.53602	2.26738e-07	-0.538968	-1.66871
80222441	chr7:80222441:G:A	1.70335e-08	-1.31617e-10	0.0303945	1.82387e-06	-1.31617e-10	-0.122754
80222785	chr7:80222785:A:G	1.29212e-09	-0.765505	-1.783	1.25204e-07	-0.990716	-1.81081
80223079	chr7:80223079:A:G	1.2752e-09	-1.00963	-1.55206	2.17529e-07	-0.70066	-1.54848
80223080	chr7:80223080:T:C	4.6161e-09	-1.31617e-10	-1.27524	4.56741e-07	-1.31617e-10	-1.50735
80223303	chr7:80223303:AT:A	7.43381e-09	-1.31617e-10	-0.798752	9.86288e-07	-1.31617e-10	-0.737521
80223853	chr7:80223853:A:G	7.46113e-09	-1.31617e-10	-0.795084	1.55382e-06	-1.31617e-10	-0.283
80223896	chr7:80223896:G:A	3.14736e-09	-1.31617e-10	-1.65823	3.64639e-07	-1.31617e-10	-1.73256
80223966	chr7:80223966:G:A	8.67458e-10	-1.41142	-1.53556	8.02913e-08	-1.54025	-1.70556
80224131	chr7:80224131:C:A	1.4511e-09	-0.624754	-1.80772	1.4004e-07	-0.888417	-1.80112
80225021	chr7:80225021:AAC:A	8.44409e-10	-1.28248	-1.69143	1.01673e-07	-1.20245	-1.80726
80225276	chr7:80225276:G:A	2.70943e-08	0.494535	-9.09645e-10	4.35135e-06	0.746772	-9.09645e-10
80226063	chr7:80226063:T:C	6.03778e-09	-1.31617e-10	-1.00675	7.29826e-07	-1.31617e-10	-1.03866
80226121	chr7:80226121:A:G	2.73833e-09	-1.31617e-10	-1.79744	3.87034e-07	-1.31617e-10	-1.67296
80226664	chr7:80226664:G:A	8.2379e-09	-1.31617e-10	-0.696045	9.5555e-07	-1.31617e-10	-0.769183
80226978	chr7:80226978:C:T	1.28087e-09	-1.12829	-1.42896	2.02074e-07	-1.26614	-1.0567
80227059	chr7:80227059:A:C	4.12405e-09	-1.38795	-9.09645e-10	4.93821e-07	-1.4293	-9.09645e-10
80227095	chr7:80227095:T:C	1.31663e-09	-0.874137	-1.65557	2.36746e-07	-0.676775	-1.48771
80227441	chr7:80227441:C:G	3.35479e-09	-1.31617e-10	-1.5944	3.86206e-07	-1.31617e-10	-1.6751
80228057	chr7:80228057:G:A	3.37442e-09	-1.58857	-9.09645e-10	4.07599e-07	-1.62119	-9.09645e-10
80228092	chr7:80228092:A:C	1.17043e-09	-0.842144	-1.80527	1.11444e-07	-1.15017	-1.76778
80228270	chr7:80228270:A:G	8.41662e-10	-1.26245	-1.71472	1.31596e-07	-1.20046	-1.55127
80228523	chr7:80228523:A:G	3.53477e-09	-1.54214	-9.09645e-10	4.22332e-07	-1.58568	-9.09645e-10
80228556	chr7:80228556:T:C	6.07138e-10	-1.61435	-1.68944	9.36571e-08	-1.64723	-1.4446
80228712	chr7:80228712:C:CA	6.13184e-09	-0.991296	-9.09645e-10	9.15605e-07	-0.811884	-9.09645e-10
80229011	chr7:80229011:T:C	3.63202e-09	-1.31617e-10	-1.515	4.11368e-07	-1.31617e-10	-1.61198
80229167	chr7:80229167:T:G	7.22334e-09	-1.31617e-10	-0.827473	9.57514e-07	-1.31617e-10	-0.767129
80230735	chr7:80230735:T:G	7.08105e-10	-1.55188	-1.59807	7.18794e-08	-1.62534	-1.73114
80230790	chr7:80230790:A:G	7.08378e-10	-1.64203	-1.50754	1.97793e-07	-1.64285	-0.701403
80230977	chr7:80230977:T:A	6.68435e-10	-1.62104	-1.58657	1.36058e-07	-1.56929	-1.14909
80231632	chr7:80231632:T:C	2.72572e-09	-1.31617e-10	-1.80206	4.02791e-07	-1.31617e-10	-1.63305
80231976	chr7:80231976:C:T	3.36704e-09	-1.31617e-10	-1.59076	4.02947e-07	-1.31617e-10	-1.63266
80231984	chr7:80231984:C:A	4.39113e-09	-1.31617e-10	-1.3252	6.35582e-07	-1.31617e-10	-1.17693
80232600	chr7:80232600:G:C	2.78469e-09	-0.394759	-1.38589	2.1542e-07	-0.679541	-1.57934
80232678	chr7:80232678:A:G	6.94868e-10	-1.36604	-1.80279	7.76406e-08	-1.50219	-1.77719
80232749	chr7:80232749:A:T	1.45327e-09	-0.632751	-1.79822	2.40192e-07	-0.399852	-1.75018
80232962	chr7:80232962:C:G	2.91939e-09	-1.31617e-10	-1.73342	3.48111e-07	-1.31617e-10	-1.77895
80233554	chr7:80233554:C:G	1.34138e-09	-0.792414	-1.71868	1.9492e-07	-0.803572	-1.55531
80233564	chr7:80233564:T:A	3.17527e-09	-1.31617e-10	-1.6494	4.35589e-07	-1.31617e-10	-1.55477
80234196	chr7:80234196:G:A	2.72046e-09	-1.31617e-10	-1.80399	3.54128e-07	-1.31617e-10	-1.76181
80234962	chr7:80234962:A:G	9.57939e-10	-1.58228	-1.26548	1.81883e-07	-1.59113	-0.836974
80235000	chr7:80235000:T:C	3.55793e-09	-1.31617e-10	-1.53561	4.26324e-07	-1.31617e-10	-1.57627
80235086	chr7:80235086:T:G	3.54562e-09	-1.31617e-10	-1.53908	3.37217e-07	-1.31617e-10	-1.81074
80235192	chr7:80235192:T:A	3.74644e-09	-1.31617e-10	-1.48398	4.50298e-07	-1.31617e-10	-1.52156
80236091	chr7:80236091:T:C	2.76376e-09	-1.31617e-10	-1.7882	3.65777e-07	-1.31617e-10	-1.72945
80236103	chr7:80236103:A:T	9.31434e-09	-1.64715	1.07392	2.36536e-06	-1.64474	1.78196
80236259	chr7:80236259:A:G	7.52248e-10	-1.49768	-1.5918	1.7327e-07	-1.60032	-0.876301
80236860	chr7:80236860:T:C	2.80995e-09	-1.31617e-10	-1.77163	3.41994e-07	-1.31617e-10	-1.79668
80236946	chr7:80236946:G:A	3.32032e-09	-1.60473	-9.09645e-10	4.03853e-07	-1.63042	-9.09645e-10
80238007	chr7:80238007:C:T	2.70233e-09	-1.31617e-10	-1.81068	3.37263e-07	-1.31617e-10	-1.81061
80238249	chr7:80238249:G:A	3.093e-09	-1.31617e-10	-1.67565	4.54698e-07	-1.31617e-10	-1.51184
80238689	chr7:80238689:C:T	2.99996e-09	-1.31617e-10	-1.70619	3.56075e-07	-1.31617e-10	-1.75633
80238763	chr7:80238763:C:T	7.98632e-10	-1.30793	-1.72171	1.6597e-07	-1.41669	-1.10297
80239258	chr7:80239258:G:GA	3.47866e-09	-1.31617e-10	-1.55814	3.37235e-07	-1.31617e-10	-1.81069
80239507	chr7:80239507:AAAC:A	5.54223e-10	-1.62963	-1.76535	7.03088e-08	-1.64698	-1.7316
80240344	chr7:80240344:A:C	4.49916e-09	-1.31617e-10	-1.3009	5.33402e-07	-1.31617e-10	-1.35219
80240753	chr7:80240753:T:G	3.38796e-09	-1.31617e-10	-1.58456	3.37732e-07	-1.31617e-10	-1.80922
80240935	chr7:80240935:T:C	3.28884e-09	-1.31617e-10	-1.61425	4.07802e-07	-1.31617e-10	-1.62069
80240996	chr7:80240996:A:T	2.92707e-09	-1.31617e-10	-1.73079	3.77758e-07	-1.31617e-10	-1.69722
80242002	chr7:80242002:C:T	7.7939e-10	-1.51533	-1.53871	2.04733e-07	-1.60847	-0.701287
80242282	chr7:80242282:A:G	2.14989e-09	-0.316376	-1.723	3.37304e-07	-0.0694552	-1.74103
80243009	chr7:80243009:G:A	5.26202e-09	-1.31617e-10	-1.14428	6.58308e-07	-1.31617e-10	-1.1418
80243097	chr7:80243097:C:T	3.09093e-09	-1.31617e-10	-1.67632	4.00888e-07	-1.31617e-10	-1.63779
80243405	chr7:80243405:A:G	7.44289e-10	-1.45402	-1.64609	1.54762e-07	-1.58391	-1.00567
80243648	chr7:80243648:C:T	8.60366e-09	0.672156	-1.32476	6.51819e-07	0.434545	-1.58625
80243722	chr7:80243722:CACA:C	5.76014e-09	-1.31617e-10	-1.05383	6.67035e-07	-1.31617e-10	-1.12863
80243991	chr7:80243991:C:G	2.70197e-09	-1.31617e-10	-1.81081	3.42196e-07	-1.31617e-10	-1.79609
80244507	chr7:80244507:C:T	7.19006e-10	-1.36602	-1.76866	1.07945e-07	-1.14592	-1.80393
80244663	chr7:80244663:C:T	2.84939e-09	-1.31617e-10	-1.75768	3.51508e-07	-1.31617e-10	-1.76924
80244687	chr7:80244687:T:C	5.6945e-10	-1.55827	-1.80961	7.153e-08	-1.60291	-1.75844
80245033	chr7:80245033:G:A	6.52474e-10	-1.52475	-1.70703	1.31525e-07	-1.62083	-1.13145
80245151	chr7:80245151:T:C	2.15954e-09	-0.229211	-1.80568	3.62409e-07	0.0655499	-1.80425
80245174	chr7:80245174:G:A	2.90994e-09	-1.31617e-10	-1.73666	3.48168e-07	-1.31617e-10	-1.77878
80245273	chr7:80245273:C:A	2.84063e-09	-1.31617e-10	-1.76077	1.91222e-06	-1.31617e-10	-0.0754517
80245400	chr7:80245400:T:C	4.53716e-09	-1.31617e-10	-1.29249	4.72772e-07	-1.31617e-10	-1.47286
80245733	chr7:80245733:T:A	1.08269e-08	-1.31617e-10	-0.422753	1.12569e-06	-1.31617e-10	-0.605322
80246211	chr7:80246211:A:G	1.07516e-08	-1.31617e-10	-0.429738	1.1183e-06	-1.31617e-10	-0.611902
80246316	chr7:80246316:G:A	8.27629e-09	-1.31617e-10	-0.691396	9.04779e-07	-1.31617e-10	-0.823779
80246626	chr7:80246626:C:T	3.38248e-09	-1.31617e-10	-1.58618	4.06023e-07	-1.31617e-10	-1.62506
80246877	chr7:80246877:T:A	5.45817e-10	-1.61542	-1.79484	8.58556e-08	-1.57766	-1.60115
80247373	chr7:80247373:A:G	2.73018e-09	-1.31617e-10	-1.80042	3.44459e-07	-1.31617e-10	-1.78949
80247489	chr7:80247489:C:A	3.54481e-09	-0.0299768	-1.50933	5.86064e-07	-0.275656	-0.982384
80247907	chr7:80247907:A:G	5.26767e-09	0.423532	-1.56673	7.68539e-07	0.0681524	-1.05513
80248887	chr7:80248887:C:G	1.16355e-09	-1.34346	-1.30985	1.87538e-07	-1.47392	-0.923571
80248938	chr7:80248938:C:T	2.9365e-09	-1.31617e-10	-1.72757	3.6535e-07	-1.31617e-10	-1.73061
80248976	chr7:80248976:T:G	7.62327e-09	-1.31617e-10	-0.773585	6.8428e-07	-1.31617e-10	-1.1031
80248983	chr7:80248983:T:A	7.24058e-09	-1.31617e-10	-0.825089	7.93694e-07	-1.31617e-10	-0.954771
80249249	chr7:80249249:A:G	2.70321e-09	-1.31617e-10	-1.81035	3.3737e-07	-1.31617e-10	-1.81029
80249605	chr7:80249605:C:T	2.02169e-08	0.975439	-0.77371	1.70262e-06	0.528429	-0.719973
80249725	chr7:80249725:T:C	2.72308e-09	-1.31617e-10	-1.80303	3.40636e-07	-1.31617e-10	-1.80066
80249869	chr7:80249869:G:T	3.20107e-09	-1.64131	-9.09645e-10	4.06128e-07	-1.6248	-9.09645e-10
80249989	chr7:80249989:G:T	2.74534e-09	-1.31617e-10	-1.79489	3.60549e-07	-1.31617e-10	-1.74384
80250135	chr7:80250135:G:C	7.924e-10	-1.30524	-1.73224	8.11779e-08	-1.44738	-1.78745
80250162	chr7:80250162:C:T	9.42231e-09	0.71614	-1.27785	1.70433e-06	0.451577	-0.64212
80250453	chr7:80250453:T:G	3.94378e-09	-1.31617e-10	-1.43265	5.55812e-07	-1.31617e-10	-1.31104
80251022	chr7:80251022:T:C	1.24246e-08	0.993841	-1.27895	2.0524e-06	0.608302	-0.613006
80251095	chr7:80251095:G:C	2.77837e-09	-1.31617e-10	-1.78293	3.53157e-07	-1.31617e-10	-1.76456
80251096	chr7:80251096:A:G	4.8704e-09	-1.31617e-10	-1.22161	5.10151e-07	-1.31617e-10	-1.39676
80251301	chr7:80251301:A:G	3.66994e-08	-1.31617e-10	0.79797	3.72985e-06	-1.31617e-10	0.592654
80251413	chr7:80251413:A:G	3.24615e-09	-0.0981118	-1.52921	8.43821e-07	0.427763	-1.32129
80251427	chr7:80251427:C:G	1.67585e-08	0.64235	-0.628233	1.0809e-06	0.492823	-1.13874
80251461	chr7:80251461:C:T	2.87898e-09	-1.31617e-10	-1.74735	3.53708e-07	-1.31617e-10	-1.763
80251570	chr7:80251570:T:C	3.70002e-09	-0.0174212	-1.47903	7.65036e-07	-0.326682	-0.664865
80251700	chr7:80251700:AAG:A	2.73318e-09	-1.31617e-10	-1.79932	3.44e-07	-1.31617e-10	-1.79083
80252178	chr7:80252178:G:C	2.84289e-09	-1.31617e-10	-1.75997	3.79594e-07	-1.31617e-10	-1.69237
80252328	chr7:80252328:T:C	3.31966e-09	-1.31617e-10	-1.60493	3.38149e-07	-1.31617e-10	-1.80798
80252620	chr7:80252620:C:G	2.90786e-09	-1.31617e-10	-1.73737	3.54532e-07	-1.31617e-10	-1.76067
80252792	chr7:80252792:A:T	5.70316e-08	-1.31617e-10	1.23882	3.65528e-06	-1.31617e-10	0.572458
80253303	chr7:80253303:G:A	2.74608e-09	-1.31617e-10	-1.79462	3.37556e-07	-1.31617e-10	-1.80974
80253389	chr7:80253389:T:G	4.16936e-09	-1.31617e-10	-1.37703	4.50889e-07	-1.31617e-10	-1.52025
80253711	chr7:80253711:T:C	2.74369e-09	-1.31617e-10	-1.79549	3.37487e-07	-1.31617e-10	-1.80994
80254105	chr7:80254105:T:G	3.25893e-09	-1.31617e-10	-1.62339	3.64646e-07	-1.31617e-10	-1.73254
80254227	chr7:80254227:C:T	4.08568e-09	-1.31617e-10	-1.3973	5.12245e-07	-1.31617e-10	-1.39267
80254335	chr7:80254335:C:T	6.19813e-09	-1.31617e-10	-0.980543	7.31268e-07	-1.31617e-10	-1.03669
80254492	chr7:80254492:A:C	4.02447e-09	-1.4124	-9.09645e-10	4.76747e-07	-1.46448	-9.09645e-10
80254641	chr7:80254641:A:G	2.3526e-08	-1.31617e-10	0.353317	1.9431e-06	-1.31617e-10	-0.0594317
80254680	chr7:80254680:G:T	4.59014e-09	-1.31617e-10	-1.28088	5.85309e-07	-1.31617e-10	-1.25933
80255078	chr7:80255078:G:A	7.85642e-10	-1.38462	-1.66142	1.01067e-07	-1.47402	-1.54167
80255316	chr7:80255316:T:C	2.71569e-09	-1.31617e-10	-1.80574	3.45908e-07	-1.31617e-10	-1.7853
80255540	chr7:80255540:A:G	2.74756e-09	-1.31617e-10	-1.79408	6.88252e-07	-1.31617e-10	-1.09731
80255780	chr7:80255780:T:C	2.98223e-09	-1.31617e-10	-1.71212	3.53571e-07	-1.31617e-10	-1.76339
80255944	chr7:80255944:TGTGATTTCTGGTGA:T	4.21036e-08	2.48029	-1.54495	2.80619e-06	2.01497	-1.70686
80255969	chr7:80255969:C:T	3.06467e-09	-1.31617e-10	-1.68485	4.3008e-07	-1.31617e-10	-1.5675
80256032	chr7:80256032:C:T	2.74853e-09	-1.31617e-10	-1.79372	3.41867e-07	-1.31617e-10	-1.79705
80256542	chr7:80256542:ACTACTAC:A	7.88008e-10	-1.33112	-1.71192	9.45397e-08	-1.39525	-1.6872
80256546	chr7:80256546:C:G	1.02417e-08	-0.478325	-9.09645e-10	1.07444e-06	-0.651916	-9.09645e-10
80257144	chr7:80257144:T:C	2.84942e-09	-1.31617e-10	-1.75767	1.66431e-06	-1.31617e-10	-0.214303
80257333	chr7:80257333:T:C	1.45854e-08	-1.31617e-10	-0.124766	1.50781e-06	-1.31617e-10	-0.313053
80257356	chr7:80257356:G:A	6.09842e-09	-1.31617e-10	-0.99676	7.71374e-07	-1.31617e-10	-0.983297
80257483	chr7:80257483:C:G	4.31986e-09	-1.31617e-10	-1.34157	5.36727e-07	-1.31617e-10	-1.34598
80257728	chr7:80257728:A:C	1.06628e-09	-0.982213	-1.7584	1.32086e-07	-1.00527	-1.74275
80257955	chr7:80257955:G:A	1.18004e-09	-0.844776	-1.79447	1.88476e-07	-0.619438	-1.77306
80258080	chr7:80258080:G:A	2.74168e-09	-1.31617e-10	-1.79622	3.43652e-07	-1.31617e-10	-1.79184
80258106	chr7:80258106:A:G	1.84414e-08	-1.31617e-10	0.10981	1.79546e-06	-1.31617e-10	-0.138452
80258176	chr7:80258176:T:A	3.48335e-09	-1.29085	-0.265948	2.07988e-07	-1.4199	-0.87409
80258258	chr7:80258258:A:G	6.59202e-09	-1.31617e-10	-0.91893	4.8042e-07	-1.31617e-10	-1.45681
80258478	chr7:80258478:A:G	3.24419e-09	-1.62792	-9.09645e-10	4.22792e-07	-1.58459	-9.09645e-10
80258516	chr7:80258516:T:C	9.3366e-10	-1.6403	-1.23313	6.91822e-07	-1.62354	0.531404
80258753	chr7:80258753:A:G	4.69123e-09	-1.31617e-10	-1.25909	7.38659e-07	-1.31617e-10	-1.02663
80258967	chr7:80258967:G:A	2.88439e-09	-1.31617e-10	-1.74548	3.92891e-07	-1.31617e-10	-1.65794
80259135	chr7:80259135:G:A	7.35505e-10	-1.56747	-1.54452	7.24362e-08	-1.5395	-1.80926
80259194	chr7:80259194:G:A	1.19044e-09	-0.891954	-1.73851	1.49228e-07	-0.817522	-1.80847
80259234	chr7:80259234:A:C	2.8449e-09	-1.31617e-10	-1.75926	3.67024e-07	-1.31617e-10	-1.72604
80259238	chr7:80259238:G:A	5.43342e-10	-1.61969	-1.79512	7.09206e-08	-1.64705	-1.72286
80259287	chr7:80259287:T:C	6.48636e-09	-1.31617e-10	-0.935089	6.06943e-07	-1.31617e-10	-1.22303
80259405	chr7:80259405:G:C	6.13931e-09	-1.31617e-10	-0.990078	5.83356e-07	-1.31617e-10	-1.26267
80259497	chr7:80259497:G:A	1.27274e-09	-0.940159	-1.62346	1.95079e-07	-0.897528	-1.46054
80259605	chr7:80259605:TAGAC:T	6.10764e-09	-1.31617e-10	-0.99525	6.251e-07	-1.31617e-10	-1.19356
80259766	chr7:80259766:A:T	6.0093e-10	-1.5987	-1.71537	8.17484e-08	-1.64611	-1.58171
80260040	chr7:80260040:AG:A	8.53271e-09	1.11958	-1.78046	9.00866e-07	0.981054	-1.80917
80260461	chr7:80260461:C:T	6.35793e-10	-1.44697	-1.81071	8.93508e-08	-1.36936	-1.76953
80260748	chr7:80260748:A:G	8.89259e-09	1.18694	-1.80651	1.04491e-06	1.09481	-1.7746
80260787	chr7:80260787:T:C	3.52552e-09	-1.54476	-9.09645e-10	4.10779e-07	-1.61342	-9.09645e-10
80261397	chr7:80261397:GT:G	1.60381e-09	-0.527188	-1.80522	3.42346e-07	-0.241954	-1.55369
80261773	chr7:80261773:G:A	2.99867e-09	-1.31617e-10	-1.70662	4.24189e-07	-1.31617e-10	-1.58129
80262279	chr7:80262279:C:T	1.09282e-08	-0.413445	-9.09645e-10	1.79111e-06	-0.14088	-9.09645e-10
80262485	chr7:80262485:T:G	2.99221e-09	-0.201819	-1.50696	4.77083e-07	0.0904535	-1.55423
80262491	chr7:80262491:C:T	2.28631e-09	-0.250697	-1.72716	3.58112e-07	0.054322	-1.80495
80262825	chr7:80262825:A:G	5.43573e-10	-1.62183	-1.79255	6.51319e-08	-1.64572	-1.80933
80263011	chr7:80263011:T:A	1.08787e-09	-0.94228	-1.77829	1.55401e-07	-0.775801	-1.80966
80263018	chr7:80263018:C:A	7.39995e-10	-1.44855	-1.65735	7.08885e-08	-1.59714	-1.77322
80263021	chr7:80263021:G:A	1.89613e-09	-0.434855	-1.73012	2.92852e-07	-0.149316	-1.80248
80263069	chr7:80263069:G:T	3.61586e-09	-1.51946	-9.09645e-10	4.78481e-07	-1.46085	-9.09645e-10
80263320	chr7:80263320:A:G	3.08591e-09	-1.31617e-10	-1.67794	6.33095e-07	-1.31617e-10	-1.18085
80263481	chr7:80263481:G:A	1.22917e-08	-0.295865	-9.09645e-10	2.23553e-06	0.0807654	-9.09645e-10
80263721	chr7:80263721:G:A	2.8307e-09	-1.31617e-10	-1.76427	3.43394e-07	-1.31617e-10	-1.79259
80263826	chr7:80263826:TTTGTTGC:T	5.79248e-10	-1.54072	-1.81009	7.97233e-08	-1.47113	-1.78178
80264057	chr7:80264057:C:T	6.94745e-10	-1.47747	-1.69153	6.89045e-08	-1.61112	-1.78762
80264540	chr7:80264540:T:C	3.43302e-09	-1.57135	-9.09645e-10	4.128e-07	-1.60851	-9.09645e-10
80264545	chr7:80264545:C:T	8.28064e-09	0.663387	-1.35426	1.50396e-06	0.593898	-0.909512
80264694	chr7:80264694:C:A	1.28735e-09	-0.847682	-1.70452	1.76631e-07	-0.646622	-1.81078
80264903	chr7:80264903:T:A	2.72488e-09	-1.31617e-10	-1.80236	6.57173e-07	-1.31617e-10	-1.14352
80265178	chr7:80265178:G:A	1.74173e-09	-0.496394	-1.75352	2.99574e-07	-0.189068	-1.74004
80265189	chr7:80265189:G:T	5.66156e-09	-1.07109	-9.09645e-10	6.64048e-07	-1.13312	-9.09645e-10
80265213	chr7:80265213:A:G	1.93879e-09	-0.420686	-1.72204	3.15395e-07	-0.108656	-1.76899
80265220	chr7:80265220:C:T	5.21052e-10	-1.64645	-1.81024	6.72599e-08	-1.62556	-1.79734
80265265	chr7:80265265:A:G	3.18291e-09	-1.31617e-10	-1.64699	3.87737e-07	-1.31617e-10	-1.67114
80265327	chr7:80265327:C:A	2.9107e-09	-1.31617e-10	-1.7364	3.53791e-07	-1.31617e-10	-1.76276
80266149	chr7:80266149:C:T	3.67217e-09	-1.31617e-10	-1.50401	4.47463e-07	-1.31617e-10	-1.52788
80266305	chr7:80266305:T:C	3.27734e-09	-1.31617e-10	-1.61776	3.71683e-07	-1.31617e-10	-1.71343
80266567	chr7:80266567:G:A	8.19139e-09	0.643511	-1.34522	1.47844e-06	0.572247	-0.904971
80266987	chr7:80266987:GC:G	3.95024e-09	-1.31617e-10	-1.43101	3.98721e-07	-1.31617e-10	-1.64321
80267165	chr7:80267165:A:G	2.72837e-09	-1.31617e-10	-1.80109	3.49379e-07	-1.31617e-10	-1.77531
80267255	chr7:80267255:G:A	2.80815e-09	-1.31617e-10	-1.77226	3.92013e-07	-1.31617e-10	-1.66017
80267458	chr7:80267458:G:A	8.04158e-08	1.58242	-9.09645e-10	1.42109e-05	1.93029	-9.09645e-10
80267511	chr7:80267511:C:T	5.50439e-10	-1.59102	-1.81081	7.543e-08	-1.53817	-1.77009
80267598	chr7:80267598:T:C	2.70321e-09	-1.31617e-10	-1.81035	5.86178e-07	-1.31617e-10	-1.25785
80267956	chr7:80267956:A:G	1.39734e-08	0.690035	-0.857673	3.34568e-06	0.713244	-0.229288
80268229	chr7:80268229:A:T	2.02996e-09	-0.454351	-1.64242	2.84506e-07	-0.170426	-1.81029
80268390	chr7:80268390:C:T	6.45823e-08	1.36315	-9.09645e-10	1.15877e-05	1.72623	-9.09645e-10
80268970	chr7:80268970:A:C	3.37741e-09	-1.31617e-10	-1.58768	3.79952e-07	-1.31617e-10	-1.69143
80269042	chr7:80269042:T:C	1.03647e-09	-1.48948	-1.27949	8.50946e-08	-1.61531	-1.57239
80269537	chr7:80269537:T:C	3.67073e-09	-1.31617e-10	-1.5044	3.78639e-07	-1.31617e-10	-1.69489
80269615	chr7:80269615:A:G	1.09951e-09	-1.48869	-1.22123	8.85013e-08	-1.61454	-1.53392
80269630	chr7:80269630:T:C	3.41152e-09	-1.31617e-10	-1.57763	3.83089e-07	-1.31617e-10	-1.6832
80269657	chr7:80269657:C:A	1.03226e-09	-1.52271	-1.25033	8.58124e-08	-1.62848	-1.55082
80269867	chr7:80269867:A:G	1.0553e-09	-1.50083	-1.25013	8.62831e-08	-1.6199	-1.55393
80270333	chr7:80270333:T:A	3.44589e-09	-1.31617e-10	-1.56761	3.68463e-07	-1.31617e-10	-1.72213
80270630	chr7:80270630:T:C	5.97761e-10	-1.51199	-1.80736	9.05673e-08	-1.51486	-1.61052
80271204	chr7:80271204:A:G	6.0339e-10	-1.51097	-1.79901	7.88822e-08	-1.58032	-1.68319
80271231	chr7:80271231:T:A	3.2207e-09	-1.31617e-10	-1.63519	3.75879e-07	-1.31617e-10	-1.7022
80271327	chr7:80271327:G:A	5.02534e-09	0.608033	-1.79833	5.86734e-07	0.547299	-1.8042
80272658	chr7:80272658:T:C	1.0373e-08	-1.31617e-10	-0.465582	1.76298e-06	-1.31617e-10	-0.156708
80272772	chr7:80272772:C:T	2.74096e-09	-1.31617e-10	-1.79648	3.38033e-07	-1.31617e-10	-1.80832
80272971	chr7:80272971:C:T	5.80411e-09	0.695678	-1.7419	5.84022e-07	0.509317	-1.77085
80272986	chr7:80272986:TC:T	2.87231e-09	-1.31617e-10	-1.74967	7.23844e-07	-1.31617e-10	-1.04689
80273651	chr7:80273651:A:C	1.08904e-08	0.925222	-1.34213	1.07937e-06	0.982669	-1.63001
80273659	chr7:80273659:G:A	1.2282e-09	-0.915782	-1.68346	2.23555e-07	-0.571212	-1.6506
80274163	chr7:80274163:G:A	3.66777e-09	-1.50521	-9.09645e-10	4.45884e-07	-1.53141	-9.09645e-10
80274252	chr7:80274252:A:C	3.06971e-09	-1.31617e-10	-1.68321	1.12581e-06	-1.31617e-10	-0.605209
80274475	chr7:80274475:A:G	2.74293e-09	-1.31617e-10	-1.79576	3.8017e-07	-1.31617e-10	-1.69085
80274554	chr7:80274554:G:A	5.59748e-09	0.00431284	-1.08679	4.44024e-07	-0.351451	-1.18414
80275058	chr7:80275058:C:T	4.21279e-09	0.226531	-1.5932	7.74275e-07	0.279019	-1.25856
80275492	chr7:80275492:C:T	8.41766e-10	-1.17523	-1.80182	1.15432e-07	-1.10887	-1.77392
80276019	chr7:80276019:G:C	7.05074e-09	-0.140354	-0.711304	7.51819e-07	-0.471486	-0.537488
80277798	chr7:80277798:C:T	1.20626e-08	-1.31617e-10	-0.314681	1.58867e-06	-1.31617e-10	-0.260819
80277895	chr7:80277895:G:C	3.15391e-09	-1.31617e-10	-1.65615	3.47245e-07	-1.31617e-10	-1.78144
80277973	chr7:80277973:A:G	3.31584e-09	-1.31617e-10	-1.60608	3.69195e-07	-1.31617e-10	-1.72015
80278454	chr7:80278454:C:A	2.35477e-07	-1.31617e-10	2.65682	1.35982e-05	-1.31617e-10	1.88622
80278502	chr7:80278502:A:G	5.78883e-09	-1.31617e-10	-1.04886	4.35238e-06	-1.31617e-10	0.747008
80278530	chr7:80278530:A:T	3.11374e-09	-1.31617e-10	-1.66896	3.67624e-07	-1.31617e-10	-1.72441
80278879	chr7:80278879:A:G	4.60106e-08	-1.31617e-10	1.02408	9.92899e-06	-1.31617e-10	1.57174
80278999	chr7:80278999:T:A	1.24001e-09	-1.64736	-0.942309	1.0871e-07	-1.59837	-1.34441
80279076	chr7:80279076:C:T	2.74442e-09	-1.31617e-10	-1.79522	3.37682e-07	-1.31617e-10	-1.80936
80279155	chr7:80279155:A:G	3.70561e-09	-1.31617e-10	-1.49494	5.61224e-07	-1.31617e-10	-1.30135
80279276	chr7:80279276:C:T	7.13513e-09	-0.83976	-9.09645e-10	1.10192e-06	-0.626662	-9.09645e-10
80280420	chr7:80280420:T:C	5.51691e-09	-1.31617e-10	-1.09697	4.79623e-07	-1.31617e-10	-1.45847
80280653	chr7:80280653:C:T	5.36644e-10	-1.6456	-1.78161	6.60556e-08	-1.63281	-1.80816
80280729	chr7:80280729:TAA:T	5.91452e-10	-1.64527	-1.68469	8.12977e-08	-1.63298	-1.60038
80281078	chr7:80281078:A:G	3.1418e-09	-1.31617e-10	-1.65999	3.63214e-07	-1.31617e-10	-1.73648
80281591	chr7:80281591:C:T	2.86104e-09	-1.31617e-10	-1.75361	3.44517e-07	-1.31617e-10	-1.78933
80281671	chr7:80281671:T:C	1.57058e-09	-1.22727	-1.12608	1.14223e-07	-1.15556	-1.73775
80281846	chr7:80281846:G:A	1.06733e-08	-1.31617e-10	-0.437047	3.29174e-06	-1.31617e-10	0.467702
80282089	chr7:80282089:G:C	2.95632e-09	-1.31617e-10	-1.72085	1.09426e-06	-1.31617e-10	-0.63364
80282100	chr7:80282100:A:G	2.71254e-09	-1.31617e-10	-1.80691	3.63534e-07	-1.31617e-10	-1.7356
80282246	chr7:80282246:A:G	4.57749e-09	-1.28364	-9.09645e-10	5.68471e-07	-1.28852	-9.09645e-10
80282368	chr7:80282368:A:G	4.18119e-09	-1.31617e-10	-1.37419	6.60487e-07	-1.31617e-10	-1.13849
80283366	chr7:80283366:G:A	9.00243e-10	-1.34377	-1.56611	1.05807e-07	-1.16428	-1.80557
80283376	chr7:80283376:G:A	2.79887e-09	-1.31617e-10	-1.77557	3.37261e-07	-1.31617e-10	-1.81061
80283468	chr7:80283468:G:A	1.20692e-09	-1.58405	-1.03266	9.4701e-08	-1.39813	-1.68261
80285030	chr7:80285030:G:A	1.02926e-08	-1.31617e-10	-0.473364	1.19101e-06	-1.31617e-10	-0.548913
80285522	chr7:80285522:T:A	4.48731e-08	-1.31617e-10	0.999048	1.09547e-05	-1.31617e-10	1.67006
80285531	chr7:80285531:C:A	4.50388e-08	-1.31617e-10	1.00273	1.10031e-05	-1.31617e-10	1.67446
80285786	chr7:80285786:G:A	1.71762e-09	-1.54276	-0.72109	1.90074e-07	-1.6062	-0.777859
80286443	chr7:80286443:G:A	3.18058e-09	-1.31617e-10	-1.64773	3.54105e-07	-1.31617e-10	-1.76188
80286642	chr7:80286642:C:G	2.49063e-08	-1.31617e-10	0.410329	4.96445e-06	-1.31617e-10	0.878588
80286854	chr7:80286854:T:A	6.88698e-08	-1.56146	2.98889	4.0077e-06	-1.36071	2.02521
80286859	chr7:80286859:A:G	2.82793e-09	-1.31617e-10	-1.76524	3.42704e-07	-1.31617e-10	-1.7946
80287027	chr7:80287027:A:G	2.75253e-09	-1.31617e-10	-1.79227	3.44051e-07	-1.31617e-10	-1.79068
80287248	chr7:80287248:T:A	6.32074e-10	-1.57507	-1.68847	8.74211e-08	-1.50741	-1.65333
80287251	chr7:80287251:C:T	3.70015e-09	-1.31617e-10	-1.49642	3.82595e-07	-1.31617e-10	-1.68449
80287321	chr7:80287321:T:C	3.29465e-09	-1.61249	-9.09645e-10	4.25607e-07	-1.57795	-9.09645e-10
80287665	chr7:80287665:C:T	4.39244e-09	-1.31617e-10	-1.32491	4.49349e-07	-1.31617e-10	-1.52367
80287942	chr7:80287942:T:C	2.78439e-09	-1.31617e-10	-1.78076	3.37325e-07	-1.31617e-10	-1.81042
80288360	chr7:80288360:T:C	2.70316e-09	-1.31617e-10	-1.81037	3.53526e-07	-1.31617e-10	-1.76351
80288384	chr7:80288384:C:T	1.28758e-09	-1.58042	-0.971608	1.33492e-07	-1.43278	-1.30465
80288540	chr7:80288540:G:A	1.91428e-09	-1.62189	-0.53356	4.04171e-07	-1.55361	-0.076022
80288576	chr7:80288576:T:C	2.7563e-09	-1.31617e-10	-1.7909	3.43269e-07	-1.31617e-10	-1.79295
80289121	chr7:80289121:A:AGT	2.91598e-09	-1.31617e-10	-1.73458	3.38802e-07	-1.31617e-10	-1.80605
80289159	chr7:80289159:C:T	2.70281e-09	-1.31617e-10	-1.8105	3.37415e-07	-1.31617e-10	-1.81016
80289279	chr7:80289279:T:TA	2.76561e-09	-1.31617e-10	-1.78753	3.42297e-07	-1.31617e-10	-1.79579
80289418	chr7:80289418:G:A	2.70199e-09	-1.31617e-10	-1.8108	3.50051e-07	-1.31617e-10	-1.77339
80289605	chr7:80289605:T:C	1.97084e-08	-1.64271	1.81897	1.96879e-06	-1.55372	1.50742
80289677	chr7:80289677:C:T	1.18606e-08	-1.31617e-10	-0.331566	1.36069e-06	-1.31617e-10	-0.415722
80289784	chr7:80289784:G:A	1.25102e-08	-1.64593	1.36769	1.20058e-06	-1.57649	1.03558
80290174	chr7:80290174:C:T	5.70286e-10	-1.56628	-1.80013	7.52513e-08	-1.62103	-1.68961
80290216	chr7:80290216:A:G	4.57597e-08	1.01861	-9.09645e-10	8.19779e-06	1.38015	-9.09645e-10
80290684	chr7:80290684:A:G	3.92761e-09	-1.6091	0.172343	2.09984e-07	-1.43833	-0.846102
80291179	chr7:80291179:A:G	6.13242e-10	-1.64585	-1.64793	8.06146e-08	-1.62911	-1.61268
80291904	chr7:80291904:C:T	3.11023e-07	2.93508	-9.09645e-10	2.08382e-05	2.31307	-9.09645e-10
80292093	chr7:80292093:C:T	1.45896e-08	-1.56409	1.43961	1.22863e-06	-1.37237	0.854556
80292510	chr7:80292510:C:T	1.36359e-08	-1.55548	1.3634	1.16269e-06	-1.35699	0.784011
80292536	chr7:80292536:C:T	1.28922e-08	-1.57632	1.32815	1.08335e-06	-1.39466	0.751001
80292540	chr7:80292540:C:T	1.27e-08	-1.31617e-10	-0.263191	1.08184e-06	-1.31617e-10	-0.645049
80292642	chr7:80292642:C:T	4.48702e-09	-1.31617e-10	-1.3036	4.36491e-07	-1.31617e-10	-1.5527
80292845	chr7:80292845:A:T	1.02789e-09	-1.26643	-1.51085	1.55078e-07	-1.06528	-1.52226
80292949	chr7:80292949:C:T	7.80388e-10	-1.51369	-1.53906	9.30209e-08	-1.53337	-1.56527
80293467	chr7:80293467:C:T	1.75019e-09	-1.57137	-0.673697	1.95158e-07	-1.62386	-0.733804
80293469	chr7:80293469:C:A	2.80464e-09	-1.31617e-10	-1.77352	3.81282e-07	-1.31617e-10	-1.68793
80293585	chr7:80293585:A:G	5.61428e-08	-1.31617e-10	1.22311	1.41759e-05	-1.31617e-10	1.92783
80293726	chr7:80293726:C:T	3.73793e-09	-1.48626	-9.09645e-10	4.46027e-07	-1.53109	-9.09645e-10
80293748	chr7:80293748:C:A	8.71331e-09	-1.31617e-10	-0.639938	8.82811e-07	-1.31617e-10	-0.848359
80293780	chr7:80293780:C:G	5.88676e-10	-1.52599	-1.80868	7.85761e-08	-1.46191	-1.8055
80293876	chr7:80293876:T:G	1.99374e-08	-1.31617e-10	0.187809	1.53351e-06	-1.31617e-10	-0.296158
80294254	chr7:80294254:A:C	4.49702e-09	-1.30138	-9.09645e-10	5.0633e-07	-1.40428	-9.09645e-10
80294267	chr7:80294267:T:C	7.37123e-08	-1.31617e-10	1.49538	1.91821e-05	-1.31617e-10	2.23026
80294403	chr7:80294403:T:C	2.70425e-09	-1.31617e-10	-1.80996	3.53969e-07	-1.31617e-10	-1.76226
80294425	chr7:80294425:C:T	6.60427e-10	-1.64737	-1.57228	8.76754e-08	-1.63754	-1.52028
80294632	chr7:80294632:T:C	6.21248e-10	-1.53543	-1.74539	7.63815e-08	-1.51512	-1.78061
80294673	chr7:80294673:A:T	2.63968e-09	-1.60797	-0.226166	3.53978e-07	-1.48515	-0.277089
80294683	chr7:80294683:C:T	6.37093e-10	-1.63872	-1.61691	8.57911e-08	-1.61163	-1.56793
80294765	chr7:80294765:C:T	6.87095e-10	-1.37938	-1.80069	9.93111e-08	-1.37417	-1.65905
80295011	chr7:80295011:A:T	1.66968e-09	-1.33665	-0.955503	2.74731e-07	-1.12489	-0.890787
80295220	chr7:80295220:G:A	3.07844e-09	-1.31617e-10	-1.68037	3.40377e-07	-1.31617e-10	-1.80141
80295236	chr7:80295236:G:A	8.73957e-09	-1.31617e-10	-0.636929	9.63205e-07	-1.31617e-10	-0.761204
80295347	chr7:80295347:G:C	8.36753e-10	-1.62624	-1.35678	9.82194e-08	-1.53876	-1.50551
80295543	chr7:80295543:T:C	2.79829e-09	-1.31617e-10	-1.77578	3.75161e-07	-1.31617e-10	-1.70411
80295544	chr7:80295544:C:T	7.62242e-10	-1.6246	-1.45168	9.10376e-08	-1.58468	-1.53552
80295657	chr7:80295657:T:A	1.76226e-09	-1.57733	-0.660859	1.96872e-07	-1.62709	-0.721825
80296290	chr7:80296290:G:A	2.75193e-09	-1.31617e-10	-1.79249	3.62655e-07	-1.31617e-10	-1.73802
80296383	chr7:80296383:T:C	3.21953e-09	-1.31617e-10	-1.63556	3.56195e-07	-1.31617e-10	-1.75599
80296555	chr7:80296555:T:C	1.67667e-09	-1.58055	-0.707435	1.87973e-07	-1.62889	-0.76628
80297557	chr7:80297557:G:C	8.3318e-08	-1.31617e-10	1.61787	2.19096e-05	-1.31617e-10	2.36321
80297569	chr7:80297569:A:G	6.35288e-10	-1.45705	-1.80142	8.6349e-08	-1.37839	-1.79468
80297644	chr7:80297644:C:T	7.85661e-08	-1.31617e-10	1.55915	2.05075e-05	-1.31617e-10	2.29707
80298390	chr7:80298390:C:G	1.12095e-09	-1.61794	-1.07267	8.6556e-08	-1.47107	-1.69961
80298532	chr7:80298532:T:A	2.71225e-09	-1.31617e-10	-1.80701	3.40807e-07	-1.31617e-10	-1.80015
80298854	chr7:80298854:C:T	1.37313e-08	-1.511	1.32589	1.21545e-06	-1.28389	0.755294
80299062	chr7:80299062:G:A	3.91683e-09	-1.31617e-10	-1.43951	4.65855e-07	-1.31617e-10	-1.48759
80299520	chr7:80299520:A:G	6.84584e-09	-1.31617e-10	-0.881149	5.40924e-07	-1.31617e-10	-1.33819
80300006	chr7:80300006:G:A	2.71326e-09	-1.31617e-10	-1.80664	3.40597e-07	-1.31617e-10	-1.80077
80300009	chr7:80300009:C:T	6.18962e-08	-1.31617e-10	1.32067	1.55397e-05	-1.31617e-10	2.01969
80300231	chr7:80300231:C:T	2.74029e-09	-1.31617e-10	-1.79673	3.59385e-07	-1.31617e-10	-1.74707
80300541	chr7:80300541:A:G	9.8226e-09	-1.31617e-10	-0.520104	1.07749e-06	-1.31617e-10	-0.64908
80300761	chr7:80300761:T:C	3.01701e-09	-1.31617e-10	-1.70052	3.38273e-07	-1.31617e-10	-1.80762
80301031	chr7:80301031:C:CT	2.88615e-09	-1.31617e-10	-1.74487	3.37263e-07	-1.31617e-10	-1.81061
80301298	chr7:80301298:T:C	2.83229e-09	-1.31617e-10	-1.76371	3.41772e-07	-1.31617e-10	-1.79733
80301369	chr7:80301369:C:T	5.86215e-10	-1.53699	-1.80187	7.74034e-08	-1.47349	-1.80895
80301467	chr7:80301467:A:T	1.87708e-09	-1.56322	-0.611851	2.085e-07	-1.61912	-0.672415
80301744	chr7:80301744:A:T	4.27556e-09	-1.31617e-10	-1.35187	4.6394e-07	-1.31617e-10	-1.49171
80301834	chr7:80301834:C:T	9.47895e-10	-1.44619	-1.41211	1.27274e-07	-1.34357	-1.44156
80301932	chr7:80301932:T:G	1.83885e-09	-1.54321	-0.652442	2.02452e-07	-1.6073	-0.713664
80302442	chr7:80302442:C:T	5.25025e-08	-1.31617e-10	1.15607	1.30986e-05	-1.31617e-10	1.84879
80302443	chr7:80302443:G:A	5.47175e-09	-1.10519	-9.09645e-10	7.40128e-07	-1.02465	-9.09645e-10
80302525	chr7:80302525:A:C	2.99049e-09	-1.31617e-10	-1.70935	3.55231e-07	-1.31617e-10	-1.7587
80302588	chr7:80302588:G:A	1.07763e-08	-1.61635	1.18891	7.86211e-07	-1.48954	0.525298
80303338	chr7:80303338:G:A	4.61872e-09	-1.31617e-10	-1.27467	4.53523e-07	-1.31617e-10	-1.51442
80303375	chr7:80303375:CT:C	1.72041e-09	-1.5692	-0.693027	1.92414e-07	-1.62265	-0.749169
80303749	chr7:80303749:A:G	2.8178e-09	-1.31617e-10	-1.76883	3.41805e-07	-1.31617e-10	-1.79723
80303823	chr7:80303823:G:T	5.35888e-08	-1.31617e-10	1.17655	3.90265e-06	-1.31617e-10	0.637942
80304272	chr7:80304272:CT:C	6.09221e-08	-1.31617e-10	1.30481	1.53103e-05	-1.31617e-10	2.00481
80304299	chr7:80304299:G:A	6.91639e-09	-1.31617e-10	-0.870896	7.30101e-07	-1.31617e-10	-1.03829
80304363	chr7:80304363:C:T	1.10896e-09	-1.60184	-1.09953	8.887e-08	-1.43404	-1.71025
80304366	chr7:80304366:G:C	2.89142e-08	-1.31617e-10	0.559541	2.10022e-06	-1.31617e-10	0.0183269
80304882	chr7:80304882:T:G	6.11089e-08	-1.31617e-10	1.30787	1.5366e-05	-1.31617e-10	2.00844
80304910	chr7:80304910:C:T	6.20447e-08	-1.31617e-10	1.32307	1.56372e-05	-1.31617e-10	2.02594
80304918	chr7:80304918:T:C	2.66604e-09	-1.6473	-0.176891	4.39546e-07	-1.64505	0.0993174
80305009	chr7:80305009:G:A	2.93987e-09	-1.31617e-10	-1.72643	4.01518e-07	-1.31617e-10	-1.63622
80305011	chr7:80305011:T:C	3.23133e-09	-1.6319	-9.09645e-10	4.16857e-07	-1.59873	-9.09645e-10
80305439	chr7:80305439:C:T	2.91371e-09	-1.31617e-10	-1.73536	3.97558e-07	-1.31617e-10	-1.64613
80305546	chr7:80305546:TTCAGCTCTTCACTTTTGCATTTCTGTGTCCCTCCTAATCATCCCCTAGGCTGCTTCACAG:T	3.70926e-08	-1.31617e-10	0.808626	8.83402e-06	-1.31617e-10	1.4549
80306635	chr7:80306635:T:C	5.09753e-09	-1.31617e-10	-1.17603	5.91551e-07	-1.31617e-10	-1.24872
80307152	chr7:80307152:G:A	3.39932e-09	-1.31617e-10	-1.58121	6.14448e-07	-1.31617e-10	-1.21075
80307727	chr7:80307727:CTCTT:C	3.96084e-09	-1.31617e-10	-1.42833	4.71405e-07	-1.31617e-10	-1.47575
80308450	chr7:80308450:T:G	2.94505e-09	-1.31617e-10	-1.72466	3.37343e-07	-1.31617e-10	-1.81037
80308578	chr7:80308578:T:C	2.8565e-09	-0.787171	-0.968023	5.55827e-07	-0.415656	-0.895356
80308742	chr7:80308742:TA:T	3.32532e-09	-1.48433	-0.118897	2.29996e-07	-1.18556	-1.00784
80308762	chr7:80308762:A:T	3.47022e-09	-1.46966	-0.0909087	2.39996e-07	-1.16144	-0.989406
80309016	chr7:80309016:A:G	3.32792e-09	-1.31617e-10	-1.60244	3.62418e-07	-1.31617e-10	-1.73867
80309029	chr7:80309029:T:C	2.7159e-09	-1.31617e-10	-1.80567	3.47629e-07	-1.31617e-10	-1.78033
80309265	chr7:80309265:A:G	8.29404e-09	-1.31617e-10	-0.689253	1.28122e-06	-1.31617e-10	-0.475899
80309266	chr7:80309266:C:T	4.26451e-08	-1.31617e-10	0.948122	3.1615e-06	-1.31617e-10	0.427332
80309445	chr7:80309445:C:T	2.78665e-09	-1.31617e-10	-1.77995	3.37255e-07	-1.31617e-10	-1.81063
80309520	chr7:80309520:G:A	1.64774e-09	-1.61036	-0.695025	1.36478e-07	-1.64255	-1.07276
80309561	chr7:80309561:T:C	5.84572e-09	-1.31617e-10	-1.03908	8.43273e-07	-1.31617e-10	-0.894178
80310559	chr7:80310559:T:G	3.51563e-09	-1.53436	-0.0132082	5.52813e-07	-1.56731	0.250858
80310828	chr7:80310828:T:C	3.23316e-08	-1.31617e-10	0.671256	9.27044e-06	-1.31617e-10	1.50312
80310857	chr7:80310857:C:G	2.79035e-08	-1.31617e-10	0.523962	2.03196e-06	-1.31617e-10	-0.0147112
80311249	chr7:80311249:T:C	1.69298e-07	-1.25071	3.57758	1.34267e-05	-0.822893	2.69642
80311256	chr7:80311256:G:A	4.89652e-09	-1.33156	0.115292	3.60187e-07	-0.930249	-0.814598
80311470	chr7:80311470:C:T	8.26511e-08	-1.31617e-10	1.60984	2.13742e-05	-1.31617e-10	2.33847
80311803	chr7:80311803:C:T	6.25069e-09	-1.31617e-10	-0.972098	1.30141e-06	-1.31617e-10	-0.460266
80312253	chr7:80312253:G:A	2.96374e-09	-1.31617e-10	-1.71834	3.37547e-07	-1.31617e-10	-1.80977
80312262	chr7:80312262:G:A	2.96374e-09	-1.31617e-10	-1.71834	3.37547e-07	-1.31617e-10	-1.80977
80312391	chr7:80312391:T:C	6.69157e-10	-1.63157	-1.57496	8.0834e-08	-1.59676	-1.64231
80312551	chr7:80312551:T:C	2.8579e-09	-1.31617e-10	-1.7547	3.89276e-07	-1.31617e-10	-1.66718
80312769	chr7:80312769:G:A	2.96118e-09	-1.31617e-10	-1.7192	3.37517e-07	-1.31617e-10	-1.80985
80313072	chr7:80313072:G:A	7.31318e-10	-1.56125	-1.55645	8.74614e-08	-1.57582	-1.58446
80313401	chr7:80313401:G:A	1.38773e-08	-1.31617e-10	-0.174532	1.25837e-06	-1.31617e-10	-0.4939
80313477	chr7:80313477:C:T	7.04902e-09	-1.31617e-10	-0.851902	1.06543e-06	-1.31617e-10	-0.660335
80314045	chr7:80314045:T:A	9.09935e-10	-1.4796	-1.41957	1.06854e-07	-1.50304	-1.45696
80314211	chr7:80314211:C:T	5.39798e-09	-1.31617e-10	-1.11877	7.63933e-07	-1.31617e-10	-0.99299
80314515	chr7:80314515:C:T	6.84794e-10	-1.43785	-1.74558	9.53835e-08	-1.29596	-1.7776
80315061	chr7:80315061:G:A	4.886e-09	-1.31617e-10	-1.21842	5.67491e-07	-1.31617e-10	-1.29024
80315124	chr7:80315124:C:T	4.50347e-09	-1.31617e-10	-1.29994	5.8119e-07	-1.31617e-10	-1.26639
80315600	chr7:80315600:G:A	2.7081e-09	-1.31617e-10	-1.80854	3.47392e-07	-1.31617e-10	-1.78101
80315688	chr7:80315688:G:A	8.74945e-09	-1.31617e-10	-0.6358	7.59527e-07	-1.31617e-10	-0.998774
80315796	chr7:80315796:T:C	3.29051e-09	-0.949424	-0.664325	4.74187e-07	-0.730145	-0.739722
80316274	chr7:80316274:G:C	4.05273e-09	-1.57667	0.171271	1.5209e-07	-1.64479	-0.962204
80316370	chr7:80316370:G:A	8.22586e-10	-1.50533	-1.49476	9.45828e-08	-1.5287	-1.5533
80316505	chr7:80316505:A:C	7.5412e-10	-1.40389	-1.6831	1.06698e-07	-1.27077	-1.69069
80316681	chr7:80316681:AG:A	2.87185e-09	-1.31617e-10	-1.74984	3.40991e-07	-1.31617e-10	-1.79961
80317883	chr7:80317883:C:T	2.84874e-09	-0.31575	-1.44216	4.35049e-07	-0.0211706	-1.53484
80318192	chr7:80318192:C:A	2.70602e-09	-1.31617e-10	-1.80931	3.37896e-07	-1.31617e-10	-1.80873
80318212	chr7:80318212:A:G	6.47359e-10	-1.5204	-1.71924	8.85966e-08	-1.42167	-1.72571
80318323	chr7:80318323:C:T	2.70647e-09	-1.31617e-10	-1.80915	3.37822e-07	-1.31617e-10	-1.80895
80318895	chr7:80318895:C:T	2.87303e-09	-1.31617e-10	-1.74942	3.66173e-07	-1.31617e-10	-1.72836
80319387	chr7:80319387:G:A	3.79398e-09	-0.284036	-1.18734	5.23861e-07	-0.039812	-1.33043
80319672	chr7:80319672:A:T	5.58617e-10	-1.63617	-1.75091	9.45123e-08	-1.60294	-1.4798
80319674	chr7:80319674:G:A	3.71362e-09	-1.31617e-10	-1.49278	3.92447e-07	-1.31617e-10	-1.65907
80319834	chr7:80319834:A:T	1.19058e-09	-1.50732	-1.12303	7.09112e-08	-1.61125	-1.75879
80319884	chr7:80319884:G:A	4.98606e-09	-1.31617e-10	-1.19814	4.82562e-07	-1.31617e-10	-1.45236
80319885	chr7:80319885:A:G	4.98614e-09	-1.31617e-10	-1.19813	4.82615e-07	-1.31617e-10	-1.45225
80319917	chr7:80319917:A:G	2.92195e-09	-1.31617e-10	-1.73254	3.72333e-07	-1.31617e-10	-1.71168
80320101	chr7:80320101:A:C	3.03041e-09	-1.31617e-10	-1.69609	3.8842e-07	-1.31617e-10	-1.66938
80320202	chr7:80320202:C:T	1.14344e-09	-0.885792	-1.78496	1.85161e-07	-0.670449	-1.73979
80320247	chr7:80320247:C:A	2.72716e-09	-0.771107	-1.03042	4.11516e-07	-0.561286	-1.05033
80320481	chr7:80320481:G:A	4.03054e-09	-1.31617e-10	-1.41089	5.33511e-07	-1.31617e-10	-1.35199
80320650	chr7:80320650:G:A	2.93265e-09	-1.31617e-10	-1.72888	4.28148e-07	-1.31617e-10	-1.572
80321282	chr7:80321282:T:C	3.20759e-09	-1.31617e-10	-1.63927	3.62277e-07	-1.31617e-10	-1.73906
80321436	chr7:80321436:G:A	4.26088e-09	-1.59891	0.2436	1.54816e-07	-1.64694	-0.942288
80321626	chr7:80321626:A:G	6.55575e-10	-1.53932	-1.68771	8.26333e-08	-1.52422	-1.69284
80321644	chr7:80321644:T:C	3.75362e-09	-1.31617e-10	-1.48207	4.76477e-07	-1.31617e-10	-1.46505
80322670	chr7:80322670:T:C	2.85566e-09	-1.31617e-10	-1.75549	4.08423e-07	-1.31617e-10	-1.61917
80322727	chr7:80322727:C:T	3.2282e-09	-0.746342	-0.886522	4.85671e-07	-0.534537	-0.911402
80322922	chr7:80322922:C:T	3.28358e-09	-1.61586	-9.09645e-10	4.18312e-07	-1.59524	-9.09645e-10
80322960	chr7:80322960:A:C	2.88182e-09	-1.31617e-10	-1.74637	3.68534e-07	-1.31617e-10	-1.72194
80323046	chr7:80323046:G:C	6.95867e-09	-0.864801	-9.09645e-10	9.58621e-07	-0.765974	-9.09645e-10
80323061	chr7:80323061:T:C	3.43694e-09	-1.31617e-10	-1.57021	5.21623e-07	-1.31617e-10	-1.37453
80323084	chr7:80323084:T:C	3.43783e-09	-1.31617e-10	-1.56995	5.21742e-07	-1.31617e-10	-1.3743
80323299	chr7:80323299:C:T	3.34323e-09	-1.59785	-9.09645e-10	4.33859e-07	-1.55875	-9.09645e-10
80323439	chr7:80323439:G:A	6.35e-10	-1.47967	-1.77925	8.82551e-08	-1.35565	-1.79559
80323703	chr7:80323703:G:T	9.00283e-08	-1.31617e-10	1.69533	2.31731e-05	-1.31617e-10	2.41928
80324421	chr7:80324421:C:A	5.1723e-09	-1.31617e-10	-1.16147	6.77627e-07	-1.31617e-10	-1.11287
80324513	chr7:80324513:C:A	3.41587e-09	-1.31617e-10	-1.57636	4.09416e-07	-1.31617e-10	-1.61674
80324765	chr7:80324765:A:G	4.36299e-09	-1.31617e-10	-1.33163	4.36768e-07	-1.31617e-10	-1.55207
80325069	chr7:80325069:C:A	2.94065e-09	-1.31617e-10	-1.72616	4.30361e-07	-1.31617e-10	-1.56685
80325072	chr7:80325072:C:A	3.08088e-08	-1.31617e-10	0.62301	6.23722e-06	-1.31617e-10	1.10682
80325081	chr7:80325081:T:C	4.23e-09	-1.31617e-10	-1.36259	4.08396e-07	-1.31617e-10	-1.61923
80325100	chr7:80325100:T:C	2.90032e-08	-1.31617e-10	0.562617	2.12188e-06	-1.31617e-10	0.0285898
80325291	chr7:80325291:A:C	6.46451e-10	-1.61174	-1.62931	7.85278e-08	-1.59384	-1.67417
80325342	chr7:80325342:C:T	3.80717e-09	-1.58768	0.119775	1.43671e-07	-1.64552	-1.01842
80325522	chr7:80325522:C:A	4.04446e-09	-0.578482	-0.828961	6.20854e-07	-0.346062	-0.854312
80325656	chr7:80325656:G:A	5.57524e-09	-1.31617e-10	-1.08645	5.30719e-07	-1.31617e-10	-1.35724
80325701	chr7:80325701:G:T	3.22604e-09	-1.31617e-10	-1.63354	3.53885e-07	-1.31617e-10	-1.7625
80325800	chr7:80325800:A:G	3.38078e-09	-1.58668	-9.09645e-10	4.33702e-07	-1.55911	-9.09645e-10
80326198	chr7:80326198:G:A	2.21711e-09	-0.840953	-1.16763	2.88029e-07	-0.655846	-1.31256
80326205	chr7:80326205:A:G	5.56703e-10	-1.60463	-1.78588	6.65132e-08	-1.63319	-1.80088
80326408	chr7:80326408:T:C	5.53828e-10	-1.64579	-1.7499	9.1171e-08	-1.6431	-1.47564
80326723	chr7:80326723:G:C	6.62693e-10	-1.49817	-1.71806	8.41083e-08	-1.47994	-1.71943
80326736	chr7:80326736:T:C	2.91991e-09	-1.31617e-10	-1.73324	3.51798e-07	-1.31617e-10	-1.76841
80326780	chr7:80326780:A:T	4.15561e-09	-0.528818	-0.851513	6.26016e-07	-0.319317	-0.872776
80326956	chr7:80326956:C:T	3.50498e-09	-1.31617e-10	-1.55061	3.77088e-07	-1.31617e-10	-1.69899
80327484	chr7:80327484:C:T	4.2039e-09	-0.53563	-0.833147	6.36107e-07	-0.326143	-0.849959
80328211	chr7:80328211:G:A	3.68979e-09	-1.58267	0.0834544	1.41626e-07	-1.64463	-1.03365
80328226	chr7:80328226:T:G	5.65695e-10	-1.57467	-1.79982	6.72833e-08	-1.61394	-1.80862
80328328	chr7:80328328:G:A	3.43825e-09	-1.31617e-10	-1.56983	4.56986e-07	-1.31617e-10	-1.50682
80328500	chr7:80328500:G:T	2.73068e-09	-1.31617e-10	-1.80024	3.37469e-07	-1.31617e-10	-1.81
80328560	chr7:80328560:A:G	3.70275e-09	-1.31617e-10	-1.49571	4.69262e-07	-1.31617e-10	-1.48031
80328638	chr7:80328638:G:A	3.66835e-09	-1.31617e-10	-1.50505	6.08781e-07	-1.31617e-10	-1.22001
80328763	chr7:80328763:C:A	1.32905e-09	-1.01468	-1.50564	1.83144e-07	-0.853186	-1.56801
80328845	chr7:80328845:C:T	2.73807e-09	-1.31617e-10	-1.79754	3.37347e-07	-1.31617e-10	-1.81036
80328905	chr7:80328905:G:A	3.20964e-09	-1.31617e-10	-1.63863	4.25069e-07	-1.31617e-10	-1.57922
80329338	chr7:80329338:A:G	2.73551e-09	-1.31617e-10	-1.79847	4.0175e-07	-1.31617e-10	-1.63564
80329831	chr7:80329831:A:G	1.06574e-09	-1.16838	-1.57274	1.36848e-07	-1.13342	-1.57918
80330067	chr7:80330067:C:T	1.49251e-08	-1.31617e-10	-0.101749	2.1655e-06	-1.31617e-10	0.0489386
80330073	chr7:80330073:C:T	9.41489e-10	-1.21912	-1.64597	1.44461e-07	-1.33066	-1.3278
80330404	chr7:80330404:GA:G	2.77871e-09	-1.31617e-10	-1.78281	3.38505e-07	-1.31617e-10	-1.80693
80330439	chr7:80330439:T:A	6.10595e-10	-1.52278	-1.77533	8.21177e-08	-1.6109	-1.61242
80330700	chr7:80330700:G:A	3.71793e-09	-1.31617e-10	-1.49162	3.86164e-07	-1.31617e-10	-1.67521
80330703	chr7:80330703:A:G	3.64935e-09	-1.31617e-10	-1.51024	3.9106e-07	-1.31617e-10	-1.66261
80331066	chr7:80331066:C:T	3.89466e-09	-1.31617e-10	-1.44518	3.90491e-07	-1.31617e-10	-1.66407
80331157	chr7:80331157:G:A	2.86303e-09	-1.31617e-10	-1.75291	9.90337e-06	-1.31617e-10	1.56916
80331177	chr7:80331177:T:A	2.72721e-09	-1.31617e-10	-1.80151	3.40183e-07	-1.31617e-10	-1.80199
80331327	chr7:80331327:A:C	5.72822e-10	-1.55359	-1.80838	1.0009e-07	-1.46973	-1.55567
80331775	chr7:80331775:G:A	6.60625e-10	-1.55611	-1.66325	1.57488e-07	-1.4738	-1.09832
80331988	chr7:80331988:C:G	1.9862e-09	-1.59135	-0.527215	4.2028e-07	-1.50089	-0.0896545
80332257	chr7:80332257:G:A	3.32695e-09	-1.60273	-9.09645e-10	4.48681e-07	-1.52516	-9.09645e-10
80332675	chr7:80332675:C:T	2.7345e-09	-1.31617e-10	-1.79884	3.37763e-07	-1.31617e-10	-1.80912
80332973	chr7:80332973:G:A	3.28836e-09	-1.6144	-9.09645e-10	3.97328e-07	-1.64671	-9.09645e-10
80333439	chr7:80333439:A:T	3.90501e-09	0.0787811	-1.52131	1.44405e-06	0.168626	-0.524892
80333760	chr7:80333760:G:A	3.74456e-08	-1.31617e-10	0.818099	4.05294e-06	-1.31617e-10	0.675728
80334732	chr7:80334732:TATA:T	2.74316e-09	-1.31617e-10	-1.79568	3.37225e-07	-1.31617e-10	-1.81072
80335260	chr7:80335260:T:C	9.63149e-09	-1.31617e-10	-0.539752	2.29032e-06	-1.31617e-10	0.104975
80335358	chr7:80335358:A:G	3.18402e-09	-1.64664	-9.09645e-10	4.08125e-07	-1.6199	-9.09645e-10
80335646	chr7:80335646:G:A	2.30022e-09	-1.20586	-0.765926	1.06479e-06	-1.29294	0.632004
80336157	chr7:80336157:C:T	2.82782e-08	0.537302	-9.09645e-10	4.58253e-06	0.798537	-9.09645e-10
80336250	chr7:80336250:C:T	2.86733e-09	-1.31617e-10	-1.75141	4.18988e-07	-1.31617e-10	-1.59363
80336856	chr7:80336856:A:T	6.26409e-09	-0.969957	-9.09645e-10	7.206e-07	-1.05139	-9.09645e-10
80336864	chr7:80336864:G:T	2.85595e-07	4.66008	-1.8103	1.41927e-05	3.69598	-1.76696
80337229	chr7:80337229:G:A	6.0476e-09	0.29043	-1.29556	1.03605e-06	0.559428	-1.24772
80337849	chr7:80337849:C:T	1.13471e-09	-1.25603	-1.42239	2.66473e-07	-1.01043	-1.03576
80338025	chr7:80338025:A:G	2.91856e-09	-1.31617e-10	-1.7337	3.50792e-07	-1.31617e-10	-1.77128
80338057	chr7:80338057:T:C	1.22874e-09	-1.24431	-1.35449	2.98766e-07	-0.995299	-0.936511
80338719	chr7:80338719:G:A	6.15464e-09	-0.987584	-9.09645e-10	8.81451e-07	-0.8499	-9.09645e-10
80338767	chr7:80338767:T:C	9.47415e-10	-1.2684	-1.59041	2.09408e-07	-1.02406	-1.26313
80338786	chr7:80338786:CT:C	8.93484e-10	-1.3355	-1.58191	8.92009e-08	-1.4241	-1.71648
80339203	chr7:80339203:T:C	4.01897e-09	-1.31617e-10	-1.41376	1.38494e-06	-1.31617e-10	-0.398055
80339404	chr7:80339404:C:CTT	7.86592e-10	-1.50263	-1.5422	3.11948e-07	-1.39114	-0.497493
80339428	chr7:80339428:A:G	3.24573e-09	-1.62745	-9.09645e-10	4.25362e-07	-1.57853	-9.09645e-10
80339499	chr7:80339499:C:T	2.72087e-09	-1.31617e-10	-1.80384	3.99108e-07	-1.31617e-10	-1.64224
80339742	chr7:80339742:A:G	8.52941e-10	-1.47129	-1.49257	3.61046e-07	-1.35005	-0.392415
80340170	chr7:80340170:C:A	8.03606e-10	-1.50062	-1.52282	3.32361e-07	-1.3839	-0.441345
80340196	chr7:80340196:G:A	6.86091e-09	-0.87895	-9.09645e-10	9.94022e-07	-0.729711	-9.09645e-10
80340432	chr7:80340432:C:T	2.74161e-09	-1.31617e-10	-1.79625	3.39466e-07	-1.31617e-10	-1.8041
80340969	chr7:80340969:G:A	4.17061e-09	-1.31617e-10	-1.37673	7.53388e-07	-1.31617e-10	-1.00689
80341268	chr7:80341268:T:A	3.3611e-09	-1.31617e-10	-1.59252	3.58065e-07	-1.31617e-10	-1.75075
80341385	chr7:80341385:C:T	6.1752e-09	-1.31617e-10	-0.984248	6.09042e-07	-1.31617e-10	-1.21958
80341578	chr7:80341578:G:A	3.07588e-09	-1.31617e-10	-1.6812	4.78911e-07	-1.31617e-10	-1.45996
80342301	chr7:80342301:C:A	3.07087e-09	-1.31617e-10	-1.68283	4.76724e-07	-1.31617e-10	-1.46453
80342379	chr7:80342379:A:G	3.23341e-09	-1.63125	-9.09645e-10	4.09936e-07	-1.61547	-9.09645e-10
80342389	chr7:80342389:G:A	1.91729e-09	-0.878535	-1.27534	2.81017e-07	-1.02673	-0.966325
80342636	chr7:80342636:A:T	5.42525e-09	-1.31617e-10	-1.11373	7.80164e-07	-1.31617e-10	-0.971965
80342802	chr7:80342802:A:T	8.0415e-10	-1.48479	-1.53797	2.90319e-07	-1.36046	-0.600028
80342991	chr7:80342991:C:T	2.25056e-08	-1.31617e-10	0.308975	1.57708e-06	-1.31617e-10	-0.268142
80343394	chr7:80343394:A:G	1.36134e-09	-1.33613	-1.16019	3.0438e-07	-1.07862	-0.83457
80343703	chr7:80343703:G:A	2.70256e-09	-1.31617e-10	-1.81059	3.58178e-07	-1.31617e-10	-1.75044
80343792	chr7:80343792:C:T	2.95382e-09	-1.31617e-10	-1.72169	3.50904e-07	-1.31617e-10	-1.77096
80343851	chr7:80343851:A:T	2.59848e-08	0.45272	-9.09645e-10	4.39115e-06	0.755877	-9.09645e-10
80344137	chr7:80344137:T:A	5.07803e-09	-1.31617e-10	-1.17987	4.589e-07	-1.31617e-10	-1.50264
80344509	chr7:80344509:A:G	8.7278e-09	-1.31617e-10	-0.638277	1.12841e-06	-1.31617e-10	-0.602904
80344797	chr7:80344797:CAATA:C	1.87557e-08	-1.31617e-10	0.126709	1.57412e-06	-1.31617e-10	-0.270015
80345278	chr7:80345278:C:T	3.24205e-09	-1.31617e-10	-1.62859	5.20904e-07	-1.31617e-10	-1.3759
80345310	chr7:80345310:A:G	1.1764e-09	-0.834493	-1.80784	1.71274e-07	-0.692285	-1.79592
80345681	chr7:80345681:A:G	8.3871e-10	-1.35007	-1.63061	1.63896e-07	-1.1057	-1.42654
80346197	chr7:80346197:G:T	7.1627e-10	-1.50112	-1.63737	8.18721e-08	-1.56275	-1.66356
80346204	chr7:80346204:T:C	3.80746e-09	-1.46783	-9.09645e-10	3.99392e-07	-1.64152	-9.09645e-10
80346660	chr7:80346660:G:A	5.69966e-09	-1.31617e-10	-1.06438	1.22969e-06	-1.31617e-10	-0.516956
80346699	chr7:80346699:T:C	6.52162e-09	-1.31617e-10	-0.929667	1.47257e-06	-1.31617e-10	-0.336706
80346739	chr7:80346739:G:A	6.00204e-09	-1.31617e-10	-1.01269	1.31601e-06	-1.31617e-10	-0.449109
80346932	chr7:80346932:G:T	4.41586e-09	-1.31617e-10	-1.31959	7.93147e-07	-1.31617e-10	-0.955461
80347082	chr7:80347082:C:A	4.73682e-09	-1.31617e-10	-1.24943	5.23106e-07	-1.31617e-10	-1.37169
80347123	chr7:80347123:C:G	4.43557e-09	-1.31617e-10	-1.31513	4.137e-07	-1.31617e-10	-1.60633
80347577	chr7:80347577:T:C	1.65224e-09	-0.538962	-1.76369	2.6333e-07	-0.251804	-1.80626
80347621	chr7:80347621:C:G	1.34783e-09	-0.717852	-1.78844	2.4952e-07	-0.447958	-1.66397
80347788	chr7:80347788:G:A	3.18487e-09	-1.64638	-9.09645e-10	3.98637e-07	-1.64342	-9.09645e-10
80347830	chr7:80347830:G:A	5.40724e-09	-1.31617e-10	-1.11705	1.14532e-06	-1.31617e-10	-0.588029
80348133	chr7:80348133:G:C	8.53235e-09	-1.46089	0.799965	5.5546e-07	-1.41319	0.101515
80348556	chr7:80348556:A:C	2.80809e-09	-1.31617e-10	-1.77229	3.55649e-07	-1.31617e-10	-1.75753
80348591	chr7:80348591:T:C	4.39199e-09	-1.31617e-10	-1.32501	7.86751e-07	-1.31617e-10	-0.963557
80348752	chr7:80348752:A:T	9.68109e-10	-1.38506	-1.45214	2.00472e-07	-1.14362	-1.18718
80349087	chr7:80349087:A:G	1.3414e-09	-0.719039	-1.79204	2.46566e-07	-0.451785	-1.67205
80349317	chr7:80349317:T:G	6.63283e-10	-1.44413	-1.77122	1.05535e-07	-1.51835	-1.45408
80349813	chr7:80349813:CATTAAG:C	3.85525e-09	-1.31617e-10	-1.45536	6.63197e-07	-1.31617e-10	-1.1344
80349879	chr7:80349879:G:A	2.90869e-09	-1.31617e-10	-1.73709	3.44104e-07	-1.31617e-10	-1.79053
80350213	chr7:80350213:T:C	3.25314e-09	-1.31617e-10	-1.62517	3.65226e-07	-1.31617e-10	-1.73095
80350301	chr7:80350301:A:T	3.40724e-09	-1.31617e-10	-1.57889	3.76549e-07	-1.31617e-10	-1.70042
80350344	chr7:80350344:A:G	9.53464e-09	-1.31617e-10	-0.549858	1.23143e-06	-1.31617e-10	-0.515535
80350665	chr7:80350665:T:G	1.0702e-08	-1.31617e-10	-0.434356	1.38525e-06	-1.31617e-10	-0.397836
80350947	chr7:80350947:G:A	9.86973e-10	-1.27634	-1.54156	1.87709e-07	-1.0237	-1.37288
80351152	chr7:80351152:C:A	1.88479e-09	-0.360483	-1.81049	3.90054e-07	-0.529742	-1.13544
80351293	chr7:80351293:G:A	7.67195e-10	-1.27749	-1.79232	1.41825e-07	-1.0007	-1.67618
80351435	chr7:80351435:G:A	5.31321e-09	-1.31617e-10	-1.13459	1.09186e-06	-1.31617e-10	-0.635833
80351478	chr7:80351478:T:C	6.82525e-09	-1.31617e-10	-0.884161	1.34535e-06	-1.31617e-10	-0.427058
80351526	chr7:80351526:T:A	6.81395e-09	-1.31617e-10	-0.885819	1.34296e-06	-1.31617e-10	-0.428839
80352030	chr7:80352030:T:C	6.73306e-09	-1.31617e-10	-0.89776	1.30232e-06	-1.31617e-10	-0.459564
80352291	chr7:80352291:G:A	4.47658e-09	-1.30593	-9.09645e-10	6.43983e-07	-1.1638	-9.09645e-10
80352371	chr7:80352371:C:T	3.44038e-09	-1.31617e-10	-1.56921	6.37303e-06	-1.31617e-10	1.12836
80352436	chr7:80352436:C:T	3.95751e-09	-1.42918	-9.09645e-10	4.63047e-07	-1.49364	-9.09645e-10
80352521	chr7:80352521:G:A	7.257e-09	-1.31617e-10	-0.822824	1.43096e-06	-1.31617e-10	-0.365366
80352808	chr7:80352808:C:A	5.17739e-09	-1.31617e-10	-1.16049	1.05513e-06	-1.31617e-10	-0.670049
80353107	chr7:80353107:A:G	1.22757e-09	-0.925289	-1.67446	1.26032e-07	-1.04205	-1.75288
80353213	chr7:80353213:G:A	7.25608e-09	-1.31617e-10	-0.822951	1.43088e-06	-1.31617e-10	-0.365424
80353304	chr7:80353304:A:T	7.25554e-09	-1.31617e-10	-0.823026	1.43055e-06	-1.31617e-10	-0.365654
80353443	chr7:80353443:C:G	2.17559e-09	-0.216927	-1.81056	3.80707e-07	0.0960376	-1.78548
80353448	chr7:80353448:A:G	8.82862e-09	-1.31617e-10	-0.626791	1.13886e-06	-1.31617e-10	-0.593685
80353756	chr7:80353756:A:G	7.15181e-09	-1.31617e-10	-0.837424	1.40606e-06	-1.31617e-10	-0.382919
80353948	chr7:80353948:A:G	3.2577e-09	-1.31617e-10	-1.62377	3.99185e-07	-1.31617e-10	-1.64204
80354135	chr7:80354135:G:A	1.95719e-08	-1.31617e-10	0.169304	2.99322e-06	-1.31617e-10	0.372634
80354602	chr7:80354602:A:G	2.84375e-09	-1.31617e-10	-1.75967	3.42647e-07	-1.31617e-10	-1.79477
80354669	chr7:80354669:A:G	3.36969e-09	-1.31617e-10	-1.58997	5.47407e-07	-1.31617e-10	-1.32628
80354831	chr7:80354831:A:G	7.32064e-10	-1.32266	-1.79402	1.33067e-07	-1.05992	-1.6807
80355850	chr7:80355850:TA:T	1.38411e-08	-1.31617e-10	-0.177148	2.16104e-06	-1.31617e-10	0.0468771
80355934	chr7:80355934:T:C	9.0816e-09	-1.31617e-10	-0.59854	1.50881e-06	-1.31617e-10	-0.312395
80356153	chr7:80356153:T:G	2.99476e-09	-1.31617e-10	-1.70793	5.17698e-07	-1.31617e-10	-1.38208
80356234	chr7:80356234:A:G	6.42965e-09	-1.31617e-10	-0.943871	1.25112e-06	-1.31617e-10	-0.499676
80356251	chr7:80356251:T:C	1.30537e-08	-1.31617e-10	-0.235715	2.02444e-06	-1.31617e-10	-0.018423
80356293	chr7:80356293:T:A	5.62202e-09	-1.31617e-10	-1.0781	1.15996e-06	-1.31617e-10	-0.575327
80356317	chr7:80356317:A:C	7.01786e-10	-1.35874	-1.80018	9.54116e-08	-1.26622	-1.80705
80356407	chr7:80356407:T:G	7.25809e-09	-1.31617e-10	-0.822673	1.43178e-06	-1.31617e-10	-0.364797
80356993	chr7:80356993:C:T	2.97423e-09	-1.31617e-10	-1.71481	4.38868e-07	-1.31617e-10	-1.54727
80357020	chr7:80357020:A:T	6.86165e-10	-1.44142	-1.74001	9.90602e-08	-1.50758	-1.52817
80357384	chr7:80357384:T:A	2.07175e-09	-1.41888	-0.657516	6.81815e-07	-1.35334	0.246631
80357438	chr7:80357438:T:C	7.56277e-09	-1.31617e-10	-0.781552	1.66974e-06	-1.31617e-10	-0.211046
80357502	chr7:80357502:A:G	7.76415e-09	-1.31617e-10	-0.755273	1.72735e-06	-1.31617e-10	-0.177127
80357693	chr7:80357693:A:G	3.41512e-09	-1.31617e-10	-1.57658	4.14491e-07	-1.31617e-10	-1.60442
80357766	chr7:80357766:G:A	3.38859e-09	-1.31617e-10	-1.58438	5.51192e-06	-1.31617e-10	0.983199
80357877	chr7:80357877:A:G	6.95351e-10	-1.39563	-1.7725	9.62208e-08	-1.26049	-1.80433
80357890	chr7:80357890:A:G	7.00694e-10	-1.40019	-1.76028	9.62203e-08	-1.26609	-1.79874
80358069	chr7:80358069:T:C	7.08414e-09	-1.31617e-10	-0.846931	1.57096e-06	-1.31617e-10	-0.272029
80358101	chr7:80358101:A:T	3.30338e-09	-1.31617e-10	-1.60985	4.23754e-07	-1.31617e-10	-1.58232
80358115	chr7:80358115:T:C	8.56385e-10	-1.15409	-1.80574	1.22696e-07	-1.02898	-1.79279
80358455	chr7:80358455:A:G	8.47788e-10	-1.15913	-1.81079	1.20395e-07	-1.0338	-1.8069
80358585	chr7:80358585:C:T	3.40206e-09	-1.31617e-10	-1.58041	5.64919e-06	-1.31617e-10	1.0078
80358790	chr7:80358790:G:A	2.71361e-09	-1.31617e-10	-1.80651	3.51144e-07	-1.31617e-10	-1.77027
80358905	chr7:80358905:CA:C	1.20919e-08	1.49235	-1.8046	7.15476e-07	0.73663	-1.79515
80359407	chr7:80359407:A:G	8.30241e-10	-1.20183	-1.789	1.53549e-07	-0.91045	-1.687
80359719	chr7:80359719:TCA:T	9.80194e-09	-1.31617e-10	-0.52221	1.81078e-06	-1.31617e-10	-0.129955
80360126	chr7:80360126:A:G	8.31711e-10	-1.5924	-1.39666	6.69462e-08	-1.62104	-1.80654
80360141	chr7:80360141:C:A	6.68203e-09	-1.31617e-10	-0.905368	1.45529e-06	-1.31617e-10	-0.348512
80360626	chr7:80360626:C:T	5.9554e-10	-1.57409	-1.74898	9.44743e-08	-1.61238	-1.47076
80360644	chr7:80360644:G:A	9.99786e-09	-1.31617e-10	-0.502419	2.23807e-06	-1.31617e-10	0.0819009
80360649	chr7:80360649:C:A	2.99318e-09	-1.31617e-10	-1.70845	3.82869e-07	-1.31617e-10	-1.68378
80360737	chr7:80360737:T:C	7.22471e-09	-1.31617e-10	-0.827284	1.60855e-06	-1.31617e-10	-0.248383
80361171	chr7:80361171:C:T	1.63067e-08	-1.31617e-10	-0.0132115	1.62578e-06	-1.31617e-10	-0.237726
80361713	chr7:80361713:C:A	9.95278e-10	-1.26236	-1.54716	2.99323e-07	-0.998734	-0.931213
80361792	chr7:80361792:C:T	7.84984e-10	-1.46203	-1.58485	2.47681e-07	-1.33719	-0.782142
80361815	chr7:80361815:A:G	2.80426e-09	-1.31617e-10	-1.77365	3.37278e-07	-1.31617e-10	-1.81056
80361828	chr7:80361828:G:A	8.14077e-10	-1.24554	-1.76495	1.17097e-07	-1.06903	-1.79943
80361861	chr7:80361861:A:G	3.25328e-09	-1.31617e-10	-1.62513	4.172e-07	-1.31617e-10	-1.5979
80361946	chr7:80361946:T:C	5.8591e-10	-1.59605	-1.74333	9.22558e-08	-1.62617	-1.48073
80361975	chr7:80361975:T:A	1.03833e-09	-0.962751	-1.80443	1.53487e-07	-0.805895	-1.79196
80362004	chr7:80362004:T:C	2.7132e-09	-1.31617e-10	-1.80666	3.45473e-07	-1.31617e-10	-1.78655
80362155	chr7:80362155:G:T	2.73666e-09	-1.31617e-10	-1.79805	3.61814e-07	-1.31617e-10	-1.74034
80362169	chr7:80362169:A:G	2.76291e-09	-1.31617e-10	-1.78851	3.39616e-07	-1.31617e-10	-1.80365
80362484	chr7:80362484:C:T	5.83403e-10	-1.59508	-1.74859	9.32893e-08	-1.62683	-1.46893
80362585	chr7:80362585:A:G	7.097e-09	-1.31617e-10	-0.845117	1.57062e-06	-1.31617e-10	-0.272244
80362671	chr7:80362671:G:T	3.43464e-09	-1.31617e-10	-1.57088	5.90247e-06	-1.31617e-10	1.05166
80362832	chr7:80362832:G:C	3.03821e-09	0.0322984	-1.72582	3.86447e-07	0.133791	-1.80827
80363055	chr7:80363055:C:T	1.18973e-09	-0.837571	-1.79349	1.81156e-07	-0.660073	-1.77204
80363076	chr7:80363076:G:C	3.17644e-09	-1.31617e-10	-1.64903	3.68992e-07	-1.31617e-10	-1.7207
80363117	chr7:80363117:C:A	1.54479e-08	-1.31617e-10	-0.0673166	1.55208e-06	-1.31617e-10	-0.284119
80363133	chr7:80363133:G:C	5.90138e-10	-1.58592	-1.74627	9.33407e-08	-1.6215	-1.47371
80363604	chr7:80363604:T:C	2.96812e-09	0.0257585	-1.74262	3.85613e-07	0.127666	-1.8043
80363650	chr7:80363650:T:C	2.22646e-07	3.66546	-1.06466	1.44304e-05	2.64177	-0.696148
80363710	chr7:80363710:A:G	3.07034e-09	-1.31617e-10	-1.683	3.93836e-07	-1.31617e-10	-1.65553
80363938	chr7:80363938:T:C	8.47819e-10	-1.19006	-1.77982	1.59992e-07	-0.894766	-1.66158
80363940	chr7:80363940:T:G	5.96097e-10	-1.58076	-1.74138	9.28764e-08	-1.61589	-1.48431
80364126	chr7:80364126:C:T	1.28971e-09	-0.759907	-1.79047	1.97902e-07	-0.575738	-1.76796
80364241	chr7:80364241:T:C	5.89856e-10	-1.57651	-1.75616	9.6358e-08	-1.61296	-1.45044
80364385	chr7:80364385:T:A	5.76258e-09	-1.31617e-10	-1.0534	5.07198e-07	-1.31617e-10	-1.40257
80364484	chr7:80364484:G:T	2.60603e-09	-0.105765	-1.7412	3.36447e-07	-0.00833131	-1.8047
80364549	chr7:80364549:C:T	2.7046e-09	-0.0645934	-1.74524	3.51682e-07	0.034634	-1.80337
80364591	chr7:80364591:G:A	2.62082e-09	-0.0963466	-1.74496	3.40376e-07	0.00209842	-1.80352
80364649	chr7:80364649:C:T	2.63677e-09	-0.0902194	-1.74501	3.42437e-07	0.0082125	-1.80359
80364779	chr7:80364779:C:T	6.08566e-09	-1.31617e-10	-0.998855	1.13702e-06	-1.31617e-10	-0.595304
80364934	chr7:80364934:T:C	5.90217e-10	-1.58651	-1.74554	9.30262e-08	-1.6198	-1.47879
80364943	chr7:80364943:T:G	9.98145e-09	-1.31617e-10	-0.504061	2.23388e-06	-1.31617e-10	0.080027
80364978	chr7:80364978:A:G	2.75377e-09	-1.31617e-10	-1.79182	3.66897e-07	-1.31617e-10	-1.72639
80365049	chr7:80365049:G:A	2.92534e-09	0.011453	-1.74283	3.80027e-07	0.113028	-1.80426
80365175	chr7:80365175:AC:A	2.66674e-09	-0.0788522	-1.74508	3.4639e-07	0.0194785	-1.80338
80365334	chr7:80365334:T:C	8.41316e-10	-1.20319	-1.77439	1.58926e-07	-0.911825	-1.65121
80365485	chr7:80365485:G:A	2.87482e-09	-1.31617e-10	-1.7488	3.37514e-07	-1.31617e-10	-1.80986
80365638	chr7:80365638:C:T	5.64902e-10	-1.56531	-1.81058	1.38644e-07	-1.60644	-1.09312
80365639	chr7:80365639:G:A	8.22019e-09	-0.698197	-9.09645e-10	1.19855e-06	-0.542602	-9.09645e-10
80365698	chr7:80365698:C:T	2.75318e-09	-0.0565164	-1.73552	3.53566e-07	0.0428023	-1.8062
80365868	chr7:80365868:T:C	2.72569e-09	-1.31617e-10	-1.80207	3.55293e-07	-1.31617e-10	-1.75853
80366075	chr7:80366075:A:G	1.47671e-09	-1.64473	-0.770242	1.1264e-07	-1.63452	-1.27275
80366527	chr7:80366527:A:G	5.31903e-10	-1.6259	-1.81019	1.53224e-07	-1.64689	-0.952679
80366664	chr7:80366664:G:A	5.79314e-10	-1.58694	-1.76376	9.71533e-08	-1.62224	-1.43294
80366719	chr7:80366719:G:C	5.54899e-10	-1.62028	-1.77348	6.75604e-08	-1.61014	-1.80831
80366740	chr7:80366740:T:A	2.92795e-09	-1.31617e-10	-1.73049	1.15677e-06	-1.31617e-10	-0.578083
80366873	chr7:80366873:T:A	2.72726e-09	-1.31617e-10	-1.80149	3.55784e-07	-1.31617e-10	-1.75715
80367007	chr7:80367007:G:GT	4.98687e-08	-1.31617e-10	1.1046	6.15298e-06	-1.31617e-10	1.09322
80367024	chr7:80367024:G:C	9.96121e-09	-1.31617e-10	-0.506091	2.22994e-06	-1.31617e-10	0.0782604
80367219	chr7:80367219:T:C	3.38639e-09	-1.31617e-10	-1.58503	5.55513e-06	-1.31617e-10	0.991008
80367277	chr7:80367277:C:T	3.46984e-09	-1.31617e-10	-1.56068	6.0463e-06	-1.31617e-10	1.07573
80367368	chr7:80367368:A:G	3.28358e-09	-1.31617e-10	-1.61585	5.05281e-06	-1.31617e-10	0.89623
80367450	chr7:80367450:G:C	4.14875e-09	-1.31617e-10	-1.38198	4.78526e-07	-1.31617e-10	-1.46076
80367455	chr7:80367455:C:T	3.7551e-09	-1.48168	-9.09645e-10	4.17923e-07	-1.59617	-9.09645e-10
80367495	chr7:80367495:T:C	7.03151e-10	-1.58224	-1.57474	2.58334e-07	-1.48492	-0.592297
80367645	chr7:80367645:G:A	2.84341e-09	-1.31617e-10	-1.75979	3.27561e-06	-1.31617e-10	0.46279
80367687	chr7:80367687:G:A	9.06463e-10	-1.51097	-1.39202	3.74845e-07	-1.39789	-0.307066
80367886	chr7:80367886:T:C	6.09879e-10	-1.48942	-1.80986	7.48383e-08	-1.54115	-1.77499
80368630	chr7:80368630:A:C	5.52032e-10	-1.59434	-1.8046	7.02632e-08	-1.57343	-1.80579
80369056	chr7:80369056:T:C	9.42114e-09	-0.561835	-9.09645e-10	1.37274e-06	-0.406906	-9.09645e-10
80369099	chr7:80369099:A:T	5.79469e-10	-1.54009	-1.81035	7.35041e-08	-1.58068	-1.75345
80369196	chr7:80369196:T:C	6.17528e-10	-1.49029	-1.79653	7.28972e-08	-1.54179	-1.80063
80369220	chr7:80369220:AAAAAG:A	3.59105e-09	-1.31617e-10	-1.52634	3.6596e-07	-1.31617e-10	-1.72895
80369716	chr7:80369716:T:A	3.51465e-09	-1.31617e-10	-1.54785	3.61599e-07	-1.31617e-10	-1.74093
80369995	chr7:80369995:G:C	1.48385e-08	-1.31617e-10	-0.107568	1.3583e-06	-1.31617e-10	-0.417481
80370126	chr7:80370126:A:G	2.05485e-09	-1.2679	-0.816687	1.83515e-07	-1.10915	-1.31003
80370161	chr7:80370161:G:C	7.18938e-10	-1.63823	-1.49654	1.91896e-07	-1.61045	-0.76407
80370447	chr7:80370447:A:T	3.74929e-09	-1.31617e-10	-1.48322	7.35439e-06	-1.31617e-10	1.27158
80370517	chr7:80370517:T:C	5.21106e-09	-1.31617e-10	-1.15401	9.72414e-07	-1.31617e-10	-0.751688
80370659	chr7:80370659:T:C	1.98156e-09	-1.29438	-0.826527	1.76434e-07	-1.14018	-1.31834
80371004	chr7:80371004:A:G	5.92281e-09	-1.31617e-10	-1.02598	1.12385e-06	-1.31617e-10	-0.60695
80371069	chr7:80371069:C:T	5.96304e-10	-1.6459	-1.67589	7.59332e-08	-1.64708	-1.65453
80371090	chr7:80371090:G:A	3.66023e-09	-1.31617e-10	-1.50726	6.86187e-06	-1.31617e-10	1.20227
80371329	chr7:80371329:T:A	2.78058e-09	-1.31617e-10	-1.78213	3.72699e-07	-1.31617e-10	-1.7107
80371783	chr7:80371783:A:C	3.66492e-09	-1.31617e-10	-1.50598	6.85144e-06	-1.31617e-10	1.20074
80371940	chr7:80371940:G:C	2.77522e-09	-1.31617e-10	-1.78406	3.71339e-07	-1.31617e-10	-1.71435
80372077	chr7:80372077:G:A	3.67197e-09	-1.31617e-10	-1.50406	6.89056e-06	-1.31617e-10	1.20644
80372340	chr7:80372340:A:G	5.42218e-10	-1.6084	-1.80847	8.43615e-08	-1.51937	-1.67699
80372407	chr7:80372407:G:A	3.63182e-09	-1.31617e-10	-1.51506	6.65905e-06	-1.31617e-10	1.17226
80372743	chr7:80372743:G:A	9.17037e-09	-0.588813	-9.09645e-10	1.3562e-06	-0.419028	-9.09645e-10
80372907	chr7:80372907:C:A	5.58048e-10	-1.62954	-1.75856	6.52132e-08	-1.64726	-1.80655
80373298	chr7:80373298:T:C	6.8532e-10	-1.37565	-1.80701	8.08614e-08	-1.48963	-1.7491
80373500	chr7:80373500:C:T	2.84182e-09	-1.31617e-10	-1.76035	3.89304e-07	-1.31617e-10	-1.66711
80374182	chr7:80374182:T:C	3.65471e-09	-1.64457	0.135797	2.4632e-07	-1.6293	-0.495534
80374246	chr7:80374246:A:G	8.9959e-10	-1.10462	-1.80598	1.01337e-07	-1.22354	-1.78948
80374249	chr7:80374249:T:A	7.08018e-10	-1.6387	-1.51137	1.87483e-07	-1.60915	-0.78863
80374254	chr7:80374254:A:G	3.84526e-09	-1.31617e-10	-1.45795	3.37399e-07	-1.31617e-10	-1.8102
80374286	chr7:80374286:T:C	3.48618e-09	-1.31617e-10	-1.55598	6.31697e-06	-1.31617e-10	1.11953
80374358	chr7:80374358:A:G	6.93294e-10	-1.38674	-1.78435	7.69681e-08	-1.49909	-1.78899
80374513	chr7:80374513:C:T	2.70389e-09	-1.31617e-10	-1.8101	3.44606e-07	-1.31617e-10	-1.78907
80375179	chr7:80375179:C:T	7.32605e-10	-1.64633	-1.46961	1.83221e-07	-1.64215	-0.778628
80375381	chr7:80375381:A:T	3.6067e-09	-1.31617e-10	-1.522	3.93964e-07	-1.31617e-10	-1.65521
80375835	chr7:80375835:T:A	3.04524e-09	-1.31617e-10	-1.69121	3.89656e-07	-1.31617e-10	-1.66621
80376067	chr7:80376067:A:G	4.71307e-09	-1.31617e-10	-1.25445	6.98867e-07	-1.31617e-10	-1.08201
80376087	chr7:80376087:T:C	2.76619e-09	-1.31617e-10	-1.78732	3.67147e-07	-1.31617e-10	-1.72571
80376162	chr7:80376162:C:T	5.36227e-10	-1.62826	-1.79973	1.12883e-07	-1.64552	-1.25959
80376245	chr7:80376245:C:T	6.11371e-09	-0.994256	-9.09645e-10	6.74494e-07	-1.11751	-9.09645e-10
80376733	chr7:80376733:T:A	4.5922e-09	-1.31617e-10	-1.28043	9.05374e-07	-1.31617e-10	-0.823122
80377275	chr7:80377275:A:C	3.26322e-09	-1.62207	-9.09645e-10	4.15683e-07	-1.60155	-9.09645e-10
80377414	chr7:80377414:A:T	3.28061e-09	-1.31617e-10	-1.61676	4.46063e-07	-1.31617e-10	-1.53101
80377551	chr7:80377551:A:G	2.78915e-09	-1.31617e-10	-1.77905	3.53524e-07	-1.31617e-10	-1.76352
80378139	chr7:80378139:A:G	5.75949e-09	-1.31617e-10	-1.05394	9.51101e-07	-1.31617e-10	-0.773849
80378460	chr7:80378460:T:C	5.71207e-09	-1.31617e-10	-1.06221	9.40756e-07	-1.31617e-10	-0.784786
80379321	chr7:80379321:C:T	3.14727e-09	-1.31617e-10	-1.65826	4.03911e-07	-1.31617e-10	-1.63028
80379482	chr7:80379482:C:T	2.74921e-09	-1.31617e-10	-1.79348	3.46539e-07	-1.31617e-10	-1.78347
80380097	chr7:80380097:T:C	2.84149e-09	-1.31617e-10	-1.76046	3.89386e-07	-1.31617e-10	-1.6669
80380125	chr7:80380125:T:C	9.34903e-09	0.973786	-1.5433	6.99941e-07	0.283741	-1.36421
80380140	chr7:80380140:T:C	3.19798e-09	-1.31617e-10	-1.64227	4.78931e-07	-1.31617e-10	-1.45991
80380201	chr7:80380201:G:A	3.11871e-09	-1.31617e-10	-1.66737	3.9977e-07	-1.31617e-10	-1.64058
80380750	chr7:80380750:A:G	8.92614e-08	3.48304	-1.79626	5.26828e-06	2.72092	-1.78293
80381046	chr7:80381046:A:G	3.13227e-09	-1.31617e-10	-1.66303	4.45432e-06	-1.31617e-10	0.770161
80381965	chr7:80381965:C:T	3.01186e-09	-1.31617e-10	-1.70223	3.65745e-07	-1.31617e-10	-1.72953
80382961	chr7:80382961:G:A	1.57969e-09	-1.59843	-0.749132	6.98642e-07	-1.53725	0.454917
80383641	chr7:80383641:T:C	9.20076e-09	-1.31617e-10	-0.585505	7.79201e-07	-1.31617e-10	-0.973201
80383709	chr7:80383709:G:C	5.25095e-09	-1.31617e-10	-1.14638	8.51096e-07	-1.31617e-10	-0.884945
80384446	chr7:80384446:T:C	1.94344e-09	-0.416611	-1.72372	1.33089e-06	-0.771361	0.333497
80384512	chr7:80384512:C:A	5.32526e-10	-1.63643	-1.79848	1.11613e-07	-1.64736	-1.26907
80384903	chr7:80384903:T:C	2.97556e-09	-1.31617e-10	-1.71436	3.60681e-06	-1.31617e-10	0.559109
80385184	chr7:80385184:G:C	5.77754e-10	-1.55273	-1.80066	8.7349e-08	-1.61328	-1.54827
80386570	chr7:80386570:A:G	6.49637e-09	-0.933546	-9.09645e-10	9.87153e-07	-0.736644	-9.09645e-10
80387815	chr7:80387815:C:T	3.076e-09	-1.31617e-10	-1.68116	3.9009e-07	-1.31617e-10	-1.66509
80388298	chr7:80388298:A:C	3.06445e-09	-1.31617e-10	-1.68492	4.08221e-06	-1.31617e-10	0.682924
80388909	chr7:80388909:G:A	1.89031e-09	-1.57514	-0.592914	1.06771e-07	-1.54093	-1.41986
80388981	chr7:80388981:A:T	1.79054e-09	-1.57081	-0.651461	1.03541e-07	-1.53609	-1.45541
80389113	chr7:80389113:C:G	5.27476e-10	-1.64304	-1.8014	1.14613e-07	-1.64556	-1.24436
80389770	chr7:80389770:C:G	2.96922e-09	-1.31617e-10	-1.71649	3.37205e-07	-1.31617e-10	-1.81078
80390038	chr7:80390038:A:C	5.57998e-09	-1.31617e-10	-1.0856	9.40608e-07	-1.31617e-10	-0.784943
80390071	chr7:80390071:CT:C	2.9648e-09	-1.31617e-10	-1.71798	1.45967e-06	-1.31617e-10	-0.345506
80390447	chr7:80390447:G:T	2.80347e-09	-1.31617e-10	-1.77393	1.14584e-06	-1.31617e-10	-0.587578
80390591	chr7:80390591:GC:G	1.89505e-09	-1.60497	-0.56058	1.00843e-07	-1.63832	-1.37958
80390716	chr7:80390716:A:G	8.69601e-09	-1.51111	0.869184	4.88999e-07	-1.46983	0.0307265
80391305	chr7:80391305:A:G	2.12993e-09	-1.53101	-0.517686	1.48474e-07	-1.58007	-1.05098
80391357	chr7:80391357:A:T	8.93348e-10	-1.38561	-1.53196	8.70743e-08	-1.45155	-1.71316
80391467	chr7:80391467:A:C	6.04794e-09	-1.31617e-10	-1.00507	9.19386e-07	-1.31617e-10	-0.807764
80392332	chr7:80392332:A:G	2.76835e-09	-1.31617e-10	-1.78654	3.5008e-07	-1.31617e-10	-1.77331
80393113	chr7:80393113:C:T	1.11417e-08	-1.50107	1.10698	6.22889e-07	-1.45833	0.261226
80393176	chr7:80393176:T:C	3.17375e-09	-1.31617e-10	-1.64987	4.0822e-07	-1.31617e-10	-1.61966
80393831	chr7:80393831:A:G	4.93459e-09	-1.20852	-9.09645e-10	5.7528e-07	-1.27661	-9.09645e-10
80394301	chr7:80394301:T:G	5.66611e-10	-1.62147	-1.7514	1.03329e-07	-1.58467	-1.40887
80394559	chr7:80394559:G:A	3.45233e-09	-1.56574	-9.09645e-10	4.13002e-07	-1.60802	-9.09645e-10
80394634	chr7:80394634:A:G	6.567e-08	-1.31617e-10	1.37985	0.000131926	-1.31617e-10	4.15853
80394649	chr7:80394649:T:C	6.61931e-08	-1.31617e-10	1.38779	0.000134115	-1.31617e-10	4.17498
80394724	chr7:80394724:C:A	5.51167e-09	-1.31617e-10	-1.09792	8.67524e-07	-1.31617e-10	-0.865826
80395012	chr7:80395012:T:G	2.73397e-08	-1.31617e-10	0.503549	4.44272e-06	-1.31617e-10	0.767553
80395179	chr7:80395179:A:G	5.37333e-09	-1.31617e-10	-1.12334	8.45788e-07	-1.31617e-10	-0.8912
80395448	chr7:80395448:A:G	1.94517e-09	-1.61064	-0.528803	1.02279e-07	-1.6402	-1.36357
80395660	chr7:80395660:C:A	5.41635e-09	-1.31617e-10	-1.11537	1.12304e-06	-1.31617e-10	-0.607671
80396316	chr7:80396316:T:C	7.00762e-09	-0.857792	-9.09645e-10	1.00014e-06	-0.723576	-9.09645e-10
80396462	chr7:80396462:A:G	3.7858e-09	-1.60534	0.131803	6.71152e-07	-1.58107	0.458598
80396683	chr7:80396683:C:T	2.99894e-09	-1.31617e-10	-1.70653	3.83636e-07	-1.31617e-10	-1.68178
80396688	chr7:80396688:A:G	1.65759e-09	-1.58187	-0.717552	9.98576e-08	-1.54504	-1.48269
80396865	chr7:80396865:C:T	9.71136e-09	-1.55989	1.0284	3.56498e-07	-1.61704	-0.1381
80397273	chr7:80397273:G:A	3.22196e-09	-1.6348	-9.09645e-10	3.97066e-07	-1.64737	-9.09645e-10
80397871	chr7:80397871:A:G	5.73298e-09	-1.31617e-10	-1.05856	9.06399e-07	-1.31617e-10	-0.82199
80397990	chr7:80397990:C:T	2.87144e-08	-1.31617e-10	0.552609	2.68271e-06	-1.31617e-10	0.263112
80398041	chr7:80398041:A:G	2.13212e-09	-1.55848	-0.489196	1.17326e-07	-1.51566	-1.35086
80398486	chr7:80398486:T:C	1.33581e-09	-1.4786	-1.03666	5.42703e-07	-1.39869	0.0637814
80398502	chr7:80398502:A:G	1.32962e-09	-1.49255	-1.02735	5.41405e-07	-1.41698	0.0796831
80398565	chr7:80398565:G:A	2.80766e-09	-1.31617e-10	-1.77244	3.81523e-07	-1.31617e-10	-1.6873
80398635	chr7:80398635:T:C	3.10786e-09	-1.31617e-10	-1.67086	4.05539e-07	-1.31617e-10	-1.62625
80398827	chr7:80398827:T:A	2.70538e-09	-1.31617e-10	-1.80955	3.43912e-07	-1.31617e-10	-1.79108
80399210	chr7:80399210:T:C	7.06434e-10	-1.36403	-1.78829	9.9182e-08	-1.36007	-1.67444
80399412	chr7:80399412:C:T	2.75219e-09	-1.31617e-10	-1.79239	3.63754e-07	-1.31617e-10	-1.73499
80399524	chr7:80399524:C:T	6.04197e-09	-1.31617e-10	-1.00606	6.06675e-07	-1.31617e-10	-1.22348
80399551	chr7:80399551:T:C	3.08197e-09	-1.31617e-10	-1.67922	2.67716e-06	-1.31617e-10	0.261043
80399679	chr7:80399679:A:G	2.92556e-09	-1.31617e-10	-1.73131	2.20594e-06	-1.31617e-10	0.0674386
80400053	chr7:80400053:A:T	1.64888e-09	-1.15362	-1.15108	3.40026e-07	-1.04752	-0.754927
80400159	chr7:80400159:G:T	2.74121e-09	-1.31617e-10	-1.79639	3.38074e-07	-1.31617e-10	-1.80821
80400172	chr7:80400172:T:C	5.76294e-09	-1.31617e-10	-1.05334	7.95297e-07	-1.31617e-10	-0.952753
80400377	chr7:80400377:G:A	6.42767e-09	-1.31617e-10	-0.944178	9.2994e-07	-1.31617e-10	-0.796349
80400802	chr7:80400802:C:T	2.36355e-08	0.357959	-9.09645e-10	4.65622e-06	0.81449	-9.09645e-10
80400985	chr7:80400985:A:T	4.98945e-09	-1.31617e-10	-1.19746	4.34077e-07	-1.31617e-10	-1.55825
80401285	chr7:80401285:G:A	1.72758e-08	1.27117	-1.22665	5.92864e-07	0.563335	-1.80984
80401436	chr7:80401436:A:G	4.94359e-09	-1.31617e-10	-1.2067	8.15957e-07	-1.31617e-10	-0.927108
80401514	chr7:80401514:T:C	2.75244e-09	-1.31617e-10	-1.7923	3.51526e-07	-1.31617e-10	-1.76919
80401546	chr7:80401546:A:G	9.39257e-08	3.07278	-1.33507	2.76213e-06	2.07381	-1.78153
80401844	chr7:80401844:T:A	4.85145e-09	-1.39749	0.171979	1.19747e-06	-1.26064	0.717136
80401882	chr7:80401882:A:G	5.0561e-08	2.67276	-1.55437	1.93282e-06	1.65519	-1.71993
80401962	chr7:80401962:G:C	2.76736e-09	-1.31617e-10	-1.7869	3.7023e-07	-1.31617e-10	-1.71735
80402082	chr7:80402082:C:G	5.36194e-09	-1.31617e-10	-1.12547	7.3888e-07	-1.31617e-10	-1.02633
80402103	chr7:80402103:C:G	2.98889e-08	1.8157	-1.223	9.98561e-07	1.07535	-1.8005
80402412	chr7:80402412:C:T	3.14481e-09	-1.31617e-10	-1.65904	3.75674e-07	-1.31617e-10	-1.70275
80402423	chr7:80402423:TA:T	1.08857e-08	1.18583	-1.60316	8.42656e-07	0.571459	-1.46637
80403373	chr7:80403373:A:G	4.90712e-09	-1.31617e-10	-1.2141	6.77624e-07	-1.31617e-10	-1.11288
80403946	chr7:80403946:T:C	2.70342e-09	-1.31617e-10	-1.81027	3.41486e-07	-1.31617e-10	-1.79816
80403971	chr7:80403971:T:G	4.88737e-09	-1.31617e-10	-1.21814	7.49766e-07	-1.31617e-10	-1.01171
80404473	chr7:80404473:A:C	7.34932e-09	0.984262	-1.79444	1.41082e-06	0.403411	-0.782952
80405064	chr7:80405064:TAAG:T	2.843e-09	-1.31617e-10	-1.75993	3.37329e-07	-1.31617e-10	-1.81041
80405268	chr7:80405268:A:C	8.31161e-09	1.04883	-1.73597	1.24567e-06	0.461757	-0.965795
80405632	chr7:80405632:A:G	7.83349e-09	1.01074	-1.75712	1.30191e-06	0.427534	-0.887416
80405638	chr7:80405638:C:T	2.76491e-09	-1.31617e-10	-1.78778	3.71651e-07	-1.31617e-10	-1.71352
80405803	chr7:80405803:G:A	5.55194e-09	-1.31617e-10	-1.09064	1.2818e-06	-1.31617e-10	-0.475449
80405906	chr7:80405906:T:C	3.72848e-09	-1.48879	-9.09645e-10	4.21138e-07	-1.58851	-9.09645e-10
80405936	chr7:80405936:ATACT:A	7.60457e-10	-1.42973	-1.64889	1.24622e-07	-1.36455	-1.44163
80406028	chr7:80406028:C:T	4.79156e-08	-1.31617e-10	1.06465	4.17516e-06	-1.31617e-10	0.705439
80406084	chr7:80406084:C:T	2.76935e-09	-1.31617e-10	-1.78618	3.38581e-07	-1.31617e-10	-1.80671
80406176	chr7:80406176:C:A	5.59274e-09	0.691788	-1.77511	1.10446e-06	0.153545	-0.777907
80406241	chr7:80406241:C:T	2.70491e-09	-1.31617e-10	-1.80972	3.38391e-07	-1.31617e-10	-1.80727
80406473	chr7:80406473:G:A	2.7221e-09	-1.31617e-10	-1.80339	3.58279e-07	-1.31617e-10	-1.75016
80406514	chr7:80406514:ATTTG:A	1.34063e-08	-1.31617e-10	-0.209069	1.50726e-06	-1.31617e-10	-0.313422
80406685	chr7:80406685:G:A	4.35232e-08	2.61352	-1.64501	2.14216e-06	1.69119	-1.65309
80406781	chr7:80406781:A:T	7.44319e-09	0.742401	-1.53989	4.05395e-07	0.175755	-1.80236
80407444	chr7:80407444:C:A	2.86912e-09	-1.31617e-10	-1.75079	3.43874e-07	-1.31617e-10	-1.79119
80407618	chr7:80407618:A:C	9.19632e-09	1.14956	-1.73554	1.36505e-06	0.551862	-0.964382
80407707	chr7:80407707:T:C	2.8464e-09	-1.31617e-10	-1.75873	3.42568e-07	-1.31617e-10	-1.795
80407767	chr7:80407767:C:T	2.76939e-09	-1.31617e-10	-1.78616	3.58471e-07	-1.31617e-10	-1.74962
80407892	chr7:80407892:T:C	9.33431e-09	1.16271	-1.7338	1.37249e-06	0.563059	-0.970144
80408275	chr7:80408275:A:G	2.70203e-09	-1.31617e-10	-1.81079	3.39627e-07	-1.31617e-10	-1.80362
80408418	chr7:80408418:A:G	2.72843e-09	-1.31617e-10	-1.80106	3.60795e-07	-1.31617e-10	-1.74316
80408456	chr7:80408456:G:T	6.53367e-09	0.841234	-1.76905	1.22111e-06	0.286467	-0.810423
80408775	chr7:80408775:C:T	6.30214e-09	0.805919	-1.76982	1.18429e-06	0.251331	-0.805902
80409007	chr7:80409007:C:T	4.42435e-09	-1.31617e-10	-1.31767	5.82362e-07	-1.31617e-10	-1.26438
80409177	chr7:80409177:T:A	4.80154e-09	0.366492	-1.60235	1.33733e-06	0.536388	-0.969426
80409232	chr7:80409232:G:T	2.939e-09	-1.31617e-10	-1.72672	3.4902e-07	-1.31617e-10	-1.77634
80409306	chr7:80409306:T:C	4.98636e-09	-1.31617e-10	-1.19808	1.10602e-06	-1.31617e-10	-0.622944
80409442	chr7:80409442:T:C	5.07843e-09	-1.31617e-10	-1.17979	1.13479e-06	-1.31617e-10	-0.597266
80409454	chr7:80409454:C:T	3.63222e-09	-1.51495	-9.09645e-10	5.07687e-07	-1.4016	-9.09645e-10
80409788	chr7:80409788:A:G	3.17823e-09	-1.31617e-10	-1.64846	3.56984e-07	-1.31617e-10	-1.75378
80409860	chr7:80409860:A:C	1.82797e-07	3.5824	-1.17881	4.20179e-06	2.5225	-1.81071
80410379	chr7:80410379:A:G	2.85379e-09	-1.31617e-10	-1.75614	3.42964e-07	-1.31617e-10	-1.79385
80410389	chr7:80410389:A:T	2.54489e-08	1.96823	-1.53634	1.31832e-06	1.24229	-1.68965
80410575	chr7:80410575:C:T	7.54243e-10	-1.50435	-1.58248	1.25134e-07	-1.43872	-1.36336
80410760	chr7:80410760:T:G	4.97996e-09	-1.31617e-10	-1.19937	1.10726e-06	-1.31617e-10	-0.621821
80411019	chr7:80411019:G:T	6.42917e-09	0.826156	-1.7701	1.20929e-06	0.270037	-0.803718
80411046	chr7:80411046:C:T	3.46749e-09	-1.31617e-10	-1.56136	3.78468e-07	-1.31617e-10	-1.69534
80412174	chr7:80412174:A:G	5.73473e-09	-1.31617e-10	-1.05825	1.34466e-06	-1.31617e-10	-0.427577
80412409	chr7:80412409:T:C	1.90567e-08	1.32342	-1.18079	7.41907e-07	0.740546	-1.76279
80412466	chr7:80412466:AT:A	7.24181e-09	0.916576	-1.74149	1.15647e-06	0.349562	-0.927906
80412622	chr7:80412622:C:T	6.80446e-09	0.862631	-1.74984	1.1396e-06	0.30223	-0.895267
80412714	chr7:80412714:A:G	5.16085e-09	-1.31617e-10	-1.16369	1.16125e-06	-1.31617e-10	-0.574221
80412737	chr7:80412737:G:A	9.29501e-08	2.9198	-1.19252	2.3472e-06	1.93992	-1.81042
80412928	chr7:80412928:C:T	2.70506e-09	-1.31617e-10	-1.80967	3.5012e-07	-1.31617e-10	-1.77319
80413037	chr7:80413037:T:C	6.10679e-09	-1.31617e-10	-0.995388	1.45265e-06	-1.31617e-10	-0.350327
80413418	chr7:80413418:T:C	7.7343e-09	0.943126	-1.70225	1.03472e-06	0.375054	-1.06464
80413601	chr7:80413601:T:G	2.44636e-08	1.55521	-1.16282	8.21595e-07	0.885231	-1.80545
80413985	chr7:80413985:T:C	3.41843e-09	-1.31617e-10	-1.57561	3.74036e-07	-1.31617e-10	-1.70712
80414608	chr7:80414608:G:A	6.91277e-09	0.878579	-1.75	1.15132e-06	0.315453	-0.898254
80414745	chr7:80414745:A:G	3.7946e-09	-1.31617e-10	-1.47121	4.8962e-07	-1.31617e-10	-1.43784
80414800	chr7:80414800:A:G	5.54159e-08	1.80877	-0.598693	3.20592e-06	1.94551	-1.50422
80414841	chr7:80414841:C:T	2.71587e-09	-1.31617e-10	-1.80568	3.55931e-07	-1.31617e-10	-1.75673
80414955	chr7:80414955:A:G	8.04435e-09	0.974797	-1.69462	1.04097e-06	0.401884	-1.08544
80415480	chr7:80415480:A:G	2.03851e-08	1.38364	-1.17363	7.73422e-07	0.784056	-1.7647
80415601	chr7:80415601:A:G	2.84925e-09	-1.31617e-10	-1.75774	3.41107e-07	-1.31617e-10	-1.79927
80415640	chr7:80415640:G:A	6.64771e-09	-1.31617e-10	-0.910518	1.65008e-06	-1.31617e-10	-0.222888
80415652	chr7:80415652:A:G	3.83642e-09	-1.31617e-10	-1.46025	4.94538e-07	-1.31617e-10	-1.42785
80415882	chr7:80415882:A:G	7.74236e-09	1.03374	-1.79182	1.66689e-06	1.55943	-1.77219
80416043	chr7:80416043:C:A	2.73818e-09	-1.31617e-10	-1.7975	3.63975e-07	-1.31617e-10	-1.73438
80416194	chr7:80416194:G:A	7.32957e-09	0.939246	-1.75212	1.22761e-06	0.36965	-0.888298
80416305	chr7:80416305:A:G	3.65965e-09	-1.50742	-9.09645e-10	4.90242e-07	-1.43657	-9.09645e-10
80416446	chr7:80416446:T:TG	6.33185e-09	-1.31617e-10	-0.959198	9.09222e-07	-1.31617e-10	-0.81888
80416501	chr7:80416501:C:T	2.77749e-09	-1.31617e-10	-1.78324	3.38207e-07	-1.31617e-10	-1.80781
80416804	chr7:80416804:A:G	1.06305e-08	1.36523	-1.80629	3.14956e-06	0.735155	-0.311605
80416972	chr7:80416972:T:C	9.57107e-09	1.25693	-1.80298	3.00297e-06	0.640332	-0.264445
80417067	chr7:80417067:G:A	6.31637e-09	-1.31617e-10	-0.961645	9.06777e-07	-1.31617e-10	-0.821573
80417163	chr7:80417163:T:C	3.91346e-09	-1.31617e-10	-1.44037	5.05274e-07	-1.31617e-10	-1.40637
80417604	chr7:80417604:T:A	8.5678e-10	-1.6109	-1.34846	1.27806e-07	-1.59064	-1.19032
80417991	chr7:80417991:C:G	8.98007e-09	1.15052	-1.76031	1.30464e-06	0.560415	-1.0182
80418204	chr7:80418204:A:G	3.75524e-09	-1.31617e-10	-1.48164	4.83668e-07	-1.31617e-10	-1.45007
80418954	chr7:80418954:A:G	1.12793e-09	-1.09525	-1.58915	1.28722e-07	-1.3212	-1.45261
80419088	chr7:80419088:A:G	3.90871e-09	-1.44158	-9.09645e-10	4.34393e-07	-1.55752	-9.09645e-10
80419340	chr7:80419340:C:T	7.07158e-09	0.887135	-1.73584	1.1036e-06	0.325315	-0.950452
80419350	chr7:80419350:C:T	7.05859e-07	1.16951	2.58512	1.36998e-05	1.34498	0.54869
80419412	chr7:80419412:G:C	3.69987e-09	-1.31617e-10	-1.49649	5.33821e-07	-1.31617e-10	-1.35141
80419514	chr7:80419514:C:T	7.07321e-09	0.881264	-1.72974	1.07633e-06	0.320136	-0.970289
80419555	chr7:80419555:T:G	7.19493e-09	0.908326	-1.73974	1.13906e-06	0.343628	-0.937143
80419603	chr7:80419603:T:A	5.84991e-08	1.81046	-0.546235	1.28392e-06	1.19346	-1.66726
80419850	chr7:80419850:A:G	3.12566e-08	0.637441	-9.09645e-10	5.76571e-06	1.02821	-9.09645e-10
80420075	chr7:80420075:T:C	2.75723e-09	-1.31617e-10	-1.79056	3.37914e-07	-1.31617e-10	-1.80868
80420428	chr7:80420428:T:G	6.22665e-09	-1.31617e-10	-0.975951	8.91777e-07	-1.31617e-10	-0.838253
80420556	chr7:80420556:A:C	6.28552e-09	-1.31617e-10	-0.966541	1.53175e-06	-1.31617e-10	-0.297303
80420717	chr7:80420717:A:G	2.65487e-08	2.26666	-1.79247	2.91649e-06	1.40184	-1.05517
80420819	chr7:80420819:C:G	7.19897e-09	-1.31617e-10	-0.830852	1.83429e-06	-1.31617e-10	-0.117057
80421997	chr7:80421997:T:C	2.75015e-09	-1.31617e-10	-1.79314	3.6755e-07	-1.31617e-10	-1.72461
80422094	chr7:80422094:G:A	6.59169e-09	0.83271	-1.75169	1.11302e-06	0.275191	-0.891826
80422098	chr7:80422098:G:A	2.75005e-09	-1.31617e-10	-1.79317	3.67515e-07	-1.31617e-10	-1.72471
80422749	chr7:80422749:T:C	2.45071e-08	2.19066	-1.79649	3.54606e-06	1.38418	-0.842062
80423286	chr7:80423286:A:C	6.69962e-09	0.840481	-1.74322	1.0834e-06	0.281	-0.924613
80423476	chr7:80423476:G:A	4.11241e-09	-1.31617e-10	-1.39078	6.10865e-07	-1.31617e-10	-1.21659
80423963	chr7:80423963:A:T	3.20886e-09	-1.63887	-9.09645e-10	3.97085e-07	-1.64732	-9.09645e-10
80423968	chr7:80423968:A:C	3.60877e-09	-1.31617e-10	-1.52142	5.36945e-07	-1.31617e-10	-1.34557
80424167	chr7:80424167:A:T	7.55042e-09	0.954029	-1.73722	1.17112e-06	0.380258	-0.946009
80424337	chr7:80424337:T:G	2.72731e-09	-1.31617e-10	-1.80147	3.60384e-07	-1.31617e-10	-1.7443
80424441	chr7:80424441:T:G	2.7277e-09	-1.31617e-10	-1.80133	3.60541e-07	-1.31617e-10	-1.74386
80424575	chr7:80424575:G:A	2.72763e-09	-1.31617e-10	-1.80136	3.60514e-07	-1.31617e-10	-1.74394
80424693	chr7:80424693:C:T	3.1297e-09	-1.31617e-10	-1.66385	3.95359e-07	-1.31617e-10	-1.65167
80424694	chr7:80424694:T:C	8.02923e-09	1.08334	-1.80504	1.5604e-06	0.49716	-0.775934
80424892	chr7:80424892:CA:C	3.19355e-09	-1.64366	-9.09645e-10	4.1479e-07	-1.6037	-9.09645e-10
80425056	chr7:80425056:A:G	2.74653e-09	-1.31617e-10	-1.79445	3.37666e-07	-1.31617e-10	-1.80941
80425490	chr7:80425490:G:A	2.73487e-09	-1.31617e-10	-1.79871	3.62869e-07	-1.31617e-10	-1.73743
80425839	chr7:80425839:T:C	1.93373e-08	1.9637	-1.80645	3.71884e-06	1.17376	-0.584065
80426370	chr7:80426370:C:G	6.13366e-09	0.799294	-1.79029	1.26981e-06	0.246229	-0.731075
80426398	chr7:80426398:G:A	6.23572e-09	-1.31617e-10	-0.974496	6.19647e-07	-1.31617e-10	-1.20232
80426624	chr7:80426624:T:A	6.34102e-09	-0.95775	-9.09645e-10	1.01579e-06	-0.708048	-9.09645e-10
80426700	chr7:80426700:T:A	2.76484e-09	-1.31617e-10	-1.78781	3.38003e-07	-1.31617e-10	-1.80841
80426851	chr7:80426851:T:G	8.649e-09	1.15873	-1.80607	1.69834e-06	0.563539	-0.757603
80426856	chr7:80426856:T:C	3.23715e-09	-1.31617e-10	-1.6301	4.92983e-07	-1.31617e-10	-1.43099
80427345	chr7:80427345:A:T	5.40127e-09	-0.980336	-0.137821	2.77727e-06	-1.22731	1.52506
80427624	chr7:80427624:G:T	5.72443e-09	-1.06005	-9.09645e-10	4.57991e-07	-1.50462	-9.09645e-10
80427753	chr7:80427753:G:A	5.52875e-09	-1.09483	-9.09645e-10	6.10358e-07	-1.21742	-9.09645e-10
80428074	chr7:80428074:T:C	3.19813e-09	-1.64222	-9.09645e-10	4.15922e-07	-1.60097	-9.09645e-10
80428087	chr7:80428087:C:T	2.76773e-08	0.515822	-9.09645e-10	2.80588e-06	0.308003	-9.09645e-10
80428390	chr7:80428390:A:G	6.35107e-09	-1.31617e-10	-0.956167	6.78984e-07	-1.31617e-10	-1.11087
80428493	chr7:80428493:C:A	2.7153e-09	-1.31617e-10	-1.80589	1.40189e-06	-1.31617e-10	-0.385895
80428669	chr7:80428669:C:T	2.98929e-09	-1.35178	-0.357977	1.09534e-06	-1.40607	0.773423
80428704	chr7:80428704:G:T	2.86256e-09	-1.31617e-10	-1.75307	4.46073e-07	-1.31617e-10	-1.53099
80428709	chr7:80428709:G:C	1.73561e-08	1.22421	-1.17506	2.46927e-06	0.601368	-0.421162
80430241	chr7:80430241:G:A	5.28564e-10	-1.6465	-1.79588	7.74894e-08	-1.64737	-1.63396
80431441	chr7:80431441:C:T	5.37419e-09	-1.31617e-10	-1.12318	5.64314e-07	-1.31617e-10	-1.29586
80431497	chr7:80431497:C:T	1.09761e-09	-0.927254	-1.7844	9.34578e-08	-1.28315	-1.81081
80431675	chr7:80431675:G:T	8.77683e-10	-1.41336	-1.5219	7.9401e-08	-1.54894	-1.70802
80431740	chr7:80431740:G:A	6.66411e-10	-1.55269	-1.65795	8.22949e-08	-1.64283	-1.57833
80431940	chr7:80431940:T:C	8.49469e-09	-1.31617e-10	-0.665349	1.99817e-06	-1.31617e-10	-0.0314844
80432064	chr7:80432064:T:C	2.70548e-09	-1.31617e-10	-1.80951	3.38709e-07	-1.31617e-10	-1.80633
80432175	chr7:80432175:T:C	1.09414e-09	-1.30927	-1.40556	9.40558e-08	-1.48381	-1.60377
80432207	chr7:80432207:A:G	1.74957e-09	-0.678427	-1.56699	3.36188e-07	-0.165049	-1.64875
80432271	chr7:80432271:A:G	4.64457e-09	-1.31617e-10	-1.26909	4.28456e-07	-1.31617e-10	-1.57128
80432486	chr7:80432486:G:A	8.27457e-10	-1.27882	-1.71537	1.61955e-07	-0.772717	-1.77143
80432489	chr7:80432489:AATGTAAAATGGTACAGCCGCTTTGGGAAACAGTTTGACCATT:A	8.41712e-10	-1.28458	-1.69253	1.62929e-07	-0.781666	-1.75649
80432548	chr7:80432548:A:G	8.51797e-09	-1.31617e-10	-0.662612	2.00413e-06	-1.31617e-10	-0.0285064
80432629	chr7:80432629:A:G	3.26115e-09	-1.31617e-10	-1.62271	3.61308e-07	-1.31617e-10	-1.74174
80433234	chr7:80433234:T:C	3.00833e-09	-0.843196	-0.86021	4.01663e-07	-0.292953	-1.3429
80433651	chr7:80433651:C:T	3.22845e-09	-1.31617e-10	-1.63279	3.83962e-07	-1.31617e-10	-1.68093
80434322	chr7:80434322:C:T	5.69156e-09	-1.31617e-10	-1.06581	5.92235e-07	-1.31617e-10	-1.24757
80434564	chr7:80434564:G:A	1.74769e-08	0.0560915	-9.09645e-10	2.81654e-06	0.311795	-9.09645e-10
80435219	chr7:80435219:C:T	8.23619e-10	-1.19398	-1.80486	1.6339e-07	-0.726303	-1.80902
80435322	chr7:80435322:G:A	8.04111e-10	-1.22341	-1.7994	1.56259e-07	-0.769308	-1.81065
80435781	chr7:80435781:C:T	2.70297e-09	-1.31617e-10	-1.81044	3.37258e-07	-1.31617e-10	-1.81062
80435936	chr7:80435936:G:A	3.20285e-09	-1.31617e-10	-1.64075	3.40358e-07	-1.31617e-10	-1.80147
80436043	chr7:80436043:C:T	3.20665e-09	-1.31617e-10	-1.63956	3.81276e-07	-1.31617e-10	-1.68795
80436361	chr7:80436361:T:C	7.34274e-10	-1.30377	-1.8099	1.76217e-07	-0.886683	-1.57307
80436514	chr7:80436514:G:A	1.68918e-09	-0.767225	-1.51332	3.10902e-07	-0.274627	-1.61737
80436631	chr7:80436631:T:C	3.48685e-09	-1.31617e-10	-1.55579	3.50097e-07	-1.31617e-10	-1.77326
80436632	chr7:80436632:A:G	3.79209e-09	-1.31617e-10	-1.47187	3.84595e-07	-1.31617e-10	-1.67928
80437237	chr7:80437237:C:A	2.73774e-09	-1.31617e-10	-1.79766	3.92882e-07	-1.31617e-10	-1.65796
80437272	chr7:80437272:A:G	2.70204e-09	-1.31617e-10	-1.81079	3.37471e-07	-1.31617e-10	-1.80999
80437501	chr7:80437501:A:C	1.00084e-09	-1.39803	-1.40593	8.83611e-08	-1.54595	-1.60408
80437661	chr7:80437661:A:G	3.26246e-09	-1.31617e-10	-1.62231	3.42217e-07	-1.31617e-10	-1.79602
80437773	chr7:80437773:C:A	3.26548e-09	-1.31617e-10	-1.62138	3.42007e-07	-1.31617e-10	-1.79664
80437786	chr7:80437786:A:G	1.01441e-09	-1.38588	-1.40461	8.91096e-08	-1.53794	-1.60367
80437816	chr7:80437816:A:G	1.49105e-09	-0.801583	-1.60373	2.86367e-07	-1.09628	-0.877909
80438036	chr7:80438036:T:C	7.13009e-10	-1.33225	-1.8108	1.71654e-07	-0.937938	-1.54805
80438334	chr7:80438334:C:T	1.09306e-09	-1.59561	-1.12019	9.74628e-08	-1.63184	-1.42016
80438471	chr7:80438471:T:C	1.14872e-09	-1.39389	-1.27225	9.93702e-08	-1.54366	-1.48896
80438940	chr7:80438940:C:T	1.0142e-08	-1.31617e-10	-0.488108	1.68476e-06	-1.31617e-10	-0.202092
80438951	chr7:80438951:T:G	9.88519e-10	-1.41403	-1.40231	8.75591e-08	-1.55665	-1.6025
80439013	chr7:80439013:C:T	6.64124e-09	-1.31617e-10	-0.911491	4.94884e-07	-1.31617e-10	-1.42715
80439176	chr7:80439176:T:TA	1.01178e-09	-1.40307	-1.39001	8.89753e-08	-1.5493	-1.59381
80439382	chr7:80439382:C:T	7.00292e-09	-0.858463	-9.09645e-10	1.09706e-06	-0.631076	-9.09645e-10
80439483	chr7:80439483:A:G	2.98495e-09	-1.31617e-10	-1.71121	9.51673e-07	-1.31617e-10	-0.773248
80439484	chr7:80439484:A:G	6.45317e-10	-1.64717	-1.59563	7.2149e-08	-1.61922	-1.73352
80439705	chr7:80439705:T:G	3.17432e-09	-1.31617e-10	-1.6497	5.56696e-07	-1.31617e-10	-1.30945
80439751	chr7:80439751:A:G	2.54874e-09	-1.57567	-0.293516	3.41347e-07	-0.879329	-0.919242
80439857	chr7:80439857:A:G	2.7031e-09	-1.31617e-10	-1.81039	3.37258e-07	-1.31617e-10	-1.81062
80439890	chr7:80439890:A:G	1.02745e-09	-1.39807	-1.37964	8.99963e-08	-1.5459	-1.5858
80440016	chr7:80440016:T:C	2.75539e-09	-1.31617e-10	-1.79123	3.57049e-07	-1.31617e-10	-1.7536
80440027	chr7:80440027:C:T	2.7541e-09	-1.31617e-10	-1.7917	3.56756e-07	-1.31617e-10	-1.75442
80440104	chr7:80440104:T:G	2.74947e-09	-1.31617e-10	-1.79338	3.55972e-07	-1.31617e-10	-1.75662
80440188	chr7:80440188:TA:T	2.84083e-09	-1.31617e-10	-1.76069	3.7531e-07	-1.31617e-10	-1.70372
80440219	chr7:80440219:G:T	2.81617e-09	-1.31617e-10	-1.76941	3.70491e-07	-1.31617e-10	-1.71664
80440253	chr7:80440253:C:T	3.11613e-09	-1.31617e-10	-1.6682	3.37689e-07	-1.31617e-10	-1.80935
80440515	chr7:80440515:G:A	2.89626e-09	-1.31617e-10	-1.74137	3.92565e-07	-1.31617e-10	-1.65877
80440530	chr7:80440530:G:A	1.06262e-08	-1.31617e-10	-0.441463	2.47806e-06	-1.31617e-10	0.183763
80440610	chr7:80440610:C:T	2.849e-09	-1.31617e-10	-1.75782	3.76989e-07	-1.31617e-10	-1.69925
80440679	chr7:80440679:G:A	2.89114e-09	-1.31617e-10	-1.74314	3.84955e-07	-1.31617e-10	-1.67834
80440704	chr7:80440704:A:G	2.84572e-09	-1.31617e-10	-1.75898	3.76369e-07	-1.31617e-10	-1.7009
80440824	chr7:80440824:A:G	2.8612e-09	-1.31617e-10	-1.75355	3.79308e-07	-1.31617e-10	-1.69312
80441553	chr7:80441553:T:G	1.13298e-09	-1.32155	-1.35839	1.00375e-07	-1.49645	-1.5261
80441901	chr7:80441901:A:G	1.06432e-09	-1.32845	-1.41401	9.52758e-08	-1.50102	-1.57368
80442091	chr7:80442091:A:G	2.883e-09	-1.31617e-10	-1.74596	3.39885e-07	-1.31617e-10	-1.80286
80442473	chr7:80442473:C:T	1.77513e-09	-0.555328	-1.67559	3.33827e-07	-0.118856	-1.70199
80442664	chr7:80442664:A:G	2.77464e-09	-1.31617e-10	-1.78427	3.37319e-07	-1.31617e-10	-1.81044
80442913	chr7:80442913:G:A	2.76797e-09	-1.31617e-10	-1.78668	3.37263e-07	-1.31617e-10	-1.81061
80443026	chr7:80443026:G:A	2.70634e-09	-1.31617e-10	-1.80919	3.38784e-07	-1.31617e-10	-1.80611
80443059	chr7:80443059:G:A	3.30424e-09	-1.31617e-10	-1.60958	3.39625e-07	-1.31617e-10	-1.80363
80443904	chr7:80443904:C:G	1.09897e-08	-1.31617e-10	-0.407834	9.22674e-07	-1.31617e-10	-0.804194
80443994	chr7:80443994:A:G	1.30564e-09	-0.776528	-1.76157	4.34883e-07	-0.390866	-1.16553
80444238	chr7:80444238:A:AT	4.07444e-09	-1.40006	-9.09645e-10	5.78822e-07	-1.27047	-9.09645e-10
80444413	chr7:80444413:C:A	3.22454e-09	-1.634	-9.09645e-10	4.19361e-07	-1.59274	-9.09645e-10
80444535	chr7:80444535:A:G	2.62567e-09	-0.142858	-1.69659	4.24381e-07	0.192631	-1.77347
80445427	chr7:80445427:G:A	1.06264e-08	-1.31617e-10	-0.44145	2.52817e-06	-1.31617e-10	0.203781
80445535	chr7:80445535:C:T	2.71397e-09	-1.31617e-10	-1.80638	3.40312e-07	-1.31617e-10	-1.80161
80445560	chr7:80445560:G:A	3.23869e-09	-1.62962	-9.09645e-10	3.97078e-07	-1.64734	-9.09645e-10
80445761	chr7:80445761:A:C	2.8185e-09	-1.31617e-10	-1.76858	9.84765e-07	-1.31617e-10	-0.739067
80445841	chr7:80445841:A:C	1.34314e-09	-0.728082	-1.7817	2.37641e-07	-0.360866	-1.79984
80445854	chr7:80445854:T:A	1.46721e-08	-0.11884	-9.09645e-10	2.22909e-06	0.0778788	-9.09645e-10
80446034	chr7:80446034:A:G	2.7345e-09	-1.31617e-10	-1.79884	3.4378e-07	-1.31617e-10	-1.79147
80446060	chr7:80446060:G:A	1.47283e-09	-0.607448	-1.81015	3.21037e-07	-0.112893	-1.74702
80447176	chr7:80447176:T:C	2.74212e-09	-1.31617e-10	-1.79606	3.37729e-07	-1.31617e-10	-1.80923
80447279	chr7:80447279:C:T	2.76939e-09	-1.31617e-10	-1.78616	3.53299e-07	-1.31617e-10	-1.76415
80447765	chr7:80447765:A:G	8.11224e-10	-1.30749	-1.70651	8.07061e-08	-1.4886	-1.75205
80448079	chr7:80448079:G:A	2.73952e-09	-1.31617e-10	-1.79701	3.82275e-07	-1.31617e-10	-1.68533
80448094	chr7:80448094:C:T	5.22432e-09	-1.31617e-10	-1.15147	5.13411e-07	-1.31617e-10	-1.39039
80448115	chr7:80448115:C:T	8.26295e-09	-1.31617e-10	-0.693009	8.21133e-07	-1.31617e-10	-0.920785
80448237	chr7:80448237:A:T	3.08362e-09	-1.31617e-10	-1.67869	5.50076e-07	-1.31617e-10	-1.32141
80448334	chr7:80448334:G:C	2.67023e-09	-0.234044	-1.58858	1.89567e-07	-0.576809	-1.80992
80448597	chr7:80448597:T:G	3.18807e-09	-1.31617e-10	-1.64537	3.57665e-07	-1.31617e-10	-1.75187
80448608	chr7:80448608:A:T	3.56538e-09	0.0239293	-1.55745	6.39159e-07	0.554695	-1.72601
80448699	chr7:80448699:C:T	1.99844e-09	-1.15508	-0.957347	1.0612e-07	-1.32048	-1.64642
80449281	chr7:80449281:T:A	4.57346e-09	-0.194638	-1.08988	1.17458e-06	0.192616	-0.75542
80449319	chr7:80449319:C:G	5.89139e-09	-1.31617e-10	-1.0313	5.9262e-07	-1.31617e-10	-1.24692
80449690	chr7:80449690:A:G	6.34418e-09	-1.31617e-10	-0.957252	6.31258e-07	-1.31617e-10	-1.18376
80449843	chr7:80449843:A:G	4.03687e-09	-0.271493	-1.13783	1.01199e-06	0.105451	-0.817249
80449866	chr7:80449866:A:AC	3.43078e-09	-1.572	-9.09645e-10	4.57111e-07	-1.50654	-9.09645e-10
80450259	chr7:80450259:C:T	5.50668e-09	-1.09883	-9.09645e-10	8.68216e-07	-0.865029	-9.09645e-10
80450397	chr7:80450397:T:C	9.01754e-09	-0.211747	-0.393872	2.33618e-06	0.172166	-0.0473655
80450679	chr7:80450679:A:G	1.76679e-09	-1.29842	-0.9372	9.97961e-08	-1.38672	-1.64162
80450861	chr7:80450861:C:T	1.05765e-08	-0.0658603	-0.380292	2.79253e-06	0.332405	-0.0291724
80451079	chr7:80451079:G:A	5.36523e-09	0.197644	-1.32249	8.07554e-07	0.667223	-1.60468
80451213	chr7:80451213:A:G	1.19603e-09	-1.18653	-1.43925	8.89304e-08	-1.34157	-1.80205
80451810	chr7:80451810:G:C	6.02077e-10	-1.5017	-1.81046	7.25128e-08	-1.63037	-1.71734
80451848	chr7:80451848:C:T	6.10637e-10	-1.4939	-1.80414	7.5684e-08	-1.62746	-1.67745
80452218	chr7:80452218:G:A	8.04862e-09	-1.31617e-10	-0.719289	2.12249e-06	-1.31617e-10	0.0288753
80452382	chr7:80452382:C:T	6.34491e-09	-1.31617e-10	-0.957137	6.3132e-07	-1.31617e-10	-1.18366
80452421	chr7:80452421:C:T	3.33812e-09	-1.31617e-10	-1.59938	3.97058e-07	-1.31617e-10	-1.64739
80453032	chr7:80453032:T:C	8.61803e-09	-0.200634	-0.4503	2.21027e-06	0.185391	-0.11599
80453060	chr7:80453060:A:T	8.91345e-09	-0.201404	-0.415825	2.30863e-06	0.183701	-0.0707618
80453087	chr7:80453087:C:A	2.75435e-09	-1.31617e-10	-1.79161	3.38077e-07	-1.31617e-10	-1.8082
80453650	chr7:80453650:C:A	1.37788e-08	0.435011	-0.616669	4.17127e-06	0.912681	-0.208176
80454477	chr7:80454477:G:T	5.15235e-09	-1.31617e-10	-1.16534	5.24313e-07	-1.31617e-10	-1.36938
80454570	chr7:80454570:T:A	2.8386e-09	-1.31617e-10	-1.76148	3.43595e-07	-1.31617e-10	-1.79201
80455073	chr7:80455073:A:G	2.66675e-08	0.629933	-0.151279	8.29678e-06	1.1147	0.277452
80455310	chr7:80455310:G:A	9.47464e-09	0.286487	-0.842658	1.41899e-06	0.70628	-1.08005
80455696	chr7:80455696:G:A	3.45233e-09	0.00255347	-1.56829	4.89001e-07	-0.0220015	-1.4171
80456192	chr7:80456192:T:C	1.00493e-08	1.2765	-1.77378	9.33504e-07	0.695003	-1.48753
80456424	chr7:80456424:A:G	6.23849e-09	-0.974053	-9.09645e-10	1.05682e-06	-0.668446	-9.09645e-10
80456482	chr7:80456482:C:T	2.702e-09	-1.31617e-10	-1.8108	6.61768e-06	-1.31617e-10	1.16603
80456672	chr7:80456672:G:T	2.84054e-09	0.0485578	-1.80935	2.74528e-07	-0.415535	-1.60088
80456807	chr7:80456807:A:G	3.25494e-09	0.184281	-1.8089	2.88657e-07	-0.300691	-1.66554
80456904	chr7:80456904:G:A	6.23812e-09	-1.31617e-10	-0.974111	2.52105e-06	-1.31617e-10	0.200961
80456971	chr7:80456971:G:A	2.4752e-09	-0.0910009	-1.80747	2.63946e-07	-0.382555	-1.67317
80457075	chr7:80457075:A:C	1.62977e-09	-1.54097	-0.775385	8.07281e-08	-1.61357	-1.62681
80457417	chr7:80457417:C:T	4.58646e-09	-1.31617e-10	-1.28168	1.46065e-06	-1.31617e-10	-0.344832
80457545	chr7:80457545:G:A	2.69866e-08	2.07004	-1.57949	5.94825e-06	1.15893	-0.0995513
80458336	chr7:80458336:A:G	6.18911e-10	-1.53238	-1.75221	9.16692e-08	-1.30317	-1.81011
80458543	chr7:80458543:T:G	1.69532e-09	-0.512585	-1.76434	1.82839e-07	-0.675533	-1.74733
80458996	chr7:80458996:T:C	3.39502e-09	0.226112	-1.80859	3.03537e-07	-0.309656	-1.60631
80459040	chr7:80459040:G:A	5.76856e-09	0.20175	-1.25412	1.61836e-06	-0.110982	-0.131318
80459276	chr7:80459276:A:G	3.61346e-09	0.254405	-1.77453	2.66332e-07	-0.285447	-1.76128
80460148	chr7:80460148:A:C	3.24018e-09	0.18101	-1.81017	2.86654e-07	-0.347664	-1.62553
80460233	chr7:80460233:G:A	2.72305e-09	-1.31617e-10	-1.80304	3.74668e-07	-1.31617e-10	-1.70543
80460340	chr7:80460340:G:A	2.71984e-09	-1.31617e-10	-1.80422	5.18916e-06	-1.31617e-10	0.922858
80460763	chr7:80460763:A:G	5.57362e-09	-1.31617e-10	-1.08675	2.12221e-06	-1.31617e-10	0.0287428
80461187	chr7:80461187:T:C	3.26005e-09	0.187757	-1.81081	2.90415e-07	-0.344873	-1.61528
80461314	chr7:80461314:A:G	7.9448e-09	-1.31617e-10	-0.732272	1.10745e-06	-1.31617e-10	-0.621654
80461401	chr7:80461401:T:A	2.76589e-09	-1.31617e-10	-1.78743	3.73272e-07	-1.31617e-10	-1.70916
80461986	chr7:80461986:G:A	2.84422e-09	0.00903579	-1.76854	3.51749e-07	-0.199013	-1.56954
80462037	chr7:80462037:A:G	4.53179e-09	-1.31617e-10	-1.29367	4.58435e-07	-1.31617e-10	-1.50365
80462665	chr7:80462665:G:A	4.92326e-09	0.410347	-1.62117	1.02419e-06	-0.192673	-0.507137
80462725	chr7:80462725:C:A	5.47751e-09	0.518736	-1.62288	1.11438e-06	-0.104663	-0.510754
80462803	chr7:80462803:A:G	2.71159e-09	-1.31617e-10	-1.80726	3.52512e-07	-1.31617e-10	-1.76638
80462814	chr7:80462814:A:G	2.86393e-09	0.0557781	-1.80837	2.63617e-07	-0.451311	-1.60566
80462994	chr7:80462994:G:C	2.92318e-09	-1.31617e-10	-1.73212	3.41453e-07	-1.31617e-10	-1.79826
80463329	chr7:80463329:T:A	2.70223e-09	-1.31617e-10	-1.81071	3.54732e-07	-1.31617e-10	-1.76011
80463810	chr7:80463810:C:A	2.70199e-09	-1.31617e-10	-1.8108	3.55904e-07	-1.31617e-10	-1.75681
80463894	chr7:80463894:T:C	4.34906e-09	-1.31617e-10	-1.33483	1.33723e-06	-1.31617e-10	-0.433117
80464170	chr7:80464170:AT:A	2.51033e-09	-0.0809515	-1.80343	2.43487e-07	-0.563873	-1.57253
80465291	chr7:80465291:A:G	4.20729e-09	0.138465	-1.50644	1.09072e-06	-0.37809	-0.258789
80465612	chr7:80465612:T:C	2.77239e-09	-0.25551	-1.52957	3.79547e-07	-0.0023506	-1.69014
80465624	chr7:80465624:G:A	3.04588e-09	-1.31617e-10	-1.691	3.5918e-07	-1.31617e-10	-1.74764
80465825	chr7:80465825:T:G	2.70536e-09	-1.31617e-10	-1.80956	3.50789e-07	-1.31617e-10	-1.77129
80466043	chr7:80466043:A:T	2.5563e-09	-0.0577107	-1.80852	2.47352e-07	-0.540475	-1.58018
80466439	chr7:80466439:C:T	2.70312e-09	-1.31617e-10	-1.81038	3.5284e-07	-1.31617e-10	-1.76545
80466773	chr7:80466773:A:G	5.14326e-09	-1.31617e-10	-1.1671	1.84374e-06	-1.31617e-10	-0.111919
80467039	chr7:80467039:A:T	2.79799e-09	-1.31617e-10	-1.77589	3.37436e-07	-1.31617e-10	-1.81009
80467066	chr7:80467066:C:T	2.76255e-09	-1.31617e-10	-1.78864	3.72419e-07	-1.31617e-10	-1.71145
80467377	chr7:80467377:A:T	3.79052e-09	-1.31617e-10	-1.47229	4.21006e-07	-1.31617e-10	-1.58882
80467958	chr7:80467958:G:T	2.83794e-09	0.0283403	-1.79005	2.89097e-07	-0.186849	-1.77786
80468290	chr7:80468290:GATT:G	2.88208e-09	0.0609344	-1.80721	2.77043e-07	-0.439507	-1.56779
80469171	chr7:80469171:C:T	4.75344e-09	0.196992	-1.44291	1.32802e-06	-0.317184	-0.122844
80469252	chr7:80469252:T:C	3.09778e-09	0.115121	-1.78923	3.16572e-07	-0.098267	-1.77565
80469548	chr7:80469548:C:T	3.06879e-09	0.0562236	-1.73973	3.63387e-07	-0.487286	-1.24871
80469992	chr7:80469992:A:G	2.73383e-09	-1.31617e-10	-1.79909	3.54505e-07	-1.31617e-10	-1.76075
80471252	chr7:80471252:C:T	2.34727e-09	-0.350618	-1.60092	6.00068e-07	-0.578733	-0.655693
80471390	chr7:80471390:C:T	6.35395e-09	-1.31617e-10	-0.955714	3.08952e-06	-1.31617e-10	0.404301
80471409	chr7:80471409:A:G	5.38716e-09	-1.31617e-10	-1.12077	7.40754e-07	-1.31617e-10	-1.0238
80471653	chr7:80471653:C:A	2.57854e-09	-0.722676	-1.13489	6.98078e-07	-1.40868	0.325546
80471897	chr7:80471897:G:A	4.74796e-09	-1.31617e-10	-1.24707	2.36724e-06	-1.31617e-10	0.138011
80472227	chr7:80472227:C:T	3.30334e-09	-1.31617e-10	-1.60986	3.46352e-07	-1.31617e-10	-1.78401
80472332	chr7:80472332:G:A	7.41996e-09	-1.31617e-10	-0.800617	5.28583e-07	-1.31617e-10	-1.36127
80472836	chr7:80472836:A:T	6.78389e-09	-1.31617e-10	-0.890239	4.48028e-07	-1.31617e-10	-1.52661
80472842	chr7:80472842:G:A	9.68192e-09	-0.53453	-9.09645e-10	3.97625e-07	-1.64596	-9.09645e-10
80472877	chr7:80472877:T:C	1.08902e-09	-1.05972	-1.65979	1.57674e-07	-0.839386	-1.73155
80472917	chr7:80472917:C:T	1.63207e-09	-1.29379	-1.02115	1.16974e-07	-1.35957	-1.50995
80473283	chr7:80473283:G:A	7.15997e-09	-1.31617e-10	-0.836285	4.46834e-07	-1.31617e-10	-1.52928
80473389	chr7:80473389:A:C	3.07975e-09	-1.31617e-10	-1.67994	4.85127e-07	-1.31617e-10	-1.44706
80473669	chr7:80473669:T:C	3.1001e-09	-1.31617e-10	-1.67335	4.70147e-07	-1.31617e-10	-1.47842
80474208	chr7:80474208:A:G	3.08868e-08	-1.31617e-10	0.62554	2.11361e-06	-1.31617e-10	0.0246839
80474548	chr7:80474548:T:A	1.13582e-09	-1.26853	-1.40891	1.13416e-07	-1.09277	-1.80764
80474578	chr7:80474578:C:T	3.66397e-09	-1.31617e-10	-1.50624	8.30216e-06	-1.31617e-10	1.3928
80474789	chr7:80474789:C:T	3.23234e-09	-0.100816	-1.53077	1.63667e-07	-1.08007	-1.45357
80474844	chr7:80474844:C:T	1.43364e-08	-1.31617e-10	-0.141989	6.5348e-07	-1.31617e-10	-1.14916
80475024	chr7:80475024:C:T	6.08083e-09	-1.31617e-10	-0.99965	2.37577e-06	-1.31617e-10	0.141607
80475119	chr7:80475119:A:G	6.50657e-10	-1.48841	-1.74615	1.31035e-07	-1.30741	-1.4486
80475233	chr7:80475233:A:G	1.0825e-09	-1.26921	-1.45632	9.98129e-07	-0.614141	-0.111445
80476037	chr7:80476037:T:C	1.93472e-08	-1.31617e-10	0.157757	2.59529e-06	-1.31617e-10	0.229984
80476164	chr7:80476164:A:G	4.2177e-09	-1.3655	-9.09645e-10	4.76259e-07	-1.46551	-9.09645e-10
80476329	chr7:80476329:A:T	1.34597e-09	-1.32799	-1.17969	7.72017e-08	-1.49411	-1.79094
80476409	chr7:80476409:T:C	1.49677e-08	-1.31617e-10	-0.0988932	6.99362e-07	-1.31617e-10	-1.0813
80476496	chr7:80476496:G:A	3.48604e-08	-1.31617e-10	0.74656	2.32147e-06	-1.31617e-10	0.118485
80476499	chr7:80476499:A:G	3.16006e-09	-1.31617e-10	-1.6542	5.05515e-07	-1.31617e-10	-1.40589
80476938	chr7:80476938:T:C	5.95741e-10	-1.59445	-1.72829	6.49724e-08	-1.6471	-1.8104
80477198	chr7:80477198:A:G	5.4955e-09	-1.31617e-10	-1.10086	2.04731e-06	-1.31617e-10	-0.00718762
80478116	chr7:80478116:A:G	5.50735e-10	-1.59516	-1.80613	1.1565e-07	-1.6443	-1.2366
80478482	chr7:80478482:G:A	5.29963e-10	-1.62926	-1.81048	1.00927e-07	-1.63	-1.38707
80478490	chr7:80478490:T:A	1.66928e-08	-1.31617e-10	0.0101889	7.11172e-07	-1.31617e-10	-1.06456
80478800	chr7:80478800:A:C	3.41347e-09	-1.31617e-10	-1.57706	6.52511e-06	-1.31617e-10	1.15194
80478988	chr7:80478988:C:T	2.81495e-09	-1.31617e-10	-1.76984	4.47416e-07	-1.31617e-10	-1.52798
80479198	chr7:80479198:C:G	9.92192e-09	-1.31617e-10	-0.510044	9.76216e-07	-1.31617e-10	-0.747786
80479212	chr7:80479212:T:C	6.51674e-10	-1.63292	-1.60008	6.93938e-08	-1.64155	-1.75013
80479215	chr7:80479215:TATGTG:T	5.39813e-09	-1.31617e-10	-1.11874	6.17243e-06	-1.31617e-10	1.09638
80479354	chr7:80479354:C:G	4.10954e-09	-1.31617e-10	-1.39148	5.19104e-07	-1.31617e-10	-1.37936
80479457	chr7:80479457:C:T	3.31577e-09	-1.31617e-10	-1.6061	3.44306e-07	-1.31617e-10	-1.78994
80479511	chr7:80479511:G:A	2.77762e-09	-1.31617e-10	-1.78319	3.39113e-07	-1.31617e-10	-1.80514
80479523	chr7:80479523:C:T	6.7963e-09	-0.160059	-0.728353	1.23333e-06	-1.09645	0.582456
80480097	chr7:80480097:A:T	1.19273e-09	-0.817809	-1.81074	9.49463e-08	-1.49827	-1.57989
80480189	chr7:80480189:C:T	1.16485e-09	-0.844492	-1.80771	2.02232e-07	-1.19399	-1.12806
80480251	chr7:80480251:A:G	5.70437e-09	-1.31617e-10	-1.06356	4.45195e-07	-1.31617e-10	-1.53296
80480522	chr7:80480522:A:G	8.36166e-10	-1.6077	-1.37602	7.13866e-08	-1.64691	-1.71645
80480959	chr7:80480959:C:T	8.0968e-09	-0.713321	-9.09645e-10	4.07752e-07	-1.62081	-9.09645e-10
80481785	chr7:80481785:T:G	1.68829e-09	-0.939107	-1.34197	1.23955e-07	-1.08682	-1.72474
80481919	chr7:80481919:A:T	8.44597e-09	-0.0123127	-0.658788	1.46793e-06	-1.00633	0.66647
80482492	chr7:80482492:T:G	1.79544e-09	-0.462836	-1.7567	2.62551e-07	-0.516029	-1.545
80482951	chr7:80482951:C:A	4.40966e-09	-1.31617e-10	-1.32099	4.04401e-07	-1.31617e-10	-1.62906
80482960	chr7:80482960:C:T	1.66836e-09	-0.749253	-1.54369	1.64898e-07	-0.789219	-1.73692
80483106	chr7:80483106:A:G	3.49662e-09	0.257391	-1.81038	2.34161e-06	-0.166177	0.293303
80483149	chr7:80483149:T:C	1.82171e-09	-0.670099	-1.53491	1.77516e-07	-0.711675	-1.74073
80483765	chr7:80483765:C:G	6.03003e-09	-1.31617e-10	-1.00804	2.37928e-06	-1.31617e-10	0.143085
80484102	chr7:80484102:G:A	6.41488e-09	-1.31617e-10	-0.94617	2.60192e-06	-1.31617e-10	0.232536
80484525	chr7:80484525:C:T	3.28024e-09	-1.61687	-9.09645e-10	4.07198e-07	-1.62217	-9.09645e-10
80484548	chr7:80484548:T:C	8.12904e-09	-1.31617e-10	-0.709347	8.06382e-07	-1.31617e-10	-0.938912
80484699	chr7:80484699:T:C	2.81519e-09	-1.31617e-10	-1.76976	3.37473e-07	-1.31617e-10	-1.80998
80484745	chr7:80484745:T:C	1.33654e-09	-0.914567	-1.60014	1.83813e-07	-0.953309	-1.46424
80484760	chr7:80484760:A:G	5.19358e-09	-1.31617e-10	-1.15737	4.27919e-07	-1.31617e-10	-1.57254
80485118	chr7:80485118:G:A	9.08636e-10	-1.31666	-1.58394	8.9651e-08	-1.38425	-1.75129
80485288	chr7:80485288:A:T	2.92632e-07	-1.31617e-10	2.87413	1.0544e-05	-1.31617e-10	1.63184
80485326	chr7:80485326:C:G	2.74862e-09	-1.31617e-10	-1.79369	3.37543e-07	-1.31617e-10	-1.80978
80485604	chr7:80485604:A:C	5.45104e-09	-1.31617e-10	-1.10898	6.93803e-07	-1.31617e-10	-1.08928
80485622	chr7:80485622:C:T	3.22685e-09	-1.31617e-10	-1.63328	4.98155e-07	-1.31617e-10	-1.42056
80485804	chr7:80485804:T:C	3.2281e-09	-1.31617e-10	-1.6329	4.9843e-07	-1.31617e-10	-1.42001
80486386	chr7:80486386:T:A	2.74208e-09	-1.31617e-10	-1.79607	3.46955e-07	-1.31617e-10	-1.78227
80486819	chr7:80486819:T:G	4.39521e-09	-1.5223	0.198024	1.26824e-06	-1.51074	1.02466
80486988	chr7:80486988:T:C	3.71212e-09	-1.31617e-10	-1.49319	6.09728e-07	-1.31617e-10	-1.21846
80487119	chr7:80487119:T:C	5.82935e-10	-1.53614	-1.80833	9.66914e-08	-1.28742	-1.77253
80487196	chr7:80487196:A:G	2.82964e-09	-1.31617e-10	-1.76464	3.61985e-07	-1.31617e-10	-1.73987
80487613	chr7:80487613:G:T	5.96471e-10	-1.6371	-1.68441	1.86624e-07	-1.50772	-0.894656
80487726	chr7:80487726:A:G	4.16921e-09	-1.31617e-10	-1.37706	6.09679e-07	-1.31617e-10	-1.21854
80488070	chr7:80488070:A:T	6.05547e-10	-1.53021	-1.7762	9.77106e-08	-1.27778	-1.77168
80488092	chr7:80488092:C:A	6.81778e-09	-1.31617e-10	-0.885256	6.35962e-07	-1.31617e-10	-1.17633
80488418	chr7:80488418:A:G	2.70297e-09	-1.31617e-10	-1.81044	4.35258e-07	-1.31617e-10	-1.55553
80488688	chr7:80488688:A:G	6.66571e-10	-1.63743	-1.57297	4.13838e-07	-1.50243	-0.103567
80489096	chr7:80489096:T:C	3.03406e-09	-1.31617e-10	-1.69489	3.46985e-07	-1.31617e-10	-1.78219
80489505	chr7:80489505:A:G	2.74991e-09	-1.31617e-10	-1.79322	3.45619e-07	-1.31617e-10	-1.78613
80489596	chr7:80489596:T:G	8.58215e-09	-1.31617e-10	-0.655106	4.01641e-07	-1.31617e-10	-1.63591
80489597	chr7:80489597:G:C	3.41808e-09	-1.31617e-10	-1.57571	5.5568e-07	-1.31617e-10	-1.31128
80489856	chr7:80489856:T:C	4.25182e-09	-1.42387	0.0664269	1.20434e-06	-1.40007	0.86229
80490414	chr7:80490414:A:G	5.64253e-10	-1.64393	-1.73311	2.21065e-07	-1.59274	-0.640269
80490611	chr7:80490611:G:A	4.1602e-09	-1.31617e-10	-1.37923	6.08191e-07	-1.31617e-10	-1.22098
80490778	chr7:80490778:A:G	4.38014e-09	-1.31617e-10	-1.32771	6.45787e-07	-1.31617e-10	-1.161
80490784	chr7:80490784:T:C	4.37131e-09	-1.31617e-10	-1.32973	6.44277e-07	-1.31617e-10	-1.16334
80490796	chr7:80490796:G:A	7.55889e-09	-1.31617e-10	-0.782065	3.30449e-06	-1.31617e-10	0.471567
80491413	chr7:80491413:A:G	2.79155e-09	-1.31617e-10	-1.77819	3.41016e-07	-1.31617e-10	-1.79954
80491562	chr7:80491562:T:A	8.03969e-09	-1.31617e-10	-0.720399	3.63844e-06	-1.31617e-10	0.567842
80491738	chr7:80491738:C:T	1.69221e-08	1.17296	-1.14913	1.5932e-05	0.666729	1.37789
80491912	chr7:80491912:C:T	5.46997e-09	-1.10552	-9.09645e-10	5.96246e-07	-1.24082	-9.09645e-10
80492031	chr7:80492031:A:C	8.14812e-10	-1.2203	-1.78928	1.03635e-07	-1.27896	-1.71163
80492390	chr7:80492390:T:C	3.56286e-09	-1.31617e-10	-1.53423	6.29394e-07	-1.31617e-10	-1.18671
80493037	chr7:80493037:C:CT	3.25998e-09	-1.31617e-10	-1.62307	4.04812e-07	-1.31617e-10	-1.62805
80493040	chr7:80493040:G:A	2.97493e-09	-1.31617e-10	-1.71457	3.4361e-07	-1.31617e-10	-1.79196
80493047	chr7:80493047:G:A	9.04896e-10	-1.10843	-1.79629	1.16976e-07	-1.17496	-1.69453
80493055	chr7:80493055:T:C	1.11763e-09	-0.966113	-1.72746	1.66067e-07	-1.0105	-1.50857
80493325	chr7:80493325:G:A	9.2799e-10	-1.08346	-1.79606	1.19738e-07	-1.15114	-1.69502
80493436	chr7:80493436:A:G	3.2236e-09	-1.31617e-10	-1.63429	5.24421e-07	-1.31617e-10	-1.36917
80493440	chr7:80493440:G:C	1.19683e-09	-0.815773	-1.80934	2.6253e-07	-0.344639	-1.71646
80493943	chr7:80493943:T:C	1.15517e-09	-0.975027	-1.68551	1.16663e-07	-1.06596	-1.80622
80494121	chr7:80494121:G:A	1.13257e-09	-0.973343	-1.70696	1.17567e-07	-1.06372	-1.80074
80494310	chr7:80494310:A:G	6.79042e-10	-1.63122	-1.56064	4.21611e-07	-1.482	-0.105383
80494534	chr7:80494534:T:A	2.15846e-08	0.267192	-9.09645e-10	9.05765e-07	-0.82269	-9.09645e-10
80494683	chr7:80494683:T:C	5.82139e-10	-1.62497	-1.72087	2.18582e-07	-1.62747	-0.616838
80494701	chr7:80494701:A:G	3.29197e-09	-1.31617e-10	-1.6133	4.46739e-07	-1.31617e-10	-1.5295
80494982	chr7:80494982:G:A	3.53151e-09	-1.31617e-10	-1.54307	3.59184e-07	-1.31617e-10	-1.74763
80495247	chr7:80495247:T:C	5.85296e-10	-1.62056	-1.71986	2.18545e-07	-1.63128	-0.613194
80495469	chr7:80495469:T:G	8.73035e-09	-1.31617e-10	-0.637985	3.58773e-06	-1.31617e-10	0.553805
80495572	chr7:80495572:T:C	5.94892e-10	-1.61293	-1.71124	8.22461e-08	-1.41503	-1.80672
80495632	chr7:80495632:G:A	6.89267e-10	-1.64399	-1.53293	4.28037e-07	-1.53357	-0.0386865
80495718	chr7:80495718:T:C	5.8407e-10	-1.62685	-1.71567	2.23264e-07	-1.62561	-0.597506
80495811	chr7:80495811:G:C	3.15527e-09	-1.31617e-10	-1.65571	5.07046e-07	-1.31617e-10	-1.40287
80496226	chr7:80496226:G:A	3.89284e-09	-1.31617e-10	-1.44565	6.60848e-07	-1.31617e-10	-1.13794
80496283	chr7:80496283:A:G	2.79119e-09	-1.31617e-10	-1.77832	3.41378e-07	-1.31617e-10	-1.79848
80496499	chr7:80496499:CTTTCCTAACACTTT:C	4.5118e-09	-1.31617e-10	-1.29809	7.82827e-07	-1.31617e-10	-0.968558
80496714	chr7:80496714:C:G	2.7589e-08	0.512628	-9.09645e-10	5.03342e-06	0.892386	-9.09645e-10
80496775	chr7:80496775:A:G	2.8072e-09	-1.31617e-10	-1.7726	3.4025e-07	-1.31617e-10	-1.80179
80497238	chr7:80497238:C:G	6.44192e-10	-1.63326	-1.61129	6.11234e-07	-1.48882	0.272827
80497334	chr7:80497334:T:C	4.56732e-09	0.367382	-1.65325	1.46433e-07	-0.834494	-1.81041
80497534	chr7:80497534:A:C	1.50747e-09	-1.61251	-0.781849	1.68175e-07	-1.61969	-0.886775
80497786	chr7:80497786:T:C	3.73902e-09	-1.31617e-10	-1.48597	6.16522e-07	-1.31617e-10	-1.20738
80498573	chr7:80498573:T:G	3.47018e-09	-1.31617e-10	-1.56058	3.63155e-07	-1.31617e-10	-1.73664
80498787	chr7:80498787:T:C	1.2996e-07	-1.31617e-10	2.06243	1.02057e-05	-1.31617e-10	1.59923
80498832	chr7:80498832:T:C	1.2449e-09	-1.19452	-1.39122	1.07047e-07	-1.22271	-1.7355
80498859	chr7:80498859:G:C	4.65107e-09	-1.31617e-10	-1.26769	4.75959e-07	-1.31617e-10	-1.46614
80499425	chr7:80499425:G:T	3.50878e-09	-1.31617e-10	-1.54952	3.53737e-07	-1.31617e-10	-1.76291
80499678	chr7:80499678:T:G	2.75976e-09	-1.31617e-10	-1.78965	3.4462e-07	-1.31617e-10	-1.78903
80499789	chr7:80499789:ATC:A	1.18399e-09	-1.20721	-1.42869	1.07545e-07	-1.23555	-1.718
80500172	chr7:80500172:G:C	5.56848e-10	-1.59785	-1.7924	8.88341e-08	-1.62263	-1.52207
80500211	chr7:80500211:A:G	3.17329e-09	-1.31617e-10	-1.65002	4.80727e-07	-1.31617e-10	-1.45617
80500830	chr7:80500830:A:AT	1.67893e-09	-1.35238	-0.934251	1.34912e-07	-1.4069	-1.31995
80500883	chr7:80500883:C:T	3.83732e-09	-1.31617e-10	-1.46002	9.18474e-07	-1.31617e-10	-0.808756
80501014	chr7:80501014:T:C	2.75364e-09	-1.31617e-10	-1.79187	3.48892e-07	-1.31617e-10	-1.77671
80501159	chr7:80501159:T:C	2.80993e-09	-1.31617e-10	-1.77163	3.94285e-07	-1.31617e-10	-1.6544
80501630	chr7:80501630:T:G	8.94063e-09	-1.31617e-10	-0.614185	3.55701e-06	-1.31617e-10	0.545207
80501733	chr7:80501733:A:T	3.37307e-09	-1.31617e-10	-1.58897	3.51647e-07	-1.31617e-10	-1.76884
80501824	chr7:80501824:A:G	2.36229e-07	-1.31617e-10	2.66001	1.55249e-05	-1.31617e-10	2.01873
80502057	chr7:80502057:G:C	1.88437e-07	-1.31617e-10	2.43397	1.12518e-05	-1.31617e-10	1.69681
80502259	chr7:80502259:T:C	1.98866e-07	-1.31617e-10	2.48784	1.32714e-05	-1.31617e-10	1.8619
80502458	chr7:80502458:CTAAGTGTTCAT:C	4.04496e-09	-1.31617e-10	-1.40732	7.45763e-07	-1.31617e-10	-1.01706
80502526	chr7:80502526:C:T	2.11443e-09	-1.23202	-0.823985	1.64245e-07	-1.29136	-1.23875
80503213	chr7:80503213:A:G	2.70248e-09	-1.31617e-10	-1.81062	3.67327e-07	-1.31617e-10	-1.72522
80503312	chr7:80503312:A:G	2.77088e-09	-1.31617e-10	-1.78563	3.59211e-07	-1.31617e-10	-1.74756
80503618	chr7:80503618:G:A	3.18405e-09	-1.64664	-9.09645e-10	3.97154e-07	-1.64714	-9.09645e-10
80503728	chr7:80503728:G:C	6.65983e-09	-1.31617e-10	-0.908697	2.35054e-06	-1.31617e-10	0.130931
80504426	chr7:80504426:A:G	3.92322e-09	-1.31617e-10	-1.43788	6.66922e-07	-1.31617e-10	-1.1288
80504716	chr7:80504716:T:G	7.83043e-10	-1.26973	-1.77963	1.57216e-07	-0.763061	-1.81079
80505032	chr7:80505032:G:T	5.23177e-10	-1.64204	-1.81059	2.19354e-07	-1.51247	-0.728313
80505165	chr7:80505165:A:G	2.85289e-09	-1.31617e-10	-1.75646	3.56588e-07	-1.31617e-10	-1.75489
80505484	chr7:80505484:A:G	1.34412e-08	-0.206468	-9.09645e-10	1.08783e-06	-0.639531	-9.09645e-10
80505573	chr7:80505573:A:G	3.24103e-09	-1.31617e-10	-1.6289	3.6251e-07	-1.31617e-10	-1.73842
80505583	chr7:80505583:G:A	1.31276e-08	-1.31617e-10	-0.230075	6.08887e-07	-1.31617e-10	-1.21984
80505734	chr7:80505734:T:C	5.74844e-10	-1.64485	-1.7136	2.70409e-07	-1.5257	-0.505829
80505763	chr7:80505763:C:T	3.25578e-09	-1.62436	-9.09645e-10	4.46414e-07	-1.53022	-9.09645e-10
80505772	chr7:80505772:T:G	2.85207e-09	-1.31617e-10	-1.75674	3.44466e-07	-1.31617e-10	-1.78947
80505893	chr7:80505893:G:C	2.8672e-09	-1.31617e-10	-1.75146	3.38502e-07	-1.31617e-10	-1.80694
80505959	chr7:80505959:G:A	5.62666e-10	-1.63778	-1.74208	1.13256e-07	-1.51001	-1.3918
80505998	chr7:80505998:C:T	4.95805e-09	-1.31617e-10	-1.20378	1.50004e-06	-1.31617e-10	-0.318222
80506339	chr7:80506339:T:G	2.70549e-09	-1.31617e-10	-1.80951	4.32819e-07	-1.31617e-10	-1.56115
80506715	chr7:80506715:C:A	6.54908e-09	-1.31617e-10	-0.925465	1.06393e-06	-1.31617e-10	-0.661741
80506870	chr7:80506870:G:C	3.01536e-09	-1.31617e-10	-1.70107	8.86505e-07	-1.31617e-10	-0.844182
80506899	chr7:80506899:G:T	2.97166e-09	-1.31617e-10	-1.71567	8.50282e-07	-1.31617e-10	-0.885902
80506999	chr7:80506999:A:T	9.05223e-10	-1.62016	-1.2842	1.16006e-07	-1.44448	-1.43335
80507254	chr7:80507254:T:C	2.70391e-09	-1.31617e-10	-1.81009	3.54502e-07	-1.31617e-10	-1.76075
80507311	chr7:80507311:A:G	2.96226e-09	-1.31617e-10	-1.71884	3.46726e-07	-1.31617e-10	-1.78293
80507327	chr7:80507327:A:T	5.20551e-10	-1.6469	-1.81076	1.5966e-07	-1.59217	-0.96625
80507493	chr7:80507493:C:A	2.74721e-09	-1.31617e-10	-1.7942	3.42311e-07	-1.31617e-10	-1.79575
80508118	chr7:80508118:C:T	3.18169e-09	-1.64738	-9.09645e-10	4.00262e-07	-1.63935	-9.09645e-10
80508189	chr7:80508189:A:C	2.92356e-09	-1.31617e-10	-1.73199	3.40092e-07	-1.31617e-10	-1.80225
80508636	chr7:80508636:T:C	5.69897e-10	-1.63691	-1.73018	7.28792e-08	-1.62407	-1.7186
80508862	chr7:80508862:T:C	5.3748e-10	-1.64707	-1.77858	7.11185e-08	-1.57717	-1.78995
80508987	chr7:80508987:G:A	6.67125e-10	-1.58414	-1.62543	9.84176e-08	-1.36244	-1.67981
80509298	chr7:80509298:T:C	9.99142e-09	-0.503063	-9.09645e-10	9.27724e-07	-0.798735	-9.09645e-10
80509384	chr7:80509384:A:T	5.2601e-10	-1.64237	-1.80485	8.14153e-08	-1.51929	-1.71262
80509425	chr7:80509425:C:T	2.73275e-09	-1.31617e-10	-1.79948	3.42195e-07	-1.31617e-10	-1.79609
80510661	chr7:80510661:G:T	7.19824e-09	-1.31617e-10	-0.830954	1.18207e-06	-1.31617e-10	-0.556451
80510901	chr7:80510901:A:G	9.84129e-10	-1.44563	-1.37516	1.58172e-07	-1.53066	-1.03713
80510903	chr7:80510903:G:A	9.56922e-09	-1.31617e-10	-0.546239	8.26834e-07	-1.31617e-10	-0.913865
80511086	chr7:80511086:A:C	6.68149e-10	-1.42908	-1.77895	9.73992e-08	-1.40709	-1.64556
80511364	chr7:80511364:A:G	4.11024e-09	-1.39131	-9.09645e-10	4.67512e-07	-1.48405	-9.09645e-10
80511527	chr7:80511527:T:C	3.19092e-09	-1.31617e-10	-1.64448	4.80572e-07	-1.31617e-10	-1.45649
80511643	chr7:80511643:TTAAA:T	3.14413e-09	-1.31617e-10	-1.65925	4.69804e-07	-1.31617e-10	-1.47915
80512154	chr7:80512154:A:G	2.923e-09	-1.31617e-10	-1.73218	3.3761e-07	-1.31617e-10	-1.80958
80512329	chr7:80512329:GTTA:G	4.84573e-09	-1.31617e-10	-1.22669	1.46033e-06	-1.31617e-10	-0.345053
80512618	chr7:80512618:T:C	2.2916e-09	-1.64326	-0.332286	1.94357e-06	-1.56795	1.50876
80512880	chr7:80512880:A:G	2.80666e-09	-1.31617e-10	-1.77279	3.64637e-07	-1.31617e-10	-1.73257
80512901	chr7:80512901:A:G	2.86497e-09	-0.791215	-0.961018	1.11921e-06	-0.323146	-0.287945
80512929	chr7:80512929:A:G	1.05073e-09	-1.51241	-1.2429	3.31488e-07	-1.56682	-0.261059
80513140	chr7:80513140:G:C	2.74852e-09	-1.31617e-10	-1.79373	3.64927e-06	-1.31617e-10	0.570812
80513567	chr7:80513567:T:C	5.23966e-09	-1.14853	-9.09645e-10	5.68485e-07	-1.2885	-9.09645e-10
80513667	chr7:80513667:T:C	2.70267e-09	-1.31617e-10	-1.81055	3.59075e-07	-1.31617e-10	-1.74794
80513867	chr7:80513867:T:C	2.92698e-09	-1.31617e-10	-1.73082	5.77199e-07	-1.31617e-10	-1.27328
80514039	chr7:80514039:T:A	9.85999e-10	-1.46725	-1.35164	1.61836e-07	-1.54877	-0.996118
80514112	chr7:80514112:T:G	1.00666e-09	-1.46031	-1.33785	1.65557e-07	-1.54409	-0.97807
80515154	chr7:80515154:A:T	2.70203e-09	-1.31617e-10	-1.81079	3.60234e-07	-1.31617e-10	-1.74472
80515451	chr7:80515451:G:A	2.71019e-09	-1.31617e-10	-1.80777	5.1441e-07	-1.31617e-10	-1.38845
80515687	chr7:80515687:C:G	1.94645e-09	-0.407622	-1.73116	1.89987e-07	-0.635756	-1.74876
80515734	chr7:80515734:G:A	1.36429e-08	-0.191569	-9.09645e-10	1.16289e-06	-0.572804	-9.09645e-10
80515735	chr7:80515735:A:G	1.32352e-09	-1.33694	-1.18755	1.67138e-07	-1.47313	-1.03952
80515813	chr7:80515813:C:A	4.52003e-09	-1.31617e-10	-1.29627	1.35568e-06	-1.31617e-10	-0.419414
80516017	chr7:80516017:A:G	2.70385e-09	-1.31617e-10	-1.81011	3.58598e-07	-1.31617e-10	-1.74927
80516076	chr7:80516076:C:T	2.70315e-09	-1.31617e-10	-1.81037	3.52618e-07	-1.31617e-10	-1.76609
80516293	chr7:80516293:T:C	3.23684e-09	-1.31617e-10	-1.63019	7.54289e-07	-1.31617e-10	-1.00569
80516669	chr7:80516669:A:G	3.74043e-09	-1.31617e-10	-1.48559	6.52382e-07	-1.31617e-10	-1.15084
80516739	chr7:80516739:A:T	3.50735e-09	-1.31617e-10	-1.54993	5.83231e-07	-1.31617e-10	-1.26289
80516748	chr7:80516748:C:A	3.5088e-09	-1.31617e-10	-1.54952	5.83624e-07	-1.31617e-10	-1.26221
80516810	chr7:80516810:T:C	7.46436e-10	-1.35109	-1.74614	4.42129e-07	-0.787993	-0.751875
80516823	chr7:80516823:T:G	7.9568e-10	-1.27168	-1.76167	4.21881e-07	-0.658821	-0.927925
80516910	chr7:80516910:T:C	6.58376e-10	-1.4755	-1.74727	1.33493e-07	-1.00518	-1.73224
80516949	chr7:80516949:T:C	3.51508e-09	-1.31617e-10	-1.54773	5.8506e-07	-1.31617e-10	-1.25976
80517001	chr7:80517001:TA:T	3.50819e-09	-1.31617e-10	-1.54969	5.83432e-07	-1.31617e-10	-1.26254
80517204	chr7:80517204:C:T	5.36875e-10	-1.64433	-1.78244	8.71061e-08	-1.47397	-1.69037
80517277	chr7:80517277:A:G	3.59701e-09	-1.31617e-10	-1.52469	6.04853e-07	-1.31617e-10	-1.22648
80517432	chr7:80517432:T:C	3.00055e-09	-1.31617e-10	-1.706	4.03189e-07	-1.31617e-10	-1.63206
80517463	chr7:80517463:G:A	3.51035e-09	-1.31617e-10	-1.54907	5.83965e-07	-1.31617e-10	-1.26163
80517559	chr7:80517559:T:C	3.54649e-09	-1.31617e-10	-1.53883	5.92736e-07	-1.31617e-10	-1.24672
80517560	chr7:80517560:A:G	1.32212e-08	-1.31617e-10	-0.22297	9.99462e-07	-1.31617e-10	-0.724252
80517601	chr7:80517601:G:A	3.51035e-09	-1.31617e-10	-1.54907	5.83965e-07	-1.31617e-10	-1.26163
80517719	chr7:80517719:T:G	3.51035e-09	-1.31617e-10	-1.54907	5.83965e-07	-1.31617e-10	-1.26163
80517732	chr7:80517732:C:T	1.21367e-06	-1.31617e-10	4.29661	4.07193e-05	-1.31617e-10	2.98299
80517800	chr7:80517800:T:C	3.215e-09	-1.31617e-10	-1.63696	3.49327e-07	-1.31617e-10	-1.77546
80517815	chr7:80517815:A:G	3.51565e-09	-1.31617e-10	-1.54757	5.85276e-07	-1.31617e-10	-1.25939
80517973	chr7:80517973:A:G	1.10168e-08	-1.31617e-10	-0.405372	2.48933e-06	-1.31617e-10	0.188298
80518136	chr7:80518136:G:T	3.48288e-09	-1.31617e-10	-1.55693	5.79906e-07	-1.31617e-10	-1.2686
80518466	chr7:80518466:A:G	3.36363e-09	-1.31617e-10	-1.59177	5.65687e-07	-1.31617e-10	-1.29343
80518651	chr7:80518651:A:G	5.02831e-09	-1.31617e-10	-1.18971	9.92224e-07	-1.31617e-10	-0.73152
80518780	chr7:80518780:A:G	2.71787e-09	-1.31617e-10	-1.80494	3.46707e-07	-1.31617e-10	-1.78299
80519111	chr7:80519111:A:G	3.50648e-09	-1.31617e-10	-1.55018	5.83067e-07	-1.31617e-10	-1.26317
80519196	chr7:80519196:C:T	3.53048e-09	-1.31617e-10	-1.54336	5.88273e-07	-1.31617e-10	-1.25428
80519352	chr7:80519352:G:T	6.52393e-10	-1.45325	-1.77865	1.36017e-07	-0.956957	-1.76173
80519402	chr7:80519402:A:G	3.7761e-09	-1.31617e-10	-1.4761	6.43402e-07	-1.31617e-10	-1.1647
80519502	chr7:80519502:G:T	3.57574e-09	-1.31617e-10	-1.53062	5.84e-07	-1.31617e-10	-1.26157
80519506	chr7:80519506:G:A	3.57882e-09	-1.31617e-10	-1.52976	5.84659e-07	-1.31617e-10	-1.26044
80519708	chr7:80519708:A:AG	3.33681e-09	-1.31617e-10	-1.59977	5.32448e-07	-1.31617e-10	-1.35399
80519830	chr7:80519830:T:TTTTGTTATAG	3.35392e-09	-1.31617e-10	-1.59466	5.36499e-07	-1.31617e-10	-1.3464
80519853	chr7:80519853:T:C	3.35242e-09	-1.31617e-10	-1.59511	5.36118e-07	-1.31617e-10	-1.34712
80519980	chr7:80519980:T:G	5.0471e-09	-1.31617e-10	-1.18598	5.03696e-07	-1.31617e-10	-1.4095
80520043	chr7:80520043:G:C	3.35575e-09	-1.31617e-10	-1.59412	5.36928e-07	-1.31617e-10	-1.34561
80520105	chr7:80520105:G:A	3.35242e-09	-1.31617e-10	-1.59511	5.36118e-07	-1.31617e-10	-1.34712
80520164	chr7:80520164:G:A	3.31671e-09	-1.31617e-10	-1.60582	5.25079e-07	-1.31617e-10	-1.36792
80520172	chr7:80520172:G:A	3.35242e-09	-1.31617e-10	-1.59511	5.36118e-07	-1.31617e-10	-1.34712
80520599	chr7:80520599:C:T	2.80464e-09	-1.31617e-10	-1.77351	4.02624e-07	-1.31617e-10	-1.63347
80520600	chr7:80520600:T:C	3.4362e-09	-1.31617e-10	-1.57042	5.55703e-07	-1.31617e-10	-1.31124
80520702	chr7:80520702:T:C	6.08986e-10	-1.59303	-1.70772	1.14255e-07	-1.60012	-1.29292
80520736	chr7:80520736:C:A	5.82978e-10	-1.53765	-1.80675	1.89522e-07	-1.13826	-1.2487
80520815	chr7:80520815:T:G	6.01005e-10	-1.58968	-1.72426	1.10195e-07	-1.59726	-1.33196
80520907	chr7:80520907:T:C	3.13045e-09	-1.31617e-10	-1.66361	3.40959e-07	-1.31617e-10	-1.79971
80521278	chr7:80521278:A:G	5.53911e-10	-1.64527	-1.75027	9.49979e-08	-1.6436	-1.43402
80521833	chr7:80521833:A:G	2.75111e-09	-1.31617e-10	-1.79279	3.49627e-07	-1.31617e-10	-1.7746
80521897	chr7:80521897:G:C	7.88329e-10	-1.44702	-1.59561	2.81311e-07	-1.43248	-0.559533
80522053	chr7:80522053:T:C	5.62127e-10	-1.63852	-1.7423	6.54835e-08	-1.6399	-1.80977
80522293	chr7:80522293:T:C	3.34985e-09	-1.31617e-10	-1.59588	9.47169e-07	-1.31617e-10	-0.777992
80522996	chr7:80522996:G:A	1.02056e-08	-1.31617e-10	-0.481853	4.18134e-07	-1.31617e-10	-1.59567
80523253	chr7:80523253:C:A	1.27894e-09	-1.58097	-0.977785	4.34583e-07	-1.55827	0.00118729
80523565	chr7:80523565:CTAAAAG:C	3.00191e-08	-1.31617e-10	0.597044	1.11475e-06	-1.31617e-10	-0.61508
80524034	chr7:80524034:T:A	2.46151e-09	-1.47132	-0.432697	6.61534e-07	-1.43411	0.297202
80524047	chr7:80524047:T:C	2.71252e-09	-1.31617e-10	-1.80691	7.42068e-06	-1.31617e-10	1.28056
80524095	chr7:80524095:C:A	1.26763e-09	-1.58577	-0.981867	4.10974e-07	-1.56365	-0.0492854
80524549	chr7:80524549:T:G	1.39497e-09	-1.55268	-0.919232	4.67021e-07	-1.52608	0.040986
80524795	chr7:80524795:A:G	1.16172e-09	-1.50026	-1.15463	3.02345e-07	-1.4696	-0.450297
80525138	chr7:80525138:A:G	7.3736e-10	-1.50437	-1.6051	8.36479e-08	-1.48672	-1.71813
80525147	chr7:80525147:G:A	5.66647e-10	-1.63275	-1.74006	6.93922e-08	-1.64591	-1.74579
80525458	chr7:80525458:T:C	3.24643e-09	-1.31617e-10	-1.62723	5.17796e-07	-1.31617e-10	-1.38189
80525500	chr7:80525500:T:C	2.84984e-09	-1.31617e-10	-1.75753	3.98629e-07	-1.31617e-10	-1.64344
80525709	chr7:80525709:G:T	2.73236e-09	-1.31617e-10	-1.79962	4.50262e-06	-1.31617e-10	0.780945
80525821	chr7:80525821:A:C	3.81092e-09	-1.31617e-10	-1.46692	5.18604e-07	-1.31617e-10	-1.38033
80526486	chr7:80526486:T:C	5.00843e-09	-1.19367	-9.09645e-10	5.16976e-07	-1.38347	-9.09645e-10
80526665	chr7:80526665:C:CA	7.57092e-10	-1.64698	-1.43608	1.09691e-07	-1.61915	-1.31465
80526998	chr7:80526998:G:A	6.58622e-10	-1.59908	-1.62332	6.86922e-08	-1.64039	-1.76145
80527748	chr7:80527748:G:T	5.34579e-10	-1.62169	-1.80938	6.71686e-08	-1.64677	-1.7775
80528072	chr7:80528072:T:A	6.41765e-10	-1.64717	-1.60116	8.50862e-08	-1.62246	-1.56534
80528248	chr7:80528248:A:G	9.02164e-10	-1.63344	-1.27431	3.28814e-07	-1.64651	-0.18947
80528950	chr7:80528950:G:A	1.62575e-09	-1.58695	-0.731866	6.93542e-07	-1.56554	0.475885
80529371	chr7:80529371:G:A	5.31391e-10	-1.64129	-1.79576	1.00473e-07	-1.64712	-1.37447
80529545	chr7:80529545:C:T	5.05222e-09	0.393948	-1.57891	1.17037e-07	-1.12123	-1.74774
80529646	chr7:80529646:C:T	2.76242e-09	-1.31617e-10	-1.78868	3.90428e-07	-1.31617e-10	-1.66423
80529681	chr7:80529681:A:G	3.25932e-09	-1.31617e-10	-1.62327	4.71424e-07	-1.31617e-10	-1.47571
80530110	chr7:80530110:G:A	7.62996e-10	-1.62705	-1.44824	9.72116e-08	-1.61895	-1.43563
80530402	chr7:80530402:G:T	2.80835e-09	-1.31617e-10	-1.77219	3.38259e-07	-1.31617e-10	-1.80766
80530627	chr7:80530627:T:G	3.31212e-09	-1.31617e-10	-1.6072	4.82571e-07	-1.31617e-10	-1.45234
80530725	chr7:80530725:A:G	5.6358e-10	-1.63612	-1.74211	7.06371e-08	-1.64639	-1.72752
80531050	chr7:80531050:TC:T	1.17775e-09	-1.64134	-0.999843	1.50095e-07	-1.59723	-1.02297
80531091	chr7:80531091:C:T	2.93502e-09	-1.31617e-10	-1.72808	3.37575e-07	-1.31617e-10	-1.80968
80531300	chr7:80531300:T:C	7.62964e-10	-1.62775	-1.44758	9.67612e-08	-1.61981	-1.43941
80531690	chr7:80531690:T:C	5.20528e-10	-1.64701	-1.8107	7.63343e-08	-1.63678	-1.65957
80531999	chr7:80531999:G:A	3.86162e-09	-1.31617e-10	-1.4537	1.68875e-06	-1.31617e-10	-0.199724
80532399	chr7:80532399:A:C	5.255e-10	-1.64561	-1.80259	7.01287e-08	-1.64034	-1.74079
80532945	chr7:80532945:C:T	6.75429e-10	-1.42615	-1.77105	7.90016e-08	-1.5944	-1.6676
80533361	chr7:80533361:CA:C	2.73556e-09	-1.31617e-10	-1.79845	3.5287e-07	-1.31617e-10	-1.76537
80533614	chr7:80533614:A:G	1.23958e-08	-1.31617e-10	-0.287433	1.02911e-06	-1.31617e-10	-0.695021
80534376	chr7:80534376:A:G	9.81124e-09	-1.31617e-10	-0.521262	1.71626e-06	-1.31617e-10	-0.183567
80534539	chr7:80534539:G:A	3.17111e-09	-1.31617e-10	-1.65071	3.41132e-07	-1.31617e-10	-1.7992
80535064	chr7:80535064:A:G	2.45588e-08	-0.583392	0.979672	7.56265e-08	-1.49697	-1.8087
80535356	chr7:80535356:G:C	3.3364e-09	-1.31617e-10	-1.5999	5.72561e-07	-1.31617e-10	-1.28135
80535473	chr7:80535473:T:C	2.98757e-09	-1.31617e-10	-1.71033	2.64773e-05	-1.31617e-10	2.55257
80535732	chr7:80535732:C:G	6.35411e-10	-1.49258	-1.76569	2.17195e-07	-0.603446	-1.64723
80535746	chr7:80535746:G:T	6.25042e-10	-1.5115	-1.76322	2.05233e-07	-0.654781	-1.65254
80536444	chr7:80536444:C:T	3.93772e-08	-1.31617e-10	0.868397	4.44702e-07	-1.31617e-10	-1.53406
80536705	chr7:80536705:C:A	6.26298e-10	-1.48974	-1.78298	2.33986e-07	-0.614083	-1.56213
80537040	chr7:80537040:C:T	2.74855e-09	-1.31617e-10	-1.79372	4.04462e-07	-1.31617e-10	-1.62891
80537433	chr7:80537433:A:G	3.06688e-09	-1.31617e-10	-1.68413	3.49532e-07	-1.31617e-10	-1.77487
80537751	chr7:80537751:T:C	1.14531e-09	-1.17552	-1.49359	4.56274e-07	0.0967676	-1.60514
80537898	chr7:80537898:C:T	5.1921e-08	-0.380202	1.52513	8.32272e-08	-1.40806	-1.80183
80537938	chr7:80537938:C:T	6.47115e-08	-0.25821	1.62336	3.14205e-07	-0.437575	-1.44385
80538471	chr7:80538471:GCTT:G	3.4135e-07	-0.099108	3.12723	3.04182e-07	-0.504629	-1.40922
80538712	chr7:80538712:C:A	2.72404e-09	-1.31617e-10	-1.80267	3.84037e-07	-1.31617e-10	-1.68073
80539521	chr7:80539521:A:C	4.15329e-08	-0.532039	1.45373	7.83726e-08	-1.48369	-1.78631
80539704	chr7:80539704:A:G	4.67524e-09	-1.26251	-9.09645e-10	1.75947e-06	-0.158701	-9.09645e-10
80539831	chr7:80539831:A:G	4.51274e-08	-0.476831	1.48153	7.93901e-08	-1.45737	-1.79973
80540088	chr7:80540088:A:G	1.11627e-09	-1.1704	-1.5244	4.49954e-07	0.106615	-1.62894
80540259	chr7:80540259:G:A	2.92126e-09	-1.31617e-10	-1.73277	3.40192e-07	-1.31617e-10	-1.80196
80540593	chr7:80540593:A:G	3.12574e-09	-1.31617e-10	-1.66512	3.4346e-05	-1.31617e-10	2.81277
80540756	chr7:80540756:G:A	4.02604e-08	-0.612017	1.50259	7.71158e-08	-1.50652	-1.77964
80540837	chr7:80540837:A:G	6.20609e-08	-0.287467	1.61079	3.27339e-07	-0.392797	-1.44768
80541736	chr7:80541736:A:G	2.70492e-09	-1.31617e-10	-1.80972	3.71059e-07	-1.31617e-10	-1.71511
80541891	chr7:80541891:T:C	1.02154e-09	-1.23159	-1.55189	3.87752e-07	-0.0275523	-1.64355
80542201	chr7:80542201:C:T	2.73712e-09	-1.31617e-10	-1.79788	4.10082e-07	-1.31617e-10	-1.61511
80542261	chr7:80542261:C:G	2.71585e-08	-0.527164	1.02406	7.74257e-08	-1.47631	-1.80584
80542568	chr7:80542568:T:C	2.95818e-09	-1.31617e-10	-1.72021	1.03909e-06	-1.31617e-10	-0.685367
80543052	chr7:80543052:T:C	3.61769e-09	-1.31617e-10	-1.51895	3.69338e-07	-1.31617e-10	-1.71976
80543121	chr7:80543121:C:T	2.77854e-09	-1.31617e-10	-1.78287	3.92457e-07	-1.31617e-10	-1.65904
80543166	chr7:80543166:C:T	3.25366e-09	-1.62501	-9.09645e-10	4.34184e-07	-1.558	-9.09645e-10
80543432	chr7:80543432:A:G	2.73703e-09	-1.31617e-10	-1.79792	4.10903e-07	-1.31617e-10	-1.61311
80543461	chr7:80543461:T:C	2.68325e-08	-0.50987	0.994694	7.79247e-08	-1.46895	-1.80677
80543997	chr7:80543997:G:A	2.50271e-07	-0.499609	3.21736	3.92578e-07	-0.277672	-1.38106
80544262	chr7:80544262:T:C	9.38277e-09	-0.565915	-9.09645e-10	1.57674e-06	-0.268357	-9.09645e-10
80544307	chr7:80544307:A:G	2.63999e-08	-0.504636	0.973206	7.80075e-08	-1.46694	-1.80773
80544634	chr7:80544634:A:G	2.29922e-08	-0.429245	0.759612	8.01874e-08	-1.43653	-1.81057
80544736	chr7:80544736:C:CTT	2.18213e-08	-0.479259	0.757356	7.89404e-08	-1.45235	-1.81042
80545284	chr7:80545284:TC:T	3.4001e-09	-1.31617e-10	-1.58098	5.89862e-07	-1.31617e-10	-1.25158
80545317	chr7:80545317:T:C	1.09224e-09	-1.14221	-1.57435	4.57045e-07	0.163583	-1.67027
80545457	chr7:80545457:T:C	3.80204e-08	-0.187676	1.02101	9.2861e-08	-1.33424	-1.76612
80545633	chr7:80545633:C:T	7.0227e-10	-1.62292	-1.5353	7.26753e-08	-1.55459	-1.79088
80545712	chr7:80545712:G:A	1.08588e-09	-1.17978	-1.54262	4.36055e-07	0.0916696	-1.64537
80545810	chr7:80545810:G:A	2.8044e-09	-1.31617e-10	-1.7736	3.3749e-07	-1.31617e-10	-1.80993
80545830	chr7:80545830:T:C	1.05643e-09	-1.18761	-1.56229	4.23036e-07	0.0766534	-1.66067
80545882	chr7:80545882:A:G	6.52753e-10	-1.60009	-1.63126	7.0141e-08	-1.64227	-1.7387
80546290	chr7:80546290:A:G	1.18092e-08	-0.358855	0.0229449	8.77915e-08	-1.3615	-1.795
80546489	chr7:80546489:T:C	7.16278e-08	0.0117635	1.45493	1.56324e-07	-1.23934	-1.3402
80546517	chr7:80546517:A:T	2.32958e-08	-0.129366	0.47285	1.94153e-07	-1.25141	-1.11141
80547008	chr7:80547008:C:A	3.07912e-09	-1.31617e-10	-1.68015	3.23075e-05	-1.31617e-10	2.75159
80547085	chr7:80547085:CTA:C	1.03679e-07	1.8365	-9.09645e-10	1.80034e-05	2.16685	-9.09645e-10
80547229	chr7:80547229:C:T	3.04359e-08	-0.219754	0.830587	9.3582e-08	-1.34971	-1.74292
80547499	chr7:80547499:A:T	7.64303e-09	-0.770996	-9.09645e-10	4.22253e-07	-1.58586	-9.09645e-10
80547754	chr7:80547754:A:T	9.70327e-09	-0.532328	-9.09645e-10	1.47624e-06	-0.334215	-9.09645e-10
80548202	chr7:80548202:TCTC:T	6.82309e-10	-1.58929	-1.59778	6.92084e-08	-1.63885	-1.7555
80548430	chr7:80548430:T:C	5.63139e-10	-1.63087	-1.74815	1.6327e-07	-1.02809	-1.50797
80548438	chr7:80548438:G:A	6.94397e-10	-1.60777	-1.56173	1.49516e-07	-0.9149	-1.70917
80548473	chr7:80548473:A:C	5.64102e-10	-1.62427	-1.75304	1.66014e-07	-1.00084	-1.51856
80549040	chr7:80549040:A:G	2.70376e-09	-1.31617e-10	-1.81015	4.63609e-07	-1.31617e-10	-1.49243
80549298	chr7:80549298:C:T	5.27913e-09	-1.31617e-10	-1.14103	4.00409e-07	-1.31617e-10	-1.63898
80549415	chr7:80549415:C:A	4.7926e-09	-0.304364	-0.933354	1.12116e-07	-1.3471	-1.56484
80549436	chr7:80549436:C:T	1.66745e-09	-1.44539	-0.848109	3.31537e-07	-1.55838	-0.26935
80549534	chr7:80549534:G:GA	1.1747e-07	1.96139	-9.09645e-10	2.03484e-05	2.28929	-9.09645e-10
80549590	chr7:80549590:A:G	3.76632e-06	2.89752	2.53154	8.80357e-08	-1.50602	-1.64771
80549765	chr7:80549765:T:C	3.28383e-09	-1.31617e-10	-1.61578	3.71666e-07	-1.31617e-10	-1.71347
80549923	chr7:80549923:C:A	3.33868e-09	-1.31617e-10	-1.59922	5.73076e-07	-1.31617e-10	-1.28045
80550021	chr7:80550021:C:T	1.07554e-09	-1.20687	-1.5251	3.8116e-07	0.0545043	-1.74275
80550481	chr7:80550481:A:T	5.234e-09	-1.31617e-10	-1.14961	1.91609e-05	-1.31617e-10	2.22916
80550617	chr7:80550617:C:T	4.51035e-08	1.00417	-9.09645e-10	7.21963e-06	1.25309	-9.09645e-10
80551006	chr7:80551006:G:C	3.40954e-09	-1.31617e-10	-1.57821	7.30682e-07	-1.31617e-10	-1.03749
80551074	chr7:80551074:A:T	7.52498e-10	-1.63473	-1.45442	7.26953e-08	-1.57777	-1.76742
80551112	chr7:80551112:G:A	5.00302e-09	-1.31617e-10	-1.19475	3.89918e-07	-1.31617e-10	-1.66553
80551315	chr7:80551315:G:A	9.71126e-10	-1.23912	-1.59497	3.7987e-07	-0.0129753	-1.67867
80551553	chr7:80551553:T:G	6.24931e-10	-1.62601	-1.6489	2.01505e-07	-0.993035	-1.33262
80551799	chr7:80551799:C:T	1.11283e-09	-1.12862	-1.56926	4.79932e-07	0.209395	-1.66722
80551953	chr7:80551953:A:G	1.08458e-08	-1.31617e-10	-0.421016	1.91672e-06	-1.31617e-10	-0.0731007
80552378	chr7:80552378:T:C	8.03673e-10	-1.63098	-1.39238	7.91644e-08	-1.5691	-1.69084
80552720	chr7:80552720:A:G	4.49101e-09	-1.31617e-10	-1.30271	1.07011e-06	-1.31617e-10	-0.655953
80552739	chr7:80552739:G:A	2.45645e-09	-0.386468	-1.5196	1.06988e-07	-1.38541	-1.57334
80552859	chr7:80552859:C:T	8.0039e-10	-1.48591	-1.54153	7.19274e-08	-1.5848	-1.77101
80552874	chr7:80552874:C:T	1.04135e-07	1.8409	-9.09645e-10	1.79248e-05	2.16247	-9.09645e-10
80552915	chr7:80552915:A:G	2.59835e-09	-0.295652	-1.55426	1.1583e-07	-1.34307	-1.53627
80553320	chr7:80553320:C:T	5.45333e-10	-1.60082	-1.81033	1.51855e-07	-0.956667	-1.65188
80553350	chr7:80553350:T:C	2.82866e-09	-1.31617e-10	-1.76499	3.37196e-07	-1.31617e-10	-1.8108
80553594	chr7:80553594:A:G	2.74394e-09	-1.31617e-10	-1.7954	5.21732e-07	-1.31617e-10	-1.37432
80554078	chr7:80554078:A:G	5.31551e-09	-1.31617e-10	-1.13416	4.02252e-07	-1.31617e-10	-1.63439
80555077	chr7:80555077:G:A	5.47811e-10	-1.59612	-1.8105	1.53168e-07	-0.936293	-1.66364
80555395	chr7:80555395:T:C	8.24184e-09	-1.31617e-10	-0.695566	5.64336e-07	-1.31617e-10	-1.29582
80555464	chr7:80555464:G:A	4.08074e-09	-1.31617e-10	-1.39851	8.83429e-07	-1.31617e-10	-0.847659
80555533	chr7:80555533:T:G	4.36359e-09	-1.31617e-10	-1.3315	3.72277e-07	-1.31617e-10	-1.71183
80555670	chr7:80555670:A:G	1.08082e-09	-1.14955	-1.57752	4.55756e-07	0.167436	-1.67695
80555759	chr7:80555759:T:C	8.55589e-08	1.64441	-9.09645e-10	1.55004e-05	2.01715	-9.09645e-10
80555841	chr7:80555841:T:C	5.62709e-10	-1.57187	-1.80792	1.69126e-07	-0.855193	-1.64563
80555883	chr7:80555883:TG:T	3.62701e-09	-0.334335	-1.18205	9.41648e-08	-1.36269	-1.72373
80555986	chr7:80555986:T:C	3.32926e-09	-1.31617e-10	-1.60204	5.48712e-05	-1.31617e-10	3.28127
80556111	chr7:80556111:T:G	9.86505e-08	1.78679	-9.09645e-10	1.75007e-05	2.13853	-9.09645e-10
80556150	chr7:80556150:C:T	2.78804e-09	-1.31617e-10	-1.77945	3.3869e-07	-1.31617e-10	-1.80638
80556367	chr7:80556367:T:C	5.6688e-10	-1.56209	-1.81031	1.71749e-07	-0.81994	-1.66549
80556690	chr7:80556690:T:C	4.47485e-09	-1.31617e-10	-1.30632	7.91318e-07	-1.31617e-10	-0.95777
80556797	chr7:80556797:G:A	1.19552e-09	-1.09353	-1.53268	5.2414e-07	0.273588	-1.6433
80556851	chr7:80556851:C:T	3.16134e-09	-1.31617e-10	-1.65379	4.16605e-05	-1.31617e-10	3.00584
80557007	chr7:80557007:A:C	3.16059e-09	-1.31617e-10	-1.65403	5.16522e-07	-1.31617e-10	-1.38435
80557047	chr7:80557047:A:G	8.4043e-10	-1.4391	-1.53954	7.39538e-08	-1.55446	-1.77356
80557333	chr7:80557333:A:G	5.2707e-09	-1.31617e-10	-1.14263	4.00464e-07	-1.31617e-10	-1.63885
80557394	chr7:80557394:T:C	1.1497e-09	-1.10743	-1.55785	4.99508e-07	0.244452	-1.6623
80557412	chr7:80557412:T:G	1.00561e-07	1.80597	-9.09645e-10	1.78487e-05	2.15821	-9.09645e-10
80557424	chr7:80557424:A:C	1.0136e-07	1.81388	-9.09645e-10	1.79971e-05	2.1665	-9.09645e-10
80557439	chr7:80557439:A:G	2.7032e-09	-1.31617e-10	-1.81035	4.48077e-07	-1.31617e-10	-1.5265
80557677	chr7:80557677:T:G	3.08208e-09	-0.176895	-1.50229	1.16519e-07	-1.28945	-1.58397
80557997	chr7:80557997:G:A	4.21228e-09	-1.31617e-10	-1.36679	6.65579e-07	-1.31617e-10	-1.13081
80558140	chr7:80558140:C:T	6.23572e-10	-1.51726	-1.75982	2.5644e-07	-0.694107	-1.39047
80558245	chr7:80558245:T:A	4.23589e-09	-0.245164	-1.11603	9.61174e-08	-1.32222	-1.74368
80558528	chr7:80558528:C:G	8.52063e-10	-1.53025	-1.43463	2.10769e-07	-0.726369	-1.55434
80558597	chr7:80558597:G:T	3.61413e-09	-1.31617e-10	-1.51994	4.26394e-07	-1.31617e-10	-1.57611
80558738	chr7:80558738:T:C	9.30246e-08	1.72807	-9.09645e-10	1.64191e-05	2.07473	-9.09645e-10
80558760	chr7:80558760:C:T	3.22005e-09	-1.31617e-10	-1.63539	3.68118e-07	-1.31617e-10	-1.72307
80558766	chr7:80558766:A:G	3.82321e-09	-1.31617e-10	-1.4637	0.000391051	-1.31617e-10	5.24513
80558768	chr7:80558768:G:T	9.90362e-09	-1.31617e-10	-0.511889	6.89729e-07	-1.31617e-10	-1.09517
80558852	chr7:80558852:G:A	2.97589e-09	-0.0104181	-1.70383	3.29132e-07	-1.04825	-0.786757
80559043	chr7:80559043:G:T	7.87987e-08	2.44562	-0.883514	8.22613e-08	-1.44387	-1.7777
80559048	chr7:80559048:G:T	3.78023e-08	0.82758	-9.09645e-10	6.16867e-06	1.09577	-9.09645e-10
80559074	chr7:80559074:T:C	4.54197e-09	-1.31617e-10	-1.29143	1.20029e-06	-1.31617e-10	-0.541154
80559733	chr7:80559733:C:A	1.14201e-09	-1.13468	-1.53732	4.84502e-07	0.197968	-1.64632
80559881	chr7:80559881:T:C	7.85731e-10	-1.57338	-1.47255	1.79605e-07	-0.855847	-1.58486
80559971	chr7:80559971:A:G	2.81992e-09	-1.31617e-10	-1.76808	3.37231e-07	-1.31617e-10	-1.8107
80559973	chr7:80559973:A:G	1.015e-07	1.81527	-9.09645e-10	1.80005e-05	2.16668	-9.09645e-10
80560275	chr7:80560275:C:CA	3.04587e-09	-1.31617e-10	-1.691	3.84441e-07	-1.31617e-10	-1.67968
80560368	chr7:80560368:T:C	3.75266e-09	0.26842	-1.75074	3.06467e-07	-1.19986	-0.7065
80560420	chr7:80560420:C:T	6.27127e-10	-1.50521	-1.76618	2.6119e-07	-0.662	-1.40422
80560421	chr7:80560421:G:A	5.4231e-09	-1.31617e-10	-1.11412	4.06446e-07	-1.31617e-10	-1.62402
80560516	chr7:80560516:G:A	5.64511e-09	-1.31617e-10	-1.074	4.15049e-07	-1.31617e-10	-1.60307
80560753	chr7:80560753:T:C	3.22982e-09	-1.31617e-10	-1.63236	3.67584e-07	-1.31617e-10	-1.72452
80561054	chr7:80561054:T:C	3.60172e-09	0.236043	-1.75942	3.24656e-07	-1.18357	-0.665132
80561272	chr7:80561272:G:A	1.09265e-09	-1.15196	-1.56422	4.57791e-07	0.162531	-1.66759
80561444	chr7:80561444:C:T	1.97263e-09	-0.32342	-1.802	1.90864e-07	-0.603	-1.77691
80561451	chr7:80561451:T:C	8.25333e-10	-1.56852	-1.42824	1.88932e-07	-0.841123	-1.54896
80562042	chr7:80562042:T:C	3.25583e-09	-1.62434	-9.09645e-10	3.98474e-07	-1.64383	-9.09645e-10
80562106	chr7:80562106:C:T	2.70202e-09	-1.31617e-10	-1.81079	4.56846e-07	-1.31617e-10	-1.50712
80562365	chr7:80562365:G:A	6.16084e-10	-1.52656	-1.7626	2.48025e-07	-0.715916	-1.40203
80562408	chr7:80562408:T:C	2.97194e-09	-1.31617e-10	-1.71558	3.39975e-07	-1.31617e-10	-1.8026
80562790	chr7:80562790:G:A	2.59149e-09	-0.383696	-1.46886	1.02599e-07	-1.38586	-1.61478
80563220	chr7:80563220:C:T	2.80646e-09	-1.31617e-10	-1.77287	4.41686e-07	-1.31617e-10	-1.54087
80563486	chr7:80563486:T:G	4.69781e-09	-1.31617e-10	-1.25769	8.40348e-07	-1.31617e-10	-0.897653
80563511	chr7:80563511:G:A	9.92401e-10	-1.46729	-1.34513	3.06947e-07	-1.409	-0.495791
80563609	chr7:80563609:T:C	3.60706e-09	-0.356012	-1.16588	9.29854e-08	-1.37473	-1.7243
80563788	chr7:80563788:A:G	7.47988e-10	-1.58731	-1.50785	1.68081e-07	-0.905731	-1.60129
80563811	chr7:80563811:C:T	4.00125e-09	-1.41818	-9.09645e-10	5.05875e-07	-1.40518	-9.09645e-10
80563909	chr7:80563909:G:C	1.00256e-07	1.80294	-9.09645e-10	1.7802e-05	2.1556	-9.09645e-10
80563943	chr7:80563943:C:T	3.71515e-09	-1.31617e-10	-1.49237	8.03831e-07	-1.31617e-10	-0.94208
80564074	chr7:80564074:T:C	3.69616e-09	-0.224777	-1.27272	1.02958e-07	-1.31334	-1.68381
80564406	chr7:80564406:C:A	8.15963e-09	-1.31617e-10	-0.705592	5.58839e-07	-1.31617e-10	-1.30561
80564452	chr7:80564452:C:T	1.98236e-09	-0.762387	-1.35812	4.46502e-07	-1.50156	-0.0284612
80564791	chr7:80564791:A:G	2.76204e-09	-1.31617e-10	-1.78882	4.01622e-07	-1.31617e-10	-1.63596
80564852	chr7:80564852:C:T	9.30019e-08	1.72783	-9.09645e-10	1.64238e-05	2.07501	-9.09645e-10
80564920	chr7:80564920:G:T	3.25945e-09	-1.31617e-10	-1.62323	3.71824e-07	-1.31617e-10	-1.71305
80564988	chr7:80564988:G:A	8.14538e-08	2.55963	-0.96438	8.16066e-08	-1.46888	-1.76068
80565092	chr7:80565092:C:T	3.12621e-09	-1.31617e-10	-1.66497	5.14802e-07	-1.31617e-10	-1.38769
80565261	chr7:80565261:G:C	3.65272e-09	-1.31617e-10	-1.50932	4.30978e-07	-1.31617e-10	-1.56541
80565709	chr7:80565709:C:T	1.8435e-09	-0.81603	-1.37709	4.21108e-07	-1.52039	-0.0681911
80565959	chr7:80565959:G:T	9.20329e-10	-1.54767	-1.34014	2.08352e-07	-0.770503	-1.52174
80566392	chr7:80566392:T:C	7.85262e-10	-1.64731	-1.39922	6.97215e-08	-1.62587	-1.7611
80566424	chr7:80566424:G:A	3.49437e-09	-1.31617e-10	-1.55364	4.13988e-07	-1.31617e-10	-1.60563
80566772	chr7:80566772:A:G	4.03404e-09	-1.41002	-9.09645e-10	5.24871e-07	-1.36832	-9.09645e-10
80566975	chr7:80566975:T:C	9.58602e-10	-1.38923	-1.45784	7.46599e-08	-1.52132	-1.79721
80567291	chr7:80567291:T:A	4.87481e-09	-1.31617e-10	-1.22071	4.47834e-07	-1.31617e-10	-1.52705
80567432	chr7:80567432:C:T	3.34661e-09	-1.31617e-10	-1.59684	3.67606e-07	-1.31617e-10	-1.72446
80567568	chr7:80567568:T:G	3.1903e-09	-1.31617e-10	-1.64468	4.38697e-05	-1.31617e-10	3.05751
80567951	chr7:80567951:A:G	1.1804e-07	1.96623	-9.09645e-10	2.03963e-05	2.29164	-9.09645e-10
80567982	chr7:80567982:A:G	2.87754e-06	-1.31617e-10	5.1599	8.35426e-05	-1.31617e-10	3.70164
80569026	chr7:80569026:C:T	3.29349e-09	-0.356293	-1.25655	9.53394e-08	-1.37083	-1.70319
80569272	chr7:80569272:C:T	1.01566e-09	-1.1794	-1.60985	6.94732e-07	0.114116	-1.20206
80569356	chr7:80569356:G:T	8.95904e-08	3.13016	-1.4397	8.35546e-08	-1.56408	-1.64189
80569431	chr7:80569431:C:T	1.36757e-07	2.11342	-9.09645e-10	2.37446e-05	2.44364	-9.09645e-10
80569550	chr7:80569550:T:C	3.48211e-09	-1.31617e-10	-1.55715	4.11399e-07	-1.31617e-10	-1.61191
80569711	chr7:80569711:T:C	2.75266e-09	-1.31617e-10	-1.79222	5.91623e-07	-1.31617e-10	-1.2486
80569762	chr7:80569762:C:T	4.23945e-05	4.31385	3.53614	9.16146e-08	-1.64256	-1.47132
80570040	chr7:80570040:T:C	3.40044e-09	-1.31617e-10	-1.58089	3.53e-07	-1.31617e-10	-1.765
80570172	chr7:80570172:A:T	4.04073e-09	-1.40837	-9.09645e-10	4.59003e-07	-1.50241	-9.09645e-10
80570434	chr7:80570434:C:T	2.81256e-09	-1.31617e-10	-1.7707	8.04207e-07	-1.31617e-10	-0.941613
80570486	chr7:80570486:G:A	2.39775e-08	0.372324	-9.09645e-10	3.65895e-06	0.573463	-9.09645e-10
80570503	chr7:80570503:G:A	5.06936e-08	1.12101	-9.09645e-10	8.30123e-06	1.39269	-9.09645e-10
80570866	chr7:80570866:C:T	3.95049e-09	-1.43095	-9.09645e-10	4.41258e-07	-1.54184	-9.09645e-10
80570974	chr7:80570974:T:C	5.01476e-08	1.11018	-9.09645e-10	8.22233e-06	1.38314	-9.09645e-10
80571041	chr7:80571041:G:C	5.1016e-09	-1.31617e-10	-1.17524	4.22698e-07	-1.31617e-10	-1.58481
80571223	chr7:80571223:G:T	3.34277e-09	-1.31617e-10	-1.59799	1.15895e-06	-1.31617e-10	-0.576201
80571259	chr7:80571259:C:G	6.27771e-09	-1.31617e-10	-0.967784	5.24021e-07	-1.31617e-10	-1.36994
80571473	chr7:80571473:T:C	3.30358e-09	-1.31617e-10	-1.60978	1.12383e-06	-1.31617e-10	-0.606968
80572117	chr7:80572117:G:A	2.85235e-09	-1.31617e-10	-1.75665	8.70468e-07	-1.31617e-10	-0.862438
80572272	chr7:80572272:T:A	3.39904e-09	-1.31617e-10	-1.5813	3.56654e-07	-1.31617e-10	-1.7547
80572319	chr7:80572319:T:A	1.88432e-05	3.68973	3.34939	9.04322e-08	-1.58532	-1.54155
80572555	chr7:80572555:C:T	9.36731e-09	0.208713	-0.776276	1.13558e-07	-1.09003	-1.80913
80572729	chr7:80572729:C:T	5.58156e-09	0.168269	-1.25359	1.17753e-07	-1.11237	-1.75051
80572741	chr7:80572741:C:T	4.28048e-09	-1.35073	-9.09645e-10	4.68633e-07	-1.48165	-9.09645e-10
80572943	chr7:80572943:GA:G	8.50765e-10	-1.62369	-1.34272	6.50256e-08	-1.64737	-1.80932
80573125	chr7:80573125:CT:C	2.86019e-09	-1.31617e-10	-1.7539	8.80566e-07	-1.31617e-10	-0.850905
80573251	chr7:80573251:T:C	2.37648e-06	1.56009	3.4085	4.37515e-07	-0.349925	-1.20043
80573382	chr7:80573382:G:A	2.98235e-09	-1.31617e-10	-1.71208	3.59237e-07	-1.31617e-10	-1.74749
80573622	chr7:80573622:C:T	3.08831e-08	0.625419	-9.09645e-10	4.94143e-06	0.87394	-9.09645e-10
80573806	chr7:80573806:G:A	8.36075e-10	-1.61431	-1.36952	6.50113e-08	-1.64643	-1.81048
80573850	chr7:80573850:T:A	2.46045e-06	1.49698	3.50633	4.34692e-07	-0.39097	-1.16586
80573943	chr7:80573943:C:T	3.00208e-09	-1.31617e-10	-1.70549	1.08684e-06	-1.31617e-10	-0.640436
80574110	chr7:80574110:C:A	2.80095e-09	-1.31617e-10	-1.77483	7.72049e-07	-1.31617e-10	-0.982422
80574402	chr7:80574402:C:T	6.97447e-09	0.0497149	-0.912249	1.04398e-07	-1.17668	-1.80658
80574477	chr7:80574477:G:T	2.8882e-09	-1.31617e-10	-1.74416	3.37297e-07	-1.31617e-10	-1.81051
80574572	chr7:80574572:G:T	2.87125e-09	-1.31617e-10	-1.75004	8.94558e-07	-1.31617e-10	-0.835139
80574740	chr7:80574740:A:T	9.79274e-09	0.171373	-0.694521	1.11031e-07	-1.11085	-1.81081
80574919	chr7:80574919:T:C	3.41934e-08	0.727242	-9.09645e-10	5.51496e-06	0.98375	-9.09645e-10
80575250	chr7:80575250:A:T	2.87823e-09	-1.31617e-10	-1.74761	9.03717e-07	-1.31617e-10	-0.824954
80575580	chr7:80575580:C:T	5.72619e-09	-1.31617e-10	-1.05974	4.16616e-07	-1.31617e-10	-1.5993
80575652	chr7:80575652:G:A	2.17846e-09	-0.361387	-1.66479	9.8292e-07	-0.211492	-0.529449
80575925	chr7:80575925:G:T	2.86828e-09	-1.31617e-10	-1.75108	8.91309e-07	-1.31617e-10	-0.838778
80575977	chr7:80575977:G:A	4.65642e-09	-1.31617e-10	-1.26654	4.00278e-07	-1.31617e-10	-1.63931
80576345	chr7:80576345:G:C	8.23652e-09	-1.31617e-10	-0.696212	6.44725e-07	-1.31617e-10	-1.16265
80576363	chr7:80576363:A:G	1.49885e-07	2.20508	-9.09645e-10	8.44137e-07	-0.893155	-9.09645e-10
80576395	chr7:80576395:A:G	3.83936e-08	0.8431	-9.09645e-10	6.2423e-06	1.10763	-9.09645e-10
80576430	chr7:80576430:G:A	2.86828e-09	-1.31617e-10	-1.75108	8.91309e-07	-1.31617e-10	-0.838778
80576433	chr7:80576433:G:A	7.83587e-09	-1.31617e-10	-0.746079	3.28755e-05	-1.31617e-10	2.76901
80576595	chr7:80576595:G:T	3.90417e-09	-1.31617e-10	-1.44275	1.16539e-06	-1.31617e-10	-0.57066
80576641	chr7:80576641:C:T	4.75766e-09	0.0284969	-1.27353	1.07302e-07	-1.18611	-1.76972
80576731	chr7:80576731:C:CACCT	3.73925e-09	-1.31617e-10	-1.4859	1.10917e-06	-1.31617e-10	-0.620098
80576913	chr7:80576913:T:C	2.88977e-09	-1.31617e-10	-1.74361	9.17473e-07	-1.31617e-10	-0.809846
80577365	chr7:80577365:A:G	3.07222e-09	-1.31617e-10	-1.68239	8.93614e-07	-1.31617e-10	-0.836195
80577924	chr7:80577924:C:A	4.06949e-09	-1.31617e-10	-1.40127	3.77215e-07	-1.31617e-10	-1.69865
80578196	chr7:80578196:T:C	3.29623e-09	-1.61201	-9.09645e-10	3.98813e-07	-1.64298	-9.09645e-10
80578407	chr7:80578407:C:T	3.96981e-08	0.876513	-9.09645e-10	6.46364e-06	1.14248	-9.09645e-10
80578410	chr7:80578410:G:A	4.06771e-09	-1.40171	-9.09645e-10	5.25269e-07	-1.36756	-9.09645e-10
80578634	chr7:80578634:T:C	3.39904e-09	-1.31617e-10	-1.5813	3.56654e-07	-1.31617e-10	-1.7547
80578779	chr7:80578779:C:G	5.68725e-09	-1.31617e-10	-1.06656	4.54779e-07	-1.31617e-10	-1.51166
80578798	chr7:80578798:G:A	2.21122e-08	1.12955	-0.838205	3.28124e-07	-0.611321	-1.22676
80578939	chr7:80578939:C:A	3.47129e-09	-1.56026	-9.09645e-10	5.24689e-07	-1.36866	-9.09645e-10
80579088	chr7:80579088:AAC:A	3.24117e-09	-1.31617e-10	-1.62886	3.56067e-07	-1.31617e-10	-1.75635
80579288	chr7:80579288:G:A	3.87143e-09	-1.45117	-9.09645e-10	4.41966e-07	-1.54024	-9.09645e-10
80579598	chr7:80579598:A:G	2.72928e-09	-1.31617e-10	-1.80075	6.62122e-07	-1.31617e-10	-1.13602
80579668	chr7:80579668:T:A	2.95723e-09	-1.31617e-10	-1.72054	8.00893e-07	-1.31617e-10	-0.945742
80580021	chr7:80580021:C:T	7.73191e-09	-0.910782	0.151347	1.87344e-06	-1.41775	1.32181
80580111	chr7:80580111:G:T	4.01766e-09	-1.31617e-10	-1.41409	3.90324e-07	-1.31617e-10	-1.66449
80580379	chr7:80580379:G:A	1.82824e-08	0.101146	-9.09645e-10	2.76799e-06	0.294407	-9.09645e-10
80580547	chr7:80580547:A:C	8.0719e-09	0.21999	-0.936392	1.15889e-07	-1.08287	-1.79597
80580748	chr7:80580748:C:T	1.62086e-08	1.12833	-1.14758	4.51478e-07	-0.614755	-0.904186
80580750	chr7:80580750:A:G	9.18943e-09	0.179642	-0.766378	1.11707e-07	-1.10617	-1.80943
80580765	chr7:80580765:G:A	1.0662e-08	0.391343	-0.829449	1.28577e-07	-0.968358	-1.80658
80581408	chr7:80581408:G:C	2.74693e-09	-1.31617e-10	-1.79431	3.39413e-07	-1.31617e-10	-1.80425
80581776	chr7:80581776:C:G	3.00715e-08	0.598789	-9.09645e-10	4.82449e-06	0.849991	-9.09645e-10
80581829	chr7:80581829:T:TA	5.63074e-09	-1.31617e-10	-1.07655	9.57352e-07	-1.31617e-10	-0.767299
80581982	chr7:80581982:T:C	1.46482e-08	0.170286	-0.29076	1.13794e-07	-1.11069	-1.78639
80582066	chr7:80582066:TAC:T	3.21515e-08	0.66567	-9.09645e-10	5.17237e-06	0.919617	-9.09645e-10
80582107	chr7:80582107:G:A	2.06262e-08	0.907451	-0.685681	2.55823e-07	-0.751586	-1.3354
80582402	chr7:80582402:C:T	2.22356e-08	0.296903	-9.09645e-10	3.50582e-06	0.530711	-9.09645e-10
80583492	chr7:80583492:T:G	2.58975e-09	-1.53747	-0.315756	7.44513e-07	-1.61435	0.595614
80583678	chr7:80583678:T:C	4.76735e-09	-1.243	-9.09645e-10	6.90709e-07	-1.09375	-9.09645e-10
80583740	chr7:80583740:T:G	0.000549681	6.87035	3.54195	8.81883e-08	-1.64315	-1.50884
80584071	chr7:80584071:T:TG	6.64296e-08	1.57482	-0.183471	1.51993e-07	-0.828713	-1.77892
80584135	chr7:80584135:A:T	1.22895e-08	-1.31617e-10	-0.296046	6.17216e-07	-1.31617e-10	-1.20625
80584861	chr7:80584861:T:G	1.20574e-08	-1.31617e-10	-0.315115	3.31725e-05	-1.31617e-10	2.77801
80584981	chr7:80584981:T:C	3.77683e-08	1.8103	-0.983619	1.70099e-07	-0.707226	-1.78786
80585824	chr7:80585824:G:A	4.06494e-09	-1.31617e-10	-1.40239	3.46439e-07	-1.31617e-10	-1.78376
80586047	chr7:80586047:G:A	1.03877e-09	-1.63827	-1.12849	6.72301e-08	-1.64426	-1.77909
80586259	chr7:80586259:C:T	2.41569e-08	1.45126	-1.07148	1.41817e-07	-0.891945	-1.78498
80586415	chr7:80586415:T:C	4.18336e-09	-1.37368	-9.09645e-10	4.65267e-07	-1.48886	-9.09645e-10
80586521	chr7:80586521:A:G	2.73053e-09	-1.31617e-10	-1.8003	3.37309e-07	-1.31617e-10	-1.81047
80586889	chr7:80586889:G:A	8.23961e-08	2.48	-0.873257	4.15529e-07	-0.471213	-1.1307
80586913	chr7:80586913:C:T	1.06986e-09	-1.63967	-1.09759	6.77435e-08	-1.64354	-1.7722
80586923	chr7:80586923:C:T	1.58335e-08	-1.31617e-10	-0.0426622	6.58757e-07	-1.31617e-10	-1.14111
80587015	chr7:80587015:A:G	1.1176e-08	-1.31617e-10	-0.391021	9.29887e-07	-1.31617e-10	-0.796407
80587100	chr7:80587100:A:C	9.0199e-09	-1.31617e-10	-0.605357	7.5446e-07	-1.31617e-10	-1.00547
80587305	chr7:80587305:T:A	2.85458e-09	-1.31617e-10	-1.75587	4.26659e-07	-1.31617e-10	-1.57548
80587456	chr7:80587456:C:T	3.47395e-09	-1.59769	0.0381866	9.09568e-08	-1.49575	-1.62534
80587635	chr7:80587635:G:A	1.5479e-09	-1.64731	-0.720578	7.2782e-08	-1.61932	-1.72468
80587830	chr7:80587830:T:C	1.15745e-09	-1.46202	-1.19656	1.05919e-07	-1.29949	-1.6693
80587833	chr7:80587833:C:T	1.97116e-09	-1.64315	-0.483022	7.97104e-08	-1.59673	-1.65634
80588038	chr7:80588038:T:G	3.5154e-09	-1.31617e-10	-1.54764	3.83599e-05	-1.31617e-10	2.9233
80588156	chr7:80588156:G:A	3.96757e-09	-1.31617e-10	-1.42664	3.38086e-07	-1.31617e-10	-1.80817
80588447	chr7:80588447:A:G	2.76949e-09	-1.31617e-10	-1.78613	3.72908e-07	-1.31617e-10	-1.71014
80588484	chr7:80588484:G:A	2.76949e-09	-1.31617e-10	-1.78613	3.72908e-07	-1.31617e-10	-1.71014
80588658	chr7:80588658:A:G	5.43339e-10	-1.60853	-1.80628	1.84973e-07	-0.84928	-1.56198
80588791	chr7:80588791:C:T	5.49486e-09	-1.10098	-9.09645e-10	6.75353e-07	-1.11623	-9.09645e-10
80589358	chr7:80589358:T:C	1.68776e-09	-1.61523	-0.666163	6.32711e-07	-0.940081	-0.241375
80589494	chr7:80589494:G:T	4.97801e-09	-1.19976	-9.09645e-10	6.1305e-07	-1.21302	-9.09645e-10
80589645	chr7:80589645:C:T	1.7453e-06	2.38669	2.2732	4.10359e-07	-0.87594	-0.738499
80589653	chr7:80589653:T:C	2.97556e-09	-1.31617e-10	-1.71436	4.21532e-07	-1.31617e-10	-1.58757
80589831	chr7:80589831:G:C	0.00972463	8.35771	4.92768	1.11129e-07	-1.61911	-1.30166
80590130	chr7:80590130:T:A	3.21398e-09	-1.31617e-10	-1.63728	2.30842e-05	-1.31617e-10	2.41543
80590626	chr7:80590626:A:G	5.38232e-10	-1.62415	-1.80011	1.66329e-07	-0.911291	-1.60621
80590710	chr7:80590710:A:C	5.49269e-10	-1.59988	-1.80408	1.89779e-07	-0.799368	-1.58624
80590764	chr7:80590764:G:A	0.00705542	7.90464	5.05987	1.12579e-07	-1.63818	-1.26964
80590881	chr7:80590881:G:A	4.96572e-09	-1.20223	-9.09645e-10	6.11324e-07	-1.21584	-9.09645e-10
80590968	chr7:80590968:C:G	4.88684e-09	-1.21824	-9.09645e-10	6.02328e-07	-1.23067	-9.09645e-10
80591292	chr7:80591292:C:T	5.20539e-10	-1.64701	-1.81067	1.51765e-07	-1.12556	-1.48358
80591637	chr7:80591637:C:A	8.49522e-10	-1.59194	-1.37593	2.71953e-07	-1.63422	-0.391619
80591727	chr7:80591727:A:G	7.83492e-09	-0.7462	-9.09645e-10	1.26381e-06	-0.489586	-9.09645e-10
80591832	chr7:80591832:AAATCAGC:A	2.72186e-09	-1.56304	-0.240434	8.54863e-08	-1.63022	-1.5529
80591845	chr7:80591845:C:CA	2.84662e-09	-1.55725	-0.201413	8.70938e-08	-1.62753	-1.53696
80592117	chr7:80592117:C:T	4.94071e-06	-1.31617e-10	5.70047	0.000127414	-1.31617e-10	4.12372
80592187	chr7:80592187:TATATATAC:T	2.71459e-09	-1.31617e-10	-1.80615	3.72392e-07	-1.31617e-10	-1.71152
80592634	chr7:80592634:T:G	1.27232e-08	-1.31617e-10	-0.261367	5.4163e-07	-1.31617e-10	-1.33689
80592662	chr7:80592662:C:T	2.72528e-09	-1.31617e-10	-1.80222	3.70869e-07	-1.31617e-10	-1.71562
80592680	chr7:80592680:G:A	2.6277e-09	-1.57658	-0.262098	8.41312e-08	-1.63598	-1.56311
80592758	chr7:80592758:A:G	8.1274e-09	-1.31617e-10	-0.709549	5.88545e-07	-1.31617e-10	-1.25382
80593092	chr7:80593092:C:T	0.0638219	10.6233	4.54347	9.0497e-08	-1.58159	-1.54457
80593223	chr7:80593223:C:T	5.5319e-10	-1.61025	-1.7866	1.73145e-07	-0.833059	-1.64428
80593291	chr7:80593291:G:T	4.29607e-09	-1.31617e-10	-1.34709	3.78457e-07	-1.31617e-10	-1.69537
80593957	chr7:80593957:T:C	4.51347e-09	-1.31617e-10	-1.29772	0.0010186	-1.31617e-10	6.20247
80594011	chr7:80594011:A:G	5.56307e-10	-1.59037	-1.80086	1.99049e-07	-0.742637	-1.59528
80594086	chr7:80594086:T:G	0.0855161	9.90934	5.55009	1.18377e-07	-1.62353	-1.23407
80594244	chr7:80594244:A:C	5.59607e-10	-1.58485	-1.80046	2.04942e-07	-0.703283	-1.60546
80594518	chr7:80594518:C:T	3.09102e-09	-1.31617e-10	-1.67629	4.45581e-07	-1.31617e-10	-1.53209
80594523	chr7:80594523:A:G	0.0791245	10.4427	4.93907	9.71343e-08	-1.59715	-1.45823
80594579	chr7:80594579:G:A	0.0964025	10.6737	4.90552	1.12135e-07	-1.57726	-1.33451
80594607	chr7:80594607:A:C	5.16909e-09	-1.16209	-9.09645e-10	5.36212e-07	-1.34694	-9.09645e-10
80594680	chr7:80594680:C:T	1.05959e-07	1.63637	0.221893	1.1378e-07	-1.08978	-1.80743
80594739	chr7:80594739:C:G	0.0383598	10.0981	4.55966	8.76339e-08	-1.61685	-1.54145
80595392	chr7:80595392:C:T	0.0871542	10.4068	5.07164	9.97489e-08	-1.60059	-1.42822
80595393	chr7:80595393:G:A	5.63338e-10	-1.57707	-1.80159	2.08876e-07	-0.697855	-1.59187
80595600	chr7:80595600:T:C	3.39029e-09	-1.31617e-10	-1.58387	3.63276e-07	-1.31617e-10	-1.73631
80595659	chr7:80595659:A:T	3.97755e-09	-1.42413	-9.09645e-10	4.84053e-07	-1.44928	-9.09645e-10
80595922	chr7:80595922:G:A	1.31222e-08	-1.31617e-10	-0.230483	5.48951e-07	-1.31617e-10	-1.32346
80596082	chr7:80596082:G:T	4.03108e-09	-1.41076	-9.09645e-10	4.90117e-07	-1.43683	-9.09645e-10
80596187	chr7:80596187:A:G	9.47176e-09	-1.31617e-10	-0.556475	7.20693e-07	-1.31617e-10	-1.05126
80596261	chr7:80596261:G:A	2.99022e-09	-1.31617e-10	-1.70944	5.32818e-07	-1.31617e-10	-1.35329
80596297	chr7:80596297:A:G	6.55896e-10	-1.52941	-1.69713	8.39283e-08	-1.3916	-1.80991
80596743	chr7:80596743:A:G	2.98791e-09	-1.31617e-10	-1.71022	3.40887e-07	-1.31617e-10	-1.79992
80596831	chr7:80596831:T:G	5.69946e-10	-1.56109	-1.80592	2.25447e-07	-0.645911	-1.56747
80596858	chr7:80596858:G:C	1.58934e-09	-1.46289	-0.878582	6.40619e-07	-1.57802	0.408988
80597324	chr7:80597324:C:T	2.44992e-08	-1.31617e-10	0.393852	1.18288e-06	-1.31617e-10	-0.555759
80597549	chr7:80597549:T:C	3.07083e-08	-1.31617e-10	0.619743	1.40696e-06	-1.31617e-10	-0.382284
80597569	chr7:80597569:C:T	1.22262e-07	1.88485	0.116524	1.27016e-07	-0.985546	-1.80161
80597658	chr7:80597658:T:G	3.26877e-09	-1.31617e-10	-1.62038	3.41692e-07	-1.31617e-10	-1.79756
80597732	chr7:80597732:A:G	4.68377e-09	-1.26069	-9.09645e-10	5.58571e-07	-1.30609	-9.09645e-10
80598232	chr7:80598232:T:C	5.64854e-10	-1.59543	-1.78055	1.8151e-07	-0.774528	-1.65563
80598309	chr7:80598309:A:G	6.1533e-09	-1.31617e-10	-0.987802	4.2173e-07	-1.31617e-10	-1.5871
80598423	chr7:80598423:T:C	2.79484e-09	-1.31617e-10	-1.77702	4.05428e-07	-1.31617e-10	-1.62653
80599155	chr7:80599155:T:A	3.04286e-09	-1.31617e-10	-1.69199	4.3555e-07	-1.31617e-10	-1.55486
80599240	chr7:80599240:T:C	2.70198e-09	-1.31617e-10	-1.81081	3.79585e-07	-1.31617e-10	-1.69239
80599526	chr7:80599526:T:A	2.73086e-09	-1.31617e-10	-1.80017	3.79773e-07	-1.31617e-10	-1.69189
80599732	chr7:80599732:T:C	2.81685e-09	-1.31617e-10	-1.76917	3.8676e-07	-1.31617e-10	-1.67367
80599905	chr7:80599905:G:T	0.178975	10.6897	5.50829	1.12945e-07	-1.58112	-1.32345
80599925	chr7:80599925:A:G	4.61732e-09	-1.25542	-0.0195534	1.115e-06	-1.43573	0.820874
80599997	chr7:80599997:G:C	5.51397e-10	-1.61496	-1.78513	1.68146e-07	-0.86332	-1.64332
80600040	chr7:80600040:T:C	1.19815e-09	-1.57393	-1.05009	6.44573e-07	-1.63615	0.47327
80600041	chr7:80600041:TG:T	1.03289e-09	-1.5204	-1.25203	4.53464e-07	-1.60933	0.0947789
80600078	chr7:80600078:T:C	1.31997e-08	-1.31617e-10	-0.224598	1.0599e-06	-1.31617e-10	-0.665544
80600168	chr7:80600168:T:C	0.157387	10.8574	5.21204	1.0653e-07	-1.56806	-1.39498
80600206	chr7:80600206:T:C	2.72977e-09	-1.31617e-10	-1.80057	3.79262e-07	-1.31617e-10	-1.69324
80600325	chr7:80600325:T:C	2.71588e-09	-1.31617e-10	-1.80567	3.65724e-07	-1.31617e-10	-1.72959
80600589	chr7:80600589:G:A	3.2379e-09	-1.31617e-10	-1.62986	3.37335e-07	-1.31617e-10	-1.81039
80600878	chr7:80600878:G:A	3.34387e-09	-1.31617e-10	-1.59766	3.60249e-07	-1.31617e-10	-1.74467
80601167	chr7:80601167:T:G	5.5317e-09	-1.09429	-9.09645e-10	6.83139e-07	-1.10477	-9.09645e-10
80601251	chr7:80601251:G:A	3.77753e-09	-1.31617e-10	-1.47572	1.19954e-06	-1.31617e-10	-0.541773
80601684	chr7:80601684:T:C	5.51654e-09	-1.09704	-9.09645e-10	6.83775e-07	-1.10384	-9.09645e-10
80601779	chr7:80601779:G:GA	2.72963e-09	-1.31617e-10	-1.80062	3.79214e-07	-1.31617e-10	-1.69337
80601896	chr7:80601896:G:T	1.47024e-08	-1.31617e-10	-0.116777	5.90958e-07	-1.31617e-10	-1.24972
80602188	chr7:80602188:G:C	2.61249e-08	1.62707	-1.16897	1.20135e-07	-1.10069	-1.74216
80602356	chr7:80602356:G:A	3.05205e-09	-1.31617e-10	-1.68898	4.38856e-07	-1.31617e-10	-1.5473
80602477	chr7:80602477:G:A	5.04805e-07	4.27573	-0.856352	1.34098e-07	-1.61634	-1.11656
80602592	chr7:80602592:A:G	4.9103e-09	-1.39711	0.183659	1.38602e-06	-1.53656	1.13929
80602688	chr7:80602688:T:C	5.71574e-09	-1.06157	-9.09645e-10	7.07608e-07	-1.06958	-9.09645e-10
80602993	chr7:80602993:T:C	3.76096e-09	-1.31617e-10	-1.48012	1.20902e-06	-1.31617e-10	-0.533906
80603339	chr7:80603339:T:C	6.69504e-10	-1.61112	-1.59489	3.28453e-07	-0.846146	-0.99093
80603657	chr7:80603657:T:C	1.45647e-08	1.42198	-1.54817	1.03336e-07	-1.18283	-1.81066
80603714	chr7:80603714:AAC:A	6.29581e-10	-1.63298	-1.63451	3.23144e-07	-0.967235	-0.886136
80603852	chr7:80603852:T:C	2.74939e-09	-1.31617e-10	-1.79341	3.68592e-07	-1.31617e-10	-1.72178
80604027	chr7:80604027:T:C	3.00276e-09	-1.31617e-10	-1.70526	3.40274e-07	-1.31617e-10	-1.80172
80604656	chr7:80604656:T:G	3.00186e-09	-1.31617e-10	-1.70556	3.40303e-07	-1.31617e-10	-1.80163
80604661	chr7:80604661:A:G	6.3828e-09	-1.31617e-10	-0.951184	4.29177e-07	-1.31617e-10	-1.5696
80605038	chr7:80605038:A:G	3.11121e-09	-1.31617e-10	-1.66978	4.50453e-07	-1.31617e-10	-1.52121
80605248	chr7:80605248:T:G	5.86824e-08	-1.31617e-10	1.26735	4.51823e-07	-1.31617e-10	-1.51818
80605291	chr7:80605291:C:T	9.00314e-09	1.18782	-1.79504	9.79218e-08	-1.26634	-1.78096
80605779	chr7:80605779:A:G	8.64881e-09	1.16058	-1.80795	1.00955e-07	-1.27615	-1.74064
80606055	chr7:80606055:A:G	5.15765e-09	-1.40875	0.244438	1.48386e-06	-1.54414	1.21507
80606131	chr7:80606131:CTACTAAGGACTATGACTA:C	6.64371e-10	-1.60274	-1.61096	3.52412e-07	-0.808617	-0.958052
80606698	chr7:80606698:T:G	6.56704e-07	2.7188	0.963643	9.99584e-07	-0.74214	0.0180102
80606702	chr7:80606702:T:C	1.1887e-08	-1.31617e-10	-0.329346	5.21243e-07	-1.31617e-10	-1.37525
80606830	chr7:80606830:A:G	2.76664e-09	-1.31617e-10	-1.78716	3.41813e-07	-1.31617e-10	-1.7972
80607372	chr7:80607372:A:G	2.96254e-09	-1.31617e-10	-1.71874	5.1725e-07	-1.31617e-10	-1.38294
80607743	chr7:80607743:C:T	3.16781e-09	-1.64448	-0.0072726	1.27849e-07	-1.16744	-1.61318
80607874	chr7:80607874:C:T	6.07001e-10	-1.64442	-1.65959	2.59634e-07	-1.0752	-0.996995
80608048	chr7:80608048:G:A	0.0270734	9.13033	5.17894	9.96003e-08	-1.63795	-1.39235
80608050	chr7:80608050:G:A	2.73912e-09	-1.31617e-10	-1.79716	3.5511e-07	-1.31617e-10	-1.75904
80608114	chr7:80608114:A:G	3.00043e-09	-1.31617e-10	-1.70604	3.4064e-07	-1.31617e-10	-1.80064
80608509	chr7:80608509:A:T	0.0231108	9.13075	5.02027	9.5884e-08	-1.63806	-1.43027
80608634	chr7:80608634:G:A	3.18231e-09	-1.64718	-9.09645e-10	4.10679e-07	-1.61366	-9.09645e-10
80608725	chr7:80608725:A:C	9.30364e-09	0.83351	-1.40789	8.32357e-08	-1.40096	-1.80884
80609096	chr7:80609096:T:C	6.42503e-09	-1.31617e-10	-0.944589	4.30836e-07	-1.31617e-10	-1.56574
80609147	chr7:80609147:C:T	4.03437e-09	0.400133	-1.81007	8.50291e-08	-1.52053	-1.66794
80609314	chr7:80609314:T:C	2.8322e-09	-1.31617e-10	-1.76373	3.38255e-07	-1.31617e-10	-1.80767
80609342	chr7:80609342:C:G	4.10182e-09	-1.42277	0.0294145	1.30201e-06	-1.55373	1.09393
80609356	chr7:80609356:C:T	8.78525e-10	-1.58896	-1.34534	7.95914e-08	-1.48378	-1.77078
80609394	chr7:80609394:A:G	3.86063e-09	-1.56425	0.110288	9.69048e-08	-1.44917	-1.60857
80609477	chr7:80609477:C:T	5.94297e-10	-1.63903	-1.68614	2.6169e-07	-1.29067	-0.773641
80609488	chr7:80609488:A:G	2.78379e-09	-1.31617e-10	-1.78098	3.49258e-07	-1.31617e-10	-1.77566
80609766	chr7:80609766:A:C	3.42743e-09	-1.31617e-10	-1.57298	5.7988e-07	-1.31617e-10	-1.26865
80610145	chr7:80610145:A:T	6.0585e-09	-1.31617e-10	-1.00333	1.18777e-06	-1.31617e-10	-0.551637
80610157	chr7:80610157:T:C	6.32398e-09	-1.31617e-10	-0.960442	4.27228e-07	-1.31617e-10	-1.57415
80610350	chr7:80610350:T:C	6.382e-09	-1.57376	0.622448	1.21803e-07	-1.43315	-1.39591
80610384	chr7:80610384:G:A	2.73904e-09	-1.31617e-10	-1.79718	3.83463e-07	-1.31617e-10	-1.68223
80610448	chr7:80610448:A:G	1.50714e-09	-1.56473	-0.829849	6.95968e-07	-1.6328	0.54664
80610497	chr7:80610497:C:T	6.63205e-09	-1.56303	0.650155	1.2097e-07	-1.45105	-1.38488
80610872	chr7:80610872:C:T	7.11707e-09	-1.56774	0.725451	1.25888e-07	-1.4437	-1.35238
80610921	chr7:80610921:G:A	6.56787e-09	-1.31617e-10	-0.922601	4.35871e-07	-1.31617e-10	-1.55412
80610950	chr7:80610950:A:T	0.0324476	8.74823	5.74211	1.23e-07	-1.64501	-1.17428
80611013	chr7:80611013:CTACAGG:C	0.0329971	8.79652	5.71062	1.22068e-07	-1.6442	-1.1827
80611192	chr7:80611192:A:T	7.16094e-10	-1.62356	-1.51517	1.65508e-07	-1.36292	-1.15953
80611196	chr7:80611196:T:C	5.91608e-10	-1.62247	-1.70724	3.57336e-07	-1.36875	-0.38404
80611208	chr7:80611208:T:TGAG	2.72849e-09	-1.31617e-10	-1.80104	3.78641e-07	-1.31617e-10	-1.69488
80611373	chr7:80611373:T:C	7.46534e-09	0.716391	-1.51091	8.10115e-08	-1.42821	-1.80867
80611521	chr7:80611521:A:G	6.98619e-10	-1.63854	-1.5249	1.83575e-07	-1.28668	-1.13217
80611627	chr7:80611627:C:T	3.19766e-09	-1.55577	-0.0866001	1.51126e-06	-1.62905	1.31827
80611694	chr7:80611694:G:A	3.44596e-09	-1.57788	0.0102879	1.36874e-06	-1.63802	1.2282
80612034	chr7:80612034:G:A	2.75043e-09	-1.31617e-10	-1.79303	4.23982e-07	-1.31617e-10	-1.58178
80612246	chr7:80612246:C:T	3.12527e-09	-1.42348	-0.241787	1.22414e-06	-1.55252	1.03104
80612254	chr7:80612254:T:C	7.07649e-10	-1.64209	-1.50851	1.84535e-07	-1.25876	-1.15487
80612263	chr7:80612263:A:T	5.70304e-09	-1.06379	-9.09645e-10	7.04636e-07	-1.07379	-9.09645e-10
80612300	chr7:80612300:A:G	3.00455e-08	-1.31617e-10	0.597922	1.40321e-06	-1.31617e-10	-0.384953
80612763	chr7:80612763:T:C	7.34589e-09	0.483072	-1.29372	7.97885e-08	-1.49283	-1.75926
80613229	chr7:80613229:A:G	3.49926e-09	-1.55224	-9.09645e-10	4.96994e-07	-1.42289	-9.09645e-10
80613604	chr7:80613604:A:G	7.1927e-10	-1.63794	-1.49637	1.75156e-07	-1.28978	-1.17601
80613644	chr7:80613644:G:C	5.96735e-09	-1.01849	-9.09645e-10	7.36927e-07	-1.02898	-9.09645e-10
80614416	chr7:80614416:C:CTA	5.12619e-09	-1.31617e-10	-1.17043	9.38929e-07	-1.31617e-10	-0.78673
80614575	chr7:80614575:T:C	5.84183e-09	-1.03975	-9.09645e-10	7.21639e-07	-1.04994	-9.09645e-10
80615265	chr7:80615265:G:A	2.95536e-08	-1.31617e-10	0.581416	1.46024e-06	-1.31617e-10	-0.345116
80615378	chr7:80615378:T:C	2.86455e-09	-1.63591	-0.116465	8.95264e-08	-1.6472	-1.48974
80615989	chr7:80615989:GC:G	2.71414e-09	-1.31617e-10	-1.80632	3.71477e-07	-1.31617e-10	-1.71398
80616207	chr7:80616207:C:T	5.31594e-09	-1.13408	-9.09645e-10	6.55185e-07	-1.14655	-9.09645e-10
80616303	chr7:80616303:A:G	5.90518e-09	-1.02896	-9.09645e-10	7.29367e-07	-1.03929	-9.09645e-10
80616476	chr7:80616476:C:A	5.56284e-10	-1.64719	-1.74408	3.30547e-07	-1.19701	-0.63371
80616604	chr7:80616604:C:T	2.70861e-09	-1.31617e-10	-1.80836	3.53246e-07	-1.31617e-10	-1.7643
80616605	chr7:80616605:A:G	4.40661e-05	6.74394	1.14472	8.59538e-08	-1.61236	-1.5653
80616645	chr7:80616645:A:C	5.79672e-09	-1.31617e-10	-1.0475	4.08763e-07	-1.31617e-10	-1.61833
80616825	chr7:80616825:A:G	2.73665e-09	-1.31617e-10	-1.79806	2.73878e-06	-1.31617e-10	0.283799
80616828	chr7:80616828:A:G	0.0198803	7.62785	6.3726	2.33482e-07	-1.63756	-0.540806
80616834	chr7:80616834:T:C	7.36438e-10	-1.61838	-1.49234	1.34971e-06	-1.3727	0.948879
80616861	chr7:80616861:T:C	5.57771e-08	-1.31617e-10	1.21657	5.18707e-07	-1.31617e-10	-1.38013
80616963	chr7:80616963:ATATGCTTGC:GTATGCTTGC	2.74025e-09	-1.31617e-10	-1.79674	3.86646e-07	-1.31617e-10	-1.67396
80617126	chr7:80617126:A:G	3.03007e-08	-1.31617e-10	0.606381	1.47759e-06	-1.31617e-10	-0.333305
80617174	chr7:80617174:A:G	1.08825e-08	-1.31617e-10	-0.417632	5.21359e-06	-1.31617e-10	0.927554
80617293	chr7:80617293:T:C	2.19688e-09	-1.64038	-0.377374	8.62299e-08	-1.64609	-1.52837
80617301	chr7:80617301:C:T	3.18479e-09	-1.6464	-9.09645e-10	4.12247e-07	-1.60985	-9.09645e-10
80617392	chr7:80617392:AT:A	1.75793e-08	-1.31617e-10	0.0619319	6.99742e-07	-1.31617e-10	-1.08076
80618189	chr7:80618189:G:A	3.47564e-09	-1.31617e-10	-1.55901	3.37496e-07	-1.31617e-10	-1.80991
80618439	chr7:80618439:A:G	0.0201583	7.59373	6.42061	2.43801e-07	-1.63705	-0.498069
80618571	chr7:80618571:C:T	1.34613e-08	-1.31617e-10	-0.204968	5.4675e-07	-1.31617e-10	-1.32748
80618685	chr7:80618685:A:G	8.09106e-09	0.428371	-1.1424	8.9037e-07	-1.3335	0.493669
80618713	chr7:80618713:G:A	3.2921e-08	1.41925	-0.729926	9.21942e-07	-1.14182	0.336829
80618813	chr7:80618813:A:C	1.20222e-09	-1.06498	-1.55565	1.48023e-07	-0.87098	-1.76312
80618942	chr7:80618942:T:C	6.51785e-09	-1.31617e-10	-0.930245	3.79025e-07	-1.31617e-10	-1.69387
80618943	chr7:80618943:T:C	6.37948e-10	-1.62064	-1.63365	9.58696e-07	-0.886753	0.120858
80618978	chr7:80618978:AGAG:A	5.91388e-10	-1.64433	-1.68574	8.59671e-07	-1.06493	0.190014
80619006	chr7:80619006:C:A	0.0194657	7.50575	6.47363	2.45431e-07	-1.63372	-0.494732
80619020	chr7:80619020:G:T	6.21969e-10	-1.61587	-1.66379	8.94595e-07	-0.860639	0.0255407
80619723	chr7:80619723:T:C	2.73482e-09	-1.31617e-10	-1.79872	3.84792e-07	-1.31617e-10	-1.67877
80620003	chr7:80620003:G:A	6.77137e-05	6.91565	1.40261	1.18529e-07	-1.62759	-1.22873
80620355	chr7:80620355:G:T	3.48426e-08	1.27805	-0.532	1.14756e-06	-1.19685	0.610774
80620634	chr7:80620634:A:T	7.79178e-05	6.97399	1.48463	9.92184e-08	-1.62463	-1.40951
80620853	chr7:80620853:C:T	1.86386e-08	-1.31617e-10	0.120442	7.67737e-07	-1.31617e-10	-0.988022
80620998	chr7:80620998:A:G	4.4188e-09	0.38141	-1.70033	5.11818e-07	0.334978	-1.72848
80621438	chr7:80621438:C:T	3.99821e-09	-1.41894	-9.09645e-10	4.79731e-07	-1.45824	-9.09645e-10
80621495	chr7:80621495:G:A	6.93745e-10	-1.63434	-1.5361	1.32715e-06	-0.964095	0.523417
80621500	chr7:80621500:T:A	3.69526e-09	-1.31617e-10	-1.49774	3.72774e-07	-1.31617e-10	-1.7105
80621645	chr7:80621645:A:T	1.0322e-07	-1.31617e-10	1.83207	5.38523e-06	-1.31617e-10	0.959947
80621859	chr7:80621859:G:A	3.93259e-09	-1.31617e-10	-1.43549	3.76811e-07	-1.31617e-10	-1.69973
80621886	chr7:80621886:A:C	8.58895e-09	0.586205	-1.24052	3.56905e-07	-1.43762	-0.31638
80621919	chr7:80621919:C:A	8.26799e-10	-1.26436	-1.73063	2.12158e-07	-1.52416	-0.749981
80622147	chr7:80622147:C:T	5.2531e-10	-1.63785	-1.8107	3.05854e-07	-1.01246	-0.895907
80622192	chr7:80622192:A:G	3.68787e-09	-1.49974	-9.09645e-10	4.05886e-07	-1.6254	-9.09645e-10
80622251	chr7:80622251:G:A	3.90014e-09	-1.31617e-10	-1.44378	3.43451e-07	-1.31617e-10	-1.79242
80622270	chr7:80622270:C:T	2.74337e-09	-1.31617e-10	-1.7956	2.72631e-06	-1.31617e-10	0.279235
80622508	chr7:80622508:C:T	7.96479e-10	-1.64681	-1.38553	6.74199e-08	-1.61429	-1.80624
80622979	chr7:80622979:A:C	1.39878e-08	0.759078	-0.925681	3.48111e-07	-1.43454	-0.344405
80623351	chr7:80623351:TTG:T	5.2545e-10	-1.63752	-1.81077	3.08872e-07	-1.01168	-0.886862
80623357	chr7:80623357:C:A	4.31499e-09	-1.31617e-10	-1.3427	4.03976e-07	-1.31617e-10	-1.63011
80623737	chr7:80623737:T:C	9.60412e-10	-1.1463	-1.69888	7.89509e-08	-1.45642	-1.80623
80624067	chr7:80624067:T:C	6.16205e-10	-1.63412	-1.65484	1.34365e-07	-0.982391	-1.74852
80624139	chr7:80624139:T:A	8.75183e-09	0.68701	-1.32254	8.87692e-08	-1.40636	-1.73907
80624288	chr7:80624288:A:G	3.65187e-09	-1.31617e-10	-1.50955	3.66508e-07	-1.31617e-10	-1.72745
80624477	chr7:80624477:T:C	3.65429e-09	-1.31617e-10	-1.50889	3.66647e-07	-1.31617e-10	-1.72707
80624595	chr7:80624595:T:C	2.76281e-07	3.35543	-0.5388	1.00493e-07	-1.55608	-1.46531
80625082	chr7:80625082:C:T	2.72442e-09	-1.31617e-10	-1.80254	3.55783e-07	-1.31617e-10	-1.75715
80625236	chr7:80625236:A:G	7.85922e-09	-1.31617e-10	-0.743103	2.38251e-06	-1.31617e-10	0.14444
80625554	chr7:80625554:G:A	9.15788e-10	-1.38167	-1.51109	1.01849e-07	-1.20312	-1.80486
80626447	chr7:80626447:A:T	5.62633e-10	-1.64104	-1.73888	1.2092e-07	-1.03911	-1.79722
80626515	chr7:80626515:G:A	2.80218e-06	6.38296	-1.2496	7.1936e-08	-1.60639	-1.74931
80626562	chr7:80626562:A:G	2.70262e-09	-1.31617e-10	-1.81057	3.71021e-07	-1.31617e-10	-1.71521
80626580	chr7:80626580:G:A	1.23897e-08	-1.31617e-10	-0.287922	5.42712e-07	-1.31617e-10	-1.33489
80626687	chr7:80626687:A:G	1.32281e-08	0.952684	-1.17513	9.85289e-08	-1.31792	-1.7232
80626733	chr7:80626733:A:C	3.63908e-09	-1.31617e-10	-1.51306	3.65879e-07	-1.31617e-10	-1.72917
80626803	chr7:80626803:CT:C	8.99277e-09	-0.608369	-9.09645e-10	8.8349e-07	-0.84759	-9.09645e-10
80626837	chr7:80626837:A:AT	3.58628e-09	-1.31617e-10	-1.52767	3.63265e-07	-1.31617e-10	-1.73634
80626939	chr7:80626939:A:G	5.49132e-09	-1.10162	-9.09645e-10	6.79795e-07	-1.10968	-9.09645e-10
80627010	chr7:80627010:AGCC:A	3.93286e-09	-1.31617e-10	-1.43542	3.42683e-07	-1.31617e-10	-1.79466
80627090	chr7:80627090:T:G	4.08281e-09	-1.31617e-10	-1.398	3.45544e-07	-1.31617e-10	-1.78635
80627317	chr7:80627317:C:T	5.28849e-09	-1.31617e-10	-1.13926	3.61194e-07	-1.31617e-10	-1.74205
80627439	chr7:80627439:T:G	4.82503e-09	-1.23097	-9.09645e-10	5.9618e-07	-1.24093	-9.09645e-10
80627573	chr7:80627573:G:T	5.09601e-09	-1.17633	-9.09645e-10	6.30849e-07	-1.1844	-9.09645e-10
80627592	chr7:80627592:T:C	5.39914e-09	-1.11855	-9.09645e-10	6.6698e-07	-1.12871	-9.09645e-10
80627716	chr7:80627716:A:G	6.58542e-10	-1.64531	-1.5772	1.41791e-07	-1.08099	-1.59612
80628057	chr7:80628057:G:A	5.78069e-10	-1.64348	-1.70937	1.29504e-07	-1.05537	-1.71239
80628156	chr7:80628156:T:G	9.19993e-10	-1.36439	-1.52379	1.04057e-07	-1.17996	-1.80657
80628583	chr7:80628583:G:A	3.07291e-09	-1.31617e-10	-1.68216	3.37915e-07	-1.31617e-10	-1.80867
80628703	chr7:80628703:A:T	4.44946e-09	-1.31201	-9.09645e-10	5.49064e-07	-1.32325	-9.09645e-10
80628892	chr7:80628892:T:G	1.21006e-09	-1.60609	-1.00803	1.74751e-07	-0.764606	-1.7035
80628954	chr7:80628954:A:G	5.26737e-09	-1.14326	-9.09645e-10	6.51852e-07	-1.15165	-9.09645e-10
80629092	chr7:80629092:C:A	2.81878e-09	-1.31617e-10	-1.76849	3.3899e-07	-1.31617e-10	-1.8055
80629111	chr7:80629111:AG:A	5.26217e-09	-1.14425	-9.09645e-10	6.49656e-07	-1.15503	-9.09645e-10
80629167	chr7:80629167:C:G	2.81135e-09	-1.31617e-10	-1.77112	3.47573e-07	-1.31617e-10	-1.7805
80629181	chr7:80629181:T:C	5.84912e-10	-1.64389	-1.6972	1.29142e-07	-1.06353	-1.70703
80629314	chr7:80629314:G:A	1.18145e-08	0.940987	-1.27645	1.09923e-07	-1.32304	-1.60866
80629461	chr7:80629461:T:A	2.74592e-09	-1.31617e-10	-1.79468	3.45541e-07	-1.31617e-10	-1.78636
80629494	chr7:80629494:A:G	1.04519e-08	0.745354	-1.20336	9.62129e-08	-1.39133	-1.67358
80629547	chr7:80629547:G:T	2.75056e-09	-1.31617e-10	-1.79299	3.44816e-07	-1.31617e-10	-1.78846
80629582	chr7:80629582:C:A	3.68227e-09	-1.50126	-9.09645e-10	4.05642e-07	-1.626	-9.09645e-10
80629736	chr7:80629736:G:A	3.84544e-09	-1.31617e-10	-1.4579	3.37541e-07	-1.31617e-10	-1.80978
80629766	chr7:80629766:G:C	9.20508e-10	-1.33336	-1.55426	1.07955e-07	-1.14018	-1.80958
80630313	chr7:80630313:C:T	3.26663e-09	-1.31617e-10	-1.62103	3.47543e-07	-1.31617e-10	-1.78058
80630604	chr7:80630604:A:G	2.77635e-09	-1.31617e-10	-1.78365	4.29244e-07	-1.31617e-10	-1.56944
80630672	chr7:80630672:C:T	1.05132e-08	0.839552	-1.29171	1.05049e-07	-1.35795	-1.6191
80630900	chr7:80630900:G:A	3.82609e-09	-1.31617e-10	-1.46295	3.40608e-07	-1.31617e-10	-1.80074
80631303	chr7:80631303:A:G	2.79023e-09	-1.31617e-10	-1.77867	4.3543e-07	-1.31617e-10	-1.55514
80632821	chr7:80632821:C:G	3.24278e-09	-1.62836	-9.09645e-10	3.99339e-07	-1.64166	-9.09645e-10
80632877	chr7:80632877:C:T	3.49262e-09	-1.31617e-10	-1.55414	3.58751e-07	-1.31617e-10	-1.74884
80632908	chr7:80632908:C:T	1.65488e-08	0.752027	-0.750503	1.22626e-07	-1.3887	-1.43363
80633264	chr7:80633264:T:A	3.71541e-09	-1.31617e-10	-1.4923	3.42064e-07	-1.31617e-10	-1.79647
80633370	chr7:80633370:T:G	2.82316e-09	-1.31617e-10	-1.76694	3.38997e-07	-1.31617e-10	-1.80548
80633409	chr7:80633409:G:C	3.92466e-09	-1.31617e-10	-1.43751	3.42275e-07	-1.31617e-10	-1.79586
80633514	chr7:80633514:A:G	6.41322e-10	-1.64324	-1.60578	1.44818e-07	-1.05526	-1.60073
80633556	chr7:80633556:C:T	1.52994e-08	-0.0769754	-9.09645e-10	2.55566e-06	0.214595	-9.09645e-10
80633601	chr7:80633601:TA:T	4.88213e-09	-1.21921	-9.09645e-10	6.04866e-07	-1.22646	-9.09645e-10
80633840	chr7:80633840:G:A	0.000285674	7.43262	2.3252	1.22416e-07	-1.64062	-1.18342
80633968	chr7:80633968:TTAATG:T	3.43255e-09	-1.57149	-9.09645e-10	4.91048e-07	-1.43493	-9.09645e-10
80634081	chr7:80634081:A:G	3.93383e-09	-1.43518	-9.09645e-10	4.79771e-07	-1.45816	-9.09645e-10
80635241	chr7:80635241:C:T	6.46227e-10	-1.58407	-1.65732	1.50097e-07	-1.31538	-1.3048
80635360	chr7:80635360:C:T	2.91639e-09	-1.31617e-10	-1.73445	3.52348e-07	-1.31617e-10	-1.76685
80635433	chr7:80635433:C:G	3.15417e-09	-1.31617e-10	-1.65606	3.37228e-07	-1.31617e-10	-1.81071
80635822	chr7:80635822:A:G	5.7771e-08	-1.31617e-10	1.2517	5.2945e-07	-1.31617e-10	-1.35963
80636101	chr7:80636101:C:T	4.89335e-09	-1.31617e-10	-1.21691	9.16589e-07	-1.31617e-10	-0.81081
80636135	chr7:80636135:T:C	1.05813e-08	0.860313	-1.30602	1.02945e-07	-1.36688	-1.6304
80636142	chr7:80636142:A:C	2.86751e-09	-1.31617e-10	-1.75135	3.4155e-07	-1.31617e-10	-1.79798
80636276	chr7:80636276:TA:T	4.21161e-09	-1.31617e-10	-1.36695	1.04762e-06	-1.31617e-10	-0.677189
80636683	chr7:80636683:A:G	2.73947e-08	-1.31617e-10	0.505559	1.80464e-06	-1.31617e-10	-0.133355
80636752	chr7:80636752:A:G	0.00106526	7.32294	3.751	2.0731e-07	-1.63961	-0.657649
80636832	chr7:80636832:A:G	7.51297e-10	-1.5718	-1.51894	8.02014e-08	-1.45984	-1.78709
80637382	chr7:80637382:C:A	0.0048795	8.09204	4.50372	1.24182e-07	-1.64728	-1.16244
80637420	chr7:80637420:T:C	1.58378e-05	5.50257	1.3628	1.3077e-07	-1.61435	-1.14368
80637647	chr7:80637647:AC:A	4.5345e-09	-1.31617e-10	-1.29307	3.53856e-07	-1.31617e-10	-1.76258
80637707	chr7:80637707:T:C	9.99654e-10	-1.51343	-1.29171	9.10003e-08	-1.37257	-1.74804
80637718	chr7:80637718:T:C	2.70294e-09	-1.31617e-10	-1.81045	3.69105e-07	-1.31617e-10	-1.72039
80638371	chr7:80638371:G:T	3.53364e-09	-1.54246	-9.09645e-10	4.88991e-07	-1.43913	-9.09645e-10
80638469	chr7:80638469:C:A	2.7713e-09	-1.31617e-10	-1.78547	4.27137e-07	-1.31617e-10	-1.57436
80638639	chr7:80638639:C:A	6.76746e-10	-1.57504	-1.62021	7.84561e-08	-1.47556	-1.79337
80638799	chr7:80638799:C:T	4.47637e-09	-1.31617e-10	-1.30598	6.58415e-07	-1.31617e-10	-1.14163
80638823	chr7:80638823:T:G	2.76322e-09	-1.31617e-10	-1.78839	4.22411e-07	-1.31617e-10	-1.58549
80639103	chr7:80639103:G:T	3.23896e-09	-1.62954	-9.09645e-10	4.49599e-07	-1.52311	-9.09645e-10
80639104	chr7:80639104:C:T	3.24705e-09	-1.62704	-9.09645e-10	4.52521e-07	-1.51663	-9.09645e-10
80639661	chr7:80639661:G:A	3.40065e-09	-1.31617e-10	-1.58082	3.37195e-07	-1.31617e-10	-1.81081
80639769	chr7:80639769:T:C	3.71549e-09	-1.49228	-9.09645e-10	4.60754e-07	-1.49861	-9.09645e-10
80640368	chr7:80640368:T:C	3.4614e-09	-1.31617e-10	-1.56312	3.37303e-07	-1.31617e-10	-1.81049
80640580	chr7:80640580:T:G	1.0909e-08	-1.31617e-10	-0.415206	5.51434e-07	-1.31617e-10	-1.31895
80640692	chr7:80640692:G:A	4.75642e-09	-1.31617e-10	-1.24529	8.96612e-07	-1.31617e-10	-0.832847
80640760	chr7:80640760:G:A	0.000105404	7.24904	1.51173	8.89569e-08	-1.63534	-1.50798
80640953	chr7:80640953:A:G	8.05369e-10	-1.64718	-1.37407	1.03307e-06	-1.62075	0.929566
80641175	chr7:80641175:T:C	9.5044e-09	-1.31617e-10	-0.553035	5.02763e-07	-1.31617e-10	-1.41135
80641506	chr7:80641506:A:G	1.15257e-07	1.21334	0.72903	2.08335e-07	-1.22591	-1.06641
80641557	chr7:80641557:A:G	3.55982e-09	-1.53508	-9.09645e-10	4.41858e-07	-1.54048	-9.09645e-10
80641792	chr7:80641792:G:A	3.45539e-05	5.72114	1.92435	1.05139e-07	-1.62962	-1.34656
80642014	chr7:80642014:A:T	5.95069e-08	1.03533	0.245972	1.39234e-07	-1.294	-1.40131
80642394	chr7:80642394:T:C	2.72911e-09	-1.31617e-10	-1.80082	3.47873e-07	-1.31617e-10	-1.77963
80642667	chr7:80642667:C:G	3.43792e-09	-1.31617e-10	-1.56992	3.37224e-07	-1.31617e-10	-1.81072
80643252	chr7:80643252:T:C	1.62976e-08	1.04174	-1.05552	1.27846e-07	-1.27848	-1.50216
80643650	chr7:80643650:T:C	2.77341e-09	-1.31617e-10	-1.78471	4.26136e-07	-1.31617e-10	-1.57671
80643827	chr7:80643827:T:C	6.04804e-10	-1.64725	-1.66039	9.70045e-08	-1.64648	-1.41023
80644043	chr7:80644043:G:A	0.000566023	7.99488	2.44672	1.00495e-07	-1.64714	-1.37421
80644117	chr7:80644117:T:C	8.73253e-05	7.70716	0.865445	9.20134e-08	-1.64737	-1.46216
80644383	chr7:80644383:GTCT:G	2.70315e-09	-1.31617e-10	-1.81037	3.66891e-07	-1.31617e-10	-1.7264
80644416	chr7:80644416:A:C	5.96848e-10	-1.64732	-1.67357	9.4896e-08	-1.64677	-1.43192
80645109	chr7:80645109:C:T	3.51424e-09	-1.31617e-10	-1.54797	4.448e-07	-1.31617e-10	-1.53384
80645486	chr7:80645486:A:G	5.96964e-10	-1.63969	-1.681	9.81083e-08	-1.23547	-1.80993
80645581	chr7:80645581:G:A	9.02945e-05	7.66079	0.945255	1.07471e-07	-1.64738	-1.30687
80645594	chr7:80645594:T:C	3.95708e-09	-1.31617e-10	-1.42928	1.18808e-06	-1.31617e-10	-0.551372
80645863	chr7:80645863:G:C	2.7381e-09	-1.31617e-10	-1.79752	3.46061e-07	-1.31617e-10	-1.78486
80645877	chr7:80645877:A:G	3.27518e-09	-1.31617e-10	-1.61842	3.50833e-07	-1.31617e-10	-1.77116
80647015	chr7:80647015:C:T	6.55371e-10	-1.64688	-1.58046	6.70156e-08	-1.61634	-1.81021
80647100	chr7:80647100:AAG:A	1.08395e-08	-1.31617e-10	-0.421597	5.45923e-07	-1.31617e-10	-1.32899
80647103	chr7:80647103:C:CA	1.09042e-08	-1.31617e-10	-0.415643	5.47881e-07	-1.31617e-10	-1.32541
80647178	chr7:80647178:G:A	6.97614e-10	-1.62665	-1.53822	4.85573e-07	-1.64736	0.20122
80648002	chr7:80648002:T:C	2.73593e-09	-1.31617e-10	-1.79832	3.46394e-07	-1.31617e-10	-1.78389
80648246	chr7:80648246:A:G	3.04807e-09	-1.31617e-10	-1.69028	3.38961e-07	-1.31617e-10	-1.80558
80648316	chr7:80648316:A:G	2.73089e-09	-1.31617e-10	-1.80016	3.47442e-07	-1.31617e-10	-1.78087
80648321	chr7:80648321:AT:A	3.77986e-09	-1.4751	-9.09645e-10	4.69004e-07	-1.48086	-9.09645e-10
80648427	chr7:80648427:T:G	3.4229e-09	-1.31617e-10	-1.5743	1.64248e-06	-1.31617e-10	-0.227508
80648460	chr7:80648460:A:G	2.81818e-09	-1.31617e-10	-1.7687	3.62672e-07	-1.31617e-10	-1.73797
80648674	chr7:80648674:G:A	6.39661e-10	-1.64449	-1.60711	5.02184e-07	-1.2559	-0.156607
80648791	chr7:80648791:T:G	5.84851e-05	8.19719	-0.0254509	7.38514e-08	-1.63726	-1.69215
80649149	chr7:80649149:A:C	6.10467e-10	-1.60449	-1.69383	8.46626e-08	-1.3846	-1.8082
80649247	chr7:80649247:A:G	2.36376e-08	0.738692	-0.380642	1.29804e-07	-1.4018	-1.36364
80649516	chr7:80649516:A:T	3.81492e-09	-1.46587	-9.09645e-10	4.72964e-07	-1.47245	-9.09645e-10
80649565	chr7:80649565:C:T	2.71791e-09	-1.31617e-10	-1.80493	3.50834e-07	-1.31617e-10	-1.77116
80649844	chr7:80649844:G:A	3.21521e-09	-1.6369	-9.09645e-10	4.18346e-07	-1.59516	-9.09645e-10
80649985	chr7:80649985:GA:G	4.05911e-09	-1.31617e-10	-1.40383	3.82519e-07	-1.31617e-10	-1.68469
80650020	chr7:80650020:G:C	3.46729e-09	-1.56142	-9.09645e-10	4.30371e-07	-1.56682	-9.09645e-10
80650144	chr7:80650144:A:C	5.23004e-10	-1.64294	-1.81002	2.25971e-07	-1.2521	-0.958964
80650192	chr7:80650192:C:T	2.70609e-09	-1.31617e-10	-1.80928	3.54744e-07	-1.31617e-10	-1.76007
80650287	chr7:80650287:T:G	0.000349845	7.97258	1.98788	1.055e-07	-1.64648	-1.32627
80650402	chr7:80650402:C:T	0.000177174	8.64504	0.635062	8.58305e-08	-1.61931	-1.55979
80650437	chr7:80650437:T:C	3.67825e-09	-1.50235	-9.09645e-10	4.55639e-07	-1.50977	-9.09645e-10
80650905	chr7:80650905:C:A	2.93186e-09	-1.31617e-10	-1.72915	3.38246e-07	-1.31617e-10	-1.8077
80651143	chr7:80651143:C:T	0.00116766	8.53688	2.62884	1.08121e-07	-1.63494	-1.31327
80651146	chr7:80651146:G:A	4.44844e-08	0.745239	0.245109	1.15012e-06	-1.42217	0.838328
80651550	chr7:80651550:G:T	3.76269e-09	-1.47965	-9.09645e-10	4.65789e-07	-1.48774	-9.09645e-10
80651984	chr7:80651984:T:C	3.50368e-09	-1.55098	-9.09645e-10	4.34521e-07	-1.55722	-9.09645e-10
80652061	chr7:80652061:TA:T	2.85139e-09	-1.31617e-10	-1.75698	3.47146e-07	-1.31617e-10	-1.78173
80653328	chr7:80653328:A:G	3.43114e-09	-1.31617e-10	-1.5719	3.40891e-07	-1.31617e-10	-1.79991
80653354	chr7:80653354:T:C	3.6924e-09	-1.49851	-9.09645e-10	4.577e-07	-1.50526	-9.09645e-10
80653418	chr7:80653418:G:T	4.14845e-09	-1.31617e-10	-1.38206	5.25645e-07	-1.31617e-10	-1.36684
80653459	chr7:80653459:G:A	5.29821e-09	-1.13742	-9.09645e-10	8.01698e-07	-0.944738	-9.09645e-10
80653583	chr7:80653583:C:A	5.53031e-10	-1.60178	-1.79536	8.07808e-08	-1.59301	-1.64672
80653816	chr7:80653816:C:T	2.76444e-08	-1.31617e-10	0.514632	5.93087e-07	-1.31617e-10	-1.24613
80654007	chr7:80654007:A:G	1.47142e-07	2.33563	-0.149021	1.03654e-06	-0.766061	0.0782309
80654100	chr7:80654100:G:A	3.95895e-09	-1.31617e-10	-1.42881	3.37634e-07	-1.31617e-10	-1.80951
80654305	chr7:80654305:A:G	3.36245e-09	-1.31617e-10	-1.59212	3.55075e-07	-1.31617e-10	-1.75914
80654748	chr7:80654748:A:T	6.82621e-10	-1.61747	-1.56914	4.39851e-07	-1.64673	0.101701
80654759	chr7:80654759:T:C	3.85626e-09	-1.45509	-9.09645e-10	4.7827e-07	-1.46129	-9.09645e-10
80655026	chr7:80655026:A:G	4.15811e-09	-1.31617e-10	-1.37973	3.40994e-07	-1.31617e-10	-1.79961
80655270	chr7:80655270:T:G	4.08266e-09	-1.31617e-10	-1.39804	3.84565e-07	-1.31617e-10	-1.67936
80655304	chr7:80655304:TC:T	1.19774e-08	-1.31617e-10	-0.321769	4.08251e-07	-1.31617e-10	-1.61959
80655626	chr7:80655626:T:C	1.90162e-08	1.2727	-1.1322	1.25552e-07	-1.18375	-1.615
80655627	chr7:80655627:G:A	3.97222e-09	-1.31617e-10	-1.42547	3.43839e-07	-1.31617e-10	-1.7913
80655687	chr7:80655687:C:T	6.30281e-07	2.19834	1.44304	7.22498e-07	-0.870787	-0.177968
80655753	chr7:80655753:G:A	6.40453e-06	6.76243	-0.802456	7.39521e-08	-1.57118	-1.75687
80655852	chr7:80655852:T:C	2.85947e-09	-1.31617e-10	-1.75416	4.56541e-07	-1.31617e-10	-1.50779
80656534	chr7:80656534:T:C	0.000302363	6.68928	3.12531	1.31127e-07	-1.64504	-1.11027
80656572	chr7:80656572:TA:T	8.55935e-07	-1.31617e-10	3.9474	2.85634e-05	-1.31617e-10	2.62841
80656577	chr7:80656577:A:G	8.58686e-07	-1.31617e-10	3.95061	2.86309e-05	-1.31617e-10	2.63077
80656806	chr7:80656806:C:A	2.70597e-09	-1.31617e-10	-1.80933	3.54844e-07	-1.31617e-10	-1.75979
80657028	chr7:80657028:A:G	9.54268e-10	-1.18179	-1.66982	2.42202e-07	-1.46693	-0.674762
80657127	chr7:80657127:G:A	2.87762e-09	-1.31617e-10	-1.74783	3.37324e-07	-1.31617e-10	-1.81043
80657288	chr7:80657288:AG:A	1.3403e-08	-1.31617e-10	-0.209309	4.29323e-07	-1.31617e-10	-1.56926
80657307	chr7:80657307:C:T	3.93882e-09	-1.31617e-10	-1.43391	4.97703e-07	-1.31617e-10	-1.42147
80657592	chr7:80657592:T:C	7.82677e-09	-0.74724	-9.09645e-10	7.8251e-07	-0.968962	-9.09645e-10
80657706	chr7:80657706:T:C	0.000285941	6.51048	3.24827	1.37151e-07	-1.64708	-1.0633
80657792	chr7:80657792:G:A	2.8885e-09	-1.31617e-10	-1.74405	3.38525e-07	-1.31617e-10	-1.80687
80657836	chr7:80657836:T:A	0.00591794	9.96447	2.82424	1.31484e-07	-1.52059	-1.232
80657893	chr7:80657893:C:T	4.04579e-08	1.18517	-0.289703	3.19447e-07	-1.26957	-0.595309
80658042	chr7:80658042:A:G	6.22014e-10	-1.64655	-1.63303	3.9605e-07	-1.21904	-0.430894
80658295	chr7:80658295:G:A	0.0046728	9.63072	2.92176	1.32019e-07	-1.55292	-1.1956
80658418	chr7:80658418:AGTT:A	5.25102e-10	-1.64361	-1.80534	2.45977e-07	-1.25928	-0.866949
80659069	chr7:80659069:G:A	5.58908e-08	1.00479	0.213823	1.04484e-06	-1.33119	0.651332
80659727	chr7:80659727:A:T	2.38293e-06	5.62255	-0.651252	7.0557e-08	-1.57312	-1.80192
80659908	chr7:80659908:T:C	3.40282e-09	-1.31617e-10	-1.58018	3.44378e-07	-1.31617e-10	-1.78973
80660086	chr7:80660086:C:T	1.02674e-07	1.50414	0.322629	3.65384e-07	-1.15404	-0.576475
80660231	chr7:80660231:C:A	2.74272e-09	-1.31617e-10	-1.79584	3.44959e-07	-1.31617e-10	-1.78804
80660340	chr7:80660340:T:C	4.24913e-09	-1.31617e-10	-1.35808	7.77805e-07	-1.31617e-10	-0.974993
80660449	chr7:80660449:A:G	0.000296044	7.36008	2.43339	1.0475e-07	-1.64391	-1.33598
80660632	chr7:80660632:T:G	7.29583e-09	-1.31617e-10	-0.817487	4.39609e-07	-1.31617e-10	-1.54558
80661032	chr7:80661032:T:C	2.70503e-09	-1.31617e-10	-1.80968	3.71735e-07	-1.31617e-10	-1.71329
80661053	chr7:80661053:A:G	1.56677e-09	-1.21847	-1.1373	5.94485e-07	-1.00829	-0.23548
80661555	chr7:80661555:A:G	2.72979e-09	-1.31617e-10	-1.80056	3.87202e-07	-1.31617e-10	-1.67252
80661826	chr7:80661826:A:G	1.2972e-06	-1.31617e-10	4.36317	4.22458e-05	-1.31617e-10	3.01979
80662082	chr7:80662082:G:A	7.42549e-05	8.17283	0.237643	7.31227e-08	-1.62834	-1.71099
80662313	chr7:80662313:G:A	1.21236e-08	-1.31617e-10	-0.309636	5.24602e-07	-1.31617e-10	-1.36883
80662445	chr7:80662445:C:T	3.32137e-09	-1.31617e-10	-1.60441	3.45868e-07	-1.31617e-10	-1.78541
80662623	chr7:80662623:T:C	5.03511e-09	-1.18836	-9.09645e-10	6.4273e-07	-1.16574	-9.09645e-10
80662718	chr7:80662718:A:G	2.97879e-09	-1.31617e-10	-1.71327	5.34645e-07	-1.31617e-10	-1.34987
80662788	chr7:80662788:C:T	3.49973e-09	-1.5521	-9.09645e-10	4.4658e-07	-1.52985	-9.09645e-10
80662891	chr7:80662891:A:G	5.94852e-09	-1.31617e-10	-1.02165	7.54381e-07	-1.31617e-10	-1.00557
80663133	chr7:80663133:G:A	1.04408e-08	-0.45907	-9.09645e-10	1.86847e-06	-0.0985959	-9.09645e-10
80663243	chr7:80663243:T:A	9.634e-09	-1.31617e-10	-0.539492	1.52459e-06	-1.31617e-10	-0.30199
80663432	chr7:80663432:T:A	8.88118e-09	-1.31617e-10	-0.620856	1.3793e-06	-1.31617e-10	-0.402137
80663442	chr7:80663442:G:A	5.96099e-08	1.28303	-9.09645e-10	9.40634e-06	1.51767	-9.09645e-10
80663545	chr7:80663545:T:A	3.64376e-09	-1.51177	-9.09645e-10	4.58146e-07	-1.50428	-9.09645e-10
80663567	chr7:80663567:CTTACAATTTTAAT:C	1.10055e-08	-1.31617e-10	-0.406397	5.3319e-07	-1.31617e-10	-1.35259
80663587	chr7:80663587:T:G	2.89986e-09	-1.31617e-10	-1.74013	3.79539e-07	-1.31617e-10	-1.69251
80663610	chr7:80663610:A:AT	1.10021e-08	-1.31617e-10	-0.406707	2.14529e-06	-1.31617e-10	0.0395608
80663725	chr7:80663725:G:C	4.43979e-09	-1.31418	-9.09645e-10	5.77066e-07	-1.27351	-9.09645e-10
80663790	chr7:80663790:G:A	6.93602e-09	-0.868062	-9.09645e-10	6.72724e-07	-1.12013	-9.09645e-10
80663892	chr7:80663892:A:G	1.49903e-09	-0.827074	-1.5729	5.04095e-07	-0.575365	-0.833339
80663897	chr7:80663897:A:G	4.0686e-09	-1.40149	-9.09645e-10	5.24521e-07	-1.36898	-9.09645e-10
80663948	chr7:80663948:A:ATACTCAT	3.7102e-09	-1.31617e-10	-1.4937	0.00167114	-1.31617e-10	6.69754
80664497	chr7:80664497:G:GGTAA	9.45895e-09	-1.31617e-10	-0.557829	1.60525e-06	-1.31617e-10	-0.250432
80664600	chr7:80664600:C:T	7.29188e-09	0.970364	-1.78839	1.3101e-07	-1.00665	-1.74954
80664799	chr7:80664799:T:C	5.25807e-10	-1.64482	-1.80279	5.87317e-07	-1.61248	0.356579
80664922	chr7:80664922:G:A	5.45227e-09	-1.31617e-10	-1.10876	8.34024e-07	-1.31617e-10	-0.905207
80665048	chr7:80665048:T:G	8.42543e-09	-1.31617e-10	-0.673536	4.88434e-07	-1.31617e-10	-1.44026
80665103	chr7:80665103:G:A	2.83751e-09	-1.43101	-0.330854	9.32667e-07	-1.2878	0.494378
80665288	chr7:80665288:A:G	5.66495e-10	-1.57437	-1.79871	1.20146e-07	-1.61189	-1.23087
80665365	chr7:80665365:A:C	3.75828e-09	-1.48083	-9.09645e-10	5.65438e-07	-1.29387	-9.09645e-10
80665494	chr7:80665494:T:C	3.597e-09	-1.31617e-10	-1.52469	0.00131657	-1.31617e-10	6.45907
80665786	chr7:80665786:T:G	5.21313e-10	-1.64689	-1.8093	9.23684e-07	-1.63512	0.83202
80665918	chr7:80665918:G:A	5.28599e-10	-1.64379	-1.79853	2.19481e-07	-1.61295	-0.627251
80665985	chr7:80665985:T:C	4.25836e-09	-1.31617e-10	-1.35591	6.71278e-07	-1.31617e-10	-1.12229
80666216	chr7:80666216:T:G	1.07025e-08	-1.31617e-10	-0.434315	8.24648e-07	-1.31617e-10	-0.916512
80666548	chr7:80666548:A:G	9.05835e-09	-1.31617e-10	-0.601103	2.36159e-06	-1.31617e-10	0.13562
80666738	chr7:80666738:C:T	3.52438e-09	-1.54509	-9.09645e-10	4.08703e-07	-1.61848	-9.09645e-10
80667219	chr7:80667219:G:A	2.83181e-09	-1.31617e-10	-1.76387	3.38275e-07	-1.31617e-10	-1.80761
80667246	chr7:80667246:A:G	2.7808e-09	-1.31617e-10	-1.78205	3.42948e-07	-1.31617e-10	-1.79389
80667282	chr7:80667282:T:C	2.71178e-09	-1.31617e-10	-1.80719	3.63832e-07	-1.31617e-10	-1.73478
80667491	chr7:80667491:A:G	3.96223e-09	-1.31617e-10	-1.42798	5.5248e-07	-1.31617e-10	-1.31705
80667524	chr7:80667524:T:G	3.58982e-09	-1.31617e-10	-1.52669	3.64586e-07	-1.31617e-10	-1.73271
80667701	chr7:80667701:AAAAAAAACAGC:A	3.54643e-09	-1.31617e-10	-1.53885	3.61699e-07	-1.31617e-10	-1.74066
80667999	chr7:80667999:G:A	9.9142e-09	-1.31617e-10	-0.510822	2.52317e-06	-1.31617e-10	0.201803
80668035	chr7:80668035:C:T	9.02241e-09	-1.31617e-10	-0.605078	2.24807e-06	-1.31617e-10	0.0863583
80668092	chr7:80668092:T:C	2.78893e-09	-1.31617e-10	-1.77913	3.38627e-07	-1.31617e-10	-1.80657
80668459	chr7:80668459:A:C	9.04081e-09	-1.31617e-10	-0.603041	5.8465e-07	-1.31617e-10	-1.26046
80668857	chr7:80668857:C:T	1.41764e-09	-1.36177	-1.09403	9.88221e-07	-1.64714	0.911582
80669641	chr7:80669641:G:A	8.22871e-10	-1.39543	-1.60432	1.48952e-07	-1.64715	-0.980689
80670273	chr7:80670273:C:T	4.68949e-09	-1.31617e-10	-1.25947	1.17152e-06	-1.31617e-10	-0.565409
80670274	chr7:80670274:G:A	4.9568e-09	-1.31617e-10	-1.20403	1.44138e-06	-1.31617e-10	-0.358113
80670294	chr7:80670294:C:G	2.71236e-09	-1.31617e-10	-1.80697	3.68712e-07	-1.31617e-10	-1.72145
80671133	chr7:80671133:T:G	3.61965e-09	-1.31617e-10	-1.51841	0.958487	-1.31617e-10	13.0494
80671384	chr7:80671384:T:C	3.34202e-09	-1.31617e-10	-1.59822	6.02054e-07	-1.31617e-10	-1.23112
80671688	chr7:80671688:T:C	8.17184e-10	-1.44119	-1.56549	1.59119e-07	-1.64503	-0.916783
80671803	chr7:80671803:T:C	3.55377e-09	-1.31617e-10	-1.53678	6.53475e-07	-1.31617e-10	-1.14917
80672118	chr7:80672118:ATTAT:A	8.3918e-09	-1.31617e-10	-0.677536	6.64678e-07	-1.31617e-10	-1.13217
80672266	chr7:80672266:T:C	2.71122e-09	-1.31617e-10	-1.80739	3.7211e-07	-1.31617e-10	-1.71228
80672370	chr7:80672370:T:C	2.70927e-09	-1.31617e-10	-1.80811	3.7096e-07	-1.31617e-10	-1.71537
80672592	chr7:80672592:G:A	2.70232e-09	-1.31617e-10	-1.81068	3.61862e-07	-1.31617e-10	-1.74021
80673074	chr7:80673074:C:T	1.23537e-09	-1.43694	-1.15648	5.00872e-07	-1.6451	0.22998
80673112	chr7:80673112:A:G	3.02383e-09	-1.31617e-10	-1.69827	4.02219e-07	-1.31617e-10	-1.63447
80673234	chr7:80673234:A:T	2.72155e-09	-1.31617e-10	-1.80359	3.49364e-07	-1.31617e-10	-1.77536
80674349	chr7:80674349:G:T	2.95882e-09	-1.31617e-10	-1.72	4.4525e-07	-1.31617e-10	-1.53283
80674373	chr7:80674373:A:G	3.4009e-09	-1.31617e-10	-1.58075	6.22761e-07	-1.31617e-10	-1.19731
80674576	chr7:80674576:G:GAAAA	3.56082e-09	-1.31617e-10	-1.5348	3.72824e-07	-1.31617e-10	-1.71036
80674643	chr7:80674643:G:T	3.19188e-09	-1.64418	-9.09645e-10	3.98989e-07	-1.64254	-9.09645e-10
80674690	chr7:80674690:A:T	2.70396e-09	-1.31617e-10	-1.81007	3.53617e-07	-1.31617e-10	-1.76325
80674818	chr7:80674818:C:G	3.40557e-09	-1.31617e-10	-1.57938	3.4667e-07	-1.31617e-10	-1.7831
80675018	chr7:80675018:G:A	3.37245e-09	-1.31617e-10	-1.58915	3.53156e-07	-1.31617e-10	-1.76456
80675153	chr7:80675153:G:A	9.0816e-09	-1.31617e-10	-0.59854	5.87883e-07	-1.31617e-10	-1.25494
80675296	chr7:80675296:A:G	1.33841e-09	-1.42606	-1.08725	3.30924e-07	-1.64619	-0.183391
80675886	chr7:80675886:G:A	2.97082e-09	-1.31617e-10	-1.71595	3.89645e-07	-1.31617e-10	-1.66623
80676025	chr7:80676025:G:A	2.71146e-09	-1.31617e-10	-1.8073	3.98917e-07	-1.31617e-10	-1.64272
80676102	chr7:80676102:C:G	2.71877e-09	-1.31617e-10	-1.80461	3.50128e-07	-1.31617e-10	-1.77317
80676256	chr7:80676256:C:T	7.41348e-10	-1.62741	-1.47667	1.49207e-07	-1.61847	-1.00767
80676577	chr7:80676577:C:T	4.11643e-09	-1.3898	-9.09645e-10	1.53382e-06	-0.295956	-9.09645e-10
80676617	chr7:80676617:A:G	2.92041e-09	-1.31617e-10	-1.73307	4.44872e-07	-1.31617e-10	-1.53368
80676918	chr7:80676918:A:C	3.05216e-09	-1.31617e-10	-1.68894	4.054e-07	-1.31617e-10	-1.6266
80676955	chr7:80676955:G:A	9.05925e-10	-1.40575	-1.49784	3.0807e-07	-1.64657	-0.254568
80677678	chr7:80677678:T:C	2.71798e-09	-1.31617e-10	-1.8049	3.46126e-07	-1.31617e-10	-1.78467
80677817	chr7:80677817:T:G	9.19777e-09	-1.31617e-10	-0.585829	5.93549e-07	-1.31617e-10	-1.24535
80677908	chr7:80677908:G:T	1.76249e-09	-1.49534	-0.742723	9.10598e-07	-1.63449	0.817118
80678186	chr7:80678186:G:A	1.18952e-09	-1.54694	-1.0843	3.58905e-07	-1.61324	-0.135172
80678308	chr7:80678308:C:T	1.37357e-09	-1.52302	-0.964354	7.82169e-07	-1.62472	0.655323
80678365	chr7:80678365:A:G	2.70224e-09	-1.31617e-10	-1.81071	3.56443e-07	-1.31617e-10	-1.7553
80679164	chr7:80679164:T:A	3.38093e-09	-1.31617e-10	-1.58664	7.08009e-07	-1.31617e-10	-1.06901
80679766	chr7:80679766:G:C	2.70924e-09	-1.31617e-10	-1.80812	3.55539e-07	-1.31617e-10	-1.75783
80679969	chr7:80679969:C:T	1.34472e-09	-1.42952	-1.07909	4.31514e-07	-1.64652	0.0823502
80680411	chr7:80680411:C:T	4.95804e-09	-1.20378	-9.09645e-10	7.15783e-07	-1.05809	-9.09645e-10
80680412	chr7:80680412:A:C	2.73701e-09	-1.31617e-10	-1.79793	3.42754e-07	-1.31617e-10	-1.79446
80680684	chr7:80680684:A:G	3.4342e-09	-1.31617e-10	-1.57101	1.37477e-06	-1.31617e-10	-0.405427
80680790	chr7:80680790:A:G	2.73396e-09	-1.31617e-10	-1.79904	3.43263e-07	-1.31617e-10	-1.79297
80680898	chr7:80680898:T:C	3.10342e-09	-1.31617e-10	-1.67229	4.88868e-07	-1.31617e-10	-1.43938
80681650	chr7:80681650:C:A	3.2893e-09	-1.31617e-10	-1.61412	5.90576e-07	-1.31617e-10	-1.25037
80681690	chr7:80681690:C:T	9.46479e-09	-1.31617e-10	-0.557211	2.43612e-06	-1.31617e-10	0.166692
80682206	chr7:80682206:A:G	3.26348e-09	-1.31617e-10	-1.622	5.29261e-07	-1.31617e-10	-1.35999
80682762	chr7:80682762:TATACGTGTATACACGTGTATGTACAC:T	1.03235e-08	-1.31617e-10	-0.470368	2.74467e-06	-1.31617e-10	0.285946
80683251	chr7:80683251:T:C	3.94193e-09	-1.43312	-9.09645e-10	4.35916e-07	-1.55402	-9.09645e-10
80683308	chr7:80683308:A:G	6.15193e-09	-1.31617e-10	-0.988025	5.18167e-07	-1.31617e-10	-1.38117
80683429	chr7:80683429:T:C	2.73658e-09	-1.31617e-10	-1.79808	3.45852e-07	-1.31617e-10	-1.78546
80684608	chr7:80684608:T:C	3.24746e-09	-1.31617e-10	-1.62692	6.37768e-07	-1.31617e-10	-1.1735
80684656	chr7:80684656:G:A	3.2173e-09	-1.63625	-9.09645e-10	4.18151e-07	-1.59563	-9.09645e-10
80684715	chr7:80684715:C:G	3.30184e-09	-1.31617e-10	-1.61031	3.67776e-07	-1.31617e-10	-1.724
80684731	chr7:80684731:C:G	3.16872e-09	-1.31617e-10	-1.65146	6.14375e-07	-1.31617e-10	-1.21086
80684980	chr7:80684980:CTGCCTGATTGCCCTGGCCAG:C	3.12251e-09	-1.31617e-10	-1.66615	4.20005e-07	-1.31617e-10	-1.5912
80685008	chr7:80685008:A:G	5.19091e-09	-1.31617e-10	-1.15788	3.82524e-07	-1.31617e-10	-1.68468
80685297	chr7:80685297:G:C	3.96342e-09	-1.42768	-9.09645e-10	4.24642e-07	-1.58022	-9.09645e-10
80685955	chr7:80685955:G:C	3.37296e-09	-1.31617e-10	-1.589	6.38613e-07	-1.31617e-10	-1.17217
80686112	chr7:80686112:G:A	3.09854e-09	-1.31617e-10	-1.67386	4.15498e-07	-1.31617e-10	-1.60199
80686226	chr7:80686226:A:C	2.97346e-09	-1.31617e-10	-1.71507	4.68055e-07	-1.31617e-10	-1.48288
80686475	chr7:80686475:G:A	2.72225e-09	-1.31617e-10	-1.80333	3.73481e-07	-1.31617e-10	-1.7086
80686686	chr7:80686686:G:T	3.06598e-09	-1.31617e-10	-1.68442	3.42165e-07	-1.31617e-10	-1.79618
80686945	chr7:80686945:G:A	2.85557e-09	-1.31617e-10	-1.75552	6.33268e-07	-1.31617e-10	-1.18058
80687080	chr7:80687080:T:C	2.90353e-09	-1.31617e-10	-1.73886	6.6515e-07	-1.31617e-10	-1.13146
80687334	chr7:80687334:G:A	3.35616e-09	-1.31617e-10	-1.59399	3.52254e-07	-1.31617e-10	-1.76712
80687360	chr7:80687360:A:T	2.71379e-09	-1.31617e-10	-1.80644	3.4777e-07	-1.31617e-10	-1.77993
80687429	chr7:80687429:A:G	3.69657e-09	-1.31617e-10	-1.49739	7.08134e-07	-1.31617e-10	-1.06884
80687435	chr7:80687435:T:C	2.73667e-09	-1.31617e-10	-1.79805	3.79556e-07	-1.31617e-10	-1.69247
80687639	chr7:80687639:C:CTCATT	2.96356e-09	-1.31617e-10	-1.7184	9.62475e-07	-1.31617e-10	-0.761961
80687774	chr7:80687774:C:T	3.95433e-09	-1.31617e-10	-1.42998	1.09488e-06	-1.31617e-10	-0.633073
80687807	chr7:80687807:C:T	2.92622e-09	-1.31617e-10	-1.73108	3.42547e-07	-1.31617e-10	-1.79506
80688005	chr7:80688005:G:C	8.95168e-09	-1.31617e-10	-0.612949	2.24324e-06	-1.31617e-10	0.0842066
80688158	chr7:80688158:C:G	3.63279e-09	-1.31617e-10	-1.51479	3.73688e-07	-1.31617e-10	-1.70805
80688557	chr7:80688557:A:G	2.73459e-09	-1.31617e-10	-1.79881	3.43172e-07	-1.31617e-10	-1.79324
80688615	chr7:80688615:A:T	4.4615e-09	-1.31617e-10	-1.30931	3.60192e-07	-1.31617e-10	-1.74483
80688716	chr7:80688716:A:G	1.12555e-09	-1.24215	-1.44437	3.49683e-07	-0.505096	-1.26935
80688818	chr7:80688818:T:C	7.55048e-09	-1.31617e-10	-0.783178	1.82527e-06	-1.31617e-10	-0.121989
80688886	chr7:80688886:A:G	3.4819e-09	-1.31617e-10	-1.55721	4.82123e-07	-1.31617e-10	-1.45327
80689097	chr7:80689097:A:C	3.36458e-09	-1.31617e-10	-1.59149	6.78754e-07	-1.31617e-10	-1.11121
80689393	chr7:80689393:A:G	3.07105e-09	-1.31617e-10	-1.68277	1.22048e-06	-1.31617e-10	-0.524467
80689430	chr7:80689430:G:T	3.00787e-09	-1.31617e-10	-1.70356	4.67097e-07	-1.31617e-10	-1.48493
80689475	chr7:80689475:G:C	2.92374e-09	-1.31617e-10	-1.73193	3.85297e-07	-1.31617e-10	-1.67745
80689551	chr7:80689551:G:A	5.08769e-09	-1.17797	-9.09645e-10	8.04155e-07	-0.941677	-9.09645e-10
80689610	chr7:80689610:A:C	2.92782e-09	-1.31617e-10	-1.73053	3.86245e-07	-1.31617e-10	-1.675
80689817	chr7:80689817:G:A	2.9479e-09	-1.31617e-10	-1.7237	4.50685e-07	-1.31617e-10	-1.5207
80689858	chr7:80689858:G:T	3.1422e-09	-1.31617e-10	-1.65987	3.55227e-07	-1.31617e-10	-1.75871
80690126	chr7:80690126:AG:A	2.97026e-09	-1.31617e-10	-1.71614	3.38342e-07	-1.31617e-10	-1.80741
80690272	chr7:80690272:T:A	3.14902e-09	-1.31617e-10	-1.6577	3.55691e-07	-1.31617e-10	-1.75741
80690459	chr7:80690459:G:T	3.08344e-09	-1.31617e-10	-1.67874	3.5164e-07	-1.31617e-10	-1.76886
80690501	chr7:80690501:G:A	3.08306e-09	-1.31617e-10	-1.67887	1.09531e-06	-1.31617e-10	-0.632681
80690534	chr7:80690534:T:C	2.82154e-09	-1.31617e-10	-1.76751	3.67296e-07	-1.31617e-10	-1.7253
80690628	chr7:80690628:C:A	2.92442e-09	-1.31617e-10	-1.73169	3.85415e-07	-1.31617e-10	-1.67715
80690766	chr7:80690766:TA:T	2.81116e-09	-1.31617e-10	-1.77119	5.35961e-07	-1.31617e-10	-1.34741
80690863	chr7:80690863:G:A	1.39514e-09	-1.5003	-0.971493	4.79412e-07	-1.6254	0.166496
80691073	chr7:80691073:T:C	2.70207e-09	-1.31617e-10	-1.81077	3.56987e-07	-1.31617e-10	-1.75377
80691090	chr7:80691090:C:G	2.9417e-09	-1.31617e-10	-1.7258	3.87756e-07	-1.31617e-10	-1.67109
80691151	chr7:80691151:T:C	3.65646e-09	-1.31617e-10	-1.50829	3.64727e-07	-1.31617e-10	-1.73232
80691317	chr7:80691317:G:A	6.19647e-10	-1.641	-1.64239	7.21542e-08	-1.54754	-1.80512
80691477	chr7:80691477:G:A	3.59801e-09	-1.31617e-10	-1.52441	3.61917e-07	-1.31617e-10	-1.74006
80691875	chr7:80691875:T:C	3.00565e-09	-1.31617e-10	-1.7043	3.39208e-07	-1.31617e-10	-1.80486
80691942	chr7:80691942:T:G	3.10203e-09	-1.31617e-10	-1.67273	4.14518e-07	-1.31617e-10	-1.60435
80692188	chr7:80692188:A:T	3.91518e-09	-1.31617e-10	-1.43993	8.18848e-07	-1.31617e-10	-0.923572
80692222	chr7:80692222:A:G	2.96871e-09	-1.31617e-10	-1.71666	3.44324e-07	-1.31617e-10	-1.78989
80692779	chr7:80692779:C:G	3.10785e-09	-1.31617e-10	-1.67086	3.5306e-07	-1.31617e-10	-1.76483
80692826	chr7:80692826:G:T	3.05559e-09	-1.31617e-10	-1.68782	5.37651e-07	-1.31617e-10	-1.34426
80692937	chr7:80692937:C:A	5.35844e-10	-1.62998	-1.79872	1.01314e-07	-1.42633	-1.58691
80692981	chr7:80692981:T:C	3.06072e-09	-1.31617e-10	-1.68614	3.45016e-07	-1.31617e-10	-1.78788
80693122	chr7:80693122:T:G	2.7359e-09	-1.31617e-10	-1.79833	0.0181531	-1.31617e-10	9.08288
80693156	chr7:80693156:A:C	7.81981e-10	-1.2491	-1.80162	8.64735e-08	-1.36091	-1.81073
80693214	chr7:80693214:T:C	8.53239e-09	-1.31617e-10	-0.660921	5.69469e-07	-1.31617e-10	-1.28676
80693464	chr7:80693464:G:A	2.71826e-09	-1.31617e-10	-1.8048	3.46348e-07	-1.31617e-10	-1.78402
80693492	chr7:80693492:T:A	8.39563e-10	-1.55585	-1.42381	1.6207e-06	-1.61961	1.37875
80693685	chr7:80693685:C:T	2.71838e-09	-1.31617e-10	-1.80475	3.74259e-07	-1.31617e-10	-1.70652
80693718	chr7:80693718:C:T	2.78022e-09	-1.31617e-10	-1.78226	3.45622e-07	-1.31617e-10	-1.78612
80693777	chr7:80693777:A:T	4.62237e-09	-1.27388	-9.09645e-10	6.87647e-07	-1.09819	-9.09645e-10
80694177	chr7:80694177:T:C	3.86532e-09	-1.31617e-10	-1.45275	8.63413e-07	-1.31617e-10	-0.870577
80694329	chr7:80694329:T:C	3.88782e-09	-1.31617e-10	-1.44694	5.46605e-07	-1.31617e-10	-1.32774
80694389	chr7:80694389:A:G	3.24638e-09	-1.31617e-10	-1.62725	4.39166e-07	-1.31617e-10	-1.54659
80694945	chr7:80694945:T:A	3.09659e-09	-1.31617e-10	-1.67449	4.05493e-07	-1.31617e-10	-1.62637
80695140	chr7:80695140:TA:T	2.71714e-09	-1.31617e-10	-1.80521	3.68803e-07	-1.31617e-10	-1.72121
80695167	chr7:80695167:G:A	2.72929e-09	-1.31617e-10	-1.80075	3.4413e-07	-1.31617e-10	-1.79045
80695285	chr7:80695285:ACC:A	4.17603e-09	-1.31617e-10	-1.37543	1.1667e-06	-1.31617e-10	-0.569538
80695680	chr7:80695680:C:T	3.93077e-09	-1.31617e-10	-1.43596	3.71486e-07	-1.31617e-10	-1.71396
80695960	chr7:80695960:A:G	8.4508e-09	-1.31617e-10	-0.670529	2.10341e-06	-1.31617e-10	0.0198468
80696359	chr7:80696359:G:A	2.9737e-09	-1.31617e-10	-1.71498	3.95189e-07	-1.31617e-10	-1.65211
80696705	chr7:80696705:C:G	3.19418e-09	-1.31617e-10	-1.64346	4.32832e-07	-1.31617e-10	-1.56112
80696723	chr7:80696723:A:G	3.71906e-09	-1.31617e-10	-1.49132	8.0881e-07	-1.31617e-10	-0.935905
80696885	chr7:80696885:T:C	3.28233e-09	-1.31617e-10	-1.61624	5.80246e-07	-1.31617e-10	-1.26802
80696895	chr7:80696895:C:T	4.85687e-09	-1.31617e-10	-1.2244	1.25978e-06	-1.31617e-10	-0.492779
80696967	chr7:80696967:A:G	6.87634e-10	-1.579	-1.60029	1.66849e-07	-1.60321	-0.911172
80697045	chr7:80697045:G:T	3.18188e-09	-1.31617e-10	-1.64732	5.50786e-07	-1.31617e-10	-1.32012
80697316	chr7:80697316:T:C	3.91531e-09	-1.31617e-10	-1.4399	7.66426e-07	-1.31617e-10	-0.989731
80697429	chr7:80697429:C:T	2.74185e-09	-1.31617e-10	-1.79616	3.8262e-07	-1.31617e-10	-1.68443
80697532	chr7:80697532:A:G	2.70864e-09	-1.31617e-10	-1.80834	3.65867e-07	-1.31617e-10	-1.7292
80697851	chr7:80697851:G:T	2.92289e-09	-1.31617e-10	-1.73222	3.85154e-07	-1.31617e-10	-1.67783
80698128	chr7:80698128:C:A	3.10691e-09	-1.31617e-10	-1.67116	3.47911e-07	-1.31617e-10	-1.77952
80698432	chr7:80698432:A:G	1.94804e-08	-1.31617e-10	0.164619	1.34841e-06	-1.31617e-10	-0.424784
80698532	chr7:80698532:C:T	5.14197e-09	-1.31617e-10	-1.16735	3.7724e-07	-1.31617e-10	-1.69859
80698977	chr7:80698977:A:G	3.3645e-09	-1.31617e-10	-1.59151	6.85259e-07	-1.31617e-10	-1.10167
80699372	chr7:80699372:A:G	7.47407e-09	-1.31617e-10	-0.793351	2.18502e-06	-1.31617e-10	0.057911
80699784	chr7:80699784:C:G	8.97215e-10	-1.35141	-1.56184	1.46976e-07	-1.64319	-0.998012
80699813	chr7:80699813:G:C	3.52661e-09	-1.31617e-10	-1.54445	3.71865e-07	-1.31617e-10	-1.71294
80699920	chr7:80699920:T:C	3.65909e-09	-1.31617e-10	-1.50758	3.64517e-07	-1.31617e-10	-1.7329
80700339	chr7:80700339:G:A	3.23018e-09	-1.63225	-9.09645e-10	4.32486e-07	-1.56192	-9.09645e-10
80700541	chr7:80700541:G:C	8.9085e-09	-1.31617e-10	-0.617785	2.21886e-06	-1.31617e-10	0.0732806
80700595	chr7:80700595:A:C	2.7068e-09	-1.31617e-10	-1.80902	3.92902e-07	-1.31617e-10	-1.65791
80700983	chr7:80700983:C:A	6.2591e-10	-1.64382	-1.62952	6.99683e-08	-1.57345	-1.80998
80701099	chr7:80701099:G:A	2.82251e-09	-1.31617e-10	-1.76716	4.43855e-07	-1.31617e-10	-1.53597
80701195	chr7:80701195:G:A	1.29662e-09	-1.60228	-0.942749	4.05961e-07	-1.6283	0.00308539
80701256	chr7:80701256:C:T	3.23089e-09	-1.31617e-10	-1.63203	3.57329e-07	-1.31617e-10	-1.75281
80701284	chr7:80701284:C:T	3.66617e-09	-0.437624	-1.06802	6.84679e-05	0.829264	2.67339
80701412	chr7:80701412:G:A	1.6459e-09	-0.495834	-1.81067	2.37547e-07	-0.959537	-1.20156
80701544	chr7:80701544:A:T	3.96001e-09	-1.31617e-10	-1.42854	4.29767e-07	-1.31617e-10	-1.56823
80701703	chr7:80701703:T:C	5.34623e-10	-1.62138	-1.80961	6.94301e-08	-1.60325	-1.7879
80701742	chr7:80701742:G:T	2.43124e-09	-1.64162	-0.274768	2.75385e-07	-1.62992	-0.383373
80701744	chr7:80701744:T:C	6.60057e-08	-1.31617e-10	1.38495	2.81013e-06	-1.31617e-10	0.309515
80701782	chr7:80701782:T:G	3.55058e-09	-1.53768	-9.09645e-10	4.00521e-07	-1.6387	-9.09645e-10
80702227	chr7:80702227:A:G	3.20727e-09	-1.31617e-10	-1.63937	5.87743e-07	-1.31617e-10	-1.25518
80702254	chr7:80702254:G:C	2.70339e-09	-1.31617e-10	-1.81028	3.47716e-07	-1.31617e-10	-1.78008
80702277	chr7:80702277:C:G	2.87881e-09	-1.31617e-10	-1.74741	4.1357e-07	-1.31617e-10	-1.60664
80702652	chr7:80702652:T:C	1.52628e-08	-0.0793732	-9.09645e-10	1.20013e-06	-0.541287	-9.09645e-10
80702773	chr7:80702773:T:A	6.96418e-09	-1.31617e-10	-0.864011	1.58096e-06	-1.31617e-10	-0.265684
80702926	chr7:80702926:A:C	2.78124e-09	-1.31617e-10	-1.78189	4.50511e-07	-1.31617e-10	-1.52109
80703103	chr7:80703103:T:C	2.87493e-09	-1.31617e-10	-1.74876	3.37205e-07	-1.31617e-10	-1.81078
80703204	chr7:80703204:T:C	2.79097e-09	-1.31617e-10	-1.7784	3.86391e-07	-1.31617e-10	-1.67462
80703213	chr7:80703213:A:C	2.72924e-09	-1.31617e-10	-1.80077	3.67995e-07	-1.31617e-10	-1.7234
80703221	chr7:80703221:G:A	2.7964e-09	-1.31617e-10	-1.77646	3.90723e-07	-1.31617e-10	-1.66347
80703768	chr7:80703768:A:G	1.65233e-08	-1.31617e-10	-2.07941e-05	9.42971e-07	-1.31617e-10	-0.782434
80703811	chr7:80703811:A:T	3.94431e-09	-1.31617e-10	-1.43252	1.02809e-06	-1.31617e-10	-0.696011
80703978	chr7:80703978:A:C	3.30348e-09	-1.31617e-10	-1.60982	6.16265e-07	-1.31617e-10	-1.20779
80704029	chr7:80704029:T:G	4.09417e-09	-1.39523	-9.09645e-10	4.57848e-07	-1.50493	-9.09645e-10
80704272	chr7:80704272:G:T	4.25294e-09	-1.31617e-10	-1.35718	1.20179e-06	-1.31617e-10	-0.539903
80704486	chr7:80704486:A:G	2.70488e-09	-1.31617e-10	-1.80973	3.54972e-07	-1.31617e-10	-1.75943
80704506	chr7:80704506:A:G	3.18523e-09	-1.64627	-9.09645e-10	8.43473e-07	-0.893941	-9.09645e-10
80704518	chr7:80704518:G:A	3.17899e-09	-1.31617e-10	-1.64823	3.53594e-07	-1.31617e-10	-1.76332
80704573	chr7:80704573:C:T	9.85013e-09	-1.31617e-10	-0.517305	3.39583e-06	-1.31617e-10	0.498834
80704577	chr7:80704577:A:C	3.37352e-09	-1.31617e-10	-1.58883	6.39372e-07	-1.31617e-10	-1.17098
80704715	chr7:80704715:T:C	3.02282e-09	-1.31617e-10	-1.6986	4.04209e-07	-1.31617e-10	-1.62954
80706143	chr7:80706143:A:T	1.26606e-08	-1.31617e-10	-0.266297	7.44622e-07	-1.31617e-10	-1.01859
80706281	chr7:80706281:T:A	3.35704e-09	-1.31617e-10	-1.59373	6.43684e-07	-1.31617e-10	-1.16426
80706469	chr7:80706469:T:A	5.01332e-09	-1.31617e-10	-1.19269	5.42211e-07	-1.31617e-10	-1.33581
80706550	chr7:80706550:T:C	1.61312e-09	-0.588706	-1.73792	8.60906e-06	2.30728	-0.878181
80706976	chr7:80706976:A:T	3.44781e-09	-1.31617e-10	-1.56705	3.71432e-07	-1.31617e-10	-1.7141
80706994	chr7:80706994:A:G	1.45421e-09	-0.644096	-1.78623	3.33438e-06	2.23698	-1.7564
80707284	chr7:80707284:A:G	1.73004e-09	-0.575535	-1.68111	1.46634e-05	2.20475	-0.243111
80707970	chr7:80707970:AT:A	3.24067e-09	-1.31617e-10	-1.62901	3.56963e-07	-1.31617e-10	-1.75384
80707971	chr7:80707971:T:A	4.11721e-09	-1.38962	-9.09645e-10	4.59764e-07	-1.50076	-9.09645e-10
80708061	chr7:80708061:C:T	2.90334e-09	-1.31617e-10	-1.73893	3.40575e-07	-1.31617e-10	-1.80083
80708142	chr7:80708142:T:G	3.50716e-09	-1.31617e-10	-1.54998	4.0513e-07	-1.31617e-10	-1.62726
80708266	chr7:80708266:TC:T	6.03253e-09	-1.00762	-9.09645e-10	6.51806e-07	-1.15172	-9.09645e-10
80708697	chr7:80708697:G:T	3.5838e-09	-1.52837	-9.09645e-10	4.97518e-07	-1.42184	-9.09645e-10
80709219	chr7:80709219:C:T	2.77149e-09	-1.31617e-10	-1.78541	4.04998e-07	-1.31617e-10	-1.62759
80709258	chr7:80709258:T:G	2.93597e-09	-1.31617e-10	-1.72775	3.85186e-07	-1.31617e-10	-1.67774
80709336	chr7:80709336:A:C	3.64489e-09	-1.51146	-9.09645e-10	6.43371e-07	-1.16475	-9.09645e-10
80709478	chr7:80709478:A:G	6.1041e-07	-1.31617e-10	3.60934	0.000290779	-1.31617e-10	4.94885
80709556	chr7:80709556:C:A	4.50859e-09	-1.31617e-10	-1.29881	1.01358e-06	-1.31617e-10	-0.710225
80709897	chr7:80709897:C:A	6.29106e-10	-1.56197	-1.70627	4.73566e-07	0.122508	-1.59369
80710137	chr7:80710137:T:A	3.38839e-09	-1.31617e-10	-1.58444	3.87125e-07	-1.31617e-10	-1.67272
80710138	chr7:80710138:C:T	2.887e-09	-1.31617e-10	-1.74457	4.14153e-07	-1.31617e-10	-1.60523
80710176	chr7:80710176:A:G	2.84687e-09	-1.31617e-10	-1.75857	4.03807e-07	-1.31617e-10	-1.63053
80710376	chr7:80710376:T:C	2.90354e-09	-1.31617e-10	-1.73886	0.000141764	-1.31617e-10	4.23045
80710476	chr7:80710476:C:T	2.9697e-08	-1.31617e-10	0.586257	1.54241e-06	-1.31617e-10	-0.290369
80710655	chr7:80710655:G:C	2.28747e-08	-1.31617e-10	0.32524	5.11207e-06	-1.31617e-10	0.90789
80710660	chr7:80710660:T:C	2.98793e-09	-1.31617e-10	-1.71021	6.43259e-05	-1.31617e-10	3.44025
80710717	chr7:80710717:C:T	3.0733e-09	-1.31617e-10	-1.68204	7.71408e-05	-1.31617e-10	3.62192
80710940	chr7:80710940:C:T	5.92403e-10	-1.5369	-1.79146	7.04832e-07	0.379367	-1.45288
80711029	chr7:80711029:T:C	3.36538e-09	-1.31617e-10	-1.59125	6.2974e-07	-1.31617e-10	-1.18616
80711165	chr7:80711165:T:C	2.78593e-09	-1.31617e-10	-1.78021	3.88792e-07	-1.31617e-10	-1.66842
80711306	chr7:80711306:C:A	2.70409e-09	-1.31617e-10	-1.81002	9.1517e-06	-1.31617e-10	1.49023
80711309	chr7:80711309:T:C	2.78315e-09	-1.31617e-10	-1.78121	3.39498e-07	-1.31617e-10	-1.804
80711414	chr7:80711414:A:G	3.03772e-09	-1.31617e-10	-1.69368	7.24677e-05	-1.31617e-10	3.55943
80711470	chr7:80711470:T:C	3.2503e-09	-1.31617e-10	-1.62604	5.15933e-07	-1.31617e-10	-1.38549
80711846	chr7:80711846:C:T	4.26646e-09	-1.31617e-10	-1.354	8.04933e-07	-1.31617e-10	-0.940711
80711847	chr7:80711847:A:G	5.9052e-10	-1.52656	-1.80499	6.83481e-07	0.418767	-1.52304
80711882	chr7:80711882:T:G	3.15392e-09	-1.31617e-10	-1.65614	4.49403e-07	-1.31617e-10	-1.52355
80711996	chr7:80711996:A:G	7.79749e-09	-1.31617e-10	-0.750988	1.65726e-06	-1.31617e-10	-0.21855
80712025	chr7:80712025:A:T	2.96238e-09	-1.31617e-10	-1.7188	3.37279e-07	-1.31617e-10	-1.81056
80712092	chr7:80712092:C:T	8.19279e-09	-1.31617e-10	-0.701536	1.03232e-06	-1.31617e-10	-0.691903
80712102	chr7:80712102:T:C	3.21042e-09	-1.63839	-9.09645e-10	4.21712e-07	-1.58715	-9.09645e-10
80712500	chr7:80712500:A:C	3.004e-09	-1.31617e-10	-1.70485	6.69585e-05	-1.31617e-10	3.48036
80712604	chr7:80712604:T:C	4.85509e-09	-1.31617e-10	-1.22476	4.40308e-07	-1.31617e-10	-1.54399
80712620	chr7:80712620:T:G	4.37839e-09	-1.31617e-10	-1.32811	3.99277e-07	-1.31617e-10	-1.64182
80712679	chr7:80712679:A:G	1.80613e-08	-1.31617e-10	0.0889802	3.91593e-06	-1.31617e-10	0.641338
80712788	chr7:80712788:T:G	3.08025e-09	-1.31617e-10	-1.67978	7.92303e-05	-1.31617e-10	3.64864
80713073	chr7:80713073:T:C	1.81653e-09	-0.808596	-1.39926	5.74887e-07	-0.314967	-0.96233
80713148	chr7:80713148:A:G	3.21852e-09	-1.63587	-9.09645e-10	4.19203e-07	-1.59312	-9.09645e-10
80713190	chr7:80713190:C:A	8.08323e-09	-1.31617e-10	-0.714999	1.73215e-06	-1.31617e-10	-0.17435
80713238	chr7:80713238:T:G	5.46598e-10	-1.6472	-1.76163	1.31934e-07	-1.47012	-1.27905
80713625	chr7:80713625:A:C	8.30918e-10	-1.19875	-1.79127	2.40254e-07	-0.616247	-1.53353
80713803	chr7:80713803:TCCCTGAC:T	8.85597e-09	-1.31617e-10	-0.623698	1.93582e-06	-1.31617e-10	-0.0631832
80713857	chr7:80713857:C:T	1.3608e-09	-0.782837	-1.71388	1.23956e-06	1.20531	-1.71426
80713884	chr7:80713884:C:T	3.77094e-07	-1.31617e-10	3.12771	0.000112156	-1.31617e-10	3.99617
80714086	chr7:80714086:G:A	8.15758e-09	-1.31617e-10	-0.705842	1.75134e-06	-1.31617e-10	-0.163334
80714101	chr7:80714101:C:T	3.23829e-09	-1.62975	-9.09645e-10	4.11348e-07	-1.61203	-9.09645e-10
80714137	chr7:80714137:A:T	2.70507e-09	-1.31617e-10	-1.80966	7.28445e-06	-1.31617e-10	1.26203
80714219	chr7:80714219:C:T	3.33261e-09	-1.60103	-9.09645e-10	4.03305e-07	-1.63178	-9.09645e-10
80714419	chr7:80714419:A:G	2.70859e-09	-1.31617e-10	-1.80836	3.43872e-07	-1.31617e-10	-1.7912
80714513	chr7:80714513:C:T	1.20028e-08	-0.319648	-9.09645e-10	1.65127e-06	-0.222171	-9.09645e-10
80714522	chr7:80714522:T:C	5.17154e-08	1.14097	-9.09645e-10	1.05139e-05	1.62899	-9.09645e-10
80714751	chr7:80714751:A:G	2.70244e-09	-1.31617e-10	-1.81063	3.8594e-07	-1.31617e-10	-1.67579
80715008	chr7:80715008:G:A	3.00062e-09	-1.31617e-10	-1.70597	4.24245e-07	-1.31617e-10	-1.58116
80715032	chr7:80715032:A:G	2.73415e-09	-1.31617e-10	-1.79897	3.49432e-07	-1.31617e-10	-1.77516
80715064	chr7:80715064:A:G	2.86985e-09	-1.31617e-10	-1.75053	4.10714e-07	-1.31617e-10	-1.61357
80715233	chr7:80715233:G:A	3.0003e-09	-1.31617e-10	-1.70608	6.6719e-05	-1.31617e-10	3.47678
80715309	chr7:80715309:G:T	2.87919e-09	-1.31617e-10	-1.74728	4.13309e-07	-1.31617e-10	-1.60727
80715667	chr7:80715667:C:A	2.70855e-09	-1.31617e-10	-1.80838	3.37976e-07	-1.31617e-10	-1.8085
80715901	chr7:80715901:TA:T	2.81801e-09	-1.31617e-10	-1.76876	3.96903e-07	-1.31617e-10	-1.64778
80715923	chr7:80715923:T:C	3.10803e-09	-1.31617e-10	-1.6708	8.30307e-05	-1.31617e-10	3.6955
80716432	chr7:80716432:A:T	2.97116e-09	-1.31617e-10	-1.71584	6.24467e-05	-1.31617e-10	3.4106
80716435	chr7:80716435:C:T	2.74534e-09	-1.31617e-10	-1.79489	3.37579e-07	-1.31617e-10	-1.80967
80716991	chr7:80716991:T:C	3.03095e-09	-1.31617e-10	-1.69592	7.2106e-05	-1.31617e-10	3.55442
80717189	chr7:80717189:C:G	2.83222e-09	-1.31617e-10	-1.76373	4.01617e-07	-1.31617e-10	-1.63597
80717226	chr7:80717226:A:G	5.86754e-09	0.716413	-1.75177	4.75715e-06	0.946196	-0.110262
80717227	chr7:80717227:C:T	3.41581e-09	-1.31617e-10	-1.57638	0.000140144	-1.31617e-10	4.21895
80717499	chr7:80717499:C:G	6.24091e-10	-1.63637	-1.63988	1.00155e-07	-1.45338	-1.57136
80717736	chr7:80717736:A:G	5.13077e-09	-1.31617e-10	-1.16953	1.05777e-06	-1.31617e-10	-0.667551
80717818	chr7:80717818:C:T	4.87786e-09	-1.31617e-10	-1.22008	5.09309e-07	-1.31617e-10	-1.39841
80718858	chr7:80718858:G:A	1.62865e-09	-1.34094	-0.976096	1.9132e-06	0.885151	-0.960088
80719360	chr7:80719360:A:G	8.96343e-10	-1.10341	-1.81081	3.24279e-07	-0.27264	-1.57723
80719443	chr7:80719443:T:C	3.39135e-09	-1.58356	-9.09645e-10	4.00555e-07	-1.63862	-9.09645e-10
80719846	chr7:80719846:A:C	7.8193e-09	-1.31617e-10	-0.748195	1.66308e-06	-1.31617e-10	-0.215045
80720067	chr7:80720067:G:A	5.7911e-10	-1.55625	-1.7948	6.42048e-07	0.304279	-1.47109
80720184	chr7:80720184:T:A	2.83947e-09	-1.31617e-10	-1.76117	4.02902e-07	-1.31617e-10	-1.63278
80720209	chr7:80720209:C:T	2.84903e-09	-1.31617e-10	-1.75781	4.06261e-07	-1.31617e-10	-1.62447
80720216	chr7:80720216:A:G	7.26354e-10	-1.63294	-1.49157	1.8783e-07	-1.50649	-0.889442
80720459	chr7:80720459:A:G	3.51005e-09	-1.31617e-10	-1.54916	5.81316e-07	-1.31617e-10	-1.26617
80720771	chr7:80720771:G:A	2.90289e-09	-1.31617e-10	-1.73908	4.19354e-07	-1.31617e-10	-1.59275
80720835	chr7:80720835:T:C	7.82481e-10	-1.32984	-1.72024	1.03471e-06	1.10192	-1.79151
80720886	chr7:80720886:C:T	2.70315e-09	-1.31617e-10	-1.81037	8.83104e-06	-1.31617e-10	1.45456
80720973	chr7:80720973:T:G	3.42278e-09	-1.31617e-10	-1.57434	5.60515e-07	-1.31617e-10	-1.30261
80720993	chr7:80720993:T:C	3.31642e-09	-1.60591	-9.09645e-10	4.05093e-07	-1.62735	-9.09645e-10
80721048	chr7:80721048:A:G	1.18523e-09	-1.06768	-1.56717	3.47874e-07	-0.607571	-1.17206
80721538	chr7:80721538:C:T	3.27454e-09	-1.31617e-10	-1.61861	3.96401e-07	-1.31617e-10	-1.64904
80721583	chr7:80721583:T:C	6.92197e-10	-1.43202	-1.74066	1.68955e-07	-1.11374	-1.3881
80721751	chr7:80721751:A:G	3.19792e-09	-1.31617e-10	-1.64229	5.02614e-07	-1.31617e-10	-1.41165
80721951	chr7:80721951:T:C	1.40533e-09	-1.41993	-1.04458	1.41033e-06	0.647291	-1.02718
80722018	chr7:80722018:G:C	6.00559e-08	-1.31617e-10	1.29048	3.08858e-06	-1.31617e-10	0.403997
80722357	chr7:80722357:G:A	9.0244e-10	-1.2516	-1.65584	3.08915e-06	1.2752	-0.871021
80722415	chr7:80722415:C:G	6.49486e-10	-1.5097	-1.72667	1.0319e-06	0.506029	-1.19834
80722551	chr7:80722551:C:T	3.38942e-09	-1.58413	-9.09645e-10	4.00221e-07	-1.63945	-9.09645e-10
80722675	chr7:80722675:G:A	8.98344e-10	-1.25235	-1.65964	3.06937e-06	1.28004	-0.882283
80722922	chr7:80722922:G:A	3.89875e-09	-1.44414	-9.09645e-10	4.64592e-07	-1.49031	-9.09645e-10
80722968	chr7:80722968:T:C	2.70261e-09	-1.31617e-10	-1.81057	7.78686e-06	-1.31617e-10	1.32872
80723225	chr7:80723225:C:T	2.71285e-09	-1.31617e-10	-1.80679	3.37535e-07	-1.31617e-10	-1.8098
80723287	chr7:80723287:C:T	3.35259e-09	-1.59506	-9.09645e-10	4.01961e-07	-1.63512	-9.09645e-10
80723385	chr7:80723385:G:A	2.97293e-09	-1.31617e-10	-1.71524	4.18376e-07	-1.31617e-10	-1.59509
80723692	chr7:80723692:G:T	1.74008e-09	-0.577483	-1.67338	7.44908e-06	2.76447	-1.48009
80723914	chr7:80723914:C:T	8.46752e-09	-1.31617e-10	-0.668553	1.8368e-06	-1.31617e-10	-0.115691
80724090	chr7:80724090:G:A	1.17377e-09	-1.43063	-1.21393	1.15097e-06	0.611726	-1.19484
80724913	chr7:80724913:G:A	8.26523e-10	-1.45301	-1.54231	7.84432e-07	0.536956	-1.50347
80724966	chr7:80724966:TAAG:T	3.06364e-09	-1.31617e-10	-1.68519	3.50534e-07	-1.31617e-10	-1.77201
80725021	chr7:80725021:T:C	9.07159e-10	-1.24296	-1.65927	3.09035e-06	1.28421	-0.879635
80725157	chr7:80725157:T:C	7.20527e-09	-1.31617e-10	-0.829978	1.849e-06	-1.31617e-10	-0.109069
80725197	chr7:80725197:C:A	1.58348e-09	-0.555815	-1.78935	1.2445e-05	2.81005	-1.01245
80725472	chr7:80725472:A:G	2.71486e-09	-1.31617e-10	-1.80605	3.37353e-07	-1.31617e-10	-1.81034
80725894	chr7:80725894:C:G	6.4024e-10	-1.63286	-1.61784	2.23328e-07	-1.36185	-0.860976
80726345	chr7:80726345:C:T	5.56886e-10	-1.59583	-1.79436	6.85679e-08	-1.59761	-1.80604
80726393	chr7:80726393:T:C	2.80349e-09	-1.31617e-10	-1.77392	3.93696e-07	-1.31617e-10	-1.65589
80726486	chr7:80726486:A:T	2.91325e-09	-1.31617e-10	-1.73552	4.22105e-07	-1.31617e-10	-1.58621
80726679	chr7:80726679:G:A	3.76922e-09	-1.31617e-10	-1.47792	4.3345e-07	-1.31617e-10	-1.55969
80727307	chr7:80727307:C:T	2.84086e-09	-1.31617e-10	-1.76069	4.092e-07	-1.31617e-10	-1.61727
80727355	chr7:80727355:A:G	2.8936e-09	-1.31617e-10	-1.74229	4.24429e-07	-1.31617e-10	-1.58073
80727497	chr7:80727497:C:T	6.08565e-08	-1.31617e-10	1.30373	3.11487e-06	-1.31617e-10	0.412473
80727629	chr7:80727629:A:G	2.74377e-07	-1.31617e-10	2.80971	0.000129059	-1.31617e-10	4.13655
80727882	chr7:80727882:C:T	4.23793e-09	-1.36072	-9.09645e-10	4.58985e-07	-1.50245	-9.09645e-10
80728129	chr7:80728129:A:G	8.33169e-09	-1.31617e-10	-0.684724	1.79791e-06	-1.31617e-10	-0.137091
80728352	chr7:80728352:C:T	2.85944e-09	-1.31617e-10	-1.75416	4.1486e-07	-1.31617e-10	-1.60353
80728519	chr7:80728519:T:C	2.83025e-09	-1.31617e-10	-1.76442	4.00775e-07	-1.31617e-10	-1.63807
80728601	chr7:80728601:C:A	2.71618e-09	-1.31617e-10	-1.80556	3.37369e-07	-1.31617e-10	-1.81029
80728647	chr7:80728647:T:C	6.70209e-10	-1.45625	-1.74871	9.66981e-07	0.499506	-1.2568
80728674	chr7:80728674:A:G	2.90679e-09	-1.31617e-10	-1.73774	5.25286e-05	-1.31617e-10	3.23764
80728734	chr7:80728734:T:C	3.31906e-09	-1.60511	-9.09645e-10	4.04131e-07	-1.62973	-9.09645e-10
80728744	chr7:80728744:C:T	2.71141e-09	-1.31617e-10	-1.80732	3.62709e-07	-1.31617e-10	-1.73787
80729002	chr7:80729002:A:C	3.23521e-09	-1.31617e-10	-1.6307	0.000111431	-1.31617e-10	3.98969
80729196	chr7:80729196:C:T	2.7059e-09	-1.31617e-10	-1.80936	3.58789e-07	-1.31617e-10	-1.74874
80729243	chr7:80729243:C:T	8.85041e-10	-1.11698	-1.80993	3.24357e-07	-0.334107	-1.51552
80729493	chr7:80729493:C:T	3.30806e-07	-1.31617e-10	2.99674	0.000159373	-1.31617e-10	4.34753
80729498	chr7:80729498:C:T	2.92761e-09	-1.31617e-10	-1.7306	4.26399e-07	-1.31617e-10	-1.57609
80729774	chr7:80729774:C:T	9.05334e-09	-1.31617e-10	-0.601656	4.95866e-07	-1.31617e-10	-1.42516
80729795	chr7:80729795:A:G	3.07229e-09	-1.31617e-10	-1.68237	4.70925e-07	-1.31617e-10	-1.47677
80730167	chr7:80730167:T:C	2.99621e-09	-1.31617e-10	-1.70744	6.63038e-05	-1.31617e-10	3.47053
80730392	chr7:80730392:T:C	2.96924e-09	-1.31617e-10	-1.71648	6.1773e-05	-1.31617e-10	3.39975
80730429	chr7:80730429:TG:T	3.40412e-09	-1.31617e-10	-1.5798	6.53858e-07	-1.31617e-10	-1.14858
80730490	chr7:80730490:G:A	1.07859e-09	-1.3915	-1.33763	7.0649e-07	-0.996523	-0.0746365
80730505	chr7:80730505:C:A	4.0397e-09	-1.40862	-9.09645e-10	5.74193e-07	-1.2785	-9.09645e-10
80730954	chr7:80730954:T:G	3.55332e-09	-1.63089	0.0939871	5.80074e-07	-1.59579	0.327479
80731681	chr7:80731681:C:G	5.28173e-10	-1.63232	-1.81081	6.88134e-08	-1.60402	-1.79606
80731906	chr7:80731906:A:G	8.26973e-10	-1.24671	-1.74806	4.32646e-07	-0.769708	-0.791841
80732528	chr7:80732528:C:T	2.72911e-09	-1.31617e-10	-1.80082	3.37196e-07	-1.31617e-10	-1.81081
80732553	chr7:80732553:A:G	2.15561e-08	-1.31617e-10	0.265869	4.77507e-06	-1.31617e-10	0.839694
80732775	chr7:80732775:T:C	7.5111e-10	-1.64042	-1.45058	1.22781e-07	-1.58332	-1.23775
80733086	chr7:80733086:C:A	2.90534e-09	-1.31617e-10	-1.73824	4.09763e-07	-1.31617e-10	-1.61589
80733588	chr7:80733588:A:G	8.50911e-09	-1.31617e-10	-0.663653	1.84511e-06	-1.31617e-10	-0.111173
80734088	chr7:80734088:G:A	9.11603e-09	-1.31617e-10	-0.594756	1.99938e-06	-1.31617e-10	-0.0308783
80734093	chr7:80734093:A:G	1.19702e-08	-1.31617e-10	-0.322373	2.39338e-06	-1.31617e-10	0.148993
80734172	chr7:80734172:A:G	3.26449e-09	-1.62169	-9.09645e-10	4.09922e-07	-1.6155	-9.09645e-10
80734744	chr7:80734744:T:C	9.84354e-10	-1.03285	-1.78771	5.7476e-07	-0.472253	-0.805264
80734781	chr7:80734781:T:A	3.30027e-09	-1.61079	-9.09645e-10	4.05761e-07	-1.62571	-9.09645e-10
80735218	chr7:80735218:C:T	5.34755e-09	-1.12815	-9.09645e-10	5.67438e-07	-1.29034	-9.09645e-10
80735456	chr7:80735456:C:T	2.7042e-09	-1.31617e-10	-1.80998	3.3932e-07	-1.31617e-10	-1.80453
80735551	chr7:80735551:C:CG	2.97229e-09	-1.31617e-10	-1.71546	4.18272e-07	-1.31617e-10	-1.59534
80735803	chr7:80735803:T:A	2.96054e-09	-1.31617e-10	-1.71942	2.99131e-05	-1.31617e-10	2.67458
80735896	chr7:80735896:C:T	2.7847e-09	-1.31617e-10	-1.78065	3.37243e-07	-1.31617e-10	-1.81067
80735989	chr7:80735989:A:G	3.0795e-09	-1.31617e-10	-1.68002	4.83969e-07	-1.31617e-10	-1.44945
80736211	chr7:80736211:A:G	7.74343e-10	-1.45274	-1.60779	1.79267e-07	-1.08853	-1.35407
80736225	chr7:80736225:T:C	3.11889e-09	-1.31617e-10	-1.66731	3.38398e-07	-1.31617e-10	-1.80725
80736472	chr7:80736472:T:C	8.81268e-09	0.621324	-1.24992	8.84411e-07	-0.0158927	-0.830655
80736540	chr7:80736540:G:A	4.69929e-09	0.542925	-1.8003	1.81748e-05	1.48947	0.686857
80736778	chr7:80736778:T:G	2.71202e-09	-1.31617e-10	-1.8071	1.03953e-05	-1.31617e-10	1.61764
80736797	chr7:80736797:T:C	3.07614e-09	-1.31617e-10	-1.68111	4.70664e-07	-1.31617e-10	-1.47732
80737434	chr7:80737434:A:C	2.91283e-09	-1.31617e-10	-1.73566	4.23017e-07	-1.31617e-10	-1.58406
80738087	chr7:80738087:A:C	3.36956e-09	-1.31617e-10	-1.59001	0.000134717	-1.31617e-10	4.17946
80738268	chr7:80738268:T:C	2.72283e-09	-1.31617e-10	-1.80312	3.37198e-07	-1.31617e-10	-1.8108
80738691	chr7:80738691:G:A	2.80815e-09	-1.31617e-10	-1.77226	1.87777e-05	-1.31617e-10	2.20895
80738955	chr7:80738955:G:A	1.71332e-09	-0.474136	-1.79222	1.85262e-05	0.305373	1.8901
80739151	chr7:80739151:A:C	3.35365e-09	-1.59474	-9.09645e-10	4.01853e-07	-1.63538	-9.09645e-10
80739177	chr7:80739177:A:T	5.40363e-10	-1.61117	-1.80913	6.70917e-08	-1.61496	-1.81045
80739223	chr7:80739223:G:C	5.48392e-08	-1.31617e-10	1.19962	2.86141e-06	-1.31617e-10	0.327599
80739376	chr7:80739376:A:G	3.05723e-09	-1.31617e-10	-1.68728	7.4346e-05	-1.31617e-10	3.58502
80740200	chr7:80740200:A:G	2.74638e-09	-1.31617e-10	-1.79451	3.85517e-07	-1.31617e-10	-1.67688
80740396	chr7:80740396:A:G	2.73388e-09	-1.31617e-10	-1.79907	3.37293e-07	-1.31617e-10	-1.81052
80740572	chr7:80740572:G:A	3.45024e-09	-1.31617e-10	-1.56635	3.42074e-07	-1.31617e-10	-1.79644
80740855	chr7:80740855:G:A	7.46016e-10	-1.38698	-1.71082	6.19672e-07	-0.77531	-0.426969
80740999	chr7:80740999:A:C	1.22172e-09	-0.921306	-1.68323	1.01056e-06	0.968148	-1.68136
80741088	chr7:80741088:G:A	3.12031e-09	-1.31617e-10	-1.66686	3.69161e-05	-1.31617e-10	2.88493
80741192	chr7:80741192:T:C	5.30748e-10	-1.63641	-1.80185	7.07367e-08	-1.59466	-1.77784
80741513	chr7:80741513:A:G	8.31764e-10	-1.20756	-1.78143	2.43192e-07	-0.421378	-1.71624
80741546	chr7:80741546:T:C	5.81489e-10	-1.63919	-1.70776	8.16473e-08	-1.5876	-1.64146
80741588	chr7:80741588:T:C	1.05325e-09	-1.01856	-1.73435	1.78491e-06	1.65295	-1.7973
80741789	chr7:80741789:T:C	2.97394e-09	-1.31617e-10	-1.7149	4.18618e-07	-1.31617e-10	-1.59451
80741800	chr7:80741800:T:C	2.72039e-09	-1.31617e-10	-1.80402	3.37215e-07	-1.31617e-10	-1.81075
80742020	chr7:80742020:T:A	9.4332e-09	-1.31617e-10	-0.560554	2.08765e-06	-1.31617e-10	0.0123266
80742046	chr7:80742046:G:A	2.78219e-09	-1.31617e-10	-1.78155	3.39303e-07	-1.31617e-10	-1.80458
80742198	chr7:80742198:T:TG	1.052e-09	-1.37768	-1.37642	1.16519e-06	0.765191	-1.33602
80742199	chr7:80742199:T:A	1.02845e-09	-1.39973	-1.37701	1.08929e-06	0.698348	-1.33654
80742208	chr7:80742208:C:T	2.74098e-09	-1.31617e-10	-1.79647	7.39031e-06	-1.31617e-10	1.27646
80742378	chr7:80742378:C:T	3.17144e-09	-1.31617e-10	-1.6506	4.09543e-05	-1.31617e-10	2.98874
80742511	chr7:80742511:A:G	2.80461e-09	-1.31617e-10	-1.77353	1.96139e-05	-1.31617e-10	2.25252
80742848	chr7:80742848:T:A	3.96273e-09	-1.31617e-10	-1.42786	3.74429e-07	-1.31617e-10	-1.70607
80742934	chr7:80742934:A:C	5.31648e-10	-1.64349	-1.79308	7.33843e-08	-1.57302	-1.76274
80743324	chr7:80743324:T:C	7.70073e-10	-1.6412	-1.42486	1.14867e-07	-1.63973	-1.24797
80743363	chr7:80743363:AATG:A	2.80792e-09	-1.31617e-10	-1.77235	3.40792e-07	-1.31617e-10	-1.8002
80743993	chr7:80743993:T:C	2.72137e-09	-1.31617e-10	-1.80366	1.02396e-05	-1.31617e-10	1.60255
80744110	chr7:80744110:C:A	2.88185e-09	-1.31617e-10	-1.74636	1.70776e-05	-1.31617e-10	2.11405
80744388	chr7:80744388:A:G	8.52694e-08	3.42913	-1.78811	0.000267486	3.69441	1.17094
80744412	chr7:80744412:T:C	7.04843e-08	3.22637	-1.77577	0.000247798	3.48537	1.30353
80745026	chr7:80745026:A:G	1.13397e-07	3.68259	-1.75648	0.00047288	3.94954	1.48559
80745122	chr7:80745122:T:C	1.66043e-09	-0.666307	-1.63141	8.07555e-07	-0.00668127	-0.930777
80745216	chr7:80745216:G:C	2.72125e-09	-1.31617e-10	-1.8037	3.37367e-07	-1.31617e-10	-1.8103
80745414	chr7:80745414:T:C	2.73222e-09	-1.31617e-10	-1.79968	3.43175e-07	-1.31617e-10	-1.79323
80745870	chr7:80745870:A:C	5.46194e-10	-1.63027	-1.7793	8.75726e-08	-1.63002	-1.52898
80746223	chr7:80746223:C:T	3.56519e-09	-1.53357	-9.09645e-10	4.1896e-07	-1.59369	-9.09645e-10
80746226	chr7:80746226:G:T	2.70423e-09	-1.31617e-10	-1.80997	3.52354e-07	-1.31617e-10	-1.76683
80746433	chr7:80746433:TAAAG:T	7.24958e-10	-1.35849	-1.76794	3.27526e-07	-0.737385	-1.10252
80746945	chr7:80746945:T:C	3.66022e-09	0.156597	-1.66386	3.12337e-05	1.01473	1.70306
80747157	chr7:80747157:G:T	2.72782e-09	-1.31617e-10	-1.80129	3.17612e-06	-1.31617e-10	0.431947
80747826	chr7:80747826:C:T	3.33723e-09	-1.59965	-9.09645e-10	4.02964e-07	-1.63262	-9.09645e-10
80748286	chr7:80748286:C:T	2.76392e-09	-1.31617e-10	-1.78814	3.75135e-07	-1.31617e-10	-1.70418
80748378	chr7:80748378:C:T	1.17995e-08	-1.31617e-10	-0.336737	1.05218e-06	-1.31617e-10	-0.672847
80748496	chr7:80748496:T:A	7.18246e-10	-1.32637	-1.80936	3.06749e-07	-0.683746	-1.22169
80748569	chr7:80748569:A:T	7.47649e-10	-1.29511	-1.8005	2.21217e-07	-0.623174	-1.60915
80748625	chr7:80748625:C:T	7.76073e-10	-1.5859	-1.4724	3.80506e-07	0.0324064	-1.72237
80748832	chr7:80748832:T:C	2.70699e-09	-1.31617e-10	-1.80895	8.03785e-06	-1.31617e-10	1.36045
80749003	chr7:80749003:G:C	5.14604e-09	0.594159	-1.76072	3.18902e-05	1.58232	1.15626
80749223	chr7:80749223:G:A	7.27432e-10	-1.47835	-1.64468	8.07738e-07	-1.14123	0.204001
80749322	chr7:80749322:G:A	6.69864e-09	-1.31617e-10	-0.902886	4.27052e-07	-1.31617e-10	-1.57456
80750491	chr7:80750491:CACACACACACAT:C	9.41035e-08	-1.31617e-10	1.7396	4.54298e-06	-1.31617e-10	0.789868
80750569	chr7:80750569:ATTGTAATAT:A	3.45777e-09	-1.31617e-10	-1.56417	4.61121e-07	-1.31617e-10	-1.49781
80750770	chr7:80750770:G:A	9.64662e-10	-1.09387	-1.7469	2.66244e-07	-0.309747	-1.73731
80750821	chr7:80750821:A:T	4.84173e-09	-1.49555	0.268028	9.54881e-07	-1.64534	0.875454
80751496	chr7:80751496:T:A	8.72245e-09	-1.31617e-10	-0.63889	1.92131e-06	-1.31617e-10	-0.0707072
80751515	chr7:80751515:GA:G	5.51438e-10	-1.60614	-1.79387	4.16459e-07	0.00336734	-1.60305
80751926	chr7:80751926:C:G	8.95109e-10	-1.10505	-1.81055	1.98888e-06	1.54876	-1.5849
80752082	chr7:80752082:A:C	5.59735e-09	-1.0825	-9.09645e-10	5.8855e-07	-1.25381	-9.09645e-10
80752350	chr7:80752350:G:A	1.10028e-09	-0.94953	-1.7597	6.14507e-07	-0.0784242	-1.13223
80753276	chr7:80753276:C:A	7.73041e-10	-1.41307	-1.64914	6.15599e-07	0.565642	-1.77452
80753528	chr7:80753528:G:A	7.84132e-08	-1.31617e-10	1.5572	3.86782e-06	-1.31617e-10	0.628977
80753574	chr7:80753574:G:C	3.38016e-09	-1.31617e-10	-1.58687	4.64993e-07	-1.31617e-10	-1.48945
80753626	chr7:80753626:C:A	2.96247e-08	-1.31617e-10	0.58382	1.73016e-06	-1.31617e-10	-0.175503
80754289	chr7:80754289:C:A	1.32222e-09	-1.48793	-1.03755	6.21902e-07	0.347446	-1.54613
80754463	chr7:80754463:C:T	8.75868e-10	-1.31949	-1.61784	8.71153e-08	-1.60016	-1.56407
80754729	chr7:80754729:A:G	5.24057e-10	-1.64241	-1.80853	7.30215e-08	-1.55872	-1.782
80754734	chr7:80754734:A:G	7.16837e-10	-1.62649	-1.51121	2.25747e-07	-1.60282	-0.609233
80754748	chr7:80754748:G:A	3.56666e-09	-1.31617e-10	-1.53316	5.93801e-07	-1.31617e-10	-1.24492
80755294	chr7:80755294:C:T	3.67653e-09	-1.50282	-9.09645e-10	5.38612e-07	-1.34247	-9.09645e-10
80755331	chr7:80755331:T:C	2.82356e-09	-1.31617e-10	-1.76679	3.39251e-07	-1.31617e-10	-1.80473
80755345	chr7:80755345:T:C	1.8038e-09	-1.23492	-0.979974	6.85152e-07	-0.678899	-0.42293
80755481	chr7:80755481:A:C	1.53578e-09	-1.64105	-0.734706	4.92005e-07	-0.925492	-0.507488
80755482	chr7:80755482:G:T	1.52729e-09	-1.63803	-0.743261	4.73278e-07	-0.954411	-0.517376
80755553	chr7:80755553:T:C	2.20507e-09	-0.329962	-1.68407	5.57486e-07	0.482992	-1.79102
80755565	chr7:80755565:A:ATATCCC	3.18547e-09	-1.64619	-9.09645e-10	4.0078e-07	-1.63806	-9.09645e-10
80755610	chr7:80755610:G:A	2.66641e-09	-1.18243	-0.641623	1.53407e-06	-0.781663	0.485876
80755669	chr7:80755669:T:C	7.75784e-09	-1.31617e-10	-0.756087	1.07295e-06	-1.31617e-10	-0.653301
80755907	chr7:80755907:T:C	3.76226e-09	-1.31617e-10	-1.47977	6.71894e-07	-1.31617e-10	-1.12137
80756225	chr7:80756225:T:G	1.01421e-09	-1.33471	-1.45597	2.13544e-07	-1.27662	-0.991005
80756671	chr7:80756671:G:A	4.27703e-09	0.213915	-1.56545	9.64574e-07	0.879536	-1.63932
80756688	chr7:80756688:T:C	2.84719e-09	-1.31617e-10	-1.75846	4.20662e-06	-1.31617e-10	0.712945
80756818	chr7:80756818:ACACC:A	2.43952e-09	-0.142486	-1.7705	1.03863e-06	0.410365	-1.09618
80756846	chr7:80756846:C:G	2.88719e-09	-1.31617e-10	-1.74451	3.9903e-07	-1.31617e-10	-1.64243
80756857	chr7:80756857:T:A	1.02481e-09	-1.16843	-1.61186	1.59727e-07	-1.15312	-1.40489
80756894	chr7:80756894:A:G	4.13268e-09	-1.31617e-10	-1.38586	3.86105e-07	-1.31617e-10	-1.67536
80756919	chr7:80756919:A:G	2.77526e-09	-1.31617e-10	-1.78405	5.76953e-06	-1.31617e-10	1.02888
80757284	chr7:80757284:T:C	6.50468e-10	-1.49579	-1.73906	2.00875e-07	-1.50954	-0.819247
80757327	chr7:80757327:C:G	2.80583e-09	-1.31617e-10	-1.77309	3.38245e-07	-1.31617e-10	-1.8077
80757671	chr7:80757671:A:T	6.42095e-10	-1.64582	-1.60199	1.3662e-07	-1.12434	-1.58993
80757857	chr7:80757857:C:G	1.20793e-09	-0.864848	-1.75103	1.16862e-07	-1.05969	-1.81078
80757909	chr7:80757909:T:G	3.41014e-09	-1.57804	-9.09645e-10	4.44941e-07	-1.53353	-9.09645e-10
80757953	chr7:80757953:G:A	7.2756e-10	-1.3753	-1.74755	1.51911e-07	-1.63874	-0.969428
80758000	chr7:80758000:T:C	1.10957e-09	-1.64676	-1.05406	2.14205e-07	-1.02913	-1.2354
80758044	chr7:80758044:T:G	3.87779e-09	0.346654	-1.79618	1.79802e-05	0.216205	1.94935
80758157	chr7:80758157:G:C	6.77132e-10	-1.63739	-1.55729	1.78105e-07	-0.904731	-1.54436
80758450	chr7:80758450:C:T	5.51336e-10	-1.59483	-1.80537	1.36048e-07	-1.42242	-1.29604
80758615	chr7:80758615:C:T	2.70518e-09	-1.31617e-10	-1.80962	3.37252e-07	-1.31617e-10	-1.81064
80758633	chr7:80758633:G:A	7.07009e-10	-1.63831	-1.51319	1.4241e-07	-1.17895	-1.49381
80758656	chr7:80758656:C:G	3.80463e-09	-1.46857	-9.09645e-10	5.22347e-07	-1.37314	-9.09645e-10
80758661	chr7:80758661:A:G	5.9862e-10	-1.51186	-1.80606	1.44507e-07	-1.53593	-1.12221
80758687	chr7:80758687:T:G	3.9479e-09	-1.31617e-10	-1.43161	5.5769e-07	-1.31617e-10	-1.30767
80758744	chr7:80758744:A:C	2.91777e-09	-1.31617e-10	-1.73397	3.37571e-07	-1.31617e-10	-1.80969
80758820	chr7:80758820:G:A	6.67374e-10	-1.4094	-1.79979	8.80875e-07	-0.205436	-0.645117
80759117	chr7:80759117:T:C	5.75967e-10	-1.64737	-1.70912	1.28834e-07	-1.06915	-1.70379
80759764	chr7:80759764:T:C	3.9095e-09	-1.31617e-10	-1.44138	4.62984e-07	-1.31617e-10	-1.49378
80759832	chr7:80759832:A:G	7.08093e-10	-1.59985	-1.55012	1.17353e-07	-1.33313	-1.53316
80759886	chr7:80759886:A:G	1.46096e-08	-0.123112	-9.09645e-10	1.41986e-06	-0.373156	-9.09645e-10
80760148	chr7:80760148:T:C	1.14872e-08	-0.363554	-9.09645e-10	1.85622e-06	-0.105174	-9.09645e-10
80760651	chr7:80760651:G:A	2.94368e-09	-1.31617e-10	-1.72513	3.373e-07	-1.31617e-10	-1.8105
80760770	chr7:80760770:T:C	3.46264e-09	-1.31617e-10	-1.56276	5.209e-07	-1.31617e-10	-1.37591
80760795	chr7:80760795:A:C	3.78263e-09	-1.31617e-10	-1.47437	5.02343e-07	-1.31617e-10	-1.41219
80761101	chr7:80761101:C:G	3.49758e-09	-1.55272	-9.09645e-10	4.10001e-07	-1.61531	-9.09645e-10
80761267	chr7:80761267:T:C	1.07836e-07	-1.31617e-10	1.87582	3.76301e-05	-1.31617e-10	2.90409
80761486	chr7:80761486:C:T	7.84795e-09	1.01863	-1.76316	1.05055e-05	0.749216	0.878969
80761741	chr7:80761741:CAAG:C	6.2319e-09	-1.31617e-10	-0.975108	5.23339e-07	-1.31617e-10	-1.37124
80761754	chr7:80761754:C:T	5.78887e-10	-1.62684	-1.7246	1.04383e-07	-1.26564	-1.71776
80761984	chr7:80761984:G:A	6.56522e-10	-1.62846	-1.59713	1.20254e-07	-1.2574	-1.58446
80762327	chr7:80762327:C:T	6.34728e-10	-1.5868	-1.67255	3.15794e-07	-0.731053	-1.14533
80762691	chr7:80762691:T:TA	7.86696e-09	-0.742119	-9.09645e-10	7.71759e-07	-0.982798	-9.09645e-10
80762775	chr7:80762775:G:A	2.90256e-09	-1.31617e-10	-1.7392	3.59154e-07	-1.31617e-10	-1.74772
80762839	chr7:80762839:C:T	4.49934e-09	-1.31617e-10	-1.30086	5.23282e-07	-1.31617e-10	-1.37135
80762918	chr7:80762918:G:A	3.87639e-09	-1.31617e-10	-1.44989	3.8205e-07	-1.31617e-10	-1.68592
80763053	chr7:80763053:A:G	5.66902e-10	-1.64729	-1.72507	1.28367e-07	-1.05843	-1.71815
80763055	chr7:80763055:T:C	3.8165e-09	-1.31617e-10	-1.46546	5.72839e-07	-1.31617e-10	-1.28086
80763056	chr7:80763056:G:A	2.70802e-09	-1.31617e-10	-1.80857	3.38885e-07	-1.31617e-10	-1.80581
80763101	chr7:80763101:T:C	1.4311e-08	0.127298	-0.271063	5.91979e-07	-0.26459	-0.983408
80763363	chr7:80763363:A:G	3.48252e-09	-1.55703	-9.09645e-10	4.68858e-07	-1.48117	-9.09645e-10
80763548	chr7:80763548:C:T	1.96001e-08	-1.31617e-10	0.170743	5.73983e-06	-1.31617e-10	1.02372
80763585	chr7:80763585:T:C	6.37168e-10	-1.64354	-1.61197	1.30126e-07	-1.16169	-1.60127
80763633	chr7:80763633:T:A	1.28484e-09	-0.77632	-1.77783	1.26944e-07	-0.981601	-1.80612
80763808	chr7:80763808:A:T	1.07448e-09	-0.927243	-1.80571	1.18812e-07	-1.11472	-1.7392
80763900	chr7:80763900:T:C	6.37706e-10	-1.64736	-1.60731	1.43893e-07	-1.06672	-1.59568
80763904	chr7:80763904:C:T	1.97878e-08	-1.31617e-10	0.180277	1.72542e-06	-1.31617e-10	-0.178244
80763969	chr7:80763969:A:G	1.94291e-08	0.244716	-0.0827345	7.40873e-07	-0.162089	-0.861551
80764102	chr7:80764102:C:T	7.45921e-10	-1.5876	-1.51033	1.18013e-07	-1.36336	-1.49731
80764939	chr7:80764939:C:A	2.74003e-09	-1.31617e-10	-1.79682	3.43927e-07	-1.31617e-10	-1.79104
80765013	chr7:80765013:C:T	3.18389e-09	-1.64669	-9.09645e-10	4.03389e-07	-1.63157	-9.09645e-10
80765133	chr7:80765133:T:G	9.95146e-09	1.26697	-1.77404	1.39524e-05	0.986018	0.925917
80765250	chr7:80765250:T:TA	2.73303e-09	-1.31617e-10	-1.79938	3.42952e-07	-1.31617e-10	-1.79388
80765636	chr7:80765636:G:A	1.07612e-09	-0.992107	-1.73932	1.80655e-07	-1.50193	-0.932947
80765723	chr7:80765723:C:T	2.74566e-09	-1.31617e-10	-1.79477	6.8347e-05	-1.31617e-10	3.50088
80765807	chr7:80765807:G:A	8.02351e-08	-1.31617e-10	1.58017	2.78945e-05	-1.31617e-10	2.60471
80765857	chr7:80765857:G:A	7.64128e-10	-1.35193	-1.72188	9.49706e-08	-1.47367	-1.60423
80766084	chr7:80766084:T:C	4.372e-09	-1.31617e-10	-1.32957	6.15666e-07	-1.31617e-10	-1.20877
80766171	chr7:80766171:A:G	6.3612e-09	-1.31617e-10	-0.954572	1.25468e-06	-1.31617e-10	-0.496835
80766183	chr7:80766183:A:G	3.09052e-09	-1.31617e-10	-1.67645	3.75188e-07	-1.31617e-10	-1.70404
80766264	chr7:80766264:A:G	2.7526e-09	-1.31617e-10	-1.79224	6.68466e-05	-1.31617e-10	3.47869
80766412	chr7:80766412:T:A	8.99584e-10	-1.54821	-1.3624	1.36931e-07	-1.47404	-1.23795
80766550	chr7:80766550:A:G	1.87471e-09	-0.367027	-1.80931	1.93877e-07	-0.615768	-1.74848
80766574	chr7:80766574:C:T	1.63643e-08	-0.96521	0.955522	8.31603e-07	-0.916675	0.00856133
80766772	chr7:80766772:G:A	2.70353e-09	-1.31617e-10	-1.81023	3.37302e-07	-1.31617e-10	-1.81049
80766898	chr7:80766898:T:G	3.19172e-09	-1.64423	-9.09645e-10	3.9909e-07	-1.64228	-9.09645e-10
80766914	chr7:80766914:C:T	7.70235e-10	-1.62184	-1.44401	1.42293e-07	-1.3323	-1.34128
80767155	chr7:80767155:T:A	9.93961e-10	-1.6211	-1.18975	1.89209e-07	-1.33299	-1.05562
80767305	chr7:80767305:A:G	3.21233e-09	-1.31617e-10	-1.63779	4.55421e-07	-1.31617e-10	-1.51025
80767435	chr7:80767435:G:C	1.24855e-08	-1.31617e-10	-0.280225	1.04615e-06	-1.31617e-10	-0.678594
80767720	chr7:80767720:T:C	3.07444e-09	-1.31617e-10	-1.68167	4.16706e-07	-1.31617e-10	-1.59909
80768492	chr7:80768492:C:T	1.20847e-09	-1.58847	-1.02696	2.14741e-07	-1.39561	-0.866427
80768522	chr7:80768522:A:G	3.99144e-09	-1.31617e-10	-1.42064	4.73957e-07	-1.31617e-10	-1.47035
80768613	chr7:80768613:T:C	6.3166e-09	-1.31617e-10	-0.96161	6.14632e-07	-1.31617e-10	-1.21045
80768641	chr7:80768641:A:G	5.05256e-09	-1.31617e-10	-1.1849	4.44644e-07	-1.31617e-10	-1.5342
80768952	chr7:80768952:T:A	3.02789e-09	-1.31617e-10	-1.69693	4.07083e-07	-1.31617e-10	-1.62245
80770470	chr7:80770470:C:T	3.2328e-09	-1.31617e-10	-1.63144	4.20891e-07	-1.31617e-10	-1.58909
80770471	chr7:80770471:G:A	7.65656e-09	-0.769227	-9.09645e-10	6.2431e-07	-1.19482	-9.09645e-10
80770522	chr7:80770522:C:T	4.34808e-09	-1.31617e-10	-1.33506	5.05437e-07	-1.31617e-10	-1.40605
80770604	chr7:80770604:T:G	3.14816e-09	-1.31617e-10	-1.65797	4.72776e-07	-1.31617e-10	-1.47285
80770854	chr7:80770854:C:A	1.98174e-09	-0.346783	-1.77403	1.02692e-05	1.68766	-0.0822271
80771006	chr7:80771006:T:C	8.40242e-09	-1.31617e-10	-0.67627	6.38793e-07	-1.31617e-10	-1.17189
80771070	chr7:80771070:G:A	2.81827e-09	-1.31617e-10	-1.76867	3.8648e-07	-1.31617e-10	-1.67439
80772114	chr7:80772114:A:G	3.205e-09	-1.31617e-10	-1.64008	4.46815e-07	-1.31617e-10	-1.52933
80772154	chr7:80772154:A:G	2.1745e-09	-0.49091	-1.53708	1.16471e-05	1.3908	0.340547
80772697	chr7:80772697:TG:T	3.02853e-09	-1.31617e-10	-1.69671	4.44704e-07	-1.31617e-10	-1.53406
80772888	chr7:80772888:T:C	8.92919e-09	-1.31617e-10	-0.615465	1.48875e-06	-1.31617e-10	-0.32578
80773123	chr7:80773123:T:G	2.2712e-07	-1.31617e-10	2.62069	1.13e-05	-1.31617e-10	1.70109
80773238	chr7:80773238:G:A	5.19458e-09	-1.15718	-9.09645e-10	7.59848e-07	-0.998352	-9.09645e-10
80773864	chr7:80773864:C:T	3.85448e-09	-1.45555	-9.09645e-10	4.71076e-07	-1.47645	-9.09645e-10
80773869	chr7:80773869:C:T	5.25519e-09	-1.62319	0.477616	2.07734e-07	-1.64016	-0.655046
80774208	chr7:80774208:A:G	2.30489e-08	-1.02717	1.35999	1.08116e-06	-1.20649	0.56081
80774238	chr7:80774238:T:G	7.11785e-10	-1.38821	-1.75656	1.07285e-07	-1.44911	-1.50687
80774559	chr7:80774559:A:G	7.61482e-10	-1.32152	-1.75576	1.23077e-07	-1.38592	-1.43273
80774874	chr7:80774874:C:A	3.88876e-09	-1.31617e-10	-1.4467	5.80003e-07	-1.31617e-10	-1.26844
80775321	chr7:80775321:A:G	1.11456e-09	-1.64556	-1.05077	7.64408e-08	-1.64607	-1.64888
80775324	chr7:80775324:A:G	9.40919e-10	-1.36683	-1.49886	1.89036e-07	-1.42742	-0.962111
80775361	chr7:80775361:A:G	3.18318e-09	-1.64691	-9.09645e-10	3.99554e-07	-1.64112	-9.09645e-10
80775576	chr7:80775576:T:C	2.14327e-08	-1.31617e-10	0.260126	3.35432e-06	-1.31617e-10	0.486536
80775983	chr7:80775983:A:G	5.4716e-10	-1.6451	-1.7627	1.0925e-07	-1.60863	-1.32921
80775985	chr7:80775985:A:C	1.06362e-09	-1.21407	-1.52905	1.84847e-07	-1.29453	-1.11741
80776075	chr7:80776075:G:A	7.20155e-09	-1.31617e-10	-0.830494	1.20037e-06	-1.31617e-10	-0.541081
80776085	chr7:80776085:A:G	2.73339e-09	-1.31617e-10	-1.79925	3.51868e-07	-1.31617e-10	-1.76821
80776298	chr7:80776298:T:G	5.37703e-10	-1.6473	-1.77794	7.01558e-08	-1.6273	-1.75345
80776687	chr7:80776687:C:T	5.2826e-09	-1.31617e-10	-1.14037	8.18488e-07	-1.31617e-10	-0.92401
80776903	chr7:80776903:T:C	4.49377e-09	-1.3021	-9.09645e-10	6.0252e-07	-1.23035	-9.09645e-10
80777100	chr7:80777100:TTAAAG:T	3.28185e-09	-1.31617e-10	-1.61638	3.74549e-07	-1.31617e-10	-1.70575
80777816	chr7:80777816:A:G	3.00558e-07	-1.31617e-10	2.90085	1.26893e-05	-1.31617e-10	1.81704
80778032	chr7:80778032:T:C	6.73887e-08	-1.31617e-10	1.40569	1.91269e-05	-1.31617e-10	2.22738
80778074	chr7:80778074:C:A	1.79715e-09	-1.60775	-0.610842	9.89596e-08	-1.55838	-1.47838
80778280	chr7:80778280:T:C	1.89497e-08	-1.31617e-10	0.136997	4.49726e-06	-1.31617e-10	0.779753
80778335	chr7:80778335:T:G	6.71557e-09	-0.900361	-9.09645e-10	7.00936e-07	-1.07905	-9.09645e-10
80778387	chr7:80778387:G:A	4.68202e-09	-1.26106	-9.09645e-10	6.74711e-07	-1.11718	-9.09645e-10
80778685	chr7:80778685:CT:C	5.02778e-09	-1.18981	-9.09645e-10	7.31722e-07	-1.03607	-9.09645e-10
80779304	chr7:80779304:T:C	2.83762e-09	-1.31617e-10	-1.76182	3.397e-07	-1.31617e-10	-1.80341
80779409	chr7:80779409:C:G	1.37858e-09	-1.64684	-0.836899	8.47476e-08	-1.63852	-1.55327
80779664	chr7:80779664:C:T	5.62217e-09	-1.31617e-10	-1.07807	8.79655e-07	-1.31617e-10	-0.85194
80779963	chr7:80779963:A:G	3.62329e-09	-1.31617e-10	-1.51741	4.09512e-07	-1.31617e-10	-1.6165
80780228	chr7:80780228:A:C	4.24725e-09	-1.35852	-9.09645e-10	4.74818e-07	-1.46854	-9.09645e-10
80780683	chr7:80780683:A:G	1.67745e-07	-1.31617e-10	2.31765	9.4091e-06	-1.31617e-10	1.51796
80781235	chr7:80781235:A:G	3.69201e-08	-1.32227	2.12624	1.5895e-06	-1.44851	1.18822
80781788	chr7:80781788:C:T	5.2845e-10	-1.63426	-1.80833	8.73431e-08	-1.62483	-1.53679
80781905	chr7:80781905:C:T	8.68877e-10	-1.42178	-1.52356	1.86346e-07	-1.45571	-0.948153
80782892	chr7:80782892:A:T	1.00233e-07	-0.920463	2.72317	3.2825e-06	-0.811798	1.27669
80783016	chr7:80783016:A:G	4.96262e-08	-1.31617e-10	1.09973	1.13794e-05	-1.31617e-10	1.70809
80783104	chr7:80783104:G:A	2.45853e-08	-1.55518	1.95254	2.70322e-06	-1.44177	1.7125
80783169	chr7:80783169:C:T	1.14601e-09	-1.07587	-1.59264	1.82579e-07	-1.24047	-1.18381
80783624	chr7:80783624:A:T	3.72741e-09	-1.48908	-9.09645e-10	4.3155e-07	-1.56409	-9.09645e-10
80784251	chr7:80784251:T:G	5.91893e-09	-1.31617e-10	-1.02664	1.00398e-06	-1.31617e-10	-0.719747
80784403	chr7:80784403:A:C	3.26222e-09	-1.31617e-10	-1.62238	3.69e-07	-1.31617e-10	-1.72067
80784685	chr7:80784685:A:G	3.37475e-09	-1.64717	0.0586951	4.69711e-07	-1.62005	0.140694
80784921	chr7:80784921:T:A	5.5807e-09	-1.64707	0.56159	1.20928e-06	-1.6293	1.09561
80785874	chr7:80785874:C:T	4.25431e-09	-1.31617e-10	-1.35686	6.87974e-07	-1.31617e-10	-1.09772
80786177	chr7:80786177:T:C	2.75335e-09	-1.31617e-10	-1.79197	3.37255e-07	-1.31617e-10	-1.81063
80786337	chr7:80786337:C:T	1.5891e-07	-1.1385	3.40204	6.244e-06	-0.883315	1.99122
80786619	chr7:80786619:G:A	3.85059e-09	-1.31617e-10	-1.45656	5.83166e-07	-1.31617e-10	-1.263
80786871	chr7:80786871:G:C	3.58469e-09	-1.52812	-9.09645e-10	4.19748e-07	-1.59182	-9.09645e-10
80786942	chr7:80786942:G:T	2.79956e-09	-1.31617e-10	-1.77533	3.40552e-07	-1.31617e-10	-1.8009
80787361	chr7:80787361:C:T	9.33677e-09	-1.31617e-10	-0.57083	1.58333e-06	-1.31617e-10	-0.264181
80788249	chr7:80788249:A:G	3.28133e-09	-1.61654	-9.09645e-10	4.06878e-07	-1.62296	-9.09645e-10
80788447	chr7:80788447:C:T	4.57074e-09	-1.31617e-10	-1.28512	7.48162e-07	-1.31617e-10	-1.01385
80788494	chr7:80788494:A:G	4.45063e-09	-1.64732	0.335571	9.45195e-07	-1.62631	0.846229
80788780	chr7:80788780:T:C	1.30752e-09	-0.94556	-1.5911	1.76033e-07	-1.11862	-1.34218
80789065	chr7:80789065:T:C	2.72391e-09	-1.31617e-10	-1.80272	3.51954e-07	-1.31617e-10	-1.76797
80789086	chr7:80789086:C:T	3.47503e-09	-1.64273	0.0835383	6.693e-07	-1.64006	0.514824
80789373	chr7:80789373:A:G	1.26669e-09	-0.983641	-1.58474	1.73144e-07	-1.14348	-1.33387
80789934	chr7:80789934:A:C	3.73016e-09	-1.48834	-9.09645e-10	4.31433e-07	-1.56436	-9.09645e-10
80790158	chr7:80790158:C:T	4.18536e-07	-1.31617e-10	3.23197	2.1877e-05	-1.31617e-10	2.36172
80790407	chr7:80790407:GTTAAA:G	4.92063e-09	-1.21135	-9.09645e-10	7.23111e-07	-1.04791	-9.09645e-10
80791183	chr7:80791183:TGAG:T	8.94796e-10	-1.19391	-1.72204	1.32032e-07	-0.94043	-1.80799
80791366	chr7:80791366:A:G	5.1703e-09	-1.31617e-10	-1.16186	8.26673e-07	-1.31617e-10	-0.91406
80792103	chr7:80792103:T:C	7.64735e-10	-1.3687	-1.70432	1.3691e-07	-1.2305	-1.48164
80792462	chr7:80792462:A:G	1.13152e-08	-1.31617e-10	-0.378642	1.26807e-06	-1.31617e-10	-0.486216
80793007	chr7:80793007:C:T	6.01571e-10	-1.57506	-1.73795	8.199e-08	-1.60529	-1.61958
80793358	chr7:80793358:G:A	4.32274e-09	-1.3409	-9.09645e-10	6.10567e-07	-1.21708	-9.09645e-10
80793572	chr7:80793572:TAAAC:T	2.79414e-09	-1.31617e-10	-1.77727	3.79898e-07	-1.31617e-10	-1.69157
80794260	chr7:80794260:A:G	3.17109e-08	-1.11892	1.77079	1.66105e-06	-0.860632	0.644368
80794357	chr7:80794357:C:T	2.82208e-09	-1.31617e-10	-1.76732	3.41893e-07	-1.31617e-10	-1.79697
80794419	chr7:80794419:A:G	1.01796e-09	-1.08943	-1.69756	1.75578e-07	-0.913561	-1.54983
80794630	chr7:80794630:C:T	2.81567e-09	-1.31617e-10	-1.76959	3.82667e-07	-1.31617e-10	-1.6843
80794775	chr7:80794775:C:T	6.39221e-10	-1.59033	-1.66197	7.44219e-08	-1.51188	-1.80984
80794835	chr7:80794835:A:G	4.88523e-09	-1.21857	-9.09645e-10	7.15177e-07	-1.05894	-9.09645e-10
80794911	chr7:80794911:G:A	2.97759e-08	-1.31617e-10	0.58891	2.36148e-06	-1.31617e-10	0.135573
80795099	chr7:80795099:A:T	1.08279e-09	-1.05151	-1.67374	1.8983e-07	-0.869728	-1.51561
80795325	chr7:80795325:T:G	3.00193e-08	-0.973814	1.57086	1.59849e-06	-0.690558	0.435906
80795482	chr7:80795482:G:C	2.9642e-09	-1.31617e-10	-1.71818	4.1452e-07	-1.31617e-10	-1.60435
80795856	chr7:80795856:T:A	2.79914e-08	-1.00058	1.52769	1.14391e-06	-0.88925	0.29999
80796300	chr7:80796300:G:A	3.73651e-09	-1.31617e-10	-1.48664	5.51859e-07	-1.31617e-10	-1.31818
80796485	chr7:80796485:C:G	1.16573e-08	-1.31617e-10	-0.348857	1.31792e-06	-1.31617e-10	-0.447656
80796527	chr7:80796527:A:G	7.07558e-10	-1.64637	-1.50435	2.05788e-07	-1.64733	-0.657289
80796542	chr7:80796542:T:C	1.06882e-09	-0.999132	-1.73911	1.21586e-07	-1.02366	-1.80718
80796757	chr7:80796757:C:T	2.74243e-09	-1.31617e-10	-1.79595	3.53603e-07	-1.31617e-10	-1.7633
80797541	chr7:80797541:T:C	5.07392e-09	-1.18068	-9.09645e-10	7.43266e-07	-1.02042	-9.09645e-10
80797732	chr7:80797732:G:A	6.9492e-09	-1.31617e-10	-0.866163	8.83303e-07	-1.31617e-10	-0.847801
80797826	chr7:80797826:T:C	2.82759e-09	-1.31617e-10	-1.76537	3.9606e-07	-1.31617e-10	-1.6499
80798179	chr7:80798179:C:A	4.10088e-09	-1.14753	-0.246055	3.16864e-07	-0.899528	-0.97347
80798214	chr7:80798214:C:T	6.61183e-09	-0.91593	-9.09645e-10	1.00562e-06	-0.718113	-9.09645e-10
80798467	chr7:80798467:T:C	2.00656e-09	-1.27532	-0.833047	3.43796e-07	-1.38075	-0.410665
80798831	chr7:80798831:T:C	4.29511e-09	-1.34731	-9.09645e-10	5.9883e-07	-1.23649	-9.09645e-10
80799174	chr7:80799174:T:C	1.28777e-09	-1.04071	-1.51116	1.29938e-07	-1.05819	-1.70623
80800083	chr7:80800083:G:A	1.31021e-09	-1.61028	-0.924325	4.50618e-07	-1.59814	0.0772929
80801214	chr7:80801214:A:G	5.77211e-09	-1.31617e-10	-1.05175	7.8203e-07	-1.31617e-10	-0.969576
80801298	chr7:80801298:G:T	2.79782e-09	-1.31617e-10	-1.77595	3.37846e-07	-1.31617e-10	-1.80888
80801431	chr7:80801431:G:T	6.61375e-10	-1.64678	-1.57145	1.61433e-07	-1.64475	-0.902627
80801923	chr7:80801923:G:A	4.35429e-09	-1.33363	-9.09645e-10	5.2526e-07	-1.36758	-9.09645e-10
80801950	chr7:80801950:A:G	4.42289e-09	-1.19247	-0.125529	3.36768e-07	-0.947335	-0.864742
80802824	chr7:80802824:T:C	4.04204e-09	-1.40804	-9.09645e-10	4.86154e-07	-1.44494	-9.09645e-10
80803567	chr7:80803567:C:A	3.72439e-09	-1.31617e-10	-1.48989	5.43502e-07	-1.31617e-10	-1.33344
80803628	chr7:80803628:T:C	4.82713e-09	-1.09742	-0.133119	3.73798e-07	-0.831653	-0.876099
80803943	chr7:80803943:A:C	6.99447e-09	-1.31617e-10	-0.859671	7.02311e-07	-1.31617e-10	-1.07709
80803944	chr7:80803944:AATG:A	3.50834e-09	-1.54965	-9.09645e-10	4.15518e-07	-1.60194	-9.09645e-10
80804768	chr7:80804768:T:C	4.42133e-09	-1.31617e-10	-1.31835	6.4886e-07	-1.31617e-10	-1.15625
80805195	chr7:80805195:A:C	4.4535e-09	-1.31617e-10	-1.3111	7.14219e-07	-1.31617e-10	-1.06028
80805345	chr7:80805345:C:G	1.57418e-09	-1.4183	-0.932756	1.36084e-07	-1.34393	-1.37426
80805447	chr7:80805447:G:A	9.6301e-10	-1.11509	-1.72739	1.43742e-07	-0.854622	-1.80883
80805487	chr7:80805487:G:A	2.73915e-09	-1.31617e-10	-1.79714	3.62643e-07	-1.31617e-10	-1.73805
80805602	chr7:80805602:C:T	3.00571e-09	-0.981987	-0.722289	4.41884e-07	-1.13328	-0.407146
80805628	chr7:80805628:T:C	3.52643e-09	-1.5445	-9.09645e-10	4.16916e-07	-1.59858	-9.09645e-10
80806308	chr7:80806308:A:T	4.73591e-09	-1.24962	-9.09645e-10	6.95124e-07	-1.08738	-9.09645e-10
80806745	chr7:80806745:G:A	6.02276e-09	-1.00924	-9.09645e-10	6.51038e-07	-1.1529	-9.09645e-10
80807232	chr7:80807232:T:C	4.72591e-09	-1.25173	-9.09645e-10	6.93623e-07	-1.08954	-9.09645e-10
80807451	chr7:80807451:A:T	1.14892e-09	-1.62587	-1.04011	1.04845e-06	-1.60428	0.927877
80807631	chr7:80807631:G:GT	1.08416e-09	-1.64395	-1.08003	4.27173e-07	-1.64648	0.0721977
80808304	chr7:80808304:A:G	2.7246e-09	-1.31617e-10	-1.80247	3.68182e-07	-1.31617e-10	-1.72289
80808327	chr7:80808327:T:C	2.74471e-09	-1.31617e-10	-1.79511	3.38525e-07	-1.31617e-10	-1.80687
80808398	chr7:80808398:C:T	5.10177e-09	-1.1752	-9.09645e-10	7.58458e-07	-1.00018	-9.09645e-10
80809174	chr7:80809174:A:G	2.70627e-09	-1.31617e-10	-1.80922	3.41809e-07	-1.31617e-10	-1.79722
80809326	chr7:80809326:G:C	4.7257e-09	-1.25177	-9.09645e-10	6.93205e-07	-1.09014	-9.09645e-10
80809874	chr7:80809874:G:A	4.45386e-09	-1.31617e-10	-1.31102	5.01275e-07	-1.31617e-10	-1.41431
80809916	chr7:80809916:A:AGT	7.05089e-09	-1.31617e-10	-0.851637	7.08034e-07	-1.31617e-10	-1.06898
80810404	chr7:80810404:A:G	1.69297e-09	-1.23774	-1.04056	1.58356e-07	-1.0054	-1.56123
80811430	chr7:80811430:T:C	3.47494e-09	-1.55921	-9.09645e-10	4.12369e-07	-1.60955	-9.09645e-10
80811733	chr7:80811733:T:C	2.4442e-09	-1.07392	-0.837153	3.79645e-07	-1.21521	-0.477027
80811886	chr7:80811886:T:A	4.84084e-09	-1.2277	-9.09645e-10	7.13449e-07	-1.06136	-9.09645e-10
80812005	chr7:80812005:A:G	4.87172e-09	-1.22134	-9.09645e-10	7.1886e-07	-1.0538	-9.09645e-10
80812161	chr7:80812161:A:G	1.11405e-09	-1.63249	-1.0643	4.37104e-07	-1.6389	0.0876001
80812331	chr7:80812331:C:T	3.59068e-09	-1.31617e-10	-1.52645	5.198e-07	-1.31617e-10	-1.37803
80812649	chr7:80812649:A:T	2.21847e-09	-1.06518	-0.942796	3.52836e-07	-1.20526	-0.560206
80812919	chr7:80812919:T:C	2.71255e-09	-1.31617e-10	-1.8069	3.3753e-07	-1.31617e-10	-1.80982
80813639	chr7:80813639:T:C	4.64579e-09	-1.26883	-9.09645e-10	6.53156e-07	-1.14965	-9.09645e-10
80813861	chr7:80813861:G:A	7.29688e-10	-1.64409	-1.47584	1.79488e-07	-1.63283	-0.80853
80813974	chr7:80813974:C:T	4.94267e-09	-1.20689	-9.09645e-10	7.31148e-07	-1.03685	-9.09645e-10
80814183	chr7:80814183:C:T	3.18248e-09	-1.64713	-9.09645e-10	4.00452e-07	-1.63888	-9.09645e-10
80814356	chr7:80814356:G:T	5.27162e-09	-1.14245	-9.09645e-10	7.88456e-07	-0.961393	-9.09645e-10
80814477	chr7:80814477:T:C	1.58522e-07	-1.31617e-10	2.26111	8.94403e-06	-1.31617e-10	1.46727
80814970	chr7:80814970:A:G	2.78183e-09	-1.31617e-10	-1.78168	3.72903e-07	-1.31617e-10	-1.71015
80815093	chr7:80815093:A:G	3.23784e-09	-1.31617e-10	-1.62988	4.04879e-07	-1.31617e-10	-1.62788
80815105	chr7:80815105:T:A	7.43802e-10	-1.58997	-1.5108	1.02306e-07	-1.62866	-1.37484
80815195	chr7:80815195:C:A	3.23226e-09	-1.31617e-10	-1.63161	4.0414e-07	-1.31617e-10	-1.62971
80815212	chr7:80815212:T:C	3.13415e-09	-1.31617e-10	-1.66243	4.47713e-07	-1.31617e-10	-1.52732
80815260	chr7:80815260:T:C	1.16302e-09	-1.64467	-1.00911	4.75237e-07	-1.64407	0.176413
80815729	chr7:80815729:CA:C	4.02459e-09	-1.31617e-10	-1.41237	6.16841e-07	-1.31617e-10	-1.20686
80815736	chr7:80815736:C:G	4.04524e-09	-1.31617e-10	-1.40725	6.20806e-07	-1.31617e-10	-1.20045
80816101	chr7:80816101:GGTGA:G	1.18211e-09	-1.41956	-1.21793	2.11592e-07	-1.41425	-0.862559
80816263	chr7:80816263:G:T	4.14923e-09	-1.31617e-10	-1.38187	4.86527e-07	-1.31617e-10	-1.44418
80816443	chr7:80816443:G:A	2.7073e-09	-1.31617e-10	-1.80884	3.40583e-07	-1.31617e-10	-1.80081
80817608	chr7:80817608:C:CATATTTGACTATACATTAGCTAT	5.74258e-09	-1.31617e-10	-1.05688	1.02931e-06	-1.31617e-10	-0.694824
80817655	chr7:80817655:C:T	3.32509e-09	-1.60329	-9.09645e-10	4.01686e-07	-1.6358	-9.09645e-10
80817745	chr7:80817745:G:A	2.88866e-09	-1.25864	-0.485358	2.37787e-07	-1.03491	-1.12518
80818585	chr7:80818585:GGAA:G	3.93178e-09	-1.31617e-10	-1.4357	5.15292e-07	-1.31617e-10	-1.38674
80818665	chr7:80818665:AT:A	1.49192e-09	-1.35282	-1.05191	2.83431e-07	-1.34369	-0.640811
80818707	chr7:80818707:G:A	1.37235e-09	-1.34674	-1.14153	2.49851e-07	-1.33842	-0.772182
80819227	chr7:80819227:A:ATTCC	1.37147e-09	-1.14514	-1.34376	1.53747e-07	-0.899105	-1.69706
80819229	chr7:80819229:A:ATTT	1.44611e-09	-1.13322	-1.30269	1.59262e-07	-0.884552	-1.67637
80819230	chr7:80819230:A:ATTT	1.4264e-09	-1.14229	-1.30734	1.5714e-07	-0.895576	-1.67875
80819279	chr7:80819279:G:A	1.08549e-08	-0.42017	-9.09645e-10	1.40298e-06	-0.385115	-9.09645e-10
80819280	chr7:80819280:C:T	1.42339e-09	-1.40243	-1.04931	2.41011e-07	-1.49918	-0.647443
80819633	chr7:80819633:A:G	5.29376e-09	-1.13826	-9.09645e-10	7.9144e-07	-0.957616	-9.09645e-10
80819636	chr7:80819636:C:T	2.74807e-09	-1.18573	-0.608157	4.43764e-07	-1.30916	-0.227012
80819642	chr7:80819642:T:C	2.7034e-09	-1.31617e-10	-1.81028	3.38422e-07	-1.31617e-10	-1.80718
80819661	chr7:80819661:C:G	5.47278e-09	-1.31617e-10	-1.105	7.3037e-07	-1.31617e-10	-1.03792
80820490	chr7:80820490:TATTC:T	1.59835e-09	-1.52241	-0.813412	1.99638e-07	-1.412	-0.922962
80820973	chr7:80820973:G:A	3.68001e-09	-1.31617e-10	-1.50187	4.29611e-07	-1.31617e-10	-1.56859
80821686	chr7:80821686:CATTT:C	3.46249e-09	-1.16056	-0.402242	2.84927e-07	-0.913167	-1.06607
80821764	chr7:80821764:T:C	3.39912e-09	-1.58127	-9.09645e-10	4.06727e-07	-1.62333	-9.09645e-10
80821902	chr7:80821902:A:G	4.69141e-09	-1.25906	-9.09645e-10	6.90566e-07	-1.09396	-9.09645e-10
80821942	chr7:80821942:C:CT	2.36775e-09	-1.64649	-0.296364	5.56375e-07	-1.64501	0.334984
80822124	chr7:80822124:C:T	6.83699e-10	-1.40105	-1.78398	1.21551e-07	-1.33981	-1.49133
80822499	chr7:80822499:T:C	1.06661e-09	-1.6083	-1.132	9.38537e-08	-1.57371	-1.51602
80822579	chr7:80822579:T:C	6.43178e-09	-1.31617e-10	-0.943539	1.14981e-06	-1.31617e-10	-0.584117
80822744	chr7:80822744:A:G	3.37586e-09	-1.64738	0.0592362	2.90002e-06	-1.64708	1.98808
80822893	chr7:80822893:G:A	6.70064e-09	-1.31617e-10	-0.902587	1.18143e-06	-1.31617e-10	-0.556993
80822969	chr7:80822969:C:T	5.34983e-09	-1.12773	-9.09645e-10	7.28728e-07	-1.04017	-9.09645e-10
80823033	chr7:80823033:C:T	1.41293e-08	-1.31617e-10	-0.156543	1.29298e-06	-1.31617e-10	-0.466762
80823170	chr7:80823170:G:A	2.97241e-09	-1.31617e-10	-1.71542	4.05033e-07	-1.31617e-10	-1.6275
80823265	chr7:80823265:C:T	2.79066e-09	-1.31617e-10	-1.77851	3.38698e-07	-1.31617e-10	-1.80636
80823379	chr7:80823379:C:A	5.37754e-09	-1.31617e-10	-1.12256	8.68202e-07	-1.31617e-10	-0.865045
80823569	chr7:80823569:G:A	1.43319e-09	-1.07097	-1.37392	2.77749e-07	-1.22213	-0.782625
80823790	chr7:80823790:C:T	1.0598e-09	-0.949861	-1.79685	2.19225e-07	-0.697323	-1.54405
80824017	chr7:80824017:G:T	1.27877e-09	-1.44316	-1.11574	2.30807e-07	-1.43292	-0.756969
80824022	chr7:80824022:A:G	5.01223e-09	-1.19291	-9.09645e-10	7.42091e-07	-1.022	-9.09645e-10
80824428	chr7:80824428:A:G	1.3794e-09	-1.64303	-0.840111	7.05911e-07	-1.64494	0.572959
80824542	chr7:80824542:C:A	1.38684e-09	-1.04907	-1.4287	1.65865e-07	-0.785109	-1.73519
80824590	chr7:80824590:C:A	1.48186e-09	-1.31774	-1.09375	2.25559e-07	-1.41861	-0.794277
80824642	chr7:80824642:A:G	5.80563e-10	-1.53777	-1.81077	8.10992e-08	-1.43465	-1.80114
80824681	chr7:80824681:G:A	2.70199e-09	-1.31617e-10	-1.8108	3.46702e-07	-1.31617e-10	-1.783
80824896	chr7:80824896:G:T	7.70827e-09	-1.31617e-10	-0.762497	7.62965e-07	-1.31617e-10	-0.994257
80825083	chr7:80825083:A:C	3.92452e-09	-1.31617e-10	-1.43755	4.54798e-07	-1.31617e-10	-1.51162
80825448	chr7:80825448:A:T	2.8873e-09	-1.31617e-10	-1.74447	4.02407e-07	-1.31617e-10	-1.634
80825619	chr7:80825619:T:C	7.40031e-10	-1.34752	-1.75833	1.07713e-07	-1.14119	-1.81081
80825764	chr7:80825764:A:G	2.24591e-08	-1.31617e-10	0.306906	2.14575e-06	-1.31617e-10	0.0397731
80826230	chr7:80826230:C:T	4.24994e-09	-1.31617e-10	-1.35788	4.84724e-07	-1.31617e-10	-1.44789
80827514	chr7:80827514:C:T	3.23085e-09	-1.31617e-10	-1.63204	4.56363e-07	-1.31617e-10	-1.50818
80827525	chr7:80827525:C:T	1.4489e-09	-1.02281	-1.41117	1.72875e-07	-0.751296	-1.72761
80827794	chr7:80827794:T:C	2.82739e-09	-1.31617e-10	-1.76544	3.86341e-07	-1.31617e-10	-1.67475
80828850	chr7:80828850:AT:A	2.8868e-09	-1.31617e-10	-1.74464	4.02605e-07	-1.31617e-10	-1.63351
80828964	chr7:80828964:G:A	2.8273e-09	-1.31617e-10	-1.76547	3.86314e-07	-1.31617e-10	-1.67482
80829090	chr7:80829090:C:T	1.23404e-09	-1.57059	-1.0239	4.88595e-07	-1.57828	0.138347
80829564	chr7:80829564:T:C	1.2676e-09	-0.998606	-1.56906	1.67107e-07	-0.723807	-1.78903
80829965	chr7:80829965:A:G	2.97775e-09	-1.31617e-10	-1.71362	3.98835e-07	-1.31617e-10	-1.64292
80830111	chr7:80830111:A:T	7.28491e-10	-1.3288	-1.79277	1.06866e-07	-1.15979	-1.8001
80830125	chr7:80830125:T:C	7.42728e-09	-1.31617e-10	-0.799631	7.3955e-07	-1.31617e-10	-1.02543
80830679	chr7:80830679:T:C	5.08836e-09	-1.31617e-10	-1.17784	8.74996e-07	-1.31617e-10	-0.857251
80830700	chr7:80830700:G:T	1.47986e-09	-1.6386	-0.774244	7.74968e-07	-1.63277	0.654127
80830945	chr7:80830945:T:C	1.03141e-09	-1.02121	-1.75265	1.59474e-07	-0.770733	-1.78885
80831009	chr7:80831009:A:G	3.19022e-09	-1.6447	-9.09645e-10	4.00859e-07	-1.63786	-9.09645e-10
80831242	chr7:80831242:T:C	4.78755e-09	-1.31617e-10	-1.23877	4.40725e-07	-1.31617e-10	-1.54305
80831518	chr7:80831518:A:G	2.87785e-09	-1.31617e-10	-1.74775	3.99518e-07	-1.31617e-10	-1.64121
80832246	chr7:80832246:G:C	6.75892e-10	-1.3928	-1.80371	9.76906e-08	-1.24171	-1.80795
80832322	chr7:80832322:A:T	3.2822e-09	-1.61628	-9.09645e-10	4.15579e-07	-1.6018	-9.09645e-10
80832783	chr7:80832783:G:A	2.82602e-09	-1.31617e-10	-1.76592	3.85375e-07	-1.31617e-10	-1.67725
80832800	chr7:80832800:G:A	5.57478e-09	-1.31617e-10	-1.08654	9.62239e-07	-1.31617e-10	-0.762207
80832840	chr7:80832840:T:G	2.77737e-09	-1.31617e-10	-1.78328	3.57157e-07	-1.31617e-10	-1.75329
80832865	chr7:80832865:T:G	6.37441e-10	-1.44534	-1.80974	9.10899e-08	-1.31046	-1.80916
80832879	chr7:80832879:T:C	1.6248e-09	-1.64709	-0.67231	8.51929e-07	-1.6472	0.763232
80833523	chr7:80833523:T:C	2.33451e-09	-1.15598	-0.801012	2.16734e-07	-0.90568	-1.34712
80833585	chr7:80833585:T:C	1.42714e-09	-1.64703	-0.802089	7.04663e-07	-1.64493	0.571176
80833837	chr7:80833837:C:T	5.8336e-09	-1.31617e-10	-1.04116	9.5402e-07	-1.31617e-10	-0.770785
80834178	chr7:80834178:G:A	9.41271e-09	-0.562729	-9.09645e-10	1.41427e-06	-0.377098	-9.09645e-10
80834308	chr7:80834308:T:G	4.46723e-09	-1.25454	-0.0534765	1.2243e-06	-1.21378	0.69244
80834355	chr7:80834355:T:C	6.48767e-09	-1.31617e-10	-0.934887	5.44478e-07	-1.31617e-10	-1.33164
80834988	chr7:80834988:T:C	2.88016e-09	-1.31617e-10	-1.74694	4.01933e-07	-1.31617e-10	-1.63518
80835020	chr7:80835020:T:C	4.06078e-09	-1.31617e-10	-1.40341	4.80582e-07	-1.31617e-10	-1.45647
80835183	chr7:80835183:T:C	1.32152e-09	-1.64666	-0.879354	6.19206e-07	-1.64409	0.441059
80835281	chr7:80835281:C:T	2.31163e-09	-1.32114	-0.645697	4.51409e-07	-1.28997	-0.229128
80835325	chr7:80835325:T:C	6.08763e-10	-1.50694	-1.79418	7.85832e-08	-1.55436	-1.71295
80835959	chr7:80835959:A:C	3.03684e-09	-1.27859	-0.415385	6.33793e-07	-1.24444	0.0646982
80836242	chr7:80836242:C:A	1.31702e-09	-1.1053	-1.42412	1.55795e-07	-0.849319	-1.73361
80836416	chr7:80836416:G:A	3.18193e-09	-1.6473	-9.09645e-10	3.99242e-07	-1.6419	-9.09645e-10
80836572	chr7:80836572:G:A	3.26158e-09	-1.62258	-9.09645e-10	3.97098e-07	-1.64729	-9.09645e-10
80836583	chr7:80836583:CAGG:C	6.10414e-09	-0.995823	-9.09645e-10	9.28474e-07	-0.797927	-9.09645e-10
80836963	chr7:80836963:T:C	5.51961e-09	-1.09648	-9.09645e-10	8.27222e-07	-0.913397	-9.09645e-10
80837270	chr7:80837270:T:C	7.45464e-10	-1.58595	-1.51259	1.43906e-07	-1.60289	-1.05943
80837556	chr7:80837556:T:C	3.15896e-09	-1.31617e-10	-1.65455	3.82199e-07	-1.31617e-10	-1.68553
80837663	chr7:80837663:T:C	4.1803e-09	-1.31617e-10	-1.37441	6.53348e-07	-1.31617e-10	-1.14936
80837957	chr7:80837957:A:G	6.2805e-09	-0.96734	-9.09645e-10	9.54099e-07	-0.770702	-9.09645e-10
80838811	chr7:80838811:T:C	8.31094e-10	-1.54579	-1.44401	7.78137e-08	-1.56688	-1.71027
80838969	chr7:80838969:A:G	1.22567e-09	-1.05371	-1.54759	1.15002e-07	-1.09908	-1.78744
80839014	chr7:80839014:T:TG	1.02993e-09	-1.62043	-1.15486	1.88072e-06	-1.51383	1.42177
80839227	chr7:80839227:A:C	3.34086e-09	-1.31617e-10	-1.59856	4.48506e-07	-1.31617e-10	-1.52555
80839485	chr7:80839485:A:G	1.04008e-09	-1.02862	-1.73688	1.18128e-07	-1.04914	-1.81056
80839532	chr7:80839532:T:G	4.40017e-09	-1.31617e-10	-1.32315	4.73455e-07	-1.31617e-10	-1.47141
80839743	chr7:80839743:T:C	2.77992e-09	-1.31617e-10	-1.78237	3.41273e-07	-1.31617e-10	-1.79879
80840170	chr7:80840170:G:C	3.90288e-09	-1.31617e-10	-1.44308	4.48248e-07	-1.31617e-10	-1.52612
80840269	chr7:80840269:G:A	1.39297e-09	-0.90507	-1.56828	1.34365e-07	-0.937252	-1.79366
80840647	chr7:80840647:G:A	9.91784e-10	-1.12975	-1.68329	1.82307e-07	-1.04849	-1.37728
80841619	chr7:80841619:T:A	4.07626e-09	-1.31617e-10	-1.39961	4.62061e-07	-1.31617e-10	-1.49577
80841793	chr7:80841793:T:G	8.14588e-09	-1.31617e-10	-0.707278	1.12157e-06	-1.31617e-10	-0.608981
80841954	chr7:80841954:G:C	7.60454e-09	-1.31617e-10	-0.776045	6.79275e-07	-1.31617e-10	-1.11044
80842219	chr7:80842219:T:C	3.27144e-09	-1.64396	0.0244029	1.27935e-06	-1.6427	1.16533
80842365	chr7:80842365:C:T	2.56178e-08	-1.31617e-10	0.438498	3.73612e-06	-1.31617e-10	0.594333
80842899	chr7:80842899:A:C	1.46854e-08	-0.117934	-9.09645e-10	1.42226e-06	-0.371467	-9.09645e-10
80842929	chr7:80842929:A:G	6.72413e-09	-1.31617e-10	-0.899087	6.71627e-07	-1.31617e-10	-1.12177
80843330	chr7:80843330:C:G	4.49316e-09	-1.31617e-10	-1.30223	6.42387e-07	-1.31617e-10	-1.16628
80843922	chr7:80843922:AACAT:A	2.73593e-09	-0.0394318	-1.75889	1.90024e-07	-0.573867	-1.81045
80844333	chr7:80844333:T:C	4.50939e-09	0.444481	-1.74311	3.24713e-07	-0.167595	-1.68093
80844730	chr7:80844730:T:C	6.64206e-10	-1.56857	-1.64538	1.7484e-07	-1.48722	-0.980378
80844917	chr7:80844917:G:C	2.75077e-09	-1.31617e-10	-1.79291	3.50512e-07	-1.31617e-10	-1.77207
80845187	chr7:80845187:G:A	6.6528e-09	-1.31617e-10	-0.909753	5.54249e-07	-1.31617e-10	-1.31386
80845391	chr7:80845391:T:TAA	3.09982e-09	-1.31617e-10	-1.67345	3.55575e-07	-1.31617e-10	-1.75773
80845480	chr7:80845480:A:T	3.32627e-09	-1.31617e-10	-1.60294	3.5976e-07	-1.31617e-10	-1.74603
80845717	chr7:80845717:T:C	2.19709e-09	-1.36714	-0.650512	1.30468e-07	-1.60151	-1.15883
80845966	chr7:80845966:C:T	1.99916e-09	-1.47607	-0.635989	2.9186e-07	-1.42895	-0.526242
80846061	chr7:80846061:G:A	3.2654e-09	-1.62141	-9.09645e-10	3.99544e-07	-1.64115	-9.09645e-10
80846226	chr7:80846226:T:C	1.4145e-09	-1.5182	-0.939816	4.72186e-07	-1.42463	-0.049466
80847282	chr7:80847282:A:G	2.92832e-09	-1.31617e-10	-1.73036	3.65169e-07	-1.31617e-10	-1.73111
80847361	chr7:80847361:A:C	4.24266e-09	-1.33558	-0.0240203	1.74976e-06	-1.27094	1.1067
80847927	chr7:80847927:G:T	3.2174e-09	-1.31617e-10	-1.63622	3.51253e-07	-1.31617e-10	-1.76996
80848224	chr7:80848224:C:G	3.77039e-09	-0.330393	-1.14722	6.87436e-07	-0.558498	-0.540004
80849181	chr7:80849181:T:G	2.48002e-09	-0.662179	-1.23434	3.85253e-07	-0.823633	-0.853936
80849271	chr7:80849271:A:C	4.84101e-09	-1.22767	-9.09645e-10	6.91288e-07	-1.09291	-9.09645e-10
80849676	chr7:80849676:T:C	3.02312e-09	-0.470864	-1.22763	5.38714e-07	-0.686665	-0.65562
80850379	chr7:80850379:A:C	6.56369e-09	-0.923237	-9.09645e-10	8.46125e-07	-0.890802	-9.09645e-10
80851235	chr7:80851235:G:A	2.2701e-09	-1.44763	-0.537338	9.29292e-07	-1.33465	0.537605
80851322	chr7:80851322:T:C	2.77628e-09	-1.31617e-10	-1.78368	3.37343e-07	-1.31617e-10	-1.81037
80851366	chr7:80851366:G:A	2.7739e-09	-1.31617e-10	-1.78454	3.54545e-07	-1.31617e-10	-1.76064
80851373	chr7:80851373:A:C	3.91087e-09	-1.31617e-10	-1.44103	3.87798e-07	-1.31617e-10	-1.67099
80852333	chr7:80852333:C:T	2.75226e-09	-1.31617e-10	-1.79237	3.3737e-07	-1.31617e-10	-1.81029
80852457	chr7:80852457:C:T	4.77913e-09	-1.31617e-10	-1.24053	5.82754e-07	-1.31617e-10	-1.2637
80852477	chr7:80852477:G:A	9.43794e-09	-1.31617e-10	-0.560053	1.41922e-06	-1.31617e-10	-0.37361
80852899	chr7:80852899:C:T	2.70204e-09	-1.31617e-10	-1.81078	3.38242e-07	-1.31617e-10	-1.80771
80852976	chr7:80852976:A:C	4.87308e-09	-1.31617e-10	-1.22106	4.38726e-07	-1.31617e-10	-1.5476
80853259	chr7:80853259:T:C	1.68993e-09	-1.09856	-1.18154	2.71387e-07	-1.38962	-0.638307
80853670	chr7:80853670:G:T	3.58341e-09	-1.31617e-10	-1.52847	5.03561e-07	-1.31617e-10	-1.40976
80853954	chr7:80853954:A:T	4.94477e-09	-1.31617e-10	-1.20646	6.48058e-07	-1.31617e-10	-1.15749
80854632	chr7:80854632:T:C	4.85204e-09	-1.31617e-10	-1.22539	6.35762e-07	-1.31617e-10	-1.17665
80854718	chr7:80854718:C:T	4.83582e-09	0.551464	-1.7802	3.37745e-07	-0.0747757	-1.7344
80855473	chr7:80855473:T:C	6.48896e-09	-1.31617e-10	-0.934687	8.78703e-07	-1.31617e-10	-0.853023
80855873	chr7:80855873:C:A	3.40209e-09	-1.5804	-9.09645e-10	4.03017e-07	-1.63249	-9.09645e-10
80855891	chr7:80855891:A:T	5.3869e-09	-1.31617e-10	-1.12082	7.20522e-07	-1.31617e-10	-1.05149
80855902	chr7:80855902:T:C	2.89773e-09	-0.904133	-0.836729	4.76077e-07	-1.23917	-0.226722
80857082	chr7:80857082:T:G	2.37882e-09	-1.26813	-0.670057	4.89364e-07	-1.22356	-0.214805
80857280	chr7:80857280:G:A	6.53704e-09	-1.31617e-10	-0.927305	7.16507e-07	-1.31617e-10	-1.05708
80857343	chr7:80857343:C:T	5.69421e-09	-1.06534	-9.09645e-10	7.47636e-07	-1.01455	-9.09645e-10
80857410	chr7:80857410:A:G	8.09487e-10	-1.28436	-1.73179	1.14703e-07	-1.53701	-1.35211
80857750	chr7:80857750:T:C	4.48373e-09	-1.31617e-10	-1.30434	5.38131e-07	-1.31617e-10	-1.34337
80857968	chr7:80857968:A:T	2.83477e-09	0.0363151	-1.79914	2.09436e-07	-0.516322	-1.77073
80858752	chr7:80858752:G:A	2.82996e-09	-1.28402	-0.480507	5.61402e-07	-1.51652	0.215484
80858863	chr7:80858863:C:T	2.62866e-09	-1.23058	-0.607736	4.99052e-07	-1.47269	0.053928
80858890	chr7:80858890:T:C	2.94051e-09	-1.31617e-10	-1.72621	3.42798e-07	-1.31617e-10	-1.79433
80859007	chr7:80859007:T:G	4.2539e-09	-1.31617e-10	-1.35696	5.05001e-07	-1.31617e-10	-1.40691
80859009	chr7:80859009:C:A	2.37387e-09	-0.152414	-1.78786	1.82786e-07	-0.671928	-1.75123
80859141	chr7:80859141:AGAAC:A	3.12923e-09	-1.31617e-10	-1.664	3.57299e-07	-1.31617e-10	-1.7529
80860478	chr7:80860478:G:A	3.39783e-09	-1.31617e-10	-1.58165	4.5316e-07	-1.31617e-10	-1.51522
80860666	chr7:80860666:A:G	5.96817e-10	-1.52219	-1.79875	2.01699e-07	-1.50997	-0.814723
80860788	chr7:80860788:T:C	2.85843e-09	-1.15889	-0.595627	4.96449e-07	-1.49417	0.0701796
80860882	chr7:80860882:T:C	4.24201e-09	-1.31617e-10	-1.35975	5.08408e-07	-1.31617e-10	-1.40019
80860892	chr7:80860892:C:T	2.35203e-09	-1.32693	-0.622587	4.83589e-07	-1.28641	-0.163822
80860936	chr7:80860936:T:C	2.78732e-09	-1.31617e-10	-1.77971	3.37279e-07	-1.31617e-10	-1.81056
80861063	chr7:80861063:G:A	4.1418e-09	-1.38366	-9.09645e-10	4.84981e-07	-1.44736	-9.09645e-10
80861130	chr7:80861130:C:G	2.57353e-09	-1.08493	-0.774586	4.20189e-07	-1.44066	-0.150106
80861545	chr7:80861545:T:G	3.25035e-09	-1.31617e-10	-1.62603	4.51537e-07	-1.31617e-10	-1.51881
80862191	chr7:80862191:A:G	2.72794e-09	-1.31617e-10	-1.80124	3.58326e-07	-1.31617e-10	-1.75003
80862389	chr7:80862389:T:G	2.75485e-09	-1.15602	-0.63541	4.76273e-07	-1.4839	0.0184193
80862625	chr7:80862625:T:C	7.53404e-10	-1.64538	-1.44256	1.81635e-07	-1.64521	-0.784262
80862675	chr7:80862675:T:A	2.81098e-09	-1.15091	-0.620351	4.87222e-07	-1.48093	0.0381771
80863041	chr7:80863041:C:T	3.40311e-09	-1.31617e-10	-1.5801	0.000831577	-1.31617e-10	5.99961
80863057	chr7:80863057:C:T	5.15121e-09	-1.31617e-10	-1.16556	6.11908e-07	-1.31617e-10	-1.21489
80863209	chr7:80863209:T:C	2.64164e-09	-1.2743	-0.55909	4.86884e-07	-1.55566	0.112212
80863347	chr7:80863347:A:C	2.78177e-09	-1.31617e-10	-1.7817	3.37228e-07	-1.31617e-10	-1.81071
80863402	chr7:80863402:A:G	2.81602e-09	-1.24381	-0.525659	5.16371e-07	-1.54054	0.155896
80863483	chr7:80863483:C:T	2.95806e-09	-1.31617e-10	-1.72026	3.47467e-07	-1.31617e-10	-1.7808
80864117	chr7:80864117:C:T	1.44514e-09	-1.06142	-1.37516	2.25317e-07	-1.45824	-0.755725
80864263	chr7:80864263:G:A	2.87369e-09	-1.31617e-10	-1.74919	3.39555e-07	-1.31617e-10	-1.80383
80864467	chr7:80864467:A:G	1.09665e-09	-1.08909	-1.62344	1.58859e-07	-1.48105	-1.0824
80864492	chr7:80864492:T:C	3.46347e-09	-1.31617e-10	-1.56252	4.63487e-07	-1.31617e-10	-1.49269
80864733	chr7:80864733:C:A	6.46991e-10	-1.42964	-1.81058	1.98254e-07	-1.42025	-0.921674
80865013	chr7:80865013:T:C	2.80897e-09	-1.31617e-10	-1.77197	3.37399e-07	-1.31617e-10	-1.8102
80865014	chr7:80865014:T:C	1.9442e-09	-1.37384	-0.766096	3.58497e-07	-1.60167	-0.147882
80865066	chr7:80865066:C:T	2.82322e-09	-1.31617e-10	-1.76691	3.37218e-07	-1.31617e-10	-1.81074
80865160	chr7:80865160:A:G	2.72746e-09	-1.31617e-10	-1.80142	3.58208e-07	-1.31617e-10	-1.75035
80865348	chr7:80865348:T:C	2.02847e-09	-1.26499	-0.832524	4.10857e-07	-1.21111	-0.40212
80865609	chr7:80865609:G:A	2.85127e-09	-0.2358	-1.52123	2.52884e-07	-0.742329	-1.35621
80865750	chr7:80865750:C:T	4.21678e-09	-1.36572	-9.09645e-10	5.62776e-07	-1.29859	-9.09645e-10
80865780	chr7:80865780:C:T	2.73617e-09	-1.31617e-10	-1.79823	3.61856e-07	-1.31617e-10	-1.74022
80865953	chr7:80865953:AAATAT:A	3.20179e-09	-1.64108	-9.09645e-10	3.97399e-07	-1.64653	-9.09645e-10
80865957	chr7:80865957:A:G	1.69364e-09	-1.37441	-0.903501	3.05336e-07	-1.60048	-0.30958
80866414	chr7:80866414:G:A	6.1872e-09	-1.31617e-10	-0.982308	5.65969e-07	-1.31617e-10	-1.29293
80866582	chr7:80866582:T:C	1.99731e-09	-1.31969	-0.793299	3.73173e-07	-1.53047	-0.178962
80866718	chr7:80866718:T:C	4.33858e-09	-1.31617e-10	-1.33724	4.73616e-07	-1.31617e-10	-1.47107
80867159	chr7:80867159:T:A	1.90685e-09	-1.2794	-0.879941	3.26229e-07	-1.55175	-0.29212
80867164	chr7:80867164:A:G	1.90719e-09	-1.28028	-0.878877	3.26943e-07	-1.55218	-0.2895
80867527	chr7:80867527:T:C	4.94662e-09	-1.31617e-10	-1.20609	5.89815e-07	-1.31617e-10	-1.25166
80868207	chr7:80868207:A:G	1.59695e-08	-1.31617e-10	-0.0341108	1.83996e-06	-1.31617e-10	-0.113971
80868330	chr7:80868330:C:T	3.04716e-09	-1.31617e-10	-1.69058	3.4417e-07	-1.31617e-10	-1.79034
80868630	chr7:80868630:C:T	5.39228e-09	-1.11982	-9.09645e-10	6.55551e-07	-1.14599	-9.09645e-10
80869308	chr7:80869308:C:T	3.83403e-09	-1.31617e-10	-1.46087	4.98095e-07	-1.31617e-10	-1.42068
80869539	chr7:80869539:T:C	3.17653e-09	-1.31617e-10	-1.649	4.39304e-07	-1.31617e-10	-1.54628
80870332	chr7:80870332:T:TA	1.98102e-09	-0.572777	-1.5484	2.38166e-07	-1.16151	-0.996988
80871556	chr7:80871556:A:G	3.51027e-09	-1.5491	-9.09645e-10	4.17314e-07	-1.59763	-9.09645e-10
80871773	chr7:80871773:C:T	5.18574e-09	-0.923155	-0.235723	8.36527e-07	-1.37787	0.475656
80871791	chr7:80871791:G:C	3.30659e-09	-1.31617e-10	-1.60887	4.85696e-07	-1.31617e-10	-1.44589
80871916	chr7:80871916:T:C	2.19944e-09	-0.242044	-1.77455	1.97668e-07	-0.957265	-1.38761
80872181	chr7:80872181:C:T	4.00691e-09	-1.31617e-10	-1.41677	4.79076e-07	-1.31617e-10	-1.45961
80872332	chr7:80872332:T:C	2.24375e-09	-0.213786	-1.78286	1.75864e-07	-0.719143	-1.74262
80873236	chr7:80873236:A:G	5.44641e-09	-1.10983	-9.09645e-10	5.91745e-07	-1.24839	-9.09645e-10
80873974	chr7:80873974:C:T	1.27967e-09	-0.777064	-1.78113	1.35226e-07	-1.31241	-1.41211
80874032	chr7:80874032:A:G	2.72511e-09	-1.31617e-10	-1.80228	3.57132e-07	-1.31617e-10	-1.75336
80874136	chr7:80874136:A:G	3.13078e-09	-1.31617e-10	-1.66351	3.46525e-07	-1.31617e-10	-1.78352
80874332	chr7:80874332:G:C	3.35523e-09	-1.31617e-10	-1.59427	4.53509e-07	-1.31617e-10	-1.51445
80874569	chr7:80874569:C:T	1.13727e-09	-1.59262	-1.08354	1.38331e-07	-1.60506	-1.09676
80874591	chr7:80874591:C:A	4.57313e-09	-1.31617e-10	-1.28459	5.46021e-07	-1.31617e-10	-1.32881
80874620	chr7:80874620:C:T	3.33344e-09	-1.60079	-9.09645e-10	4.30641e-07	-1.56619	-9.09645e-10
80875065	chr7:80875065:T:C	3.7415e-09	-1.31617e-10	-1.4853	3.68696e-07	-1.31617e-10	-1.7215
80875133	chr7:80875133:TTTTTCCTCATAG:T	3.5454e-09	-1.31617e-10	-1.53914	3.58119e-07	-1.31617e-10	-1.7506
80875150	chr7:80875150:G:A	5.49809e-09	-1.31617e-10	-1.10039	9.38063e-07	-1.31617e-10	-0.787653
80875442	chr7:80875442:T:A	3.46574e-09	-1.31617e-10	-1.56186	3.54468e-07	-1.31617e-10	-1.76085
80875558	chr7:80875558:A:C	3.23289e-09	-1.63141	-9.09645e-10	4.21505e-07	-1.58764	-9.09645e-10
80875737	chr7:80875737:T:C	6.82972e-09	-1.31617e-10	-0.883507	8.01201e-07	-1.31617e-10	-0.945357
80876188	chr7:80876188:T:A	3.01957e-09	-1.31617e-10	-1.69967	3.69016e-07	-1.31617e-10	-1.72063
80876713	chr7:80876713:C:T	1.58986e-09	-0.719863	-1.62128	2.06222e-07	-1.26928	-1.03323
80876818	chr7:80876818:G:A	1.66628e-08	-1.31617e-10	0.00839044	1.21084e-06	-1.31617e-10	-0.532397
80877023	chr7:80877023:G:A	2.75719e-09	-1.31617e-10	-1.79058	3.38692e-07	-1.31617e-10	-1.80638
80877126	chr7:80877126:G:A	3.01909e-09	-1.31617e-10	-1.69983	3.47773e-07	-1.31617e-10	-1.77992
80877167	chr7:80877167:A:T	2.70339e-09	-1.31617e-10	-1.81028	3.46946e-07	-1.31617e-10	-1.7823
80877263	chr7:80877263:C:T	2.99699e-09	-1.31617e-10	-1.70718	3.4644e-07	-1.31617e-10	-1.78376
80878127	chr7:80878127:C:T	2.72113e-09	-1.31617e-10	-1.80374	3.55653e-07	-1.31617e-10	-1.75751
80878161	chr7:80878161:T:C	2.70205e-09	-1.31617e-10	-1.81078	3.53318e-07	-1.31617e-10	-1.7641
80878331	chr7:80878331:T:C	3.22508e-09	-1.63383	-9.09645e-10	3.97251e-07	-1.6469	-9.09645e-10
80878735	chr7:80878735:G:A	3.08601e-09	-1.31617e-10	-1.67791	3.52499e-07	-1.31617e-10	-1.76642
80878833	chr7:80878833:A:T	6.43015e-10	-1.64221	-1.60417	7.12526e-08	-1.57981	-1.78543
80878973	chr7:80878973:C:G	4.91027e-09	-1.21346	-9.09645e-10	5.0013e-07	-1.4166	-9.09645e-10
80879106	chr7:80879106:G:A	5.72945e-10	-1.64103	-1.72072	7.28413e-08	-1.5762	-1.76698
80879114	chr7:80879114:A:G	2.93388e-09	-1.31617e-10	-1.72846	3.43001e-07	-1.31617e-10	-1.79374
80879168	chr7:80879168:G:C	2.72461e-09	-1.31617e-10	-1.80246	3.56966e-07	-1.31617e-10	-1.75383
80879625	chr7:80879625:G:A	3.42394e-09	-1.31617e-10	-1.574	4.64049e-07	-1.31617e-10	-1.49148
80879807	chr7:80879807:G:A	1.62718e-08	-1.31617e-10	-0.0153561	1.95044e-06	-1.31617e-10	-0.0556614
80880746	chr7:80880746:GA:G	3.13701e-09	-1.31617e-10	-1.66152	3.56017e-07	-1.31617e-10	-1.75649
80880854	chr7:80880854:G:C	3.13865e-09	-1.31617e-10	-1.661	3.56121e-07	-1.31617e-10	-1.7562
80881211	chr7:80881211:T:A	2.87932e-09	-1.31617e-10	-1.74724	3.44093e-07	-1.31617e-10	-1.79056
80882033	chr7:80882033:T:C	9.62113e-10	-1.49118	-1.35224	2.01124e-07	-1.44342	-0.884132
80882169	chr7:80882169:C:A	1.064e-08	-1.31617e-10	-0.44017	1.25939e-06	-1.31617e-10	-0.49309
80882245	chr7:80882245:T:G	4.40125e-09	-1.31617e-10	-1.3229	4.78103e-07	-1.31617e-10	-1.46164
80883220	chr7:80883220:A:G	8.48352e-09	-1.31617e-10	-0.666665	1.686e-06	-1.31617e-10	-0.201356
80883342	chr7:80883342:T:A	3.47205e-09	-1.56004	-9.09645e-10	4.54824e-07	-1.51156	-9.09645e-10
80883603	chr7:80883603:T:C	2.72526e-09	-1.31617e-10	-1.80223	3.57135e-07	-1.31617e-10	-1.75336
80884221	chr7:80884221:T:C	2.75516e-09	-1.31617e-10	-1.79132	3.38761e-07	-1.31617e-10	-1.80617
80884292	chr7:80884292:G:A	5.69763e-10	-1.64446	-1.72287	7.19212e-08	-1.58972	-1.76618
80884321	chr7:80884321:C:T	3.54402e-09	-1.31617e-10	-1.53953	4.16291e-07	-1.31617e-10	-1.60009
80884645	chr7:80884645:A:G	3.36726e-09	-1.31617e-10	-1.59069	3.90958e-07	-1.31617e-10	-1.66287
80884834	chr7:80884834:A:G	3.44431e-09	-1.56807	-9.09645e-10	4.5044e-07	-1.52125	-9.09645e-10
80884906	chr7:80884906:A:C	2.76269e-09	-1.31617e-10	-1.78858	3.38361e-07	-1.31617e-10	-1.80736
80885253	chr7:80885253:G:T	2.73743e-09	-1.31617e-10	-1.79777	3.60676e-07	-1.31617e-10	-1.74349
80885487	chr7:80885487:C:T	3.40245e-09	-1.31617e-10	-1.5803	3.81284e-07	-1.31617e-10	-1.68793
80885834	chr7:80885834:A:G	3.52029e-09	-1.31617e-10	-1.54625	4.04883e-07	-1.31617e-10	-1.62787
80885985	chr7:80885985:T:C	4.81452e-09	-1.31617e-10	-1.23315	6.25471e-07	-1.31617e-10	-1.19296
80886201	chr7:80886201:AC:A	2.90139e-09	-1.31617e-10	-1.7396	3.79652e-07	-1.31617e-10	-1.69221
80886388	chr7:80886388:C:T	3.61758e-09	-1.51898	-9.09645e-10	4.25224e-07	-1.57885	-9.09645e-10
80887314	chr7:80887314:C:T	3.12272e-09	-1.31617e-10	-1.66608	3.73873e-07	-1.31617e-10	-1.70755
80887353	chr7:80887353:ATGTGAGTTTCTC:A	8.86341e-09	-1.31617e-10	-0.622859	7.08451e-07	-1.31617e-10	-1.06839
80887531	chr7:80887531:C:CA	2.74492e-09	-1.31617e-10	-1.79504	3.39714e-07	-1.31617e-10	-1.80337
80887706	chr7:80887706:T:C	3.08191e-09	-1.31617e-10	-1.67924	3.51233e-07	-1.31617e-10	-1.77002
80887848	chr7:80887848:A:T	7.37059e-10	-1.53385	-1.57603	6.77803e-08	-1.64445	-1.77075
80887985	chr7:80887985:T:C	3.29721e-09	-1.61171	-9.09645e-10	4.02027e-07	-1.63495	-9.09645e-10
80888271	chr7:80888271:G:A	4.00871e-09	-1.31617e-10	-1.41632	4.33888e-07	-1.31617e-10	-1.55868
80888477	chr7:80888477:T:C	2.70818e-09	-1.31617e-10	-1.80851	3.50155e-07	-1.31617e-10	-1.77309
80888647	chr7:80888647:A:G	2.83726e-09	-1.31617e-10	-1.76195	3.49257e-07	-1.31617e-10	-1.77566
80888694	chr7:80888694:T:A	6.1756e-09	-1.31617e-10	-0.984184	1.10297e-06	-1.31617e-10	-0.625708
80889419	chr7:80889419:T:C	5.28763e-07	-1.31617e-10	3.46575	2.39556e-05	-1.31617e-10	2.45249
80889874	chr7:80889874:T:C	2.70852e-09	-1.31617e-10	-1.80839	3.50344e-07	-1.31617e-10	-1.77255
80889938	chr7:80889938:C:T	6.04121e-10	-1.49989	-1.80888	2.13882e-07	-1.55787	-0.708177
80890327	chr7:80890327:C:T	9.24618e-09	-1.31617e-10	-0.58058	7.30239e-07	-1.31617e-10	-1.0381
80890833	chr7:80890833:T:C	3.11635e-09	-1.31617e-10	-1.66813	4.26622e-07	-1.31617e-10	-1.57557
80890848	chr7:80890848:C:T	3.54179e-09	-1.31617e-10	-1.54016	3.99843e-07	-1.31617e-10	-1.6404
80891125	chr7:80891125:T:C	2.73799e-09	-1.31617e-10	-1.79757	3.40342e-07	-1.31617e-10	-1.80152
80891169	chr7:80891169:A:C	3.32854e-09	-1.31617e-10	-1.60226	3.79438e-07	-1.31617e-10	-1.69278
80891769	chr7:80891769:G:A	3.05167e-09	-1.31617e-10	-1.6891	3.49369e-07	-1.31617e-10	-1.77534
80891810	chr7:80891810:T:C	2.70729e-09	-1.31617e-10	-1.80884	3.49427e-07	-1.31617e-10	-1.77517
80892543	chr7:80892543:A:G	2.70969e-09	-1.31617e-10	-1.80796	3.511e-07	-1.31617e-10	-1.7704
80892556	chr7:80892556:C:A	9.20113e-10	-1.40322	-1.48483	7.36095e-08	-1.60885	-1.72385
80893353	chr7:80893353:T:C	2.73151e-09	-1.31617e-10	-1.79994	3.37705e-07	-1.31617e-10	-1.8093
80893603	chr7:80893603:A:G	2.88574e-09	-1.31617e-10	-1.74501	3.41692e-07	-1.31617e-10	-1.79756
80893672	chr7:80893672:G:C	2.72514e-09	-1.31617e-10	-1.80227	3.38034e-07	-1.31617e-10	-1.80832
80893894	chr7:80893894:AAAC:A	2.74312e-09	-1.31617e-10	-1.79569	3.37329e-07	-1.31617e-10	-1.81041
80894007	chr7:80894007:T:C	2.73132e-09	-1.31617e-10	-1.80001	3.37715e-07	-1.31617e-10	-1.80927
80894439	chr7:80894439:C:T	3.35194e-09	-1.31617e-10	-1.59525	3.70714e-07	-1.31617e-10	-1.71604
80894605	chr7:80894605:T:C	8.15187e-09	-1.31617e-10	-0.706543	1.26474e-06	-1.31617e-10	-0.488847
80894857	chr7:80894857:C:T	2.74434e-09	-1.31617e-10	-1.79525	3.37308e-07	-1.31617e-10	-1.81047
80895197	chr7:80895197:T:C	3.75602e-09	-1.31617e-10	-1.48143	4.02342e-07	-1.31617e-10	-1.63417
80896024	chr7:80896024:A:AAT	1.51262e-09	-0.629996	-1.76095	1.55007e-07	-1.20994	-1.37806
80896041	chr7:80896041:G:C	2.72334e-09	-1.31617e-10	-1.80293	3.38186e-07	-1.31617e-10	-1.80787
80896673	chr7:80896673:C:A	1.33871e-08	-1.31617e-10	-0.210499	1.61312e-06	-1.31617e-10	-0.245542
80896972	chr7:80896972:T:C	3.02392e-09	-1.31617e-10	-1.69824	4.01907e-07	-1.31617e-10	-1.63525
80897027	chr7:80897027:G:A	2.75168e-09	-1.31617e-10	-1.79258	3.37551e-07	-1.31617e-10	-1.80975
80897031	chr7:80897031:A:G	3.46822e-09	-1.31617e-10	-1.56115	3.79025e-07	-1.31617e-10	-1.69387
80897338	chr7:80897338:T:C	2.73993e-09	-1.31617e-10	-1.79686	3.37406e-07	-1.31617e-10	-1.81018
80897374	chr7:80897374:G:A	3.6364e-09	-1.31617e-10	-1.51379	3.91779e-07	-1.31617e-10	-1.66077
80898280	chr7:80898280:C:T	2.73354e-09	-1.31617e-10	-1.79919	3.37626e-07	-1.31617e-10	-1.80953
80898321	chr7:80898321:G:A	1.35622e-09	-0.758719	-1.74137	1.06325e-07	-1.15584	-1.80913
80898501	chr7:80898501:G:A	9.02951e-09	-1.31617e-10	-0.604293	1.83632e-06	-1.31617e-10	-0.115952
80898789	chr7:80898789:T:TA	2.73155e-09	-1.31617e-10	-1.79992	3.37715e-07	-1.31617e-10	-1.80927
80899320	chr7:80899320:T:C	7.69633e-10	-1.45846	-1.60817	6.89298e-08	-1.62941	-1.76897
80899482	chr7:80899482:T:C	3.32178e-09	-1.31617e-10	-1.60429	3.68543e-07	-1.31617e-10	-1.72191
80899551	chr7:80899551:C:T	2.7354e-09	-1.31617e-10	-1.79851	3.37555e-07	-1.31617e-10	-1.80974
80900190	chr7:80900190:T:G	2.70471e-09	-1.31617e-10	-1.8098	3.42903e-07	-1.31617e-10	-1.79402
80900239	chr7:80900239:G:A	3.21136e-09	-1.6381	-9.09645e-10	3.97208e-07	-1.64701	-9.09645e-10
80900323	chr7:80900323:T:C	1.53899e-09	-0.610026	-1.76364	1.55746e-07	-1.19729	-1.38595
80900360	chr7:80900360:A:G	7.95979e-10	-1.41217	-1.6208	6.96391e-08	-1.61326	-1.77488
80900538	chr7:80900538:A:G	2.76277e-09	-1.31617e-10	-1.78856	3.43437e-07	-1.31617e-10	-1.79246
80900754	chr7:80900754:A:T	4.86959e-09	-1.31617e-10	-1.22178	5.75034e-07	-1.31617e-10	-1.27704
80900820	chr7:80900820:A:G	2.70478e-09	-1.31617e-10	-1.80977	3.4292e-07	-1.31617e-10	-1.79397
80900912	chr7:80900912:G:A	2.70643e-09	-1.31617e-10	-1.80916	3.38402e-07	-1.31617e-10	-1.80724
80901658	chr7:80901658:A:C	5.1236e-09	-1.31617e-10	-1.17093	6.18042e-07	-1.31617e-10	-1.20491
80901865	chr7:80901865:A:G	2.71896e-09	-1.31617e-10	-1.80454	3.38533e-07	-1.31617e-10	-1.80685
80902136	chr7:80902136:A:G	9.07504e-09	-1.31617e-10	-0.599263	1.83099e-06	-1.31617e-10	-0.11886
80902291	chr7:80902291:T:C	2.71184e-09	-1.31617e-10	-1.80716	3.4127e-07	-1.31617e-10	-1.79879
80903188	chr7:80903188:T:C	8.4322e-10	-1.16691	-1.80841	2.26599e-07	-1.15059	-1.05769
80903279	chr7:80903279:C:T	1.50536e-09	-0.637193	-1.75856	1.55358e-07	-1.2151	-1.37064
80905031	chr7:80905031:T:C	2.77115e-09	-1.31617e-10	-1.78553	3.3722e-07	-1.31617e-10	-1.81073
80905598	chr7:80905598:G:A	2.0321e-08	-1.31617e-10	0.206867	1.3884e-06	-1.31617e-10	-0.395562
80905648	chr7:80905648:G:A	1.2073e-08	-0.313821	-9.09645e-10	1.76906e-06	-0.153267	-9.09645e-10
80905733	chr7:80905733:A:AAAATGTC	4.01577e-09	-1.31617e-10	-1.41456	5.13618e-07	-1.31617e-10	-1.38999
80906194	chr7:80906194:T:C	3.29007e-09	-1.31617e-10	-1.61388	4.67148e-07	-1.31617e-10	-1.48482
80906200	chr7:80906200:T:C	2.70263e-09	-1.31617e-10	-1.81057	3.47936e-07	-1.31617e-10	-1.77945
80906464	chr7:80906464:G:A	2.87174e-09	-1.31617e-10	-1.74987	3.38554e-07	-1.31617e-10	-1.80679
80907392	chr7:80907392:T:C	5.57935e-08	-1.31617e-10	1.21687	3.16637e-06	-1.31617e-10	0.428872
80907518	chr7:80907518:G:A	3.5273e-09	-1.31617e-10	-1.54426	5.08573e-07	-1.31617e-10	-1.39986
80907897	chr7:80907897:T:G	2.70496e-09	-1.31617e-10	-1.8097	3.41453e-07	-1.31617e-10	-1.79826
80907993	chr7:80907993:C:T	2.71571e-09	-1.31617e-10	-1.80574	3.39083e-07	-1.31617e-10	-1.80522
80908027	chr7:80908027:T:C	3.65788e-09	-1.31617e-10	-1.50791	5.31024e-07	-1.31617e-10	-1.35666
80908417	chr7:80908417:G:A	6.53293e-08	-1.31617e-10	1.37465	3.68443e-06	-1.31617e-10	0.580403
80908420	chr7:80908420:T:C	4.55139e-09	-1.31617e-10	-1.28936	6.02797e-07	-1.31617e-10	-1.22989
80908760	chr7:80908760:A:G	1.09396e-09	-1.3256	-1.38939	8.27317e-08	-1.58097	-1.6349
80908858	chr7:80908858:C:A	4.0592e-09	0.378239	-1.78204	2.94544e-07	-0.295311	-1.65073
80909070	chr7:80909070:C:T	3.57041e-09	-1.31617e-10	-1.53211	5.08445e-07	-1.31617e-10	-1.40011
80909274	chr7:80909274:T:G	1.17186e-09	-1.29128	-1.35491	8.59893e-08	-1.56477	-1.61248
80909416	chr7:80909416:TATTCAAA:T	3.59436e-09	-1.31617e-10	-1.52542	4.57987e-07	-1.31617e-10	-1.50463
80909616	chr7:80909616:C:T	1.18613e-09	-1.34353	-1.29057	8.73825e-08	-1.58854	-1.57263
80909723	chr7:80909723:G:A	3.62377e-09	-1.31617e-10	-1.51728	4.37702e-07	-1.31617e-10	-1.54993
80909890	chr7:80909890:G:C	6.10299e-10	-1.51051	-1.78808	1.03998e-07	-1.36605	-1.62105
80910107	chr7:80910107:A:T	6.22833e-09	-1.31617e-10	-0.975682	1.18592e-06	-1.31617e-10	-0.553197
80910716	chr7:80910716:CAAAGTG:C	3.48232e-09	-1.55709	-9.09645e-10	4.14519e-07	-1.60435	-9.09645e-10
80910847	chr7:80910847:A:G	3.2983e-09	-1.31617e-10	-1.61138	4.06768e-07	-1.31617e-10	-1.62323
80911602	chr7:80911602:T:C	3.21876e-09	-1.63579	-9.09645e-10	4.10849e-07	-1.61324	-9.09645e-10
80911726	chr7:80911726:C:T	5.58999e-10	-1.60494	-1.78146	7.4581e-08	-1.64737	-1.67221
80911884	chr7:80911884:T:C	2.71093e-09	-1.31617e-10	-1.8075	3.37537e-07	-1.31617e-10	-1.80979
80911923	chr7:80911923:G:A	2.70245e-09	-1.31617e-10	-1.81063	3.4287e-07	-1.31617e-10	-1.79412
80912332	chr7:80912332:G:C	2.71011e-09	-1.31617e-10	-1.8078	3.3982e-07	-1.31617e-10	-1.80305
80912457	chr7:80912457:T:C	7.20803e-09	0.781711	-1.61131	4.47937e-07	-0.198824	-1.32799
80912770	chr7:80912770:T:A	2.53409e-08	-1.31617e-10	0.427631	1.72573e-06	-1.31617e-10	-0.178066
80912786	chr7:80912786:GAAC:G	4.60256e-09	-1.31617e-10	-1.27818	5.46537e-07	-1.31617e-10	-1.32787
80912895	chr7:80912895:T:C	8.80447e-09	-0.629531	-9.09645e-10	1.14871e-06	-0.585075	-9.09645e-10
80913381	chr7:80913381:G:A	8.11066e-09	1.04705	-1.75866	3.28912e-07	-0.0282439	-1.80743
80913654	chr7:80913654:T:A	6.88813e-10	-1.58378	-1.59379	6.56695e-08	-1.64288	-1.80395
80913865	chr7:80913865:A:C	2.86602e-09	-1.31617e-10	-1.75187	3.54717e-07	-1.31617e-10	-1.76015
80913958	chr7:80913958:C:A	4.37239e-09	-1.31617e-10	-1.32948	6.91327e-07	-1.31617e-10	-1.09286
80914878	chr7:80914878:C:T	6.70581e-10	-1.49279	-1.71161	7.08792e-08	-1.61272	-1.75778
80915215	chr7:80915215:C:T	7.23199e-10	-1.53722	-1.59164	6.88122e-08	-1.63215	-1.76794
80915514	chr7:80915514:C:T	3.9241e-08	-1.31617e-10	0.864933	2.62986e-06	-1.31617e-10	0.243215
80915723	chr7:80915723:A:G	3.33181e-09	-1.60128	-9.09645e-10	3.97877e-07	-1.64533	-9.09645e-10
80916157	chr7:80916157:C:T	3.9241e-08	-1.31617e-10	0.864933	2.62986e-06	-1.31617e-10	0.243215
80916282	chr7:80916282:A:C	5.39545e-09	-1.31617e-10	-1.11923	5.73902e-07	-1.31617e-10	-1.27901
80917034	chr7:80917034:T:G	4.59472e-09	-1.27988	-9.09645e-10	5.81859e-07	-1.26524	-9.09645e-10
80917310	chr7:80917310:G:A	7.69189e-09	0.985428	-1.75005	3.12794e-07	-0.0760873	-1.80984
80917660	chr7:80917660:A:G	3.74382e-09	-1.31617e-10	-1.48468	4.59474e-07	-1.31617e-10	-1.50139
80917731	chr7:80917731:T:C	6.21337e-10	-1.53952	-1.74115	7.11657e-08	-1.63225	-1.73421
80917949	chr7:80917949:C:T	3.4086e-09	-1.57849	-9.09645e-10	4.44234e-07	-1.53512	-9.09645e-10
80917999	chr7:80917999:A:G	3.27735e-09	-0.044241	-1.57351	2.66351e-07	-0.560316	-1.48634
80918075	chr7:80918075:A:C	3.18375e-09	-1.64673	-9.09645e-10	3.97463e-07	-1.64637	-9.09645e-10
80918151	chr7:80918151:G:A	6.33157e-10	-1.63655	-1.62528	1.02621e-07	-1.59084	-1.40958
80918156	chr7:80918156:C:G	9.15382e-08	-1.31617e-10	1.71197	4.69915e-06	-1.31617e-10	0.823666
80918259	chr7:80918259:T:C	3.28828e-09	-1.61443	-9.09645e-10	4.03471e-07	-1.63136	-9.09645e-10
80918333	chr7:80918333:C:G	4.93105e-09	0.0913083	-1.30055	3.31392e-07	-0.221359	-1.60681
80918783	chr7:80918783:T:C	2.70263e-09	-1.31617e-10	-1.81057	3.51632e-07	-1.31617e-10	-1.76889
80919233	chr7:80919233:G:A	5.72318e-10	-1.5845	-1.77835	6.7848e-08	-1.64511	-1.76909
80919250	chr7:80919250:A:G	7.03661e-10	-1.63301	-1.52324	1.03871e-07	-1.64286	-1.34545
80920367	chr7:80920367:T:G	1.14284e-08	-1.31617e-10	-0.368684	1.48451e-06	-1.31617e-10	-0.328627
80920715	chr7:80920715:T:G	1.10191e-08	-0.40516	-9.09645e-10	1.22576e-06	-0.520157	-9.09645e-10
80920826	chr7:80920826:A:G	1.00767e-09	-1.62685	-1.1703	2.13112e-07	-1.6351	-0.634551
80920893	chr7:80920893:C:T	3.29191e-09	-1.31617e-10	-1.61332	3.76538e-07	-1.31617e-10	-1.70045
80920992	chr7:80920992:G:A	7.11158e-10	-1.64677	-1.49888	7.5142e-08	-1.64655	-1.66554
80920993	chr7:80920993:C:A	3.24052e-09	-1.62906	-9.09645e-10	3.98262e-07	-1.64436	-9.09645e-10
80921360	chr7:80921360:T:C	6.71113e-10	-1.59056	-1.61305	7.48631e-08	-1.64686	-1.66895
80921647	chr7:80921647:A:G	3.59516e-09	-1.5252	-9.09645e-10	4.30966e-07	-1.56544	-9.09645e-10
80921755	chr7:80921755:G:C	3.41136e-09	-1.31617e-10	-1.57768	4.48206e-07	-1.31617e-10	-1.52622
80922146	chr7:80922146:G:A	1.92447e-09	-0.472779	-1.67736	2.4415e-07	-0.41531	-1.71838
80922372	chr7:80922372:T:C	2.36408e-09	-0.314344	-1.63005	3.43504e-07	-0.276348	-1.51592
80923011	chr7:80923011:CA:C	1.17803e-08	-1.31617e-10	-0.338361	1.65698e-06	-1.31617e-10	-0.218716
80923058	chr7:80923058:G:A	2.08301e-08	0.231609	-9.09645e-10	3.17074e-06	0.430251	-9.09645e-10
80923109	chr7:80923109:G:A	1.80732e-08	0.0896423	-9.09645e-10	2.6009e-06	0.232144	-9.09645e-10
80923429	chr7:80923429:C:T	2.0855e-08	-1.31617e-10	0.232802	2.03208e-06	-1.31617e-10	-0.0146541
80923877	chr7:80923877:C:G	4.58775e-09	-1.2814	-9.09645e-10	5.63015e-07	-1.29816	-9.09645e-10
80924056	chr7:80924056:G:T	6.1668e-10	-1.56916	-1.71903	9.29151e-08	-1.60756	-1.49223
80924364	chr7:80924364:C:A	5.90399e-10	-1.60863	-1.72312	9.23353e-08	-1.63426	-1.47178
80924584	chr7:80924584:A:G	1.61331e-09	-0.541539	-1.78496	2.09956e-07	-0.488385	-1.79619
80924634	chr7:80924634:A:G	1.6439e-09	-1.12435	-1.18337	8.30878e-07	-1.10161	0.192628
80924860	chr7:80924860:G:A	3.18318e-09	-1.64691	-9.09645e-10	3.9941e-07	-1.64148	-9.09645e-10
80925035	chr7:80925035:T:C	6.30631e-10	-1.5335	-1.73232	8.90135e-08	-1.58167	-1.56101
80925094	chr7:80925094:C:G	2.03692e-09	-0.285433	-1.80792	2.7009e-07	-0.22225	-1.81046
80925600	chr7:80925600:C:T	2.09379e-09	-0.258188	-1.80763	2.78953e-07	-0.194196	-1.80623
80925683	chr7:80925683:C:T	3.59976e-09	-0.464089	-1.05983	1.10889e-06	-0.585474	-0.0348781
80926119	chr7:80926119:C:T	8.23319e-09	-1.31617e-10	-0.696617	8.8622e-07	-1.31617e-10	-0.844504
80926310	chr7:80926310:A:G	2.1996e-09	-0.205711	-1.8108	2.93042e-07	-0.140498	-1.81065
80926348	chr7:80926348:A:G	2.81672e-09	-1.31617e-10	-1.76922	3.62834e-07	-1.31617e-10	-1.73752
80926609	chr7:80926609:T:C	3.4411e-09	0.206191	-1.77519	5.16478e-07	0.347145	-1.73158
80926806	chr7:80926806:G:A	2.08218e-09	-0.262254	-1.80912	2.7724e-07	-0.198413	-1.80817
80926871	chr7:80926871:C:T	2.81787e-09	-1.31617e-10	-1.76881	3.6342e-07	-1.31617e-10	-1.73591
80926959	chr7:80926959:A:G	2.04094e-09	-0.280893	-1.81049	2.71471e-07	-0.217606	-1.81001
80926965	chr7:80926965:G:A	2.24032e-09	-0.187684	-1.81049	2.98656e-07	-0.122167	-1.81001
80927017	chr7:80927017:C:G	2.04192e-09	-0.281093	-1.80981	2.71681e-07	-0.217796	-1.80904
80927034	chr7:80927034:G:A	1.68384e-09	-1.24102	-1.04269	5.47998e-07	-1.32095	-0.00424884
80927180	chr7:80927180:T:G	3.86431e-09	-1.31617e-10	-1.45301	3.70942e-05	-1.31617e-10	2.88975
80927189	chr7:80927189:T:C	1.82061e-09	-0.402079	-1.80354	2.44584e-07	-0.32755	-1.80436
80927284	chr7:80927284:C:G	3.05624e-09	-1.31617e-10	-1.6876	3.58553e-07	-1.31617e-10	-1.74939
80927513	chr7:80927513:T:C	1.53868e-09	-1.32135	-1.05252	5.30942e-07	-1.39155	0.0347307
80927728	chr7:80927728:C:T	1.67902e-09	-1.24085	-1.04574	5.4711e-07	-1.32074	-0.00608233
80927779	chr7:80927779:C:T	5.85052e-10	-1.59115	-1.74969	8.23708e-08	-1.62371	-1.59652
80927808	chr7:80927808:G:C	5.88427e-10	-1.59379	-1.74131	8.34936e-08	-1.62543	-1.58127
80927843	chr7:80927843:T:G	2.70344e-09	-1.31617e-10	-1.81026	3.37624e-07	-1.31617e-10	-1.80954
80928021	chr7:80928021:G:A	2.16507e-09	-0.22162	-1.81072	2.88349e-07	-0.156886	-1.81041
80928147	chr7:80928147:T:C	2.08891e-09	-0.259016	-1.80913	2.7806e-07	-0.195449	-1.80818
80928565	chr7:80928565:G:A	2.81908e-09	-1.31617e-10	-1.76838	3.41843e-07	-1.31617e-10	-1.79712
80928773	chr7:80928773:T:G	2.13093e-09	-0.238051	-1.81018	2.83618e-07	-0.17317	-1.81067
80928919	chr7:80928919:T:G	3.18444e-09	-1.64652	-9.09645e-10	4.36616e-07	-1.55242	-9.09645e-10
80928988	chr7:80928988:A:G	1.36348e-09	-0.691164	-1.80358	2.15285e-07	-0.53789	-1.72162
80929188	chr7:80929188:T:C	1.89617e-09	-0.355628	-1.80933	2.51121e-07	-0.294725	-1.81081
80929499	chr7:80929499:CTT:C	1.90436e-09	-0.356499	-1.80415	2.52853e-07	-0.29345	-1.80521
80929513	chr7:80929513:T:C	2.03022e-09	-0.285855	-1.81079	2.7065e-07	-0.220863	-1.80978
80929558	chr7:80929558:C:T	3.05399e-09	-1.31617e-10	-1.68834	3.58371e-07	-1.31617e-10	-1.7499
80929655	chr7:80929655:T:C	2.08808e-09	-0.258732	-1.80982	2.78097e-07	-0.192719	-1.81078
80929963	chr7:80929963:C:A	1.59449e-09	-1.30425	-1.03399	5.61928e-07	-1.37558	0.0754891
80930130	chr7:80930130:T:C	2.39383e-09	-0.142815	-1.78908	3.1944e-07	-0.0740179	-1.79088
80930171	chr7:80930171:T:C	2.02901e-09	-0.296044	-1.8012	2.69458e-07	-0.232586	-1.80247
80930208	chr7:80930208:T:A	3.76239e-09	-1.47974	-9.09645e-10	4.51472e-07	-1.51896	-9.09645e-10
80930414	chr7:80930414:C:A	1.76661e-09	-0.425612	-1.81011	2.37731e-07	-0.350065	-1.81026
80930518	chr7:80930518:T:A	1.98724e-09	-0.317677	-1.80036	2.64275e-07	-0.252795	-1.80169
80930847	chr7:80930847:A:C	1.86422e-09	-0.384754	-1.7972	2.47559e-07	-0.321109	-1.79871
80930872	chr7:80930872:G:A	2.93369e-09	0.0277675	-1.7563	3.95282e-07	0.107405	-1.75928
80930949	chr7:80930949:A:AAATTTCTC	3.69833e-09	-1.31617e-10	-1.49691	3.3268e-05	-1.31617e-10	2.78088
80931162	chr7:80931162:G:A	2.42423e-09	-0.129935	-1.78934	3.24132e-07	-0.0605262	-1.78979
80931213	chr7:80931213:G:A	1.75257e-09	-0.709841	-1.53386	3.43889e-07	-0.699269	-1.09188
80931297	chr7:80931297:G:A	5.81127e-09	-1.31617e-10	-1.04499	8.02669e-07	-1.31617e-10	-0.943527
80931388	chr7:80931388:T:G	2.36318e-09	-0.160428	-1.78435	3.14848e-07	-0.0947838	-1.7846
80931493	chr7:80931493:C:T	1.10467e-08	-0.402656	-9.09645e-10	1.61064e-06	-0.247083	-9.09645e-10
80931551	chr7:80931551:A:G	4.34857e-09	-1.33494	-9.09645e-10	5.14988e-07	-1.38732	-9.09645e-10
80932683	chr7:80932683:A:C	2.83173e-09	-1.31617e-10	-1.7639	3.43348e-07	-1.31617e-10	-1.79273
80933184	chr7:80933184:C:T	4.23342e-09	-1.36178	-9.09645e-10	5.60907e-07	-1.30191	-9.09645e-10
80933569	chr7:80933569:ATT:A	2.55988e-09	-0.061853	-1.80298	3.93413e-07	0.0463836	-1.70299
80933949	chr7:80933949:T:C	8.51285e-10	-1.63712	-1.32868	1.48649e-07	-1.62895	-1.00093
80934049	chr7:80934049:T:C	2.50769e-09	-0.0824445	-1.80298	3.85408e-07	0.026459	-1.70363
80934069	chr7:80934069:C:T	6.16687e-10	-1.60214	-1.68604	9.20633e-08	-1.62651	-1.48248
80934374	chr7:80934374:A:T	5.86456e-09	-1.31617e-10	-1.03586	8.0788e-07	-1.31617e-10	-0.937056
80934382	chr7:80934382:A:G	2.62572e-09	-0.035048	-1.80439	4.02617e-07	0.0747261	-1.70821
80934483	chr7:80934483:C:G	2.70204e-09	-1.31617e-10	-1.81078	3.50341e-07	-1.31617e-10	-1.77256
80934555	chr7:80934555:C:A	9.49064e-10	-1.62645	-1.23062	1.71385e-07	-1.61449	-0.87307
80935170	chr7:80935170:G:A	1.9922e-09	-0.358284	-1.75727	2.6997e-07	-0.272205	-1.76095
80935383	chr7:80935383:C:A	3.1853e-09	-1.64624	-9.09645e-10	4.34612e-07	-1.55702	-9.09645e-10
80935470	chr7:80935470:C:T	2.54022e-09	-0.0631109	-1.80943	3.80324e-07	0.0453669	-1.73581
80935743	chr7:80935743:C:T	1.70333e-09	-0.467167	-1.80504	2.14924e-07	-0.451832	-1.80935
80935907	chr7:80935907:C:T	1.20276e-08	-0.317586	-9.09645e-10	1.82695e-06	-0.121064	-9.09645e-10
80935954	chr7:80935954:A:G	1.01884e-09	-1.19118	-1.59494	2.54945e-07	-1.09729	-0.993131
80936813	chr7:80936813:T:C	2.7867e-09	0.0271639	-1.8071	4.22958e-07	0.13509	-1.71929
80937149	chr7:80937149:A:T	2.70498e-09	-1.31617e-10	-1.8097	3.37885e-07	-1.31617e-10	-1.80876
80937315	chr7:80937315:A:G	1.12849e-09	-1.00143	-1.68248	1.3093e-07	-0.952637	-1.80417
80937473	chr7:80937473:G:A	2.25282e-09	-0.185179	-1.80743	3.37706e-07	-0.0831155	-1.72618
80937568	chr7:80937568:T:C	3.61934e-09	-1.31617e-10	-1.5185	4.06967e-07	-1.31617e-10	-1.62274
80937724	chr7:80937724:A:G	3.48293e-09	-1.31617e-10	-1.55692	2.44691e-05	-1.31617e-10	2.47369
80938113	chr7:80938113:C:A	9.2028e-10	-1.35028	-1.53759	2.35725e-07	-1.27306	-0.895745
80938325	chr7:80938325:G:A	3.1963e-09	-1.6428	-9.09645e-10	4.15179e-07	-1.60276	-9.09645e-10
80938709	chr7:80938709:A:T	6.84831e-09	-1.31617e-10	-0.880788	9.56842e-07	-1.31617e-10	-0.767831
80938710	chr7:80938710:C:T	6.84802e-09	-1.31617e-10	-0.88083	9.56925e-07	-1.31617e-10	-0.767745
80939466	chr7:80939466:GAATT:G	2.82876e-09	-1.31617e-10	-1.76495	3.71914e-07	-1.31617e-10	-1.71281
80939796	chr7:80939796:T:A	3.62991e-09	-1.51558	-9.09645e-10	4.46072e-07	-1.53099	-9.09645e-10
80939940	chr7:80939940:C:T	2.68196e-08	0.484344	-9.09645e-10	3.68504e-06	0.580567	-9.09645e-10
80940826	chr7:80940826:T:G	7.6315e-10	-1.58867	-1.48642	1.49939e-07	-1.58218	-1.03906
80942148	chr7:80942148:C:T	7.95266e-10	-1.41134	-1.62253	9.94073e-08	-1.27522	-1.75702
80942723	chr7:80942723:T:A	2.70671e-09	-1.31617e-10	-1.80906	3.37398e-07	-1.31617e-10	-1.8102
80943123	chr7:80943123:T:C	1.51288e-08	-1.31617e-10	-0.0881926	1.81164e-06	-1.31617e-10	-0.12948
80943277	chr7:80943277:C:A	6.89042e-10	-1.52631	-1.65093	1.04915e-07	-1.49698	-1.48134
80943326	chr7:80943326:G:T	3.95569e-09	-1.31617e-10	-1.42964	3.49327e-05	-1.31617e-10	2.82971
80944324	chr7:80944324:C:A	2.91777e-09	-1.31617e-10	-1.73397	3.55006e-07	-1.31617e-10	-1.75933
80944386	chr7:80944386:G:T	4.5935e-09	-1.31617e-10	-1.28015	5.00971e-07	-1.31617e-10	-1.41492
80944411	chr7:80944411:A:G	5.50918e-10	-1.59149	-1.80947	7.34501e-08	-1.57157	-1.76329
80944923	chr7:80944923:G:A	3.36746e-09	-1.59063	-9.09645e-10	4.10134e-07	-1.61499	-9.09645e-10
80945183	chr7:80945183:C:A	6.20327e-10	-1.52464	-1.75766	9.05731e-08	-1.49493	-1.63038
80946249	chr7:80946249:G:A	3.13256e-09	-1.31617e-10	-1.66294	4.39278e-07	-1.31617e-10	-1.54634
80946350	chr7:80946350:G:A	2.76072e-08	-1.31617e-10	0.513285	2.48796e-06	-1.31617e-10	0.187748
80946351	chr7:80946351:C:T	2.7631e-08	-1.31617e-10	0.514148	2.49015e-06	-1.31617e-10	0.188627
80946526	chr7:80946526:A:T	7.04195e-10	-1.50948	-1.64601	1.07556e-07	-1.47865	-1.4748
80946682	chr7:80946682:A:G	9.12896e-10	-1.51962	-1.3763	1.45981e-07	-1.48943	-1.15856
80947419	chr7:80947419:A:G	7.61341e-10	-1.39469	-1.68278	1.1405e-07	-1.43137	-1.46347
80947483	chr7:80947483:G:A	1.38378e-09	-1.58855	-0.891421	2.94787e-07	-1.5925	-0.352721
80947557	chr7:80947557:G:A	3.31529e-09	0.20093	-1.80718	6.58131e-07	0.599916	-1.74198
80948483	chr7:80948483:T:C	2.37718e-08	-1.31617e-10	0.363708	2.4545e-06	-1.31617e-10	0.17421
80948636	chr7:80948636:A:T	7.58679e-09	-1.31617e-10	-0.778381	9.4628e-07	-1.31617e-10	-0.778931
80949023	chr7:80949023:C:T	3.51802e-09	-1.31617e-10	-1.54689	4.95444e-07	-1.31617e-10	-1.42602
80949374	chr7:80949374:A:C	7.68927e-09	-1.31617e-10	-0.764964	9.58773e-07	-1.31617e-10	-0.765816
80950419	chr7:80950419:A:G	3.64684e-09	-1.51093	-9.09645e-10	4.38614e-07	-1.54785	-9.09645e-10
80950903	chr7:80950903:C:T	9.0834e-10	-1.17273	-1.7282	1.20103e-07	-1.09215	-1.75097
80951143	chr7:80951143:C:T	4.74589e-09	-0.354913	-0.892599	5.76668e-07	0.00113182	-1.27533
80951429	chr7:80951429:A:G	1.12686e-09	-1.59446	-1.09089	2.24454e-07	-1.59764	-0.620163
80951463	chr7:80951463:C:T	9.4894e-10	-1.61948	-1.23772	1.65555e-07	-1.62317	-0.898996
80952211	chr7:80952211:T:C	8.36408e-09	-1.31617e-10	-0.680843	1.04406e-06	-1.31617e-10	-0.680595
80952238	chr7:80952238:T:C	8.60955e-10	-1.54889	-1.40562	1.34474e-07	-1.55873	-1.17136
80952526	chr7:80952526:C:A	3.1393e-09	-1.31617e-10	-1.66079	4.40537e-07	-1.31617e-10	-1.54347
80953260	chr7:80953260:G:A	4.26647e-09	-1.31617e-10	-1.354	4.37044e-05	-1.31617e-10	3.05374
80953346	chr7:80953346:G:A	2.53097e-09	-0.889189	-0.986998	6.70143e-06	-0.660141	1.83875
80953403	chr7:80953403:G:A	8.68597e-10	-1.55302	-1.39265	1.36326e-07	-1.56274	-1.15368
80953495	chr7:80953495:C:T	3.25267e-09	-1.31617e-10	-1.62531	4.47564e-07	-1.31617e-10	-1.52765
80953964	chr7:80953964:A:G	8.55131e-10	-1.54903	-1.41226	1.33382e-07	-1.55905	-1.17921
80954147	chr7:80954147:G:A	1.03765e-09	-0.962095	-1.80574	1.75535e-07	-0.864383	-1.59925
80954166	chr7:80954166:G:A	9.93401e-10	-1.00588	-1.80553	1.67311e-07	-0.911393	-1.60022
80954372	chr7:80954372:A:G	3.4563e-09	-1.56459	-9.09645e-10	4.22065e-07	-1.58631	-9.09645e-10
80954659	chr7:80954659:C:T	2.78982e-09	-1.31617e-10	-1.77881	3.62594e-07	-1.31617e-10	-1.73819
80954761	chr7:80954761:A:G	4.58907e-09	-1.31617e-10	-1.28111	6.58411e-07	-1.31617e-10	-1.14164
80954786	chr7:80954786:C:T	9.23988e-09	0.204593	-0.785854	1.17282e-06	0.626416	-1.19072
80954875	chr7:80954875:GA:G	3.3052e-09	-1.31617e-10	-1.60929	4.50768e-07	-1.31617e-10	-1.52052
80955072	chr7:80955072:C:A	1.46582e-09	-1.60115	-0.821219	3.16744e-07	-1.60647	-0.266905
80955456	chr7:80955456:C:T	4.42422e-09	-1.31617e-10	-1.3177	5.94485e-07	-1.31617e-10	-1.24377
80955476	chr7:80955476:G:A	1.28675e-09	-0.767803	-1.78487	1.45973e-07	-0.840008	-1.80804
80955478	chr7:80955478:T:C	2.05303e-09	-0.827278	-1.2582	3.31145e-07	-0.739178	-1.08973
80955486	chr7:80955486:C:G	1.03687e-07	-1.31617e-10	1.83658	6.10575e-06	-1.31617e-10	1.08552
80955998	chr7:80955998:A:G	1.22728e-09	-1.21933	-1.38066	1.79062e-07	-1.15092	-1.29282
80956213	chr7:80956213:T:G	1.34993e-09	-1.21735	-1.28739	1.93579e-07	-1.14733	-1.21845
80956227	chr7:80956227:G:A	2.94744e-09	-1.64642	-0.0774339	7.7934e-07	-1.64524	0.672215
80956293	chr7:80956293:G:C	1.32634e-09	-1.2034	-1.31897	1.8999e-07	-1.13204	-1.25245
80956382	chr7:80956382:T:C	1.31594e-09	-1.2259	-1.30434	1.88389e-07	-1.15661	-1.23635
80956533	chr7:80956533:G:A	1.33367e-09	-1.18161	-1.33525	1.91214e-07	-1.10841	-1.26967
80956750	chr7:80956750:T:C	2.73649e-09	-1.31617e-10	-1.79812	3.44885e-07	-1.31617e-10	-1.78826
80956998	chr7:80956998:GCACAGTGGCGCGATCCCGGCT:G	5.46514e-09	-1.31617e-10	-1.1064	6.8211e-07	-1.31617e-10	-1.10628
80957108	chr7:80957108:G:A	1.38469e-09	-1.20027	-1.27905	1.98962e-07	-1.12903	-1.20933
80957124	chr7:80957124:T:C	4.28442e-09	-1.34981	-9.09645e-10	5.09846e-07	-1.39736	-9.09645e-10
80957209	chr7:80957209:A:T	2.96268e-09	-1.31617e-10	-1.7187	3.4606e-07	-1.31617e-10	-1.78486
80957224	chr7:80957224:C:T	1.12173e-09	-1.15779	-1.53213	1.68419e-07	-1.08675	-1.41827
80957261	chr7:80957261:T:A	1.43193e-09	-1.15873	-1.28703	2.0478e-07	-1.08835	-1.22118
80957463	chr7:80957463:C:T	1.27528e-09	-1.29879	-1.26283	1.8079e-07	-1.23842	-1.19572
80957640	chr7:80957640:C:T	5.2138e-09	-1.31617e-10	-1.15348	5.70053e-07	-1.31617e-10	-1.28574
80957789	chr7:80957789:T:C	2.8609e-09	-1.31617e-10	-1.75365	3.40553e-07	-1.31617e-10	-1.8009
80957867	chr7:80957867:C:T	1.17651e-09	-1.30719	-1.33504	1.66314e-07	-1.24785	-1.26974
80957918	chr7:80957918:T:G	1.23543e-09	-1.26991	-1.32346	1.75048e-07	-1.20683	-1.25958
80957919	chr7:80957919:A:G	1.35494e-09	-1.2755	-1.22553	1.93541e-07	-1.21242	-1.15356
80957976	chr7:80957976:A:G	1.34924e-09	-1.26191	-1.24334	1.92432e-07	-1.19749	-1.17424
80957987	chr7:80957987:G:A	6.36216e-09	-1.31617e-10	-0.954423	0.000185688	-1.31617e-10	4.50035
80958018	chr7:80958018:T:C	1.21195e-09	-1.31868	-1.29388	1.71108e-07	-1.2591	-1.23007
80958178	chr7:80958178:A:G	2.84153e-09	-1.31617e-10	-1.76045	3.48865e-07	-1.31617e-10	-1.77678
80958595	chr7:80958595:C:T	6.29655e-09	-1.31617e-10	-0.964789	9.54284e-07	-1.31617e-10	-0.770508
80958646	chr7:80958646:A:T	1.64561e-09	-1.15312	-1.15356	2.36804e-07	-1.08399	-1.08025
80958910	chr7:80958910:T:G	3.6695e-09	-1.31617e-10	-1.50474	4.15692e-07	-1.31617e-10	-1.60153
80958931	chr7:80958931:A:T	4.04228e-09	-1.31617e-10	-1.40798	5.31712e-07	-1.31617e-10	-1.35537
80959023	chr7:80959023:C:T	5.14342e-09	-1.31617e-10	-1.16707	6.48612e-07	-1.31617e-10	-1.15663
80959439	chr7:80959439:T:G	6.46065e-09	0.867133	-1.80619	1.33091e-06	1.36169	-1.79953
80959579	chr7:80959579:A:G	1.1769e-09	-1.07819	-1.56371	2.51377e-07	-1.04727	-1.05724
80959901	chr7:80959901:C:T	5.5685e-09	-1.31617e-10	-1.08766	6.74454e-07	-1.31617e-10	-1.11757
80959987	chr7:80959987:T:G	5.40854e-09	-1.31617e-10	-1.11681	6.68331e-07	-1.31617e-10	-1.12669
80960297	chr7:80960297:TTAA:T	2.99939e-09	-1.42641	-0.279968	6.46686e-07	-1.4149	0.255291
80960349	chr7:80960349:T:G	7.1797e-09	-0.833533	-9.09645e-10	8.77964e-07	-0.853864	-9.09645e-10
80960585	chr7:80960585:C:T	5.53892e-09	-1.31617e-10	-1.09299	6.85077e-07	-1.31617e-10	-1.10194
80961044	chr7:80961044:C:T	3.78364e-09	0.32195	-1.79605	7.14933e-07	0.744466	-1.80375
80961136	chr7:80961136:T:C	8.50971e-10	-1.4672	-1.49897	2.71788e-07	-1.47514	-0.551312
80961202	chr7:80961202:T:C	8.34619e-10	-1.47498	-1.51059	2.65129e-07	-1.4826	-0.568648
80961367	chr7:80961367:G:A	7.24518e-09	-1.31617e-10	-0.824454	7.39272e-07	-1.31617e-10	-1.0258
80961912	chr7:80961912:G:T	7.25569e-10	-1.38583	-1.73976	1.00916e-07	-1.47881	-1.53837
80962194	chr7:80962194:A:G	3.72649e-09	-1.48932	-9.09645e-10	4.27281e-07	-1.57403	-9.09645e-10
80962247	chr7:80962247:G:A	5.7141e-09	-1.31617e-10	-1.06185	7.13668e-07	-1.31617e-10	-1.06105
80962314	chr7:80962314:G:A	4.9313e-09	-1.31617e-10	-1.20919	6.11385e-07	-1.31617e-10	-1.21574
80962356	chr7:80962356:A:C	7.54589e-09	-1.31617e-10	-0.783787	7.64829e-07	-1.31617e-10	-0.991818
80962394	chr7:80962394:C:G	5.99832e-09	-1.31617e-10	-1.01331	7.48155e-07	-1.31617e-10	-1.01386
80962937	chr7:80962937:T:G	7.24792e-09	-0.322324	-0.501753	1.34351e-06	-0.280911	-0.147518
80963030	chr7:80963030:A:G	5.43108e-09	-1.31617e-10	-1.11265	6.68119e-07	-1.31617e-10	-1.127
80963067	chr7:80963067:T:A	6.36249e-09	-1.31617e-10	-0.954371	7.89543e-07	-1.31617e-10	-0.960015
80963110	chr7:80963110:C:A	6.21079e-09	-1.31617e-10	-0.978502	7.71125e-07	-1.31617e-10	-0.983618
80963160	chr7:80963160:T:G	6.20816e-09	-1.31617e-10	-0.978926	7.70673e-07	-1.31617e-10	-0.984205
80963251	chr7:80963251:TA:T	1.20002e-09	-1.26447	-1.35799	3.66478e-07	-1.20818	-0.519348
80963509	chr7:80963509:A:T	3.6498e-09	-1.51012	-9.09645e-10	4.39052e-07	-1.54685	-9.09645e-10
80963784	chr7:80963784:A:C	6.10686e-09	-1.31617e-10	-0.995378	7.58138e-07	-1.31617e-10	-1.0006
80963789	chr7:80963789:C:T	6.20816e-09	-1.31617e-10	-0.978926	7.70673e-07	-1.31617e-10	-0.984205
80964225	chr7:80964225:A:C	6.20816e-09	-1.31617e-10	-0.978926	7.70673e-07	-1.31617e-10	-0.984205
80964350	chr7:80964350:C:T	1.00598e-09	-1.27829	-1.52054	2.59035e-07	-1.22775	-0.846752
80964392	chr7:80964392:G:A	2.75561e-09	-1.31617e-10	-1.79115	3.37391e-07	-1.31617e-10	-1.81023
80964654	chr7:80964654:C:G	6.27139e-09	-1.31617e-10	-0.968791	7.78187e-07	-1.31617e-10	-0.974503
80964735	chr7:80964735:CAT:C	6.36529e-09	-1.31617e-10	-0.95393	7.90068e-07	-1.31617e-10	-0.95935
80964825	chr7:80964825:C:CT	6.04482e-09	-1.31617e-10	-1.00559	7.51116e-07	-1.31617e-10	-1.00991
80965052	chr7:80965052:C:T	5.96112e-09	-1.31617e-10	-1.01953	7.44161e-07	-1.31617e-10	-1.01921
80965095	chr7:80965095:G:C	1.35741e-09	-0.837908	-1.66131	2.03475e-07	-0.766425	-1.5495
80965184	chr7:80965184:A:G	5.71893e-09	-1.31617e-10	-1.06101	7.1221e-07	-1.31617e-10	-1.0631
80965299	chr7:80965299:C:T	3.07013e-09	-1.31617e-10	-1.68307	4.15034e-07	-1.31617e-10	-1.60311
80965373	chr7:80965373:T:C	5.87866e-09	-1.31617e-10	-1.03346	7.33046e-07	-1.31617e-10	-1.03426
80965381	chr7:80965381:C:T	4.923e-09	-1.31617e-10	-1.21087	6.29394e-07	-1.31617e-10	-1.18671
80965602	chr7:80965602:C:T	2.72602e-09	-1.31617e-10	-1.80195	3.50247e-07	-1.31617e-10	-1.77283
80965655	chr7:80965655:C:T	3.68529e-09	-1.31617e-10	-1.50044	4.65817e-07	-1.31617e-10	-1.48768
80965711	chr7:80965711:T:C	6.57457e-09	-1.31617e-10	-0.921581	8.03145e-07	-1.31617e-10	-0.942934
80965712	chr7:80965712:C:A	6.55834e-09	-1.31617e-10	-0.924052	8.01346e-07	-1.31617e-10	-0.945177
80965771	chr7:80965771:T:C	2.85224e-09	-1.31617e-10	-1.75669	3.588e-07	-1.31617e-10	-1.74871
80966075	chr7:80966075:A:C	2.91922e-09	-1.31617e-10	-1.73347	3.62402e-07	-1.31617e-10	-1.73871
80966083	chr7:80966083:T:C	7.23155e-09	-1.31617e-10	-0.826337	8.24144e-07	-1.31617e-10	-0.917124
80966306	chr7:80966306:T:C	7.00941e-10	-1.3748	-1.78532	1.65156e-07	-1.34435	-1.18023
80966738	chr7:80966738:A:G	3.93962e-09	-1.31617e-10	-1.43371	4.80237e-07	-1.31617e-10	-1.45719
80967139	chr7:80967139:C:T	8.34556e-09	-1.31617e-10	-0.68306	1.16131e-06	-1.31617e-10	-0.57417
80967195	chr7:80967195:G:A	2.75145e-09	-1.31617e-10	-1.79266	3.38132e-07	-1.31617e-10	-1.80803
80967209	chr7:80967209:T:C	6.3595e-10	-1.63049	-1.62694	6.62811e-08	-1.62989	-1.80767
80967368	chr7:80967368:C:A	2.81498e-09	-1.31617e-10	-1.76983	3.49481e-07	-1.31617e-10	-1.77502
80967374	chr7:80967374:T:C	2.82059e-09	-1.31617e-10	-1.76785	3.50149e-07	-1.31617e-10	-1.77311
80967412	chr7:80967412:TGATTCAA:T	7.81642e-10	-1.24075	-1.8104	1.36504e-07	-1.28019	-1.43492
80967561	chr7:80967561:G:A	7.80327e-10	-1.26619	-1.78665	1.84078e-07	-1.23117	-1.18494
80967696	chr7:80967696:T:C	1.33185e-08	-1.31617e-10	-0.215638	1.31309e-06	-1.31617e-10	-0.451333
80967702	chr7:80967702:G:C	2.80981e-09	-1.31617e-10	-1.77167	3.48484e-07	-1.31617e-10	-1.77788
80967871	chr7:80967871:C:A	7.46889e-10	-1.31322	-1.78341	1.78442e-07	-1.28015	-1.16705
80967994	chr7:80967994:A:AC	2.91024e-09	-1.31617e-10	-1.73655	3.73685e-07	-1.31617e-10	-1.70806
80967995	chr7:80967995:C:T	3.99955e-09	-1.41861	-9.09645e-10	4.79085e-07	-1.45959	-9.09645e-10
80967997	chr7:80967997:C:T	7.50878e-10	-1.30741	-1.7839	1.78903e-07	-1.27391	-1.17071
80968048	chr7:80968048:G:T	2.7811e-09	-1.31617e-10	-1.78194	3.45949e-07	-1.31617e-10	-1.78518
80968208	chr7:80968208:T:A	5.38757e-10	-1.61697	-1.80632	7.26125e-08	-1.56894	-1.77739
80968314	chr7:80968314:T:C	6.82037e-09	-1.31617e-10	-0.884876	7.73579e-07	-1.31617e-10	-0.980441
80968391	chr7:80968391:C:T	2.78931e-09	-1.31617e-10	-1.779	3.46383e-07	-1.31617e-10	-1.78392
80968452	chr7:80968452:C:T	2.77579e-09	-1.31617e-10	-1.78385	3.44948e-07	-1.31617e-10	-1.78808
80968945	chr7:80968945:C:T	7.95302e-10	-1.22449	-1.80933	1.4201e-07	-1.26619	-1.40938
80969284	chr7:80969284:A:G	8.04272e-10	-1.2118	-1.8108	1.43741e-07	-1.19051	-1.47295
80969344	chr7:80969344:A:G	2.71642e-09	-1.31617e-10	-1.80547	3.43757e-07	-1.31617e-10	-1.79154
80969661	chr7:80969661:C:T	7.76985e-10	-1.24654	-1.81058	1.40739e-07	-1.22636	-1.4582
80969671	chr7:80969671:G:T	8.99007e-09	-1.31617e-10	-0.608669	9.52436e-07	-1.31617e-10	-0.772446
80969770	chr7:80969770:T:C	6.10856e-09	-1.31617e-10	-0.995099	7.81453e-07	-1.31617e-10	-0.970315
80969775	chr7:80969775:T:C	2.96253e-09	-1.31617e-10	-1.71875	3.54763e-07	-1.31617e-10	-1.76002
80969826	chr7:80969826:T:C	7.72378e-10	-1.25227	-1.8108	1.37488e-07	-1.23042	-1.47752
80970530	chr7:80970530:A:G	7.36877e-10	-1.29961	-1.81051	1.33885e-07	-1.27886	-1.45563
80970736	chr7:80970736:A:G	2.76801e-09	-1.31617e-10	-1.78666	3.50923e-07	-1.31617e-10	-1.7709
80970812	chr7:80970812:G:A	4.43876e-09	-1.31617e-10	-1.31442	4.73983e-07	-1.31617e-10	-1.4703
80970842	chr7:80970842:G:A	7.39476e-10	-1.29594	-1.81066	1.29222e-07	-1.33044	-1.4395
80970862	chr7:80970862:G:A	8.81326e-08	1.67405	-9.09645e-10	1.3572e-05	1.88429	-9.09645e-10
80971662	chr7:80971662:C:T	2.78722e-09	-1.31617e-10	-1.77975	3.53907e-07	-1.31617e-10	-1.76244
80971966	chr7:80971966:C:T	1.27892e-09	-1.62993	-0.928845	1.10772e-07	-1.55117	-1.37283
80972663	chr7:80972663:C:G	7.43146e-10	-1.29087	-1.81078	1.33117e-07	-1.26809	-1.47215
80973130	chr7:80973130:A:G	2.8547e-09	-1.31617e-10	-1.75582	3.76927e-07	-1.31617e-10	-1.69942
80973468	chr7:80973468:G:A	3.38448e-09	-1.31617e-10	-1.58559	4.73787e-07	-1.31617e-10	-1.47071
80973622	chr7:80973622:T:C	6.2485e-09	-1.31617e-10	-0.972449	7.12722e-07	-1.31617e-10	-1.06238
80973846	chr7:80973846:G:A	1.54691e-09	-0.587466	-1.78107	2.70215e-07	-0.227808	-1.80444
80973864	chr7:80973864:G:A	1.03423e-09	-1.07266	-1.69847	1.43459e-07	-1.11968	-1.54575
80974236	chr7:80974236:C:T	1.17568e-09	-1.03492	-1.60802	1.86262e-07	-1.09006	-1.31426
80974366	chr7:80974366:G:A	2.7808e-09	-1.31617e-10	-1.78205	3.63791e-07	-1.31617e-10	-1.73489
80975087	chr7:80975087:C:G	3.87643e-09	-1.31617e-10	-1.44988	4.85729e-07	-1.31617e-10	-1.44582
80975127	chr7:80975127:C:T	2.70201e-09	-1.31617e-10	-1.81079	3.37229e-07	-1.31617e-10	-1.81071
80975217	chr7:80975217:C:T	1.00942e-09	-1.09361	-1.7018	2.54427e-07	-1.03871	-1.05374
80975522	chr7:80975522:A:C	4.7761e-09	-1.24117	-9.09645e-10	5.34028e-07	-1.35102	-9.09645e-10
80975777	chr7:80975777:T:C	1.38641e-09	-0.859517	-1.61856	2.31867e-07	-0.91861	-1.2667
80975913	chr7:80975913:G:A	2.88274e-09	-1.31617e-10	-1.74605	3.40745e-07	-1.31617e-10	-1.80033
80976058	chr7:80976058:C:T	5.81701e-10	-1.62745	-1.71914	6.64545e-08	-1.62603	-1.80892
80976149	chr7:80976149:G:A	5.27261e-10	-1.64035	-1.8045	6.98453e-08	-1.64019	-1.74499
80976200	chr7:80976200:A:C	6.05631e-10	-1.62209	-1.68419	6.66332e-08	-1.62155	-1.81072
80976334	chr7:80976334:G:T	4.62552e-09	-1.2732	-9.09645e-10	5.19577e-07	-1.37845	-9.09645e-10
80976591	chr7:80976591:GA:G	2.7021e-09	-1.31617e-10	-1.81076	3.37369e-07	-1.31617e-10	-1.81029
80977165	chr7:80977165:C:T	4.15858e-09	-1.37962	-9.09645e-10	5.17128e-07	-1.38318	-9.09645e-10
80977176	chr7:80977176:G:T	2.70209e-09	-1.31617e-10	-1.81076	3.37366e-07	-1.31617e-10	-1.8103
80977357	chr7:80977357:G:A	1.07084e-09	-1.00486	-1.73149	1.69942e-07	-1.06486	-1.43115
80977389	chr7:80977389:G:A	1.00507e-09	-1.12113	-1.67861	1.68676e-07	-1.17815	-1.32534
80977545	chr7:80977545:G:A	9.73779e-10	-1.09458	-1.73678	1.54182e-07	-1.1499	-1.44344
80977617	chr7:80977617:AG:A	1.03418e-09	-0.985511	-1.78567	1.53167e-07	-0.996712	-1.60323
80977892	chr7:80977892:G:C	6.42549e-10	-1.62274	-1.62436	6.69463e-08	-1.62255	-1.80503
80978578	chr7:80978578:T:C	4.72238e-09	-1.31617e-10	-1.25248	4.69621e-07	-1.31617e-10	-1.47954
80978856	chr7:80978856:G:A	2.70203e-09	-1.31617e-10	-1.81079	3.37341e-07	-1.31617e-10	-1.81037
80978859	chr7:80978859:C:T	3.23046e-09	-1.63217	-9.09645e-10	3.97353e-07	-1.64664	-9.09645e-10
80979915	chr7:80979915:C:T	6.54109e-10	-1.63759	-1.59168	6.58487e-08	-1.63431	-1.8098
80980631	chr7:80980631:C:A	9.6151e-10	-1.24759	-1.59645	1.55182e-07	-1.29844	-1.28842
80980734	chr7:80980734:C:A	5.72614e-09	-1.31617e-10	-1.05975	5.50052e-07	-1.31617e-10	-1.32146
80980773	chr7:80980773:C:T	3.80713e-09	-1.46792	-9.09645e-10	4.4556e-07	-1.53214	-9.09645e-10
80981055	chr7:80981055:C:T	6.52484e-09	-1.31617e-10	-0.929175	8.4226e-07	-1.31617e-10	-0.895381
80981230	chr7:80981230:G:A	2.87042e-09	-1.31617e-10	-1.75033	3.38361e-07	-1.31617e-10	-1.80736
80981253	chr7:80981253:A:G	5.39459e-10	-1.62925	-1.79272	9.73853e-08	-1.6287	-1.42409
80981461	chr7:80981461:C:T	7.59251e-10	-1.28298	-1.79723	1.00897e-07	-1.37992	-1.63744
80982028	chr7:80982028:A:T	2.78009e-09	-1.31617e-10	-1.78231	3.7134e-07	-1.31617e-10	-1.71435
80982039	chr7:80982039:A:G	6.183e-10	-1.47892	-1.80665	7.98495e-08	-1.49874	-1.75259
80982514	chr7:80982514:T:C	9.80714e-10	-1.53366	-1.2906	2.41898e-07	-1.58544	-0.557517
80982770	chr7:80982770:T:A	3.3756e-09	-1.58822	-9.09645e-10	4.13216e-07	-1.6075	-9.09645e-10
80982831	chr7:80982831:A:G	3.93979e-09	-1.31617e-10	-1.43366	5.70675e-07	-1.31617e-10	-1.28465
80983161	chr7:80983161:C:T	8.10793e-09	-1.31617e-10	-0.711948	9.53565e-07	-1.31617e-10	-0.771262
80983588	chr7:80983588:GA:G	2.92734e-09	-1.31617e-10	-1.7307	3.6269e-07	-1.31617e-10	-1.73792
80984118	chr7:80984118:C:G	9.13389e-10	-1.44975	-1.44563	1.42495e-07	-1.47532	-1.19685
80985113	chr7:80985113:G:A	9.08072e-09	-1.31617e-10	-0.598637	9.30199e-07	-1.31617e-10	-0.796071
80985669	chr7:80985669:A:G	1.29269e-09	-1.64521	-0.902858	4.07673e-07	-1.64705	0.0260488
80986541	chr7:80986541:T:C	2.5386e-09	-1.64422	-0.228958	5.74735e-07	-1.64687	0.369308
80986764	chr7:80986764:C:T	2.78686e-09	-1.31617e-10	-1.77988	3.41733e-07	-1.31617e-10	-1.79744
80987064	chr7:80987064:G:A	1.04881e-09	-1.6344	-1.12273	1.90658e-07	-1.64659	-0.734402
80987223	chr7:80987223:G:C	3.00443e-09	-1.31617e-10	-1.7047	3.78263e-07	-1.31617e-10	-1.69588
80987259	chr7:80987259:T:C	3.91429e-09	-1.31617e-10	-1.44016	4.21166e-07	-1.31617e-10	-1.58844
80987318	chr7:80987318:C:G	8.87432e-09	-1.17527	0.553639	3.03933e-05	-1.15864	3.84914
80987792	chr7:80987792:T:C	2.72274e-08	-1.31617e-10	0.499434	1.81443e-06	-1.31617e-10	-0.127944
80987850	chr7:80987850:G:A	2.46464e-09	-1.38719	-0.515555	7.99781e-07	-1.38344	0.436313
80987989	chr7:80987989:T:C	2.02281e-09	-0.615022	-1.48528	2.33691e-07	-0.521547	-1.65592
80988160	chr7:80988160:A:C	5.54598e-10	-1.64402	-1.75028	9.03119e-08	-1.62807	-1.50013
80988438	chr7:80988438:C:T	6.59965e-09	-1.31617e-10	-0.917773	8.00474e-07	-1.31617e-10	-0.946266
80988471	chr7:80988471:T:C	8.38971e-09	-1.31617e-10	-0.677784	1.01068e-06	-1.31617e-10	-0.713092
80988632	chr7:80988632:T:C	4.31795e-09	-1.1516	-0.190407	8.47033e-07	-1.04044	0.15071
80989386	chr7:80989386:T:C	6.42733e-09	-1.31617e-10	-0.944231	8.7637e-07	-1.31617e-10	-0.855681
80989419	chr7:80989419:T:C	1.29904e-09	-1.60604	-0.937133	3.12777e-07	-1.58038	-0.305594
80989568	chr7:80989568:GA:G	1.34489e-09	-1.61987	-0.888612	3.27332e-07	-1.59852	-0.241977
80989878	chr7:80989878:T:C	2.71946e-09	-1.15161	-0.652742	4.48883e-06	-1.09572	1.8736
80990259	chr7:80990259:A:G	7.19308e-10	-1.64626	-1.48799	1.18345e-07	-1.63481	-1.22305
80990291	chr7:80990291:C:T	1.05237e-09	-1.02756	-1.72619	1.58561e-07	-1.10001	-1.46532
80990349	chr7:80990349:A:G	1.11939e-09	-0.968871	-1.72313	1.68476e-07	-1.04522	-1.45946
80990491	chr7:80990491:C:T	4.55507e-09	-1.31617e-10	-1.28855	6.3354e-07	-1.31617e-10	-1.18015
80990974	chr7:80990974:C:T	6.72417e-09	-1.31617e-10	-0.899082	8.50192e-07	-1.31617e-10	-0.886007
80991501	chr7:80991501:T:A	2.28892e-09	-1.64427	-0.332444	3.54413e-07	-1.64704	-0.113965
80991568	chr7:80991568:C:T	2.7935e-09	-1.31617e-10	-1.7775	3.43985e-07	-1.31617e-10	-1.79087
80991651	chr7:80991651:C:T	9.41303e-09	-1.31617e-10	-0.562695	1.17343e-06	-1.31617e-10	-0.563785
80992471	chr7:80992471:G:A	1.41598e-09	-0.863716	-1.59325	2.7286e-07	-0.657777	-1.36474
80992553	chr7:80992553:A:C	5.32375e-09	-1.31617e-10	-1.13261	6.35309e-07	-1.31617e-10	-1.17736
80992749	chr7:80992749:T:C	4.49752e-09	-1.31617e-10	-1.30126	4.9841e-07	-1.31617e-10	-1.42005
80993089	chr7:80993089:T:TACATTTCA	2.30252e-09	-0.502374	-1.46841	2.4814e-07	-0.705287	-1.41219
80993452	chr7:80993452:T:C	2.76233e-09	-1.31617e-10	-1.78872	3.5305e-07	-1.31617e-10	-1.76486
80993507	chr7:80993507:T:G	8.10222e-09	-1.31617e-10	-0.712653	9.87187e-07	-1.31617e-10	-0.73661
80993551	chr7:80993551:G:A	4.79859e-09	0.133545	-1.37001	3.78442e-07	-0.372253	-1.32315
80993713	chr7:80993713:C:T	1.11584e-09	-1.51038	-1.18481	3.34632e-07	-1.49569	-0.322745
80994014	chr7:80994014:A:G	5.70037e-09	-1.31617e-10	-1.06426	5.56544e-07	-1.31617e-10	-1.30972
80994576	chr7:80994576:A:G	2.12307e-09	-1.42242	-0.629511	1.74797e-06	-1.22332	1.05806
80994789	chr7:80994789:G:A	5.5308e-09	-1.31617e-10	-1.09446	6.2439e-07	-1.31617e-10	-1.19469
80994940	chr7:80994940:A:T	5.87792e-10	-1.60759	-1.72858	7.12056e-08	-1.56689	-1.79901
80994970	chr7:80994970:A:G	1.02587e-09	-1.33175	-1.44751	9.26768e-08	-1.32542	-1.77693
80995028	chr7:80995028:G:A	3.41433e-08	0.725777	-9.09645e-10	3.44243e-06	0.512463	-9.09645e-10
80995329	chr7:80995329:T:A	3.11984e-09	-1.31617e-10	-1.66701	3.83391e-07	-1.31617e-10	-1.68241
80995566	chr7:80995566:G:A	1.58053e-09	-0.798851	-1.54818	1.58566e-07	-0.780474	-1.78483
80996210	chr7:80996210:G:A	1.63002e-09	-0.742046	-1.57415	1.66509e-07	-0.724053	-1.79237
80996490	chr7:80996490:C:T	3.53069e-09	-1.31617e-10	-1.5433	4.79191e-07	-1.31617e-10	-1.45937
80996551	chr7:80996551:T:G	1.02688e-09	-1.27122	-1.50705	9.9097e-08	-1.27206	-1.76331
80996635	chr7:80996635:G:T	3.48479e-09	-1.55638	-9.09645e-10	4.17593e-07	-1.59696	-9.09645e-10
80996870	chr7:80996870:C:T	4.03042e-09	-0.464494	-0.946426	3.58726e-07	-0.142601	-1.60631
80997056	chr7:80997056:T:C	2.83274e-09	-0.739707	-1.02384	2.46738e-07	-0.472954	-1.65019
80997201	chr7:80997201:G:A	5.67904e-09	-1.31617e-10	-1.06801	6.49914e-07	-1.31617e-10	-1.15463
80997358	chr7:80997358:A:G	6.84042e-09	-0.881941	-9.09645e-10	9.92002e-07	-0.731744	-9.09645e-10
80997539	chr7:80997539:G:A	3.5302e-09	-1.31617e-10	-1.54344	4.79406e-07	-1.31617e-10	-1.45892
80997867	chr7:80997867:C:G	4.80754e-09	-0.198859	-1.03575	4.67819e-07	0.165588	-1.64898
80998112	chr7:80998112:A:G	4.57812e-09	-1.31617e-10	-1.2835	5.44942e-07	-1.31617e-10	-1.33079
80998620	chr7:80998620:C:T	1.5508e-09	-0.577363	-1.78866	3.50454e-07	0.0382682	-1.81051
80998721	chr7:80998721:G:A	2.89497e-09	-1.31617e-10	-1.74182	3.69928e-07	-1.31617e-10	-1.71816
80999236	chr7:80999236:C:T	3.47203e-09	-0.0112454	-1.5488	5.23441e-07	0.157327	-1.52837
80999576	chr7:80999576:T:C	3.92491e-09	-1.31617e-10	-1.43745	4.47732e-07	-1.31617e-10	-1.52727
81000035	chr7:81000035:A:AT	8.05385e-10	-1.58622	-1.435	6.99886e-08	-1.61261	-1.77052
81000201	chr7:81000201:G:A	2.5445e-09	-0.0655433	-1.80531	6.37254e-07	0.633035	-1.80734
81000606	chr7:81000606:T:C	2.73475e-09	-1.31617e-10	-1.79875	3.45405e-07	-1.31617e-10	-1.78675
81000858	chr7:81000858:C:T	2.73085e-09	-1.31617e-10	-1.80018	3.37279e-07	-1.31617e-10	-1.81056
81001200	chr7:81001200:G:A	7.36809e-10	-1.6414	-1.46882	6.56787e-08	-1.64541	-1.80128
81001366	chr7:81001366:T:C	2.38276e-09	-0.167231	-1.7693	5.7962e-07	0.535635	-1.80473
81001598	chr7:81001598:A:G	1.19972e-09	-1.63156	-0.991147	6.84194e-08	-1.63961	-1.76621
81001877	chr7:81001877:C:T	1.07727e-07	-0.223756	2.09856	4.27584e-05	0.341926	2.68993
81002291	chr7:81002291:A:G	3.05607e-09	-1.31617e-10	-1.68766	3.84212e-07	-1.31617e-10	-1.68027
81002385	chr7:81002385:C:T	4.6853e-09	-1.31617e-10	-1.26036	5.38207e-07	-1.31617e-10	-1.34323
81002709	chr7:81002709:T:C	1.47011e-09	-1.51264	-0.906817	7.34966e-08	-1.55146	-1.78277
81003571	chr7:81003571:C:A	4.99326e-09	-1.31617e-10	-1.1967	5.98456e-07	-1.31617e-10	-1.23712
81003618	chr7:81003618:T:A	4.10119e-09	-1.31617e-10	-1.39351	4.65946e-07	-1.31617e-10	-1.4874
81004096	chr7:81004096:C:T	2.81113e-09	-1.31617e-10	-1.7712	3.41597e-07	-1.31617e-10	-1.79784
81004130	chr7:81004130:G:A	2.91491e-09	-1.31617e-10	-1.73495	3.73282e-07	-1.31617e-10	-1.70913
81004138	chr7:81004138:G:A	7.47434e-10	-1.34873	-1.74717	1.27518e-07	-1.06966	-1.71355
81004177	chr7:81004177:G:A	7.35549e-09	-1.31617e-10	-0.809343	1.03472e-06	-1.31617e-10	-0.689581
81005316	chr7:81005316:C:A	9.93863e-10	-1.63566	-1.17529	2.33161e-07	-1.60907	-0.570665
81005596	chr7:81005596:T:G	4.79439e-09	0.321886	-1.55923	1.45884e-06	1.07432	-1.42039
81005684	chr7:81005684:C:A	5.40879e-09	-1.31617e-10	-1.11676	6.73802e-07	-1.31617e-10	-1.11853
81005833	chr7:81005833:C:T	3.11153e-09	-1.31617e-10	-1.66968	3.9297e-07	-1.31617e-10	-1.65774
81005839	chr7:81005839:A:G	5.17424e-09	-1.31617e-10	-1.1611	6.33394e-07	-1.31617e-10	-1.18038
81006057	chr7:81006057:C:T	6.36246e-10	-1.58023	-1.67673	1.10607e-07	-1.63546	-1.29003
81006143	chr7:81006143:G:A	3.3196e-09	-0.473983	-1.13096	3.32559e-07	-0.0699002	-1.75475
81006349	chr7:81006349:A:T	7.35976e-10	-1.6411	-1.47025	7.47089e-08	-1.64705	-1.67082
81006698	chr7:81006698:G:A	2.79159e-09	-1.31617e-10	-1.77818	3.41058e-07	-1.31617e-10	-1.79942
81006705	chr7:81006705:T:C	3.61341e-09	-0.102828	-1.41731	4.14203e-07	0.204445	-1.80956
81007087	chr7:81007087:T:C	4.37019e-09	-1.31617e-10	-1.32998	5.80731e-07	-1.31617e-10	-1.26718
81007133	chr7:81007133:T:C	3.09127e-09	0.0767994	-1.75301	8.65719e-07	0.811073	-1.67898
81007195	chr7:81007195:C:G	4.32686e-09	0.0643099	-1.40426	4.97139e-07	0.386211	-1.80881
81007255	chr7:81007255:C:A	5.88455e-09	-1.31617e-10	-1.03246	6.30649e-07	-1.31617e-10	-1.18472
81007279	chr7:81007279:T:A	6.06475e-09	-1.0023	-9.09645e-10	8.59538e-07	-0.875075	-9.09645e-10
81007326	chr7:81007326:G:A	2.29813e-09	-0.219221	-1.75347	6.22568e-07	0.483455	-1.68107
81007593	chr7:81007593:T:A	1.08029e-09	-1.2395	-1.48805	9.47715e-08	-1.32863	-1.75137
81007970	chr7:81007970:A:T	2.98062e-09	-1.31617e-10	-1.71266	3.63952e-07	-1.31617e-10	-1.73445
81008260	chr7:81008260:G:A	2.70375e-09	-1.31617e-10	-1.81015	3.37281e-07	-1.31617e-10	-1.81055
81008465	chr7:81008465:A:T	4.36916e-09	-1.31617e-10	-1.33022	5.80599e-07	-1.31617e-10	-1.26741
81009353	chr7:81009353:G:A	1.45834e-09	-1.63898	-0.788508	1.18225e-07	-1.64675	-1.21213
81009439	chr7:81009439:T:A	1.14011e-09	-1.64098	-1.03269	9.77483e-08	-1.64721	-1.40186
81009495	chr7:81009495:C:T	6.02975e-10	-1.53842	-1.77225	7.80333e-08	-1.46359	-1.81075
81010104	chr7:81010104:T:G	1.75599e-09	-0.458344	-1.78341	4.51004e-07	0.229209	-1.7492
81010351	chr7:81010351:A:G	3.86809e-09	-1.31617e-10	-1.45203	4.83947e-07	-1.31617e-10	-1.44949
81010693	chr7:81010693:C:A	9.38208e-10	-1.63922	-1.22936	8.35051e-08	-1.64692	-1.55964
81010990	chr7:81010990:A:G	7.05361e-10	-1.64204	-1.51179	7.26683e-08	-1.64724	-1.69832
81011002	chr7:81011002:T:C	3.79432e-09	-1.47128	-9.09645e-10	4.5266e-07	-1.51633	-9.09645e-10
81011349	chr7:81011349:G:T	6.24242e-10	-1.62994	-1.64607	6.70988e-08	-1.64226	-1.78305
81011614	chr7:81011614:G:T	3.19422e-09	-1.31617e-10	-1.64345	3.48682e-07	-1.31617e-10	-1.77731
81011774	chr7:81011774:A:C	8.07462e-10	-1.38741	-1.63124	1.41048e-06	-1.45582	1.07603
81011814	chr7:81011814:A:T	3.23817e-09	-1.31617e-10	-1.62978	4.12918e-07	-1.31617e-10	-1.60822
81011884	chr7:81011884:C:G	1.1552e-09	-1.64392	-1.0166	9.88875e-08	-1.64727	-1.39022
81011982	chr7:81011982:G:A	4.8561e-09	-1.22455	-9.09645e-10	6.65945e-07	-1.13026	-9.09645e-10
81012505	chr7:81012505:A:G	1.45077e-09	-1.64487	-0.78783	1.17978e-07	-1.64711	-1.21386
81012534	chr7:81012534:A:T	1.37719e-09	-1.63979	-0.844956	1.12913e-07	-1.64699	-1.25786
81012746	chr7:81012746:G:A	3.46245e-07	0.0969931	2.94536	0.000149059	0.705887	3.57474
81013087	chr7:81013087:T:A	1.54373e-09	-1.63575	-0.734836	1.22892e-07	-1.64571	-1.17445
81013195	chr7:81013195:T:C	2.0886e-09	-1.42557	-0.642721	2.12865e-07	-1.40482	-0.865992
81014292	chr7:81014292:G:A	1.00849e-08	-1.31617e-10	-0.493748	1.05042e-06	-1.31617e-10	-0.674523
81014566	chr7:81014566:T:C	4.95329e-09	-1.31617e-10	-1.20474	6.86925e-07	-1.31617e-10	-1.09924
81014761	chr7:81014761:C:T	3.6686e-09	-1.31617e-10	-1.50498	4.17754e-07	-1.31617e-10	-1.59658
81014963	chr7:81014963:G:A	1.59704e-09	-1.33218	-1.00446	8.33371e-08	-1.40484	-1.80373
81015345	chr7:81015345:G:A	7.16731e-10	-1.42404	-1.7138	1.06498e-06	-1.48706	0.826298
81015637	chr7:81015637:T:C	9.10999e-10	-1.42439	-1.47361	8.07869e-08	-1.48208	-1.75757
81016291	chr7:81016291:A:G	3.21111e-09	-1.31617e-10	-1.63817	3.76998e-07	-1.31617e-10	-1.69923
81016315	chr7:81016315:T:C	3.43042e-09	-1.57211	-9.09645e-10	4.18054e-07	-1.59586	-9.09645e-10
81016436	chr7:81016436:C:A	1.41312e-09	-0.654415	-1.80457	3.34722e-07	-0.00836634	-1.8098
81016533	chr7:81016533:T:C	1.51393e-09	-0.607442	-1.78264	3.7761e-07	0.0471376	-1.74474
81016795	chr7:81016795:C:G	3.99791e-09	-1.31617e-10	-1.41902	4.57962e-07	-1.31617e-10	-1.50468
81016837	chr7:81016837:A:G	1.07176e-08	-1.31617e-10	-0.432899	1.04609e-06	-1.31617e-10	-0.678651
81016963	chr7:81016963:C:T	1.0747e-08	-1.31617e-10	-0.43016	1.1243e-06	-1.31617e-10	-0.606558
81017181	chr7:81017181:T:C	2.70799e-09	-1.31617e-10	-1.80858	3.41259e-07	-1.31617e-10	-1.79883
81017300	chr7:81017300:T:C	3.112e-09	-1.31617e-10	-1.66953	4.57659e-05	-1.31617e-10	3.09982
81017547	chr7:81017547:A:G	5.4085e-10	-1.64482	-1.77458	6.87934e-08	-1.64421	-1.75615
81018262	chr7:81018262:G:A	3.67081e-09	-1.50438	-9.09645e-10	4.31389e-07	-1.56446	-9.09645e-10
81018263	chr7:81018263:T:C	5.50334e-09	-1.31617e-10	-1.09943	6.76028e-07	-1.31617e-10	-1.11524
81018528	chr7:81018528:G:A	2.96942e-09	-1.31617e-10	-1.71642	3.54793e-07	-1.31617e-10	-1.75994
81018619	chr7:81018619:A:T	6.46481e-09	-1.31617e-10	-0.938417	6.79021e-07	-1.31617e-10	-1.11082
81018757	chr7:81018757:A:G	8.02521e-10	-1.57739	-1.4474	7.1104e-08	-1.6126	-1.75473
81018902	chr7:81018902:T:C	2.73203e-09	-1.31617e-10	-1.79975	3.37211e-07	-1.31617e-10	-1.81076
81018974	chr7:81018974:G:C	7.43475e-09	-1.31617e-10	-0.798625	9.24562e-07	-1.31617e-10	-0.80215
81019002	chr7:81019002:C:T	2.73944e-09	-1.31617e-10	-1.79703	3.39222e-07	-1.31617e-10	-1.80481
81019250	chr7:81019250:A:G	6.47814e-09	-1.31617e-10	-0.936357	6.80369e-07	-1.31617e-10	-1.10883
81019344	chr7:81019344:A:G	3.28848e-09	-1.31617e-10	-1.61437	4.35083e-07	-1.31617e-10	-1.55593
81019862	chr7:81019862:AG:A	6.70552e-09	-1.31617e-10	-0.901859	8.30983e-07	-1.31617e-10	-0.90886
81019914	chr7:81019914:C:T	8.37908e-09	-1.31617e-10	-0.679052	9.30989e-07	-1.31617e-10	-0.795222
81020023	chr7:81020023:C:A	7.68919e-10	-1.6349	-1.43266	8.23358e-08	-1.60663	-1.61404
81020122	chr7:81020122:C:G	7.29903e-10	-1.52683	-1.5928	7.88682e-08	-1.57458	-1.68911
81020207	chr7:81020207:G:GA	3.77705e-09	-1.31617e-10	-1.47585	4.79026e-07	-1.31617e-10	-1.45971
81020437	chr7:81020437:GTGTC:G	2.93415e-09	-1.31617e-10	-1.72837	3.61929e-07	-1.31617e-10	-1.74002
81020529	chr7:81020529:G:A	1.25676e-09	-1.55732	-1.01894	3.08798e-07	-1.49846	-0.400319
81020642	chr7:81020642:G:C	6.72087e-09	-1.31617e-10	-0.899573	8.32836e-07	-1.31617e-10	-0.906633
81020879	chr7:81020879:A:G	3.36966e-09	-1.31617e-10	-1.58998	4.25927e-07	-1.31617e-10	-1.5772
81021106	chr7:81021106:C:T	2.9684e-09	-1.31617e-10	-1.71677	3.78131e-07	-1.31617e-10	-1.69623
81021300	chr7:81021300:T:G	3.77836e-09	-1.31617e-10	-1.4755	4.28859e-07	-1.31617e-10	-1.57034
81021360	chr7:81021360:C:G	4.49543e-09	-1.31617e-10	-1.30173	5.52272e-07	-1.31617e-10	-1.31743
81021602	chr7:81021602:A:G	1.16786e-08	-0.34703	-9.09645e-10	1.52241e-06	-0.30342	-9.09645e-10
81021625	chr7:81021625:C:T	6.89875e-10	-1.52127	-1.65477	8.37324e-08	-1.57067	-1.63317
81021787	chr7:81021787:T:C	2.84053e-09	-1.31617e-10	-1.7608	3.54974e-07	-1.31617e-10	-1.75942
81022654	chr7:81022654:C:T	3.09056e-09	-1.31617e-10	-1.67644	3.46314e-05	-1.31617e-10	2.82105
81022743	chr7:81022743:T:C	1.17654e-09	-0.869478	-1.77274	3.97951e-07	-0.44082	-1.20432
81022750	chr7:81022750:A:G	8.1701e-10	-1.60547	-1.40142	8.81274e-08	-1.55949	-1.5932
81022822	chr7:81022822:A:G	3.70482e-09	-1.31617e-10	-1.49515	4.56065e-07	-1.31617e-10	-1.50883
81022986	chr7:81022986:A:T	1.7438e-09	-1.00784	-1.24088	6.47346e-07	-0.814194	-0.344396
81022995	chr7:81022995:T:C	3.70691e-09	-1.31617e-10	-1.49459	4.55777e-07	-1.31617e-10	-1.50947
81023168	chr7:81023168:C:T	1.37652e-09	-0.73427	-1.75096	3.82048e-07	-0.326356	-1.35957
81023652	chr7:81023652:C:T	5.5355e-09	-1.31617e-10	-1.09361	6.79691e-07	-1.31617e-10	-1.10983
81023711	chr7:81023711:T:C	2.49614e-09	-0.133167	-1.75688	5.72076e-07	0.526643	-1.80884
81024123	chr7:81024123:G:T	2.71226e-09	-0.0545625	-1.75244	6.30498e-07	0.623053	-1.80801
81024943	chr7:81024943:G:A	1.94996e-09	-1.6404	-0.496576	1.74641e-07	-1.61315	-0.855584
81025209	chr7:81025209:T:C	2.98223e-09	-1.31617e-10	-1.71212	3.5592e-07	-1.31617e-10	-1.75676
81025274	chr7:81025274:T:C	4.71806e-09	-1.25339	-9.09645e-10	6.48377e-07	-1.157	-9.09645e-10
81025363	chr7:81025363:T:G	2.80367e-09	-1.31617e-10	-1.77386	3.44632e-07	-1.31617e-10	-1.78899
81025492	chr7:81025492:T:C	3.19854e-09	-1.6421	-9.09645e-10	4.04063e-07	-1.6299	-9.09645e-10
81025597	chr7:81025597:A:G	3.79613e-09	-1.31617e-10	-1.47081	4.6666e-07	-1.31617e-10	-1.48587
81025670	chr7:81025670:G:T	3.41321e-09	-1.31617e-10	-1.57714	4.2059e-07	-1.31617e-10	-1.58981
81025997	chr7:81025997:G:A	2.72239e-09	-1.31617e-10	-1.80328	3.37242e-07	-1.31617e-10	-1.81067
81026041	chr7:81026041:C:T	3.33799e-09	-1.31617e-10	-1.59942	3.87492e-07	-1.31617e-10	-1.67178
81026084	chr7:81026084:G:A	2.80102e-09	-1.31617e-10	-1.77481	3.44508e-07	-1.31617e-10	-1.78935
81026119	chr7:81026119:A:T	4.17196e-09	-1.31617e-10	-1.37641	5.28833e-07	-1.31617e-10	-1.3608
81026543	chr7:81026543:C:T	6.05243e-10	-1.5347	-1.77221	9.78442e-08	-1.57955	-1.46854
81026655	chr7:81026655:A:G	2.7602e-09	-1.31617e-10	-1.78949	3.40965e-07	-1.31617e-10	-1.79969
81026833	chr7:81026833:A:G	3.1858e-09	-1.64609	-9.09645e-10	3.97298e-07	-1.64678	-9.09645e-10
81027199	chr7:81027199:A:G	2.89527e-09	-1.31617e-10	-1.74171	3.49664e-07	-1.31617e-10	-1.7745
81027337	chr7:81027337:T:G	3.93977e-09	-1.31617e-10	-1.43367	4.84088e-07	-1.31617e-10	-1.4492
81027521	chr7:81027521:CAA:C	3.17552e-09	-1.31617e-10	-1.64932	3.79367e-07	-1.31617e-10	-1.69297
81027582	chr7:81027582:A:T	2.7354e-09	-1.31617e-10	-1.79851	3.37976e-07	-1.31617e-10	-1.80849
81028152	chr7:81028152:T:C	2.75353e-09	-1.31617e-10	-1.79191	3.48588e-07	-1.31617e-10	-1.77758
81028244	chr7:81028244:C:A	1.11432e-09	-0.890775	-1.80577	3.2423e-07	-0.467936	-1.38208
81028604	chr7:81028604:A:G	1.66887e-09	-0.695248	-1.59739	5.67305e-07	-0.306292	-0.98428
81028768	chr7:81028768:T:C	1.26323e-09	-1.16587	-1.40525	3.97447e-07	-1.07386	-0.572552
81029608	chr7:81029608:A:C	5.05587e-09	-1.31617e-10	-1.18424	5.50791e-07	-1.31617e-10	-1.32011
81030510	chr7:81030510:A:G	7.50917e-10	-1.52848	-1.56277	2.4936e-07	-1.45405	-0.658518
81030787	chr7:81030787:C:T	7.26662e-10	-1.52271	-1.60138	2.30535e-07	-1.4466	-0.74447
81030815	chr7:81030815:C:T	7.31822e-10	-1.59724	-1.51976	8.4248e-08	-1.64498	-1.55273
81030817	chr7:81030817:C:T	7.14686e-10	-1.52611	-1.61459	2.22763e-07	-1.45101	-0.77435
81031691	chr7:81031691:A:G	6.48347e-10	-1.5163	-1.72182	8.94858e-08	-1.57173	-1.56566
81032085	chr7:81032085:C:T	7.47159e-10	-1.52592	-1.57035	2.46931e-07	-1.45061	-0.671749
81032127	chr7:81032127:T:C	3.29734e-09	-1.61167	-9.09645e-10	4.05151e-07	-1.62721	-9.09645e-10
81032618	chr7:81032618:G:A	3.10366e-09	-1.31617e-10	-1.67221	3.5902e-07	-1.31617e-10	-1.74809
81033068	chr7:81033068:T:A	3.91327e-09	-1.31617e-10	-1.44042	4.42936e-07	-1.31617e-10	-1.53805
81033399	chr7:81033399:C:T	5.65731e-09	-1.07184	-9.09645e-10	7.55158e-07	-1.00454	-9.09645e-10
81033588	chr7:81033588:C:T	4.03401e-09	-1.41003	-9.09645e-10	5.72818e-07	-1.2809	-9.09645e-10
81033686	chr7:81033686:C:T	5.23874e-09	-1.31617e-10	-1.14871	5.77061e-07	-1.31617e-10	-1.27352
81033937	chr7:81033937:A:C	6.47541e-10	-1.51448	-1.72488	8.9692e-08	-1.5701	-1.56499
81034208	chr7:81034208:C:T	8.25072e-09	-1.31617e-10	-0.69449	1.06865e-06	-1.31617e-10	-0.657322
81034511	chr7:81034511:GAGA:G	8.62086e-09	-1.31617e-10	-0.650606	8.87991e-07	-1.31617e-10	-0.842508
81034724	chr7:81034724:C:T	6.60193e-10	-1.58346	-1.63655	2.00705e-07	-1.50582	-0.823815
81034747	chr7:81034747:A:G	7.01602e-10	-1.51824	-1.64094	2.17586e-07	-1.41406	-0.834809
81035017	chr7:81035017:C:T	8.46481e-09	-1.31617e-10	-0.668873	8.34592e-07	-1.31617e-10	-0.904527
81035058	chr7:81035058:G:C	6.59167e-10	-1.57249	-1.64908	1.97709e-07	-1.48973	-0.854939
81035564	chr7:81035564:T:C	7.57433e-10	-1.49285	-1.58976	2.45822e-07	-1.40847	-0.718385
81035601	chr7:81035601:T:G	6.90772e-10	-1.55766	-1.61708	2.18255e-07	-1.46803	-0.777771
81035797	chr7:81035797:C:A	5.86064e-10	-1.61038	-1.72874	7.75465e-08	-1.51997	-1.76062
81035854	chr7:81035854:G:T	8.10535e-10	-1.3499	-1.66496	8.09752e-08	-1.56626	-1.67107
81035906	chr7:81035906:A:T	7.25023e-10	-1.57622	-1.55012	1.64077e-07	-1.47525	-1.05588
81036075	chr7:81036075:T:C	7.04163e-10	-1.56648	-1.58905	2.2447e-07	-1.50139	-0.71634
81036134	chr7:81036134:G:A	2.72821e-09	-1.31617e-10	-1.80115	3.44504e-07	-1.31617e-10	-1.78936
81036474	chr7:81036474:T:C	5.92654e-10	-1.59594	-1.73199	7.93508e-08	-1.49467	-1.76292
81036651	chr7:81036651:C:G	8.39079e-09	-1.31617e-10	-0.677656	1.08074e-06	-1.31617e-10	-0.646065
81036728	chr7:81036728:CTG:C	3.09237e-09	-1.31617e-10	-1.67585	4.02689e-07	-1.31617e-10	-1.6333
81036817	chr7:81036817:T:C	3.0459e-09	-1.31617e-10	-1.69099	1.77344e-05	-1.31617e-10	2.15179
81036851	chr7:81036851:T:G	5.67264e-10	-1.60027	-1.77145	8.17116e-08	-1.5594	-1.66888
81036893	chr7:81036893:A:G	3.27087e-09	-1.61973	-9.09645e-10	4.42518e-07	-1.53899	-9.09645e-10
81037557	chr7:81037557:G:A	5.60842e-10	-1.64328	-1.73983	1.32544e-07	-1.60985	-1.1347
81037763	chr7:81037763:G:A	5.32427e-10	-1.63718	-1.79792	6.97616e-08	-1.59027	-1.79611
81037991	chr7:81037991:G:A	3.36762e-09	-1.31617e-10	-1.59059	4.79998e-07	-1.31617e-10	-1.45769
81038031	chr7:81038031:A:G	7.04749e-10	-1.64657	-1.50813	6.83655e-08	-1.64442	-1.76218
81038116	chr7:81038116:G:A	9.20187e-10	-1.26756	-1.62041	1.93151e-07	-1.25539	-1.11261
81038389	chr7:81038389:TC:T	5.40766e-09	-1.31617e-10	-1.11697	6.70865e-07	-1.31617e-10	-1.1229
81038446	chr7:81038446:A:G	5.6694e-10	-1.64721	-1.72509	6.73013e-08	-1.6462	-1.77609
81038465	chr7:81038465:T:C	5.67173e-10	-1.60631	-1.76557	7.61378e-08	-1.50688	-1.79205
81038835	chr7:81038835:G:A	4.53521e-09	-1.31617e-10	-1.29292	5.82483e-07	-1.31617e-10	-1.26417
81039142	chr7:81039142:A:C	5.50871e-10	-1.64738	-1.75367	7.00674e-08	-1.64431	-1.7377
81039149	chr7:81039149:C:T	1.08587e-08	-1.31617e-10	-0.41982	1.03834e-06	-1.31617e-10	-0.686089
81039191	chr7:81039191:C:T	2.96919e-09	-1.31617e-10	-1.7165	3.53239e-07	-1.31617e-10	-1.76432
81039481	chr7:81039481:C:T	2.84213e-09	-1.31617e-10	-1.76024	3.61453e-07	-1.31617e-10	-1.74134
81039738	chr7:81039738:C:T	1.01685e-08	-1.31617e-10	-0.485498	1.10916e-06	-1.31617e-10	-0.620114
81039888	chr7:81039888:G:A	5.45809e-10	-1.63688	-1.7734	6.65376e-08	-1.63047	-1.80324
81040545	chr7:81040545:G:A	5.74296e-10	-1.56258	-1.79682	8.05564e-08	-1.43478	-1.80773
81040678	chr7:81040678:T:C	3.84115e-09	-1.31617e-10	-1.45902	4.46444e-07	-1.31617e-10	-1.53016
81040913	chr7:81040913:G:A	5.76215e-10	-1.60219	-1.75388	1.21932e-07	-1.53099	-1.29701
81040978	chr7:81040978:C:T	5.96354e-10	-1.63748	-1.68423	1.35428e-07	-1.60818	-1.11485
81041079	chr7:81041079:A:G	4.58367e-09	-1.28229	-9.09645e-10	6.93478e-07	-1.08975	-9.09645e-10
81041145	chr7:81041145:T:C	3.86014e-09	-1.31617e-10	-1.45409	4.49154e-07	-1.31617e-10	-1.5241
81041210	chr7:81041210:C:T	5.90217e-10	-1.64062	-1.69144	1.32479e-07	-1.61477	-1.13028
81041268	chr7:81041268:T:C	4.48432e-09	-1.3042	-9.09645e-10	6.74748e-07	-1.11713	-9.09645e-10
81041470	chr7:81041470:T:A	4.62835e-09	-1.27259	-9.09645e-10	7.01267e-07	-1.07858	-9.09645e-10
81041563	chr7:81041563:T:A	4.63915e-09	-1.27026	-9.09645e-10	7.03301e-07	-1.07568	-9.09645e-10
81041734	chr7:81041734:G:A	7.41753e-10	-1.55182	-1.55171	9.89848e-08	-1.39901	-1.63749
81041938	chr7:81041938:C:T	2.70216e-09	-1.31617e-10	-1.81074	3.37799e-07	-1.31617e-10	-1.80902
81042205	chr7:81042205:T:A	2.70799e-09	-1.31617e-10	-1.80858	3.37241e-07	-1.31617e-10	-1.81067
81042287	chr7:81042287:G:A	1.02818e-08	0.278237	-0.752649	2.20322e-06	0.445006	-0.378802
81042547	chr7:81042547:G:A	4.80961e-09	-1.31617e-10	-1.23417	5.10907e-07	-1.31617e-10	-1.39528
81042731	chr7:81042731:G:A	2.85693e-09	-1.31617e-10	-1.75504	3.51501e-07	-1.31617e-10	-1.76926
81042768	chr7:81042768:C:T	3.17656e-09	-1.31617e-10	-1.64899	3.79607e-07	-1.31617e-10	-1.69233
81042791	chr7:81042791:C:T	2.70718e-09	-1.31617e-10	-1.80888	3.37221e-07	-1.31617e-10	-1.81073
81042923	chr7:81042923:G:A	5.67986e-10	-1.58416	-1.78628	1.08546e-07	-1.50985	-1.43444
81042944	chr7:81042944:C:T	1.06546e-08	-1.31617e-10	-0.438802	1.15661e-06	-1.31617e-10	-0.578217
81043052	chr7:81043052:C:T	5.54671e-10	-1.64503	-1.74914	1.11194e-07	-1.63426	-1.28593
81043117	chr7:81043117:G:A	3.24968e-09	-1.31617e-10	-1.62623	3.87206e-07	-1.31617e-10	-1.67251
81043347	chr7:81043347:A:G	4.39867e-09	-1.31617e-10	-1.32349	5.1623e-07	-1.31617e-10	-1.38492
81043782	chr7:81043782:G:C	4.5155e-09	-1.29728	-9.09645e-10	6.80857e-07	-1.10812	-9.09645e-10
81043879	chr7:81043879:C:T	3.52713e-09	-1.31617e-10	-1.54431	3.85215e-07	-1.31617e-10	-1.67767
81044153	chr7:81044153:C:T	5.95442e-10	-1.53118	-1.79206	8.48354e-08	-1.38532	-1.80544
81044178	chr7:81044178:T:G	5.76781e-10	-1.62296	-1.73213	1.23506e-07	-1.58292	-1.23225
81044183	chr7:81044183:C:T	5.92108e-10	-1.54147	-1.78739	1.18743e-07	-1.442	-1.41251
81044590	chr7:81044590:A:G	2.72035e-09	-1.31617e-10	-1.80403	3.39932e-07	-1.31617e-10	-1.80272
81044651	chr7:81044651:G:T	5.32108e-10	-1.62528	-1.81042	1.09339e-07	-1.59508	-1.34194
81044770	chr7:81044770:C:A	5.80067e-10	-1.62436	-1.72504	1.25603e-07	-1.58452	-1.21383
81044846	chr7:81044846:T:C	1.06612e-08	-1.31617e-10	-0.438181	1.15802e-06	-1.31617e-10	-0.577003
81045060	chr7:81045060:G:A	2.70279e-09	-1.31617e-10	-1.81051	3.37296e-07	-1.31617e-10	-1.81051
81045706	chr7:81045706:C:A	3.22243e-09	-1.31617e-10	-1.63465	3.84145e-07	-1.31617e-10	-1.68045
81046063	chr7:81046063:A:G	1.26789e-08	-1.31617e-10	-0.264854	1.46149e-06	-1.31617e-10	-0.344257
81046708	chr7:81046708:A:G	5.8148e-10	-1.62127	-1.7257	1.25861e-07	-1.58014	-1.21616
81046940	chr7:81046940:T:C	2.91086e-09	-1.31617e-10	-1.73634	3.40726e-07	-1.31617e-10	-1.80039
81047066	chr7:81047066:G:GA	4.49294e-09	-1.30228	-9.09645e-10	6.76575e-07	-1.11443	-9.09645e-10
81047257	chr7:81047257:T:G	5.69794e-10	-1.62765	-1.73962	1.20009e-07	-1.59049	-1.25342
81047410	chr7:81047410:T:C	4.73874e-09	-1.31617e-10	-1.24902	5.2627e-07	-1.31617e-10	-1.36566
81047417	chr7:81047417:C:T	3.44996e-09	-1.31617e-10	-1.56643	4.14426e-07	-1.31617e-10	-1.60457
81047557	chr7:81047557:G:A	4.41997e-09	-1.31617e-10	-1.31866	5.03167e-07	-1.31617e-10	-1.41055
81047578	chr7:81047578:A:G	8.35894e-10	-1.48805	-1.49599	1.45532e-07	-1.53856	-1.11251
81047598	chr7:81047598:G:A	6.29965e-09	-1.31617e-10	-0.964297	7.80857e-07	-1.31617e-10	-0.971077
81047916	chr7:81047916:T:C	5.26267e-09	-1.31617e-10	-1.14415	6.05186e-07	-1.31617e-10	-1.22593
81047929	chr7:81047929:T:C	5.69655e-10	-1.62737	-1.74014	1.19809e-07	-1.59015	-1.25541
81047981	chr7:81047981:G:A	7.27377e-09	-1.31617e-10	-0.820516	8.67355e-07	-1.31617e-10	-0.866021
81048046	chr7:81048046:ATATAT:A	2.7061e-09	-1.31617e-10	-1.80928	3.41775e-07	-1.31617e-10	-1.79732
81048114	chr7:81048114:A:G	2.71106e-09	-1.31617e-10	-1.80745	3.42155e-07	-1.31617e-10	-1.7962
81048713	chr7:81048713:G:A	5.82742e-10	-1.57332	-1.77148	1.21112e-07	-1.48727	-1.34749
81048782	chr7:81048782:T:C	2.70487e-09	-1.31617e-10	-1.80974	5.95638e-06	-1.31617e-10	1.06075
81048816	chr7:81048816:A:AC	5.69932e-10	-1.62362	-1.74341	1.19564e-07	-1.58385	-1.26376
81048969	chr7:81048969:G:A	5.99712e-10	-1.52682	-1.78928	8.55364e-08	-1.37869	-1.80384
81049118	chr7:81049118:A:G	2.70226e-09	-1.31617e-10	-1.8107	3.37395e-07	-1.31617e-10	-1.81022
81049309	chr7:81049309:AGCCACCAGGAGTCTTT:A	5.90828e-10	-1.5521	-1.77892	1.23833e-07	-1.45538	-1.35716
81049449	chr7:81049449:A:G	1.08075e-08	-1.31617e-10	-0.424553	1.17681e-06	-1.31617e-10	-0.560906
81049494	chr7:81049494:C:T	5.45635e-09	-1.10801	-9.09645e-10	7.51949e-07	-1.0088	-9.09645e-10
81049511	chr7:81049511:C:G	2.70203e-09	-1.31617e-10	-1.81079	3.39048e-07	-1.31617e-10	-1.80533
81049581	chr7:81049581:T:C	3.18501e-09	-1.64633	-9.09645e-10	3.97074e-07	-1.64735	-9.09645e-10
81049592	chr7:81049592:A:G	2.70197e-09	-1.31617e-10	-1.81081	3.37212e-07	-1.31617e-10	-1.81076
81049607	chr7:81049607:T:C	1.04664e-09	-1.11669	-1.64251	2.66933e-07	-0.887761	-1.15671
81049894	chr7:81049894:A:G	5.41872e-10	-1.63186	-1.78565	1.02946e-07	-1.59797	-1.3993
81049936	chr7:81049936:T:G	2.71683e-09	-1.31617e-10	-1.80533	3.43581e-07	-1.31617e-10	-1.79205
81049956	chr7:81049956:C:T	4.75646e-09	-1.24529	-9.09645e-10	7.12462e-07	-1.06274	-9.09645e-10
81049989	chr7:81049989:A:G	4.4822e-09	-1.31617e-10	-1.30468	4.80576e-07	-1.31617e-10	-1.45648
81050045	chr7:81050045:G:A	6.07021e-09	-1.31617e-10	-1.0014	7.54531e-07	-1.31617e-10	-1.00537
81050049	chr7:81050049:A:G	5.33647e-10	-1.62527	-1.80754	1.2366e-07	-1.59507	-1.21887
81050170	chr7:81050170:T:G	5.7217e-10	-1.6321	-1.73101	1.22086e-07	-1.59787	-1.22888
81050278	chr7:81050278:G:A	5.60733e-10	-1.63323	-1.75008	1.15413e-07	-1.60004	-1.28291
81050366	chr7:81050366:A:C	3.53798e-09	-1.31617e-10	-1.54123	4.0299e-07	-1.31617e-10	-1.63256
81050378	chr7:81050378:G:A	6.52719e-10	-1.64354	-1.58786	1.35178e-07	-1.6109	-1.11398
81050415	chr7:81050415:A:T	4.75242e-09	-1.31617e-10	-1.24614	5.27654e-07	-1.31617e-10	-1.36303
81050434	chr7:81050434:A:C	5.33845e-10	-1.62171	-1.81073	1.11673e-07	-1.58952	-1.32638
81050553	chr7:81050553:G:A	3.41679e-09	-1.57609	-9.09645e-10	4.16389e-07	-1.59985	-9.09645e-10
81050833	chr7:81050833:A:G	7.30322e-10	-1.6048	-1.51426	1.63971e-07	-1.51949	-1.01229
81050915	chr7:81050915:A:ATCAGTTCTAT	6.92304e-09	-1.31617e-10	-0.869935	8.57067e-07	-1.31617e-10	-0.877954
81050990	chr7:81050990:A:G	2.90826e-09	-1.31617e-10	-1.73723	3.71299e-07	-1.31617e-10	-1.71446
81051136	chr7:81051136:C:T	3.25236e-09	-1.62541	-9.09645e-10	4.01035e-07	-1.63742	-9.09645e-10
81051470	chr7:81051470:C:T	4.49546e-09	-1.31617e-10	-1.30172	4.81831e-07	-1.31617e-10	-1.45388
81051545	chr7:81051545:T:C	3.16856e-09	-1.31617e-10	-1.65151	3.71007e-07	-1.31617e-10	-1.71525
81051686	chr7:81051686:T:G	6.06179e-10	-1.57303	-1.73234	8.93216e-08	-1.43861	-1.70062
81051851	chr7:81051851:A:T	2.6073e-08	0.456108	-9.09645e-10	3.47844e-06	0.522871	-9.09645e-10
81051874	chr7:81051874:C:T	5.63686e-10	-1.59366	-1.78439	1.11847e-07	-1.5175	-1.39684
81051938	chr7:81051938:T:C	2.70207e-09	-1.31617e-10	-1.81077	3.37265e-07	-1.31617e-10	-1.8106
81051943	chr7:81051943:T:C	5.74336e-10	-1.63018	-1.72915	1.23082e-07	-1.59419	-1.22443
81052563	chr7:81052563:G:A	5.3448e-10	-1.6206	-1.81066	1.11228e-07	-1.5884	-1.33149
81052633	chr7:81052633:T:A	1.00818e-09	-1.06941	-1.72724	2.33782e-07	-0.829708	-1.34737
81052865	chr7:81052865:A:C	2.70445e-09	-1.31617e-10	-1.80989	3.38556e-07	-1.31617e-10	-1.80678
81052940	chr7:81052940:C:T	2.71687e-09	-1.31617e-10	-1.80531	3.37723e-07	-1.31617e-10	-1.80924
81052973	chr7:81052973:T:C	5.35731e-10	-1.61835	-1.81056	1.1612e-07	-1.5851	-1.29175
81052995	chr7:81052995:G:A	4.41588e-09	-1.31617e-10	-1.31958	4.75505e-07	-1.31617e-10	-1.46709
81053321	chr7:81053321:T:C	5.75944e-10	-1.63205	-1.72448	1.23818e-07	-1.59818	-1.21447
81053681	chr7:81053681:G:T	5.83834e-10	-1.56331	-1.77962	1.21134e-07	-1.47153	-1.36304
81053881	chr7:81053881:G:A	2.70795e-09	-1.31617e-10	-1.8086	3.37941e-07	-1.31617e-10	-1.8086
81053959	chr7:81053959:G:C	5.33867e-10	-1.63286	-1.79954	7.85663e-08	-1.60162	-1.66591
81053992	chr7:81053992:G:A	5.36721e-10	-1.62727	-1.7998	7.93739e-08	-1.59197	-1.66532
81054725	chr7:81054725:A:G	6.84849e-10	-1.47527	-1.70808	8.85206e-08	-1.36098	-1.78726
81056137	chr7:81056137:G:GA	2.79774e-09	-1.31617e-10	-1.77598	3.46656e-07	-1.31617e-10	-1.78314
81056177	chr7:81056177:C:T	2.83467e-09	-1.31617e-10	-1.76286	3.50915e-07	-1.31617e-10	-1.77092
81056304	chr7:81056304:A:G	5.24569e-09	-1.14738	-9.09645e-10	6.97686e-07	-1.0837	-9.09645e-10
81056624	chr7:81056624:G:A	3.53444e-09	-1.31617e-10	-1.54223	3.93682e-07	-1.31617e-10	-1.65593
81056667	chr7:81056667:T:C	5.77632e-10	-1.55864	-1.79497	8.58419e-08	-1.49603	-1.68294
81056669	chr7:81056669:C:T	2.702e-09	-1.31617e-10	-1.8108	3.37538e-07	-1.31617e-10	-1.80979
81056709	chr7:81056709:A:G	5.08355e-09	-1.17878	-9.09645e-10	5.53004e-07	-1.3161	-9.09645e-10
81056880	chr7:81056880:G:A	4.24026e-09	-1.36017	-9.09645e-10	6.23607e-07	-1.19595	-9.09645e-10
81056964	chr7:81056964:A:G	5.62738e-10	-1.58495	-1.79479	8.29295e-08	-1.53066	-1.68282
81057215	chr7:81057215:G:C	2.92135e-09	-1.31617e-10	-1.73274	3.65408e-07	-1.31617e-10	-1.73046
81057528	chr7:81057528:T:A	5.70742e-10	-1.57708	-1.78853	8.24428e-08	-1.52014	-1.69922
81057554	chr7:81057554:C:T	3.56636e-09	-1.31617e-10	-1.53325	4.31927e-07	-1.31617e-10	-1.56321
81057806	chr7:81057806:G:A	2.91515e-09	-1.31617e-10	-1.73487	3.65315e-07	-1.31617e-10	-1.73071
81058087	chr7:81058087:C:A	3.21709e-09	-1.63631	-9.09645e-10	4.04244e-07	-1.62945	-9.09645e-10
81058162	chr7:81058162:G:T	2.79198e-09	-1.31617e-10	-1.77804	3.55094e-07	-1.31617e-10	-1.75909
81058260	chr7:81058260:A:G	2.94079e-09	-1.31617e-10	-1.72611	3.6676e-07	-1.31617e-10	-1.72676
81058367	chr7:81058367:G:A	5.02529e-09	-1.31617e-10	-1.19031	5.95999e-07	-1.31617e-10	-1.24123
81058382	chr7:81058382:A:G	2.97583e-09	-1.31617e-10	-1.71427	3.81633e-07	-1.31617e-10	-1.68701
81058428	chr7:81058428:C:T	3.71872e-09	-1.31617e-10	-1.49141	4.13655e-07	-1.31617e-10	-1.60644
81058441	chr7:81058441:T:C	4.45008e-09	-1.31187	-9.09645e-10	6.60764e-07	-1.13807	-9.09645e-10
81058747	chr7:81058747:G:C	7.67054e-10	-1.27259	-1.7974	1.55646e-07	-1.12244	-1.46145
81058763	chr7:81058763:G:T	5.95576e-10	-1.54741	-1.77561	8.36847e-08	-1.48012	-1.72429
81058795	chr7:81058795:T:C	3.92578e-09	-1.31617e-10	-1.43723	4.35546e-07	-1.31617e-10	-1.55487
81058895	chr7:81058895:A:G	6.25247e-10	-1.46375	-1.81065	9.40891e-08	-1.27857	-1.80865
81058968	chr7:81058968:CT:C	2.78515e-09	-1.31617e-10	-1.78049	3.4545e-07	-1.31617e-10	-1.78662
81059072	chr7:81059072:T:C	3.58535e-09	-1.31617e-10	-1.52793	4.01845e-07	-1.31617e-10	-1.6354
81059087	chr7:81059087:C:A	2.7045e-09	-1.31617e-10	-1.80987	3.37421e-07	-1.31617e-10	-1.81014
81059184	chr7:81059184:C:T	2.95825e-09	-1.31617e-10	-1.72019	3.69028e-07	-1.31617e-10	-1.7206
81059227	chr7:81059227:A:T	5.80909e-10	-1.56286	-1.78509	8.34129e-08	-1.5002	-1.70746
81059280	chr7:81059280:C:T	5.81488e-10	-1.56763	-1.77932	8.19553e-08	-1.50664	-1.71866
81059347	chr7:81059347:C:T	5.85234e-10	-1.55368	-1.78686	8.47158e-08	-1.48817	-1.704
81059539	chr7:81059539:A:G	3.7266e-09	-1.31617e-10	-1.48929	4.93213e-07	-1.31617e-10	-1.43053
81059744	chr7:81059744:G:A	2.87993e-09	-1.31617e-10	-1.74702	3.60891e-07	-1.31617e-10	-1.74289
81060037	chr7:81060037:TG:T	5.80328e-10	-1.56367	-1.78528	8.33756e-08	-1.50124	-1.70688
81060552	chr7:81060552:T:G	6.20272e-10	-1.49306	-1.78932	9.21755e-08	-1.41262	-1.69516
81060658	chr7:81060658:T:C	2.81154e-09	-1.31617e-10	-1.77106	3.4503e-07	-1.31617e-10	-1.78784
81060808	chr7:81060808:T:C	5.86429e-10	-1.55124	-1.78726	7.6678e-08	-1.53464	-1.75722
81060921	chr7:81060921:G:T	2.92409e-09	-1.31617e-10	-1.73181	3.61649e-07	-1.31617e-10	-1.74079
81060988	chr7:81060988:T:C	3.77238e-09	-1.31617e-10	-1.47708	4.17638e-07	-1.31617e-10	-1.59685
81061105	chr7:81061105:C:T	5.76285e-10	-1.56707	-1.78887	8.36435e-08	-1.50541	-1.69949
81061384	chr7:81061384:T:G	3.28859e-09	-1.31617e-10	-1.61433	4.11993e-07	-1.31617e-10	-1.61046
81061559	chr7:81061559:G:A	3.69273e-09	-1.31617e-10	-1.49842	4.40743e-07	-1.31617e-10	-1.54301
81061645	chr7:81061645:T:C	7.41328e-10	-1.45748	-1.64662	1.8305e-07	-1.34624	-1.07547
81062335	chr7:81062335:C:T	8.18996e-09	-1.31617e-10	-0.701882	7.57368e-07	-1.31617e-10	-1.00162
81062465	chr7:81062465:T:C	5.59473e-09	-1.31617e-10	-1.08296	5.66598e-07	-1.31617e-10	-1.29182
81062637	chr7:81062637:T:A	5.30931e-10	-1.64433	-1.79358	1.24618e-07	-1.64718	-1.15903
81062741	chr7:81062741:G:A	6.78121e-10	-1.38267	-1.81055	1.20009e-07	-1.27945	-1.56445
81063128	chr7:81063128:A:AT	6.6238e-10	-1.40724	-1.80946	1.1921e-07	-1.30945	-1.54113
81063222	chr7:81063222:G:A	5.83652e-09	-1.04066	-9.09645e-10	8.15548e-07	-0.927609	-9.09645e-10
81063236	chr7:81063236:C:T	5.27095e-09	-1.31617e-10	-1.14258	5.84577e-07	-1.31617e-10	-1.26058
81063971	chr7:81063971:A:G	9.10778e-09	-1.31617e-10	-0.595662	1.19565e-06	-1.31617e-10	-0.545024
81064052	chr7:81064052:A:T	1.20334e-09	-0.937154	-1.68253	3.32979e-07	-0.728417	-1.09497
81064427	chr7:81064427:G:C	2.9534e-09	-1.48295	-0.238889	1.63053e-07	-1.47594	-1.06145
81064997	chr7:81064997:G:T	2.82965e-09	-0.547859	-1.21678	3.46901e-07	-0.21426	-1.56817
81065263	chr7:81065263:A:G	3.55755e-09	-1.31617e-10	-1.53572	5.14035e-07	-1.31617e-10	-1.38918
81065575	chr7:81065575:G:A	3.80686e-09	-1.31617e-10	-1.46799	5.60042e-07	-1.31617e-10	-1.30346
81065614	chr7:81065614:A:G	3.58348e-09	-1.31617e-10	-1.52845	5.19776e-07	-1.31617e-10	-1.37807
81065713	chr7:81065713:T:C	5.32862e-09	-1.31617e-10	-1.1317	6.01745e-07	-1.31617e-10	-1.23164
81066421	chr7:81066421:T:C	4.20324e-09	-1.31617e-10	-1.36894	4.66698e-07	-1.31617e-10	-1.48579
81066467	chr7:81066467:A:G	4.42793e-09	-1.31686	-9.09645e-10	5.10746e-07	-1.3956	-9.09645e-10
81066512	chr7:81066512:C:T	7.01357e-09	-1.31617e-10	-0.856944	1.05382e-06	-1.31617e-10	-0.671289
81066608	chr7:81066608:A:G	4.76552e-09	-0.365449	-0.877935	5.28278e-07	-0.0181925	-1.34365
81066945	chr7:81066945:T:C	5.86181e-09	0.253248	-1.28958	8.29599e-07	0.699827	-1.61035
81067099	chr7:81067099:T:C	4.18503e-09	-1.31617e-10	-1.37328	4.71666e-07	-1.31617e-10	-1.4752
81067194	chr7:81067194:T:C	2.13199e-09	-0.240322	-1.80741	4.36582e-07	0.180115	-1.73261
81067439	chr7:81067439:G:A	3.02122e-09	-1.31617e-10	-1.69913	3.76709e-07	-1.31617e-10	-1.7
81067671	chr7:81067671:G:T	2.98665e-09	-1.31617e-10	-1.71064	3.83783e-07	-1.31617e-10	-1.68139
81067677	chr7:81067677:C:T	2.99244e-09	-1.31617e-10	-1.7087	3.57691e-07	-1.31617e-10	-1.7518
81067720	chr7:81067720:T:C	4.86467e-09	-1.31617e-10	-1.22279	6.39983e-07	-1.31617e-10	-1.17003
81068074	chr7:81068074:A:T	2.72738e-09	-1.31617e-10	-1.80145	3.37748e-07	-1.31617e-10	-1.80917
81068167	chr7:81068167:G:C	9.56315e-09	-1.31617e-10	-0.546873	9.79976e-07	-1.31617e-10	-0.743941
81068310	chr7:81068310:A:G	9.02913e-10	-1.14099	-1.76593	1.64158e-07	-1.20641	-1.32422
81068776	chr7:81068776:T:G	8.44614e-09	-1.31617e-10	-0.671081	1.06909e-06	-1.31617e-10	-0.656909
81070567	chr7:81070567:G:A	8.39022e-10	-1.23636	-1.74395	9.65633e-08	-1.31036	-1.75091
81070647	chr7:81070647:TTTA:T	2.34254e-09	-1.33086	-0.622695	5.0108e-07	-1.03494	-0.379759
81070672	chr7:81070672:A:G	2.76606e-09	-1.31617e-10	-1.78736	3.39917e-07	-1.31617e-10	-1.80277
81070748	chr7:81070748:T:C	3.26027e-09	-1.62298	-9.09645e-10	4.19187e-07	-1.59315	-9.09645e-10
81070977	chr7:81070977:C:T	2.70544e-09	-1.31617e-10	-1.80952	3.37653e-07	-1.31617e-10	-1.80945
81070978	chr7:81070978:G:A	8.20902e-10	-1.25002	-1.75212	9.70589e-08	-1.31203	-1.74412
81071008	chr7:81071008:G:A	4.79339e-09	-1.31617e-10	-1.23755	5.15148e-07	-1.31617e-10	-1.38702
81071138	chr7:81071138:T:C	2.61075e-09	-0.0423482	-1.8028	5.60579e-07	0.371626	-1.67413
81071263	chr7:81071263:C:G	4.20049e-09	-1.31617e-10	-1.36959	4.70946e-07	-1.31617e-10	-1.47673
81071266	chr7:81071266:C:T	3.52925e-09	-1.5437	-9.09645e-10	4.21573e-07	-1.58748	-9.09645e-10
81071306	chr7:81071306:C:T	2.74665e-09	-1.31617e-10	-1.79441	3.47958e-07	-1.31617e-10	-1.77939
81071323	chr7:81071323:C:T	2.39446e-09	-1.33546	-0.596169	5.1783e-07	-1.03715	-0.344675
81071325	chr7:81071325:T:C	2.87336e-09	0.054349	-1.80366	6.27025e-07	0.486813	-1.6773
81071380	chr7:81071380:C:T	2.21957e-09	-1.28474	-0.722739	4.82356e-07	-0.971488	-0.481299
81071522	chr7:81071522:C:T	6.49351e-09	-1.31617e-10	-0.933987	7.14061e-07	-1.31617e-10	-1.0605
81071686	chr7:81071686:G:C	3.21608e-09	0.169658	-1.80628	7.07152e-07	0.608666	-1.67889
81071814	chr7:81071814:C:G	2.80686e-09	-1.31617e-10	-1.77273	3.66101e-07	-1.31617e-10	-1.72856
81072346	chr7:81072346:A:G	4.69567e-09	-1.25815	-9.09645e-10	6.35278e-07	-1.17741	-9.09645e-10
81072474	chr7:81072474:G:A	2.79645e-09	0.0249603	-1.8014	6.10463e-07	0.449723	-1.66698
81072645	chr7:81072645:G:A	7.73211e-09	-1.31617e-10	-0.759408	8.0935e-07	-1.31617e-10	-0.935239
81072683	chr7:81072683:C:T	1.1604e-09	-1.57416	-1.08187	2.0331e-07	-1.42056	-0.896174
81072954	chr7:81072954:G:A	6.6868e-09	-1.31617e-10	-0.904655	7.10118e-07	-1.31617e-10	-1.06604
81072992	chr7:81072992:CTCATATGTAGT:C	6.0183e-09	-1.31617e-10	-1.00999	6.67027e-07	-1.31617e-10	-1.12864
81073001	chr7:81073001:A:G	6.37996e-09	-1.31617e-10	-0.951629	7.16169e-07	-1.31617e-10	-1.05755
81073115	chr7:81073115:A:G	1.85218e-09	-1.46662	-0.721809	3.69871e-07	-1.20871	-0.509601
81073673	chr7:81073673:A:G	7.12805e-09	-0.840752	-9.09645e-10	7.88637e-07	-0.961163	-9.09645e-10
81073744	chr7:81073744:T:G	3.82352e-09	-1.31617e-10	-1.46362	4.3938e-07	-1.31617e-10	-1.5461
81074195	chr7:81074195:T:C	3.71742e-09	-1.31617e-10	-1.49176	4.93234e-07	-1.31617e-10	-1.43049
81074297	chr7:81074297:A:G	1.9469e-09	-1.31414	-0.824411	4.10119e-07	-1.01389	-0.601126
81074331	chr7:81074331:T:G	4.17555e-09	-1.31617e-10	-1.37554	5.63447e-07	-1.31617e-10	-1.2974
81075164	chr7:81075164:C:T	1.79987e-09	-1.33692	-0.880154	3.75539e-07	-1.0458	-0.657305
81075286	chr7:81075286:A:T	4.1947e-09	-1.31617e-10	-1.37097	4.72794e-07	-1.31617e-10	-1.47281
81075833	chr7:81075833:T:C	1.99469e-09	-1.30724	-0.807065	4.21617e-07	-1.0051	-0.582275
81076302	chr7:81076302:A:G	1.98205e-09	-1.29529	-0.825365	4.23174e-07	-0.986582	-0.597104
81076455	chr7:81076455:C:G	5.31434e-09	-1.13438	-9.09645e-10	7.09059e-07	-1.06753	-9.09645e-10
81076537	chr7:81076537:A:G	3.35739e-09	-1.31617e-10	-1.59363	4.22243e-07	-1.31617e-10	-1.58589
81076699	chr7:81076699:C:T	1.04667e-08	1.30006	-1.75665	1.25836e-06	1.26846	-1.76236
81076727	chr7:81076727:T:C	8.59395e-09	1.09638	-1.75011	1.0325e-06	1.06471	-1.75644
81076742	chr7:81076742:G:C	3.17414e-09	-1.31617e-10	-1.64975	3.72432e-07	-1.31617e-10	-1.71141
81077059	chr7:81077059:G:A	8.21317e-09	1.05029	-1.74934	9.86165e-07	1.01789	-1.75553
81077143	chr7:81077143:G:A	3.48267e-09	-1.55699	-9.09645e-10	4.22547e-07	-1.58517	-9.09645e-10
81077785	chr7:81077785:G:A	1.89591e-09	-1.35113	-0.813959	3.93678e-07	-1.06741	-0.588529
81077927	chr7:81077927:G:T	3.12344e-09	-1.31617e-10	-1.66586	4.24154e-07	-1.31617e-10	-1.58137
81077962	chr7:81077962:A:G	7.49796e-10	-1.56207	-1.53067	1.30078e-07	-1.40814	-1.3552
81078157	chr7:81078157:A:G	3.30315e-09	0.194042	-1.80395	7.2416e-07	0.631263	-1.67772
81078162	chr7:81078162:C:T	2.01751e-09	-1.32862	-0.774307	4.25112e-07	-1.03619	-0.542925
81078453	chr7:81078453:A:G	3.55778e-09	0.267743	-1.8034	7.98227e-07	0.714224	-1.6633
81078884	chr7:81078884:T:C	4.43022e-09	-1.31617e-10	-1.31634	4.76856e-07	-1.31617e-10	-1.46425
81079414	chr7:81079414:G:A	1.03476e-09	-0.986517	-1.78411	1.76855e-07	-1.0645	-1.39164
81080019	chr7:81080019:C:T	4.81979e-09	-1.31617e-10	-1.23206	5.3417e-07	-1.31617e-10	-1.35076
81080086	chr7:81080086:C:A	4.61606e-09	-1.27525	-9.09645e-10	5.38768e-07	-1.34218	-9.09645e-10
81080197	chr7:81080197:T:C	5.24645e-10	-1.64733	-1.80249	6.94004e-08	-1.59092	-1.80065
81080473	chr7:81080473:A:C	6.62721e-10	-1.64303	-1.57317	7.8271e-08	-1.55498	-1.71631
81080479	chr7:81080479:TTAA:T	8.7771e-09	1.12916	-1.7618	1.05594e-06	1.09802	-1.7673
81080604	chr7:81080604:C:T	6.17472e-09	0.780161	-1.76449	7.51018e-07	0.750722	-1.76076
81080854	chr7:81080854:C:T	1.53718e-08	-0.0722559	-9.09645e-10	1.49925e-06	-0.318748	-9.09645e-10
81081367	chr7:81081367:T:C	6.9237e-10	-1.64732	-1.5251	7.72269e-08	-1.59425	-1.69047
81081403	chr7:81081403:T:A	9.41943e-09	-1.31617e-10	-0.562015	1.22014e-06	-1.31617e-10	-0.524746
81081404	chr7:81081404:A:G	9.07799e-09	-1.31617e-10	-0.598938	1.17635e-06	-1.31617e-10	-0.561299
81081413	chr7:81081413:A:G	7.49318e-09	-1.31617e-10	-0.790797	8.31323e-07	-1.31617e-10	-0.908451
81081415	chr7:81081415:G:A	7.45366e-09	-1.31617e-10	-0.796085	8.27399e-07	-1.31617e-10	-0.913183
81081939	chr7:81081939:C:T	6.41989e-10	-1.64727	-1.60071	7.44204e-08	-1.58464	-1.7371
81082020	chr7:81082020:A:C	4.56262e-09	-1.31617e-10	-1.28689	6.18006e-07	-1.31617e-10	-1.20497
81083312	chr7:81083312:C:T	7.31094e-10	-1.63838	-1.47962	1.15753e-07	-1.55795	-1.32207
81083559	chr7:81083559:A:G	2.35379e-09	-0.138422	-1.81034	5.13126e-07	0.279669	-1.67062
81083607	chr7:81083607:C:T	3.36766e-09	-1.31617e-10	-1.59057	4.02603e-07	-1.31617e-10	-1.63352
81083675	chr7:81083675:A:G	1.1257e-09	-1.45134	-1.23505	2.17378e-07	-1.2001	-1.04973
81083718	chr7:81083718:A:G	1.14282e-09	-1.41939	-1.25191	2.23752e-07	-1.15273	-1.0682
81084039	chr7:81084039:G:A	7.26886e-09	-1.31617e-10	-0.82119	7.8997e-07	-1.31617e-10	-0.959475
81084040	chr7:81084040:A:AT	5.01029e-09	-1.31617e-10	-1.1933	5.6486e-07	-1.31617e-10	-1.29489
81084047	chr7:81084047:A:G	9.97917e-09	-1.31617e-10	-0.50429	1.28471e-06	-1.31617e-10	-0.473185
81084249	chr7:81084249:C:A	2.87638e-09	-1.31617e-10	-1.74826	3.61474e-07	-1.31617e-10	-1.74128
81084359	chr7:81084359:G:A	2.8727e-09	-1.31617e-10	-1.74954	3.60984e-07	-1.31617e-10	-1.74264
81084851	chr7:81084851:T:A	6.29591e-10	-1.64289	-1.62459	7.59047e-08	-1.55252	-1.74947
81084924	chr7:81084924:T:G	4.83109e-09	-1.31617e-10	-1.22972	5.17934e-07	-1.31617e-10	-1.38162
81085003	chr7:81085003:G:C	3.11722e-09	-1.31617e-10	-1.66785	3.88479e-07	-1.31617e-10	-1.66923
81085201	chr7:81085201:C:T	4.20742e-09	-1.31617e-10	-1.36794	4.75708e-07	-1.31617e-10	-1.46667
81085266	chr7:81085266:C:T	4.51157e-09	-1.31617e-10	-1.29814	5.05488e-07	-1.31617e-10	-1.40594
81085320	chr7:81085320:T:C	7.34274e-10	-1.63951	-1.47415	1.16013e-07	-1.56169	-1.31607
81085601	chr7:81085601:T:G	3.52472e-09	-1.54499	-9.09645e-10	4.49588e-07	-1.52314	-9.09645e-10
81085751	chr7:81085751:G:A	8.88131e-10	-1.1644	-1.75903	1.06015e-07	-1.24086	-1.72703
81085849	chr7:81085849:T:C	6.58527e-10	-1.64106	-1.58148	9.96163e-08	-1.5679	-1.46224
81086062	chr7:81086062:A:C	1.03869e-08	-1.31617e-10	-0.464249	1.33855e-06	-1.31617e-10	-0.43213
81086156	chr7:81086156:A:G	4.17027e-09	-1.31617e-10	-1.37681	5.61964e-07	-1.31617e-10	-1.30003
81086224	chr7:81086224:G:A	4.4947e-09	-1.31617e-10	-1.30189	4.89221e-07	-1.31617e-10	-1.43866
81086273	chr7:81086273:T:C	4.52442e-09	-1.31617e-10	-1.2953	5.06757e-07	-1.31617e-10	-1.40344
81086447	chr7:81086447:C:T	2.75811e-09	-1.31617e-10	-1.79025	3.56033e-07	-1.31617e-10	-1.75645
81086448	chr7:81086448:A:G	4.49771e-09	-1.31617e-10	-1.30122	5.04041e-07	-1.31617e-10	-1.40881
81086566	chr7:81086566:T:A	2.76569e-09	-0.00436732	-1.78313	6.7876e-07	0.423012	-1.53421
81086567	chr7:81086567:G:T	2.78963e-09	0.00844922	-1.78733	6.79363e-07	0.437539	-1.54785
81086572	chr7:81086572:A:T	1.03664e-08	-1.31617e-10	-0.46622	1.33569e-06	-1.31617e-10	-0.43427
81086732	chr7:81086732:G:C	1.13393e-09	-1.39468	-1.28442	2.22966e-07	-1.11561	-1.10884
81087362	chr7:81087362:C:T	4.48716e-09	-1.31617e-10	-1.30357	5.35938e-07	-1.31617e-10	-1.34745
81087387	chr7:81087387:G:A	8.81242e-10	-1.15129	-1.77992	1.11302e-07	-1.22649	-1.69273
81087400	chr7:81087400:T:C	4.3675e-09	-1.31617e-10	-1.3306	4.99636e-07	-1.31617e-10	-1.41759
81087418	chr7:81087418:C:T	1.24005e-09	-1.47879	-1.11085	2.42432e-07	-1.24239	-0.898363
81088506	chr7:81088506:A:G	2.76138e-09	-1.31617e-10	-1.78906	3.50597e-07	-1.31617e-10	-1.77183
81088527	chr7:81088527:C:T	7.19892e-09	-1.31617e-10	-0.830859	7.37787e-07	-1.31617e-10	-1.02781
81088604	chr7:81088604:C:A	4.26693e-09	-1.31617e-10	-1.3539	5.817e-07	-1.31617e-10	-1.26551
81088615	chr7:81088615:T:C	1.03773e-09	-1.46981	-1.29794	1.97806e-07	-1.22656	-1.11762
81088653	chr7:81088653:G:T	4.82563e-09	-1.23085	-9.09645e-10	6.40461e-07	-1.16928	-9.09645e-10
81088800	chr7:81088800:A:G	1.11746e-09	-1.36341	-1.33033	2.22734e-07	-1.07046	-1.15503
81088810	chr7:81088810:A:G	2.71736e-09	-1.31617e-10	-1.80513	3.45339e-07	-1.31617e-10	-1.78694
81089019	chr7:81089019:A:G	4.09679e-09	-1.31617e-10	-1.39459	4.59963e-07	-1.31617e-10	-1.50032
81089060	chr7:81089060:A:G	1.0474e-09	-1.41402	-1.34446	2.04328e-07	-1.14195	-1.16979
81089098	chr7:81089098:A:C	8.15196e-09	-1.31617e-10	-0.706532	8.83008e-07	-1.31617e-10	-0.848136
81089558	chr7:81089558:A:C	6.76362e-10	-1.58839	-1.60743	1.10243e-07	-1.44518	-1.4836
81089586	chr7:81089586:A:C	3.83607e-09	-1.46034	-9.09645e-10	4.97893e-07	-1.42108	-9.09645e-10
81089884	chr7:81089884:A:T	1.33668e-09	-1.29676	-1.21784	2.82028e-07	-0.974461	-1.015
81090362	chr7:81090362:C:T	2.82682e-09	-1.31617e-10	-1.76564	3.43819e-07	-1.31617e-10	-1.79136
81090382	chr7:81090382:T:C	5.2263e-09	0.634658	-1.78574	6.52184e-07	0.644922	-1.79606
81090839	chr7:81090839:T:C	3.37606e-09	-1.31617e-10	-1.58808	3.91009e-07	-1.31617e-10	-1.66274
81090951	chr7:81090951:T:C	2.58779e-09	-0.144585	-1.7094	2.82756e-07	-0.257447	-1.72944
81091010	chr7:81091010:C:T	3.48627e-09	-1.31617e-10	-1.55596	4.33746e-07	-1.31617e-10	-1.55901
81091234	chr7:81091234:C:T	4.13746e-09	-1.38471	-9.09645e-10	4.74655e-07	-1.46888	-9.09645e-10
81091272	chr7:81091272:G:A	4.31448e-09	-1.31617e-10	-1.34281	4.85149e-07	-1.31617e-10	-1.44701
81091280	chr7:81091280:G:A	1.50737e-08	-1.31617e-10	-0.0918387	1.67243e-06	-1.31617e-10	-0.209434
81091414	chr7:81091414:T:G	4.29373e-09	-1.31617e-10	-1.34763	4.67232e-07	-1.31617e-10	-1.48464
81091534	chr7:81091534:C:A	5.34138e-09	-1.31617e-10	-1.12931	5.9279e-07	-1.31617e-10	-1.24663
81091557	chr7:81091557:A:C	2.71886e-09	-1.31617e-10	-1.80458	3.37472e-07	-1.31617e-10	-1.80999
81091849	chr7:81091849:T:A	8.71354e-10	-1.17202	-1.77048	1.80385e-07	-0.780069	-1.65631
81091885	chr7:81091885:A:G	2.72606e-09	-1.31617e-10	-1.80193	3.37837e-07	-1.31617e-10	-1.80891
81091924	chr7:81091924:C:T	3.0153e-09	-1.31617e-10	-1.70109	3.77308e-07	-1.31617e-10	-1.69841
81091983	chr7:81091983:T:C	1.94707e-09	-0.434525	-1.70394	3.7157e-07	0.0402467	-1.75398
81092773	chr7:81092773:T:C	3.30618e-09	-1.609	-9.09645e-10	4.08062e-07	-1.62005	-9.09645e-10
81093056	chr7:81093056:G:A	2.70365e-09	-1.31617e-10	-1.81019	3.37211e-07	-1.31617e-10	-1.81076
81093334	chr7:81093334:A:G	1.95396e-09	-0.345073	-1.78986	3.37643e-07	-0.0207743	-1.78871
81093347	chr7:81093347:G:C	5.92092e-10	-1.53376	-1.79512	8.78802e-08	-1.58327	-1.57223
81093746	chr7:81093746:G:A	1.73836e-09	-0.456273	-1.79557	3.03959e-07	-0.125268	-1.78931
81094318	chr7:81094318:T:C	7.7101e-09	-0.762259	-9.09645e-10	8.36435e-07	-0.90232	-9.09645e-10
81094397	chr7:81094397:A:G	2.59339e-08	-1.31617e-10	0.45076	2.33972e-06	-1.31617e-10	0.126315
81094411	chr7:81094411:A:G	1.29394e-09	-0.918006	-1.62909	2.20774e-07	-0.451886	-1.78244
81094689	chr7:81094689:A:G	9.47458e-10	-1.54636	-1.3124	2.08481e-07	-1.59496	-0.696659
81094959	chr7:81094959:T:C	6.13115e-10	-1.49453	-1.79946	1.41621e-07	-1.258	-1.42031
81095095	chr7:81095095:T:C	1.27456e-08	-1.31617e-10	-0.259604	1.30828e-06	-1.31617e-10	-0.455001
81095207	chr7:81095207:T:C	3.63548e-09	-1.31617e-10	-1.51405	4.42519e-07	-1.31617e-10	-1.53899
81095784	chr7:81095784:G:A	2.70238e-09	-1.31617e-10	-1.81066	3.41637e-07	-1.31617e-10	-1.79772
81095838	chr7:81095838:T:C	3.27946e-09	-1.31617e-10	-1.61711	4.11128e-07	-1.31617e-10	-1.61256
81096186	chr7:81096186:T:C	5.98318e-10	-1.53689	-1.78153	1.43327e-07	-1.3281	-1.33825
81096194	chr7:81096194:AAC:A	3.30763e-09	-1.60856	-9.09645e-10	4.19249e-07	-1.593	-9.09645e-10
81097019	chr7:81097019:T:C	1.34063e-08	-1.31617e-10	-0.209067	1.37171e-06	-1.31617e-10	-0.407656
81097173	chr7:81097173:C:T	2.70598e-09	-1.31617e-10	-1.80933	3.37566e-07	-1.31617e-10	-1.80971
81097692	chr7:81097692:T:C	9.7136e-10	-1.55368	-1.28017	4.21432e-07	-1.34338	-0.244433
81098169	chr7:81098169:T:C	8.82514e-09	-1.31617e-10	-0.627186	1.08122e-06	-1.31617e-10	-0.645623
81098481	chr7:81098481:A:G	3.15915e-09	-1.31617e-10	-1.65449	3.93905e-07	-1.31617e-10	-1.65536
81099159	chr7:81099159:C:T	1.8355e-09	-1.17302	-1.02445	1.55148e-07	-0.813457	-1.77364
81099290	chr7:81099290:A:G	1.92884e-09	-1.12881	-1.01906	1.64684e-07	-0.754898	-1.77254
81099767	chr7:81099767:A:G	3.08603e-09	-1.31617e-10	-1.67791	3.72114e-07	-1.31617e-10	-1.71227
81099845	chr7:81099845:T:C	3.20968e-09	-1.31617e-10	-1.63862	3.8143e-07	-1.31617e-10	-1.68754
81100084	chr7:81100084:T:C	3.22642e-09	-1.31617e-10	-1.63342	3.83168e-07	-1.31617e-10	-1.683
81100231	chr7:81100231:G:A	3.25299e-09	-1.62522	-9.09645e-10	4.12058e-07	-1.6103	-9.09645e-10
81100366	chr7:81100366:A:T	2.72083e-09	-1.31617e-10	-1.80385	3.37627e-07	-1.31617e-10	-1.80953
81100470	chr7:81100470:C:T	3.38068e-09	-1.31617e-10	-1.58671	4.02288e-07	-1.31617e-10	-1.6343
81100520	chr7:81100520:TA:T	2.96415e-09	-1.31617e-10	-1.7182	3.59899e-07	-1.31617e-10	-1.74564
81100581	chr7:81100581:T:C	1.27848e-08	-1.31617e-10	-0.256533	1.31171e-06	-1.31617e-10	-0.452383
81100592	chr7:81100592:T:C	1.90351e-09	-1.10326	-1.05783	1.6892e-07	-0.72155	-1.7805
81100679	chr7:81100679:A:G	1.65122e-09	-1.16835	-1.13493	1.53727e-07	-0.805725	-1.79056
81100684	chr7:81100684:C:T	3.18228e-09	-1.64719	-9.09645e-10	3.97157e-07	-1.64714	-9.09645e-10
81100776	chr7:81100776:A:G	1.8647e-09	-1.12984	-1.05184	1.63326e-07	-0.75656	-1.77916
81100795	chr7:81100795:T:A	1.96543e-09	-1.13623	-0.992845	1.64004e-07	-0.765066	-1.76652
81101557	chr7:81101557:C:T	4.6667e-09	-1.31617e-10	-1.26434	5.2399e-07	-1.31617e-10	-1.37
81101643	chr7:81101643:T:G	2.99652e-09	-1.31617e-10	-1.70734	3.62974e-07	-1.31617e-10	-1.73714
81101789	chr7:81101789:G:T	3.18745e-09	-1.64557	-9.09645e-10	3.97332e-07	-1.6467	-9.09645e-10
81102048	chr7:81102048:C:T	5.90591e-10	-1.57931	-1.75212	1.5001e-07	-1.3977	-1.22307
81102285	chr7:81102285:T:G	5.81835e-10	-1.57189	-1.77447	1.37691e-07	-1.38369	-1.32277
81102533	chr7:81102533:A:G	3.03716e-09	-1.31617e-10	-1.69387	3.66211e-07	-1.31617e-10	-1.72826
81102562	chr7:81102562:G:GA	1.72907e-09	-1.23695	-1.02026	1.42342e-07	-0.900685	-1.77255
81102565	chr7:81102565:C:A	1.71943e-09	-1.24993	-1.01287	1.40096e-07	-0.918233	-1.77091
81102884	chr7:81102884:G:C	3.06296e-09	-1.31617e-10	-1.68541	3.66952e-07	-1.31617e-10	-1.72624
81102913	chr7:81102913:A:T	2.702e-09	-1.31617e-10	-1.8108	3.37211e-07	-1.31617e-10	-1.81076
81103131	chr7:81103131:A:C	2.98804e-09	-1.31617e-10	-1.71017	3.59536e-07	-1.31617e-10	-1.74666
81103304	chr7:81103304:G:T	2.84471e-09	-1.31617e-10	-1.75933	3.4736e-07	-1.31617e-10	-1.78111
81103374	chr7:81103374:C:G	8.79242e-10	-1.49001	-1.44347	9.36851e-08	-1.28746	-1.80407
81103486	chr7:81103486:A:G	2.7161e-09	-1.31617e-10	-1.80559	3.41716e-07	-1.31617e-10	-1.79749
81103662	chr7:81103662:C:T	1.30778e-09	-1.31918	-1.21727	2.24001e-07	-1.11855	-1.10127
81103995	chr7:81103995:G:A	8.78015e-09	-1.31617e-10	-0.632297	8.73378e-07	-1.31617e-10	-0.859101
81104206	chr7:81104206:C:T	2.90776e-09	-1.31617e-10	-1.73741	3.65726e-07	-1.31617e-10	-1.72959
81104239	chr7:81104239:A:G	5.8448e-10	-1.59036	-1.75146	9.34075e-08	-1.62468	-1.46981
81104311	chr7:81104311:T:C	1.32481e-09	-1.01971	-1.50382	1.88988e-07	-0.580275	-1.80951
81104374	chr7:81104374:G:A	1.02806e-09	-1.56323	-1.21389	2.29485e-07	-1.60796	-0.587667
81104558	chr7:81104558:C:T	2.76381e-09	-1.31617e-10	-1.78818	3.57106e-07	-1.31617e-10	-1.75344
81104560	chr7:81104560:C:T	2.85315e-09	-1.31617e-10	-1.75637	3.47548e-07	-1.31617e-10	-1.78057
81105107	chr7:81105107:T:C	2.8671e-09	-1.31617e-10	-1.75149	3.66913e-07	-1.31617e-10	-1.72634
81105176	chr7:81105176:A:G	2.80192e-09	-1.31617e-10	-1.77448	3.64256e-07	-1.31617e-10	-1.73361
81105249	chr7:81105249:A:G	2.85497e-09	-1.31617e-10	-1.75573	3.48299e-07	-1.31617e-10	-1.77841
81105638	chr7:81105638:A:G	2.07691e-09	-1.09018	-0.983734	1.74474e-07	-0.704297	-1.7654
81105897	chr7:81105897:TTACAAGAATGTG:T	2.9833e-09	-1.31617e-10	-1.71176	3.58307e-07	-1.31617e-10	-1.75008
81106286	chr7:81106286:G:A	2.85018e-09	-1.31617e-10	-1.75741	3.4786e-07	-1.31617e-10	-1.77967
81106483	chr7:81106483:C:T	3.05075e-09	-1.31617e-10	-1.6894	3.6902e-07	-1.31617e-10	-1.72062
81106695	chr7:81106695:A:T	2.82557e-09	-1.31617e-10	-1.76608	3.45617e-07	-1.31617e-10	-1.78614
81106893	chr7:81106893:A:G	1.61263e-09	-0.668937	-1.65799	2.34835e-07	-0.369171	-1.80341
81106908	chr7:81106908:C:T	2.82339e-09	-1.31617e-10	-1.76685	3.45035e-07	-1.31617e-10	-1.78782
81107121	chr7:81107121:A:C	8.90323e-10	-1.41569	-1.50527	1.05354e-07	-1.18124	-1.7929
81107153	chr7:81107153:C:T	2.82284e-09	-0.200029	-1.56702	3.48144e-07	-0.152258	-1.62659
81107220	chr7:81107220:A:G	2.7223e-09	-1.31617e-10	-1.80331	3.41277e-07	-1.31617e-10	-1.79878
81107470	chr7:81107470:C:G	2.82211e-09	-1.31617e-10	-1.76731	3.44545e-07	-1.31617e-10	-1.78925
81107494	chr7:81107494:T:C	2.94207e-09	-1.31617e-10	-1.72568	3.53882e-07	-1.31617e-10	-1.76251
81107722	chr7:81107722:C:T	2.83344e-09	-1.31617e-10	-1.7633	3.45497e-07	-1.31617e-10	-1.78649
81107777	chr7:81107777:T:A	2.81216e-09	-1.31617e-10	-1.77084	3.43638e-07	-1.31617e-10	-1.79188
81107799	chr7:81107799:C:T	2.8191e-09	-1.31617e-10	-1.76837	3.44299e-07	-1.31617e-10	-1.78996
81107896	chr7:81107896:C:T	1.15393e-08	-1.31617e-10	-0.359028	1.23213e-06	-1.31617e-10	-0.514966
81107988	chr7:81107988:C:T	2.82398e-09	-1.31617e-10	-1.76664	3.44655e-07	-1.31617e-10	-1.78892
81108091	chr7:81108091:T:G	2.82505e-09	-1.31617e-10	-1.76626	3.44743e-07	-1.31617e-10	-1.78867
81108290	chr7:81108290:C:T	2.83736e-09	-1.31617e-10	-1.76192	3.45857e-07	-1.31617e-10	-1.78544
81108476	chr7:81108476:T:G	2.82918e-09	-1.31617e-10	-1.7648	3.45094e-07	-1.31617e-10	-1.78765
81108515	chr7:81108515:C:T	4.92263e-09	-1.31617e-10	-1.21095	5.86276e-07	-1.31617e-10	-1.25768
81108587	chr7:81108587:G:C	3.23975e-09	-0.904258	-0.725037	2.74755e-07	-1.01082	-1.00477
81108594	chr7:81108594:A:G	2.81155e-09	-1.31617e-10	-1.77106	3.43592e-07	-1.31617e-10	-1.79201
81108674	chr7:81108674:G:GTT	2.72084e-09	-1.31617e-10	-1.80385	3.4303e-07	-1.31617e-10	-1.79365
81108740	chr7:81108740:C:A	2.78206e-09	-1.31617e-10	-1.7816	3.41258e-07	-1.31617e-10	-1.79883
81108760	chr7:81108760:CACA:C	2.7937e-09	-1.31617e-10	-1.77742	3.4207e-07	-1.31617e-10	-1.79645
81108772	chr7:81108772:A:C	2.83832e-09	-1.31617e-10	-1.76158	3.50815e-07	-1.31617e-10	-1.77121
81108881	chr7:81108881:T:C	1.51521e-08	-0.0866498	-9.09645e-10	1.97958e-06	-0.0408317	-9.09645e-10
81109039	chr7:81109039:C:A	2.80353e-09	-1.31617e-10	-1.77391	3.42948e-07	-1.31617e-10	-1.79389
81109144	chr7:81109144:T:A	3.25456e-09	-0.923335	-0.701396	2.7611e-07	-1.02827	-0.982399
81109146	chr7:81109146:A:T	3.01267e-09	-1.31617e-10	-1.70196	3.66231e-07	-1.31617e-10	-1.7282
81109159	chr7:81109159:C:A	1.06976e-09	-1.47475	-1.26261	4.92238e-07	-1.21024	-0.222264
81109202	chr7:81109202:T:A	2.82296e-09	-1.31617e-10	-1.767	3.44585e-07	-1.31617e-10	-1.78913
81109468	chr7:81109468:T:A	3.27111e-09	-1.31617e-10	-1.61966	4.01031e-07	-1.31617e-10	-1.63743
81109608	chr7:81109608:TA:CA	1.16114e-08	-1.31617e-10	-0.352806	1.21367e-06	-1.31617e-10	-0.530065
81109687	chr7:81109687:G:A	4.99609e-09	-1.31617e-10	-1.19613	5.52323e-07	-1.31617e-10	-1.31734
81109827	chr7:81109827:C:T	2.91988e-09	-0.133657	-1.59959	3.4854e-07	-0.0243563	-1.75336
81109900	chr7:81109900:T:A	2.73446e-09	-1.31617e-10	-1.79886	3.37926e-07	-1.31617e-10	-1.80864
81110078	chr7:81110078:T:C	4.9626e-09	-1.31617e-10	-1.20286	5.49712e-07	-1.31617e-10	-1.32207
81110116	chr7:81110116:C:G	5.02711e-09	-1.31617e-10	-1.18995	5.56329e-07	-1.31617e-10	-1.31011
81110152	chr7:81110152:C:A	4.96393e-09	-1.31617e-10	-1.20259	5.49914e-07	-1.31617e-10	-1.32171
81110296	chr7:81110296:G:A	4.90135e-09	-1.31617e-10	-1.21528	5.43667e-07	-1.31617e-10	-1.33313
81110345	chr7:81110345:T:A	1.33478e-09	-1.63104	-0.884986	1.27883e-07	-1.64703	-1.13332
81110415	chr7:81110415:T:A	8.20958e-10	-1.48382	-1.51825	9.6149e-08	-1.27725	-1.78832
81110440	chr7:81110440:GCTGA:G	2.32785e-08	-1.31617e-10	0.342739	2.15819e-06	-1.31617e-10	0.0455575
81110479	chr7:81110479:G:A	5.02643e-09	-1.31617e-10	-1.19008	5.56231e-07	-1.31617e-10	-1.31029
81110521	chr7:81110521:A:G	5.02074e-09	-1.31617e-10	-1.19121	5.55665e-07	-1.31617e-10	-1.3113
81110557	chr7:81110557:A:G	2.75946e-09	-1.31617e-10	-1.78975	3.43341e-07	-1.31617e-10	-1.79275
81110635	chr7:81110635:A:G	2.83528e-09	-0.130138	-1.63251	3.52319e-07	-0.0837468	-1.68319
81110697	chr7:81110697:G:A	5.11946e-09	-1.31617e-10	-1.17174	6.38645e-07	-1.31617e-10	-1.17212
81110765	chr7:81110765:C:G	1.29809e-09	-0.831405	-1.71249	1.51081e-07	-0.849613	-1.76404
81110949	chr7:81110949:C:T	2.91437e-09	-1.31617e-10	-1.73514	3.78287e-07	-1.31617e-10	-1.69582
81110951	chr7:81110951:A:G	5.10372e-09	-1.31617e-10	-1.17482	5.64021e-07	-1.31617e-10	-1.29638
81111013	chr7:81111013:A:G	6.08723e-09	-1.31617e-10	-0.998597	6.76704e-07	-1.31617e-10	-1.11424
81111043	chr7:81111043:C:CT	5.02916e-09	-1.31617e-10	-1.18954	5.56798e-07	-1.31617e-10	-1.30927
81111642	chr7:81111642:T:C	5.12372e-09	-1.31617e-10	-1.17091	5.65509e-07	-1.31617e-10	-1.29374
81111680	chr7:81111680:A:T	6.00714e-09	-1.31617e-10	-1.01184	6.64468e-07	-1.31617e-10	-1.13248
81111750	chr7:81111750:C:T	2.16594e-09	-0.537063	-1.49487	2.69814e-07	-0.449962	-1.58377
81111762	chr7:81111762:A:G	5.11066e-09	-1.31617e-10	-1.17346	5.6461e-07	-1.31617e-10	-1.29533
81111845	chr7:81111845:A:G	6.24758e-10	-1.5306	-1.74458	1.69451e-07	-1.30612	-1.19278
81111868	chr7:81111868:A:G	2.86634e-09	-1.31617e-10	-1.75175	3.66803e-07	-1.31617e-10	-1.72665
81112415	chr7:81112415:T:C	3.24557e-09	-1.31617e-10	-1.6275	3.97652e-07	-1.31617e-10	-1.64589
81112833	chr7:81112833:T:C	3.27116e-09	-0.367303	-1.25234	5.61639e-07	0.0607413	-1.36135
81112862	chr7:81112862:T:C	5.04829e-09	-1.31617e-10	-1.18574	5.58636e-07	-1.31617e-10	-1.30597
81113003	chr7:81113003:T:C	5.51071e-09	-1.31617e-10	-1.0981	6.12344e-07	-1.31617e-10	-1.21418
81113007	chr7:81113007:G:A	3.5309e-09	-0.686816	-0.85642	3.61798e-07	-0.677065	-1.06332
81113085	chr7:81113085:A:G	4.96901e-09	-1.31617e-10	-1.20157	5.50815e-07	-1.31617e-10	-1.32007
81113179	chr7:81113179:A:G	2.73424e-09	-1.31617e-10	-1.79894	3.3857e-07	-1.31617e-10	-1.80674
81113208	chr7:81113208:G:A	3.20041e-09	-1.31617e-10	-1.64151	3.92421e-07	-1.31617e-10	-1.65913
81113272	chr7:81113272:C:T	3.66884e-09	-1.50491	-9.09645e-10	4.35284e-07	-1.55547	-9.09645e-10
81113533	chr7:81113533:G:A	4.75691e-09	-1.2902	0.0450098	3.89879e-07	-1.32037	-0.345268
81113559	chr7:81113559:T:A	9.43235e-10	-1.4612	-1.40203	9.76987e-08	-1.24247	-1.80711
81113587	chr7:81113587:A:T	9.67376e-09	-1.31617e-10	-0.535373	1.25758e-06	-1.31617e-10	-0.494528
81113680	chr7:81113680:T:A	2.68949e-09	-0.870825	-0.944613	2.57469e-07	-0.642398	-1.43817
81113905	chr7:81113905:A:C	8.49586e-09	-0.665212	-9.09645e-10	1.23749e-06	-0.510632	-9.09645e-10
81114136	chr7:81114136:G:A	2.70211e-09	-1.31617e-10	-1.81076	3.39155e-07	-1.31617e-10	-1.80501
81114150	chr7:81114150:CTGT:C	4.99115e-09	-1.31617e-10	-1.19712	5.52987e-07	-1.31617e-10	-1.31614
81114159	chr7:81114159:C:T	2.67974e-09	-0.870922	-0.94815	2.56481e-07	-0.644098	-1.44032
81114180	chr7:81114180:C:T	3.30588e-09	-1.31617e-10	-1.60909	4.42015e-07	-1.31617e-10	-1.54013
81114226	chr7:81114226:A:G	1.55879e-09	-0.739244	-1.62164	2.12265e-07	-0.483619	-1.79001
81114586	chr7:81114586:A:G	2.15105e-09	-1.13311	-0.905722	1.87073e-07	-1.00135	-1.39862
81115060	chr7:81115060:A:G	4.92139e-09	-1.31617e-10	-1.2112	5.45873e-07	-1.31617e-10	-1.32908
81115127	chr7:81115127:C:G	4.70086e-09	-1.31617e-10	-1.25704	5.59847e-07	-1.31617e-10	-1.30381
81115207	chr7:81115207:A:G	3.11081e-09	-1.31617e-10	-1.66991	3.82029e-07	-1.31617e-10	-1.68597
81115476	chr7:81115476:C:T	2.54306e-09	-0.899909	-0.971514	2.44102e-07	-0.676057	-1.45783
81115706	chr7:81115706:C:T	5.2569e-09	-1.31617e-10	-1.14525	5.43515e-07	-1.31617e-10	-1.33341
81115790	chr7:81115790:C:G	3.28046e-09	-1.31617e-10	-1.61681	4.01306e-07	-1.31617e-10	-1.63675
81115865	chr7:81115865:G:A	1.51391e-09	-0.770432	-1.61966	2.05104e-07	-0.518004	-1.78995
81115964	chr7:81115964:C:T	1.08202e-08	-1.31617e-10	-0.423371	1.06258e-06	-1.31617e-10	-0.663013
81116187	chr7:81116187:C:A	2.47538e-09	-0.880572	-1.01783	2.42479e-07	-0.653645	-1.48691
81116273	chr7:81116273:T:C	1.76081e-08	-1.31617e-10	0.0635701	1.68012e-06	-1.31617e-10	-0.204851
81116637	chr7:81116637:G:A	1.17158e-08	-1.31617e-10	-0.343852	1.21986e-06	-1.31617e-10	-0.524975
81116987	chr7:81116987:C:T	4.86643e-09	-1.34331	0.120881	2.92695e-07	-1.25529	-0.697051
81117601	chr7:81117601:G:C	1.03163e-08	-1.31617e-10	-0.471065	1.35064e-06	-1.31617e-10	-0.423133
81117763	chr7:81117763:T:A	1.01398e-09	-1.64723	-1.14368	2.48782e-07	-1.632	-0.48289
81118144	chr7:81118144:C:A	4.5039e-09	-1.29985	-9.09645e-10	5.12404e-07	-1.39236	-9.09645e-10
81118289	chr7:81118289:C:T	2.67973e-09	-0.875962	-0.943112	2.55965e-07	-0.64838	-1.43805
81118304	chr7:81118304:T:C	3.18603e-09	-1.31617e-10	-1.64602	3.90488e-07	-1.31617e-10	-1.66407
81118389	chr7:81118389:A:G	3.76183e-09	-1.31617e-10	-1.47988	4.62911e-07	-1.31617e-10	-1.49394
81118431	chr7:81118431:A:C	8.52442e-09	-1.31617e-10	-0.661855	9.26669e-07	-1.31617e-10	-0.799874
81118752	chr7:81118752:A:C	2.00709e-09	-0.628012	-1.48009	2.56516e-07	-0.359817	-1.72446
81118994	chr7:81118994:C:T	5.16544e-09	-1.31617e-10	-1.1628	5.74683e-07	-1.31617e-10	-1.27765
81119081	chr7:81119081:G:A	2.85739e-09	-1.31617e-10	-1.75488	3.6375e-07	-1.31617e-10	-1.735
81119226	chr7:81119226:A:C	2.79266e-09	-1.31617e-10	-1.7778	3.54194e-07	-1.31617e-10	-1.76162
81119331	chr7:81119331:G:A	6.28918e-10	-1.54098	-1.72757	1.8446e-07	-1.3074	-1.10664
81119602	chr7:81119602:G:A	5.08204e-09	-1.31617e-10	-1.17908	5.68249e-07	-1.31617e-10	-1.28891
81119907	chr7:81119907:G:A	5.67333e-09	-1.31617e-10	-1.06901	6.46381e-07	-1.31617e-10	-1.16008
81119948	chr7:81119948:G:T	5.80738e-09	-1.31617e-10	-1.04566	6.44873e-07	-1.31617e-10	-1.16242
81120044	chr7:81120044:C:A	5.94557e-10	-1.53566	-1.78907	1.45575e-07	-1.31535	-1.33543
81121150	chr7:81121150:T:A	1.00749e-08	-1.31617e-10	-0.494747	1.18404e-06	-1.31617e-10	-0.554785
81121430	chr7:81121430:A:G	5.00206e-09	-1.31617e-10	-1.19494	5.58116e-07	-1.31617e-10	-1.3069
81121985	chr7:81121985:TAA:T	5.87887e-09	-1.31617e-10	-1.03343	7.64043e-07	-1.31617e-10	-0.992845
81122336	chr7:81122336:T:A	2.77824e-09	-1.31617e-10	-1.78297	3.58615e-07	-1.31617e-10	-1.74922
81122375	chr7:81122375:C:T	6.19817e-08	-1.31617e-10	1.32205	6.16477e-06	-1.31617e-10	1.09514
81122464	chr7:81122464:T:C	6.43141e-09	-1.31617e-10	-0.943596	7.41761e-07	-1.31617e-10	-1.02244
81122773	chr7:81122773:T:A	2.77963e-09	-1.31617e-10	-1.78247	1.33675e-06	-1.31617e-10	-0.43347
81123090	chr7:81123090:T:C	3.86222e-09	-0.362612	-1.09094	4.36845e-07	-0.339782	-1.21211
81123249	chr7:81123249:C:T	6.34467e-10	-1.64474	-1.61502	7.05568e-08	-1.57738	-1.79767
81123310	chr7:81123310:C:A	3.58845e-09	-1.52707	-9.09645e-10	4.33645e-07	-1.55924	-9.09645e-10
81123486	chr7:81123486:T:C	5.51661e-10	-1.61922	-1.7804	1.26508e-07	-1.49682	-1.29434
81123754	chr7:81123754:G:A	5.87582e-09	-1.31617e-10	-1.03395	6.53167e-07	-1.31617e-10	-1.14964
81123804	chr7:81123804:A:G	6.21029e-09	-1.31617e-10	-0.978583	7.14119e-07	-1.31617e-10	-1.06042
81124032	chr7:81124032:C:A	1.06201e-08	-1.31617e-10	-0.44204	1.11617e-06	-1.31617e-10	-0.613813
81124202	chr7:81124202:G:T	6.31732e-10	-1.63737	-1.62671	7.28653e-08	-1.54876	-1.79409
81124789	chr7:81124789:ATACCTTGC:A	4.98848e-09	-1.31617e-10	-1.19766	5.56676e-07	-1.31617e-10	-1.30949
81124829	chr7:81124829:A:G	9.67571e-09	-1.31617e-10	-0.535171	1.0231e-06	-1.31617e-10	-0.700876
81124948	chr7:81124948:G:T	6.36357e-10	-1.62803	-1.62875	1.22604e-07	-1.64547	-1.17703
81124952	chr7:81124952:T:C	2.91527e-09	-1.31617e-10	-1.73483	3.58761e-07	-1.31617e-10	-1.74881
81125187	chr7:81125187:G:A	4.14763e-09	-1.38225	-9.09645e-10	5.51199e-07	-1.31937	-9.09645e-10
81125287	chr7:81125287:G:T	4.98986e-09	-1.31617e-10	-1.19738	5.56892e-07	-1.31617e-10	-1.3091
81125344	chr7:81125344:C:T	8.84585e-09	-1.31617e-10	-0.624842	1.03524e-06	-1.31617e-10	-0.689085
81126262	chr7:81126262:C:A	1.45111e-09	-0.621722	-1.81074	1.78658e-07	-0.640001	-1.806
81126338	chr7:81126338:T:G	1.09659e-08	-1.31617e-10	-0.41	1.43039e-06	-1.31617e-10	-0.365767
81126546	chr7:81126546:C:T	2.73782e-09	-1.31617e-10	-1.79763	3.38647e-07	-1.31617e-10	-1.80651
81126631	chr7:81126631:T:C	7.886e-10	-1.49982	-1.54247	9.49737e-08	-1.29832	-1.77955
81126644	chr7:81126644:T:C	7.77836e-10	-1.50853	-1.5475	9.38564e-08	-1.31173	-1.77798
81126946	chr7:81126946:G:A	5.01261e-09	-1.31617e-10	-1.19283	5.59169e-07	-1.31617e-10	-1.30502
81126971	chr7:81126971:C:A	2.73385e-09	-1.31617e-10	-1.79908	3.38362e-07	-1.31617e-10	-1.80735
81127028	chr7:81127028:T:C	2.78924e-09	-1.31617e-10	-1.77902	3.66936e-07	-1.31617e-10	-1.72628
81127344	chr7:81127344:C:T	5.5476e-09	-1.31617e-10	-1.09143	6.08058e-07	-1.31617e-10	-1.2212
81127424	chr7:81127424:G:A	2.90288e-09	-1.31617e-10	-1.73909	3.61142e-07	-1.31617e-10	-1.7422
81127434	chr7:81127434:C:T	2.74013e-09	-1.31617e-10	-1.79679	3.47257e-07	-1.31617e-10	-1.78141
81127458	chr7:81127458:A:G	2.7267e-09	-1.31617e-10	-1.8017	3.39893e-07	-1.31617e-10	-1.80284
81127751	chr7:81127751:C:A	6.96196e-10	-1.43751	-1.72941	1.0444e-07	-1.39407	-1.58879
81127798	chr7:81127798:C:T	1.75945e-09	-0.874806	-1.36498	2.11295e-07	-0.611332	-1.66688
81127885	chr7:81127885:G:A	2.70968e-09	-1.31617e-10	-1.80796	3.372e-07	-1.31617e-10	-1.81079
81128006	chr7:81128006:T:C	2.8566e-09	-1.31617e-10	-1.75516	3.5314e-07	-1.31617e-10	-1.76461
81128715	chr7:81128715:G:T	7.16193e-09	-0.836011	-9.09645e-10	1.01496e-06	-0.708862	-9.09645e-10
81128871	chr7:81128871:C:T	6.50265e-10	-1.44063	-1.79454	1.65321e-07	-1.16137	-1.3622
81128874	chr7:81128874:T:C	6.13038e-10	-1.48343	-1.81069	1.71915e-07	-1.40988	-1.07459
81128894	chr7:81128894:T:G	7.69292e-10	-1.50016	-1.56692	9.56399e-08	-1.29859	-1.77229
81128987	chr7:81128987:T:A	5.94588e-09	-1.02209	-9.09645e-10	8.26767e-07	-0.913947	-9.09645e-10
81129088	chr7:81129088:T:A	7.58131e-09	-1.31617e-10	-0.779104	9.8999e-07	-1.31617e-10	-0.733775
81129283	chr7:81129283:A:G	4.18312e-09	-1.31617e-10	-1.37373	5.47688e-07	-1.31617e-10	-1.32576
81129300	chr7:81129300:A:G	1.11406e-09	-0.918384	-1.7784	3.66053e-07	-0.428629	-1.30006
81129362	chr7:81129362:C:A	1.32271e-09	-1.47144	-1.05367	1.4708e-07	-1.4372	-1.2033
81129528	chr7:81129528:A:T	7.58987e-10	-1.51187	-1.56869	9.41816e-08	-1.31659	-1.76965
81129642	chr7:81129642:C:T	1.09979e-08	-1.31617e-10	-0.407086	1.15205e-06	-1.31617e-10	-0.582167
81129923	chr7:81129923:A:G	1.26225e-09	-0.853841	-1.71805	2.5404e-07	-0.334333	-1.75965
81130074	chr7:81130074:G:A	6.40918e-10	-1.52067	-1.72898	1.90346e-07	-1.27632	-1.10631
81130296	chr7:81130296:AG:A	7.86298e-10	-1.50699	-1.53822	9.3832e-08	-1.30907	-1.7809
81130699	chr7:81130699:C:T	6.26604e-08	-1.31617e-10	1.33294	6.22382e-06	-1.31617e-10	1.10467
81130722	chr7:81130722:C:T	1.35157e-09	-0.693062	-1.81046	1.66735e-07	-0.709933	-1.80513
81130879	chr7:81130879:G:GT	5.0043e-09	-1.31617e-10	-1.19449	5.58351e-07	-1.31617e-10	-1.30648
81131132	chr7:81131132:T:C	6.4344e-09	-1.31617e-10	-0.943131	7.41973e-07	-1.31617e-10	-1.02216
81131225	chr7:81131225:G:A	7.09916e-10	-1.37765	-1.76975	1.99498e-07	-1.08705	-1.24861
81131615	chr7:81131615:A:T	7.48132e-10	-1.52801	-1.56696	9.17847e-08	-1.3419	-1.77013
81131833	chr7:81131833:T:TG	7.60249e-10	-1.50514	-1.57376	9.5034e-08	-1.30782	-1.76941
81131913	chr7:81131913:T:C	2.702e-09	-1.31617e-10	-1.8108	3.38106e-07	-1.31617e-10	-1.80811
81132624	chr7:81132624:G:T	5.88048e-09	-1.31617e-10	-1.03315	6.53733e-07	-1.31617e-10	-1.14877
81132708	chr7:81132708:T:C	2.89837e-09	-1.31617e-10	-1.74064	3.64746e-07	-1.31617e-10	-1.73227
81132788	chr7:81132788:ACT:A	6.30505e-10	-1.54211	-1.72391	1.05863e-07	-1.57749	-1.39184
81133016	chr7:81133016:C:T	5.00177e-09	-1.31617e-10	-1.195	5.58066e-07	-1.31617e-10	-1.30699
81133583	chr7:81133583:A:C	6.44708e-10	-1.51691	-1.72684	1.92997e-07	-1.27534	-1.09345
81133960	chr7:81133960:C:T	6.76689e-10	-1.40306	-1.79228	1.72493e-07	-1.13477	-1.34634
81134021	chr7:81134021:G:A	7.27896e-08	-1.31617e-10	1.48278	7.23282e-06	-1.31617e-10	1.25492
81134146	chr7:81134146:C:T	4.68519e-09	-1.31617e-10	-1.26038	5.25136e-07	-1.31617e-10	-1.36781
81134174	chr7:81134174:C:A	2.89808e-09	-1.31617e-10	-1.74074	3.56824e-07	-1.31617e-10	-1.75423
81134327	chr7:81134327:C:T	7.22899e-10	-1.35378	-1.7755	2.00606e-07	-1.06127	-1.26885
81134647	chr7:81134647:G:A	7.21672e-10	-1.34746	-1.78351	1.95383e-07	-1.05554	-1.30097
81134739	chr7:81134739:A:G	6.94716e-09	-1.31617e-10	-0.866457	9.10791e-07	-1.31617e-10	-0.817156
81134740	chr7:81134740:AT:A	2.57857e-09	-0.390609	-1.46695	3.07329e-07	-0.376715	-1.52684
81134849	chr7:81134849:T:C	1.41397e-09	-1.6424	-0.815987	6.94715e-07	-1.58202	0.494057
81135130	chr7:81135130:G:A	3.12938e-09	-1.31617e-10	-1.66396	4.05054e-07	-1.31617e-10	-1.62745
81135199	chr7:81135199:T:C	7.41566e-10	-1.59259	-1.5112	8.00776e-08	-1.45874	-1.78973
81135503	chr7:81135503:C:T	2.71998e-09	-1.31617e-10	-1.80417	3.46939e-07	-1.31617e-10	-1.78232
81135804	chr7:81135804:GGT:G	4.14581e-09	-1.38269	-9.09645e-10	5.46429e-07	-1.32807	-9.09645e-10
81135823	chr7:81135823:A:G	6.20539e-10	-1.51429	-1.76767	1.62563e-07	-1.24043	-1.29998
81135884	chr7:81135884:A:G	3.20637e-09	-1.31617e-10	-1.63965	4.29046e-07	-1.31617e-10	-1.56991
81135898	chr7:81135898:T:C	4.3543e-09	-1.31617e-10	-1.33363	5.93094e-07	-1.31617e-10	-1.24612
81135899	chr7:81135899:G:A	2.70291e-09	-1.31617e-10	-1.81046	3.37331e-07	-1.31617e-10	-1.8104
81135950	chr7:81135950:G:A	9.17333e-09	-1.31617e-10	-0.58849	9.42512e-07	-1.31617e-10	-0.782921
81135952	chr7:81135952:A:G	1.10539e-09	-0.897198	-1.8074	1.16458e-07	-1.26131	-1.61264
81136064	chr7:81136064:T:A	5.55557e-09	-1.31617e-10	-1.08999	5.65191e-07	-1.31617e-10	-1.29431
81136317	chr7:81136317:T:C	8.21608e-10	-1.62841	-1.37288	7.97355e-08	-1.61025	-1.64251
81136491	chr7:81136491:G:A	6.18223e-09	-1.6245	0.641389	4.17951e-06	-1.51539	2.22188
81136573	chr7:81136573:G:C	1.01786e-08	-1.60226	1.11776	9.24852e-06	-1.47778	2.97853
81136888	chr7:81136888:A:G	2.77967e-09	-1.31617e-10	-1.78246	3.43762e-07	-1.31617e-10	-1.79152
81137170	chr7:81137170:G:A	2.82751e-09	-1.31617e-10	-1.76539	3.48951e-07	-1.31617e-10	-1.77654
81137211	chr7:81137211:T:C	5.86567e-10	-1.53825	-1.80001	1.02112e-07	-1.44911	-1.55629
81137225	chr7:81137225:G:A	2.7544e-09	-1.31617e-10	-1.79159	3.40559e-07	-1.31617e-10	-1.80088
81137673	chr7:81137673:T:C	2.90734e-09	-1.31617e-10	-1.73755	3.84391e-07	-1.31617e-10	-1.67981
81138133	chr7:81138133:C:T	2.85927e-09	-1.31617e-10	-1.75422	3.46589e-07	-1.31617e-10	-1.78333
81138363	chr7:81138363:C:T	3.78572e-09	-1.47356	-9.09645e-10	4.44023e-07	-1.53559	-9.09645e-10
81138580	chr7:81138580:C:T	6.8388e-10	-1.43888	-1.74588	1.39948e-07	-1.29223	-1.39797
81138784	chr7:81138784:G:A	7.06102e-10	-1.63154	-1.52124	8.77283e-08	-1.64736	-1.50987
81138946	chr7:81138946:G:A	1.00728e-09	-1.48882	-1.30871	1.1495e-07	-1.61607	-1.2709
81139226	chr7:81139226:A:C	6.81523e-10	-1.62232	-1.5659	8.39308e-08	-1.64604	-1.55544
81139384	chr7:81139384:T:C	6.14878e-10	-1.53847	-1.75266	1.20205e-07	-1.42165	-1.42062
81139444	chr7:81139444:G:C	3.18971e-09	-1.31617e-10	-1.64486	4.16815e-07	-1.31617e-10	-1.59883
81140151	chr7:81140151:A:T	7.00811e-10	-1.39282	-1.76749	1.41087e-07	-1.23163	-1.45046
81140324	chr7:81140324:T:C	5.86564e-10	-1.52813	-1.81013	6.55724e-08	-1.6376	-1.81071
81140383	chr7:81140383:A:G	5.91113e-10	-1.52024	-1.8103	6.57946e-08	-1.63529	-1.80964
81140393	chr7:81140393:G:A	2.86176e-09	-1.31617e-10	-1.75335	3.75857e-07	-1.31617e-10	-1.70226
81140611	chr7:81140611:C:T	6.61915e-09	-1.42791	0.513084	1.11917e-06	-1.5824	0.971272
81140841	chr7:81140841:G:A	2.70608e-09	-1.31617e-10	-1.80929	3.4041e-07	-1.31617e-10	-1.80132
81141129	chr7:81141129:C:T	4.88792e-09	-1.40534	0.187313	5.49157e-07	-1.48167	0.158586
81141346	chr7:81141346:A:G	6.72242e-09	-1.31617e-10	-0.899341	7.37897e-07	-1.31617e-10	-1.02767
81141360	chr7:81141360:T:C	2.70385e-09	-1.31617e-10	-1.81012	3.37274e-07	-1.31617e-10	-1.81058
81141370	chr7:81141370:G:A	2.88018e-09	-1.31617e-10	-1.74694	3.54741e-07	-1.31617e-10	-1.76008
81141636	chr7:81141636:T:C	2.34295e-09	-1.64529	-0.308091	1.41616e-06	-1.60026	1.2245
81141879	chr7:81141879:C:T	9.28425e-10	-1.4185	-1.46056	9.66507e-08	-1.58651	-1.47386
81142037	chr7:81142037:C:T	1.21962e-08	-1.31617e-10	-0.303669	1.45504e-06	-1.31617e-10	-0.34868
81142171	chr7:81142171:C:T	5.02714e-09	-1.31617e-10	-1.18994	6.65612e-07	-1.31617e-10	-1.13076
81142266	chr7:81142266:A:G	5.08718e-09	-1.61625	0.438183	3.67384e-06	-1.55463	2.13216
81142464	chr7:81142464:C:T	2.71006e-09	-1.31617e-10	-1.80782	3.37778e-07	-1.31617e-10	-1.80908
81142651	chr7:81142651:A:G	7.38591e-09	-1.31617e-10	-0.805215	8.97133e-07	-1.31617e-10	-0.832266
81142994	chr7:81142994:C:T	5.21735e-09	-1.31617e-10	-1.1528	6.95727e-07	-1.31617e-10	-1.08651
81143083	chr7:81143083:G:A	3.77232e-09	-1.4771	-9.09645e-10	5.03962e-07	-1.40897	-9.09645e-10
81143134	chr7:81143134:G:A	3.34275e-09	-1.598	-9.09645e-10	4.04894e-07	-1.62784	-9.09645e-10
81143356	chr7:81143356:G:A	3.63369e-09	-1.4929	-0.0216415	5.30824e-07	-1.61647	0.259426
81143780	chr7:81143780:C:T	8.48368e-09	-0.666646	-9.09645e-10	9.48811e-07	-0.77626	-9.09645e-10
81143827	chr7:81143827:A:C	4.97053e-09	-0.103391	-1.09787	5.62667e-07	-0.0853435	-1.21344
81143839	chr7:81143839:A:G	2.91818e-09	-1.31617e-10	-1.73383	3.58823e-07	-1.31617e-10	-1.74864
81144129	chr7:81144129:G:A	2.86455e-09	-1.31617e-10	-1.75238	3.52579e-07	-1.31617e-10	-1.7662
81144620	chr7:81144620:C:A	2.72521e-09	-1.31617e-10	-1.80224	3.38726e-07	-1.31617e-10	-1.80628
81144808	chr7:81144808:T:C	3.59169e-09	-0.0433959	-1.48277	4.17392e-07	-0.0210656	-1.57638
81144869	chr7:81144869:T:G	1.0587e-09	-1.29851	-1.44924	1.0408e-07	-1.5235	-1.46281
81144968	chr7:81144968:G:A	6.06986e-09	-1.31617e-10	-1.00145	8.14001e-07	-1.31617e-10	-0.929508
81144997	chr7:81144997:A:G	1.56114e-08	-1.31617e-10	-0.0567905	1.68158e-06	-1.31617e-10	-0.203983
81145081	chr7:81145081:A:C	3.63906e-09	-0.124833	-1.38823	4.21088e-07	-0.105216	-1.48341
81145519	chr7:81145519:C:T	6.51757e-09	-1.31617e-10	-0.930288	7.6097e-07	-1.31617e-10	-0.996876
81145591	chr7:81145591:A:G	6.1776e-09	-1.58471	0.60085	4.56559e-06	-1.5052	2.30003
81145810	chr7:81145810:T:C	6.29107e-09	-1.31617e-10	-0.965659	6.83489e-07	-1.31617e-10	-1.10426
81145849	chr7:81145849:G:A	1.22074e-09	-1.38148	-1.22385	1.2568e-07	-1.56446	-1.23327
81146340	chr7:81146340:A:G	3.77576e-09	-0.0199597	-1.45623	4.40726e-07	-0.000668855	-1.54238
81146840	chr7:81146840:A:G	2.6694e-09	-1.43633	-0.386608	3.68975e-07	-1.58864	-0.132103
81146935	chr7:81146935:G:A	3.17422e-09	-0.14877	-1.50096	3.70904e-07	-0.130655	-1.58487
81146956	chr7:81146956:A:G	2.70204e-09	-1.31617e-10	-1.81078	3.37604e-07	-1.31617e-10	-1.8096
81147170	chr7:81147170:T:A	1.46668e-09	-1.33126	-1.09053	1.474e-07	-1.53563	-1.10269
81147370	chr7:81147370:A:G	1.31038e-09	-0.728617	-1.80586	3.40272e-07	-0.415758	-1.38597
81147373	chr7:81147373:T:C	6.24839e-09	-1.31617e-10	-0.972466	6.81817e-07	-1.31617e-10	-1.10671
81147414	chr7:81147414:A:T	5.02697e-09	-1.18997	-9.09645e-10	5.95672e-07	-1.24178	-9.09645e-10
81147426	chr7:81147426:A:C	2.73404e-09	-0.417069	-1.38194	9.51298e-07	-0.170515	-0.603127
81147445	chr7:81147445:T:C	2.83767e-09	-1.31617e-10	-1.76181	3.44062e-07	-1.31617e-10	-1.79065
81147622	chr7:81147622:G:C	9.41377e-10	-1.05707	-1.80813	1.50613e-07	-0.806025	-1.81073
81147894	chr7:81147894:G:A	9.79769e-10	-1.59537	-1.22986	3.32519e-07	-1.52168	-0.303096
81148057	chr7:81148057:C:T	4.44483e-09	-1.31617e-10	-1.31305	5.47767e-07	-1.31617e-10	-1.32562
81148360	chr7:81148360:A:G	3.06576e-09	-1.31617e-10	-1.6845	3.767e-07	-1.31617e-10	-1.70002
81148400	chr7:81148400:T:C	1.65177e-09	-0.513537	-1.78941	3.13962e-07	-0.118604	-1.76359
81148473	chr7:81148473:A:T	2.7221e-09	-1.31617e-10	-1.80339	1.50936e-06	-1.31617e-10	-0.312031
81148880	chr7:81148880:C:T	3.096e-09	-1.31617e-10	-1.67468	3.72465e-07	-1.31617e-10	-1.71133
81149064	chr7:81149064:C:T	8.81479e-10	-1.36638	-1.56457	8.91552e-08	-1.56488	-1.57621
81149107	chr7:81149107:G:A	3.13346e-09	-0.153842	-1.50881	3.67574e-07	-0.134269	-1.59027
81149386	chr7:81149386:A:G	9.67197e-10	-1.04892	-1.78922	1.53079e-07	-0.797486	-1.80303
81149605	chr7:81149605:C:T	3.16398e-09	-0.141155	-1.5118	3.71298e-07	-0.121343	-1.59312
81150192	chr7:81150192:G:A	2.71294e-09	-1.31617e-10	-1.80676	3.40044e-07	-1.31617e-10	-1.8024
81150497	chr7:81150497:A:G	2.29998e-09	-0.222051	-1.74984	2.82998e-07	-0.204835	-1.78119
81151233	chr7:81151233:A:G	2.91213e-09	-0.185438	-1.55047	3.43597e-07	-0.166144	-1.62586
81151292	chr7:81151292:G:T	5.6616e-09	-0.0708086	-1.00028	5.96241e-07	-0.0529964	-1.18783
81151547	chr7:81151547:T:C	2.70521e-09	-1.31617e-10	-1.80961	3.3721e-07	-1.31617e-10	-1.81076
81151624	chr7:81151624:T:C	5.81604e-09	-1.31617e-10	-1.04417	6.39108e-07	-1.31617e-10	-1.1714
81151700	chr7:81151700:G:A	1.14347e-09	-1.57169	-1.09903	3.73426e-07	-1.6002	-0.108554
81151836	chr7:81151836:G:A	8.88419e-10	-1.35896	-1.56414	8.89983e-08	-1.56119	-1.58166
81152218	chr7:81152218:T:C	2.85473e-09	-0.232092	-1.52372	3.34026e-07	-0.215878	-1.60437
81152340	chr7:81152340:G:A	2.71141e-09	-1.31617e-10	-1.80732	3.37653e-07	-1.31617e-10	-1.80945
81152796	chr7:81152796:G:A	2.91246e-09	-0.2042	-1.53159	3.4244e-07	-0.186877	-1.6085
81152840	chr7:81152840:T:A	3.73296e-09	-1.47004	-0.0175447	5.49024e-07	-1.60514	0.281811
81152843	chr7:81152843:A:T	7.36006e-09	-1.31617e-10	-0.808722	7.40389e-07	-1.31617e-10	-1.02429
81153032	chr7:81153032:A:G	2.73186e-09	-1.31617e-10	-1.79981	3.39812e-07	-1.31617e-10	-1.80308
81153188	chr7:81153188:C:T	3.206e-09	-1.31617e-10	-1.63977	3.83098e-07	-1.31617e-10	-1.68318
81153196	chr7:81153196:C:T	5.4564e-09	-1.31617e-10	-1.108	6.02546e-07	-1.31617e-10	-1.23031
81153276	chr7:81153276:C:T	1.87565e-08	0.126748	-9.09645e-10	2.01227e-06	-0.0244485	-9.09645e-10
81153572	chr7:81153572:G:T	2.79028e-09	-0.230789	-1.54786	3.28159e-07	-0.214504	-1.62347
81153622	chr7:81153622:C:G	8.29391e-09	-1.31617e-10	-0.689269	1.16315e-06	-1.31617e-10	-0.572585
81153675	chr7:81153675:T:A	2.6377e-09	-0.444053	-1.39083	8.53767e-07	-0.236205	-0.645606
81153693	chr7:81153693:A:AT	2.96955e-09	-1.31617e-10	-1.71638	3.63596e-07	-1.31617e-10	-1.73543
81154072	chr7:81154072:AG:A	5.99421e-09	-1.31617e-10	-1.014	6.56337e-07	-1.31617e-10	-1.14479
81154258	chr7:81154258:G:A	6.47597e-09	-1.31617e-10	-0.936692	8.77529e-07	-1.31617e-10	-0.854359
81154442	chr7:81154442:T:A	2.71744e-09	-1.31617e-10	-1.8051	3.41927e-07	-1.31617e-10	-1.79687
81154540	chr7:81154540:C:T	3.46057e-09	-1.56336	-9.09645e-10	4.42654e-07	-1.53868	-9.09645e-10
81155093	chr7:81155093:A:G	4.17292e-09	-1.31617e-10	-1.37617	5.12436e-07	-1.31617e-10	-1.39229
81155377	chr7:81155377:G:A	2.93573e-09	-0.215074	-1.51276	3.43848e-07	-0.198433	-1.59284
81155437	chr7:81155437:A:G	2.49822e-09	-1.32252	-0.566695	3.00471e-07	-1.41634	-0.509775
81155489	chr7:81155489:T:C	5.43288e-10	-1.60501	-1.8099	6.51897e-08	-1.64651	-1.80766
81155562	chr7:81155562:C:G	5.87643e-09	-1.31617e-10	-1.03384	6.44213e-07	-1.31617e-10	-1.16344
81156166	chr7:81156166:C:G	3.14753e-09	-1.31617e-10	-1.65817	3.84085e-07	-1.31617e-10	-1.68061
81156531	chr7:81156531:A:T	3.6404e-09	-0.111763	-1.40093	4.20978e-07	-0.0931258	-1.49576
81156717	chr7:81156717:C:T	1.25352e-09	-0.777658	-1.80118	2.61045e-07	-0.497769	-1.56901
81156779	chr7:81156779:A:G	2.7147e-09	-1.31617e-10	-1.80611	3.45938e-07	-1.31617e-10	-1.78521
81156868	chr7:81156868:T:C	3.57953e-09	-0.0403639	-1.48919	4.18647e-07	-0.0197312	-1.57471
81157178	chr7:81157178:C:G	4.38267e-09	-1.32713	-9.09645e-10	5.1248e-07	-1.39221	-9.09645e-10
81157242	chr7:81157242:T:C	6.02114e-09	-1.31617e-10	-1.00951	6.6111e-07	-1.31617e-10	-1.13755
81158037	chr7:81158037:T:C	7.44037e-09	-1.31617e-10	-0.797869	7.50625e-07	-1.31617e-10	-1.01056
81158335	chr7:81158335:T:G	9.00637e-10	-1.36433	-1.54511	9.04843e-08	-1.5641	-1.56219
81158420	chr7:81158420:A:AT	3.12258e-09	-0.155252	-1.51088	3.66414e-07	-0.135086	-1.59262
81158642	chr7:81158642:C:T	2.71997e-09	-1.31617e-10	-1.80417	3.38279e-07	-1.31617e-10	-1.8076
81158844	chr7:81158844:C:T	2.11419e-08	-0.826857	1.07332	2.46677e-06	-0.950335	1.12953
81158883	chr7:81158883:T:G	3.08593e-09	-1.31617e-10	-1.67794	1.01272e-06	-1.31617e-10	-0.711077
81159255	chr7:81159255:C:T	3.56785e-09	-1.31617e-10	-1.53283	4.11237e-07	-1.31617e-10	-1.6123
81159459	chr7:81159459:G:C	2.93934e-09	-0.19105	-1.53556	3.46719e-07	-0.17105	-1.61191
81159583	chr7:81159583:G:A	1.93808e-09	-1.46047	-0.682628	2.7085e-07	-1.60054	-0.429361
81160475	chr7:81160475:A:G	3.27119e-09	-0.0930162	-1.52662	3.85391e-07	-0.0729102	-1.6043
81160484	chr7:81160484:T:A	2.80464e-09	-1.31617e-10	-1.77351	3.43768e-07	-1.31617e-10	-1.7915
81160623	chr7:81160623:A:G	3.40186e-09	-0.0755182	-1.50495	4.00274e-07	-0.0538843	-1.58544
81160870	chr7:81160870:C:A	2.878e-09	-0.28182	-1.46587	3.44473e-07	-0.256367	-1.53309
81161063	chr7:81161063:G:A	2.81759e-09	-1.31617e-10	-1.76891	3.48909e-07	-1.31617e-10	-1.77666
81161113	chr7:81161113:T:C	7.71851e-09	-1.31617e-10	-0.761169	7.7294e-07	-1.31617e-10	-0.981268
81161252	chr7:81161252:G:A	3.61416e-09	-1.58585	0.0659196	2.39039e-06	-1.50234	1.65009
81161581	chr7:81161581:A:G	2.7213e-09	-1.31617e-10	-1.80368	3.46216e-07	-1.31617e-10	-1.78441
81161615	chr7:81161615:C:T	3.15328e-09	-1.31617e-10	-1.65635	3.84492e-07	-1.31617e-10	-1.67955
81161797	chr7:81161797:T:C	1.06954e-09	-0.927547	-1.81002	2.33745e-07	-0.677137	-1.5001
81161829	chr7:81161829:C:T	7.28967e-10	-1.59264	-1.52827	1.02337e-07	-1.64442	-1.35878
81161864	chr7:81161864:T:C	3.03758e-09	-0.11124	-1.58249	3.61694e-07	-0.0899823	-1.65069
81161915	chr7:81161915:T:C	3.10088e-09	-0.137421	-1.53568	3.66689e-07	-0.116126	-1.61083
81161993	chr7:81161993:CCAAGGCCCAGACCAGACTTCCTTG:C	2.71939e-09	-1.31617e-10	-1.80438	3.45741e-07	-1.31617e-10	-1.78578
81162053	chr7:81162053:T:G	1.09536e-09	-0.903455	-1.81025	2.43479e-07	-0.642015	-1.49443
81162098	chr7:81162098:T:C	6.59971e-10	-1.61705	-1.6033	1.09272e-07	-1.56265	-1.37498
81162134	chr7:81162134:T:C	2.72956e-09	-1.31617e-10	-1.80065	3.39816e-07	-1.31617e-10	-1.80307
81162752	chr7:81162752:A:G	7.82943e-10	-1.43908	-1.61041	8.64553e-08	-1.59699	-1.57485
81163109	chr7:81163109:T:G	2.83819e-09	-0.188334	-1.57329	3.39881e-07	-0.159645	-1.64323
81163211	chr7:81163211:C:T	3.07286e-09	-1.43059	-0.251587	4.40824e-07	-1.5842	0.0413717
81163321	chr7:81163321:T:G	6.08595e-09	-1.31617e-10	-0.998808	6.64689e-07	-1.31617e-10	-1.13215
81163585	chr7:81163585:C:T	3.0931e-09	-1.31617e-10	-1.67562	3.77724e-07	-1.31617e-10	-1.69731
81163739	chr7:81163739:T:C	8.30579e-09	0.525043	-1.21288	5.60581e-07	0.198405	-1.5009
81163818	chr7:81163818:C:G	7.91708e-10	-1.47163	-1.56673	8.95592e-08	-1.61233	-1.52424
81164014	chr7:81164014:G:C	3.11567e-09	-1.31617e-10	-1.66835	3.83475e-07	-1.31617e-10	-1.68219
81164243	chr7:81164243:T:A	2.88448e-09	-0.183757	-1.56169	3.45114e-07	-0.154642	-1.63295
81164466	chr7:81164466:C:A	2.74667e-09	-0.186995	-1.60741	3.3086e-07	-0.157746	-1.67203
81164543	chr7:81164543:C:A	3.78149e-09	-1.56068	0.0860068	2.54092e-06	-1.46201	1.67082
81164616	chr7:81164616:G:A	1.97003e-09	-0.415143	-1.7116	3.59927e-07	0.0163778	-1.76195
81164728	chr7:81164728:A:G	2.75272e-09	-1.31617e-10	-1.7922	3.4236e-07	-1.31617e-10	-1.79561
81164803	chr7:81164803:T:A	2.76088e-09	-0.187891	-1.60135	3.3192e-07	-0.159555	-1.66702
81165199	chr7:81165199:G:A	2.79785e-09	-0.163001	-1.61294	3.37453e-07	-0.133452	-1.67659
81165432	chr7:81165432:T:C	1.61614e-08	-0.709419	0.687252	1.77909e-06	-0.865269	0.717658
81165437	chr7:81165437:C:A	2.70202e-09	-1.31617e-10	-1.81079	3.39108e-07	-1.31617e-10	-1.80515
81165455	chr7:81165455:C:T	3.32647e-09	-1.57505	-0.0278315	5.26619e-07	-1.64439	0.279394
81165880	chr7:81165880:G:A	2.99425e-09	-1.31617e-10	-1.7081	3.66519e-07	-1.31617e-10	-1.72742
81165980	chr7:81165980:T:C	3.12994e-09	-0.101988	-1.56179	3.74609e-07	-0.0722822	-1.63331
81166765	chr7:81166765:G:A	2.1708e-09	-0.237866	-1.79183	4.03943e-07	0.0339751	-1.66417
81166998	chr7:81166998:G:A	3.03261e-09	-0.171564	-1.5238	3.61355e-07	-0.141932	-1.59968
81167428	chr7:81167428:G:A	2.70217e-09	-1.31617e-10	-1.81074	3.3859e-07	-1.31617e-10	-1.80668
81167597	chr7:81167597:G:A	3.25114e-09	-0.137888	-1.4879	3.85387e-07	-0.10807	-1.56915
81167619	chr7:81167619:G:T	5.46374e-09	-1.31617e-10	-1.10666	6.03979e-07	-1.31617e-10	-1.22793
81167778	chr7:81167778:T:A	3.27904e-09	-0.12585	-1.49139	3.88794e-07	-0.096249	-1.57217
81167828	chr7:81167828:A:T	2.70404e-09	-1.31617e-10	-1.81004	3.37247e-07	-1.31617e-10	-1.81065
81167995	chr7:81167995:C:A	2.61305e-09	-0.355139	-1.48913	3.08498e-07	-0.329797	-1.56996
81168141	chr7:81168141:G:A	1.23528e-08	-1.31617e-10	-0.290904	1.49812e-06	-1.31617e-10	-0.319504
81168478	chr7:81168478:A:G	1.70751e-09	-0.46119	-1.80857	3.25994e-07	-0.0341905	-1.8104
81168632	chr7:81168632:A:G	3.66909e-09	-1.50485	-9.09645e-10	4.76205e-07	-1.46562	-9.09645e-10
81168974	chr7:81168974:C:T	2.70207e-09	-1.31617e-10	-1.81077	3.40155e-07	-1.31617e-10	-1.80207
81168975	chr7:81168975:T:A	2.82146e-09	-1.31617e-10	-1.76753	3.4934e-07	-1.31617e-10	-1.77542
81169225	chr7:81169225:G:A	2.70495e-09	-1.31617e-10	-1.80971	3.40036e-07	-1.31617e-10	-1.80242
81169320	chr7:81169320:A:G	2.45961e-09	-0.399079	-1.50571	2.91382e-07	-0.373422	-1.58341
81169417	chr7:81169417:C:T	3.54237e-09	-1.54	-9.09645e-10	4.57472e-07	-1.50575	-9.09645e-10
81169443	chr7:81169443:T:C	6.28739e-09	-0.265205	-0.701039	6.43343e-07	-0.245059	-0.919731
81169546	chr7:81169546:C:T	6.33827e-09	-1.31617e-10	-0.958184	9.01037e-07	-1.31617e-10	-0.827923
81169576	chr7:81169576:C:A	2.70234e-09	-1.31617e-10	-1.81067	3.37687e-07	-1.31617e-10	-1.80935
81169663	chr7:81169663:C:T	5.83963e-09	-1.31617e-10	-1.04012	6.40501e-07	-1.31617e-10	-1.16922
81169922	chr7:81169922:C:T	6.34759e-09	-1.31617e-10	-0.956715	9.02508e-07	-1.31617e-10	-0.826292
81169965	chr7:81169965:A:G	2.71949e-09	-0.334536	-1.46981	3.20929e-07	-0.307965	-1.55228
81170032	chr7:81170032:A:G	2.74395e-09	-0.287276	-1.50812	3.2502e-07	-0.261495	-1.58609
81170316	chr7:81170316:G:C	9.30691e-09	-1.31617e-10	-0.574033	1.08771e-06	-1.31617e-10	-0.639637
81170357	chr7:81170357:T:C	2.76131e-09	-1.31617e-10	-1.78908	3.40759e-07	-1.31617e-10	-1.80029
81170463	chr7:81170463:C:T	2.77022e-09	-0.294421	-1.49144	3.2708e-07	-0.269798	-1.57147
81170638	chr7:81170638:C:T	5.13947e-09	-0.22539	-0.942451	5.46367e-07	-0.199983	-1.1282
81171102	chr7:81171102:T:A	3.6073e-09	-1.31617e-10	-1.52183	4.13777e-07	-1.31617e-10	-1.60614
```
