## Supplementary material for "Characterization of shared and ancestry-specific signals driving complex traits using multi-ancestry fine-mapping": susiex_nc2.cs80.summary

```
# chr7:79677130-81171133
CS_ID	CS_LENGTH	CS_PURITY	MAX_PIP_SNP	BP	REF_ALLELE	ALT_ALLELE	REF_FRQ	BETA	SE	-LOG10P	MAX_PIP	POST-HOC_PROB_POP1	POST-HOC_PROB_POP2
1	9	0.953712	chr7:80599905:G:T	80599905	T,T	G,G	1,1	-inf,-inf	inf,inf	6.38189,5.3503	0.178975	0.999711	0.992937
2	1	1	chr7:80671133:T:G	80671133	NA,G	NA,T	NA,1	NA,inf	NA,inf	NA,8.77419	0.958487	0.499306	0.987536
```
