## Supplementary material for "Characterization of shared and ancestry-specific signals driving complex traits using multi-ancestry fine-mapping": susiex_nc3.cs80.snp

```
BP	SNP	PIP(CS1)	LogBF(CS1,Pop1)	LogBF(CS1,Pop2)	PIP(CS2)	LogBF(CS2,Pop1)	LogBF(CS2,Pop2)
79677225	chr7:79677225:A:G	1.80329e-09	-1.31617e-10	-1.81094	3.23319e-07	-1.31617e-10	-1.81088
79677597	chr7:79677597:C:T	7.67191e-10	-1.15623	-1.50935	1.00066e-07	-1.39825	-1.58544
79677682	chr7:79677682:A:G	1.80338e-09	-1.31617e-10	-1.81089	3.233e-07	-1.31617e-10	-1.81094
79677728	chr7:79677728:TAACA:T	1.80494e-09	-1.31617e-10	-1.81003	3.23311e-07	-1.31617e-10	-1.81091
79677808	chr7:79677808:T:C	4.28475e-10	-1.54001	-1.70806	9.56272e-08	-1.60265	-1.42642
79677848	chr7:79677848:A:G	3.87339e-09	-1.31617e-10	-1.04642	6.47779e-07	-1.31617e-10	-1.11598
79677926	chr7:79677926:T:A	4.29314e-10	-1.54963	-1.69649	9.66975e-08	-1.60783	-1.41011
79678097	chr7:79678097:C:T	3.74791e-09	-1.07936	-9.09645e-10	6.96378e-07	-1.04363	-9.09645e-10
79678522	chr7:79678522:C:A	5.16257e-10	-1.50175	-1.55996	1.15668e-07	-1.5698	-1.269
79678534	chr7:79678534:C:T	5.49152e-10	-1.23609	-1.76384	8.03566e-08	-1.4709	-1.73215
79678662	chr7:79678662:G:A	3.96265e-10	-1.55613	-1.7701	6.86632e-08	-1.62188	-1.73843
79678917	chr7:79678917:A:G	1.1522e-09	-1.34199	-0.916889	1.57956e-07	-1.52834	-0.998875
79679079	chr7:79679079:G:C	1.14682e-09	-1.33097	-0.932592	1.56596e-07	-1.52153	-1.01432
79679510	chr7:79679510:A:T	3.24742e-09	-1.31617e-10	-1.22269	4.92592e-07	-1.31617e-10	-1.38984
79679530	chr7:79679530:G:A	1.00839e-09	-1.13046	-1.26174	1.32895e-07	-1.3848	-1.31517
79679593	chr7:79679593:G:C	2.19114e-09	-1.31617e-10	-1.61613	3.87885e-07	-1.31617e-10	-1.62882
79679680	chr7:79679680:A:G	5.19263e-10	-1.2751	-1.7808	7.41481e-08	-1.49907	-1.78439
79680347	chr7:79680347:T:C	5.16135e-10	-1.30135	-1.76059	7.74603e-08	-1.51177	-1.72799
79680406	chr7:79680406:C:T	9.43026e-10	-1.18972	-1.2695	1.20869e-07	-1.42139	-1.37343
79680802	chr7:79680802:A:C	2.15137e-09	-1.63445	-9.09645e-10	3.85798e-07	-1.63421	-9.09645e-10
79680814	chr7:79680814:T:G	5.99989e-09	-1.31617e-10	-0.608813	9.85143e-07	-1.31617e-10	-0.696738
79681180	chr7:79681180:G:C	7.67282e-10	-1.17101	-1.49445	1.00242e-07	-1.40805	-1.57389
79681270	chr7:79681270:C:T	9.52899e-10	-1.37762	-1.07118	3.04906e-07	-1.49037	-0.379157
79681298	chr7:79681298:T:A	2.17834e-09	-1.31617e-10	-1.62199	3.85548e-07	-1.31617e-10	-1.63486
79681631	chr7:79681631:T:G	9.70072e-10	-1.64553	-0.785411	7.47122e-07	-1.6339	0.660604
79681777	chr7:79681777:G:A	5.53784e-09	-1.31617e-10	-0.688951	9.1146e-07	-1.31617e-10	-0.774478
79681825	chr7:79681825:T:C	1.97258e-09	-1.31617e-10	-1.72121	3.50708e-07	-1.31617e-10	-1.72957
79682482	chr7:79682482:A:G	4.03758e-10	-1.52902	-1.77848	6.69323e-08	-1.58615	-1.79969
79682560	chr7:79682560:T:C	5.06863e-09	-1.31617e-10	-0.777483	9.12233e-07	-1.31617e-10	-0.77363
79682638	chr7:79682638:C:T	5.89998e-10	-1.5046	-1.42359	6.85755e-08	-1.56063	-1.80096
79683565	chr7:79683565:G:A	1.90021e-09	-1.31617e-10	-1.75859	3.43878e-07	-1.31617e-10	-1.74924
79683796	chr7:79683796:A:G	2.23608e-09	-1.31617e-10	-1.59583	4.20301e-07	-1.31617e-10	-1.54856
79683864	chr7:79683864:T:C	1.81674e-09	-1.31617e-10	-1.80351	3.26251e-07	-1.31617e-10	-1.80186
79683984	chr7:79683984:T:A	1.96164e-09	-1.31617e-10	-1.72677	3.46646e-07	-1.31617e-10	-1.74122
79683992	chr7:79683992:A:G	9.26938e-10	-0.736699	-1.73972	1.41314e-07	-0.833971	-1.80457
79684132	chr7:79684132:A:C	5.35995e-10	-1.63945	-1.38473	2.35462e-07	-1.64552	-0.48246
79684563	chr7:79684563:G:T	4.4372e-10	-1.49808	-1.71504	1.03092e-07	-1.58048	-1.37342
79684641	chr7:79684641:T:C	1.83654e-09	-1.31617e-10	-1.79267	3.28578e-07	-1.31617e-10	-1.79475
79684769	chr7:79684769:C:T	3.82113e-09	-1.31617e-10	-1.06001	5.65976e-07	-1.31617e-10	-1.25097
79684777	chr7:79684777:G:A	1.248e-09	-1.53684	-0.642179	1.89805e-07	-1.51409	-0.82944
79684829	chr7:79684829:A:G	1.24146e-09	-1.53769	-0.646576	1.88933e-07	-1.51491	-0.833221
79684988	chr7:79684988:A:AC	5.41782e-10	-1.63719	-1.37626	2.39432e-07	-1.64428	-0.466973
79685093	chr7:79685093:G:A	2.06943e-09	-1.31617e-10	-1.67328	3.6135e-07	-1.31617e-10	-1.69968
79685176	chr7:79685176:C:T	1.87341e-09	-1.31617e-10	-1.77279	3.33541e-07	-1.31617e-10	-1.77976
79685308	chr7:79685308:G:A	8.09537e-10	-1.63631	-0.975536	7.24037e-08	-1.64702	-1.66025
79685406	chr7:79685406:T:C	1.45394e-08	-0.97666	1.25297	2.09048e-06	-1.20789	1.26352
79685646	chr7:79685646:T:C	1.29267e-08	-1.04568	1.20441	1.9145e-06	-1.24788	1.21556
79685941	chr7:79685941:C:T	1.30139e-08	-1.04259	1.20805	1.92618e-06	-1.24544	1.21921
79686198	chr7:79686198:A:C	2.47381e-09	-1.5231	0.0283057	3.58014e-07	-1.49895	-0.210001
79686211	chr7:79686211:C:A	2.53473e-09	-1.52184	0.0513678	3.66226e-07	-1.49738	-0.188891
79686306	chr7:79686306:AT:A	2.33942e-09	-1.51638	-0.0342684	3.40076e-07	-1.49149	-0.268868
79686323	chr7:79686323:T:C	1.29047e-08	-1.06997	1.22701	1.92234e-06	-1.26755	1.23933
79686367	chr7:79686367:C:A	1.42586e-09	-1.51251	-0.533269	2.14973e-07	-1.48724	-0.731769
79686445	chr7:79686445:T:G	8.25784e-10	-1.64492	-0.947056	7.29197e-08	-1.64575	-1.65441
79686533	chr7:79686533:A:G	2.96477e-09	-1.31375	-9.09645e-10	5.54827e-07	-1.27087	-9.09645e-10
79686551	chr7:79686551:G:A	2.17584e-09	-1.31617e-10	-1.62314	3.97276e-07	-1.31617e-10	-1.60489
79686638	chr7:79686638:A:G	6.59859e-09	-1.31617e-10	-0.513698	1.26903e-06	-1.31617e-10	-0.443519
79686848	chr7:79686848:A:C	3.81247e-10	-1.587	-1.77786	7.5526e-08	-1.62645	-1.6386
79687221	chr7:79687221:A:C	1.82635e-09	-1.31617e-10	-1.79823	3.23378e-07	-1.31617e-10	-1.8107
79687273	chr7:79687273:G:A	2.76301e-09	-1.31617e-10	-1.38423	2.04201e-06	-1.31617e-10	0.0321664
79687378	chr7:79687378:C:T	1.23412e-09	-1.33451	-0.855691	2.13437e-07	-1.47954	-0.746644
79688044	chr7:79688044:T:C	3.23457e-09	-1.31617e-10	-1.22666	5.33426e-07	-1.31617e-10	-1.3102
79688241	chr7:79688241:T:A	3.1541e-08	-1.09094	2.14167	4.01261e-06	-1.28425	1.99192
79688273	chr7:79688273:G:A	3.70825e-09	-1.50384	0.413843	4.53353e-07	-1.47764	0.00478754
79688502	chr7:79688502:T:A	4.22824e-10	-1.61383	-1.64752	6.34038e-08	-1.64213	-1.79787
79688583	chr7:79688583:G:A	6.33796e-09	-1.52618	0.972186	7.3573e-07	-1.50207	0.513407
79688946	chr7:79688946:A:T	1.84429e-09	-1.31617e-10	-1.78846	3.33863e-07	-1.31617e-10	-1.7788
79689028	chr7:79689028:CAATT:C	6.95513e-10	-1.63325	-1.13041	3.80502e-07	-1.64235	-0.00568184
79689047	chr7:79689047:G:A	1.33431e-08	-1.1109	1.30134	1.59792e-06	-1.29484	1.08178
79689219	chr7:79689219:T:C	1.1518e-08	0.0433564	-9.09645e-10	2.4284e-06	0.205461	-9.09645e-10
79689782	chr7:79689782:C:A	4.1956e-10	-1.62746	-1.64165	6.32162e-08	-1.64629	-1.79667
79689811	chr7:79689811:C:CA	6.6556e-10	-1.64693	-1.16075	6.75778e-08	-1.63527	-1.74098
79689972	chr7:79689972:T:A	1.88827e-08	-1.02854	1.56623	2.46138e-06	-1.23319	1.45214
79690115	chr7:79690115:A:C	1.95164e-09	-1.31617e-10	-1.73188	3.48398e-07	-1.31617e-10	-1.73618
79690510	chr7:79690510:G:A	2.54155e-09	-1.46778	-9.09645e-10	4.71133e-07	-1.43438	-9.09645e-10
79690735	chr7:79690735:G:A	2.20307e-08	-1.07661	1.7685	2.83812e-06	-1.27135	1.63273
79690744	chr7:79690744:A:T	7.98065e-10	-1.64116	-0.98496	4.28464e-07	-1.64631	0.116996
79690746	chr7:79690746:T:G	3.87184e-10	-1.63122	-1.71819	6.2292e-08	-1.64696	-1.81074
79691231	chr7:79691231:G:T	1.56462e-09	-1.16556	-0.787348	2.52555e-07	-1.43548	-0.622412
79691374	chr7:79691374:G:A	3.40492e-08	-1.06584	2.19309	4.27078e-06	-1.26187	2.0319
79691420	chr7:79691420:G:T	7.03895e-10	-1.64283	-1.10886	6.81054e-08	-1.64671	-1.72176
79691850	chr7:79691850:T:C	1.88407e-09	-1.31617e-10	-1.76712	3.37735e-07	-1.31617e-10	-1.76726
79692174	chr7:79692174:C:A	5.09487e-09	-1.31617e-10	-0.772319	8.66814e-07	-1.31617e-10	-0.824701
79692436	chr7:79692436:A:G	4.35575e-09	-0.688334	-0.240724	1.35515e-06	-1.06982	0.691963
79692569	chr7:79692569:TCAGA:T	7.45826e-10	-1.4403	-1.25351	1.03703e-07	-1.36074	-1.58725
79692785	chr7:79692785:CTCT:C	2.9788e-09	-1.31617e-10	-1.30903	5.23986e-07	-1.31617e-10	-1.32806
79692819	chr7:79692819:G:C	4.36817e-10	-1.49683	-1.73196	6.66709e-08	-1.57881	-1.81094
79692856	chr7:79692856:C:T	5.08422e-09	-1.31617e-10	-0.774412	1.03622e-06	-1.31617e-10	-0.646189
79693077	chr7:79693077:A:T	9.92197e-10	-1.02303	-1.38536	1.63248e-07	-1.09951	-1.39475
79693393	chr7:79693393:T:A	1.83949e-09	-1.31617e-10	-1.79107	3.28901e-07	-1.31617e-10	-1.79377
79693774	chr7:79693774:T:C	4.7893e-10	-1.44105	-1.69571	6.95761e-08	-1.53752	-1.80958
79693803	chr7:79693803:C:T	5.09503e-09	-1.31617e-10	-0.772289	1.04055e-06	-1.31617e-10	-0.642019
79694369	chr7:79694369:T:C	2.88098e-09	-1.31617e-10	-1.34242	5.52244e-07	-1.31617e-10	-1.27554
79694415	chr7:79694415:A:G	2.12144e-09	-1.31617e-10	-1.64846	3.25638e-07	-1.31617e-10	-1.80374
79694787	chr7:79694787:G:A	3.05654e-09	-1.31617e-10	-1.28327	5.877e-07	-1.31617e-10	-1.21331
79694951	chr7:79694951:G:A	1.8187e-09	-1.31617e-10	-1.80243	3.30846e-07	-1.31617e-10	-1.78787
79695364	chr7:79695364:A:G	1.04372e-09	-1.42898	-0.928784	1.80856e-07	-1.44887	-0.942962
79695535	chr7:79695535:AT:A	1.05811e-09	-1.43396	-0.910107	1.8319e-07	-1.45364	-0.92536
79695823	chr7:79695823:A:G	3.09127e-09	-1.31617e-10	-1.27197	5.94622e-07	-1.31617e-10	-1.2016
79695977	chr7:79695977:A:C	7.67163e-10	-1.50245	-1.16316	1.27368e-07	-1.62534	-1.11711
79695989	chr7:79695989:A:G	1.96311e-09	-1.31617e-10	-1.72603	3.65221e-07	-1.31617e-10	-1.68902
79696436	chr7:79696436:C:T	1.09304e-09	-1.42345	-0.888138	1.89375e-07	-1.44402	-0.901781
79696452	chr7:79696452:G:A	2.01214e-09	-1.31617e-10	-1.70135	3.76918e-07	-1.31617e-10	-1.6575
79696495	chr7:79696495:C:T	3.2682e-09	-1.31617e-10	-1.21632	5.33843e-07	-1.31617e-10	-1.30942
79697207	chr7:79697207:C:T	3.16504e-09	-1.31617e-10	-1.24839	7.03029e-07	-1.31617e-10	-1.03413
79698214	chr7:79698214:C:T	2.26606e-09	-1.58247	-4.04142e-05	2.03571e-07	-1.59393	-0.679574
79698717	chr7:79698717:T:C	2.58336e-09	-1.57039	0.11893	2.25932e-07	-1.58304	-0.586246
79698721	chr7:79698721:G:A	2.68011e-09	-1.31617e-10	-1.4147	5.10691e-07	-1.31617e-10	-1.35376
79699019	chr7:79699019:A:C	2.56746e-09	-1.58528	0.127645	2.2391e-07	-1.59662	-0.58166
79699214	chr7:79699214:T:G	1.84754e-09	-1.31617e-10	-1.7867	3.38688e-07	-1.31617e-10	-1.76445
79699254	chr7:79699254:G:A	1.97299e-09	-1.31617e-10	-1.721	3.46284e-07	-1.31617e-10	-1.74227
79699257	chr7:79699257:C:T	3.56665e-10	-1.62057	-1.81095	6.31101e-08	-1.63668	-1.80796
79699314	chr7:79699314:C:G	2.78035e-09	-1.31617e-10	-1.37798	5.25106e-07	-1.31617e-10	-1.32593
79699457	chr7:79699457:G:A	3.33747e-09	-1.31617e-10	-1.19534	6.27064e-07	-1.31617e-10	-1.14848
79699483	chr7:79699483:C:T	9.13266e-09	-1.31617e-10	-0.188698	1.68852e-06	-1.31617e-10	-0.157919
79699583	chr7:79699583:TTTTC:T	5.3564e-09	-1.31617e-10	-0.722263	1.12809e-06	-1.31617e-10	-0.561248
79699663	chr7:79699663:C:T	2.60914e-09	-1.31617e-10	-1.44153	4.90401e-07	-1.31617e-10	-1.3943
79699698	chr7:79699698:GA:G	2.59263e-09	-1.58849	0.140608	2.25762e-07	-1.59943	-0.570612
79699901	chr7:79699901:A:G	1.80761e-09	-1.31617e-10	-1.80855	3.25945e-07	-1.31617e-10	-1.8028
79700251	chr7:79700251:T:C	9.3657e-09	-1.31617e-10	-0.1635	1.54944e-06	-1.31617e-10	-0.243875
79700437	chr7:79700437:A:G	9.9708e-10	-1.60347	-0.800011	1.82365e-07	-1.64667	-0.736843
79700723	chr7:79700723:C:A	2.82465e-09	-1.31617e-10	-1.36217	5.33965e-07	-1.31617e-10	-1.3092
79700859	chr7:79700859:G:A	1.82909e-09	-1.31617e-10	-1.79673	3.3401e-07	-1.31617e-10	-1.77836
79700913	chr7:79700913:CAT:C	7.86472e-09	-1.31617e-10	-0.338167	4.19896e-07	-1.31617e-10	-1.54952
79701019	chr7:79701019:C:G	7.31225e-09	-0.411004	-9.09645e-10	1.72189e-06	-0.13835	-9.09645e-10
79701086	chr7:79701086:TTA:T	4.3943e-10	-1.62251	-1.60032	6.80815e-08	-1.56312	-1.8057
79701187	chr7:79701187:G:A	3.61948e-10	-1.60756	-1.80925	6.66845e-08	-1.64325	-1.74631
79701561	chr7:79701561:C:T	2.72234e-09	-1.31617e-10	-1.39906	5.13383e-07	-1.31617e-10	-1.3485
79701662	chr7:79701662:T:C	2.65262e-09	-1.31617e-10	-1.42501	4.99473e-07	-1.31617e-10	-1.37597
79702330	chr7:79702330:T:A	1.92896e-09	-1.31617e-10	-1.74357	3.39542e-07	-1.31617e-10	-1.76193
79702459	chr7:79702459:G:A	2.35818e-09	-1.54266	-9.09645e-10	4.31781e-07	-1.52161	-9.09645e-10
79702483	chr7:79702483:A:T	2.5516e-09	-1.59734	0.133503	2.23148e-07	-1.6073	-0.574387
79702792	chr7:79702792:C:A	7.02615e-09	-1.31617e-10	-0.450916	4.02731e-07	-1.31617e-10	-1.59126
79703215	chr7:79703215:A:G	1.45052e-09	-1.41596	-0.612673	1.4626e-07	-1.469	-1.13514
79703403	chr7:79703403:A:G	3.06757e-09	-1.31617e-10	-1.27967	6.02425e-07	-1.31617e-10	-1.18856
79703643	chr7:79703643:C:T	3.10436e-09	-1.31617e-10	-1.26775	6.09123e-07	-1.31617e-10	-1.17751
79703793	chr7:79703793:C:T	2.44248e-09	-1.58952	0.0819822	2.15237e-07	-1.60039	-0.617396
79703815	chr7:79703815:A:AC	1.22191e-08	-1.31617e-10	0.10245	2.27623e-06	-1.31617e-10	0.140752
79704365	chr7:79704365:G:A	3.65857e-10	-1.61629	-1.78978	6.40675e-08	-1.64586	-1.78373
79704425	chr7:79704425:G:A	9.42153e-09	-1.31617e-10	-0.157557	5.99114e-07	-1.31617e-10	-1.19407
79704758	chr7:79704758:C:T	2.46609e-09	-1.55688	0.058959	2.52738e-07	-1.5737	-0.483472
79705008	chr7:79705008:G:A	1.19397e-09	-1.60387	-0.619397	1.23188e-07	-1.61127	-1.16454
79705186	chr7:79705186:T:C	2.28387e-09	-1.57635	0.00167149	2.00093e-07	-1.58327	-0.707477
79705586	chr7:79705586:T:C	2.57823e-09	-1.31617e-10	-1.45345	4.92904e-07	-1.31617e-10	-1.38921
79705666	chr7:79705666:T:C	2.03155e-09	-1.56461	-0.127148	1.83929e-07	-1.57055	-0.804432
79705884	chr7:79705884:C:A	2.00072e-09	-1.54256	-0.164489	1.82376e-07	-1.55096	-0.832496
79706140	chr7:79706140:A:C	3.6256e-09	-1.31617e-10	-1.11253	7.16851e-07	-1.31617e-10	-1.01466
79706188	chr7:79706188:C:T	2.01032e-09	-1.31617e-10	-1.70226	3.62356e-07	-1.31617e-10	-1.6969
79706244	chr7:79706244:G:A	3.30193e-09	-1.31617e-10	-1.20605	6.4924e-07	-1.31617e-10	-1.11372
79706339	chr7:79706339:T:C	1.83977e-09	-1.31617e-10	-1.79091	3.26921e-07	-1.31617e-10	-1.79981
79706624	chr7:79706624:T:C	6.09851e-09	-1.37983	0.78732	4.84801e-07	-1.43845	0.0326623
79706848	chr7:79706848:C:T	3.25132e-09	-1.22149	-9.09645e-10	6.15405e-07	-1.16724	-9.09645e-10
79707111	chr7:79707111:C:A	2.33416e-09	-1.49044	-0.0624595	2.07326e-07	-1.50565	-0.749583
79707218	chr7:79707218:C:T	4.92856e-09	-1.31617e-10	-0.805508	1.02717e-06	-1.31617e-10	-0.654966
79707260	chr7:79707260:C:G	1.07306e-08	-1.31617e-10	-0.0274565	1.76317e-06	-1.31617e-10	-0.114657
79707299	chr7:79707299:T:A	3.91899e-10	-1.62269	-1.71462	6.82198e-08	-1.64151	-1.72528
79707669	chr7:79707669:C:T	1.09355e-08	-1.31617e-10	-0.00853659	2.03494e-06	-1.31617e-10	0.0286985
79708147	chr7:79708147:T:G	2.17959e-09	-1.31617e-10	-1.62142	4.01924e-07	-1.31617e-10	-1.59326
79708432	chr7:79708432:T:C	3.81632e-10	-1.55373	-1.81012	6.94547e-08	-1.61377	-1.73508
79708518	chr7:79708518:T:C	2.9498e-09	-1.31617e-10	-1.31882	5.6717e-07	-1.31617e-10	-1.24887
79708657	chr7:79708657:T:C	1.60683e-09	-1.5435	-0.38279	1.53741e-07	-1.55333	-1.00093
79708672	chr7:79708672:TAATA:T	3.30914e-09	-1.31617e-10	-1.20387	6.52851e-07	-1.31617e-10	-1.10818
79708688	chr7:79708688:T:G	1.91124e-09	-1.56375	-0.189054	1.75856e-07	-1.57099	-0.848867
79708895	chr7:79708895:A:G	4.1954e-10	-1.62042	-1.64873	7.29045e-08	-1.64037	-1.66001
79709373	chr7:79709373:GTTTC:G	1.88747e-09	-1.55609	-0.209222	1.74015e-07	-1.56336	-0.867022
79709388	chr7:79709388:C:T	1.9556e-09	-1.56096	-0.168895	1.78861e-07	-1.56817	-0.834749
79709390	chr7:79709390:T:C	6.06837e-09	-1.41469	0.817225	4.84049e-07	-1.46888	0.0615403
79709662	chr7:79709662:T:C	1.80915e-09	-1.31617e-10	-1.8077	3.24457e-07	-1.31617e-10	-1.80737
79710259	chr7:79710259:T:C	7.36578e-09	-1.31617e-10	-0.403709	4.07449e-07	-1.31617e-10	-1.57961
79710283	chr7:79710283:C:T	2.03557e-09	-1.58043	-0.109348	1.84227e-07	-1.58561	-0.787748
79710335	chr7:79710335:G:A	3.2026e-09	-1.31617e-10	-1.23659	6.29125e-07	-1.31617e-10	-1.14519
79711235	chr7:79711235:G:T	4.54224e-10	-1.62896	-1.56076	7.88389e-08	-1.64445	-1.57767
79712221	chr7:79712221:T:C	2.61298e-09	-1.31617e-10	-1.44006	5.0018e-07	-1.31617e-10	-1.37456
79712547	chr7:79712547:T:C	2.71217e-09	-1.31617e-10	-1.40281	5.20738e-07	-1.31617e-10	-1.33428
79713018	chr7:79713018:AT:A	3.55265e-08	-1.31617e-10	1.16972	9.92689e-07	-1.31617e-10	-0.689108
79713092	chr7:79713092:C:A	3.02788e-09	-1.31617e-10	-1.29269	5.96884e-07	-1.31617e-10	-1.1978
79713988	chr7:79713988:T:G	2.45376e-09	-1.31617e-10	-1.50293	4.24134e-07	-1.31617e-10	-1.53948
79713991	chr7:79713991:T:G	6.07076e-09	-1.40847	0.811396	4.87432e-07	-1.46136	0.0609883
79714526	chr7:79714526:T:A	1.20799e-08	-1.31617e-10	0.0909868	2.22507e-06	-1.31617e-10	0.118017
79715261	chr7:79715261:T:C	1.95886e-09	-1.57383	-0.154361	1.79013e-07	-1.57978	-0.822286
79715462	chr7:79715462:T:G	3.32391e-09	-1.31617e-10	-1.19941	6.54193e-07	-1.31617e-10	-1.10612
79715908	chr7:79715908:A:G	5.00611e-09	-1.39709	0.607191	4.07644e-07	-1.45077	-0.128357
79716079	chr7:79716079:G:T	3.31258e-09	-1.31617e-10	-1.20283	6.5323e-07	-1.31617e-10	-1.1076
79716287	chr7:79716287:G:A	5.74262e-09	-1.41445	0.761816	4.64202e-07	-1.46578	0.0165769
79716644	chr7:79716644:T:C	1.2102e-08	-1.31617e-10	0.092813	2.22963e-06	-1.31617e-10	0.120066
79716649	chr7:79716649:A:G	4.30595e-10	-1.63141	-1.61173	7.4975e-08	-1.64525	-1.62712
79717025	chr7:79717025:A:G	3.75227e-09	-1.31617e-10	-1.07819	8.3788e-07	-1.31617e-10	-0.85865
79717087	chr7:79717087:G:T	4.17046e-10	-1.63969	-1.63543	7.32893e-08	-1.64723	-1.64788
79717104	chr7:79717104:A:G	3.15534e-09	-1.31617e-10	-1.25146	6.18576e-07	-1.31617e-10	-1.1621
79717594	chr7:79717594:G:A	3.13913e-09	-1.64136	0.38475	2.82047e-07	-1.64392	-0.303534
79717932	chr7:79717932:A:C	1.98052e-08	-1.31617e-10	0.58539	3.50944e-06	-1.31617e-10	0.573687
79718025	chr7:79718025:T:C	1.87745e-09	-1.57114	-0.199505	2.11453e-07	-1.51619	-0.719333
79718140	chr7:79718140:G:A	8.64559e-10	-1.45535	-1.09074	9.42975e-08	-1.40498	-1.63809
79718650	chr7:79718650:A:T	4.14642e-09	-1.31617e-10	-0.978309	7.7321e-07	-1.31617e-10	-0.938975
79718816	chr7:79718816:AACTC:A	9.20624e-09	-1.31617e-10	-0.180673	1.53022e-06	-1.31617e-10	-0.256358
79719623	chr7:79719623:C:T	1.80642e-09	-1.31617e-10	-1.80921	3.91365e-07	-1.31617e-10	-1.61988
79719704	chr7:79719704:A:C	6.39501e-10	-1.59468	-1.25294	1.24157e-07	-1.61749	-1.15048
79719712	chr7:79719712:A:C	7.57889e-10	-1.62702	-1.05075	8.17601e-08	-1.60901	-1.57673
79720414	chr7:79720414:T:C	2.12397e-09	-1.64727	-9.09645e-10	3.81718e-07	-1.64484	-9.09645e-10
79721046	chr7:79721046:G:T	3.76621e-09	-1.31617e-10	-1.07449	5.72773e-07	-1.31617e-10	-1.23904
79721445	chr7:79721445:GA:G	2.40204e-09	-1.31617e-10	-1.52424	4.19175e-07	-1.31617e-10	-1.55124
79722042	chr7:79722042:G:A	2.73046e-09	-1.31617e-10	-1.39609	4.94594e-07	-1.31617e-10	-1.38579
79722133	chr7:79722133:T:C	1.81792e-09	-1.31617e-10	-1.80286	3.25629e-07	-1.31617e-10	-1.80377
79722137	chr7:79722137:T:C	3.48901e-09	-1.31617e-10	-1.15094	6.67817e-07	-1.31617e-10	-1.08551
79722142	chr7:79722142:A:C	9.34453e-10	-1.55595	-0.912397	1.06097e-07	-1.59602	-1.32915
79722567	chr7:79722567:A:G	2.27326e-09	-1.57934	-9.09645e-10	4.20169e-07	-1.54887	-9.09645e-10
79722699	chr7:79722699:AAAC:A	4.26737e-10	-1.58499	-1.66715	6.96489e-08	-1.5607	-1.78536
79723374	chr7:79723374:C:A	1.91789e-09	-1.31617e-10	-1.74933	3.44942e-07	-1.31617e-10	-1.74615
79723439	chr7:79723439:T:G	7.24673e-10	-1.48307	-1.23951	1.03473e-07	-1.44771	-1.50251
79723565	chr7:79723565:A:T	9.29052e-10	-1.56751	-0.906638	1.05761e-07	-1.60479	-1.32355
79723682	chr7:79723682:C:T	7.82838e-10	-1.55235	-1.09304	9.62313e-08	-1.57528	-1.44749
79723683	chr7:79723683:CT:C	3.23564e-09	-1.22633	-9.09645e-10	5.77573e-07	-1.23069	-9.09645e-10
79723924	chr7:79723924:G:A	8.51471e-10	-1.57472	-0.986624	9.92065e-08	-1.61005	-1.38227
79723977	chr7:79723977:G:A	1.80328e-09	-1.31617e-10	-1.81095	4.06717e-07	-1.31617e-10	-1.58141
79724364	chr7:79724364:G:A	1.80353e-09	-1.31617e-10	-1.81081	4.11954e-07	-1.31617e-10	-1.56861
79724733	chr7:79724733:A:G	6.48041e-10	-1.52507	-1.30929	8.21594e-08	-1.57083	-1.61003
79724797	chr7:79724797:TTTTA:T	1.15421e-08	-1.31617e-10	0.0454487	6.08392e-07	-1.31617e-10	-1.17871
79724897	chr7:79724897:G:A	2.0581e-09	-1.31617e-10	-1.67877	3.62427e-07	-1.31617e-10	-1.6967
79724905	chr7:79724905:T:C	2.2979e-09	-1.31617e-10	-1.56856	4.03133e-07	-1.31617e-10	-1.59026
79725880	chr7:79725880:G:A	6.5436e-10	-1.57637	-1.24828	8.23457e-08	-1.60996	-1.56864
79726016	chr7:79726016:G:T	5.5901e-10	-1.5697	-1.41244	7.59156e-08	-1.59237	-1.66753
79726026	chr7:79726026:A:C	4.53152e-10	-1.55354	-1.63855	8.1944e-08	-1.59116	-1.59233
79726220	chr7:79726220:T:C	1.80408e-09	-1.31617e-10	-1.8105	3.24431e-07	-1.31617e-10	-1.80745
79726409	chr7:79726409:G:A	1.93168e-09	-1.31617e-10	-1.74216	5.74217e-07	-1.31617e-10	-1.23652
79726832	chr7:79726832:T:C	1.80447e-09	-1.31617e-10	-1.81029	4.17996e-07	-1.31617e-10	-1.55405
79726906	chr7:79726906:A:T	5.76897e-10	-1.5931	-1.35754	7.58548e-08	-1.62363	-1.63707
79727859	chr7:79727859:G:A	7.48024e-10	-1.49658	-1.19429	9.03535e-08	-1.54747	-1.53832
79727941	chr7:79727941:C:T	1.8105e-09	-1.31617e-10	-1.80695	3.24081e-07	-1.31617e-10	-1.80853
79727942	chr7:79727942:G:A	1.81207e-09	-1.31617e-10	-1.80609	3.84905e-07	-1.31617e-10	-1.63653
79728044	chr7:79728044:G:A	7.05221e-10	-1.53367	-1.21613	8.64187e-08	-1.57698	-1.55334
79728052	chr7:79728052:T:A	6.95323e-10	-1.53356	-1.23037	8.56008e-08	-1.57688	-1.56295
79728323	chr7:79728323:A:C	2.18792e-08	-1.31617e-10	0.684984	4.06428e-06	-1.31617e-10	0.720466
79728463	chr7:79728463:T:C	6.94145e-10	-1.52374	-1.24188	8.56161e-08	-1.56914	-1.57051
79728996	chr7:79728996:C:T	8.05828e-10	-1.47513	-1.1413	9.53443e-08	-1.52997	-1.50207
79729045	chr7:79729045:A:C	2.43187e-09	-1.31617e-10	-1.5119	4.31498e-07	-1.31617e-10	-1.52226
79729050	chr7:79729050:A:C	8.07084e-10	-1.54526	-1.06962	9.45784e-08	-1.58608	-1.45402
79729365	chr7:79729365:C:T	2.76786e-09	-1.31617e-10	-1.38248	4.88273e-07	-1.31617e-10	-1.39865
79729503	chr7:79729503:C:T	2.3875e-09	-1.31617e-10	-1.53031	4.24048e-07	-1.31617e-10	-1.53968
79729550	chr7:79729550:C:T	2.55907e-09	-1.31617e-10	-1.46091	4.53255e-07	-1.31617e-10	-1.47307
79729603	chr7:79729603:C:T	2.45342e-09	-1.31617e-10	-1.50307	5.92034e-07	-1.31617e-10	-1.20596
79729670	chr7:79729670:A:T	3.84517e-08	-1.31617e-10	1.24885	1.08566e-05	-1.31617e-10	1.70301
79729967	chr7:79729967:G:A	7.19695e-10	-1.54131	-1.18818	8.75468e-08	-1.583	-1.53435
79730002	chr7:79730002:T:C	6.50083e-10	-1.59722	-1.23399	8.18892e-08	-1.6264	-1.55776
79730355	chr7:79730355:T:G	2.16564e-09	-1.62784	-9.09645e-10	3.83142e-07	-1.64112	-9.09645e-10
79730421	chr7:79730421:T:TA	2.09196e-09	-1.31617e-10	-1.66245	3.69063e-07	-1.31617e-10	-1.67856
79730639	chr7:79730639:A:T	3.80674e-09	-1.31617e-10	-1.06378	7.51648e-07	-1.31617e-10	-0.967257
79730728	chr7:79730728:A:G	2.44246e-09	-1.50755	-9.09645e-10	4.13287e-07	-1.56538	-9.09645e-10
79730862	chr7:79730862:T:C	3.81774e-09	-1.31617e-10	-1.0609	5.86568e-07	-1.31617e-10	-1.21524
79731249	chr7:79731249:T:C	1.80429e-09	-1.31617e-10	-1.81039	4.17136e-07	-1.31617e-10	-1.55611
79731375	chr7:79731375:A:C	7.6128e-10	-1.52376	-1.14955	9.0985e-08	-1.5693	-1.50953
79732352	chr7:79732352:C:T	1.35105e-08	-1.31617e-10	0.202909	2.55765e-06	-1.31617e-10	0.257319
79732440	chr7:79732440:C:T	1.0122e-09	-1.61326	-0.775166	1.12576e-07	-1.63257	-1.23332
79732520	chr7:79732520:T:C	7.44545e-10	-1.60132	-1.09422	8.96836e-08	-1.62418	-1.46906
79732817	chr7:79732817:G:GA	5.03894e-09	-1.31617e-10	-0.78336	9.11031e-07	-1.31617e-10	-0.774948
79732919	chr7:79732919:G:C	2.17342e-09	-1.31617e-10	-1.62425	3.83709e-07	-1.31617e-10	-1.63964
79732941	chr7:79732941:T:C	7.1757e-10	-1.60336	-1.12908	8.70913e-08	-1.62568	-1.49689
79733222	chr7:79733222:A:G	1.44591e-09	-1.61263	-0.419187	2.77898e-07	-1.63045	-0.331817
79733495	chr7:79733495:T:C	1.81006e-09	-1.31617e-10	-1.8072	3.24608e-07	-1.31617e-10	-1.80691
79733529	chr7:79733529:C:T	5.52495e-10	-1.42721	-1.56665	9.80258e-08	-1.49248	-1.51182
79733582	chr7:79733582:G:T	1.82768e-09	-1.31617e-10	-1.79751	3.28138e-07	-1.31617e-10	-1.79609
79733740	chr7:79733740:A:C	5.82839e-10	-1.63106	-1.30934	7.66376e-08	-1.64404	-1.6064
79733789	chr7:79733789:G:A	1.82221e-09	-1.31617e-10	-1.80051	3.27137e-07	-1.31617e-10	-1.79915
79733790	chr7:79733790:T:A	1.96536e-09	-1.31617e-10	-1.72488	3.47321e-07	-1.31617e-10	-1.73928
79733793	chr7:79733793:G:A	1.81392e-09	-1.31617e-10	-1.80506	3.25375e-07	-1.31617e-10	-1.80455
79733814	chr7:79733814:A:G	1.9006e-09	-1.31617e-10	-1.75839	3.32803e-07	-1.31617e-10	-1.78197
79734291	chr7:79734291:C:G	2.04199e-09	-1.31617e-10	-1.68663	3.69799e-07	-1.31617e-10	-1.67656
79734444	chr7:79734444:G:A	2.57357e-09	-1.31617e-10	-1.45526	4.55758e-07	-1.31617e-10	-1.46756
79734875	chr7:79734875:C:T	1.81981e-09	-1.31617e-10	-1.80182	3.26509e-07	-1.31617e-10	-1.80107
79734938	chr7:79734938:A:T	1.80472e-09	-1.31617e-10	-1.81015	3.23761e-07	-1.31617e-10	-1.80952
79735194	chr7:79735194:C:T	1.8049e-09	-1.31617e-10	-1.81005	3.23336e-07	-1.31617e-10	-1.81083
79735448	chr7:79735448:G:A	3.29493e-09	-1.20817	-9.09645e-10	5.88085e-07	-1.21265	-9.09645e-10
79735472	chr7:79735472:C:T	1.83436e-09	-1.31617e-10	-1.79386	3.29488e-07	-1.31617e-10	-1.79199
79735552	chr7:79735552:C:A	1.83337e-09	-1.31617e-10	-1.7944	3.29306e-07	-1.31617e-10	-1.79254
79735608	chr7:79735608:G:GA	2.02376e-09	-1.31617e-10	-1.6956	3.56307e-07	-1.31617e-10	-1.71373
79735705	chr7:79735705:C:G	2.77636e-09	-1.37941	-9.09645e-10	4.66721e-07	-1.44379	-9.09645e-10
79735853	chr7:79735853:T:G	6.7251e-10	-1.60425	-1.19304	7.86103e-08	-1.57906	-1.64596
79736084	chr7:79736084:G:A	1.84946e-09	-1.31617e-10	-1.78566	3.26927e-07	-1.31617e-10	-1.79979
79736303	chr7:79736303:C:T	1.83406e-09	-1.31617e-10	-1.79402	3.29427e-07	-1.31617e-10	-1.79217
79736895	chr7:79736895:A:G	1.83767e-09	-1.5016	-0.290455	3.6149e-07	-1.54892	-0.150372
79736925	chr7:79736925:A:G	1.82596e-09	-1.31617e-10	-1.79845	3.27906e-07	-1.31617e-10	-1.7968
79737315	chr7:79737315:A:G	3.52934e-10	-1.64129	-1.80074	6.48309e-08	-1.63758	-1.78016
79737611	chr7:79737611:T:G	2.67152e-09	-1.31617e-10	-1.41791	4.8136e-07	-1.31617e-10	-1.41291
79737765	chr7:79737765:C:A	1.12795e-09	-1.41834	-0.861814	2.09003e-07	-1.47284	-0.774341
79737878	chr7:79737878:T:A	1.17931e-09	-1.40458	-0.831044	2.18565e-07	-1.46081	-0.741634
79737918	chr7:79737918:G:A	5.99782e-09	-1.31617e-10	-0.609159	1.12063e-06	-1.31617e-10	-0.567882
79738351	chr7:79738351:T:C	4.7265e-10	-1.41177	-1.73819	8.01918e-08	-1.49539	-1.70971
79738386	chr7:79738386:G:A	3.13338e-09	-1.25844	-9.09645e-10	5.18315e-07	-1.33894	-9.09645e-10
79738964	chr7:79738964:C:A	2.05159e-09	-1.31617e-10	-1.68194	3.60713e-07	-1.31617e-10	-1.70144
79739314	chr7:79739314:T:C	5.03303e-10	-1.64045	-1.44667	6.99654e-08	-1.6471	-1.69443
79739365	chr7:79739365:G:A	1.38952e-09	-1.51582	-0.555782	2.78942e-07	-1.56179	-0.396729
79739457	chr7:79739457:G:A	2.56737e-09	-1.31617e-10	-1.45767	4.63411e-07	-1.31617e-10	-1.45091
79739816	chr7:79739816:A:T	4.45271e-09	-1.31617e-10	-0.907042	8.14727e-07	-1.31617e-10	-0.886672
79739916	chr7:79739916:CTG:C	1.24258e-09	-1.48456	-0.698798	2.4106e-07	-1.53185	-0.572632
79739928	chr7:79739928:A:G	1.82736e-09	-1.31617e-10	-1.79768	3.31364e-07	-1.31617e-10	-1.78631
79740042	chr7:79740042:C:G	2.20069e-09	-1.31617e-10	-1.61178	4.01695e-07	-1.31617e-10	-1.59383
79740225	chr7:79740225:C:T	3.17712e-09	-1.31617e-10	-1.24458	6.00371e-07	-1.31617e-10	-1.19198
79740235	chr7:79740235:A:G	2.27192e-09	-1.31617e-10	-1.57993	4.15327e-07	-1.31617e-10	-1.56046
79740336	chr7:79740336:T:G	1.28553e-09	-1.57427	-0.575121	2.60825e-07	-1.60796	-0.417718
79740359	chr7:79740359:G:C	2.66995e-09	-1.31617e-10	-1.4185	4.81833e-07	-1.31617e-10	-1.41193
79740587	chr7:79740587:G:A	2.26906e-09	-1.31617e-10	-1.58119	4.14733e-07	-1.31617e-10	-1.56189
79740663	chr7:79740663:A:G	2.0576e-09	-1.31617e-10	-1.67901	3.6203e-07	-1.31617e-10	-1.6978
79740684	chr7:79740684:C:T	1.7288e-09	-1.5471	-0.306031	3.53793e-07	-1.58398	-0.136828
79740719	chr7:79740719:ATC:A	2.96102e-09	-1.31617e-10	-1.31502	5.32106e-07	-1.31617e-10	-1.31268
79740883	chr7:79740883:T:C	1.38026e-09	-1.54028	-0.538009	2.79e-07	-1.58188	-0.376436
79741304	chr7:79741304:T:C	1.13278e-09	-1.53436	-0.741516	2.18948e-07	-1.57621	-0.624479
79741421	chr7:79741421:C:T	1.72317e-09	-1.52506	-0.331325	3.5159e-07	-1.56612	-0.160941
79741890	chr7:79741890:G:A	1.79968e-09	-1.52884	-0.284107	3.657e-07	-1.56901	-0.118702
79741970	chr7:79741970:A:G	1.83393e-09	-1.52284	-0.271253	3.73162e-07	-1.56402	-0.103494
79742139	chr7:79742139:T:G	4.97744e-10	-1.62804	-1.47018	7.00054e-08	-1.6422	-1.69876
79742276	chr7:79742276:G:T	1.20298e-09	-1.53856	-0.677198	2.33311e-07	-1.57981	-0.557338
79742498	chr7:79742498:C:A	1.80902e-09	-1.31617e-10	-1.80777	3.23813e-07	-1.31617e-10	-1.80936
79742715	chr7:79742715:TG:T	2.10227e-09	-1.50617	-0.151366	4.28062e-07	-1.55195	0.0216886
79743042	chr7:79743042:G:A	3.06519e-09	-1.31617e-10	-1.28045	5.54273e-07	-1.31617e-10	-1.27187
79743535	chr7:79743535:C:T	2.0962e-09	-1.31617e-10	-1.66043	3.68339e-07	-1.31617e-10	-1.68052
79743890	chr7:79743890:T:C	2.02717e-09	-1.31617e-10	-1.69391	3.57117e-07	-1.31617e-10	-1.71146
79744260	chr7:79744260:AT:A	2.14393e-09	-1.63791	-9.09645e-10	4.18731e-07	-1.5523	-9.09645e-10
79744373	chr7:79744373:C:A	5.19736e-10	-1.63638	-1.41861	7.18541e-08	-1.64577	-1.66912
79744458	chr7:79744458:G:T	5.24664e-10	-1.63175	-1.41381	7.22158e-08	-1.64377	-1.66609
79744601	chr7:79744601:G:A	1.80843e-09	-1.31617e-10	-1.80809	3.23775e-07	-1.31617e-10	-1.80948
79744727	chr7:79744727:A:C	2.81687e-09	-1.31617e-10	-1.36493	5.23211e-07	-1.31617e-10	-1.32954
79744801	chr7:79744801:G:A	1.77763e-09	-1.54816	-0.277113	3.63598e-07	-1.58453	-0.108947
79744891	chr7:79744891:A:C	2.39042e-09	-1.31617e-10	-1.52909	4.48119e-07	-1.31617e-10	-1.48447
79745086	chr7:79745086:A:G	2.36872e-09	-1.31617e-10	-1.53821	7.86748e-07	-1.31617e-10	-0.921617
79745185	chr7:79745185:A:C	5.37668e-10	-1.63437	-1.3867	7.3182e-08	-1.64498	-1.65159
79745375	chr7:79745375:T:G	5.55531e-09	-1.64216	0.95636	2.40741e-07	-1.56544	-0.54036
79746166	chr7:79746166:T:C	4.51419e-09	-0.893328	-9.09645e-10	9.36773e-07	-0.747085	-9.09645e-10
79746261	chr7:79746261:T:TC	4.8791e-09	-1.31617e-10	-0.815595	8.52987e-07	-1.31617e-10	-0.840781
79746294	chr7:79746294:T:G	4.8997e-09	-1.31617e-10	-0.811381	8.56564e-07	-1.31617e-10	-0.836597
79746482	chr7:79746482:A:G	1.42898e-09	-1.53712	-0.506468	2.90172e-07	-1.57912	-0.339934
79746702	chr7:79746702:T:A	2.52433e-09	-1.31617e-10	-1.47458	4.54665e-07	-1.31617e-10	-1.46997
79748027	chr7:79748027:T:C	3.59643e-10	-1.63625	-1.78694	6.63197e-08	-1.63615	-1.75888
79748104	chr7:79748104:A:T	2.64256e-09	-1.31617e-10	-1.42881	4.76104e-07	-1.31617e-10	-1.42389
79748117	chr7:79748117:C:T	4.28021e-09	-1.31617e-10	-0.946553	7.87772e-07	-1.31617e-10	-0.920317
79748146	chr7:79748146:C:T	4.28952e-09	-1.5897	0.645324	9.01314e-07	-1.61115	0.825475
79748365	chr7:79748365:T:C	1.44704e-09	-1.55547	-0.475561	2.95047e-07	-1.5935	-0.308888
79748602	chr7:79748602:G:A	1.80367e-09	-1.31617e-10	-1.81073	3.23454e-07	-1.31617e-10	-1.81047
79748789	chr7:79748789:C:T	2.64128e-09	-1.31617e-10	-1.42929	4.75904e-07	-1.31617e-10	-1.42431
79748894	chr7:79748894:G:GC	4.99384e-09	-1.31617e-10	-0.792349	8.72729e-07	-1.31617e-10	-0.817901
79748927	chr7:79748927:G:A	5.31197e-10	-1.42162	-1.61155	8.97929e-08	-1.51633	-1.57569
79748948	chr7:79748948:T:C	4.894e-09	-1.31617e-10	-0.812545	8.55236e-07	-1.31617e-10	-0.838148
79749056	chr7:79749056:GGATA:G	2.42353e-09	-1.31617e-10	-1.51533	8.12122e-07	-1.31617e-10	-0.889874
79749322	chr7:79749322:A:C	4.864e-10	-1.51985	-1.60143	8.92098e-08	-1.56858	-1.52995
79749358	chr7:79749358:A:G	2.59455e-09	-1.31617e-10	-1.44714	4.67452e-07	-1.31617e-10	-1.44223
79749546	chr7:79749546:C:G	2.47425e-09	-1.31617e-10	-1.49462	4.45427e-07	-1.31617e-10	-1.49049
79749634	chr7:79749634:C:T	2.85496e-09	-1.31617e-10	-1.3515	4.84251e-07	-1.31617e-10	-1.40692
79749961	chr7:79749961:GTC:G	6.17581e-10	-1.60524	-1.27726	7.53262e-08	-1.58114	-1.68656
79750088	chr7:79750088:T:C	2.31294e-09	-1.31617e-10	-1.56204	4.22878e-07	-1.31617e-10	-1.54244
79750298	chr7:79750298:AT:A	2.87222e-09	-1.34547	-9.09645e-10	4.81981e-07	-1.41162	-9.09645e-10
79751022	chr7:79751022:T:C	2.6172e-09	-1.31617e-10	-1.43845	4.71492e-07	-1.31617e-10	-1.43362
79751028	chr7:79751028:C:T	3.57903e-10	-1.64375	-1.78429	6.60614e-08	-1.64399	-1.75495
79751281	chr7:79751281:A:G	2.3863e-09	-1.31617e-10	-1.53081	7.92469e-07	-1.31617e-10	-0.914371
79751542	chr7:79751542:G:A	2.38606e-09	-1.31617e-10	-1.53091	4.59509e-07	-1.31617e-10	-1.45937
79751761	chr7:79751761:A:C	2.37331e-09	-1.31617e-10	-1.53627	7.83213e-07	-1.31617e-10	-0.926121
79751968	chr7:79751968:A:G	2.68498e-08	-1.31617e-10	0.889703	7.50035e-06	-1.31617e-10	1.33318
79752214	chr7:79752214:C:T	2.8046e-08	0.933292	-9.09645e-10	4.75858e-06	0.87818	-9.09645e-10
79752422	chr7:79752422:T:C	4.22845e-09	-0.958719	-9.09645e-10	8.06652e-07	-0.896633	-9.09645e-10
79752449	chr7:79752449:G:A	2.07369e-09	-1.31617e-10	-1.67123	3.64364e-07	-1.31617e-10	-1.69137
79753107	chr7:79753107:G:C	3.86711e-10	-1.62721	-1.72343	6.45414e-08	-1.61785	-1.80436
79753298	chr7:79753298:T:G	2.4596e-09	-1.31617e-10	-1.50056	4.61198e-07	-1.31617e-10	-1.4557
79753468	chr7:79753468:G:A	2.37694e-09	-1.31617e-10	-1.53474	7.85554e-07	-1.31617e-10	-0.923136
79753723	chr7:79753723:T:C	1.93863e-09	-1.31617e-10	-1.73857	5.02021e-07	-1.31617e-10	-1.37088
79753826	chr7:79753826:C:T	2.23493e-09	-1.31617e-10	-1.59634	7.08597e-07	-1.31617e-10	-1.02624
79754138	chr7:79754138:A:G	9.72663e-09	-1.31617e-10	-0.125687	1.75582e-06	-1.31617e-10	-0.118835
79754151	chr7:79754151:T:C	2.50776e-09	-1.31617e-10	-1.48117	8.53148e-07	-1.31617e-10	-0.840592
79754152	chr7:79754152:G:A	2.35228e-09	-1.31617e-10	-1.54517	7.70063e-07	-1.31617e-10	-0.943053
79754655	chr7:79754655:T:G	2.86425e-09	-1.31617e-10	-1.34825	1.04907e-06	-1.31617e-10	-0.633863
79754865	chr7:79754865:A:G	2.62463e-09	-1.43562	-9.09645e-10	4.669e-07	-1.44341	-9.09645e-10
79755504	chr7:79755504:A:G	4.17559e-10	-1.62673	-1.64715	6.63921e-08	-1.61736	-1.77659
79755708	chr7:79755708:G:A	2.74676e-09	-1.31617e-10	-1.39013	4.87e-07	-1.31617e-10	-1.40126
79755934	chr7:79755934:C:T	4.54818e-10	-1.52002	-1.6684	7.90706e-08	-1.58597	-1.63322
79756179	chr7:79756179:T:C	2.55097e-09	-1.31617e-10	-1.46408	8.78026e-07	-1.31617e-10	-0.81185
79756674	chr7:79756674:A:G	3.13878e-09	-1.63732	0.380597	1.63195e-07	-1.54869	-0.945894
79756702	chr7:79756702:G:A	2.84902e-09	-1.35358	-9.09645e-10	5.39999e-07	-1.29796	-9.09645e-10
79756765	chr7:79756765:T:G	1.8087e-08	-1.31617e-10	0.494637	3.19434e-06	-1.31617e-10	0.479611
79757074	chr7:79757074:A:G	1.96346e-09	-1.31617e-10	-1.72584	5.17378e-07	-1.31617e-10	-1.34075
79757082	chr7:79757082:A:G	3.03806e-09	-1.31617e-10	-1.28934	5.68014e-07	-1.31617e-10	-1.24738
79757442	chr7:79757442:CT:C	5.26408e-10	-1.62313	-1.4191	7.22841e-08	-1.63959	-1.66933
79757901	chr7:79757901:A:G	1.64081e-08	-1.31617e-10	0.397221	2.90039e-06	-1.31617e-10	0.383074
79758333	chr7:79758333:T:A	2.46229e-09	-1.31617e-10	-1.49946	4.60619e-07	-1.31617e-10	-1.45695
79758704	chr7:79758704:A:G	6.82532e-10	-1.62274	-1.15976	8.55015e-08	-1.63912	-1.50187
79759190	chr7:79759190:A:G	2.31063e-09	-1.31617e-10	-1.56303	4.22454e-07	-1.31617e-10	-1.54344
79759563	chr7:79759563:C:T	2.4303e-09	-1.31617e-10	-1.51254	4.35417e-07	-1.31617e-10	-1.51322
79759630	chr7:79759630:T:G	1.6996e-09	-1.56552	-0.30464	3.35684e-07	-1.60019	-0.173168
79759754	chr7:79759754:C:T	1.84322e-09	-1.52941	-0.259638	3.76937e-07	-1.57347	-0.0839823
79760337	chr7:79760337:AG:A	2.30589e-09	-1.31617e-10	-1.56509	4.21582e-07	-1.31617e-10	-1.54551
79760350	chr7:79760350:G:A	1.43721e-09	-1.56469	-0.473158	2.91371e-07	-1.60063	-0.314294
79760955	chr7:79760955:G:A	2.47337e-09	-1.31617e-10	-1.49497	8.41572e-07	-1.31617e-10	-0.854254
79761489	chr7:79761489:C:T	2.58548e-09	-1.31617e-10	-1.45065	8.97382e-07	-1.31617e-10	-0.790043
79761761	chr7:79761761:T:C	2.12585e-09	-1.64638	-9.09645e-10	3.83107e-07	-1.64121	-9.09645e-10
79762192	chr7:79762192:T:C	2.44331e-09	-1.31617e-10	-1.5072	8.23948e-07	-1.31617e-10	-0.875418
79763972	chr7:79763972:T:G	1.95479e-09	-1.31617e-10	-1.73027	5.12068e-07	-1.31617e-10	-1.35107
79764005	chr7:79764005:A:G	2.60536e-09	-1.31617e-10	-1.44298	4.69385e-07	-1.31617e-10	-1.4381
79764197	chr7:79764197:C:T	6.56961e-09	-1.64487	1.12677	2.53157e-06	-1.64562	1.89269
79764903	chr7:79764903:AC:A	2.55741e-09	-1.31617e-10	-1.46156	8.83804e-07	-1.31617e-10	-0.80529
79765180	chr7:79765180:A:C	2.9569e-09	-1.31617e-10	-1.31641	1.10252e-06	-1.31617e-10	-0.58417
79765397	chr7:79765397:A:C	2.51309e-09	-1.31617e-10	-1.47904	8.57526e-07	-1.31617e-10	-0.835474
79766406	chr7:79766406:C:A	1.52004e-08	-1.31617e-10	0.320766	2.88266e-06	-1.31617e-10	0.376943
79766976	chr7:79766976:G:A	2.57281e-09	-1.31617e-10	-1.45556	8.9243e-07	-1.31617e-10	-0.795577
79767340	chr7:79767340:G:C	6.24631e-10	-1.59015	-1.28099	8.00988e-08	-1.61756	-1.58871
79767402	chr7:79767402:C:T	6.31544e-10	-1.58863	-1.27151	8.06778e-08	-1.61646	-1.5826
79767489	chr7:79767489:G:A	2.65383e-09	-1.31617e-10	-1.42455	4.77709e-07	-1.31617e-10	-1.42052
79767740	chr7:79767740:T:C	1.87313e-09	-1.31617e-10	-1.77295	3.34868e-07	-1.31617e-10	-1.77579
79767942	chr7:79767942:T:C	2.51342e-09	-1.31617e-10	-1.47891	8.57653e-07	-1.31617e-10	-0.835326
79768473	chr7:79768473:G:A	2.48738e-09	-1.31617e-10	-1.48933	8.43048e-07	-1.31617e-10	-0.852502
79768520	chr7:79768520:A:G	2.31063e-09	-1.31617e-10	-1.56303	4.22454e-07	-1.31617e-10	-1.54344
79768997	chr7:79768997:T:C	1.85378e-09	-1.31617e-10	-1.78333	3.33746e-07	-1.31617e-10	-1.77915
79769145	chr7:79769145:G:C	2.46418e-09	-1.31617e-10	-1.49869	8.29738e-07	-1.31617e-10	-0.868416
79769170	chr7:79769170:A:G	2.98588e-09	-1.31617e-10	-1.30666	1.12027e-06	-1.31617e-10	-0.568201
79769253	chr7:79769253:C:G	4.31355e-09	-1.31617e-10	-0.938792	1.18472e-05	-1.31617e-10	1.79033
79769391	chr7:79769391:T:C	2.46113e-09	-1.31617e-10	-1.49993	8.28027e-07	-1.31617e-10	-0.87048
79769592	chr7:79769592:T:G	2.57143e-09	-1.31617e-10	-1.45609	8.90108e-07	-1.31617e-10	-0.798182
79770440	chr7:79770440:C:CA	1.80926e-09	-1.31617e-10	-1.80763	3.2484e-07	-1.31617e-10	-1.80619
79770458	chr7:79770458:GT:G	2.57781e-09	-1.31617e-10	-1.45361	8.944e-07	-1.31617e-10	-0.793372
79770629	chr7:79770629:T:C	2.12804e-09	-1.64535	-9.09645e-10	3.84005e-07	-1.63887	-9.09645e-10
79770829	chr7:79770829:G:A	2.57701e-09	-1.31617e-10	-1.45393	8.95573e-07	-1.31617e-10	-0.792061
79770972	chr7:79770972:C:T	2.54638e-09	-1.31617e-10	-1.46588	8.75388e-07	-1.31617e-10	-0.814859
79771490	chr7:79771490:G:A	2.46509e-09	-1.31617e-10	-1.49833	8.30085e-07	-1.31617e-10	-0.867998
79771884	chr7:79771884:C:T	2.54108e-09	-1.31617e-10	-1.46797	4.00035e-07	-1.31617e-10	-1.59797
79772266	chr7:79772266:A:G	2.59313e-09	-1.31617e-10	-1.44769	9.00706e-07	-1.31617e-10	-0.786347
79772543	chr7:79772543:C:T	1.29028e-09	-1.62703	-0.51866	2.69371e-07	-1.64215	-0.351285
79773235	chr7:79773235:C:T	8.21591e-10	-1.62114	-0.975932	8.66124e-08	-1.60707	-1.52101
79773452	chr7:79773452:T:C	2.38664e-09	-1.31617e-10	-1.53067	7.89977e-07	-1.31617e-10	-0.917522
79773873	chr7:79773873:C:G	2.51097e-09	-1.31617e-10	-1.47988	4.70935e-07	-1.31617e-10	-1.43481
79774396	chr7:79774396:C:T	2.3583e-09	-1.31617e-10	-1.54261	4.25513e-07	-1.31617e-10	-1.53623
79774419	chr7:79774419:T:C	5.20318e-10	-1.2624	-1.79147	8.36004e-08	-1.38854	-1.77493
79774469	chr7:79774469:C:T	2.43316e-09	-1.31617e-10	-1.51136	4.54267e-07	-1.31617e-10	-1.47084
79774660	chr7:79774660:ATTC:A	2.29736e-09	-1.31617e-10	-1.5688	4.19789e-07	-1.31617e-10	-1.54977
79774744	chr7:79774744:G:A	3.11449e-09	-1.31617e-10	-1.26449	1.19604e-06	-1.31617e-10	-0.502757
79775618	chr7:79775618:G:A	2.4146e-09	-1.31617e-10	-1.51902	8.07454e-07	-1.31617e-10	-0.895639
79775641	chr7:79775641:C:T	2.92384e-09	-1.31617e-10	-1.32766	1.08423e-06	-1.31617e-10	-0.600896
79775762	chr7:79775762:G:A	2.91969e-08	-1.31617e-10	0.973507	8.18642e-06	-1.31617e-10	1.42071
79775768	chr7:79775768:C:A	2.01087e-09	-1.31617e-10	-1.70199	3.54578e-07	-1.31617e-10	-1.7186
79776305	chr7:79776305:G:A	2.91873e-09	-1.31617e-10	-1.3294	4.44225e-07	-1.31617e-10	-1.49319
79776313	chr7:79776313:A:G	6.96352e-10	-1.64725	-1.1152	8.64658e-08	-1.64673	-1.48305
79776805	chr7:79776805:T:C	1.12673e-09	-1.6224	-0.658839	2.33007e-07	-1.63966	-0.498799
79776831	chr7:79776831:G:A	6.23412e-09	-1.31617e-10	-0.570517	1.13295e-06	-1.31617e-10	-0.556949
79777152	chr7:79777152:G:A	2.02088e-09	-1.31617e-10	-1.69702	3.55817e-07	-1.31617e-10	-1.71511
79778691	chr7:79778691:C:T	2.50456e-09	-1.31617e-10	-1.48244	8.52093e-07	-1.31617e-10	-0.841829
79779142	chr7:79779142:A:T	2.25693e-09	-1.58655	-9.09645e-10	4.19077e-07	-1.55147	-9.09645e-10
79779908	chr7:79779908:A:T	2.33865e-09	-1.31617e-10	-1.55098	7.61248e-07	-1.31617e-10	-0.954567
79779921	chr7:79779921:T:G	4.25748e-10	-1.56989	-1.68458	6.62169e-08	-1.59817	-1.79842
79779966	chr7:79779966:A:G	2.06639e-09	-1.31617e-10	-1.67475	3.64938e-07	-1.31617e-10	-1.6898
79780159	chr7:79780159:T:C	4.04559e-10	-1.59193	-1.71358	6.46152e-08	-1.61342	-1.80765
79780576	chr7:79780576:C:T	3.2809e-09	-1.31617e-10	-1.21244	5.93038e-07	-1.31617e-10	-1.20427
79780720	chr7:79780720:C:A	2.73355e-09	-1.31617e-10	-1.39495	4.85901e-07	-1.31617e-10	-1.40352
79780798	chr7:79780798:A:G	2.73255e-09	-1.31617e-10	-1.39532	4.85739e-07	-1.31617e-10	-1.40385
79781408	chr7:79781408:A:C	4.95336e-10	-1.52739	-1.57569	7.07964e-08	-1.56788	-1.76184
79781636	chr7:79781636:A:C	3.29045e-09	-1.31617e-10	-1.20953	5.94228e-07	-1.31617e-10	-1.20226
79781990	chr7:79781990:A:G	3.72718e-09	-1.0849	-9.09645e-10	7.62635e-07	-0.952745	-9.09645e-10
79782508	chr7:79782508:G:T	2.36433e-09	-1.54006	-9.09645e-10	4.43539e-07	-1.49474	-9.09645e-10
79782545	chr7:79782545:A:T	4.80899e-10	-1.51128	-1.62137	7.0678e-08	-1.55881	-1.77258
79782762	chr7:79782762:C:T	1.93408e-09	-1.31617e-10	-1.74092	5.72137e-07	-1.31617e-10	-1.24015
79783134	chr7:79783134:T:TAGGC	3.4961e-09	-1.31617e-10	-1.14891	6.31773e-07	-1.31617e-10	-1.14099
79783680	chr7:79783680:C:T	4.70445e-10	-1.57722	-1.57741	6.83072e-08	-1.60664	-1.75887
79783834	chr7:79783834:A:G	2.61155e-09	-1.44061	-9.09645e-10	5.02291e-07	-1.37035	-9.09645e-10
79784173	chr7:79784173:A:G	4.30798e-10	-1.55815	-1.68452	6.64416e-08	-1.59192	-1.80128
79784784	chr7:79784784:C:T	4.33309e-09	-0.934274	-9.09645e-10	6.37448e-07	-1.13205	-9.09645e-10
79784791	chr7:79784791:C:T	4.10329e-09	-0.988765	-9.09645e-10	8.43096e-07	-0.852444	-9.09645e-10
79786750	chr7:79786750:T:C	4.34401e-10	-1.43326	-1.80108	8.00991e-08	-1.50966	-1.6966
79786929	chr7:79786929:A:T	4.62303e-10	-1.58751	-1.58458	6.7565e-08	-1.6144	-1.76203
79787365	chr7:79787365:A:T	3.68918e-09	-1.31617e-10	-1.09515	6.66443e-07	-1.31617e-10	-1.08757
79788207	chr7:79788207:A:G	2.55843e-09	-1.31617e-10	-1.46116	8.85758e-07	-1.31617e-10	-0.803082
79788380	chr7:79788380:A:G	2.71023e-09	-1.31617e-10	-1.40352	4.61262e-07	-1.31617e-10	-1.45556
79788510	chr7:79788510:A:G	3.67032e-09	-1.31617e-10	-1.10028	6.63069e-07	-1.31617e-10	-1.09265
79789657	chr7:79789657:G:C	4.43312e-10	-1.59458	-1.61946	6.61154e-08	-1.61974	-1.77838
79790788	chr7:79790788:C:T	3.45414e-09	-1.31617e-10	-1.16098	6.20247e-07	-1.31617e-10	-1.15941
79790867	chr7:79790867:C:A	4.48805e-10	-1.60271	-1.59901	6.65222e-08	-1.62547	-1.76652
79790897	chr7:79790897:A:G	3.42807e-09	-1.31617e-10	-1.16856	6.16605e-07	-1.31617e-10	-1.1653
79791554	chr7:79791554:A:T	6.56864e-10	-1.54034	-1.28049	1.25543e-07	-1.56557	-1.19131
79792306	chr7:79792306:T:C	4.30783e-10	-1.58343	-1.65928	6.5789e-08	-1.61141	-1.79166
79792610	chr7:79792610:G:A	2.26641e-09	-1.31617e-10	-1.58236	4.06852e-07	-1.31617e-10	-1.58108
79792751	chr7:79792751:C:T	3.51987e-09	-1.31617e-10	-1.14213	6.33688e-07	-1.31617e-10	-1.13797
79793139	chr7:79793139:T:G	2.45788e-09	-1.31617e-10	-1.50125	4.34149e-07	-1.31617e-10	-1.51614
79793180	chr7:79793180:T:G	1.93551e-09	-1.31617e-10	-1.74018	3.46886e-07	-1.31617e-10	-1.74053
79793631	chr7:79793631:G:A	5.97732e-10	-1.5741	-1.34106	1.15248e-07	-1.60994	-1.23249
79793669	chr7:79793669:A:G	1.37335e-08	-1.31617e-10	0.219286	2.6103e-06	-1.31617e-10	0.277694
79793714	chr7:79793714:T:G	3.66827e-10	-1.6107	-1.79272	7.81363e-08	-1.64332	-1.58775
79794098	chr7:79794098:T:C	1.8033e-09	-1.31617e-10	-1.81094	3.65325e-07	-1.31617e-10	-1.68874
79794604	chr7:79794604:T:C	3.37536e-09	-1.31617e-10	-1.18405	6.07338e-07	-1.31617e-10	-1.18044
79794690	chr7:79794690:G:T	1.36337e-08	-1.31617e-10	0.211991	2.59157e-06	-1.31617e-10	0.270493
79794738	chr7:79794738:A:G	2.64558e-09	-1.31617e-10	-1.42766	9.40627e-07	-1.31617e-10	-0.742979
79795329	chr7:79795329:G:A	3.42644e-09	-1.31617e-10	-1.16903	6.16672e-07	-1.31617e-10	-1.16519
79795348	chr7:79795348:C:T	4.63292e-10	-1.57418	-1.59577	6.77599e-08	-1.60424	-1.76932
79795788	chr7:79795788:G:A	4.02788e-10	-1.64728	-1.66262	6.85327e-08	-1.64697	-1.71525
79796184	chr7:79796184:A:G	3.60571e-09	-1.31617e-10	-1.11804	6.48878e-07	-1.31617e-10	-1.11428
79796196	chr7:79796196:A:G	6.77926e-10	-1.54415	-1.24512	1.3017e-07	-1.56871	-1.15197
79796268	chr7:79796268:G:A	4.2506e-10	-1.58661	-1.66947	6.53446e-08	-1.61361	-1.79624
79796278	chr7:79796278:T:C	4.69315e-10	-1.57949	-1.57754	6.80773e-08	-1.60826	-1.76063
79796353	chr7:79796353:A:C	2.01267e-09	-1.31617e-10	-1.70109	3.55819e-07	-1.31617e-10	-1.7151
79796380	chr7:79796380:C:T	2.74307e-09	-1.31617e-10	-1.39148	5.19175e-07	-1.31617e-10	-1.33728
79796640	chr7:79796640:A:C	2.41284e-09	-1.31617e-10	-1.51975	4.25792e-07	-1.31617e-10	-1.53557
79796648	chr7:79796648:A:G	2.00324e-09	-1.31617e-10	-1.70579	3.5428e-07	-1.31617e-10	-1.71944
79797056	chr7:79797056:G:T	4.15313e-10	-1.59066	-1.68862	6.48057e-08	-1.61673	-1.8014
79797359	chr7:79797359:A:C	4.68446e-10	-1.58789	-1.571	6.78536e-08	-1.61454	-1.75764
79797440	chr7:79797440:A:G	4.68098e-10	-1.57199	-1.58764	6.81612e-08	-1.60254	-1.76511
79797772	chr7:79797772:G:A	5.47629e-10	-1.52544	-1.47727	7.46127e-08	-1.56386	-1.71335
79797999	chr7:79797999:A:C	9.56137e-09	-1.31617e-10	-0.142824	1.79835e-06	-1.31617e-10	-0.0948991
79798247	chr7:79798247:A:G	2.15435e-09	-1.31617e-10	-1.63307	3.69438e-07	-1.31617e-10	-1.67754
79798304	chr7:79798304:T:TTTTG	2.37333e-09	-1.31617e-10	-1.53626	4.42679e-07	-1.31617e-10	-1.49668
79798904	chr7:79798904:A:G	3.73477e-09	-1.31617e-10	-1.08287	6.72867e-07	-1.31617e-10	-1.07798
79799026	chr7:79799026:A:C	1.84477e-09	-1.31617e-10	-1.7882	3.37618e-07	-1.31617e-10	-1.76761
79799253	chr7:79799253:CTTCCAAAATTCAGTGGTGAAACATGCATAGGATAAATAGTACCA:C	3.4984e-10	-1.64414	-1.80669	6.24653e-08	-1.6464	-1.80851
79799474	chr7:79799474:C:T	3.4909e-10	-1.64289	-1.8101	6.32579e-08	-1.64601	-1.79629
79799734	chr7:79799734:T:C	5.72932e-10	-1.58057	-1.37697	1.10194e-07	-1.61462	-1.27266
79799807	chr7:79799807:G:C	3.42648e-09	-1.31617e-10	-1.16902	6.16563e-07	-1.31617e-10	-1.16536
79799880	chr7:79799880:A:G	3.48057e-10	-1.6461	-1.80985	6.34326e-08	-1.6472	-1.79235
79800356	chr7:79800356:C:T	2.36326e-09	-1.54051	-9.09645e-10	4.30765e-07	-1.52396	-9.09645e-10
79800449	chr7:79800449:T:A	2.41453e-09	-1.31617e-10	-1.51905	4.13373e-07	-1.31617e-10	-1.56517
79800916	chr7:79800916:G:A	5.99761e-10	-1.58138	-1.3304	1.15881e-07	-1.61519	-1.22178
79800949	chr7:79800949:T:C	2.4419e-09	-1.31617e-10	-1.50778	4.37654e-07	-1.31617e-10	-1.5081
79801025	chr7:79801025:C:T	2.27369e-09	-1.57915	-9.09645e-10	3.95555e-07	-1.60924	-9.09645e-10
79801510	chr7:79801510:A:G	3.4803e-10	-1.64679	-1.80923	6.35779e-08	-1.64727	-1.78999
79801655	chr7:79801655:T:G	7.2011e-09	-1.31617e-10	-0.426321	1.40875e-06	-1.31617e-10	-0.33907
79802057	chr7:79802057:A:G	5.50269e-10	-1.58484	-1.41307	1.0559e-07	-1.6176	-1.31236
79802157	chr7:79802157:C:T	3.50786e-10	-1.6442	-1.80393	6.23516e-08	-1.64636	-1.81037
79802446	chr7:79802446:G:C	4.24805e-09	-1.31617e-10	-0.954096	7.98642e-07	-1.31617e-10	-0.906613
79802575	chr7:79802575:C:T	3.69017e-10	-1.64561	-1.75186	6.35513e-08	-1.64711	-1.79056
79802736	chr7:79802736:A:G	9.65874e-09	-1.31617e-10	-0.132692	1.83293e-06	-1.31617e-10	-0.0758553
79802860	chr7:79802860:T:C	3.48504e-10	-1.64494	-1.80972	6.26201e-08	-1.64675	-1.80569
79803063	chr7:79803063:T:A	1.8483e-09	-1.31617e-10	-1.78629	3.30173e-07	-1.31617e-10	-1.78991
79803112	chr7:79803112:A:G	1.51484e-09	-1.60149	-0.383758	1.44405e-07	-1.60834	-1.00857
79803124	chr7:79803124:TA:T	1.43843e-08	-1.31617e-10	0.265586	2.74148e-06	-1.31617e-10	0.326726
79803508	chr7:79803508:T:C	7.68746e-10	-1.52364	-1.13991	1.07684e-07	-1.4899	-1.42042
79803835	chr7:79803835:T:C	3.50103e-10	-1.64392	-1.80616	6.42103e-08	-1.6462	-1.78116
79803954	chr7:79803954:T:C	3.63963e-10	-1.60632	-1.80493	7.41595e-08	-1.64127	-1.64204
79804061	chr7:79804061:G:T	2.28623e-09	-1.57365	-9.09645e-10	4.25034e-07	-1.53736	-9.09645e-10
79804087	chr7:79804087:A:G	2.78371e-09	-1.37677	-9.09645e-10	5.32882e-07	-1.31123	-9.09645e-10
79804231	chr7:79804231:G:T	3.01206e-09	-1.29793	-9.09645e-10	5.67423e-07	-1.24842	-9.09645e-10
79804520	chr7:79804520:A:T	4.01581e-10	-1.50207	-1.81083	7.20807e-08	-1.50637	-1.80537
79804567	chr7:79804567:G:A	4.01877e-10	-1.50154	-1.81062	7.20501e-08	-1.50582	-1.80634
79805180	chr7:79805180:T:C	1.51334e-09	-1.60941	-0.376827	1.35666e-07	-1.59337	-1.08596
79805586	chr7:79805586:C:T	2.79199e-09	-1.31617e-10	-1.3738	1.02913e-06	-1.31617e-10	-0.653053
79805674	chr7:79805674:G:T	7.69469e-09	-1.31617e-10	-0.360024	1.43668e-06	-1.31617e-10	-0.319438
79806130	chr7:79806130:G:A	5.60071e-10	-1.56511	-1.41513	1.06534e-07	-1.6033	-1.31776
79806811	chr7:79806811:T:G	3.48764e-10	-1.64507	-1.80884	6.25357e-08	-1.64685	-1.80694
79807343	chr7:79807343:T:A	2.46858e-09	-1.31617e-10	-1.49691	4.36108e-07	-1.31617e-10	-1.51163
79807761	chr7:79807761:G:A	5.17112e-10	-1.58414	-1.47591	9.81386e-08	-1.61666	-1.38648
79807807	chr7:79807807:A:T	3.73425e-10	-1.57712	-1.80847	7.13985e-08	-1.55952	-1.76172
79807849	chr7:79807849:C:T	5.1413e-10	-1.58772	-1.47811	9.76701e-08	-1.61916	-1.38877
79807872	chr7:79807872:G:A	2.02795e-09	-1.31617e-10	-1.69353	3.58238e-07	-1.31617e-10	-1.70833
79807916	chr7:79807916:C:T	3.52112e-09	-1.31617e-10	-1.14177	6.33163e-07	-1.31617e-10	-1.1388
79808219	chr7:79808219:A:G	4.91919e-10	-1.57028	-1.53972	1.05149e-07	-1.55852	-1.37563
79808561	chr7:79808561:A:G	4.81475e-10	-1.56033	-1.57113	1.02157e-07	-1.54804	-1.41497
79808617	chr7:79808617:A:G	2.1394e-09	-1.64003	-9.09645e-10	3.86469e-07	-1.63247	-9.09645e-10
79809013	chr7:79809013:G:A	4.21723e-10	-1.4535	-1.81046	7.58729e-08	-1.46101	-1.79946
79810111	chr7:79810111:G:A	4.98378e-10	-1.59871	-1.49824	9.43458e-08	-1.62655	-1.41601
79810356	chr7:79810356:A:G	2.28067e-09	-1.57608	-9.09645e-10	4.14571e-07	-1.56228	-9.09645e-10
79810666	chr7:79810666:G:A	1.94769e-09	-1.31617e-10	-1.73391	3.49019e-07	-1.31617e-10	-1.7344
79810901	chr7:79810901:AAAAG:A	2.37292e-09	-1.31617e-10	-1.53643	4.42628e-07	-1.31617e-10	-1.4968
79811051	chr7:79811051:A:G	3.48891e-10	-1.64297	-1.81058	6.3379e-08	-1.64573	-1.79466
79811321	chr7:79811321:A:G	2.79731e-09	-1.3719	-9.09645e-10	5.22213e-07	-1.33145	-9.09645e-10
79811387	chr7:79811387:A:G	6.01269e-10	-1.48702	-1.42225	1.12636e-07	-1.51884	-1.34652
79812060	chr7:79812060:G:A	4.48159e-10	-1.45777	-1.74539	7.5569e-08	-1.45353	-1.81095
79812696	chr7:79812696:TG:T	4.54484e-10	-1.4188	-1.77035	8.4268e-08	-1.42699	-1.72853
79812892	chr7:79812892:C:A	4.42418e-10	-1.42827	-1.78778	7.70736e-08	-1.43876	-1.806
79813205	chr7:79813205:G:A	2.40612e-08	-1.31617e-10	0.780045	5.29991e-06	-1.31617e-10	0.98592
79813387	chr7:79813387:T:C	2.32265e-09	-1.55784	-9.09645e-10	4.32878e-07	-1.51907	-9.09645e-10
79813446	chr7:79813446:A:T	4.38434e-10	-1.43636	-1.78874	8.07595e-08	-1.44395	-1.7541
79813530	chr7:79813530:C:G	4.31114e-10	-1.43168	-1.81026	7.70582e-08	-1.4441	-1.80087
79813739	chr7:79813739:A:G	3.66841e-09	-1.31617e-10	-1.1008	6.35576e-07	-1.31617e-10	-1.13499
79813921	chr7:79813921:A:G	2.09488e-09	-1.31617e-10	-1.66106	4.17687e-07	-1.31617e-10	-1.55479
79814235	chr7:79814235:G:A	4.33595e-10	-1.4354	-1.8008	7.91728e-08	-1.44304	-1.77485
79815377	chr7:79815377:C:T	2.2231e-09	-1.60165	-9.09645e-10	3.89179e-07	-1.62549	-9.09645e-10
79815505	chr7:79815505:C:T	2.45738e-09	-1.31617e-10	-1.50146	8.29194e-07	-1.31617e-10	-0.869071
79815701	chr7:79815701:T:G	8.48358e-09	-1.31617e-10	-0.262422	1.66214e-06	-1.31617e-10	-0.173663
79815754	chr7:79815754:A:G	3.50389e-10	-1.64091	-1.80836	6.25117e-08	-1.6449	-1.80927
79815891	chr7:79815891:T:C	3.89029e-10	-1.54868	-1.79597	7.841e-08	-1.58096	-1.64662
79816107	chr7:79816107:A:G	1.9322e-09	-1.31617e-10	-1.7419	5.67514e-07	-1.31617e-10	-1.24826
79816111	chr7:79816111:G:A	3.84811e-10	-1.55259	-1.80297	7.61379e-08	-1.58404	-1.67294
79816543	chr7:79816543:A:G	3.18765e-09	-1.31617e-10	-1.24127	5.80616e-07	-1.31617e-10	-1.22544
79817759	chr7:79817759:T:C	3.26505e-09	-1.31617e-10	-1.21728	1.29119e-06	-1.31617e-10	-0.426205
79817830	chr7:79817830:C:G	2.65735e-09	-1.31617e-10	-1.42323	4.68225e-07	-1.31617e-10	-1.44058
79817917	chr7:79817917:G:A	3.17862e-09	-1.31617e-10	-1.24411	1.2389e-06	-1.31617e-10	-0.467545
79818167	chr7:79818167:T:G	7.76329e-08	-1.31617e-10	1.95144	1.8805e-05	-1.31617e-10	2.25235
79818364	chr7:79818364:T:C	2.19159e-09	-1.61593	-9.09645e-10	3.93887e-07	-1.61346	-9.09645e-10
79818737	chr7:79818737:AG:A	4.88411e-10	-1.62238	-1.49477	9.37646e-08	-1.64187	-1.40687
79818959	chr7:79818959:G:A	4.28405e-10	-1.45445	-1.79379	7.25267e-08	-1.49572	-1.80985
79819234	chr7:79819234:A:G	4.52354e-10	-1.46909	-1.72476	9.86991e-08	-1.50724	-1.49021
79819585	chr7:79819585:A:G	4.35619e-10	-1.57852	-1.65302	6.71164e-08	-1.57966	-1.80343
79819733	chr7:79819733:G:A	2.18638e-08	-1.31617e-10	0.684277	4.09316e-06	-1.31617e-10	0.727548
79819961	chr7:79819961:C:T	2.51124e-09	-1.47978	-9.09645e-10	4.58052e-07	-1.46254	-9.09645e-10
79820110	chr7:79820110:T:C	4.71529e-10	-1.60328	-1.54905	7.47393e-08	-1.56536	-1.71016
79820116	chr7:79820116:A:G	6.04336e-10	-1.41038	-1.4938	1.1296e-07	-1.44201	-1.42049
79820262	chr7:79820262:T:C	2.64571e-09	-1.31617e-10	-1.42761	9.26183e-07	-1.31617e-10	-0.758454
79820287	chr7:79820287:C:T	4.39983e-10	-1.43642	-1.78515	8.94849e-08	-1.47799	-1.61746
79820539	chr7:79820539:G:T	2.65892e-09	-1.31617e-10	-1.42263	4.68511e-07	-1.31617e-10	-1.43997
79820586	chr7:79820586:A:G	1.09849e-08	-0.00403094	-9.09645e-10	1.72054e-06	-0.139134	-9.09645e-10
79820594	chr7:79820594:C:T	2.31765e-08	-1.31617e-10	0.742583	4.33832e-06	-1.31617e-10	0.785717
79821552	chr7:79821552:A:G	3.2008e-09	-1.31617e-10	-1.23715	1.24942e-06	-1.31617e-10	-0.459087
79821945	chr7:79821945:A:T	4.74993e-10	-1.61034	-1.53467	1.07716e-07	-1.61803	-1.292
79822304	chr7:79822304:C:G	2.84606e-09	-1.31617e-10	-1.35462	4.83251e-07	-1.31617e-10	-1.40899
79822327	chr7:79822327:G:A	4.30982e-10	-1.63057	-1.61167	8.15487e-08	-1.64531	-1.54302
79822338	chr7:79822338:A:G	7.15409e-08	-1.31617e-10	1.86971	1.78256e-05	-1.31617e-10	2.19887
79822630	chr7:79822630:AC:A	2.57266e-09	-1.31617e-10	-1.45561	4.5368e-07	-1.31617e-10	-1.47213
79822654	chr7:79822654:A:G	4.86167e-10	-1.40076	-1.72099	1.05943e-07	-1.44586	-1.48077
79822794	chr7:79822794:C:A	4.28824e-10	-1.64457	-1.6027	8.23628e-08	-1.64621	-1.53219
79823445	chr7:79823445:A:G	2.86235e-09	-1.64435	0.295436	3.16917e-06	-1.62065	2.09235
79823526	chr7:79823526:T:C	2.2995e-09	-1.56786	-9.09645e-10	4.8436e-07	-1.4067	-9.09645e-10
79823692	chr7:79823692:G:A	5.97551e-10	-1.31701	-1.59846	9.14868e-08	-1.30893	-1.7644
79823726	chr7:79823726:C:T	2.19793e-08	-1.31617e-10	0.689545	4.11237e-06	-1.31617e-10	0.732231
79823732	chr7:79823732:T:A	4.64273e-10	-1.42333	-1.7445	9.92056e-08	-1.46622	-1.52611
79824139	chr7:79824139:C:A	1.80552e-09	-1.31617e-10	-1.80971	3.25144e-07	-1.31617e-10	-1.80526
79824141	chr7:79824141:C:T	2.30649e-09	-1.56483	-9.09645e-10	4.38179e-07	-1.5069	-9.09645e-10
79824495	chr7:79824495:A:G	1.09492e-08	-1.31617e-10	-0.00728476	1.97406e-06	-1.31617e-10	-0.00167781
79825098	chr7:79825098:C:T	1.63979e-09	-1.2856	-0.620385	1.71363e-07	-1.26294	-1.1828
79825917	chr7:79825917:A:G	8.71429e-10	-0.766601	-1.77157	1.43332e-07	-0.828067	-1.7963
79825942	chr7:79825942:G:C	4.21468e-10	-1.46402	-1.80055	7.18596e-08	-1.50387	-1.81094
79826397	chr7:79826397:A:C	6.80286e-10	-0.975418	-1.81038	1.1684e-07	-1.02067	-1.80805
79826573	chr7:79826573:C:T	9.35461e-10	-1.62727	-0.840004	1.06684e-07	-1.62849	-1.29117
79827010	chr7:79827010:G:C	2.83775e-09	-1.31617e-10	-1.35754	4.81905e-07	-1.31617e-10	-1.41178
79827499	chr7:79827499:G:C	2.19764e-08	-1.31617e-10	0.689413	4.11247e-06	-1.31617e-10	0.732253
79827745	chr7:79827745:A:T	1.93975e-09	-1.31617e-10	-1.73799	3.4963e-07	-1.31617e-10	-1.73265
79827879	chr7:79827879:A:T	4.79893e-09	-1.31617e-10	-0.832162	1.05062e-06	-1.31617e-10	-0.632389
79828121	chr7:79828121:T:G	4.30735e-10	-1.63167	-1.61115	8.65293e-08	-1.59816	-1.53089
79828334	chr7:79828334:A:G	4.20769e-10	-1.64397	-1.62225	8.08814e-08	-1.64649	-1.55006
79828866	chr7:79828866:A:G	2.45899e-09	-1.31617e-10	-1.5008	4.62962e-07	-1.31617e-10	-1.45188
79829047	chr7:79829047:C:T	1.81736e-09	-1.31617e-10	-1.80317	3.24542e-07	-1.31617e-10	-1.80711
79829241	chr7:79829241:T:G	1.86394e-08	-1.31617e-10	0.524721	3.46078e-06	-1.31617e-10	0.559725
79829316	chr7:79829316:T:C	2.139e-09	-1.31617e-10	-1.64022	7.45671e-07	-1.31617e-10	-0.97524
79829458	chr7:79829458:T:A	2.45354e-09	-1.31617e-10	-1.50302	8.34287e-07	-1.31617e-10	-0.862948
79829538	chr7:79829538:G:A	1.2671e-09	-0.725829	-1.43799	2.41899e-07	-0.804381	-1.29662
79829575	chr7:79829575:T:G	1.81801e-09	-1.31617e-10	-1.80281	3.25841e-07	-1.31617e-10	-1.80312
79829763	chr7:79829763:A:G	6.28814e-10	-1.05674	-1.80774	1.07583e-07	-1.101	-1.81026
79829869	chr7:79829869:A:G	2.04046e-08	-1.31617e-10	0.615205	3.79964e-06	-1.31617e-10	0.653135
79829942	chr7:79829942:A:G	4.07759e-10	-1.53282	-1.76481	9.29887e-08	-1.43502	-1.62203
79829963	chr7:79829963:G:A	2.16969e-09	-1.31617e-10	-1.62597	3.88752e-07	-1.31617e-10	-1.62658
79830153	chr7:79830153:G:A	3.98397e-10	-1.63756	-1.6833	6.40256e-08	-1.64073	-1.78951
79830233	chr7:79830233:C:T	4.01332e-10	-1.64213	-1.6714	7.59784e-08	-1.64709	-1.61199
79830282	chr7:79830282:A:G	2.90243e-09	-1.31617e-10	-1.33501	1.06736e-06	-1.31617e-10	-0.616584
79830756	chr7:79830756:A:G	6.54132e-10	-1.01892	-1.80608	1.11586e-07	-1.06391	-1.81082
79830801	chr7:79830801:A:G	2.79759e-09	-1.37179	-9.09645e-10	5.10532e-07	-1.35407	-9.09645e-10
79830820	chr7:79830820:T:G	1.4295e-09	-1.31453	-0.728697	1.53525e-07	-1.29254	-1.26312
79831040	chr7:79831040:T:C	6.92699e-10	-0.958102	-1.80961	1.18584e-07	-1.00507	-1.80884
79831048	chr7:79831048:A:G	5.73736e-10	-1.32913	-1.62701	8.94339e-08	-1.32174	-1.77429
79831056	chr7:79831056:G:A	2.05529e-09	-1.31617e-10	-1.68014	3.79433e-07	-1.31617e-10	-1.65085
79831116	chr7:79831116:G:A	2.64612e-09	-1.31617e-10	-1.42746	4.62687e-07	-1.31617e-10	-1.45247
79831157	chr7:79831157:C:T	4.25818e-10	-1.45422	-1.80007	7.24634e-08	-1.49551	-1.81093
79831356	chr7:79831356:C:A	1.89156e-09	-1.31617e-10	-1.76315	5.28015e-07	-1.31617e-10	-1.3204
79831542	chr7:79831542:C:A	1.89145e-09	-1.31617e-10	-1.76321	3.38698e-07	-1.31617e-10	-1.76442
79831838	chr7:79831838:G:C	5.70529e-10	-1.59395	-1.3678	1.48021e-07	-1.53287	-1.0593
79831892	chr7:79831892:G:C	5.7471e-09	-0.65186	-9.09645e-10	1.15326e-06	-0.539175	-9.09645e-10
79832126	chr7:79832126:A:C	2.08793e-09	-1.31617e-10	-1.66438	3.6397e-07	-1.31617e-10	-1.69245
79832237	chr7:79832237:A:G	2.88832e-09	-1.31617e-10	-1.33988	4.90178e-07	-1.31617e-10	-1.39476
79832260	chr7:79832260:A:G	6.67654e-10	-0.996283	-1.80826	1.1408e-07	-1.04249	-1.81013
79832784	chr7:79832784:C:T	2.65892e-09	-1.31617e-10	-1.42263	4.68511e-07	-1.31617e-10	-1.43997
79832870	chr7:79832870:AAAAT:A	2.13241e-09	-1.31617e-10	-1.6433	3.81947e-07	-1.31617e-10	-1.64424
79832887	chr7:79832887:G:A	3.13361e-09	-1.31617e-10	-1.25837	1.19201e-06	-1.31617e-10	-0.506133
79832979	chr7:79832979:G:A	1.33619e-09	-0.620073	-1.49066	2.53559e-07	-0.703974	-1.34995
79833250	chr7:79833250:C:T	4.44297e-09	-1.31617e-10	-0.909232	9.70329e-07	-1.31617e-10	-0.71189
79833521	chr7:79833521:A:C	3.50902e-09	-1.14522	-9.09645e-10	6.63653e-07	-1.09177	-9.09645e-10
79833524	chr7:79833524:C:T	4.41693e-10	-1.43265	-1.78505	7.40727e-08	-1.47674	-1.80774
79833933	chr7:79833933:T:A	2.28397e-09	-1.57464	-9.09645e-10	4.03925e-07	-1.5883	-9.09645e-10
79834392	chr7:79834392:G:T	6.34643e-10	-1.04644	-1.8088	1.08787e-07	-1.09044	-1.8097
79834493	chr7:79834493:G:A	6.61934e-10	-1.0178	-1.79534	1.11794e-07	-1.06352	-1.80935
79834669	chr7:79834669:A:G	1.22677e-09	-0.690518	-1.50565	2.31928e-07	-0.770622	-1.37248
79834879	chr7:79834879:T:C	6.12573e-10	-1.59004	-1.30061	8.01696e-08	-1.6082	-1.59719
79836416	chr7:79836416:A:G	3.55315e-09	-1.31617e-10	-1.13272	6.61069e-07	-1.31617e-10	-1.09567
79837032	chr7:79837032:A:T	3.0915e-08	-1.31617e-10	1.03069	8.22026e-06	-1.31617e-10	1.42483
79837128	chr7:79837128:A:G	1.80516e-09	-1.31617e-10	-1.8099	3.24774e-07	-1.31617e-10	-1.8064
79837384	chr7:79837384:TA:T	2.68803e-09	-1.31617e-10	-1.41175	9.44225e-07	-1.31617e-10	-0.739161
79837410	chr7:79837410:T:C	3.99483e-10	-1.64728	-1.67086	7.6711e-08	-1.63954	-1.60994
79837713	chr7:79837713:T:C	2.93087e-09	-1.31617e-10	-1.32525	1.08233e-06	-1.31617e-10	-0.602655
79837893	chr7:79837893:C:T	2.3148e-09	-1.31617e-10	-1.56123	4.2674e-07	-1.31617e-10	-1.53335
79838210	chr7:79838210:C:G	4.52163e-10	-1.39052	-1.80375	7.67927e-08	-1.43784	-1.81058
79838582	chr7:79838582:C:T	2.65647e-09	-1.31617e-10	-1.42356	4.68083e-07	-1.31617e-10	-1.44088
79838703	chr7:79838703:T:A	1.80498e-09	-1.31617e-10	-1.81	3.23656e-07	-1.31617e-10	-1.80984
79838774	chr7:79838774:A:G	1.33992e-09	-0.625594	-1.48235	2.54154e-07	-0.707062	-1.34452
79838919	chr7:79838919:G:A	1.85737e-09	-1.31617e-10	-1.7814	3.34634e-07	-1.31617e-10	-1.77649
79839121	chr7:79839121:A:T	1.56403e-09	-1.2974	-0.655887	1.64675e-07	-1.27465	-1.21089
79839123	chr7:79839123:G:T	1.45452e-09	-1.30395	-0.721933	1.55993e-07	-1.2816	-1.25812
79839598	chr7:79839598:T:C	2.65893e-09	-1.31617e-10	-1.42263	4.68484e-07	-1.31617e-10	-1.44002
79839832	chr7:79839832:A:G	1.2216e-09	-0.909695	-1.2907	3.04412e-07	-0.941953	-0.929189
79840636	chr7:79840636:A:G	6.58828e-10	-1.01004	-1.80781	1.12685e-07	-1.05549	-1.80943
79840799	chr7:79840799:A:G	2.48516e-09	-1.31617e-10	-1.49022	7.91601e-07	-1.31617e-10	-0.915468
79840963	chr7:79840963:A:AT	1.98811e-08	-1.31617e-10	0.589217	3.69962e-06	-1.31617e-10	0.62646
79841080	chr7:79841080:T:C	2.69754e-09	-1.31617e-10	-1.40822	4.79214e-07	-1.31617e-10	-1.41738
79841516	chr7:79841516:T:C	2.48549e-09	-1.31617e-10	-1.49008	7.91769e-07	-1.31617e-10	-0.915255
79841975	chr7:79841975:G:A	1.81126e-09	-1.31617e-10	-1.80653	4.21648e-07	-1.31617e-10	-1.54536
79842091	chr7:79842091:A:G	2.75548e-09	-1.31617e-10	-1.38696	4.9168e-07	-1.31617e-10	-1.3917
79842624	chr7:79842624:G:A	2.15973e-09	-1.63057	-9.09645e-10	3.86621e-07	-1.63208	-9.09645e-10
79843651	chr7:79843651:T:C	2.78729e-09	-1.31617e-10	-1.37549	4.94994e-07	-1.31617e-10	-1.38498
79843864	chr7:79843864:T:C	3.36299e-09	-1.18772	-9.09645e-10	5.85393e-07	-1.21724	-9.09645e-10
79844096	chr7:79844096:A:G	2.881e-09	-1.34242	-9.09645e-10	5.26422e-07	-1.32342	-9.09645e-10
79844275	chr7:79844275:A:C	3.67941e-09	-1.0978	-9.09645e-10	6.37748e-07	-1.13158	-9.09645e-10
79844335	chr7:79844335:A:T	3.70096e-09	-1.09196	-9.09645e-10	6.41033e-07	-1.12644	-9.09645e-10
79844848	chr7:79844848:A:G	2.35265e-09	-1.31617e-10	-1.54501	4.1848e-07	-1.31617e-10	-1.5529
79845112	chr7:79845112:A:T	3.17883e-09	-1.31617e-10	-1.24404	5.68619e-07	-1.31617e-10	-1.24631
79845787	chr7:79845787:A:G	3.4878e-09	-1.15128	-9.09645e-10	6.06795e-07	-1.18133	-9.09645e-10
79846104	chr7:79846104:G:A	5.56055e-09	-0.684857	-9.09645e-10	1.18439e-06	-0.512541	-9.09645e-10
79846169	chr7:79846169:A:T	3.31433e-09	-1.31617e-10	-1.2023	5.92982e-07	-1.31617e-10	-1.20436
79846708	chr7:79846708:A:C	2.47701e-09	-1.4935	-9.09645e-10	4.3063e-07	-1.52428	-9.09645e-10
79846846	chr7:79846846:A:G	8.08658e-09	-0.310349	-9.09645e-10	1.2967e-06	-0.421951	-9.09645e-10
79846873	chr7:79846873:C:T	2.49513e-09	-1.48621	-9.09645e-10	4.33404e-07	-1.51785	-9.09645e-10
79846921	chr7:79846921:C:T	2.23273e-09	-1.59733	-9.09645e-10	3.94335e-07	-1.61232	-9.09645e-10
79847237	chr7:79847237:C:G	2.13345e-09	-1.64281	-9.09645e-10	3.81643e-07	-1.64504	-9.09645e-10
79848339	chr7:79848339:T:C	9.2854e-08	2.13047	-9.09645e-10	1.54718e-05	2.05725	-9.09645e-10
79848951	chr7:79848951:C:G	2.57207e-09	-1.45584	-9.09645e-10	4.4434e-07	-1.49294	-9.09645e-10
79849118	chr7:79849118:G:T	5.61952e-10	-1.24048	-1.73642	9.71674e-08	-1.36658	-1.64651
79849520	chr7:79849520:G:A	3.09974e-09	-1.26924	-9.09645e-10	5.16836e-07	-1.3418	-9.09645e-10
79849844	chr7:79849844:T:A	2.47607e-09	-1.49388	-9.09645e-10	4.29766e-07	-1.52628	-9.09645e-10
79849848	chr7:79849848:G:C	2.49517e-09	-1.4862	-9.09645e-10	4.3272e-07	-1.51943	-9.09645e-10
79850179	chr7:79850179:T:C	1.87696e-09	-1.31617e-10	-1.7709	3.29863e-07	-1.31617e-10	-1.79085
79850468	chr7:79850468:A:C	2.42535e-09	-1.51458	-9.09645e-10	4.22016e-07	-1.54448	-9.09645e-10
79851159	chr7:79851159:C:T	2.67324e-09	-1.41726	-9.09645e-10	4.52903e-07	-1.47385	-9.09645e-10
79851840	chr7:79851840:G:C	1.07282e-08	-1.31617e-10	-0.0276799	1.83686e-06	-1.31617e-10	-0.0737133
79852776	chr7:79852776:A:AT	5.4935e-10	-1.52569	-1.47388	1.23131e-07	-1.42684	-1.34944
79853048	chr7:79853048:T:C	8.45223e-09	-1.31617e-10	-0.266124	1.65891e-06	-1.31617e-10	-0.175611
79853422	chr7:79853422:T:A	6.26408e-10	-1.05736	-1.81095	1.11262e-07	-1.0755	-1.80214
79853521	chr7:79853521:A:G	5.43759e-09	-1.31617e-10	-0.707218	9.58449e-07	-1.31617e-10	-0.724209
79853835	chr7:79853835:A:G	2.89232e-09	-1.33849	-9.09645e-10	4.85306e-07	-1.40474	-9.09645e-10
79853924	chr7:79853924:T:C	2.53746e-09	-1.31617e-10	-1.46939	8.59093e-07	-1.31617e-10	-0.833648
79854164	chr7:79854164:C:T	6.09964e-10	-1.08406	-1.81085	1.08817e-07	-1.09956	-1.8003
79854321	chr7:79854321:C:T	2.02874e-08	-1.31617e-10	0.609443	5.22796e-06	-1.31617e-10	0.97225
79854412	chr7:79854412:A:G	1.95673e-09	-1.31617e-10	-1.72928	3.51102e-07	-1.31617e-10	-1.72845
79854609	chr7:79854609:T:A	6.37631e-10	-1.03973	-1.81082	1.13227e-07	-1.05592	-1.80421
79854637	chr7:79854637:A:T	1.67121e-09	-1.56521	-0.321799	2.1808e-07	-1.55692	-0.647743
79854773	chr7:79854773:AT:A	6.46465e-10	-1.02898	-1.80781	1.13865e-07	-1.04447	-1.81004
79855286	chr7:79855286:G:A	1.8351e-09	-1.31617e-10	-1.79345	3.25147e-07	-1.31617e-10	-1.80525
79855761	chr7:79855761:A:AT	6.35261e-10	-1.04971	-1.80457	1.11242e-07	-1.06712	-1.81069
79856118	chr7:79856118:C:A	6.52187e-10	-1.0191	-1.80887	1.16475e-07	-1.03434	-1.79751
79856154	chr7:79856154:ATT:A	1.91642e-09	-1.31617e-10	-1.75009	5.48818e-07	-1.31617e-10	-1.28176
79856274	chr7:79856274:T:G	7.16939e-10	-0.987162	-1.74616	1.22497e-07	-1.00345	-1.77799
79856467	chr7:79856467:G:A	3.64191e-10	-1.60935	-1.80128	6.68541e-08	-1.60965	-1.77736
79857591	chr7:79857591:G:A	6.93569e-10	-1.00146	-1.765	1.18776e-07	-1.01894	-1.79335
79858061	chr7:79858061:C:T	8.06549e-10	-0.843801	-1.77174	1.48418e-07	-0.90254	-1.68696
79858085	chr7:79858085:T:C	8.95412e-10	-0.714173	-1.79685	1.61329e-07	-0.775962	-1.73012
79858168	chr7:79858168:C:T	1.81099e-09	-1.31617e-10	-1.80668	3.30349e-07	-1.31617e-10	-1.78938
79858640	chr7:79858640:G:A	2.14561e-09	-1.31617e-10	-1.63713	4.02207e-07	-1.31617e-10	-1.59256
79859131	chr7:79859131:G:A	2.6732e-09	-1.31617e-10	-1.41728	4.74169e-07	-1.31617e-10	-1.42796
79859217	chr7:79859217:A:G	5.89562e-10	-1.2546	-1.67433	1.27001e-07	-1.17179	-1.57354
79859819	chr7:79859819:C:G	1.13981e-08	0.0328912	-9.09645e-10	1.79786e-06	-0.0951709	-9.09645e-10
79859912	chr7:79859912:G:A	1.80649e-09	-1.31617e-10	-1.80917	3.28274e-07	-1.31617e-10	-1.79568
79860043	chr7:79860043:G:A	1.00223e-09	-1.51496	-0.883362	2.49788e-07	-1.41251	-0.656407
79860121	chr7:79860121:T:C	9.88534e-10	-1.49245	-0.919639	2.42777e-07	-1.38309	-0.714289
79860139	chr7:79860139:C:T	5.20544e-10	-1.53336	-1.52007	1.1652e-07	-1.43669	-1.39477
79860270	chr7:79860270:G:A	2.24772e-09	-1.59064	-9.09645e-10	4.18907e-07	-1.55188	-9.09645e-10
79860328	chr7:79860328:A:G	8.05636e-10	-0.830883	-1.78579	1.47629e-07	-0.887636	-1.70719
79860366	chr7:79860366:G:T	2.73982e-09	-1.39266	-9.09645e-10	4.66043e-07	-1.44525	-9.09645e-10
79860504	chr7:79860504:A:G	2.73718e-09	-1.31617e-10	-1.39363	5.17036e-07	-1.31617e-10	-1.34141
79860724	chr7:79860724:G:A	9.12824e-10	-0.832289	-1.65948	1.75934e-07	-0.894267	-1.52515
79860889	chr7:79860889:A:G	8.92383e-10	-0.715202	-1.79921	1.59715e-07	-0.775764	-1.74037
79861172	chr7:79861172:A:G	1.04392e-09	-1.50522	-0.852351	2.62919e-07	-1.40045	-0.617226
79861228	chr7:79861228:C:T	8.78761e-09	-1.31617e-10	-0.227211	1.4921e-06	-1.31617e-10	-0.281585
79861504	chr7:79861504:C:T	1.88923e-09	-1.31617e-10	-1.76438	3.44539e-07	-1.31617e-10	-1.74732
79861612	chr7:79861612:G:C	9.96669e-10	-1.50545	-0.898436	2.49873e-07	-1.40042	-0.668148
79861677	chr7:79861677:G:T	1.04203e-09	-1.50246	-0.856928	2.61898e-07	-1.39658	-0.624996
79861809	chr7:79861809:T:C	8.74882e-10	-0.737843	-1.79638	1.57676e-07	-0.798765	-1.73022
79861976	chr7:79861976:CA:C	1.8034e-09	-1.31617e-10	-1.81088	3.23317e-07	-1.31617e-10	-1.81089
79862230	chr7:79862230:C:T	7.03532e-09	-1.31617e-10	-0.449611	1.21493e-06	-1.31617e-10	-0.487084
79862928	chr7:79862928:C:T	9.06622e-10	-1.53388	-0.964706	2.27231e-07	-1.43221	-0.731346
79863596	chr7:79863596:A:G	3.24672e-09	-1.31617e-10	-1.22291	1.30246e-06	-1.31617e-10	-0.417515
79863751	chr7:79863751:T:G	5.69492e-09	-0.66098	-9.09645e-10	9.14319e-07	-0.771346	-9.09645e-10
79863894	chr7:79863894:G:A	6.01757e-08	-1.31617e-10	1.69671	1.53136e-05	-1.31617e-10	2.04697
79864063	chr7:79864063:A:G	2.92553e-09	-1.31617e-10	-1.32708	1.09854e-06	-1.31617e-10	-0.587788
79864184	chr7:79864184:A:G	2.01221e-09	-1.31617e-10	-1.70132	3.49516e-07	-1.31617e-10	-1.73298
79864615	chr7:79864615:A:G	1.80804e-09	-1.31617e-10	-1.80831	3.29047e-07	-1.31617e-10	-1.79332
79864709	chr7:79864709:A:T	1.61925e-08	2.1729	-1.78891	7.66287e-07	0.7986	-1.74657
79864754	chr7:79864754:T:G	4.80761e-10	-1.53968	-1.59325	1.06735e-07	-1.44323	-1.47595
79864922	chr7:79864922:A:G	3.62023e-09	-1.31617e-10	-1.11402	1.4687e-06	-1.31617e-10	-0.297395
79864948	chr7:79864948:C:T	7.57502e-10	-0.911469	-1.76681	1.09228e-07	-1.11176	-1.78433
79865173	chr7:79865173:G:A	1.81041e-09	-1.31617e-10	-1.807	3.24457e-07	-1.31617e-10	-1.80737
79865340	chr7:79865340:G:A	9.11525e-10	-1.52456	-0.968634	2.27636e-07	-1.42487	-0.736905
79865434	chr7:79865434:G:A	1.80883e-09	-1.31617e-10	-1.80787	3.29404e-07	-1.31617e-10	-1.79224
79865520	chr7:79865520:C:T	2.46563e-09	-1.31617e-10	-1.49811	4.41559e-07	-1.31617e-10	-1.49921
79865699	chr7:79865699:C:A	2.30449e-09	-1.31617e-10	-1.5657	4.12998e-07	-1.31617e-10	-1.56608
79865745	chr7:79865745:G:T	4.93197e-10	-1.54705	-1.56035	1.09937e-07	-1.45333	-1.43629
79865753	chr7:79865753:T:C	1.83409e-09	-1.31617e-10	-1.79401	3.29834e-07	-1.31617e-10	-1.79093
79865820	chr7:79865820:T:A	1.32959e-09	-1.00848	-1.10721	3.10963e-07	-1.21267	-0.637179
79865824	chr7:79865824:A:T	1.82895e-09	-1.31617e-10	-1.79681	3.28811e-07	-1.31617e-10	-1.79404
79865890	chr7:79865890:A:T	7.17061e-10	-0.962696	-1.77045	1.04237e-07	-1.15609	-1.78677
79865919	chr7:79865919:A:G	1.88185e-09	-1.31617e-10	-1.7683	3.46216e-07	-1.31617e-10	-1.74246
79866038	chr7:79866038:C:A	1.29795e-09	-1.02101	-1.11877	3.03604e-07	-1.22255	-0.651252
79866047	chr7:79866047:C:T	2.16901e-09	-1.31617e-10	-1.62628	3.86422e-07	-1.31617e-10	-1.6326
79866140	chr7:79866140:G:T	3.67106e-10	-1.59913	-1.80352	6.78093e-08	-1.59935	-1.77348
79866160	chr7:79866160:T:C	3.58519e-09	-1.31617e-10	-1.12374	1.4416e-06	-1.31617e-10	-0.316015
79866602	chr7:79866602:G:A	1.01158e-08	-1.31617e-10	-0.0864596	1.74563e-06	-1.31617e-10	-0.124657
79866662	chr7:79866662:G:A	7.55342e-10	-1.29831	-1.38283	1.57573e-07	-1.42434	-1.1053
79866781	chr7:79866781:G:T	1.81041e-09	-1.58794	-0.219061	2.68622e-07	-1.59808	-0.398137
79866890	chr7:79866890:G:A	4.79683e-09	-1.19298	0.360382	1.57998e-06	-1.34988	1.12552
79867181	chr7:79867181:T:G	3.65089e-10	-1.59969	-1.80848	6.88049e-08	-1.60027	-1.75798
79867235	chr7:79867235:G:C	2.70485e-09	-1.31617e-10	-1.40551	9.66733e-07	-1.31617e-10	-0.715603
79867352	chr7:79867352:T:C	3.36214e-09	-1.18798	-9.09645e-10	5.643e-07	-1.25394	-9.09645e-10
79867583	chr7:79867583:G:A	2.14838e-09	-1.63584	-9.09645e-10	3.82717e-07	-1.64223	-9.09645e-10
79867735	chr7:79867735:A:T	6.13049e-10	-1.11389	-1.77597	1.14589e-07	-1.22593	-1.62225
79867873	chr7:79867873:T:C	2.18703e-09	-1.31617e-10	-1.61801	4.10964e-07	-1.31617e-10	-1.57102
79868108	chr7:79868108:A:G	5.63669e-10	-1.21847	-1.75538	1.09513e-07	-1.31695	-1.57653
79868478	chr7:79868478:A:G	3.58808e-09	-1.31617e-10	-1.12294	1.42371e-06	-1.31617e-10	-0.328506
79868508	chr7:79868508:G:A	4.90705e-10	-1.54776	-1.5647	1.09489e-07	-1.4546	-1.4391
79868595	chr7:79868595:C:T	5.00397e-09	-1.31617e-10	-0.790323	8.73535e-07	-1.31617e-10	-0.816977
79868694	chr7:79868694:G:A	1.87062e-09	-1.31617e-10	-1.77429	3.36791e-07	-1.31617e-10	-1.77006
79868774	chr7:79868774:C:T	1.2805e-08	-1.31617e-10	0.149282	3.23443e-06	-1.31617e-10	0.492082
79868865	chr7:79868865:T:C	7.24816e-10	-0.916476	-1.80592	1.29131e-07	-0.969897	-1.7588
79868896	chr7:79868896:C:A	1.49764e-08	0.212963	0.0929573	3.66211e-06	-0.68314	1.29941
79869182	chr7:79869182:A:G	2.39822e-09	-1.31617e-10	-1.52583	4.28256e-07	-1.31617e-10	-1.5298
79869887	chr7:79869887:G:A	5.00791e-10	-1.55193	-1.54019	1.1231e-07	-1.46005	-1.40821
79870112	chr7:79870112:G:A	4.51387e-10	-1.55545	-1.64053	9.86724e-08	-1.46576	-1.53196
79870531	chr7:79870531:GA:G	5.31307e-10	-1.25141	-1.78156	8.31069e-08	-1.36183	-1.80757
79870677	chr7:79870677:C:T	1.10016e-09	-1.02787	-1.27724	2.456e-07	-1.06852	-1.0173
79871025	chr7:79871025:T:A	1.65915e-09	-1.20869	-0.685564	2.25671e-07	-1.34818	-0.822269
79871053	chr7:79871053:A:G	5.40821e-08	-1.31617e-10	1.58995	1.4039e-05	-1.31617e-10	1.96007
79871127	chr7:79871127:A:G	7.40964e-09	-0.397772	-9.09645e-10	1.18606e-06	-0.511131	-9.09645e-10
79871569	chr7:79871569:C:T	4.22146e-09	-1.31617e-10	-0.960373	7.43638e-07	-1.31617e-10	-0.977972
79871576	chr7:79871576:G:T	1.80727e-09	-1.31617e-10	-1.80873	3.24057e-07	-1.31617e-10	-1.80861
79871801	chr7:79871801:G:C	3.34933e-09	-1.31617e-10	-1.19179	1.28561e-06	-1.31617e-10	-0.430537
79872055	chr7:79872055:A:G	2.16881e-09	-1.31617e-10	-1.62638	3.86375e-07	-1.31617e-10	-1.63272
79872095	chr7:79872095:T:A	2.6509e-09	-1.31617e-10	-1.42565	9.26303e-07	-1.31617e-10	-0.758324
79872184	chr7:79872184:T:TTGC	1.05978e-09	-1.09805	-1.24445	2.40804e-07	-1.13541	-0.970133
79872198	chr7:79872198:T:C	1.03265e-09	-1.12532	-1.2431	2.35141e-07	-1.16137	-0.967969
79872279	chr7:79872279:A:G	9.20831e-09	-1.31617e-10	-0.180448	1.58139e-06	-1.31617e-10	-0.223469
79872321	chr7:79872321:A:G	1.80805e-09	-1.31617e-10	-1.80831	3.24208e-07	-1.31617e-10	-1.80814
79872463	chr7:79872463:A:T	1.52845e-08	-1.31617e-10	0.326282	3.89772e-06	-1.31617e-10	0.678621
79872661	chr7:79872661:T:G	1.30766e-08	-1.31617e-10	0.170268	3.30311e-06	-1.31617e-10	0.513094
79872749	chr7:79872749:T:C	3.02297e-09	-1.31617e-10	-1.29431	1.14034e-06	-1.31617e-10	-0.550442
79872772	chr7:79872772:AGT:A	3.85943e-10	-1.55823	-1.79439	6.95809e-08	-1.55914	-1.78789
79873065	chr7:79873065:A:G	3.0602e-09	-1.31617e-10	-1.28208	1.03067e-06	-1.31617e-10	-0.651565
79873318	chr7:79873318:G:A	3.30746e-09	-1.31617e-10	-1.20437	1.25901e-06	-1.31617e-10	-0.451445
79873478	chr7:79873478:T:C	3.12361e-09	-1.31617e-10	-1.26157	5.5787e-07	-1.31617e-10	-1.2654
79873518	chr7:79873518:T:C	3.70959e-10	-1.59178	-1.80044	6.79001e-08	-1.59243	-1.77906
79873579	chr7:79873579:A:T	4.57808e-09	-1.20234	0.323065	1.49257e-06	-1.35721	1.07594
79873585	chr7:79873585:G:A	2.40747e-09	-1.31617e-10	-1.52198	4.29913e-07	-1.31617e-10	-1.52594
79873614	chr7:79873614:T:C	1.97371e-09	-1.31617e-10	-1.72064	3.5329e-07	-1.31617e-10	-1.72224
79873697	chr7:79873697:G:A	7.51558e-10	-0.904268	-1.78189	1.38625e-07	-0.957674	-1.70008
79873708	chr7:79873708:A:T	7.64537e-10	-0.896744	-1.7723	1.42197e-07	-0.950538	-1.68177
79873848	chr7:79873848:A:G	3.71212e-10	-1.58852	-1.80301	6.84567e-08	-1.58918	-1.77414
79874291	chr7:79874291:C:T	4.83787e-09	-1.17251	0.34843	1.57394e-06	-1.33284	1.10465
79874447	chr7:79874447:G:T	4.07946e-09	-1.17805	0.183463	1.28963e-06	-1.33692	0.909507
79874475	chr7:79874475:T:G	3.77417e-10	-1.57108	-1.80388	6.98206e-08	-1.57184	-1.77176
79874780	chr7:79874780:T:C	1.72676e-08	-1.31617e-10	0.448276	1.11685e-05	-1.31617e-10	1.73133
79874788	chr7:79874788:A:G	1.89509e-09	-1.31617e-10	-1.76129	3.31676e-07	-1.31617e-10	-1.78537
79874797	chr7:79874797:T:C	1.87095e-09	-1.31617e-10	-1.77411	5.11928e-07	-1.31617e-10	-1.35134
79874982	chr7:79874982:T:C	2.63041e-08	0.289126	0.580046	7.29901e-06	-0.638011	1.94398
79875114	chr7:79875114:T:C	1.66456e-08	-1.31617e-10	0.41159	4.31599e-06	-1.31617e-10	0.780558
79875142	chr7:79875142:A:G	2.33208e-09	-1.5538	-9.09645e-10	4.38919e-07	-1.50521	-9.09645e-10
79875397	chr7:79875397:C:A	4.29302e-08	0.731335	0.627684	1.07426e-05	-0.316047	2.00849
79876004	chr7:79876004:A:G	3.30444e-09	-1.31617e-10	-1.20529	1.2569e-06	-1.31617e-10	-0.453119
79876219	chr7:79876219:A:G	2.54421e-09	-1.46673	-9.09645e-10	4.46191e-07	-1.48878	-9.09645e-10
79876288	chr7:79876288:A:G	1.81881e-08	-1.31617e-10	0.500215	1.19205e-05	-1.31617e-10	1.79649
79876319	chr7:79876319:C:G	4.96056e-09	-1.18762	0.388585	1.63384e-06	-1.34498	1.15414
79876475	chr7:79876475:C:A	3.73614e-10	-1.58486	-1.80023	6.83536e-08	-1.58544	-1.77939
79876503	chr7:79876503:C:T	2.69548e-09	-1.31617e-10	-1.40898	9.5128e-07	-1.31617e-10	-0.731717
79876514	chr7:79876514:G:A	1.65278e-08	-1.31617e-10	0.404491	1.05741e-05	-1.31617e-10	1.67664
79876529	chr7:79876529:T:C	3.74572e-10	-1.58132	-1.8012	6.86997e-08	-1.58209	-1.77769
79876631	chr7:79876631:T:C	2.27386e-09	-1.31617e-10	-1.57907	7.19737e-07	-1.31617e-10	-1.01064
79876681	chr7:79876681:A:G	2.82992e-08	0.402751	0.539529	7.54659e-06	-0.554385	1.89371
79876800	chr7:79876800:T:G	4.85663e-09	-1.18342	0.363207	1.59185e-06	-1.34178	1.12491
79877178	chr7:79877178:T:C	2.77962e-08	0.29696	0.627386	7.73778e-06	-0.631209	1.99555
79877360	chr7:79877360:T:C	2.40406e-09	-1.31617e-10	-1.5234	4.29297e-07	-1.31617e-10	-1.52738
79877659	chr7:79877659:C:T	3.77038e-10	-1.57448	-1.80149	6.92067e-08	-1.57528	-1.77715
79877979	chr7:79877979:C:T	3.76108e-10	-1.57731	-1.80113	6.89699e-08	-1.57803	-1.77783
79878032	chr7:79878032:T:G	3.74594e-10	-1.57891	-1.80356	6.91282e-08	-1.57987	-1.77369
79878429	chr7:79878429:A:C	1.94523e-08	-1.31617e-10	0.567412	1.28225e-05	-1.31617e-10	1.86943
79879166	chr7:79879166:T:C	2.57992e-09	-1.31617e-10	-1.4528	4.57905e-07	-1.31617e-10	-1.46286
79879178	chr7:79879178:C:T	3.79036e-10	-1.57209	-1.79859	6.90402e-08	-1.57279	-1.78204
79879261	chr7:79879261:T:C	3.12199e-09	-1.31617e-10	-1.26209	5.57591e-07	-1.31617e-10	-1.2659
79879266	chr7:79879266:C:T	8.71226e-09	-1.31617e-10	-0.235823	1.49548e-06	-1.31617e-10	-0.279325
79879326	chr7:79879326:G:A	1.8651e-09	-1.31617e-10	-1.77724	3.45273e-07	-1.31617e-10	-1.74519
79879414	chr7:79879414:G:A	3.69871e-10	-1.5955	-1.79965	6.75632e-08	-1.5961	-1.78036
79879421	chr7:79879421:A:C	3.20707e-09	-1.31617e-10	-1.2352	1.2012e-06	-1.31617e-10	-0.49845
79879465	chr7:79879465:TTA:T	8.60612e-10	-1.55262	-0.99805	1.9598e-07	-1.46834	-0.843169
79879572	chr7:79879572:A:G	8.66138e-10	-1.54336	-1.0009	1.97912e-07	-1.45579	-0.845916
79879959	chr7:79879959:T:C	8.84428e-09	-1.31617e-10	-0.220783	2.00691e-06	-1.31617e-10	0.0148262
79879970	chr7:79879970:C:T	3.32937e-09	-1.31617e-10	-1.19777	1.27038e-06	-1.31617e-10	-0.442451
79880047	chr7:79880047:C:T	5.32397e-09	-1.23431	0.505972	1.77578e-06	-1.38282	1.27529
79880095	chr7:79880095:A:G	1.17413e-09	-1.05742	-1.18261	2.68005e-07	-1.09725	-0.901274
79880298	chr7:79880298:T:C	8.99922e-09	-1.31617e-10	-0.203417	2.04621e-06	-1.31617e-10	0.0342213
79880855	chr7:79880855:G:A	5.53805e-10	-1.5974	-1.3941	1.22239e-07	-1.52953	-1.25402
79881239	chr7:79881239:T:G	2.62716e-09	-1.31617e-10	-1.43465	8.89727e-07	-1.31617e-10	-0.798611
79881580	chr7:79881580:C:T	2.75833e-09	-1.31617e-10	-1.38593	9.24981e-07	-1.31617e-10	-0.759752
79882171	chr7:79882171:T:C	5.11814e-09	-1.22738	0.459614	1.62865e-06	-1.37868	1.18466
79882557	chr7:79882557:G:A	5.33585e-09	-1.31617e-10	-0.726107	9.52452e-07	-1.31617e-10	-0.730486
79882680	chr7:79882680:A:G	5.75252e-10	-1.57468	-1.37883	1.29207e-07	-1.49394	-1.23417
79882734	chr7:79882734:T:G	7.39007e-09	-1.31617e-10	-0.400417	1.30905e-06	-1.31617e-10	-0.412469
79883061	chr7:79883061:T:C	4.82815e-09	-1.22304	0.396945	1.52323e-06	-1.37532	1.11438
79883092	chr7:79883092:G:A	4.72597e-09	-1.24526	0.397774	1.49527e-06	-1.39289	1.11343
79883141	chr7:79883141:A:G	4.71259e-09	-1.20554	0.355222	1.47121e-06	-1.36115	1.06546
79883226	chr7:79883226:T:C	2.09878e-09	-1.31617e-10	-1.6592	7.23291e-07	-1.31617e-10	-1.00571
79883443	chr7:79883443:A:G	5.26359e-09	-1.31617e-10	-0.739741	9.36137e-07	-1.31617e-10	-0.747764
79883546	chr7:79883546:A:T	2.98089e-09	-1.31617e-10	-1.30833	5.32127e-07	-1.31617e-10	-1.31264
79883763	chr7:79883763:T:C	5.30327e-09	-1.31617e-10	-0.732232	9.43254e-07	-1.31617e-10	-0.74019
79883937	chr7:79883937:T:G	4.98802e-09	-1.23023	0.436716	1.5791e-06	-1.38132	1.15641
79883939	chr7:79883939:T:C	7.62834e-10	-0.916266	-1.755	1.43591e-07	-0.968602	-1.65395
79884075	chr7:79884075:A:C	1.85586e-09	-1.31617e-10	-1.78221	3.42975e-07	-1.31617e-10	-1.75187
79884231	chr7:79884231:T:G	1.29732e-08	-1.31617e-10	0.162332	3.3576e-06	-1.31617e-10	0.529458
79884327	chr7:79884327:G:A	2.11755e-09	-1.31617e-10	-1.65029	3.83857e-07	-1.31617e-10	-1.63926
79884420	chr7:79884420:A:G	5.07214e-09	-1.18119	0.404399	1.57975e-06	-1.3413	1.11679
79884429	chr7:79884429:G:A	1.3625e-09	-1.42563	-0.665604	3.13182e-07	-1.32227	-0.520468
79885182	chr7:79885182:A:G	1.93852e-09	-1.31617e-10	-1.73863	3.50742e-07	-1.31617e-10	-1.72947
79885337	chr7:79885337:T:G	1.92291e-09	-1.31617e-10	-1.74672	3.45178e-07	-1.31617e-10	-1.74546
79885408	chr7:79885408:A:G	4.92881e-09	-1.20924	0.403781	1.5445e-06	-1.36431	1.11724
79885433	chr7:79885433:A:G	4.48316e-09	-1.20083	0.3006	1.38588e-06	-1.35782	1.00239
79885501	chr7:79885501:G:A	6.83382e-10	-1.55457	-1.22669	1.46734e-07	-1.47058	-1.13033
79885516	chr7:79885516:A:T	1.2342e-08	0.112454	-9.09645e-10	1.9472e-06	-0.0153797	-9.09645e-10
79885705	chr7:79885705:C:G	1.87225e-09	-1.31617e-10	-1.77341	3.36225e-07	-1.31617e-10	-1.77174
79885935	chr7:79885935:G:T	6.27674e-10	-1.55402	-1.31227	1.43447e-07	-1.46437	-1.15919
79886246	chr7:79886246:A:G	5.25678e-10	-1.54532	-1.4983	1.1723e-07	-1.45223	-1.37316
79887234	chr7:79887234:A:G	2.2228e-09	-1.31617e-10	-1.60178	3.95496e-07	-1.31617e-10	-1.60938
79887345	chr7:79887345:C:G	3.69024e-10	-1.59321	-1.80424	7.51781e-08	-1.59414	-1.67552
79887657	chr7:79887657:TTTA:T	2.21909e-09	-1.31617e-10	-1.60346	3.94861e-07	-1.31617e-10	-1.61099
79887922	chr7:79887922:T:G	4.6009e-10	-1.6171	-1.55979	1.01917e-07	-1.62181	-1.34356
79888384	chr7:79888384:G:A	2.28412e-09	-1.31617e-10	-1.57457	4.06182e-07	-1.31617e-10	-1.58272
79888552	chr7:79888552:G:A	4.5261e-10	-1.61431	-1.57897	9.94164e-08	-1.61932	-1.37089
79888599	chr7:79888599:G:A	2.22271e-09	-1.31617e-10	-1.60183	3.95464e-07	-1.31617e-10	-1.60946
79888786	chr7:79888786:C:A	5.2672e-09	-1.31617e-10	-0.739057	9.4332e-07	-1.31617e-10	-0.74012
79888872	chr7:79888872:T:G	2.22092e-09	-1.31617e-10	-1.60263	3.95165e-07	-1.31617e-10	-1.61022
79889105	chr7:79889105:G:A	3.76933e-10	-1.57792	-1.79832	6.84036e-08	-1.57944	-1.78466
79889325	chr7:79889325:G:A	3.83688e-10	-1.59829	-1.76019	6.84273e-08	-1.59705	-1.76671
79889552	chr7:79889552:C:T	1.89929e-09	-1.31617e-10	-1.75907	3.4078e-07	-1.31617e-10	-1.75829
79889654	chr7:79889654:G:A	4.60625e-10	-1.6029	-1.57283	1.01484e-07	-1.60842	-1.36121
79889945	chr7:79889945:C:T	2.81006e-09	-1.36735	-9.09645e-10	5.29815e-07	-1.317	-9.09645e-10
79890056	chr7:79890056:T:C	1.72736e-08	-1.31617e-10	0.448625	4.66199e-06	-1.31617e-10	0.857673
79890360	chr7:79890360:G:T	2.11029e-08	-1.31617e-10	0.648856	5.53851e-06	-1.31617e-10	1.02996
79890490	chr7:79890490:T:C	2.15714e-08	-1.31617e-10	0.670812	5.67911e-06	-1.31617e-10	1.05503
79890512	chr7:79890512:A:G	6.69807e-09	-1.31617e-10	-0.498736	1.17993e-06	-1.31617e-10	-0.516317
79890639	chr7:79890639:T:G	5.16318e-09	-1.31617e-10	-0.759002	9.2436e-07	-1.31617e-10	-0.760424
79890657	chr7:79890657:A:G	6.33758e-10	-1.56106	-1.29559	1.44751e-07	-1.47485	-1.13967
79890664	chr7:79890664:G:A	6.30553e-10	-1.54955	-1.31216	1.4437e-07	-1.45866	-1.15848
79890738	chr7:79890738:C:T	7.5465e-10	-1.53888	-1.14318	1.6397e-07	-1.44958	-1.04026
79891003	chr7:79891003:G:A	2.57911e-09	-1.31617e-10	-1.45311	8.51569e-07	-1.31617e-10	-0.842445
79891756	chr7:79891756:G:C	4.18637e-09	-1.23472	0.265998	1.309e-06	-1.38361	0.971105
79892038	chr7:79892038:A:T	3.78319e-09	-1.21743	0.147442	1.15567e-06	-1.37053	0.833438
79892342	chr7:79892342:G:A	1.965e-09	-1.31617e-10	-1.72506	3.52788e-07	-1.31617e-10	-1.72366
79892840	chr7:79892840:G:A	3.68643e-10	-1.61573	-1.78275	7.36245e-08	-1.61719	-1.67336
79893589	chr7:79893589:G:A	4.89488e-09	-0.812365	-9.09645e-10	7.79459e-07	-0.930926	-9.09645e-10
79893623	chr7:79893623:T:C	2.19616e-09	-1.31617e-10	-1.61385	3.90638e-07	-1.31617e-10	-1.62174
79893823	chr7:79893823:G:A	2.95402e-09	-1.26419	-0.0532022	8.84368e-07	-1.40715	0.602499
79893867	chr7:79893867:A:G	3.61836e-10	-1.60961	-1.8075	7.22864e-08	-1.61032	-1.69857
79894204	chr7:79894204:C:G	4.29646e-10	-1.64098	-1.60437	9.41625e-08	-1.64455	-1.39995
79894705	chr7:79894705:T:C	2.19195e-09	-1.31617e-10	-1.61577	3.89944e-07	-1.31617e-10	-1.62352
79895000	chr7:79895000:A:G	1.80334e-09	-1.31617e-10	-1.81091	3.23741e-07	-1.31617e-10	-1.80958
79895223	chr7:79895223:A:T	2.18515e-09	-1.31617e-10	-1.61887	4.10557e-07	-1.31617e-10	-1.57201
79895602	chr7:79895602:C:T	7.38162e-10	-1.46705	-1.2371	1.75956e-07	-1.35012	-1.06917
79895680	chr7:79895680:T:C	2.0955e-09	-1.31617e-10	-1.66076	3.91831e-07	-1.31617e-10	-1.61869
79895701	chr7:79895701:A:G	6.07551e-09	-1.31617e-10	-0.596289	4.5373e-07	-1.31617e-10	-1.47202
79895981	chr7:79895981:C:T	8.57959e-10	-1.06167	-1.49209	1.6158e-07	-1.21169	-1.29284
79896134	chr7:79896134:C:T	6.63959e-09	-1.31617e-10	-0.507504	4.74096e-07	-1.31617e-10	-1.42811
79896573	chr7:79896573:G:A	1.805e-09	-1.31617e-10	-1.80999	3.2446e-07	-1.31617e-10	-1.80736
79896583	chr7:79896583:T:C	2.39917e-09	-1.31617e-10	-1.52543	4.14221e-07	-1.31617e-10	-1.56313
79896638	chr7:79896638:A:G	2.14464e-09	-1.31617e-10	-1.63758	3.81701e-07	-1.31617e-10	-1.64489
79896643	chr7:79896643:G:A	1.88258e-09	-1.31617e-10	-1.76791	3.30183e-07	-1.31617e-10	-1.78988
79896752	chr7:79896752:C:T	2.68723e-09	-1.31617e-10	-1.41204	4.78786e-07	-1.31617e-10	-1.41827
79897038	chr7:79897038:A:G	3.14092e-09	-1.26696	0.0109178	9.50358e-07	-1.40941	0.67672
79897184	chr7:79897184:C:T	4.49176e-10	-1.61793	-1.58297	9.89435e-08	-1.62251	-1.37247
79897337	chr7:79897337:G:A	1.11358e-08	-1.31617e-10	0.00961232	2.91078e-06	-1.31617e-10	0.386651
79897384	chr7:79897384:G:A	1.0786e-08	-1.31617e-10	-0.0223066	2.81068e-06	-1.31617e-10	0.351656
79897406	chr7:79897406:A:G	4.38808e-10	-1.62453	-1.59972	9.60172e-08	-1.62854	-1.39646
79897703	chr7:79897703:A:G	2.19301e-09	-1.31617e-10	-1.61528	3.90112e-07	-1.31617e-10	-1.62309
79897735	chr7:79897735:T:C	4.36611e-10	-1.53217	-1.69709	1.24745e-07	-1.39688	-1.36638
79897772	chr7:79897772:G:A	1.07366e-09	-0.960413	-1.36907	2.35585e-07	-1.0049	-1.12256
79897955	chr7:79897955:C:T	8.36616e-10	-0.787931	-1.79101	1.51654e-07	-0.849556	-1.71837
79898372	chr7:79898372:A:G	8.8281e-09	-0.222615	-9.09645e-10	1.55897e-06	-0.237746	-9.09645e-10
79898388	chr7:79898388:C:T	2.17381e-09	-1.31617e-10	-1.62407	3.86401e-07	-1.31617e-10	-1.63265
79898389	chr7:79898389:G:A	1.89492e-09	-1.31617e-10	-1.76138	3.40292e-07	-1.31617e-10	-1.75972
79898491	chr7:79898491:T:A	1.1593e-09	-0.96279	-1.28995	2.58983e-07	-1.00753	-1.02523
79898617	chr7:79898617:G:T	6.16193e-09	-1.31617e-10	-0.582165	1.10541e-06	-1.31617e-10	-0.581556
79898972	chr7:79898972:C:T	3.65457e-10	-1.59639	-1.81077	7.12491e-08	-1.59733	-1.72602
79898998	chr7:79898998:G:T	1.87481e-09	-1.31617e-10	-1.77205	3.3669e-07	-1.31617e-10	-1.77036
79899222	chr7:79899222:G:A	2.19195e-09	-1.31617e-10	-1.61577	3.89944e-07	-1.31617e-10	-1.62352
79899228	chr7:79899228:G:A	2.19195e-09	-1.31617e-10	-1.61577	3.89944e-07	-1.31617e-10	-1.62352
79899239	chr7:79899239:A:T	1.09899e-08	-1.31617e-10	-0.00357472	2.86915e-06	-1.31617e-10	0.372247
79899649	chr7:79899649:A:T	2.13114e-09	-1.6439	-9.09645e-10	3.81143e-07	-1.64635	-9.09645e-10
79899690	chr7:79899690:C:A	1.02669e-08	-1.31617e-10	-0.0716324	2.58906e-06	-1.31617e-10	0.269524
79899746	chr7:79899746:C:T	1.80921e-09	-1.31617e-10	-1.80767	3.2716e-07	-1.31617e-10	-1.79908
79899884	chr7:79899884:G:A	3.25097e-09	-1.23754	0.0159353	9.77891e-07	-1.3865	0.682378
79900020	chr7:79900020:A:T	7.89081e-10	-1.48419	-1.15325	1.76092e-07	-1.37841	-1.04011
79900222	chr7:79900222:G:A	1.15444e-09	-0.940949	-1.31599	2.56253e-07	-0.986239	-1.05712
79900256	chr7:79900256:T:C	3.42486e-09	-1.2503	0.0808037	1.0434e-06	-1.39612	0.756839
79900467	chr7:79900467:C:T	2.1426e-09	-1.63853	-9.09645e-10	3.8195e-07	-1.64424	-9.09645e-10
79900598	chr7:79900598:A:T	4.54889e-10	-1.61621	-1.57204	1.00498e-07	-1.62081	-1.35858
79900603	chr7:79900603:C:T	2.19013e-09	-1.31617e-10	-1.61659	3.89652e-07	-1.31617e-10	-1.62427
79900625	chr7:79900625:A:G	3.06028e-09	-1.31617e-10	-1.28205	5.46222e-07	-1.31617e-10	-1.2865
79900661	chr7:79900661:G:A	3.39451e-09	-1.24407	0.0656769	1.02856e-06	-1.39134	0.737737
79900666	chr7:79900666:C:T	2.19033e-09	-1.31617e-10	-1.6165	3.89666e-07	-1.31617e-10	-1.62424
79901083	chr7:79901083:C:T	2.31751e-09	-1.31617e-10	-1.56006	4.10612e-07	-1.31617e-10	-1.57188
79901129	chr7:79901129:A:T	1.87617e-09	-1.31617e-10	-1.77132	3.40667e-07	-1.31617e-10	-1.75862
79901355	chr7:79901355:C:T	7.05028e-10	-0.951036	-1.79904	1.26438e-07	-1.00815	-1.74162
79901471	chr7:79901471:T:C	7.62406e-10	-1.49993	-1.1719	1.68292e-07	-1.39932	-1.06451
79901476	chr7:79901476:T:C	3.27016e-09	-1.25129	0.0355744	9.86225e-07	-1.39696	0.701314
79901508	chr7:79901508:G:A	4.49074e-10	-1.61785	-1.58327	9.88241e-08	-1.62231	-1.37388
79901548	chr7:79901548:A:C	3.16879e-09	-1.23205	-0.0151509	9.44556e-07	-1.38161	0.6428
79901566	chr7:79901566:G:A	7.68702e-10	-1.48673	-1.17688	1.70781e-07	-1.38202	-1.06713
79901669	chr7:79901669:A:C	4.98261e-09	-1.23118	0.43658	1.54958e-06	-1.38061	1.13683
79901794	chr7:79901794:T:G	3.63094e-10	-1.60753	-1.80612	6.76957e-08	-1.60821	-1.76629
79901998	chr7:79901998:A:G	4.52025e-10	-1.61723	-1.57734	9.96332e-08	-1.62172	-1.36631
79902024	chr7:79902024:T:G	1.11657e-08	-1.31617e-10	0.0122901	2.91535e-06	-1.31617e-10	0.388219
79902215	chr7:79902215:T:G	1.30827e-08	-1.31617e-10	0.170734	3.31835e-06	-1.31617e-10	0.517699
79902243	chr7:79902243:T:C	2.26453e-09	-1.31617e-10	-1.58319	4.02202e-07	-1.31617e-10	-1.59257
79902270	chr7:79902270:C:A	1.85444e-09	-1.31617e-10	-1.78297	3.41819e-07	-1.31617e-10	-1.75524
79902324	chr7:79902324:G:A	4.52713e-10	-1.61937	-1.57368	9.99745e-08	-1.62366	-1.36095
79902732	chr7:79902732:G:A	2.08329e-09	-1.31617e-10	-1.66661	3.71048e-07	-1.31617e-10	-1.67319
79903043	chr7:79903043:T:G	3.60179e-10	-1.61209	-1.80962	7.11722e-08	-1.61271	-1.71171
79903124	chr7:79903124:C:T	4.02999e-09	-1.31617e-10	-1.00679	3.43444e-07	-1.31617e-10	-1.7505
79903165	chr7:79903165:C:T	7.79646e-10	-0.863976	-1.78549	1.4254e-07	-0.922547	-1.70736
79903296	chr7:79903296:C:T	3.05958e-09	-1.21319	-0.0690859	9.31361e-07	-1.35527	0.602396
79903325	chr7:79903325:T:C	7.47624e-10	-0.907942	-1.78347	1.36176e-07	-0.966152	-1.70942
79903334	chr7:79903334:T:A	7.26462e-10	-0.931047	-1.78908	1.31706e-07	-0.9886	-1.72036
79903499	chr7:79903499:C:T	1.06164e-09	-1.46299	-0.877759	1.09953e-07	-1.52452	-1.36495
79904759	chr7:79904759:A:C	1.78887e-08	0.895616	-0.412	1.39653e-06	-0.211361	-0.136418
79904838	chr7:79904838:G:A	2.18865e-08	0.289155	0.39616	5.47483e-06	-0.632671	1.65106
79905349	chr7:79905349:G:T	7.81636e-10	-0.86212	-1.7848	1.43047e-07	-0.921222	-1.70513
79905426	chr7:79905426:A:G	3.39587e-09	-1.25263	0.0746412	1.03154e-06	-1.39795	0.747234
79905429	chr7:79905429:A:G	2.20737e-09	-1.31617e-10	-1.60875	3.92614e-07	-1.31617e-10	-1.6167
79905657	chr7:79905657:T:C	1.87179e-09	-1.31617e-10	-1.77366	3.36389e-07	-1.31617e-10	-1.77126
79905967	chr7:79905967:C:T	7.54807e-10	-0.887888	-1.79396	1.36851e-07	-0.945703	-1.72493
79906116	chr7:79906116:A:C	1.87294e-09	-1.31617e-10	-1.77304	3.36687e-07	-1.31617e-10	-1.77037
79906217	chr7:79906217:T:C	1.87606e-09	-1.31617e-10	-1.77138	3.37242e-07	-1.31617e-10	-1.76872
79906764	chr7:79906764:G:A	3.65072e-10	-1.59742	-1.81079	7.11415e-08	-1.59837	-1.72648
79906826	chr7:79906826:G:A	1.84706e-09	-1.31617e-10	-1.78696	3.31785e-07	-1.31617e-10	-1.78504
79907164	chr7:79907164:G:A	1.86312e-09	-1.31617e-10	-1.7783	3.34714e-07	-1.31617e-10	-1.77625
79907607	chr7:79907607:C:G	9.64115e-09	-1.31617e-10	-0.134514	2.47426e-06	-1.31617e-10	0.224171
79907842	chr7:79907842:C:T	1.01979e-08	1.67302	-1.75139	1.95234e-06	1.74332	-1.75606
79908000	chr7:79908000:AT:A	1.86419e-09	-1.31617e-10	-1.77773	3.34946e-07	-1.31617e-10	-1.77556
79908075	chr7:79908075:G:A	3.51577e-08	1.45455	-0.295261	2.34464e-06	0.199627	-0.0292632
79908250	chr7:79908250:T:C	6.8923e-10	-1.55068	-1.22206	1.60037e-07	-1.46137	-1.05275
79908899	chr7:79908899:G:T	1.80331e-09	-1.31617e-10	-1.81093	3.24139e-07	-1.31617e-10	-1.80835
79908935	chr7:79908935:C:G	1.6309e-09	-0.669849	-1.24157	6.72606e-07	-0.916651	-0.161715
79909375	chr7:79909375:A:G	2.19356e-09	-1.31617e-10	-1.61503	3.90216e-07	-1.31617e-10	-1.62282
79909677	chr7:79909677:T:C	4.13595e-08	-1.31617e-10	1.32175	1.05617e-05	-1.31617e-10	1.67547
79910424	chr7:79910424:A:G	1.8669e-09	-1.31617e-10	-1.77627	3.35544e-07	-1.31617e-10	-1.77377
79910937	chr7:79910937:T:C	1.86837e-09	-1.31617e-10	-1.77549	3.35821e-07	-1.31617e-10	-1.77295
79911111	chr7:79911111:G:C	3.62066e-10	-1.60629	-1.8102	7.1138e-08	-1.60701	-1.71789
79911168	chr7:79911168:A:C	4.90374e-09	-1.31617e-10	-0.810556	8.43007e-07	-1.31617e-10	-0.85255
79911231	chr7:79911231:T:C	4.6879e-09	-1.31617e-10	-0.85557	8.06878e-07	-1.31617e-10	-0.896352
79911422	chr7:79911422:G:A	4.83027e-09	-1.31617e-10	-0.825653	8.30694e-07	-1.31617e-10	-0.867264
79911668	chr7:79911668:G:A	5.78366e-09	-1.31617e-10	-0.645518	1.03511e-06	-1.31617e-10	-0.647263
79911669	chr7:79911669:A:T	2.14524e-09	-1.6373	-9.09645e-10	3.81259e-07	-1.64605	-9.09645e-10
79911889	chr7:79911889:A:G	2.01318e-09	-1.31617e-10	-1.70084	3.6426e-07	-1.31617e-10	-1.69166
79912251	chr7:79912251:G:A	1.04137e-09	-0.575962	-1.78405	1.77096e-07	-0.719798	-1.69304
79912443	chr7:79912443:T:C	5.82017e-09	-1.31617e-10	-0.639225	1.04191e-06	-1.31617e-10	-0.640718
79912457	chr7:79912457:T:A	1.87295e-09	-1.31617e-10	-1.77304	3.36681e-07	-1.31617e-10	-1.77039
79912465	chr7:79912465:C:A	1.8742e-09	-1.31617e-10	-1.77238	3.36896e-07	-1.31617e-10	-1.76975
79912942	chr7:79912942:A:G	2.25341e-09	-1.31617e-10	-1.58811	4.20437e-07	-1.31617e-10	-1.54823
79912967	chr7:79912967:C:G	4.5789e-09	-1.31617e-10	-0.879097	7.92041e-07	-1.31617e-10	-0.914912
79913731	chr7:79913731:GAGA:G	1.04007e-09	-0.929265	-1.432	1.9449e-07	-1.09776	-1.22139
79913883	chr7:79913883:A:G	2.397e-09	-1.31617e-10	-1.52634	4.07085e-07	-1.31617e-10	-1.5805
79914069	chr7:79914069:A:G	1.88908e-09	-1.31617e-10	-1.76446	3.39711e-07	-1.31617e-10	-1.76143
79914070	chr7:79914070:C:T	7.22954e-10	-0.933426	-1.79154	1.30625e-07	-0.992053	-1.72514
79914299	chr7:79914299:C:T	7.74477e-10	-0.888003	-1.76812	1.44014e-07	-0.945914	-1.6737
79914581	chr7:79914581:C:T	1.80547e-09	-1.31617e-10	-1.80974	3.25769e-07	-1.31617e-10	-1.80334
79914747	chr7:79914747:G:A	4.12177e-09	-1.31617e-10	-0.984271	7.40641e-07	-1.31617e-10	-0.98201
79915489	chr7:79915489:A:AG	3.74859e-10	-1.59958	-1.78218	6.65194e-08	-1.59966	-1.79237
79915789	chr7:79915789:T:C	3.90668e-09	-1.31617e-10	-1.03787	6.66704e-07	-1.31617e-10	-1.08718
79916119	chr7:79916119:A:G	4.28221e-09	-1.31617e-10	-0.946085	7.72975e-07	-1.31617e-10	-0.939279
79916257	chr7:79916257:C:T	3.65506e-10	-1.60459	-1.80244	6.78885e-08	-1.60485	-1.76681
79916589	chr7:79916589:C:A	2.62567e-09	-1.43522	-9.09645e-10	5.00512e-07	-1.37389	-9.09645e-10
79916756	chr7:79916756:C:T	5.05246e-09	-1.31617e-10	-0.78068	9.05413e-07	-1.31617e-10	-0.781134
79916929	chr7:79916929:T:C	1.12993e-08	-1.31617e-10	0.0241885	2.8251e-06	-1.31617e-10	0.356775
79917372	chr7:79917372:G:C	2.27967e-09	-0.977753	-0.598769	4.22002e-07	-1.15862	-0.385895
79917637	chr7:79917637:C:T	2.19195e-09	-1.31617e-10	-1.61577	3.89944e-07	-1.31617e-10	-1.62352
79917648	chr7:79917648:A:T	4.20574e-08	-1.31617e-10	1.33848	1.07005e-05	-1.31617e-10	1.68852
79917683	chr7:79917683:T:G	2.12785e-09	-1.31617e-10	-1.64544	3.92904e-07	-1.31617e-10	-1.61596
79917846	chr7:79917846:A:C	2.29471e-09	-1.31617e-10	-1.56995	4.24011e-07	-1.31617e-10	-1.53976
79917926	chr7:79917926:A:G	3.96874e-09	-1.31617e-10	-1.02211	6.77102e-07	-1.31617e-10	-1.0717
79918610	chr7:79918610:T:C	3.8632e-09	-1.31617e-10	-1.04906	6.59516e-07	-1.31617e-10	-1.09802
79918851	chr7:79918851:G:A	4.23826e-08	-1.31617e-10	1.34618	1.07925e-05	-1.31617e-10	1.69708
79918905	chr7:79918905:CAT:C	7.67508e-10	-1.51265	-1.15252	1.69316e-07	-1.41598	-1.04178
79919194	chr7:79919194:G:A	3.99214e-09	-1.31617e-10	-1.01623	6.80805e-07	-1.31617e-10	-1.06625
79919531	chr7:79919531:A:G	3.75722e-09	-1.31617e-10	-1.07688	6.41939e-07	-1.31617e-10	-1.12503
79919830	chr7:79919830:T:TA	2.21578e-09	-1.31617e-10	-1.60495	3.90162e-07	-1.31617e-10	-1.62296
79920535	chr7:79920535:T:C	4.75204e-09	-1.31617e-10	-0.841981	8.18173e-07	-1.31617e-10	-0.882452
79920836	chr7:79920836:A:G	4.22022e-09	-1.31617e-10	-0.960668	7.61581e-07	-1.31617e-10	-0.954129
79920943	chr7:79920943:A:G	3.0531e-09	-1.31617e-10	-1.2844	5.44929e-07	-1.31617e-10	-1.28887
79921019	chr7:79921019:C:T	1.57158e-09	-1.59957	-0.348906	5.20411e-07	-1.60943	0.274519
79921052	chr7:79921052:T:A	2.26602e-09	-1.31617e-10	-1.58253	6.94209e-07	-1.31617e-10	-1.04675
79921070	chr7:79921070:A:T	3.53531e-09	-1.31617e-10	-1.13775	6.37841e-07	-1.31617e-10	-1.13144
79921166	chr7:79921166:T:C	4.87395e-09	-1.31617e-10	-0.81665	8.77563e-07	-1.31617e-10	-0.812376
79921180	chr7:79921180:A:G	3.46397e-09	-1.31617e-10	-1.15814	6.2491e-07	-1.31617e-10	-1.15192
79921393	chr7:79921393:A:C	1.93475e-09	-1.31617e-10	-1.74058	3.36758e-07	-1.31617e-10	-1.77016
79921429	chr7:79921429:G:A	3.69775e-09	-1.31617e-10	-1.09283	6.66645e-07	-1.31617e-10	-1.08727
79921677	chr7:79921677:T:G	2.204e-09	-1.31617e-10	-1.61028	6.54015e-07	-1.31617e-10	-1.1064
79921860	chr7:79921860:G:A	2.13482e-09	-1.64217	-9.09645e-10	3.80888e-07	-1.64702	-9.09645e-10
79922234	chr7:79922234:G:A	3.57805e-09	-1.31617e-10	-1.12574	3.64883e-07	-1.31617e-10	-1.68995
79923039	chr7:79923039:G:A	3.0531e-09	-1.31617e-10	-1.2844	5.44929e-07	-1.31617e-10	-1.28887
79923134	chr7:79923134:C:T	1.03527e-08	-1.31617e-10	-0.0633045	2.52248e-06	-1.31617e-10	0.243473
79923157	chr7:79923157:G:T	2.30929e-09	-1.31617e-10	-1.56362	7.18792e-07	-1.31617e-10	-1.01195
79923780	chr7:79923780:T:A	2.01646e-09	-1.31617e-10	-1.69921	3.7036e-07	-1.31617e-10	-1.67505
79923810	chr7:79923810:T:C	4.93962e-09	-1.31617e-10	-0.803267	8.49322e-07	-1.31617e-10	-0.845087
79923821	chr7:79923821:A:C	4.75034e-10	-1.35062	-1.7943	8.76609e-08	-1.40493	-1.71112
79924030	chr7:79924030:T:C	4.86638e-09	-1.31617e-10	-0.818203	8.3649e-07	-1.31617e-10	-0.86031
79924120	chr7:79924120:T:C	4.83905e-10	-1.32877	-1.79765	8.87002e-08	-1.38476	-1.71951
79924437	chr7:79924437:G:T	5.10421e-09	-1.31617e-10	-0.770489	8.76719e-07	-1.31617e-10	-0.813339
79925384	chr7:79925384:T:C	4.66429e-09	-1.31617e-10	-0.860619	8.00496e-07	-1.31617e-10	-0.904294
79926076	chr7:79926076:C:T	1.9552e-08	-0.335074	0.907597	5.27488e-06	-0.440947	1.42213
79926647	chr7:79926647:TC:T	2.07934e-09	-1.31617e-10	-1.6685	3.76401e-07	-1.31617e-10	-1.65887
79926717	chr7:79926717:T:A	4.76446e-09	-1.31617e-10	-0.839371	8.19524e-07	-1.31617e-10	-0.880802
79927025	chr7:79927025:A:T	3.9155e-09	-1.31617e-10	-1.03561	6.40989e-07	-1.31617e-10	-1.12651
79927577	chr7:79927577:C:A	3.42133e-09	-1.17052	-9.09645e-10	6.47825e-07	-1.1159	-9.09645e-10
79927650	chr7:79927650:T:G	2.25957e-09	-1.31617e-10	-1.58538	6.8345e-07	-1.31617e-10	-1.06237
79927697	chr7:79927697:CTG:C	7.14024e-09	-0.434808	-9.09645e-10	1.3688e-06	-0.367834	-9.09645e-10
79927846	chr7:79927846:T:C	3.63627e-10	-1.60431	-1.80788	6.85282e-08	-1.60512	-1.75716
79928201	chr7:79928201:C:T	3.89975e-09	-1.03964	-9.09645e-10	6.40947e-07	-1.12658	-9.09645e-10
79929393	chr7:79929393:T:C	5.21544e-09	-1.31617e-10	-0.748931	9.2875e-07	-1.31617e-10	-0.755686
79929582	chr7:79929582:A:G	4.64516e-09	-1.31617e-10	-0.864729	7.96892e-07	-1.31617e-10	-0.908806
79929958	chr7:79929958:A:C	1.57183e-09	-1.60096	-0.347355	5.15781e-07	-1.61071	0.266866
79929963	chr7:79929963:CT:C	1.83315e-09	-1.31617e-10	-1.79452	3.29246e-07	-1.31617e-10	-1.79272
79930131	chr7:79930131:G:C	2.3699e-09	-1.31617e-10	-1.53771	7.45749e-07	-1.31617e-10	-0.975136
79930242	chr7:79930242:T:C	4.60456e-09	-1.31617e-10	-0.873507	7.9455e-07	-1.31617e-10	-0.911749
79930319	chr7:79930319:C:G	7.09156e-10	-1.52109	-1.22314	1.5458e-07	-1.42748	-1.12133
79930424	chr7:79930424:A:G	4.99112e-09	-1.31617e-10	-0.792895	8.604e-07	-1.31617e-10	-0.832128
79930481	chr7:79930481:G:A	3.68047e-10	-1.60729	-1.79281	7.61872e-08	-1.60825	-1.64808
79931072	chr7:79931072:T:C	5.16758e-09	-1.31617e-10	-0.75815	8.85489e-07	-1.31617e-10	-0.803386
79931075	chr7:79931075:T:TTAGTTGG	2.19308e-09	-1.31617e-10	-1.61525	3.90133e-07	-1.31617e-10	-1.62304
79931164	chr7:79931164:AG:A	5.19744e-09	-1.31617e-10	-0.752388	8.94535e-07	-1.31617e-10	-0.793221
79932222	chr7:79932222:C:T	1.80333e-09	-1.31617e-10	-1.81092	3.24359e-07	-1.31617e-10	-1.80768
79932520	chr7:79932520:G:A	1.92654e-09	-1.31617e-10	-1.74483	3.48226e-07	-1.31617e-10	-1.73667
79932624	chr7:79932624:G:A	4.69972e-10	-1.62519	-1.53045	1.05297e-07	-1.62925	-1.30348
79932705	chr7:79932705:T:G	3.76376e-09	-1.31617e-10	-1.07514	6.47029e-07	-1.31617e-10	-1.11713
79932732	chr7:79932732:C:T	2.4568e-09	-1.31617e-10	-1.50169	7.94726e-07	-1.31617e-10	-0.911527
79932903	chr7:79932903:A:T	1.9475e-09	-1.31617e-10	-1.73401	3.5731e-07	-1.31617e-10	-1.71092
79932955	chr7:79932955:T:A	8.69712e-10	-0.827671	-1.71248	1.6319e-07	-0.893495	-1.60111
79933098	chr7:79933098:T:C	3.63507e-09	-1.31617e-10	-1.10993	5.90383e-07	-1.31617e-10	-1.20875
79933323	chr7:79933323:A:G	2.69802e-09	-1.31617e-10	-1.40804	4.82742e-07	-1.31617e-10	-1.41004
79933394	chr7:79933394:T:C	3.78363e-09	-1.31617e-10	-1.06987	6.53876e-07	-1.31617e-10	-1.10661
79933555	chr7:79933555:A:C	2.19401e-09	-1.31617e-10	-1.61482	3.90294e-07	-1.31617e-10	-1.62262
79934007	chr7:79934007:C:T	2.20146e-09	-1.31617e-10	-1.61143	3.9142e-07	-1.31617e-10	-1.61974
79934073	chr7:79934073:A:C	3.68746e-09	-1.31617e-10	-1.09562	6.37652e-07	-1.31617e-10	-1.13173
79934221	chr7:79934221:A:G	3.64794e-09	-1.31617e-10	-1.10639	6.291e-07	-1.31617e-10	-1.14523
79934468	chr7:79934468:C:T	3.30531e-09	-1.31617e-10	-1.20502	5.67969e-07	-1.31617e-10	-1.24746
79934534	chr7:79934534:G:C	2.45302e-09	-1.31617e-10	-1.50324	4.35213e-07	-1.31617e-10	-1.51369
79934673	chr7:79934673:A:G	4.07923e-09	-1.31617e-10	-0.994647	7.25771e-07	-1.31617e-10	-1.00229
79934758	chr7:79934758:T:C	7.05859e-10	-1.54564	-1.20325	1.63453e-07	-1.45368	-1.03932
79934765	chr7:79934765:A:G	2.44362e-09	-1.50707	-9.09645e-10	4.19483e-07	-1.5505	-9.09645e-10
79934830	chr7:79934830:G:A	3.73727e-10	-1.61149	-1.77329	6.49918e-08	-1.61212	-1.80314
79934844	chr7:79934844:G:A	1.72385e-09	-1.60262	-0.253373	5.72676e-07	-1.61215	0.372949
79934915	chr7:79934915:A:G	2.22847e-09	-1.31617e-10	-1.59924	3.95709e-07	-1.31617e-10	-1.60885
79934993	chr7:79934993:G:T	7.63441e-10	-0.871473	-1.799	1.37501e-07	-0.929112	-1.73678
79935158	chr7:79935158:T:C	3.62981e-09	-1.31617e-10	-1.11137	6.2669e-07	-1.31617e-10	-1.14907
79935210	chr7:79935210:A:G	2.36481e-09	-1.31617e-10	-1.53986	4.19865e-07	-1.31617e-10	-1.54959
79935285	chr7:79935285:A:G	2.13478e-09	-1.64219	-9.09645e-10	3.80803e-07	-1.64724	-9.09645e-10
79935331	chr7:79935331:G:A	4.06869e-09	-1.31617e-10	-0.997234	6.6509e-07	-1.31617e-10	-1.0896
79935506	chr7:79935506:A:T	3.67206e-09	-1.31617e-10	-1.0998	6.33288e-07	-1.31617e-10	-1.1386
79935545	chr7:79935545:A:G	9.84227e-09	-1.31617e-10	-0.113868	2.431e-06	-1.31617e-10	0.206532
79935718	chr7:79935718:C:T	2.43657e-09	-1.31617e-10	-1.50996	7.80384e-07	-1.31617e-10	-0.929739
79935737	chr7:79935737:G:C	1.58427e-09	-1.61344	-0.326988	5.20197e-07	-1.62161	0.286291
79935891	chr7:79935891:T:G	1.99603e-09	-1.31617e-10	-1.70939	3.60256e-07	-1.31617e-10	-1.70271
79936082	chr7:79936082:C:T	1.12747e-08	-1.31617e-10	0.0220051	2.82051e-06	-1.31617e-10	0.355148
79936457	chr7:79936457:A:G	3.63176e-10	-1.6046	-1.80882	6.88229e-08	-1.60535	-1.75264
79936767	chr7:79936767:A:G	1.07322e-08	-1.31617e-10	-0.0273068	2.67272e-06	-1.31617e-10	0.301326
79936906	chr7:79936906:G:A	2.09144e-09	-1.31617e-10	-1.6627	3.59076e-07	-1.31617e-10	-1.70599
79937317	chr7:79937317:G:A	7.19172e-10	-0.953917	-1.77629	1.31851e-07	-1.01082	-1.69703
79937447	chr7:79937447:A:G	3.71242e-09	-1.31617e-10	-1.08887	6.41008e-07	-1.31617e-10	-1.12648
79937555	chr7:79937555:ATCTG:A	2.19375e-09	-1.31617e-10	-1.61494	3.90258e-07	-1.31617e-10	-1.62272
79937819	chr7:79937819:G:A	2.29329e-09	-1.31617e-10	-1.57057	4.14895e-07	-1.31617e-10	-1.5615
79937963	chr7:79937963:T:C	3.5867e-10	-1.61623	-1.80968	6.83937e-08	-1.61679	-1.74745
79938038	chr7:79938038:A:G	7.45173e-10	-1.51646	-1.17824	1.63809e-07	-1.42161	-1.06922
79938119	chr7:79938119:T:C	1.89774e-09	-1.31617e-10	-1.75989	3.40795e-07	-1.31617e-10	-1.75824
79938325	chr7:79938325:A:G	3.68029e-09	-1.31617e-10	-1.09756	6.33844e-07	-1.31617e-10	-1.13772
79938531	chr7:79938531:T:C	3.96927e-09	-1.31617e-10	-1.02197	6.82419e-07	-1.31617e-10	-1.06388
79938703	chr7:79938703:C:T	7.28752e-10	-1.52954	-1.18744	1.59239e-07	-1.43831	-1.08081
79938870	chr7:79938870:T:G	1.94999e-09	-1.31617e-10	-1.73273	3.49239e-07	-1.31617e-10	-1.73377
79939262	chr7:79939262:C:T	1.13603e-08	-1.31617e-10	0.0295699	2.91109e-06	-1.31617e-10	0.386758
79939623	chr7:79939623:G:A	1.83982e-09	-1.31617e-10	-1.79089	3.25791e-07	-1.31617e-10	-1.80327
79939791	chr7:79939791:T:C	3.30086e-09	-1.31617e-10	-1.20637	5.71984e-07	-1.31617e-10	-1.24041
79940386	chr7:79940386:C:T	3.23918e-09	-1.31617e-10	-1.22523	5.62255e-07	-1.31617e-10	-1.25757
79940484	chr7:79940484:T:C	1.9395e-09	-1.31617e-10	-1.73813	3.48154e-07	-1.31617e-10	-1.73688
79940801	chr7:79940801:T:C	3.21365e-09	-1.31617e-10	-1.23315	5.58416e-07	-1.31617e-10	-1.26442
79941121	chr7:79941121:G:A	2.16587e-09	-1.31617e-10	-1.62773	4.05034e-07	-1.31617e-10	-1.58556
79941169	chr7:79941169:C:T	1.95053e-09	-1.31617e-10	-1.73245	3.37295e-07	-1.31617e-10	-1.76857
79941349	chr7:79941349:G:A	4.19093e-08	-1.31617e-10	1.33495	1.0719e-05	-1.31617e-10	1.69025
79941777	chr7:79941777:A:C	1.09444e-08	-1.31617e-10	-0.00772755	2.73441e-06	-1.31617e-10	0.324146
79941798	chr7:79941798:T:C	1.02809e-08	-1.31617e-10	-0.0702651	2.58228e-06	-1.31617e-10	0.266902
79941915	chr7:79941915:A:G	3.56834e-09	-1.31617e-10	-1.12845	6.16174e-07	-1.31617e-10	-1.166
79941941	chr7:79941941:T:G	1.80867e-09	-1.31617e-10	-1.80796	3.263e-07	-1.31617e-10	-1.80171
79941960	chr7:79941960:T:C	3.74516e-09	-1.31617e-10	-1.08009	6.45752e-07	-1.31617e-10	-1.11911
79942031	chr7:79942031:C:T	3.77603e-09	-1.31617e-10	-1.07188	6.51074e-07	-1.31617e-10	-1.1109
79942650	chr7:79942650:A:G	2.00422e-09	-1.31617e-10	-1.7053	3.46135e-07	-1.31617e-10	-1.7427
79942972	chr7:79942972:T:C	1.3214e-09	-0.742863	-1.379	4.15252e-07	-0.536033	-1.02461
79943377	chr7:79943377:A:G	2.27434e-09	-1.31617e-10	-1.57886	4.04527e-07	-1.31617e-10	-1.58681
79943572	chr7:79943572:T:A	3.53487e-09	-1.31617e-10	-1.13788	6.10879e-07	-1.31617e-10	-1.17463
79943653	chr7:79943653:T:C	3.56472e-09	-1.31617e-10	-1.12947	6.153e-07	-1.31617e-10	-1.16741
79943807	chr7:79943807:A:T	3.82001e-09	-1.31617e-10	-1.0603	6.58342e-07	-1.31617e-10	-1.0998
79943941	chr7:79943941:T:A	1.10145e-08	-1.31617e-10	-0.00134355	2.75325e-06	-1.31617e-10	0.331011
79944233	chr7:79944233:A:G	2.00217e-09	-1.31617e-10	-1.70632	3.45872e-07	-1.31617e-10	-1.74346
79944274	chr7:79944274:A:G	2.19284e-09	-1.31617e-10	-1.61536	3.90125e-07	-1.31617e-10	-1.62306
79944313	chr7:79944313:G:A	2.0974e-09	-1.31617e-10	-1.65986	3.59978e-07	-1.31617e-10	-1.70348
79944520	chr7:79944520:A:G	2.5194e-09	-1.31617e-10	-1.47653	8.27367e-07	-1.31617e-10	-0.871277
79944544	chr7:79944544:G:T	3.99846e-10	-1.62059	-1.69664	7.95317e-08	-1.64494	-1.56843
79944700	chr7:79944700:G:C	3.42925e-09	-1.31617e-10	-1.16821	5.92543e-07	-1.31617e-10	-1.2051
79944867	chr7:79944867:C:G	2.07971e-09	-1.31617e-10	-1.66833	3.69211e-07	-1.31617e-10	-1.67816
79945022	chr7:79945022:T:A	1.87954e-09	-1.31617e-10	-1.76953	3.3747e-07	-1.31617e-10	-1.76805
79945227	chr7:79945227:C:T	2.30734e-09	-1.31617e-10	-1.56446	4.10458e-07	-1.31617e-10	-1.57225
79945415	chr7:79945415:C:T	3.68951e-10	-1.59498	-1.80266	6.79015e-08	-1.59602	-1.77544
79945642	chr7:79945642:A:C	3.66192e-09	-1.31617e-10	-1.10257	6.313e-07	-1.31617e-10	-1.14174
79945870	chr7:79945870:C:T	6.9211e-10	-1.53408	-1.23448	1.61288e-07	-1.43871	-1.06762
79946030	chr7:79946030:C:T	2.25294e-09	-1.31617e-10	-1.58832	4.00639e-07	-1.31617e-10	-1.59646
79946038	chr7:79946038:C:G	3.4965e-09	-1.31617e-10	-1.14879	6.04016e-07	-1.31617e-10	-1.18593
79946102	chr7:79946102:T:A	1.8914e-09	-1.31617e-10	-1.76324	3.42305e-07	-1.31617e-10	-1.75382
79946143	chr7:79946143:G:C	2.11662e-09	-1.31617e-10	-1.65074	3.79006e-07	-1.31617e-10	-1.65197
79946238	chr7:79946238:C:T	3.52181e-09	-1.31617e-10	-1.14158	6.08163e-07	-1.31617e-10	-1.17908
79946264	chr7:79946264:A:G	1.14919e-09	-1.31713	-0.944365	4.15266e-07	-1.1369	-0.423703
79946338	chr7:79946338:T:C	2.84831e-09	-1.31617e-10	-1.35383	6.09746e-07	-1.31617e-10	-1.17648
79946464	chr7:79946464:C:T	8.63168e-09	-1.31617e-10	-0.245116	2.12614e-06	-1.31617e-10	0.0725363
79946565	chr7:79946565:G:A	3.70779e-09	-1.31617e-10	-1.09012	6.67003e-07	-1.31617e-10	-1.08673
79946580	chr7:79946580:A:T	5.33614e-10	-1.5398	-1.48884	1.19899e-07	-1.44671	-1.35617
79947600	chr7:79947600:G:A	4.74337e-09	-0.843807	-9.09645e-10	7.68752e-07	-0.944757	-9.09645e-10
79948924	chr7:79948924:C:T	2.19108e-09	-1.31617e-10	-1.61616	3.78016e-07	-1.31617e-10	-1.65459
79949071	chr7:79949071:T:C	2.15465e-09	-1.31617e-10	-1.63292	3.80609e-07	-1.31617e-10	-1.64775
79949140	chr7:79949140:C:CT	2.01652e-09	-1.31617e-10	-1.69918	3.94112e-07	-1.31617e-10	-1.61289
79949166	chr7:79949166:A:G	3.70623e-10	-1.60663	-1.78649	6.63199e-08	-1.60683	-1.78821
79949351	chr7:79949351:C:T	2.06599e-09	-1.31617e-10	-1.67494	3.80902e-07	-1.31617e-10	-1.64698
79949487	chr7:79949487:C:T	1.99589e-09	-1.31617e-10	-1.70947	3.45168e-07	-1.31617e-10	-1.74549
79949517	chr7:79949517:T:C	3.85142e-10	-1.5907	-1.764	8.48685e-08	-1.62716	-1.52126
79949754	chr7:79949754:T:TA	9.01798e-10	-1.13207	-1.37185	1.65885e-07	-1.39299	-1.08524
79949994	chr7:79949994:T:G	3.04828e-09	-1.31617e-10	-1.28598	5.44034e-07	-1.31617e-10	-1.29051
79950454	chr7:79950454:T:C	2.42397e-09	-1.51515	-9.09645e-10	4.16342e-07	-1.55802	-9.09645e-10
79950557	chr7:79950557:C:T	4.13484e-09	-1.31617e-10	-0.981107	7.38456e-07	-1.31617e-10	-0.984964
79951032	chr7:79951032:G:A	1.88378e-09	-1.31617e-10	-1.76727	3.40678e-07	-1.31617e-10	-1.75859
79951245	chr7:79951245:C:T	1.78671e-08	-1.31617e-10	0.482407	4.46737e-06	-1.31617e-10	0.815031
79951588	chr7:79951588:G:A	3.63993e-09	-1.31617e-10	-1.10859	6.27603e-07	-1.31617e-10	-1.14762
79951671	chr7:79951671:T:G	2.22071e-09	-1.60273	-9.09645e-10	3.91641e-07	-1.61918	-9.09645e-10
79952255	chr7:79952255:C:T	3.66963e-09	-1.31617e-10	-1.10046	6.31831e-07	-1.31617e-10	-1.1409
79952697	chr7:79952697:A:G	1.82827e-09	-1.31617e-10	-1.79719	3.30429e-07	-1.31617e-10	-1.78913
79953271	chr7:79953271:G:A	2.29119e-09	-1.31617e-10	-1.57148	4.54276e-07	-1.31617e-10	-1.47082
79953527	chr7:79953527:T:C	3.85307e-10	-1.58312	-1.77115	8.37082e-08	-1.62238	-1.53981
79953680	chr7:79953680:T:C	1.8315e-09	-1.31617e-10	-1.79542	3.26694e-07	-1.31617e-10	-1.8005
79953909	chr7:79953909:C:T	3.82165e-09	-1.31617e-10	-1.05987	6.58309e-07	-1.31617e-10	-1.09985
79953971	chr7:79953971:G:A	1.83315e-09	-1.31617e-10	-1.79452	3.26938e-07	-1.31617e-10	-1.79975
79954074	chr7:79954074:T:C	8.66609e-10	-0.742915	-1.80081	1.56995e-07	-0.785188	-1.74812
79954712	chr7:79954712:C:T	3.96575e-09	-1.31617e-10	-1.02286	7.07246e-07	-1.31617e-10	-1.02815
79954907	chr7:79954907:G:A	6.33711e-09	-1.31617e-10	-0.554132	1.53874e-06	-1.31617e-10	-0.250809
79955069	chr7:79955069:C:T	3.02444e-09	-1.29383	-9.09645e-10	5.56631e-07	-1.26762	-9.09645e-10
79955087	chr7:79955087:A:C	2.12923e-09	-1.31617e-10	-1.64479	3.78991e-07	-1.31617e-10	-1.65201
79955268	chr7:79955268:G:C	2.885e-08	-1.31617e-10	0.961555	7.38218e-06	-1.31617e-10	1.3173
79955398	chr7:79955398:T:C	4.43837e-09	-1.31617e-10	-0.910266	7.72419e-07	-1.31617e-10	-0.939998
79956125	chr7:79956125:G:A	1.86581e-09	-1.31617e-10	-1.77686	3.33602e-07	-1.31617e-10	-1.77958
79956133	chr7:79956133:C:T	4.28234e-09	-1.31617e-10	-0.946054	7.20874e-07	-1.31617e-10	-1.00906
79956135	chr7:79956135:T:C	9.4428e-10	-0.649354	-1.80853	1.39461e-07	-0.847861	-1.80388
79956406	chr7:79956406:A:C	7.5755e-09	-1.31617e-10	-0.375635	1.27912e-06	-1.31617e-10	-0.435601
79956516	chr7:79956516:C:T	7.48564e-09	-1.31617e-10	-0.387568	3.86919e-06	-1.31617e-10	0.671276
79956587	chr7:79956587:A:G	7.02299e-09	-1.31617e-10	-0.451365	1.18721e-06	-1.31617e-10	-0.510165
79956728	chr7:79956728:A:G	6.40042e-10	-1.53425	-1.31252	1.39238e-07	-1.44852	-1.20482
79956778	chr7:79956778:G:A	2.4856e-09	-1.49004	-9.09645e-10	4.26522e-07	-1.53386	-9.09645e-10
79957688	chr7:79957688:T:C	1.94266e-09	-1.31617e-10	-1.73649	5.7881e-07	-1.31617e-10	-1.22855
79957715	chr7:79957715:C:A	2.32718e-09	-1.31617e-10	-1.5559	3.97934e-07	-1.31617e-10	-1.60324
79957778	chr7:79957778:A:G	7.5755e-10	-0.900936	-1.77728	1.0781e-07	-1.1	-1.80915
79957952	chr7:79957952:G:A	2.11781e-09	-1.31617e-10	-1.65017	6.16084e-07	-1.31617e-10	-1.16614
79958002	chr7:79958002:T:C	2.16728e-09	-1.31617e-10	-1.62708	3.85286e-07	-1.31617e-10	-1.63554
79958415	chr7:79958415:A:G	4.01157e-10	-1.54724	-1.76672	8.63906e-08	-1.60196	-1.52869
79958516	chr7:79958516:T:G	2.24242e-09	-1.31617e-10	-1.593	6.73523e-07	-1.31617e-10	-1.077
79958674	chr7:79958674:A:G	1.80958e-09	-1.31617e-10	-1.80746	3.30086e-07	-1.31617e-10	-1.79017
79958916	chr7:79958916:A:G	2.2458e-09	-1.59149	-9.09645e-10	4.08435e-07	-1.57719	-9.09645e-10
79959587	chr7:79959587:T:C	1.80696e-09	-1.31617e-10	-1.80891	3.28718e-07	-1.31617e-10	-1.79432
79959811	chr7:79959811:G:A	5.71232e-09	-0.65793	-9.09645e-10	9.6744e-07	-0.714872	-9.09645e-10
79959871	chr7:79959871:T:C	4.06169e-10	-1.52967	-1.77187	8.62567e-08	-1.58973	-1.54247
79959910	chr7:79959910:C:A	4.75394e-10	-1.49091	-1.65325	1.05121e-07	-1.38105	-1.55336
79960418	chr7:79960418:C:G	4.0787e-10	-1.54891	-1.74845	8.90378e-08	-1.60631	-1.49416
79960777	chr7:79960777:G:T	1.98242e-09	-1.31617e-10	-1.71624	3.63621e-07	-1.31617e-10	-1.69341
79961481	chr7:79961481:A:G	1.82173e-09	-1.31617e-10	-1.80077	3.25282e-07	-1.31617e-10	-1.80483
79962409	chr7:79962409:T:G	1.88854e-09	-1.31617e-10	-1.76475	3.4705e-07	-1.31617e-10	-1.74006
79962594	chr7:79962594:T:A	9.06356e-09	-0.196293	-9.09645e-10	1.02703e-06	-0.655103	-9.09645e-10
79962741	chr7:79962741:T:C	7.98227e-09	-0.323332	-9.09645e-10	9.25385e-07	-0.759315	-9.09645e-10
79963403	chr7:79963403:G:A	8.12839e-09	-0.305192	-9.09645e-10	9.39418e-07	-0.744265	-9.09645e-10
79963456	chr7:79963456:C:A	3.01696e-09	-1.31617e-10	-1.2963	5.2659e-07	-1.31617e-10	-1.3231
79963547	chr7:79963547:C:T	1.93392e-09	-1.31617e-10	-1.74101	3.46126e-07	-1.31617e-10	-1.74272
79964035	chr7:79964035:T:C	1.16424e-08	-1.31617e-10	0.0541028	1.97755e-06	-1.31617e-10	8.84145e-05
79964608	chr7:79964608:T:C	6.12384e-09	-1.31617e-10	-0.588366	1.04556e-06	-1.31617e-10	-0.637214
79964685	chr7:79964685:G:C	1.07705e-08	-1.31617e-10	-0.0237462	2.083e-06	-1.31617e-10	0.0520395
79965490	chr7:79965490:G:A	1.79351e-08	-1.31617e-10	0.486202	3.47453e-06	-1.31617e-10	0.563688
79966146	chr7:79966146:C:G	1.90337e-09	-1.31617e-10	-1.75693	3.32611e-07	-1.31617e-10	-1.78255
79966159	chr7:79966159:T:C	5.11104e-10	-1.29842	-1.77332	1.06291e-07	-1.22725	-1.69609
79966390	chr7:79966390:A:T	1.90506e-09	-1.31617e-10	-1.75604	3.32822e-07	-1.31617e-10	-1.78192
79966447	chr7:79966447:G:A	5.13977e-10	-1.38571	-1.68042	1.12702e-07	-1.25367	-1.61111
79966513	chr7:79966513:A:C	7.33624e-10	-0.9018	-1.80851	1.30463e-07	-0.937807	-1.78063
79967024	chr7:79967024:G:C	7.84539e-10	-0.856965	-1.78625	1.42119e-07	-0.89799	-1.73487
79967188	chr7:79967188:C:T	1.33091e-08	-1.31617e-10	0.18789	2.25665e-06	-1.31617e-10	0.13211
79967567	chr7:79967567:T:A	8.0228e-10	-0.835335	-1.78552	1.45343e-07	-0.877016	-1.73341
79967590	chr7:79967590:G:C	3.54777e-10	-1.62684	-1.80998	6.88448e-08	-1.62788	-1.72979
79968003	chr7:79968003:A:G	1.80382e-09	-1.31617e-10	-1.81065	3.2339e-07	-1.31617e-10	-1.81067
79968308	chr7:79968308:G:T	4.61566e-10	-1.42189	-1.7518	9.85692e-08	-1.29846	-1.70031
79968372	chr7:79968372:G:A	2.49969e-09	-1.48439	-9.09645e-10	4.99595e-07	-1.37573	-9.09645e-10
79968434	chr7:79968434:A:G	6.48278e-10	-1.58692	-1.24707	1.73551e-07	-1.55646	-0.876592
79969066	chr7:79969066:T:C	3.20308e-09	-1.31617e-10	-1.23644	5.77794e-07	-1.31617e-10	-1.23031
79969273	chr7:79969273:T:G	2.3012e-09	-1.31617e-10	-1.56712	7.13582e-07	-1.31617e-10	-1.01923
79969451	chr7:79969451:C:T	2.04194e-09	0.11892	-1.80558	2.1545e-07	-0.406456	-1.81034
79969550	chr7:79969550:G:T	4.78271e-10	-1.4609	-1.67723	1.05905e-07	-1.34149	-1.58549
79969739	chr7:79969739:C:T	2.00404e-09	-1.31617e-10	-1.70539	6.30526e-07	-1.31617e-10	-1.14297
79969970	chr7:79969970:T:G	4.89475e-09	-1.31617e-10	-0.812391	8.53615e-07	-1.31617e-10	-0.840045
79970005	chr7:79970005:T:A	2.56433e-09	-1.31617e-10	-1.45886	8.69917e-07	-1.31617e-10	-0.821128
79970129	chr7:79970129:T:C	7.58394e-10	-0.908511	-1.7686	1.39011e-07	-0.948331	-1.70664
79970293	chr7:79970293:T:G	1.76062e-09	-0.0280397	-1.80685	1.90687e-07	-0.528204	-1.81069
79970447	chr7:79970447:T:A	2.66303e-09	-1.31617e-10	-1.42109	4.3543e-07	-1.31617e-10	-1.51319
79970546	chr7:79970546:TGAAAG:T	2.28103e-09	-1.31617e-10	-1.57593	4.09831e-07	-1.31617e-10	-1.57378
79970613	chr7:79970613:G:T	3.64147e-10	-1.60923	-1.80152	7.29823e-08	-1.61075	-1.68856
79971103	chr7:79971103:C:T	2.36477e-09	-1.31617e-10	-1.53987	4.41293e-07	-1.31617e-10	-1.49982
79971257	chr7:79971257:G:A	2.26453e-09	-1.58319	-9.09645e-10	3.81775e-07	-1.64469	-9.09645e-10
79971396	chr7:79971396:T:C	1.28058e-08	-1.31617e-10	0.149346	2.40001e-06	-1.31617e-10	0.193702
79971408	chr7:79971408:C:G	1.89229e-09	-1.31617e-10	-1.76277	3.32282e-07	-1.31617e-10	-1.78354
79971433	chr7:79971433:T:G	1.894e-09	-1.31617e-10	-1.76186	3.32517e-07	-1.31617e-10	-1.78283
79971555	chr7:79971555:T:G	9.14342e-10	-1.55871	-0.931398	1.29184e-07	-1.61013	-1.11816
79971952	chr7:79971952:G:A	1.94156e-09	-1.31617e-10	-1.73706	3.45237e-07	-1.31617e-10	-1.74529
79972541	chr7:79972541:C:T	2.08461e-09	-0.875231	-0.790741	7.39787e-07	-0.686276	-0.296888
79972650	chr7:79972650:C:A	6.09769e-09	-0.592645	-9.09645e-10	7.82811e-07	-0.926634	-9.09645e-10
79972841	chr7:79972841:C:T	4.03535e-09	-0.894304	-0.111158	1.35907e-06	-1.23056	0.855594
79973027	chr7:79973027:TTAAC:T	3.6256e-10	-1.60854	-1.80658	6.70239e-08	-1.60199	-1.78249
79973495	chr7:79973495:C:T	3.49634e-09	-1.31617e-10	-1.14884	1.42163e-06	-1.31617e-10	-0.329967
79973574	chr7:79973574:G:A	4.50598e-10	-1.50538	-1.69235	8.76989e-08	-1.62227	-1.49335
79973814	chr7:79973814:G:T	2.2776e-09	-1.31617e-10	-1.57743	4.17431e-07	-1.31617e-10	-1.55541
79974067	chr7:79974067:G:T	2.79612e-09	-1.31617e-10	-1.37232	4.79764e-07	-1.31617e-10	-1.41623
79975209	chr7:79975209:C:T	2.33661e-09	-1.31617e-10	-1.55185	4.34689e-07	-1.31617e-10	-1.51489
79975274	chr7:79975274:G:A	3.48034e-09	-1.31617e-10	-1.15343	6.78647e-07	-1.31617e-10	-1.06942
79975290	chr7:79975290:C:T	3.54433e-09	-1.31617e-10	-1.13521	6.91695e-07	-1.31617e-10	-1.05038
79975436	chr7:79975436:T:G	7.08656e-09	-0.599198	0.156843	2.18889e-06	-1.01012	1.11175
79976043	chr7:79976043:C:G	1.81651e-09	-1.31617e-10	-1.80364	3.2968e-07	-1.31617e-10	-1.7914
79976614	chr7:79976614:T:G	2.52387e-09	-1.31617e-10	-1.47476	4.72562e-07	-1.31617e-10	-1.43136
79977353	chr7:79977353:A:C	2.09243e-09	-1.31617e-10	-1.66223	3.68355e-07	-1.31617e-10	-1.68048
79977491	chr7:79977491:C:G	8.2239e-09	-0.423573	0.130062	2.47296e-06	-0.873658	1.0973
79977572	chr7:79977572:A:C	3.58208e-09	-1.31617e-10	-1.12461	1.46564e-06	-1.31617e-10	-0.299476
79977759	chr7:79977759:C:T	2.87873e-09	-1.31617e-10	-1.3432	5.2817e-07	-1.31617e-10	-1.32011
79977848	chr7:79977848:C:G	2.44142e-09	-1.31617e-10	-1.50798	4.56885e-07	-1.31617e-10	-1.46509
79978606	chr7:79978606:T:C	1.81675e-09	-1.31617e-10	-1.8035	3.29755e-07	-1.31617e-10	-1.79118
79978825	chr7:79978825:T:A	5.58795e-10	-1.54105	-1.44147	1.14761e-07	-1.51535	-1.33133
79979047	chr7:79979047:T:C	2.35593e-09	-1.31617e-10	-1.54362	4.39808e-07	-1.31617e-10	-1.50319
79979289	chr7:79979289:G:C	1.80543e-09	-1.31617e-10	-1.80976	3.23692e-07	-1.31617e-10	-1.80973
79979968	chr7:79979968:T:A	8.3539e-09	-1.31617e-10	-0.277826	1.97189e-06	-1.31617e-10	-0.00277652
79980021	chr7:79980021:G:C	6.06724e-10	-1.64318	-1.25706	1.69649e-07	-1.63911	-0.816685
79980951	chr7:79980951:G:A	5.62468e-10	-1.54524	-1.43074	1.1567e-07	-1.51996	-1.31883
79981139	chr7:79981139:C:A	5.24709e-10	-1.55449	-1.49098	1.06836e-07	-1.53031	-1.38792
79981369	chr7:79981369:A:G	5.19125e-10	-1.5515	-1.50467	1.04917e-07	-1.52709	-1.40926
79981482	chr7:79981482:G:T	2.80456e-09	-1.31617e-10	-1.36931	4.90998e-07	-1.31617e-10	-1.39309
79981498	chr7:79981498:G:A	2.06473e-09	-1.31617e-10	-1.67555	3.80872e-07	-1.31617e-10	-1.64706
79981969	chr7:79981969:A:T	1.82238e-09	-1.31617e-10	-1.80041	3.28903e-07	-1.31617e-10	-1.79376
79982013	chr7:79982013:G:C	1.80938e-09	-1.31617e-10	-1.80757	3.25777e-07	-1.31617e-10	-1.80331
79982775	chr7:79982775:T:A	2.45022e-09	-1.50438	-9.09645e-10	4.62744e-07	-1.45235	-9.09645e-10
79982935	chr7:79982935:GA:G	2.56241e-09	-1.31617e-10	-1.45961	4.48822e-07	-1.31617e-10	-1.4829
79983628	chr7:79983628:G:GACTTTGGA	3.62287e-09	-1.11329	-9.09645e-10	5.83786e-07	-1.21999	-9.09645e-10
79983767	chr7:79983767:T:C	1.91937e-09	-1.31617e-10	-1.74856	3.35481e-07	-1.31617e-10	-1.77396
79984071	chr7:79984071:C:T	1.81594e-09	-1.31617e-10	-1.80395	3.27382e-07	-1.31617e-10	-1.7984
79984666	chr7:79984666:G:C	3.63222e-09	-1.31617e-10	-1.11071	1.49614e-06	-1.31617e-10	-0.278883
79984726	chr7:79984726:C:T	3.46938e-09	-1.31617e-10	-1.15658	1.40151e-06	-1.31617e-10	-0.344222
79984938	chr7:79984938:G:T	3.97126e-10	-1.57984	-1.74422	6.71134e-08	-1.57224	-1.8109
79985218	chr7:79985218:T:TAA	7.39865e-09	-0.440676	0.0414191	2.16361e-06	-0.888662	0.978669
79985221	chr7:79985221:GTTA:G	1.82117e-09	-1.31617e-10	-1.80108	3.30864e-07	-1.31617e-10	-1.78782
79985346	chr7:79985346:A:G	4.5357e-10	-1.57473	-1.61643	8.92556e-08	-1.55093	-1.54709
79985842	chr7:79985842:T:G	3.73157e-10	-1.58725	-1.79906	6.76401e-08	-1.57916	-1.79617
79986079	chr7:79986079:C:T	2.42428e-09	-1.31617e-10	-1.51502	4.5347e-07	-1.31617e-10	-1.4726
79986364	chr7:79986364:A:G	4.32549e-10	-1.4455	-1.79311	9.14495e-08	-1.39368	-1.68006
79986887	chr7:79986887:A:T	2.0434e-09	-1.31617e-10	-1.68594	3.53043e-07	-1.31617e-10	-1.72293
79987098	chr7:79987098:C:G	1.81102e-09	-1.31617e-10	-1.80666	3.27905e-07	-1.31617e-10	-1.7968
79987263	chr7:79987263:C:G	1.81686e-09	-1.31617e-10	-1.80344	3.29788e-07	-1.31617e-10	-1.79108
79987273	chr7:79987273:A:G	2.24309e-09	-1.31617e-10	-1.5927	3.92683e-07	-1.31617e-10	-1.61652
79987855	chr7:79987855:G:A	3.93899e-10	-1.57255	-1.75967	6.77327e-08	-1.56455	-1.8094
79988141	chr7:79988141:A:C	1.81675e-09	-1.31617e-10	-1.8035	3.29755e-07	-1.31617e-10	-1.79118
79988437	chr7:79988437:C:T	4.335e-09	-0.933833	-9.09645e-10	8.76571e-07	-0.813507	-9.09645e-10
79988445	chr7:79988445:C:T	8.23236e-09	-0.292482	-9.09645e-10	1.00567e-06	-0.676115	-9.09645e-10
79988579	chr7:79988579:TAG:T	7.24744e-09	-0.419907	-9.09645e-10	9.02997e-07	-0.783806	-9.09645e-10
79988667	chr7:79988667:G:A	3.36295e-09	-1.31617e-10	-1.18773	5.66201e-07	-1.31617e-10	-1.25058
79988672	chr7:79988672:G:A	7.3388e-09	-0.407379	-9.09645e-10	9.10462e-07	-0.775573	-9.09645e-10
79988806	chr7:79988806:TG:T	2.36694e-09	-1.53896	-9.09645e-10	4.43741e-07	-1.49428	-9.09645e-10
79989696	chr7:79989696:T:C	8.54947e-10	-1.64688	-0.910391	2.69312e-07	-1.61839	-0.375265
79990322	chr7:79990322:G:T	7.5993e-09	-1.31617e-10	-0.372498	1.77449e-06	-1.31617e-10	-0.108255
79990388	chr7:79990388:A:G	1.85005e-09	-1.31617e-10	-1.78534	3.28092e-07	-1.31617e-10	-1.79623
79990569	chr7:79990569:T:C	3.60177e-09	-1.31617e-10	-1.11913	6.31418e-07	-1.31617e-10	-1.14156
79990685	chr7:79990685:AATAG:A	2.27892e-09	-1.31617e-10	-1.57685	4.22596e-07	-1.31617e-10	-1.54311
79991138	chr7:79991138:A:C	1.81272e-09	-1.31617e-10	-1.80573	3.28485e-07	-1.31617e-10	-1.79503
79991479	chr7:79991479:G:T	3.42704e-09	-1.16886	-9.09645e-10	4.96544e-07	-1.38185	-9.09645e-10
79992084	chr7:79992084:C:T	4.14597e-09	-1.31617e-10	-0.978419	8.39678e-07	-1.31617e-10	-0.856507
79992406	chr7:79992406:A:ACT	1.44238e-09	-0.864759	-1.1695	2.02571e-07	-1.19127	-1.08716
79992789	chr7:79992789:T:C	2.3177e-09	-1.31617e-10	-1.55998	4.05354e-07	-1.31617e-10	-1.58477
79993017	chr7:79993017:C:T	2.84423e-09	-1.31617e-10	-1.35526	1.32785e-06	-1.31617e-10	-0.398212
79993516	chr7:79993516:T:C	7.71199e-09	0.835072	-1.19285	1.56615e-06	0.558079	-0.791231
79994114	chr7:79994114:A:C	3.04e-09	-1.31617e-10	-1.2887	5.42086e-07	-1.31617e-10	-1.2941
79994426	chr7:79994426:G:A	2.23364e-09	-1.31617e-10	-1.59692	4.09651e-07	-1.31617e-10	-1.57422
79994656	chr7:79994656:C:T	1.33923e-08	-1.31617e-10	0.194129	3.72688e-06	-1.31617e-10	0.633801
79994909	chr7:79994909:C:T	4.11367e-09	-1.31617e-10	-0.98624	1.71967e-06	-1.31617e-10	-0.139637
79994989	chr7:79994989:T:C	1.94656e-09	-1.31617e-10	-1.73449	3.43637e-07	-1.31617e-10	-1.74994
79995173	chr7:79995173:T:G	3.47581e-10	-1.64679	-1.81052	6.41572e-08	-1.6316	-1.79659
79995393	chr7:79995393:A:AT	1.90491e-09	-1.31617e-10	-1.75612	3.43414e-07	-1.31617e-10	-1.75059
79995605	chr7:79995605:G:C	1.84171e-09	-1.31617e-10	-1.78986	3.28222e-07	-1.31617e-10	-1.79584
79995764	chr7:79995764:TG:T	3.89257e-09	-1.31617e-10	-1.04148	1.57222e-06	-1.31617e-10	-0.229279
79996015	chr7:79996015:A:T	2.41677e-09	-1.31617e-10	-1.51812	4.20815e-07	-1.31617e-10	-1.54733
79996051	chr7:79996051:T:G	7.58597e-09	-1.31617e-10	-0.374255	2.01182e-06	-1.31617e-10	0.0172712
79996264	chr7:79996264:A:C	2.27243e-09	-1.31617e-10	-1.5797	4.183e-07	-1.31617e-10	-1.55333
79997067	chr7:79997067:T:G	2.10191e-09	-1.31617e-10	-1.65771	3.71921e-07	-1.31617e-10	-1.67084
79997173	chr7:79997173:A:T	3.10165e-09	-1.26862	-9.09645e-10	5.7883e-07	-1.22852	-9.09645e-10
79997302	chr7:79997302:G:A	4.39253e-10	-1.51679	-1.70645	7.39157e-08	-1.49764	-1.78896
79997357	chr7:79997357:C:T	4.0092e-10	-1.63003	-1.68452	6.59116e-08	-1.63491	-1.7663
79997389	chr7:79997389:T:C	9.71576e-10	-1.07459	-1.3548	1.43636e-07	-1.33022	-1.29202
79997390	chr7:79997390:G:T	1.81841e-09	-1.31617e-10	-1.80259	3.24739e-07	-1.31617e-10	-1.8065
79997803	chr7:79997803:T:G	1.97132e-09	-1.31617e-10	-1.72185	3.51256e-07	-1.31617e-10	-1.72801
79997847	chr7:79997847:T:A	6.99847e-10	-0.969965	-1.78748	9.89236e-08	-1.22489	-1.77029
79998499	chr7:79998499:G:T	1.9506e-09	-1.31617e-10	-1.73242	3.52237e-07	-1.31617e-10	-1.72522
79998815	chr7:79998815:T:C	2.84842e-09	-1.31617e-10	-1.35379	3.3031e-07	-1.31617e-10	-1.7895
79999293	chr7:79999293:A:G	2.15664e-09	-1.632	-9.09645e-10	3.96696e-07	-1.60636	-9.09645e-10
79999703	chr7:79999703:A:G	3.80344e-09	-1.31617e-10	-1.06465	1.52893e-06	-1.31617e-10	-0.257205
80000949	chr7:80000949:A:G	1.59427e-08	1.14106	-0.772614	2.82067e-06	1.08262	-0.727412
80001329	chr7:80001329:TTAG:T	6.03779e-10	-1.10352	-1.80158	1.24287e-07	-0.983578	-1.78335
80001460	chr7:80001460:C:T	1.8038e-09	-1.31617e-10	-1.81066	3.24025e-07	-1.31617e-10	-1.80871
80002546	chr7:80002546:A:G	1.82495e-09	-1.31617e-10	-1.799	3.31606e-07	-1.31617e-10	-1.78558
80002858	chr7:80002858:T:C	2.70516e-09	0.0961064	-1.5015	6.69812e-07	0.295631	-1.37816
80003982	chr7:80003982:A:G	1.80981e-09	-1.31617e-10	-1.80733	3.24674e-07	-1.31617e-10	-1.8067
80004566	chr7:80004566:CTA:C	1.9156e-09	-1.31617e-10	-1.75053	3.45793e-07	-1.31617e-10	-1.74369
80004827	chr7:80004827:AG:A	6.14702e-09	-1.31617e-10	-0.584588	4.12706e-06	-1.31617e-10	0.735796
80005300	chr7:80005300:G:A	2.02755e-09	-1.31617e-10	-1.69372	3.61117e-07	-1.31617e-10	-1.70032
80005390	chr7:80005390:C:T	4.85662e-10	-1.57292	-1.54988	8.17106e-08	-1.55137	-1.63497
80005697	chr7:80005697:TAGTC:T	1.82238e-09	-1.31617e-10	-1.80041	3.25623e-07	-1.31617e-10	-1.80379
80005779	chr7:80005779:G:A	2.12067e-09	-1.31617e-10	-1.64882	3.9025e-07	-1.31617e-10	-1.62274
80005856	chr7:80005856:A:G	1.84622e-09	-1.31617e-10	-1.78742	3.29961e-07	-1.31617e-10	-1.79055
80006604	chr7:80006604:T:C	3.64149e-10	-1.63829	-1.77246	6.77864e-08	-1.62271	-1.75045
80006745	chr7:80006745:T:G	4.47681e-10	-1.59646	-1.60777	7.6358e-08	-1.57793	-1.67616
80006870	chr7:80006870:T:C	1.93689e-09	-1.31617e-10	-1.73947	3.4477e-07	-1.31617e-10	-1.74665
80006910	chr7:80006910:C:T	1.83214e-09	-1.31617e-10	-1.79507	3.31725e-07	-1.31617e-10	-1.78522
80007609	chr7:80007609:G:A	1.91544e-09	-1.31617e-10	-1.75061	3.45749e-07	-1.31617e-10	-1.74381
80007683	chr7:80007683:A:G	2.84229e-09	-1.31617e-10	-1.35595	4.98962e-07	-1.31617e-10	-1.377
80008133	chr7:80008133:A:G	1.80734e-09	-1.31617e-10	-1.8087	3.27401e-07	-1.31617e-10	-1.79834
80008331	chr7:80008331:A:T	2.59623e-09	-1.31617e-10	-1.44649	4.7376e-07	-1.31617e-10	-1.42882
80008370	chr7:80008370:C:T	2.22965e-09	-1.31617e-10	-1.59871	4.09661e-07	-1.31617e-10	-1.5742
80008622	chr7:80008622:T:C	3.12381e-09	-1.2615	-9.09645e-10	5.39865e-07	-1.29821	-9.09645e-10
80008660	chr7:80008660:C:A	1.8177e-09	-1.31617e-10	-1.80299	3.25319e-07	-1.31617e-10	-1.80472
80009175	chr7:80009175:AC:A	1.6865e-09	-1.55422	-0.323674	2.47203e-07	-1.57797	-0.501345
80009992	chr7:80009992:T:G	3.29364e-09	0.163553	-1.37211	8.8914e-07	0.430381	-1.22965
80010360	chr7:80010360:A:C	1.31202e-09	-0.321021	-1.80797	2.56186e-07	-0.283677	-1.75994
80010542	chr7:80010542:T:C	1.84065e-09	-1.31617e-10	-1.79044	3.35443e-07	-1.31617e-10	-1.77407
80010632	chr7:80010632:T:A	1.0409e-09	-0.611482	-1.74898	2.68446e-07	-0.603815	-1.39306
80010696	chr7:80010696:C:T	1.8043e-09	-1.31617e-10	-1.81038	3.23326e-07	-1.31617e-10	-1.81086
80011397	chr7:80011397:A:G	4.68151e-10	-1.59212	-1.5674	7.87891e-08	-1.57349	-1.64926
80011708	chr7:80011708:T:C	2.29505e-09	-1.31617e-10	-1.5698	3.36156e-07	-1.31617e-10	-1.77195
80011711	chr7:80011711:G:A	4.76113e-10	-1.5945	-1.54816	8.0798e-08	-1.57155	-1.62603
80011807	chr7:80011807:C:G	3.07337e-09	-1.27778	-9.09645e-10	5.20221e-07	-1.33527	-9.09645e-10
80011903	chr7:80011903:GACTA:G	7.70814e-10	-1.40087	-1.26	2.47004e-07	-1.29605	-0.784075
80012129	chr7:80012129:T:G	2.03784e-09	-1.31617e-10	-1.68867	3.63543e-07	-1.31617e-10	-1.69363
80012169	chr7:80012169:A:G	2.10663e-09	-1.31617e-10	-1.65546	3.87438e-07	-1.31617e-10	-1.62997
80012523	chr7:80012523:TC:T	2.00603e-09	-1.31617e-10	-1.7044	3.5753e-07	-1.31617e-10	-1.7103
80012589	chr7:80012589:G:T	3.71003e-09	-1.08952	-9.09645e-10	6.41249e-07	-1.12611	-9.09645e-10
80012636	chr7:80012636:T:A	1.86674e-09	-1.31617e-10	-1.77636	3.40176e-07	-1.31617e-10	-1.76006
80012792	chr7:80012792:A:T	6.27357e-09	-1.31617e-10	-0.564209	1.0536e-06	-1.31617e-10	-0.62956
80012914	chr7:80012914:C:T	2.21236e-09	-1.31617e-10	-1.60649	3.94793e-07	-1.31617e-10	-1.61116
80013114	chr7:80013114:A:T	2.12545e-09	-1.64657	-9.09645e-10	3.87253e-07	-1.63045	-9.09645e-10
80013331	chr7:80013331:A:G	1.82003e-09	-1.31617e-10	-1.8017	3.23872e-07	-1.31617e-10	-1.80918
80013360	chr7:80013360:G:A	2.12672e-09	-1.64597	-9.09645e-10	3.86333e-07	-1.63283	-9.09645e-10
80013523	chr7:80013523:CT:C	2.77432e-09	-1.38015	-9.09645e-10	5.27505e-07	-1.32137	-9.09645e-10
80014128	chr7:80014128:G:A	1.56364e-09	-0.281808	-1.67173	3.72503e-07	-0.105805	-1.56348
80014131	chr7:80014131:G:A	4.89267e-10	-1.59579	-1.51961	8.15529e-08	-1.57753	-1.61074
80014299	chr7:80014299:G:C	2.12296e-09	-1.31617e-10	-1.64774	3.90291e-07	-1.31617e-10	-1.62263
80014419	chr7:80014419:G:A	1.96144e-09	-1.31617e-10	-1.72688	3.51551e-07	-1.31617e-10	-1.72717
80014567	chr7:80014567:G:A	1.91086e-09	-1.31617e-10	-1.753	3.41125e-07	-1.31617e-10	-1.75728
80015096	chr7:80015096:A:G	2.01749e-09	-0.104536	-1.59416	4.86059e-07	0.0877316	-1.49093
80015139	chr7:80015139:A:C	2.25879e-09	-0.128556	-1.45717	5.58665e-07	0.0663757	-1.33035
80015349	chr7:80015349:A:G	1.1001e-09	-1.58786	-0.717295	1.65395e-07	-1.6051	-0.876084
80015530	chr7:80015530:T:G	6.16803e-09	-1.31617e-10	-0.581175	1.03312e-06	-1.31617e-10	-0.64919
80015540	chr7:80015540:C:T	1.63677e-09	-0.457619	-1.45021	4.01722e-07	-0.405811	-1.18796
80015880	chr7:80015880:C:T	1.61249e-09	-0.509728	-1.41304	3.95603e-07	-0.460346	-1.14877
80015983	chr7:80015983:G:A	2.07143e-09	-1.31617e-10	-1.67231	3.69337e-07	-1.31617e-10	-1.67781
80016041	chr7:80016041:A:C	3.10119e-09	-1.26877	-9.09645e-10	5.36301e-07	-1.30483	-9.09645e-10
80016140	chr7:80016140:A:G	4.63647e-10	-1.5902	-1.57899	7.8289e-08	-1.57104	-1.65808
80017011	chr7:80017011:T:C	4.02836e-10	-1.50205	-1.80773	7.54173e-08	-1.48951	-1.77698
80017372	chr7:80017372:T:G	1.88623e-09	-1.31617e-10	-1.76598	3.45984e-07	-1.31617e-10	-1.74313
80017622	chr7:80017622:T:C	2.04573e-09	-1.31617e-10	-1.6848	3.65049e-07	-1.31617e-10	-1.68949
80018861	chr7:80018861:G:C	1.81054e-09	-1.31617e-10	-1.80693	3.24363e-07	-1.31617e-10	-1.80766
80018959	chr7:80018959:G:T	1.97656e-09	-1.31617e-10	-1.71919	3.54055e-07	-1.31617e-10	-1.72007
80020543	chr7:80020543:A:C	1.98012e-09	-1.31617e-10	-1.7174	3.61675e-07	-1.31617e-10	-1.69878
80020742	chr7:80020742:G:A	2.35476e-09	-1.31617e-10	-1.54412	4.1983e-07	-1.31617e-10	-1.54968
80020840	chr7:80020840:C:T	5.34204e-09	-1.31617e-10	-0.724947	3.35408e-06	-1.31617e-10	0.528408
80021575	chr7:80021575:C:T	1.19816e-09	-0.40889	-1.81088	2.25876e-07	-0.383419	-1.78612
80021706	chr7:80021706:T:G	1.99349e-09	-1.31617e-10	-1.71067	3.48757e-07	-1.31617e-10	-1.73515
80022264	chr7:80022264:C:T	2.04847e-09	-1.31617e-10	-1.68346	3.69597e-07	-1.31617e-10	-1.67711
80022286	chr7:80022286:G:A	2.29072e-09	-1.57169	-9.09645e-10	4.25596e-07	-1.53604	-9.09645e-10
80022436	chr7:80022436:G:A	2.35584e-09	-1.31617e-10	-1.54366	4.20044e-07	-1.31617e-10	-1.54916
80022691	chr7:80022691:C:G	2.5047e-09	-0.399564	-1.08282	6.30804e-07	-0.347182	-0.795348
80022704	chr7:80022704:G:A	2.82764e-09	-1.31617e-10	-1.36111	5.16823e-07	-1.31617e-10	-1.34183
80022751	chr7:80022751:T:C	2.35774e-09	-1.31617e-10	-1.54285	4.20349e-07	-1.31617e-10	-1.54844
80022851	chr7:80022851:A:C	2.73092e-09	-1.31617e-10	-1.39592	4.98755e-07	-1.31617e-10	-1.37741
80022901	chr7:80022901:C:T	4.65171e-09	-1.31617e-10	-0.863319	7.79326e-07	-1.31617e-10	-0.931097
80022902	chr7:80022902:G:A	2.99209e-09	-1.30458	-9.09645e-10	4.57649e-07	-1.46342	-9.09645e-10
80023182	chr7:80023182:A:C	2.87579e-09	-1.31617e-10	-1.34423	5.25767e-07	-1.31617e-10	-1.32467
80023262	chr7:80023262:G:A	1.36846e-09	-0.346129	-1.74074	3.2448e-07	-0.183561	-1.62374
80023343	chr7:80023343:AATAG:A	2.04367e-09	-1.31617e-10	-1.68581	3.68424e-07	-1.31617e-10	-1.68029
80023390	chr7:80023390:A:G	1.24472e-08	-1.31617e-10	0.120941	8.66775e-06	-1.31617e-10	1.47784
80023539	chr7:80023539:C:T	2.04162e-09	-1.31617e-10	-1.68681	3.68374e-07	-1.31617e-10	-1.68043
80023715	chr7:80023715:T:G	2.16165e-09	-1.62968	-9.09645e-10	3.81001e-07	-1.64672	-9.09645e-10
80024398	chr7:80024398:T:C	1.80964e-09	-1.31617e-10	-1.80743	3.24336e-07	-1.31617e-10	-1.80775
80024463	chr7:80024463:C:T	1.38026e-09	-0.355045	-1.72324	3.30592e-07	-0.191649	-1.59699
80024673	chr7:80024673:T:C	2.0369e-09	-1.31617e-10	-1.68912	3.67328e-07	-1.31617e-10	-1.68327
80024917	chr7:80024917:T:C	1.21008e-09	-0.41067	-1.7992	3.03327e-07	-0.133233	-1.74148
80024918	chr7:80024918:G:A	2.33989e-09	-0.426582	-1.12387	5.85473e-07	-0.373374	-0.843731
80025362	chr7:80025362:AC:A	2.38634e-09	-1.31617e-10	-1.5308	4.43392e-07	-1.31617e-10	-1.49507
80025870	chr7:80025870:G:T	2.71673e-09	-1.31617e-10	-1.40113	4.95426e-07	-1.31617e-10	-1.38411
80026054	chr7:80026054:CA:C	2.14088e-09	-1.63934	-9.09645e-10	3.8253e-07	-1.64272	-9.09645e-10
80026143	chr7:80026143:C:T	2.34014e-09	-1.31617e-10	-1.55034	4.17084e-07	-1.31617e-10	-1.55624
80026171	chr7:80026171:G:A	1.80414e-09	-1.31617e-10	-1.81047	3.23416e-07	-1.31617e-10	-1.81059
80026237	chr7:80026237:T:A	1.45319e-09	-0.279763	-1.74703	3.46816e-07	-0.103614	-1.63712
80026315	chr7:80026315:T:C	1.90614e-09	-1.31617e-10	-1.75547	3.43976e-07	-1.31617e-10	-1.74895
80026738	chr7:80026738:C:A	4.20018e-08	1.33716	-9.09645e-10	6.28813e-06	1.15689	-9.09645e-10
80027048	chr7:80027048:T:A	1.42169e-09	-0.295367	-1.75334	3.37319e-07	-0.121417	-1.64708
80027298	chr7:80027298:C:A	2.12545e-09	-1.31617e-10	-1.64657	3.69756e-07	-1.31617e-10	-1.67668
80027348	chr7:80027348:G:A	2.59115e-09	-1.44845	-9.09645e-10	4.37562e-07	-1.50831	-9.09645e-10
80027415	chr7:80027415:T:C	2.1374e-09	-1.31617e-10	-1.64097	3.73607e-07	-1.31617e-10	-1.66632
80027649	chr7:80027649:A:G	1.80573e-09	-1.31617e-10	-1.80959	3.23778e-07	-1.31617e-10	-1.80947
80027753	chr7:80027753:A:G	3.48291e-09	0.410482	-1.56317	7.67926e-07	0.311563	-1.25739
80027810	chr7:80027810:C:T	2.14241e-09	-1.31617e-10	-1.63863	3.74397e-07	-1.31617e-10	-1.66421
80027866	chr7:80027866:G:T	6.2222e-10	-1.59002	-1.285	9.48826e-08	-1.60699	-1.42989
80028049	chr7:80028049:C:T	2.34853e-09	-0.241411	-1.30535	6.40782e-07	-0.0135735	-1.11326
80028466	chr7:80028466:G:A	1.97256e-09	-1.31617e-10	-1.72122	3.58595e-07	-1.31617e-10	-1.70733
80028541	chr7:80028541:G:A	4.98135e-10	-1.60037	-1.49707	7.91874e-08	-1.61548	-1.60223
80028547	chr7:80028547:T:C	2.12706e-09	-1.64581	-9.09645e-10	3.81032e-07	-1.64664	-9.09645e-10
80029062	chr7:80029062:G:C	6.45968e-10	-1.59454	-1.24302	9.77408e-08	-1.61085	-1.39636
80029223	chr7:80029223:GT:G	2.36952e-09	-1.31617e-10	-1.53787	4.25013e-07	-1.31617e-10	-1.5374
80029572	chr7:80029572:A:C	2.07288e-09	-0.144216	-1.5274	5.56715e-07	0.0448619	-1.31233
80029809	chr7:80029809:C:A	6.09074e-09	-1.31617e-10	-0.593785	4.03908e-06	-1.31617e-10	0.714246
80030008	chr7:80030008:A:T	2.30188e-09	-1.31617e-10	-1.56683	4.12179e-07	-1.31617e-10	-1.56807
80030304	chr7:80030304:T:G	1.98388e-09	-0.121315	-1.59419	5.1864e-07	0.0679169	-1.40623
80030435	chr7:80030435:T:C	2.34926e-09	-1.31617e-10	-1.54646	4.18586e-07	-1.31617e-10	-1.55264
80030598	chr7:80030598:T:C	1.82063e-09	-0.264153	-1.53722	4.79534e-07	-0.0910576	-1.32565
80030599	chr7:80030599:G:A	1.85027e-09	-1.31617e-10	-1.78522	3.33435e-07	-1.31617e-10	-1.78008
80030768	chr7:80030768:C:A	2.68767e-09	-0.0780421	-1.33384	7.49281e-07	0.101931	-1.07234
80030839	chr7:80030839:C:T	4.18665e-09	-0.207991	-0.760663	1.26668e-06	0.025828	-0.4712
80030955	chr7:80030955:G:A	1.21762e-09	-0.394192	-1.80947	2.31446e-07	-0.368033	-1.77715
80031048	chr7:80031048:C:T	1.82738e-09	-1.31617e-10	-1.79767	3.26384e-07	-1.31617e-10	-1.80145
80031115	chr7:80031115:C:T	2.49223e-09	-0.12495	-1.36243	6.86334e-07	0.0526446	-1.11081
80031283	chr7:80031283:G:C	2.34615e-09	-1.31617e-10	-1.54778	4.18054e-07	-1.31617e-10	-1.55392
80031580	chr7:80031580:T:G	7.15874e-09	-1.31617e-10	-0.432221	5.13748e-06	-1.31617e-10	0.954793
80031738	chr7:80031738:C:T	7.51704e-10	-1.27594	-1.41003	2.61909e-07	-1.06179	-0.959735
80032072	chr7:80032072:ATATACCAT:A	8.4314e-10	-1.15363	-1.41755	3.04702e-07	-0.905897	-0.964295
80032265	chr7:80032265:G:A	8.62075e-10	-1.11899	-1.42998	3.12207e-07	-0.86358	-0.982278
80032574	chr7:80032574:G:A	8.7182e-10	-1.10555	-1.43217	3.16154e-07	-0.847473	-0.985821
80032656	chr7:80032656:G:A	2.00465e-09	-1.31617e-10	-1.70508	3.59137e-07	-1.31617e-10	-1.70582
80032785	chr7:80032785:A:G	8.92128e-10	-1.08736	-1.42734	3.2759e-07	-0.822337	-0.975425
80032911	chr7:80032911:C:T	8.34409e-10	-1.11203	-1.46956	2.9859e-07	-0.854578	-1.03588
80032972	chr7:80032972:G:A	4.23316e-09	-0.18367	-0.773935	1.26841e-06	0.0478733	-0.491877
80033148	chr7:80033148:G:A	4.29934e-08	2.05026	-0.689763	4.01436e-05	2.28378	0.726917
80033217	chr7:80033217:C:G	1.81897e-09	-1.31617e-10	-1.80228	3.90632e-07	-1.31617e-10	-1.62176
80033218	chr7:80033218:A:G	1.8244e-09	-1.31617e-10	-1.7993	3.85865e-07	-1.31617e-10	-1.63404
80033668	chr7:80033668:G:A	2.71465e-09	-1.31617e-10	-1.40189	3.25835e-07	-1.31617e-10	-1.80314
80034236	chr7:80034236:A:T	3.49552e-10	-1.64285	-1.80881	7.37063e-08	-1.58136	-1.70808
80034541	chr7:80034541:T:C	3.93522e-09	-1.31617e-10	-1.03059	8.1565e-07	-1.31617e-10	-0.88554
80034673	chr7:80034673:C:T	6.45433e-10	-1.37901	-1.45938	1.60653e-07	-1.44698	-1.0633
80034760	chr7:80034760:T:G	1.95214e-09	-1.31617e-10	-1.73163	3.56595e-07	-1.31617e-10	-1.71292
80034907	chr7:80034907:G:A	1.96375e-09	-1.31617e-10	-1.7257	3.43734e-07	-1.31617e-10	-1.74966
80035569	chr7:80035569:C:T	2.15346e-09	-1.63348	-9.09645e-10	4.09449e-07	-1.57471	-9.09645e-10
80035612	chr7:80035612:A:G	3.23111e-09	-1.31617e-10	-1.22773	6.35018e-07	-1.31617e-10	-1.13587
80035866	chr7:80035866:C:A	3.36834e-09	-1.31617e-10	-1.18613	5.50815e-07	-1.31617e-10	-1.27813
80036257	chr7:80036257:C:T	2.25583e-08	1.83501	-1.11946	1.68785e-05	2.0866	0.0576775
80036501	chr7:80036501:T:C	2.80655e-08	2.03394	-1.09996	2.1824e-05	2.30624	0.0950039
80036612	chr7:80036612:T:C	3.51207e-10	-1.64159	-1.80534	7.53347e-08	-1.5768	-1.69078
80036621	chr7:80036621:T:C	4.71167e-09	-1.31617e-10	-0.850512	2.78324e-06	-1.31617e-10	0.341845
80036631	chr7:80036631:T:C	3.53227e-10	-1.64235	-1.79885	7.70889e-08	-1.57942	-1.66514
80036699	chr7:80036699:T:C	2.8965e-09	-1.31617e-10	-1.33705	4.82181e-07	-1.31617e-10	-1.41121
80036710	chr7:80036710:C:T	2.65364e-09	-1.31617e-10	-1.42462	3.24996e-07	-1.31617e-10	-1.80571
80036832	chr7:80036832:T:A	2.46317e-09	-1.31617e-10	-1.49911	3.23327e-07	-1.31617e-10	-1.81086
80036889	chr7:80036889:T:A	1.8201e-09	-1.31617e-10	-1.80166	3.25916e-07	-1.31617e-10	-1.80289
80037181	chr7:80037181:G:C	2.4959e-09	-1.31617e-10	-1.4859	3.23442e-07	-1.31617e-10	-1.8105
80037379	chr7:80037379:A:G	1.87176e-09	-1.31617e-10	-1.77368	3.36871e-07	-1.31617e-10	-1.76983
80037733	chr7:80037733:A:G	1.83646e-09	-1.31617e-10	-1.79271	3.30875e-07	-1.31617e-10	-1.78778
80037737	chr7:80037737:T:C	5.39588e-09	-0.714918	-9.09645e-10	8.5972e-07	-0.832918	-9.09645e-10
80037790	chr7:80037790:G:A	1.84859e-09	-1.31617e-10	-1.78613	4.01365e-07	-1.31617e-10	-1.59465
80038198	chr7:80038198:C:T	1.1004e-09	-0.606117	-1.69876	2.03278e-07	-0.723148	-1.5518
80038512	chr7:80038512:T:C	2.46948e-09	-1.31617e-10	-1.49655	9.21892e-07	-1.31617e-10	-0.763098
80038573	chr7:80038573:C:T	2.78113e-09	-1.31617e-10	-1.3777	3.26788e-07	-1.31617e-10	-1.80021
80038576	chr7:80038576:T:C	2.31255e-09	-1.31617e-10	-1.5622	8.16203e-07	-1.31617e-10	-0.884862
80039065	chr7:80039065:T:C	4.68367e-09	-1.31617e-10	-0.856472	2.76495e-06	-1.31617e-10	0.335254
80039109	chr7:80039109:C:T	1.53247e-08	1.50448	-1.17558	2.09097e-06	1.53049	-1.47464
80039173	chr7:80039173:AAG:A	1.55442e-08	1.51507	-1.17194	2.11931e-06	1.54147	-1.47215
80039958	chr7:80039958:T:A	3.11947e-09	-1.31617e-10	-1.26289	4.71738e-07	-1.31617e-10	-1.4331
80040033	chr7:80040033:A:T	2.85828e-09	-1.31617e-10	-1.35034	1.22461e-06	-1.31617e-10	-0.479146
80040322	chr7:80040322:C:T	2.16001e-09	-1.63044	-9.09645e-10	4.12188e-07	-1.56805	-9.09645e-10
80040334	chr7:80040334:C:G	2.72743e-09	-1.31617e-10	-1.39719	3.25897e-07	-1.31617e-10	-1.80295
80040375	chr7:80040375:C:T	2.65631e-09	-1.31617e-10	-1.42362	3.24946e-07	-1.31617e-10	-1.80587
80040376	chr7:80040376:G:A	1.87005e-09	-1.31617e-10	-1.77459	3.38816e-07	-1.31617e-10	-1.76407
80040499	chr7:80040499:A:G	2.79412e-09	-1.31617e-10	-1.37304	1.17821e-06	-1.31617e-10	-0.517771
80040581	chr7:80040581:C:T	7.88246e-09	1.05534	-1.39126	9.52622e-07	0.914648	-1.64495
80040731	chr7:80040731:T:C	2.78659e-09	-1.31617e-10	-1.37574	3.26888e-07	-1.31617e-10	-1.79991
80040809	chr7:80040809:C:G	4.42497e-10	-1.62775	-1.58812	7.5111e-08	-1.50753	-1.76303
80040856	chr7:80040856:G:T	2.54766e-09	-1.31617e-10	-1.46538	4.64116e-07	-1.31617e-10	-1.44939
80041002	chr7:80041002:C:T	4.38371e-10	-1.54594	-1.67931	8.27631e-08	-1.374	-1.79954
80041067	chr7:80041067:C:T	1.40298e-08	1.20482	-0.964187	1.11592e-05	1.42637	0.304129
80041148	chr7:80041148:C:A	1.97129e-09	-1.31617e-10	-1.72187	3.51537e-07	-1.31617e-10	-1.72721
80041406	chr7:80041406:A:G	2.39818e-09	-1.52584	-9.09645e-10	4.58964e-07	-1.46055	-9.09645e-10
80041639	chr7:80041639:T:C	2.27977e-09	-1.57648	-9.09645e-10	4.25721e-07	-1.53574	-9.09645e-10
80042576	chr7:80042576:C:T	6.55057e-09	1.14385	-1.66485	8.92518e-07	0.992356	-1.78783
80042600	chr7:80042600:G:T	1.60464e-08	1.31686	-0.941936	1.31241e-05	1.55434	0.338341
80042652	chr7:80042652:T:G	2.56767e-09	-1.45755	-9.09645e-10	4.7433e-07	-1.42762	-9.09645e-10
80042842	chr7:80042842:A:T	3.3989e-09	-1.31617e-10	-1.1771	6.69894e-07	-1.31617e-10	-1.08241
80043288	chr7:80043288:C:T	2.02755e-09	-1.31617e-10	-1.69373	3.77944e-07	-1.31617e-10	-1.65478
80043624	chr7:80043624:C:T	3.31684e-09	-1.31617e-10	-1.20154	1.60113e-06	-1.31617e-10	-0.211059
80043699	chr7:80043699:C:T	2.13745e-09	-1.64094	-9.09645e-10	3.93351e-07	-1.61482	-9.09645e-10
80043798	chr7:80043798:C:G	3.4878e-08	1.01401	0.137293	3.41031e-05	1.13996	1.70766
80043832	chr7:80043832:A:G	8.54053e-10	-1.48287	-1.07544	1.18919e-07	-1.40611	-1.40497
80044170	chr7:80044170:T:C	3.61581e-09	-1.31617e-10	-1.11524	1.85424e-06	-1.31617e-10	-0.0642969
80044200	chr7:80044200:G:A	2.6913e-09	-1.31617e-10	-1.41053	4.7393e-07	-1.31617e-10	-1.42846
80044374	chr7:80044374:G:A	2.12447e-09	-1.64703	-9.09645e-10	3.88026e-07	-1.62845	-9.09645e-10
80044755	chr7:80044755:C:T	4.96187e-09	-1.31617e-10	-0.798772	8.27328e-07	-1.31617e-10	-0.871324
80044756	chr7:80044756:G:A	4.35025e-09	0.542665	-1.47299	4.77495e-07	0.363197	-1.78417
80044763	chr7:80044763:C:T	1.84464e-09	-1.31617e-10	-1.78827	3.32696e-07	-1.31617e-10	-1.7823
80044870	chr7:80044870:T:TC	2.34696e-08	0.991872	-0.23672	2.09225e-05	1.19095	1.16811
80044977	chr7:80044977:G:A	4.30982e-09	-1.31617e-10	-0.939659	7.42994e-07	-1.31617e-10	-0.978838
80045317	chr7:80045317:A:G	2.64195e-08	1.05232	-0.178773	2.38779e-05	1.24671	1.24447
80045435	chr7:80045435:C:A	3.56301e-09	-1.31617e-10	-1.12995	6.28785e-07	-1.31617e-10	-1.14574
80045628	chr7:80045628:C:T	1.84166e-09	-1.31617e-10	-1.78989	3.31603e-07	-1.31617e-10	-1.78559
80046163	chr7:80046163:A:G	2.79297e-09	-1.31617e-10	-1.37345	3.26656e-07	-1.31617e-10	-1.80062
80046191	chr7:80046191:C:T	5.21298e-10	-1.50971	-1.54228	8.27219e-08	-1.60511	-1.56893
80046324	chr7:80046324:T:A	1.88813e-08	0.751218	-0.213601	1.6591e-05	0.931295	1.1958
80046701	chr7:80046701:A:G	1.08207e-09	-1.64633	-0.675354	4.76603e-07	-1.59976	0.176923
80046998	chr7:80046998:T:G	1.17474e-09	-1.64609	-0.593422	5.31723e-07	-1.59824	0.284841
80047020	chr7:80047020:C:T	2.1415e-09	-1.63905	-9.09645e-10	3.80799e-07	-1.64725	-9.09645e-10
80047407	chr7:80047407:T:C	4.75803e-10	-1.64715	-1.49616	8.56514e-08	-1.61564	-1.5236
80047471	chr7:80047471:A:G	3.49021e-09	0.54829	-1.69888	5.39375e-07	0.497368	-1.79648
80047682	chr7:80047682:C:A	4.40822e-09	0.891624	-1.80871	7.77973e-07	0.872065	-1.8049
80047710	chr7:80047710:G:T	2.21005e-09	-1.31617e-10	-1.60754	3.98095e-07	-1.31617e-10	-1.60283
80047739	chr7:80047739:A:G	2.73221e-09	-1.31617e-10	-1.39545	3.25624e-07	-1.31617e-10	-1.80378
80047823	chr7:80047823:C:A	2.55952e-08	0.888308	-0.0464564	2.42395e-05	1.0815	1.42472
80047836	chr7:80047836:T:A	1.85875e-09	-1.31617e-10	-1.78065	3.31151e-07	-1.31617e-10	-1.78695
80047967	chr7:80047967:T:C	1.23459e-09	-1.54784	-0.641971	4.81155e-07	-1.63076	0.217424
80048037	chr7:80048037:C:T	1.30686e-09	-1.56644	-0.566488	5.2803e-07	-1.63777	0.317397
80048337	chr7:80048337:A:T	2.33536e-09	-1.31617e-10	-1.55239	4.27387e-07	-1.31617e-10	-1.53184
80048483	chr7:80048483:A:G	5.69011e-09	-0.661826	-9.09645e-10	9.01533e-07	-0.785429	-9.09645e-10
80048811	chr7:80048811:C:T	2.31033e-09	-1.31617e-10	-1.56316	4.16884e-07	-1.31617e-10	-1.55672
80048968	chr7:80048968:G:A	2.59911e-09	-1.31617e-10	-1.44539	4.37054e-07	-1.31617e-10	-1.50947
80049111	chr7:80049111:T:A	2.47284e-09	-1.31617e-10	-1.49519	3.23321e-07	-1.31617e-10	-1.81088
80049305	chr7:80049305:C:T	2.87662e-09	-1.31617e-10	-1.34394	5.05946e-07	-1.31617e-10	-1.36309
80049377	chr7:80049377:G:A	4.87985e-10	-1.53659	-1.58144	1.30456e-07	-1.46706	-1.25144
80049465	chr7:80049465:G:A	3.76354e-09	-0.605942	-0.469252	1.06706e-06	-0.699787	0.0829245
80049630	chr7:80049630:C:A	1.86778e-09	-1.31617e-10	-1.7758	3.36787e-07	-1.31617e-10	-1.77008
80049838	chr7:80049838:G:T	1.78222e-08	0.688177	-0.208285	1.5657e-05	0.864886	1.20426
80049911	chr7:80049911:T:C	3.45997e-09	-1.31617e-10	-1.1593	6.09962e-07	-1.31617e-10	-1.17613
80049989	chr7:80049989:A:G	2.47821e-09	0.00502474	-1.49804	3.36062e-07	-0.160234	-1.61199
80050253	chr7:80050253:A:G	2.48458e-09	-1.49045	-9.09645e-10	4.0412e-07	-1.58781	-9.09645e-10
80050396	chr7:80050396:G:A	4.53437e-09	-1.31617e-10	-0.88887	2.64419e-06	-1.31617e-10	0.290596
80050999	chr7:80050999:G:T	4.15254e-10	-1.55524	-1.72418	6.78746e-08	-1.62926	-1.7426
80051227	chr7:80051227:A:T	5.9867e-09	-1.31617e-10	-0.611013	4.44015e-06	-1.31617e-10	0.808918
80051585	chr7:80051585:C:T	2.13026e-09	-1.31617e-10	-1.64431	3.85206e-07	-1.31617e-10	-1.63575
80051627	chr7:80051627:A:T	8.14529e-10	-1.57491	-1.03079	2.78356e-07	-1.64093	-0.319694
80051915	chr7:80051915:T:TA	4.89284e-10	-1.50633	-1.60904	7.78473e-08	-1.60328	-1.63149
80052006	chr7:80052006:C:T	4.95619e-09	-1.31617e-10	-0.799917	3.0283e-06	-1.31617e-10	0.426231
80052052	chr7:80052052:C:T	4.94099e-09	-1.31617e-10	-0.802989	3.01519e-06	-1.31617e-10	0.421891
80052077	chr7:80052077:T:G	5.61094e-10	-1.24769	-1.73073	1.16102e-07	-1.18211	-1.65295
80052946	chr7:80052946:AG:A	2.13194e-09	-1.64352	-9.09645e-10	3.87359e-07	-1.63017	-9.09645e-10
80053159	chr7:80053159:T:C	2.47284e-09	-1.31617e-10	-1.49519	3.23321e-07	-1.31617e-10	-1.81088
80053219	chr7:80053219:A:G	9.55688e-09	0.749327	-0.89262	1.13681e-06	0.754715	-1.30826
80053433	chr7:80053433:T:G	1.86623e-09	-1.31617e-10	-1.77664	3.40482e-07	-1.31617e-10	-1.75916
80053661	chr7:80053661:T:C	3.7497e-10	-1.63964	-1.74183	7.00262e-08	-1.58166	-1.759
80053891	chr7:80053891:T:C	2.42934e-09	-1.31617e-10	-1.51293	4.42469e-07	-1.31617e-10	-1.49715
80053927	chr7:80053927:C:T	3.14818e-09	-1.31617e-10	-1.25373	5.9019e-07	-1.31617e-10	-1.20908
80054281	chr7:80054281:CTT:C	1.92282e-09	-1.31617e-10	-1.74676	3.47898e-07	-1.31617e-10	-1.73762
80054405	chr7:80054405:A:G	9.05156e-09	0.991175	-1.18879	1.17163e-06	1.00032	-1.52369
80054559	chr7:80054559:A:T	9.8028e-09	0.732657	-0.850544	7.63966e-06	0.920037	0.431546
80054600	chr7:80054600:C:T	2.25067e-09	-1.31617e-10	-1.58933	3.27841e-07	-1.31617e-10	-1.797
80054686	chr7:80054686:T:G	1.81124e-09	-1.31617e-10	-1.80654	3.23844e-07	-1.31617e-10	-1.80926
80054968	chr7:80054968:G:C	2.55642e-09	-1.46195	-9.09645e-10	4.26405e-07	-1.53414	-9.09645e-10
80055021	chr7:80055021:T:C	2.14581e-09	-1.63704	-9.09645e-10	3.82613e-07	-1.6425	-9.09645e-10
80055217	chr7:80055217:C:G	1.83574e-09	-1.31617e-10	-1.79311	3.33603e-07	-1.31617e-10	-1.77957
80055949	chr7:80055949:G:A	2.65072e-09	-1.31617e-10	-1.42572	4.671e-07	-1.31617e-10	-1.44298
80055963	chr7:80055963:G:T	2.15942e-09	-1.31617e-10	-1.63072	3.78955e-07	-1.31617e-10	-1.65211
80056112	chr7:80056112:A:C	4.21137e-10	-1.64544	-1.61991	7.69207e-08	-1.60357	-1.64318
80056185	chr7:80056185:T:A	2.1272e-09	-1.31617e-10	-1.64575	3.24312e-07	-1.31617e-10	-1.80782
80056273	chr7:80056273:C:T	5.90728e-09	-1.31617e-10	-0.624369	3.89301e-06	-1.31617e-10	0.677413
80056351	chr7:80056351:T:A	4.59358e-09	-1.31617e-10	-0.875896	2.70526e-06	-1.31617e-10	0.313428
80056444	chr7:80056444:C:T	2.8336e-09	-1.31617e-10	-1.35901	4.99078e-07	-1.31617e-10	-1.37676
80056637	chr7:80056637:G:A	4.76366e-10	-1.52627	-1.61585	7.64733e-08	-1.61409	-1.63849
80056670	chr7:80056670:A:G	3.0527e-09	-1.28453	-9.09645e-10	6.08844e-07	-1.17796	-9.09645e-10
80056788	chr7:80056788:G:C	4.77104e-10	-1.52108	-1.6195	7.64538e-08	-1.61136	-1.64147
80056877	chr7:80056877:T:C	8.62888e-10	-1.58343	-0.96459	3.05778e-07	-1.64324	-0.223423
80057811	chr7:80057811:G:A	1.80602e-09	-1.31617e-10	-1.80943	3.25747e-07	-1.31617e-10	-1.8034
80057923	chr7:80057923:G:A	8.5155e-09	0.132222	-0.390889	5.96163e-06	0.448261	0.655312
80058190	chr7:80058190:T:C	7.13787e-10	-1.09602	-1.64171	1.28353e-07	-1.00066	-1.73408
80058260	chr7:80058260:G:A	5.828e-09	-1.31617e-10	-0.637882	3.82556e-06	-1.31617e-10	0.659934
80058261	chr7:80058261:G:A	1.86941e-09	-1.31617e-10	-1.77493	3.37249e-07	-1.31617e-10	-1.7687
80058469	chr7:80058469:C:T	3.04138e-09	-1.31617e-10	-1.28824	3.32138e-07	-1.31617e-10	-1.78397
80058528	chr7:80058528:A:G	6.65268e-10	-1.15389	-1.65423	1.19516e-07	-1.06497	-1.7411
80058841	chr7:80058841:G:T	9.25822e-09	0.703057	-0.8781	6.99666e-06	0.886121	0.377543
80059014	chr7:80059014:C:T	2.44003e-09	-1.50854	-9.09645e-10	3.99763e-07	-1.59865	-9.09645e-10
80059382	chr7:80059382:C:T	4.01361e-09	-0.518515	-0.492348	4.05144e-07	-0.679166	-0.906116
80059482	chr7:80059482:C:T	2.23779e-09	-1.59507	-9.09645e-10	4.24811e-07	-1.53788	-9.09645e-10
80059698	chr7:80059698:T:C	1.99444e-09	-1.31617e-10	-1.71019	3.62615e-07	-1.31617e-10	-1.69618
80059826	chr7:80059826:A:G	6.53942e-10	-1.16859	-1.6567	1.17596e-07	-1.0806	-1.74167
80060058	chr7:80060058:A:G	6.45299e-10	-1.18068	-1.65791	1.15916e-07	-1.09365	-1.74301
80061837	chr7:80061837:AAGAC:A	2.09874e-09	-1.31617e-10	-1.65922	3.75192e-07	-1.31617e-10	-1.66209
80062069	chr7:80062069:G:A	3.07204e-09	-1.27821	-9.09645e-10	5.32795e-07	-1.31139	-9.09645e-10
80062204	chr7:80062204:T:C	6.2306e-09	1.07086	-1.64194	1.29988e-06	1.20977	-1.62927
80062410	chr7:80062410:AC:A	2.90778e-09	-1.31617e-10	-1.33317	3.69958e-07	-1.31617e-10	-1.67613
80062482	chr7:80062482:T:C	2.07564e-09	-1.31617e-10	-1.67029	3.6935e-07	-1.31617e-10	-1.67778
80062671	chr7:80062671:C:T	2.26594e-09	-1.31617e-10	-1.58256	3.25222e-07	-1.31617e-10	-1.80502
80062975	chr7:80062975:T:C	1.72456e-08	1.06833	-0.621331	1.5033e-05	1.26669	0.761789
80063040	chr7:80063040:C:A	2.58721e-09	-1.44997	-9.09645e-10	4.15847e-07	-1.55921	-9.09645e-10
80063057	chr7:80063057:T:G	2.38669e-09	-1.53065	-9.09645e-10	4.18301e-07	-1.55332	-9.09645e-10
80063072	chr7:80063072:G:A	3.45291e-09	-1.31617e-10	-1.16134	1.74331e-06	-1.31617e-10	-0.125985
80063183	chr7:80063183:G:A	3.85805e-09	-1.31617e-10	-1.05039	7.3479e-07	-1.31617e-10	-0.989941
80063412	chr7:80063412:T:A	1.90175e-09	-1.31617e-10	-1.75778	3.43355e-07	-1.31617e-10	-1.75076
80063734	chr7:80063734:A:G	1.02141e-09	-0.680493	-1.69888	1.92689e-07	-0.557863	-1.77059
80064089	chr7:80064089:T:C	1.83238e-09	-1.31617e-10	-1.79494	3.29952e-07	-1.31617e-10	-1.79058
80064108	chr7:80064108:A:G	2.38357e-09	-1.31617e-10	-1.53196	3.2356e-07	-1.31617e-10	-1.81014
80064591	chr7:80064591:C:A	4.13643e-10	-1.59875	-1.68455	6.3109e-08	-1.64448	-1.80018
80064889	chr7:80064889:T:C	9.35723e-10	-0.756985	-1.71001	1.75152e-07	-0.645884	-1.77799
80065006	chr7:80065006:G:A	4.1562e-09	-1.31617e-10	-0.975952	1.35831e-05	-1.31617e-10	1.92706
80065200	chr7:80065200:G:A	5.44817e-09	-0.204474	-0.500801	5.38052e-07	-0.386626	-0.914944
80065220	chr7:80065220:AC:A	2.53713e-09	-1.31617e-10	-1.46952	4.61445e-07	-1.31617e-10	-1.45516
80065361	chr7:80065361:C:T	5.3043e-09	-0.0802192	-0.651818	5.16323e-07	-0.273449	-1.06934
80065362	chr7:80065362:G:A	2.30931e-09	-1.5636	-9.09645e-10	4.06352e-07	-1.58231	-9.09645e-10
80065634	chr7:80065634:G:A	2.06677e-09	-1.31617e-10	-1.67457	3.7411e-07	-1.31617e-10	-1.66498
80065675	chr7:80065675:G:T	6.98894e-09	1.15709	-1.61331	1.4778e-06	1.3064	-1.59762
80065830	chr7:80065830:C:T	4.694e-10	-1.59341	-1.56344	7.47649e-08	-1.61022	-1.66496
80066062	chr7:80066062:C:T	1.9744e-09	-1.31617e-10	-1.72029	3.56793e-07	-1.31617e-10	-1.71237
80066261	chr7:80066261:C:T	1.98655e-09	-1.31617e-10	-1.71415	3.54822e-07	-1.31617e-10	-1.71791
80066365	chr7:80066365:C:T	2.30922e-08	1.38914	-0.650201	2.01592e-05	1.59481	0.727084
80066548	chr7:80066548:T:C	1.04713e-09	-0.548774	-1.80572	1.93016e-07	-0.52375	-1.803
80066612	chr7:80066612:A:G	9.72778e-10	-0.711234	-1.71692	1.84724e-07	-0.590248	-1.78041
80066784	chr7:80066784:G:A	2.38031e-09	-1.31617e-10	-1.53332	4.51994e-07	-1.31617e-10	-1.47586
80066814	chr7:80066814:G:A	5.53968e-10	-1.25677	-1.73443	1.1107e-07	-1.06845	-1.81092
80067527	chr7:80067527:C:T	1.72366e-09	-0.804424	-1.05168	2.37509e-07	-0.824444	-1.29488
80067554	chr7:80067554:A:G	2.4197e-09	-1.31617e-10	-1.51691	4.60122e-07	-1.31617e-10	-1.45803
80068072	chr7:80068072:G:A	4.06652e-10	-1.61482	-1.68553	6.29428e-08	-1.64712	-1.80017
80068167	chr7:80068167:G:A	2.67078e-09	-1.41818	-9.09645e-10	5.21607e-07	-1.33261	-9.09645e-10
80068299	chr7:80068299:T:C	2.92541e-08	-1.31617e-10	0.975464	4.47941e-06	-1.31617e-10	0.817722
80068311	chr7:80068311:C:A	2.34339e-09	-1.31617e-10	-1.54896	4.44889e-07	-1.31617e-10	-1.4917
80068365	chr7:80068365:T:C	5.36252e-10	-1.26534	-1.75837	1.101e-07	-1.07891	-1.80923
80068432	chr7:80068432:A:G	9.69136e-10	-0.718295	-1.71361	1.83875e-07	-0.596769	-1.7785
80068726	chr7:80068726:C:T	4.12697e-10	-1.6079	-1.67769	6.31425e-08	-1.64633	-1.79781
80068906	chr7:80068906:T:C	1.01443e-09	-0.580437	-1.80579	1.87346e-07	-0.553625	-1.80294
80068911	chr7:80068911:A:G	1.83238e-09	-1.31617e-10	-1.79494	3.29952e-07	-1.31617e-10	-1.79058
80069441	chr7:80069441:A:G	1.00849e-09	-1.36124	-1.03087	3.01115e-07	-1.4326	-0.449431
80070228	chr7:80070228:A:G	2.10345e-08	1.29887	-0.653257	1.85149e-05	1.51503	0.721772
80070306	chr7:80070306:G:A	3.96375e-10	-1.61187	-1.71407	6.25218e-08	-1.64688	-1.80713
80070629	chr7:80070629:G:A	4.05589e-10	-1.59837	-1.7046	6.28019e-08	-1.64447	-1.80507
80070671	chr7:80070671:A:G	2.05444e-09	-1.31617e-10	-1.68055	3.66403e-07	-1.31617e-10	-1.68579
80070731	chr7:80070731:G:A	2.18621e-09	-1.61839	-9.09645e-10	3.88071e-07	-1.62834	-9.09645e-10
80070754	chr7:80070754:T:C	1.8544e-09	-1.31617e-10	-1.78299	3.31342e-07	-1.31617e-10	-1.78637
80070854	chr7:80070854:T:C	8.53201e-09	-1.31617e-10	-0.256729	1.32482e-06	-1.31617e-10	-0.400491
80070858	chr7:80070858:T:A	4.05489e-10	-1.61021	-1.693	6.28736e-08	-1.64668	-1.80172
80071062	chr7:80071062:T:C	2.39308e-09	-1.31617e-10	-1.52798	3.23493e-07	-1.31617e-10	-1.81035
80071130	chr7:80071130:T:C	1.82488e-09	-1.31617e-10	-1.79904	3.28418e-07	-1.31617e-10	-1.79524
80071152	chr7:80071152:ATACT:A	1.81666e-09	-1.31617e-10	-1.80356	3.25578e-07	-1.31617e-10	-1.80392
80071439	chr7:80071439:T:G	1.80658e-09	-1.31617e-10	-1.80912	3.24441e-07	-1.31617e-10	-1.80742
80071687	chr7:80071687:T:C	6.65182e-09	1.12039	-1.62606	1.42259e-06	1.2816	-1.61089
80071826	chr7:80071826:A:C	2.45306e-09	-1.31617e-10	-1.50322	4.46944e-07	-1.31617e-10	-1.48709
80071874	chr7:80071874:T:C	2.02112e-08	1.89328	-1.28759	2.2061e-06	1.70659	-1.59713
80071976	chr7:80071976:G:A	2.07011e-09	-1.31617e-10	-1.67295	3.85588e-07	-1.31617e-10	-1.63476
80072157	chr7:80072157:C:T	2.20166e-09	-1.31617e-10	-1.61134	4.01294e-07	-1.31617e-10	-1.59483
80072412	chr7:80072412:A:C	1.92111e-09	-1.31617e-10	-1.74765	3.45757e-07	-1.31617e-10	-1.74379
80072506	chr7:80072506:C:T	3.66427e-09	-1.31617e-10	-1.10193	2.14013e-06	-1.31617e-10	0.0790972
80072606	chr7:80072606:G:A	3.78811e-09	-1.31617e-10	-1.06869	2.01906e-06	-1.31617e-10	0.0208638
80072619	chr7:80072619:G:A	3.5136e-09	-1.31617e-10	-1.14391	1.79346e-06	-1.31617e-10	-0.0976258
80073086	chr7:80073086:C:A	1.84028e-09	-1.31617e-10	-1.79064	3.2986e-07	-1.31617e-10	-1.79086
80073257	chr7:80073257:CACTT:C	2.02851e-09	-1.31617e-10	-1.69325	3.67846e-07	-1.31617e-10	-1.68186
80073285	chr7:80073285:G:T	3.82796e-09	-1.31617e-10	-1.05822	2.05235e-06	-1.31617e-10	0.0372156
80073689	chr7:80073689:T:C	2.43357e-09	-1.31617e-10	-1.51119	3.23326e-07	-1.31617e-10	-1.81086
80073887	chr7:80073887:A:T	2.56598e-09	-1.31617e-10	-1.45821	4.68049e-07	-1.31617e-10	-1.44095
80074823	chr7:80074823:A:G	2.82203e-09	-1.31617e-10	-1.3631	1.23664e-06	-1.31617e-10	-0.469369
80075130	chr7:80075130:G:A	1.84565e-09	-1.31617e-10	-1.78772	3.25741e-07	-1.31617e-10	-1.80342
80075179	chr7:80075179:C:A	2.59676e-09	-1.44629	-9.09645e-10	4.15586e-07	-1.55984	-9.09645e-10
80075232	chr7:80075232:C:T	1.01082e-09	-0.7029	-1.68689	1.88271e-07	-0.587352	-1.76429
80075291	chr7:80075291:T:C	8.72216e-09	1.4969	-1.73159	1.54676e-06	1.46802	-1.71362
80075499	chr7:80075499:C:T	7.64973e-10	-0.875317	-1.79315	1.45787e-07	-0.79719	-1.81019
80075504	chr7:80075504:G:T	2.30894e-09	-1.56377	-9.09645e-10	4.01693e-07	-1.59384	-9.09645e-10
80076426	chr7:80076426:G:GT	5.78754e-09	-0.288886	-0.355962	5.60582e-07	-0.460314	-0.800235
80076508	chr7:80076508:C:T	2.79529e-08	-1.31617e-10	0.929966	4.28562e-06	-1.31617e-10	0.773496
80077028	chr7:80077028:A:G	2.70272e-09	-1.31617e-10	-1.4063	3.24846e-07	-1.31617e-10	-1.80617
80077068	chr7:80077068:GC:G	7.55631e-10	-0.875006	-1.80575	1.46306e-07	-0.83385	-1.76997
80077550	chr7:80077550:C:T	9.07125e-09	-1.31617e-10	-0.195444	1.42159e-06	-1.31617e-10	-0.329991
80077606	chr7:80077606:T:C	1.11781e-09	-0.682218	-1.60697	2.02939e-07	-0.566511	-1.71011
80077627	chr7:80077627:C:A	1.8092e-09	-1.31617e-10	-1.80767	3.2414e-07	-1.31617e-10	-1.80835
80077672	chr7:80077672:A:T	1.14586e-09	-0.673917	-1.59048	2.07174e-07	-0.557708	-1.69826
80077844	chr7:80077844:C:T	9.91538e-10	-0.701442	-1.70761	1.86474e-07	-0.584172	-1.77706
80077923	chr7:80077923:A:G	3.44848e-09	-1.31617e-10	-1.16262	6.46608e-07	-1.31617e-10	-1.11779
80077924	chr7:80077924:A:G	1.80328e-09	-1.31617e-10	-1.81095	3.23853e-07	-1.31617e-10	-1.80924
80078071	chr7:80078071:G:C	6.58938e-09	-0.151529	-0.363566	6.36204e-07	-0.332175	-0.801831
80078654	chr7:80078654:C:T	1.08617e-09	-0.614769	-1.70312	3.7101e-07	-0.469153	-1.20414
80078852	chr7:80078852:T:C	2.29016e-09	-1.31617e-10	-1.57193	4.10743e-07	-1.31617e-10	-1.57156
80079239	chr7:80079239:A:G	1.81097e-09	-1.31617e-10	-1.80669	3.24147e-07	-1.31617e-10	-1.80833
80079333	chr7:80079333:T:C	2.29904e-09	-1.56806	-9.09645e-10	3.87773e-07	-1.62911	-9.09645e-10
80079405	chr7:80079405:C:T	6.64449e-09	-1.31617e-10	-0.506766	4.84443e-07	-1.31617e-10	-1.40653
80079917	chr7:80079917:T:C	2.23729e-09	-1.59529	-9.09645e-10	3.94605e-07	-1.61164	-9.09645e-10
80080243	chr7:80080243:C:T	1.15611e-09	-0.482932	-1.77256	1.97747e-07	-0.493149	-1.80939
80080250	chr7:80080250:A:G	2.06519e-09	-1.31617e-10	-1.67533	3.63247e-07	-1.31617e-10	-1.69444
80080548	chr7:80080548:C:T	2.28633e-09	-1.57361	-9.09645e-10	3.91743e-07	-1.61892	-9.09645e-10
80081726	chr7:80081726:A:T	5.89263e-09	-1.31617e-10	-0.626853	9.7848e-07	-1.31617e-10	-0.703525
80081735	chr7:80081735:T:G	2.31233e-09	-1.31617e-10	-1.5623	4.00344e-07	-1.31617e-10	-1.5972
80081858	chr7:80081858:T:C	1.92443e-09	-1.31617e-10	-1.74593	3.44505e-07	-1.31617e-10	-1.74742
80082038	chr7:80082038:C:T	2.76228e-09	-1.31617e-10	-1.3845	4.71516e-07	-1.31617e-10	-1.43357
80082409	chr7:80082409:C:T	3.12069e-09	-1.31617e-10	-1.2625	5.76004e-07	-1.31617e-10	-1.23341
80082453	chr7:80082453:A:G	1.46439e-08	-1.31617e-10	0.283466	2.23293e-06	-1.31617e-10	0.121546
80082660	chr7:80082660:G:A	3.35605e-09	-1.31617e-10	-1.18979	1.59711e-06	-1.31617e-10	-0.213575
80082849	chr7:80082849:G:A	1.93659e-09	-1.31617e-10	-1.73963	3.46737e-07	-1.31617e-10	-1.74096
80083757	chr7:80083757:G:A	8.8162e-10	-0.733735	-1.79281	1.90253e-07	-0.647272	-1.6939
80084115	chr7:80084115:A:C	1.99248e-09	-1.31617e-10	-1.71117	3.58349e-07	-1.31617e-10	-1.70802
80084326	chr7:80084326:C:T	2.51894e-09	-1.31617e-10	-1.47672	4.63255e-07	-1.31617e-10	-1.45125
80084464	chr7:80084464:G:A	1.89557e-09	-1.31617e-10	-1.76104	3.40935e-07	-1.31617e-10	-1.75783
80084708	chr7:80084708:C:T	2.19713e-09	-1.6134	-9.09645e-10	3.81292e-07	-1.64596	-9.09645e-10
80084781	chr7:80084781:G:A	5.52565e-10	-1.38827	-1.60547	9.23165e-08	-1.35327	-1.71103
80084803	chr7:80084803:C:A	2.28639e-09	-1.31617e-10	-1.57358	3.96098e-07	-1.31617e-10	-1.60786
80085609	chr7:80085609:G:A	2.00271e-09	-1.31617e-10	-1.70605	3.60404e-07	-1.31617e-10	-1.7023
80085766	chr7:80085766:T:C	1.85892e-09	-0.40042	-1.38014	2.11783e-07	-0.626179	-1.60778
80085913	chr7:80085913:A:G	2.13076e-09	-1.31617e-10	-1.64407	3.2719e-07	-1.31617e-10	-1.79899
80085947	chr7:80085947:C:T	2.37429e-09	-1.31617e-10	-1.53586	3.24154e-07	-1.31617e-10	-1.80831
80085948	chr7:80085948:A:G	8.90716e-10	-0.755366	-1.76092	3.16136e-07	-0.588455	-1.2449
80085955	chr7:80085955:G:A	1.17349e-09	-0.481752	-1.75882	1.90687e-07	-0.529255	-1.80964
80085967	chr7:80085967:T:TAA	2.61488e-09	-1.31617e-10	-1.43934	4.82702e-07	-1.31617e-10	-1.41013
80086136	chr7:80086136:T:C	3.49636e-09	-1.31617e-10	-1.14883	1.72541e-06	-1.31617e-10	-0.136307
80086201	chr7:80086201:A:G	1.9129e-09	-1.31617e-10	-1.75193	3.4419e-07	-1.31617e-10	-1.74833
80086319	chr7:80086319:G:C	2.40317e-09	-1.52376	-9.09645e-10	4.20673e-07	-1.54767	-9.09645e-10
80086576	chr7:80086576:T:C	2.4629e-09	-1.31617e-10	-1.49922	7.2876e-07	-1.31617e-10	-0.998181
80086624	chr7:80086624:G:A	1.80607e-09	-1.31617e-10	-1.8094	3.23301e-07	-1.31617e-10	-1.81094
80086908	chr7:80086908:C:T	3.44316e-09	-1.31617e-10	-1.16416	1.66514e-06	-1.31617e-10	-0.171861
80087017	chr7:80087017:C:T	3.35605e-09	-1.31617e-10	-1.18979	1.59711e-06	-1.31617e-10	-0.213575
80087018	chr7:80087018:G:A	2.1427e-09	-1.63849	-9.09645e-10	3.81921e-07	-1.64431	-9.09645e-10
80087054	chr7:80087054:A:G	1.81943e-09	-1.31617e-10	-1.80203	3.24078e-07	-1.31617e-10	-1.80854
80087175	chr7:80087175:C:G	3.68446e-09	-1.31617e-10	-1.09643	1.87408e-06	-1.31617e-10	-0.053654
80087665	chr7:80087665:A:T	3.46644e-09	-1.31617e-10	-1.15743	1.68174e-06	-1.31617e-10	-0.161943
80087773	chr7:80087773:C:G	2.61482e-09	-1.31617e-10	-1.43936	4.82685e-07	-1.31617e-10	-1.41016
80087853	chr7:80087853:T:C	1.95067e-09	-1.31617e-10	-1.73238	3.51421e-07	-1.31617e-10	-1.72754
80088657	chr7:80088657:A:T	8.74605e-09	-1.31617e-10	-0.231952	1.41064e-06	-1.31617e-10	-0.33773
80088823	chr7:80088823:T:G	2.6141e-09	-1.31617e-10	-1.43963	4.82577e-07	-1.31617e-10	-1.41038
80089176	chr7:80089176:CAA:C	1.80337e-09	-1.31617e-10	-1.8109	3.23667e-07	-1.31617e-10	-1.80981
80089301	chr7:80089301:T:A	1.04887e-09	-0.619072	-1.73377	4.05335e-07	-0.428964	-1.15585
80089549	chr7:80089549:C:A	2.03429e-09	-1.31617e-10	-1.69041	3.66508e-07	-1.31617e-10	-1.68551
80089646	chr7:80089646:C:T	3.66131e-09	-1.31617e-10	-1.10273	7.46765e-07	-1.31617e-10	-0.973775
80089956	chr7:80089956:G:A	4.95326e-09	-1.31617e-10	-0.800508	9.41697e-07	-1.31617e-10	-0.741842
80090131	chr7:80090131:C:G	1.80601e-09	-1.31617e-10	-1.80943	3.23549e-07	-1.31617e-10	-1.81018
80091094	chr7:80091094:C:T	1.9242e-09	-1.31617e-10	-1.74604	3.44465e-07	-1.31617e-10	-1.74753
80091695	chr7:80091695:C:T	1.93676e-09	-1.31617e-10	-1.73954	3.48537e-07	-1.31617e-10	-1.73578
80092222	chr7:80092222:T:C	2.32733e-08	-1.31617e-10	0.74675	1.49238e-05	-1.31617e-10	2.02119
80092224	chr7:80092224:G:A	4.21901e-09	-1.31617e-10	-0.960954	6.98563e-07	-1.31617e-10	-1.0405
80092314	chr7:80092314:T:G	1.04644e-09	-0.598608	-1.75655	1.7745e-07	-0.603717	-1.80712
80092369	chr7:80092369:TC:T	1.86963e-09	-1.31617e-10	-1.77481	3.37668e-07	-1.31617e-10	-1.76746
80092878	chr7:80092878:C:G	1.06255e-09	-0.549378	-1.7905	1.67971e-07	-0.657966	-1.80777
80092985	chr7:80092985:T:C	1.84412e-09	-0.582207	-1.20635	4.5563e-07	-0.751847	-0.715997
80093196	chr7:80093196:T:G	1.98305e-09	-1.31617e-10	-1.71592	3.60475e-07	-1.31617e-10	-1.7021
80093432	chr7:80093432:G:A	1.85755e-09	-1.31617e-10	-1.7813	3.3553e-07	-1.31617e-10	-1.77382
80093536	chr7:80093536:A:G	1.94591e-09	-1.31617e-10	-1.73482	3.5275e-07	-1.31617e-10	-1.72377
80093786	chr7:80093786:C:CA	2.13162e-09	-1.31617e-10	-1.64367	3.74968e-07	-1.31617e-10	-1.66269
80093893	chr7:80093893:A:G	1.84969e-09	-1.31617e-10	-1.78554	4.08911e-07	-1.31617e-10	-1.57603
80093895	chr7:80093895:A:G	1.84687e-09	-1.31617e-10	-1.78706	4.07436e-07	-1.31617e-10	-1.57964
80093896	chr7:80093896:C:T	1.85027e-09	-1.31617e-10	-1.78522	4.09453e-07	-1.31617e-10	-1.5747
80093897	chr7:80093897:A:G	1.85033e-09	-1.31617e-10	-1.78519	4.0959e-07	-1.31617e-10	-1.57437
80093905	chr7:80093905:G:A	1.83418e-09	-1.31617e-10	-1.79396	3.98107e-07	-1.31617e-10	-1.60281
80094158	chr7:80094158:C:T	6.32449e-09	-1.31617e-10	-0.556126	1.11108e-06	-1.31617e-10	-0.576435
80094245	chr7:80094245:T:A	4.57096e-10	-1.59616	-1.58725	9.52334e-08	-1.53681	-1.49638
80094327	chr7:80094327:T:G	1.80628e-09	-1.31617e-10	-1.80929	3.70648e-07	-1.31617e-10	-1.67427
80094443	chr7:80094443:C:G	1.81684e-09	-1.31617e-10	-1.80346	3.29975e-07	-1.31617e-10	-1.79051
80095352	chr7:80095352:C:T	1.84683e-09	-1.31617e-10	-1.78709	3.35589e-07	-1.31617e-10	-1.77364
80095803	chr7:80095803:T:G	3.55222e-09	-1.31617e-10	-1.13298	6.27453e-07	-1.31617e-10	-1.14786
80096149	chr7:80096149:C:T	4.55326e-10	-1.62523	-1.56206	6.79648e-08	-1.62968	-1.74086
80096269	chr7:80096269:A:G	2.34099e-09	-1.31617e-10	-1.54998	4.30091e-07	-1.31617e-10	-1.52553
80096675	chr7:80096675:G:A	2.12507e-09	-1.31617e-10	-1.64675	3.86879e-07	-1.31617e-10	-1.63141
80097071	chr7:80097071:A:G	1.80434e-09	-1.31617e-10	-1.81036	3.23306e-07	-1.31617e-10	-1.81093
80097377	chr7:80097377:G:A	2.74208e-09	-1.39184	-9.09645e-10	4.71133e-07	-1.43439	-9.09645e-10
80097827	chr7:80097827:A:G	1.80436e-09	-1.31617e-10	-1.81035	3.23306e-07	-1.31617e-10	-1.81093
80098188	chr7:80098188:C:G	4.96211e-10	-1.59223	-1.50908	1.04744e-07	-1.52878	-1.40922
80098515	chr7:80098515:A:T	1.8066e-09	-1.31617e-10	-1.80911	3.23355e-07	-1.31617e-10	-1.81077
80099759	chr7:80099759:A:G	1.12853e-09	-0.493914	-1.78573	1.89382e-07	-0.538139	-1.80762
80100286	chr7:80100286:T:A	3.5649e-10	-1.6223	-1.8097	6.78574e-08	-1.59594	-1.77618
80100670	chr7:80100670:C:T	2.18625e-09	-1.61837	-9.09645e-10	3.9669e-07	-1.60637	-9.09645e-10
80100807	chr7:80100807:G:A	1.98605e-09	-1.31617e-10	-1.71441	3.5697e-07	-1.31617e-10	-1.71187
80101068	chr7:80101068:C:T	1.81422e-09	-1.31617e-10	-1.8049	3.30016e-07	-1.31617e-10	-1.79038
80101245	chr7:80101245:C:T	4.38595e-10	-1.59695	-1.62778	9.0941e-08	-1.53534	-1.54397
80101745	chr7:80101745:C:T	1.96463e-09	-1.31617e-10	-1.72525	3.48446e-07	-1.31617e-10	-1.73604
80102840	chr7:80102840:T:G	6.727e-10	-1.0546	-1.74241	1.6275e-07	-1.06055	-1.43676
80102956	chr7:80102956:C:T	2.00068e-09	-0.747765	-0.959304	4.52695e-07	-0.77448	-0.699827
80104272	chr7:80104272:A:G	2.10268e-09	-1.31617e-10	-1.65734	3.70807e-07	-1.31617e-10	-1.67384
80105100	chr7:80105100:T:C	1.81898e-09	-1.31617e-10	-1.80228	3.29398e-07	-1.31617e-10	-1.79226
80105225	chr7:80105225:A:T	3.5058e-10	-1.63869	-1.81003	6.63559e-08	-1.61641	-1.77808
80105361	chr7:80105361:A:C	1.80328e-09	-1.31617e-10	-1.81095	3.2342e-07	-1.31617e-10	-1.81057
80105478	chr7:80105478:A:G	1.8162e-09	-1.31617e-10	-1.80381	3.28615e-07	-1.31617e-10	-1.79464
80105556	chr7:80105556:A:G	4.08579e-10	-1.49573	-1.7999	8.21649e-08	-1.39687	-1.78393
80105881	chr7:80105881:T:C	1.95459e-09	-1.31617e-10	-1.73038	3.53784e-07	-1.31617e-10	-1.72084
80106723	chr7:80106723:T:G	4.4763e-10	-1.40734	-1.79701	8.39048e-08	-1.38386	-1.77598
80106883	chr7:80106883:T:A	1.80547e-09	-1.31617e-10	-1.80973	3.25874e-07	-1.31617e-10	-1.80301
80107809	chr7:80107809:C:G	1.96198e-09	-1.31617e-10	-1.7266	3.52489e-07	-1.31617e-10	-1.72451
80108914	chr7:80108914:T:C	2.06472e-09	-1.31617e-10	-1.67556	3.75173e-07	-1.31617e-10	-1.66214
80108975	chr7:80108975:T:C	1.81743e-09	-1.31617e-10	-1.80313	3.23806e-07	-1.31617e-10	-1.80938
80109200	chr7:80109200:A:G	3.94335e-10	-1.53829	-1.79282	7.89079e-08	-1.45144	-1.7698
80109418	chr7:80109418:C:G	3.78012e-10	-1.60566	-1.76773	6.51148e-08	-1.6027	-1.81067
80109433	chr7:80109433:T:C	1.80687e-09	-1.31617e-10	-1.80896	3.25065e-07	-1.31617e-10	-1.8055
80109456	chr7:80109456:A:G	1.81888e-09	-1.31617e-10	-1.80233	3.23903e-07	-1.31617e-10	-1.80908
80109514	chr7:80109514:G:A	2.14898e-09	-1.31617e-10	-1.63556	3.83225e-07	-1.31617e-10	-1.6409
80109565	chr7:80109565:A:AACTTT	2.14898e-09	-1.31617e-10	-1.63556	3.83225e-07	-1.31617e-10	-1.6409
80109768	chr7:80109768:C:T	4.00248e-10	-1.51145	-1.80477	7.44667e-08	-1.4984	-1.78077
80110189	chr7:80110189:C:T	4.01209e-10	-1.50558	-1.80825	7.43001e-08	-1.49208	-1.78933
80110190	chr7:80110190:G:A	2.98083e-09	-1.30835	-9.09645e-10	5.09445e-07	-1.3562	-9.09645e-10
80110840	chr7:80110840:G:A	7.25947e-10	-1.55195	-1.16888	1.44745e-07	-1.54373	-1.07082
80110879	chr7:80110879:C:T	1.89068e-09	-1.31617e-10	-1.76362	3.36045e-07	-1.31617e-10	-1.77228
80111007	chr7:80111007:A:C	1.81838e-09	-1.31617e-10	-1.80261	3.23864e-07	-1.31617e-10	-1.8092
80111044	chr7:80111044:C:G	2.66826e-07	2.97492	0.211125	0.000105601	2.5963	1.38161
80111340	chr7:80111340:ACAGTCAG:A	1.85922e-09	-1.31617e-10	-1.7804	3.3074e-07	-1.31617e-10	-1.78819
80111358	chr7:80111358:A:T	2.24023e-09	-1.59398	-9.09645e-10	3.94968e-07	-1.61072	-9.09645e-10
80111366	chr7:80111366:C:T	3.95274e-10	-1.52917	-1.79956	7.69253e-08	-1.43667	-1.81003
80111445	chr7:80111445:T:C	1.85097e-09	-0.256237	-1.52861	6.15616e-07	-0.237664	-0.929237
80111583	chr7:80111583:G:A	1.95356e-09	-1.31617e-10	-1.7309	3.50858e-07	-1.31617e-10	-1.72914
80111804	chr7:80111804:T:C	2.06503e-09	-1.31617e-10	-1.67541	3.7509e-07	-1.31617e-10	-1.66236
80112023	chr7:80112023:A:G	4.2743e-10	-1.4497	-1.80082	8.48528e-08	-1.3382	-1.81041
80112237	chr7:80112237:TC:T	2.62428e-09	-1.43575	-9.09645e-10	4.18663e-07	-1.55246	-9.09645e-10
80112536	chr7:80112536:T:A	4.2959e-10	-1.48785	-1.75763	8.31577e-08	-1.38309	-1.7857
80113215	chr7:80113215:A:G	8.40929e-09	0.93862	-1.20984	7.58597e-07	0.508627	-1.46668
80113239	chr7:80113239:A:C	4.95074e-09	-1.31617e-10	-0.801017	7.59521e-07	-1.31617e-10	-0.956838
80113956	chr7:80113956:A:G	1.6875e-09	-0.0716366	-1.80567	3.05106e-07	-0.137715	-1.73115
80113967	chr7:80113967:TGC:T	1.80539e-09	-1.31617e-10	-1.80978	3.25826e-07	-1.31617e-10	-1.80316
80113970	chr7:80113970:TG:T	1.80557e-09	-1.31617e-10	-1.80968	3.25904e-07	-1.31617e-10	-1.80292
80114372	chr7:80114372:T:G	2.19568e-09	-1.31617e-10	-1.61406	3.97504e-07	-1.31617e-10	-1.60432
80114928	chr7:80114928:T:A	1.96411e-09	-1.31617e-10	-1.72551	3.52885e-07	-1.31617e-10	-1.72338
80114932	chr7:80114932:T:A	6.44889e-09	1.1256	-1.66224	6.60382e-07	0.678702	-1.77541
80116375	chr7:80116375:C:G	2.01351e-09	-1.31617e-10	-1.70067	3.61337e-07	-1.31617e-10	-1.69972
80116462	chr7:80116462:G:T	2.5176e-09	-1.47725	-9.09645e-10	4.09931e-07	-1.57354	-9.09645e-10
80116543	chr7:80116543:A:G	4.63518e-10	-1.35876	-1.8107	9.63789e-08	-1.21585	-1.80539
80116674	chr7:80116674:G:A	2.61685e-09	-1.43858	-9.09645e-10	4.20072e-07	-1.5491	-9.09645e-10
80117162	chr7:80117162:T:C	1.88189e-09	-1.31617e-10	-1.76828	3.30148e-07	-1.31617e-10	-1.78998
80117245	chr7:80117245:C:T	5.64024e-10	-1.21054	-1.76267	1.11592e-07	-1.15686	-1.71781
80117451	chr7:80117451:A:T	1.82941e-09	-1.31617e-10	-1.79656	3.27035e-07	-1.31617e-10	-1.79946
80117513	chr7:80117513:G:A	4.49169e-10	-1.39736	-1.80355	9.26519e-08	-1.27628	-1.78439
80117650	chr7:80117650:G:A	4.53225e-10	-1.38763	-1.80429	9.36026e-08	-1.26466	-1.78581
80117944	chr7:80117944:T:C	2.29429e-09	-0.0455822	-1.52455	7.84786e-07	-0.0116784	-0.912436
80118224	chr7:80118224:G:T	6.1804e-09	-1.31617e-10	-0.579171	4.20796e-06	-1.31617e-10	0.755209
80118370	chr7:80118370:C:A	4.2116e-09	0.0616958	-1.02441	3.73413e-07	-0.255336	-1.4115
80118547	chr7:80118547:TTTCTC:T	2.15153e-09	-1.63437	-9.09645e-10	3.80806e-07	-1.64724	-9.09645e-10
80120163	chr7:80120163:G:A	8.78046e-09	-1.31617e-10	-0.228026	1.70208e-06	-1.31617e-10	-0.149918
80120492	chr7:80120492:T:C	1.23005e-09	-0.988347	-1.20515	2.31402e-07	-1.05352	-1.09184
80120666	chr7:80120666:C:T	2.16334e-08	2.02114	-1.34746	4.07401e-06	1.55994	-0.837082
80120919	chr7:80120919:G:C	2.23821e-09	-1.59488	-9.09645e-10	3.84533e-07	-1.63749	-9.09645e-10
80121078	chr7:80121078:C:T	8.17648e-10	-1.01235	-1.58952	1.47798e-07	-1.07337	-1.52031
80121297	chr7:80121297:C:A	2.53789e-08	1.9865	-1.15314	3.90555e-06	1.36156	-0.680931
80121889	chr7:80121889:G:T	2.20269e-09	-1.61088	-9.09645e-10	3.82181e-07	-1.64363	-9.09645e-10
80122137	chr7:80122137:G:A	1.94027e-08	1.2939	-0.729041	1.40218e-06	0.849549	-1.19329
80122235	chr7:80122235:A:C	1.88511e-09	-1.31617e-10	-1.76657	3.25254e-07	-1.31617e-10	-1.80492
80123013	chr7:80123013:A:G	7.29917e-10	-0.992917	-1.72246	1.47567e-07	-0.784335	-1.81091
80123086	chr7:80123086:T:C	1.77356e-08	1.38178	-0.906759	3.97178e-06	0.96264	-0.265196
80123642	chr7:80123642:T:C	1.83025e-09	-1.31617e-10	-1.7961	3.29733e-07	-1.31617e-10	-1.79124
80123676	chr7:80123676:T:C	2.16679e-08	1.22803	-0.552759	4.33814e-06	0.667875	0.1178
80123698	chr7:80123698:C:T	9.49618e-09	-1.31617e-10	-0.149665	8.81434e-06	-1.31617e-10	1.49461
80123715	chr7:80123715:T:C	2.24626e-09	-1.59129	-9.09645e-10	3.85206e-07	-1.63575	-9.09645e-10
80123855	chr7:80123855:C:T	1.62463e-08	1.23935	-0.852036	1.21844e-06	0.797176	-1.28138
80123951	chr7:80123951:A:C	1.85628e-09	-1.31617e-10	-1.78198	3.32535e-07	-1.31617e-10	-1.78278
80124179	chr7:80124179:C:T	2.24494e-08	1.49355	-0.782837	5.10388e-06	1.06223	-0.114004
80124337	chr7:80124337:C:T	2.00702e-09	-1.31617e-10	-1.70391	3.47131e-07	-1.31617e-10	-1.73982
80124422	chr7:80124422:A:G	2.4596e-08	1.52411	-0.722083	5.68424e-06	1.0906	-0.0346756
80125101	chr7:80125101:A:G	2.62493e-09	-1.4355	-9.09645e-10	5.00442e-07	-1.37403	-9.09645e-10
80125328	chr7:80125328:T:C	1.35605e-08	1.61384	-1.40723	2.57377e-06	1.18521	-0.92161
80125340	chr7:80125340:C:G	1.54198e-09	-0.234357	-1.73313	2.33184e-07	-0.327338	-1.81036
80125350	chr7:80125350:G:C	1.59319e-09	-0.210332	-1.72448	2.38972e-07	-0.303781	-1.8094
80125398	chr7:80125398:G:A	8.8207e-08	1.85257	0.226563	3.14835e-05	1.41589	1.35181
80126294	chr7:80126294:G:A	8.64275e-10	-1.09719	-1.44923	2.58704e-07	-1.29274	-0.741103
80126559	chr7:80126559:C:T	8.65324e-10	-0.882969	-1.66224	1.67924e-07	-0.659934	-1.80608
80126799	chr7:80126799:T:G	8.07508e-10	-1.03516	-1.57919	1.47343e-07	-1.08752	-1.50925
80127356	chr7:80127356:T:C	2.04924e-09	-1.31617e-10	-1.68309	3.52838e-07	-1.31617e-10	-1.72352
80127614	chr7:80127614:T:C	2.33367e-09	-1.31617e-10	-1.55311	4.4748e-07	-1.31617e-10	-1.48589
80129256	chr7:80129256:C:T	1.07566e-09	-0.521235	-1.80639	1.86465e-07	-0.6262	-1.73508
80129443	chr7:80129443:C:T	6.7022e-09	0.968219	-1.46634	6.37845e-07	0.426402	-1.55783
80129731	chr7:80129731:C:T	1.31419e-09	-0.32327	-1.80407	2.07586e-07	-0.476656	-1.77732
80130516	chr7:80130516:T:G	3.53764e-10	-1.6375	-1.80218	6.26743e-08	-1.64294	-1.80864
80130766	chr7:80130766:C:T	5.1983e-10	-1.44948	-1.60533	9.90768e-08	-1.47254	-1.52109
80130851	chr7:80130851:C:T	1.16457e-09	-0.967459	-1.28074	1.40811e-07	-1.13467	-1.50744
80131051	chr7:80131051:G:A	1.48677e-09	-0.232341	-1.77161	2.62394e-07	-0.317036	-1.70264
80131363	chr7:80131363:T:C	9.86432e-10	-1.11055	-1.30367	1.30006e-07	-1.14573	-1.57622
80131703	chr7:80131703:A:G	3.77758e-09	-1.31617e-10	-1.07147	5.78892e-07	-1.31617e-10	-1.22841
80131761	chr7:80131761:C:T	2.61908e-09	-1.4914	0.0536629	2.06626e-07	-1.59455	-0.664064
80131763	chr7:80131763:C:T	6.61656e-09	-0.510978	-9.09645e-10	1.33551e-06	-0.39246	-9.09645e-10
80132471	chr7:80132471:A:G	1.541e-09	-1.47354	-0.494579	1.15413e-06	-1.54837	1.00995
80132597	chr7:80132597:A:G	1.425e-09	-0.759128	-1.28725	2.06919e-07	-0.610844	-1.64635
80133953	chr7:80133953:T:TC	1.13719e-09	-1.55981	-0.712182	1.03627e-07	-1.61326	-1.33547
80133986	chr7:80133986:A:G	5.22857e-09	-0.979045	0.232629	2.90162e-06	-1.0882	1.4717
80134573	chr7:80134573:G:A	9.10075e-09	-1.57904	1.38684	9.78515e-07	-1.58395	0.880461
80134646	chr7:80134646:G:A	1.19951e-09	-1.02864	-1.19	1.73676e-07	-0.999602	-1.43273
80135426	chr7:80135426:A:G	3.72881e-09	-1.31617e-10	-1.08447	6.58865e-07	-1.31617e-10	-1.09901
80136045	chr7:80136045:A:G	6.74799e-10	-1.48031	-1.31358	7.33023e-08	-1.57281	-1.72212
80136306	chr7:80136306:C:A	9.97874e-10	-1.64299	-0.759695	5.67196e-07	-1.64664	0.397825
80136605	chr7:80136605:T:A	1.81816e-09	-1.31617e-10	-1.80273	3.27637e-07	-1.31617e-10	-1.79762
80136647	chr7:80136647:T:G	6.06012e-10	-1.59717	-1.30424	2.02913e-07	-1.62094	-0.655813
80137081	chr7:80137081:G:A	1.2315e-09	-0.414277	-1.77805	2.48042e-07	-0.537379	-1.53855
80137580	chr7:80137580:G:A	4.28413e-10	-1.63166	-1.61656	1.18056e-07	-1.64303	-1.17533
80138089	chr7:80138089:A:T	2.12406e-09	-1.64723	-9.09645e-10	3.81116e-07	-1.64642	-9.09645e-10
80138162	chr7:80138162:ATC:A	1.35609e-09	-1.40132	-0.694635	1.66132e-07	-1.36707	-1.10967
80138207	chr7:80138207:T:C	5.15209e-10	-1.25545	-1.80828	9.73218e-08	-1.21334	-1.79817
80138462	chr7:80138462:T:C	2.12665e-09	-1.64601	-9.09645e-10	3.82049e-07	-1.64398	-9.09645e-10
80138535	chr7:80138535:AT:A	2.00939e-09	-1.31617e-10	-1.70272	3.72239e-07	-1.31617e-10	-1.66999
80138541	chr7:80138541:T:C	5.99297e-10	-1.53753	-1.37502	6.87714e-08	-1.60855	-1.75019
80139068	chr7:80139068:A:G	1.89769e-09	-1.31617e-10	-1.75992	3.45853e-07	-1.31617e-10	-1.74351
80139146	chr7:80139146:T:TAGC	9.66005e-09	-1.63598	1.50342	2.86137e-06	-1.62473	1.99427
80139387	chr7:80139387:C:T	2.09812e-09	-1.31617e-10	-1.65952	3.91987e-07	-1.31617e-10	-1.6183
80139626	chr7:80139626:T:C	2.2944e-09	-1.31617e-10	-1.57008	3.70902e-07	-1.31617e-10	-1.67359
80140358	chr7:80140358:G:T	1.08846e-09	-0.922871	-1.39292	1.56978e-07	-0.853033	-1.68039
80140375	chr7:80140375:T:G	5.58446e-08	-1.31617e-10	1.62202	7.89749e-06	-1.31617e-10	1.38478
80140713	chr7:80140713:G:A	2.12574e-09	-1.64643	-9.09645e-10	3.81809e-07	-1.64461	-9.09645e-10
80141282	chr7:80141282:A:G	1.31656e-09	-1.31087	-0.814661	1.69961e-07	-1.25537	-1.19858
80142696	chr7:80142696:G:A	9.82435e-10	-1.03533	-1.38295	1.39727e-07	-0.975434	-1.6744
80142711	chr7:80142711:T:C	2.86501e-09	-1.29367	-0.0543087	3.08441e-07	-1.23873	-0.619268
80142907	chr7:80142907:T:TTTA	2.12506e-09	-1.64675	-9.09645e-10	3.81568e-07	-1.64524	-9.09645e-10
80143182	chr7:80143182:A:T	7.78284e-10	-1.64647	-1.00474	8.49153e-08	-1.62924	-1.51863
80143974	chr7:80143974:A:G	6.31665e-08	-1.31617e-10	1.74522	6.32067e-06	-1.31617e-10	1.16205
80144499	chr7:80144499:C:A	2.12818e-09	-1.64529	-9.09645e-10	3.82498e-07	-1.6428	-9.09645e-10
80144619	chr7:80144619:A:G	5.41286e-10	-1.31881	-1.69555	1.47038e-07	-1.44054	-1.1583
80144759	chr7:80144759:G:A	2.13289e-09	-1.64308	-9.09645e-10	3.89617e-07	-1.62436	-9.09645e-10
80144932	chr7:80144932:T:A	2.27299e-08	-1.31617e-10	0.723128	1.46575e-05	-1.31617e-10	2.00318
80145048	chr7:80145048:C:T	3.55377e-09	0.668551	-1.8011	5.92655e-07	0.382459	-1.58737
80145747	chr7:80145747:A:T	3.81085e-10	-1.59049	-1.7748	6.47969e-08	-1.64719	-1.77108
80145995	chr7:80145995:T:C	4.65606e-09	-0.0476252	-0.81476	1.41442e-06	-0.0610099	-0.274044
80146206	chr7:80146206:T:A	7.55914e-10	-1.56398	-1.1164	1.50061e-07	-1.62601	-0.952468
80146239	chr7:80146239:C:G	5.35273e-10	-1.62264	-1.40289	8.64366e-08	-1.63622	-1.49389
80146498	chr7:80146498:G:A	7.27678e-09	1.28301	-1.69887	8.12119e-07	0.901629	-1.79151
80146933	chr7:80146933:A:G	1.12107e-09	-0.482201	-1.80407	2.31473e-07	-0.554247	-1.59082
80147313	chr7:80147313:G:A	1.70805e-08	-1.31617e-10	0.437381	1.86761e-06	-1.31617e-10	-0.0571128
80147867	chr7:80147867:C:T	1.23264e-09	-0.472199	-1.7192	1.95716e-07	-0.536061	-1.7768
80148172	chr7:80148172:C:T	2.67861e-09	-1.31617e-10	-1.41526	4.85643e-07	-1.31617e-10	-1.40405
80148288	chr7:80148288:A:G	2.45769e-09	-1.31617e-10	-1.50133	4.42998e-07	-1.31617e-10	-1.49596
80149968	chr7:80149968:G:A	1.25694e-09	-0.366647	-1.80523	2.64314e-07	-0.4403	-1.57209
80150078	chr7:80150078:G:A	2.07324e-09	-1.31617e-10	-1.67144	3.81487e-07	-1.31617e-10	-1.64545
80150976	chr7:80150976:C:T	1.30366e-09	-0.374709	-1.76067	2.63798e-07	-0.248117	-1.76623
80151008	chr7:80151008:T:G	1.3442e-09	-0.303705	-1.80105	2.79104e-07	-0.384258	-1.57368
80151414	chr7:80151414:T:A	1.50106e-09	-1.49386	-0.500524	1.7125e-06	-1.56157	1.41776
80151436	chr7:80151436:A:G	1.85635e-09	-1.31617e-10	-1.78194	3.30934e-07	-1.31617e-10	-1.78761
80152405	chr7:80152405:C:T	1.93015e-09	-1.31617e-10	-1.74296	3.46758e-07	-1.31617e-10	-1.7409
80152452	chr7:80152452:C:CT	1.60478e-08	-1.31617e-10	0.375017	1.65869e-06	-1.31617e-10	-0.175742
80152469	chr7:80152469:A:G	1.24109e-09	-0.406408	-1.77815	2.67836e-07	-0.259846	-1.73931
80152787	chr7:80152787:T:C	1.84987e-09	-1.31617e-10	-1.78544	3.26812e-07	-1.31617e-10	-1.80014
80153117	chr7:80153117:G:A	4.5588e-08	-1.31617e-10	1.41909	3.63352e-05	-1.31617e-10	2.91102
80153740	chr7:80153740:C:T	2.1492e-09	-1.63546	-9.09645e-10	3.85254e-07	-1.63562	-9.09645e-10
80153743	chr7:80153743:AGTGGTAT:A	2.14795e-09	-1.63604	-9.09645e-10	3.85038e-07	-1.63618	-9.09645e-10
80153922	chr7:80153922:A:G	2.39955e-09	-1.31617e-10	-1.52527	4.55858e-07	-1.31617e-10	-1.46734
80154081	chr7:80154081:C:T	8.12788e-10	-0.827886	-1.77995	1.71449e-07	-0.679845	-1.7654
80154147	chr7:80154147:T:G	1.71388e-09	-1.41255	-0.449243	9.24041e-07	-1.3167	0.555936
80154431	chr7:80154431:A:G	4.80075e-09	-1.31617e-10	-0.831783	1.7008e-05	-1.31617e-10	2.15191
80154689	chr7:80154689:A:T	5.11433e-09	-1.31617e-10	-0.768508	1.91548e-05	-1.31617e-10	2.27078
80154810	chr7:80154810:G:C	7.17653e-10	-1.63947	-1.09286	3.20313e-07	-1.60885	-0.211375
80154951	chr7:80154951:T:C	5.1756e-08	1.54599	-9.09645e-10	1.21917e-05	1.81899	-9.09645e-10
80155681	chr7:80155681:A:G	9.85306e-10	-0.632931	-1.78243	2.0319e-07	-0.483719	-1.79167
80156317	chr7:80156317:G:A	2.59193e-09	-1.31617e-10	-1.44815	4.4248e-07	-1.31617e-10	-1.49713
80156364	chr7:80156364:T:G	7.90617e-09	-1.31617e-10	-0.332911	9.15856e-07	-1.31617e-10	-0.769667
80156375	chr7:80156375:G:A	1.80668e-09	-1.31617e-10	-1.80906	3.233e-07	-1.31617e-10	-1.81095
80156779	chr7:80156779:C:G	2.14978e-09	-1.63519	-9.09645e-10	3.81526e-07	-1.64535	-9.09645e-10
80157147	chr7:80157147:G:A	1.86787e-09	-1.31617e-10	-1.77576	3.40619e-07	-1.31617e-10	-1.75876
80157312	chr7:80157312:G:A	2.76097e-09	-0.315648	-1.06932	9.33921e-07	-0.270108	-0.480025
80157484	chr7:80157484:T:C	2.06226e-09	-1.31617e-10	-1.67675	3.45593e-07	-1.31617e-10	-1.74426
80157533	chr7:80157533:A:G	2.8697e-09	-1.34635	-9.09645e-10	4.84877e-07	-1.40563	-9.09645e-10
80157812	chr7:80157812:T:C	7.80962e-10	-1.31949	-1.3283	1.80614e-07	-1.45872	-0.934443
80157859	chr7:80157859:A:G	2.13502e-09	-1.64208	-9.09645e-10	3.82869e-07	-1.64183	-9.09645e-10
80158018	chr7:80158018:A:G	2.14884e-09	-1.63562	-9.09645e-10	3.85155e-07	-1.63588	-9.09645e-10
80158654	chr7:80158654:G:T	6.54377e-10	-1.0477	-1.77693	1.26369e-07	-0.93945	-1.81087
80158778	chr7:80158778:C:T	2.80826e-09	-1.31617e-10	-1.36799	3.23465e-07	-1.31617e-10	-1.81043
80158779	chr7:80158779:G:A	9.67107e-10	-1.34921	-1.08479	2.43315e-07	-1.48074	-0.614431
80158842	chr7:80158842:T:C	2.05616e-09	-1.39116	-0.288548	1.11831e-06	-1.29848	0.728528
80159409	chr7:80159409:T:C	1.83669e-09	-1.31617e-10	-1.79259	4.5992e-07	-1.31617e-10	-1.45847
80159659	chr7:80159659:G:A	2.87139e-09	0.461944	-1.8077	4.21787e-07	0.193461	-1.73849
80159864	chr7:80159864:T:C	6.13642e-10	-1.62874	-1.26016	2.55964e-07	-1.58696	-0.457526
80159901	chr7:80159901:AGATATATGTTAAGTGTATTGG:A	6.40999e-10	-1.62865	-1.21664	2.73622e-07	-1.58863	-0.389152
80160012	chr7:80160012:T:C	8.31562e-10	-0.834128	-1.75088	1.62339e-07	-0.694193	-1.80565
80160029	chr7:80160029:A:T	1.35536e-08	0.206099	-9.09645e-10	2.38538e-06	0.18759	-9.09645e-10
80160053	chr7:80160053:G:A	4.0778e-10	-1.64677	-1.65081	6.83928e-08	-1.61982	-1.74444
80160159	chr7:80160159:CA:C	3.01078e-09	-1.31617e-10	-1.29836	3.25251e-07	-1.31617e-10	-1.80493
80160284	chr7:80160284:C:T	2.15736e-09	-1.31617e-10	-1.63167	4.00472e-07	-1.31617e-10	-1.59688
80160529	chr7:80160529:A:G	9.10032e-10	-0.704705	-1.79013	1.6719e-07	-0.708107	-1.76229
80160592	chr7:80160592:A:G	9.11986e-10	-0.768564	-1.72412	1.73465e-07	-0.623111	-1.81044
80161481	chr7:80161481:G:A	3.18819e-09	0.56307	-1.80417	4.62568e-07	0.31236	-1.76509
80161891	chr7:80161891:G:C	3.1129e-09	-1.31617e-10	-1.265	5.46342e-07	-1.31617e-10	-1.28628
80161902	chr7:80161902:T:C	2.14279e-09	-1.63844	-9.09645e-10	3.84281e-07	-1.63815	-9.09645e-10
80162004	chr7:80162004:C:T	3.6404e-09	-1.10846	-9.09645e-10	7.97906e-07	-0.907534	-9.09645e-10
80162075	chr7:80162075:G:A	3.90611e-09	-1.03801	-9.09645e-10	8.68534e-07	-0.822719	-9.09645e-10
80162477	chr7:80162477:C:A	2.1355e-09	-1.64185	-9.09645e-10	3.82791e-07	-1.64204	-9.09645e-10
80163030	chr7:80163030:A:G	2.07708e-09	-1.31617e-10	-1.66959	3.90757e-07	-1.31617e-10	-1.62144
80163080	chr7:80163080:C:CA	1.21353e-08	0.0955619	-9.09645e-10	2.1393e-06	0.0787094	-9.09645e-10
80163263	chr7:80163263:AATC:A	2.17373e-09	-1.31617e-10	-1.62411	4.03629e-07	-1.31617e-10	-1.58903
80163290	chr7:80163290:G:A	3.0599e-09	0.507291	-1.78946	4.22959e-07	0.261017	-1.80327
80163318	chr7:80163318:T:C	3.36969e-09	-0.205795	-0.979938	1.15839e-06	-0.163123	-0.371617
80163650	chr7:80163650:C:T	8.92062e-10	-1.3431	-1.17168	2.19232e-07	-1.47589	-0.723504
80164300	chr7:80164300:C:G	3.09789e-09	-1.31617e-10	-1.26983	4.52977e-07	-1.31617e-10	-1.47368
80164320	chr7:80164320:C:T	6.23927e-09	-1.31617e-10	-0.569691	7.78147e-07	-1.31617e-10	-0.932609
80164389	chr7:80164389:G:A	2.44364e-09	0.299348	-1.80641	3.66117e-07	0.045741	-1.73231
80164431	chr7:80164431:C:T	1.86283e-09	-1.31617e-10	-1.77846	3.23636e-07	-1.31617e-10	-1.80991
80164872	chr7:80164872:TACCACTTACTTCTTTACTCGACCTTTTTAATAGCAATGGAGAGGCATTGGAAAAAAGG:T	3.14192e-09	-1.31617e-10	-1.25572	5.61365e-07	-1.31617e-10	-1.25915
80164929	chr7:80164929:G:A	8.93817e-09	-1.31617e-10	-0.210224	4.39332e-06	-1.31617e-10	0.798316
80164958	chr7:80164958:A:G	9.49409e-10	-0.658916	-1.79355	1.74027e-07	-0.661717	-1.7686
80165012	chr7:80165012:C:T	1.01279e-09	-0.592396	-1.79545	1.8571e-07	-0.596109	-1.76923
80165317	chr7:80165317:T:C	6.45564e-09	-1.31617e-10	-0.5356	8.05966e-07	-1.31617e-10	-0.897483
80165650	chr7:80165650:T:G	2.17849e-09	-1.31617e-10	-1.62192	4.04043e-07	-1.31617e-10	-1.588
80166037	chr7:80166037:A:G	8.59999e-10	-1.40813	-1.14325	2.1613e-07	-1.52373	-0.689912
80166675	chr7:80166675:C:T	1.8045e-09	-1.31617e-10	-1.81027	3.23916e-07	-1.31617e-10	-1.80904
80166959	chr7:80166959:C:T	1.00532e-09	-1.3273	-1.06795	2.5328e-07	-1.46387	-0.591162
80167089	chr7:80167089:A:G	1.08854e-09	-0.636143	-1.67958	2.0003e-07	-0.481705	-1.80935
80167348	chr7:80167348:T:C	2.12762e-09	-1.64555	-9.09645e-10	3.81525e-07	-1.64535	-9.09645e-10
80167499	chr7:80167499:A:G	5.89507e-10	-1.35396	-1.57506	1.17805e-07	-1.48026	-1.34023
80167521	chr7:80167521:G:A	2.50124e-09	0.305426	-1.78919	4.00147e-07	0.0771495	-1.67484
80168210	chr7:80168210:A:G	6.43972e-09	-1.31617e-10	-0.53807	8.04188e-07	-1.31617e-10	-0.899692
80168313	chr7:80168313:A:G	9.76326e-10	-0.636602	-1.78791	1.78999e-07	-0.640962	-1.76118
80168849	chr7:80168849:A:G	8.22009e-10	-1.38079	-1.21576	2.00693e-07	-1.50406	-0.783687
80169141	chr7:80169141:G:T	1.35854e-08	-1.31617e-10	0.208439	7.53648e-06	-1.31617e-10	1.33799
80169250	chr7:80169250:T:G	8.10305e-09	-1.31617e-10	-0.308314	1.53718e-06	-1.31617e-10	-0.251819
80169308	chr7:80169308:T:C	3.56526e-09	-0.218943	-0.910374	1.26268e-06	-0.17252	-0.276012
80169813	chr7:80169813:T:G	1.7018e-09	-0.0675791	-1.80129	2.65154e-07	-0.290421	-1.71879
80170275	chr7:80170275:A:G	1.81672e-09	-1.31617e-10	-1.80352	3.28752e-07	-1.31617e-10	-1.79422
80170297	chr7:80170297:A:G	6.07804e-09	-0.239855	-0.356017	5.9707e-06	-0.161441	1.26654
80170414	chr7:80170414:T:C	3.93344e-09	-1.31617e-10	-1.03104	7.23736e-07	-1.31617e-10	-1.0051
80170485	chr7:80170485:G:C	7.1416e-10	-1.41687	-1.32033	1.65967e-07	-1.52984	-0.947892
80171031	chr7:80171031:C:T	4.63583e-10	-1.63892	-1.5304	1.1146e-07	-1.63098	-1.24488
80171295	chr7:80171295:CTA:C	7.45109e-10	-0.883889	-1.81089	1.05945e-07	-1.14144	-1.78517
80171373	chr7:80171373:C:T	2.03813e-09	-1.31617e-10	-1.68852	3.77853e-07	-1.31617e-10	-1.65502
80171450	chr7:80171450:T:C	4.30168e-09	-1.31617e-10	-0.941549	5.38323e-07	-1.31617e-10	-1.30107
80171534	chr7:80171534:G:A	3.09604e-09	-1.31617e-10	-1.27043	5.20316e-07	-1.31617e-10	-1.33509
80173512	chr7:80173512:T:G	2.03426e-09	-1.31617e-10	-1.69042	4.04552e-07	-1.31617e-10	-1.58674
80173982	chr7:80173982:A:G	2.64237e-09	-1.31617e-10	-1.42888	4.84821e-07	-1.31617e-10	-1.40575
80174096	chr7:80174096:G:A	2.31952e-09	-1.55919	-9.09645e-10	3.98483e-07	-1.60186	-9.09645e-10
80174454	chr7:80174454:TG:T	2.12441e-09	-1.64706	-9.09645e-10	3.80836e-07	-1.64716	-9.09645e-10
80174537	chr7:80174537:T:C	2.64542e-09	-1.31617e-10	-1.42773	5.41335e-07	-1.31617e-10	-1.29549
80174873	chr7:80174873:C:A	5.56372e-10	-1.17945	-1.80742	1.00365e-07	-1.18941	-1.7913
80174880	chr7:80174880:G:A	2.23212e-09	-1.5976	-9.09645e-10	3.85042e-07	-1.63617	-9.09645e-10
80175349	chr7:80175349:T:C	1.04501e-08	-0.0539476	-9.09645e-10	2.50887e-06	0.238064	-9.09645e-10
80175622	chr7:80175622:A:G	1.80781e-09	-1.31617e-10	-1.80844	3.29589e-07	-1.31617e-10	-1.79168
80175689	chr7:80175689:G:A	3.38092e-09	0.00214262	-1.18455	1.13226e-06	0.0653293	-0.622881
80175846	chr7:80175846:C:G	2.05296e-08	-1.31617e-10	0.621313	1.1925e-05	-1.31617e-10	1.79687
80176711	chr7:80176711:C:T	4.61152e-08	1.26749	0.163102	2.85172e-05	1.13172	1.53702
80176906	chr7:80176906:T:C	3.49652e-09	-0.26789	-0.880895	1.27481e-06	-0.224182	-0.214795
80176966	chr7:80176966:A:T	2.12773e-09	-1.6455	-9.09645e-10	3.81437e-07	-1.64558	-9.09645e-10
80177131	chr7:80177131:T:C	5.9522e-09	0.124892	-0.741686	2.17259e-06	0.17578	-0.0816293
80177346	chr7:80177346:G:A	9.68182e-10	-1.23989	-1.193	2.21686e-07	-1.37332	-0.81494
80177416	chr7:80177416:A:G	2.31703e-09	-1.31617e-10	-1.56027	4.3593e-07	-1.31617e-10	-1.51204
80177661	chr7:80177661:A:G	5.26112e-10	-1.23673	-1.80606	9.4646e-08	-1.24769	-1.79169
80177681	chr7:80177681:G:A	3.08409e-09	-1.31617e-10	-1.2743	4.50721e-07	-1.31617e-10	-1.47868
80178008	chr7:80178008:A:G	2.50582e-09	-1.31617e-10	-1.48194	4.46549e-07	-1.31617e-10	-1.48798
80178379	chr7:80178379:TAA:T	2.30045e-09	-1.31617e-10	-1.56745	4.07626e-07	-1.31617e-10	-1.57917
80178465	chr7:80178465:T:A	5.04555e-10	-1.28223	-1.80241	9.1448e-08	-1.29144	-1.78231
80179359	chr7:80179359:C:T	2.19739e-09	-1.61328	-9.09645e-10	4.19071e-07	-1.55148	-9.09645e-10
80179519	chr7:80179519:C:G	1.85032e-08	0.949802	-0.43241	1.85882e-05	1.21412	1.02664
80179910	chr7:80179910:C:A	2.36225e-09	-1.31617e-10	-1.54094	4.39784e-07	-1.31617e-10	-1.50324
80179912	chr7:80179912:T:C	2.36759e-09	-1.31617e-10	-1.53868	4.40834e-07	-1.31617e-10	-1.50086
80180063	chr7:80180063:T:A	2.40022e-09	-1.525	-9.09645e-10	4.50905e-07	-1.47827	-9.09645e-10
80180470	chr7:80180470:T:C	6.64313e-09	-1.31617e-10	-0.506971	9.26298e-07	-1.31617e-10	-0.75833
80180498	chr7:80180498:A:G	1.89698e-09	-1.31617e-10	-1.76029	3.33091e-07	-1.31617e-10	-1.78111
80180754	chr7:80180754:G:C	1.84039e-09	-1.31617e-10	-1.79058	3.41341e-07	-1.31617e-10	-1.75664
80180896	chr7:80180896:A:T	2.64767e-09	-1.31617e-10	-1.42688	5.27094e-07	-1.31617e-10	-1.32215
80181211	chr7:80181211:C:T	5.22301e-10	-1.24526	-1.80481	9.47165e-08	-1.25344	-1.78519
80181248	chr7:80181248:T:C	4.26284e-09	-1.31617e-10	-0.95062	1.35412e-05	-1.31617e-10	1.92397
80181624	chr7:80181624:A:G	2.26988e-09	0.226672	-1.8075	3.56894e-07	0.0389299	-1.75102
80181906	chr7:80181906:C:G	3.20757e-09	-1.52769	0.292651	1.42054e-06	-1.5844	1.25367
80181908	chr7:80181908:G:T	5.1083e-09	-1.31617e-10	-0.769688	6.62829e-07	-1.31617e-10	-1.09301
80182000	chr7:80182000:C:T	2.173e-09	-1.62444	-9.09645e-10	3.83896e-07	-1.63915	-9.09645e-10
80182041	chr7:80182041:T:G	2.22163e-09	0.204784	-1.8071	3.49817e-07	0.0175802	-1.74969
80182709	chr7:80182709:A:C	2.13152e-09	-1.64372	-9.09645e-10	3.8215e-07	-1.64371	-9.09645e-10
80182826	chr7:80182826:A:C	5.04846e-10	-1.27389	-1.81017	9.07055e-08	-1.28206	-1.79985
80183024	chr7:80183024:G:A	7.55426e-10	-1.2412	-1.43983	1.58587e-07	-1.38321	-1.14002
80183483	chr7:80183483:A:G	2.63333e-09	-1.31617e-10	-1.43231	4.24576e-07	-1.31617e-10	-1.53843
80183510	chr7:80183510:C:T	5.19152e-09	-0.753529	-9.09645e-10	1.24586e-06	-0.461946	-9.09645e-10
80183659	chr7:80183659:G:C	2.24039e-09	-1.31617e-10	-1.5939	4.61369e-07	-1.31617e-10	-1.45533
80183872	chr7:80183872:C:T	5.06333e-10	-1.28552	-1.7956	9.25202e-08	-1.29338	-1.76872
80183998	chr7:80183998:A:C	1.82221e-09	-1.31617e-10	-1.8005	3.30193e-07	-1.31617e-10	-1.78985
80184244	chr7:80184244:G:T	5.27328e-09	-1.31617e-10	-0.737902	6.81263e-07	-1.31617e-10	-1.06558
80184688	chr7:80184688:T:C	2.05794e-09	-1.31617e-10	-1.67885	3.84196e-07	-1.31617e-10	-1.63837
80184852	chr7:80184852:T:C	5.79147e-10	-1.38948	-1.55728	1.20326e-07	-1.50891	-1.29041
80184935	chr7:80184935:C:T	2.28772e-09	-1.31617e-10	-1.573	5.87846e-06	-1.31617e-10	1.08953
80184940	chr7:80184940:C:T	4.6198e-09	-0.0554903	-0.814713	1.70917e-06	-0.00947407	-0.136291
80185012	chr7:80185012:CAT:C	1.99452e-09	-1.31617e-10	-1.71015	3.91971e-07	-1.31617e-10	-1.61834
80185255	chr7:80185255:AC:A	2.00918e-09	-1.31617e-10	-1.70283	3.30851e-07	-1.31617e-10	-1.78786
80185803	chr7:80185803:A:C	4.43045e-09	0.81239	-1.72444	1.07881e-06	1.20406	-1.80997
80187344	chr7:80187344:T:G	2.85883e-09	-1.31617e-10	-1.35014	5.42911e-07	-1.31617e-10	-1.29258
80187364	chr7:80187364:G:A	1.82885e-09	-1.31617e-10	-1.79687	3.23301e-07	-1.31617e-10	-1.81094
80188560	chr7:80188560:A:G	4.05393e-09	-1.31617e-10	-1.00087	6.12818e-07	-1.31617e-10	-1.17146
80188633	chr7:80188633:C:A	1.91588e-09	-0.179007	-1.57137	5.49359e-07	-0.0768058	-1.20397
80189400	chr7:80189400:A:G	2.41862e-09	0.106175	-1.62353	6.80264e-07	0.206176	-1.27322
80189413	chr7:80189413:T:C	2.7623e-09	-1.31617e-10	-1.38449	4.83002e-07	-1.31617e-10	-1.4095
80189924	chr7:80189924:G:A	4.12161e-09	-1.31617e-10	-0.98431	6.27655e-07	-1.31617e-10	-1.14753
80190429	chr7:80190429:G:A	3.14056e-09	-1.31617e-10	-1.25616	4.84692e-07	-1.31617e-10	-1.40601
80190913	chr7:80190913:C:T	1.83475e-08	-1.31617e-10	0.508938	2.93257e-06	-1.31617e-10	0.394109
80190946	chr7:80190946:G:A	3.08655e-09	0.227701	-1.5012	9.26869e-07	0.339992	-1.0977
80191097	chr7:80191097:G:A	1.89656e-09	-1.31617e-10	-1.76051	3.49654e-07	-1.31617e-10	-1.73258
80191272	chr7:80191272:C:T	2.74271e-09	-1.39161	-9.09645e-10	5.16122e-07	-1.34318	-9.09645e-10
80191687	chr7:80191687:A:C	1.76482e-09	-1.38894	-0.443572	4.09753e-07	-1.50744	-0.0665297
80192044	chr7:80192044:T:C	2.76293e-09	-1.31617e-10	-1.38426	4.82983e-07	-1.31617e-10	-1.40954
80192247	chr7:80192247:C:A	6.01624e-09	-1.31617e-10	-0.606092	1.11286e-06	-1.31617e-10	-0.574839
80192741	chr7:80192741:G:C	7.25003e-10	-1.16284	-1.55929	1.33102e-07	-1.18305	-1.51536
80192951	chr7:80192951:A:G	7.06172e-10	-1.1778	-1.57065	1.28922e-07	-1.19926	-1.53106
80193121	chr7:80193121:G:A	7.58658e-10	-1.09972	-1.57704	1.64207e-07	-1.23031	-1.25809
80193711	chr7:80193711:G:A	2.04838e-09	-1.31617e-10	-1.6835	3.55571e-07	-1.31617e-10	-1.7158
80193879	chr7:80193879:T:G	1.92227e-08	-1.31617e-10	0.555535	3.08425e-06	-1.31617e-10	0.444538
80194291	chr7:80194291:G:T	2.15489e-09	-1.31617e-10	-1.63281	4.04342e-07	-1.31617e-10	-1.58727
80194572	chr7:80194572:G:A	2.04873e-09	-1.31617e-10	-1.68334	3.81028e-07	-1.31617e-10	-1.64665
80195119	chr7:80195119:A:G	2.36479e-09	-1.31617e-10	-1.53987	3.82529e-07	-1.31617e-10	-1.64272
80195181	chr7:80195181:A:G	1.90981e-09	-1.31617e-10	-1.75355	3.48151e-07	-1.31617e-10	-1.73689
80195259	chr7:80195259:A:G	7.94547e-09	-1.31617e-10	-0.327952	3.65905e-06	-1.31617e-10	0.615432
80195271	chr7:80195271:A:G	2.14673e-09	-1.63661	-9.09645e-10	4.024e-07	-1.59208	-9.09645e-10
80196104	chr7:80196104:G:A	4.74684e-09	-1.31617e-10	-0.843075	1.90897e-06	-1.31617e-10	-0.0352088
80196183	chr7:80196183:A:G	8.94547e-09	0.577205	-0.786612	7.18612e-06	0.744192	0.546188
80196222	chr7:80196222:T:C	1.80335e-09	-1.31617e-10	-1.81091	3.36244e-07	-1.31617e-10	-1.77169
80196263	chr7:80196263:G:A	2.20977e-09	-1.31617e-10	-1.60767	4.15861e-07	-1.31617e-10	-1.55918
80196540	chr7:80196540:C:T	7.09364e-09	0.365543	-0.806899	5.60555e-06	0.522173	0.519813
80196664	chr7:80196664:A:G	2.44006e-09	-1.31617e-10	-1.50853	3.91862e-07	-1.31617e-10	-1.61861
80196740	chr7:80196740:C:G	2.13634e-09	-1.64146	-9.09645e-10	4.15996e-07	-1.55885	-9.09645e-10
80196841	chr7:80196841:T:C	4.03272e-09	-1.31617e-10	-1.00611	1.21334e-06	-1.31617e-10	-0.488391
80197021	chr7:80197021:G:T	2.49852e-09	-1.31617e-10	-1.48486	4.53214e-07	-1.31617e-10	-1.47316
80198692	chr7:80198692:A:G	2.37169e-09	-1.31617e-10	-1.53695	4.50617e-07	-1.31617e-10	-1.47891
80198831	chr7:80198831:T:C	7.95972e-10	-1.02339	-1.60536	1.43103e-07	-1.04445	-1.58152
80199642	chr7:80199642:G:C	6.15627e-10	-1.47105	-1.41462	1.28874e-07	-1.57535	-1.15534
80199904	chr7:80199904:G:A	3.47967e-09	0.640289	-1.79391	1.37254e-06	1.23772	-1.60283
80200135	chr7:80200135:A:G	7.07239e-10	-1.40115	-1.34579	1.47178e-07	-1.52885	-1.06904
80200278	chr7:80200278:C:A	2.18449e-09	-1.31617e-10	-1.61917	5.5595e-07	-1.31617e-10	-1.26885
80200528	chr7:80200528:T:C	3.46883e-09	0.382794	-1.53953	1.01583e-06	0.48504	-1.15111
80200781	chr7:80200781:A:AT	7.11542e-09	0.998583	-1.43687	4.29491e-06	1.27415	-0.498488
80200822	chr7:80200822:A:G	7.19849e-10	-1.0955	-1.63377	1.29909e-07	-1.1149	-1.60779
80201022	chr7:80201022:A:G	4.58695e-09	-1.31617e-10	-0.87734	1.84182e-06	-1.31617e-10	-0.0710142
80201157	chr7:80201157:G:GA	3.64574e-09	-1.31617e-10	-1.107	6.43809e-07	-1.31617e-10	-1.12212
80201263	chr7:80201263:T:G	1.94736e-09	-0.0333354	-1.70074	2.8954e-07	-0.11401	-1.80722
80201484	chr7:80201484:T:C	2.72218e-09	-1.31617e-10	-1.39912	4.3545e-07	-1.31617e-10	-1.51314
80201495	chr7:80201495:G:A	3.63698e-09	-1.31617e-10	-1.1094	6.42328e-07	-1.31617e-10	-1.12443
80201498	chr7:80201498:C:T	2.95468e-09	-1.31617e-10	-1.31716	5.63899e-07	-1.31617e-10	-1.25465
80201664	chr7:80201664:T:C	2.38229e-09	-1.53249	-9.09645e-10	3.99666e-07	-1.5989	-9.09645e-10
80201867	chr7:80201867:A:G	2.20925e-09	-1.31617e-10	-1.6079	4.15894e-07	-1.31617e-10	-1.5591
80202248	chr7:80202248:T:C	3.84486e-09	0.459346	-1.51316	1.14115e-06	0.541134	-1.09087
80202599	chr7:80202599:A:C	2.28937e-09	-1.31617e-10	-1.57228	4.31112e-07	-1.31617e-10	-1.52316
80202834	chr7:80202834:T:G	3.82191e-09	-1.31617e-10	-1.05981	7.53461e-07	-1.31617e-10	-0.964848
80202886	chr7:80202886:C:T	1.83609e-09	-1.31617e-10	-1.79291	3.29989e-07	-1.31617e-10	-1.79047
80202902	chr7:80202902:T:C	2.4842e-09	-1.31617e-10	-1.4906	5.44294e-07	-1.31617e-10	-1.29004
80202964	chr7:80202964:T:C	1.3853e-08	1.47379	-1.24584	4.36362e-06	1.72514	-0.933608
80203317	chr7:80203317:A:G	1.74411e-09	-0.672898	-1.17141	4.61585e-07	-0.571907	-0.882952
80203481	chr7:80203481:T:C	2.14169e-09	-1.63896	-9.09645e-10	3.81274e-07	-1.64601	-9.09645e-10
80203483	chr7:80203483:A:G	2.13568e-09	-1.64177	-9.09645e-10	3.8092e-07	-1.64693	-9.09645e-10
80203710	chr7:80203710:G:A	3.10582e-09	-1.26728	-9.09645e-10	5.18592e-07	-1.33841	-9.09645e-10
80204252	chr7:80204252:C:T	1.86586e-09	-1.31617e-10	-1.77683	3.42706e-07	-1.31617e-10	-1.75265
80204274	chr7:80204274:G:A	2.04799e-09	0.115472	-1.79917	2.79715e-07	-0.23837	-1.71738
80204437	chr7:80204437:C:G	3.05584e-09	-1.31617e-10	-1.2835	4.89102e-07	-1.31617e-10	-1.39695
80204455	chr7:80204455:G:A	1.0437e-07	-1.31617e-10	2.24739	1.55301e-05	-1.31617e-10	2.06101
80204732	chr7:80204732:C:T	1.9746e-09	-0.158748	-1.56144	2.3041e-07	-0.429695	-1.71997
80204909	chr7:80204909:T:A	2.55788e-09	-1.31617e-10	-1.46138	8.15919e-07	-1.31617e-10	-0.885211
80204920	chr7:80204920:T:TACTA	1.01369e-08	1.71884	-1.80322	2.58418e-06	1.88473	-1.61709
80205130	chr7:80205130:C:T	1.94111e-09	-1.31617e-10	-1.7373	3.83894e-07	-1.31617e-10	-1.63916
80205131	chr7:80205131:G:A	1.92685e-09	-1.31617e-10	-1.74467	3.61583e-07	-1.31617e-10	-1.69903
80205319	chr7:80205319:T:G	1.8201e-09	-1.31617e-10	-1.80166	3.30434e-07	-1.31617e-10	-1.78912
80205336	chr7:80205336:C:T	5.12683e-09	-0.766067	-9.09645e-10	1.04837e-06	-0.63453	-9.09645e-10
80205555	chr7:80205555:G:A	2.25379e-09	-1.31617e-10	-1.58794	6.42303e-07	-1.31617e-10	-1.12446
80206017	chr7:80206017:T:C	3.84362e-09	-1.31617e-10	-1.05414	6.03146e-07	-1.31617e-10	-1.18737
80206082	chr7:80206082:A:G	1.98069e-09	-1.31617e-10	-1.71711	3.74765e-07	-1.31617e-10	-1.66323
80206124	chr7:80206124:C:T	3.95418e-09	-1.31617e-10	-1.02578	6.18784e-07	-1.31617e-10	-1.16177
80206230	chr7:80206230:A:G	1.07466e-07	-1.31617e-10	2.27662	1.59835e-05	-1.31617e-10	2.08978
80206388	chr7:80206388:CATT:C	6.42574e-10	-1.55041	-1.29241	1.53297e-07	-1.57478	-0.982365
80206627	chr7:80206627:T:C	5.19591e-10	-1.54306	-1.51221	1.19028e-07	-1.56791	-1.24226
80206678	chr7:80206678:G:A	1.80808e-09	-1.31617e-10	-1.80829	3.27007e-07	-1.31617e-10	-1.79954
80207010	chr7:80207010:A:G	2.26903e-09	-1.31617e-10	-1.5812	6.48673e-07	-1.31617e-10	-1.1146
80208891	chr7:80208891:T:A	2.15942e-09	-1.63071	-9.09645e-10	3.81365e-07	-1.64577	-9.09645e-10
80209042	chr7:80209042:T:G	7.52408e-10	-1.1397	-1.54533	1.60613e-07	-0.819283	-1.69125
80209320	chr7:80209320:G:A	3.10821e-09	-1.31617e-10	-1.26651	5.66602e-07	-1.31617e-10	-1.24987
80209677	chr7:80209677:T:G	3.14397e-09	-1.31617e-10	-1.25507	1.02324e-06	-1.31617e-10	-0.658794
80209714	chr7:80209714:C:T	2.52641e-09	-1.31617e-10	-1.47376	7.93811e-07	-1.31617e-10	-0.91268
80209914	chr7:80209914:A:G	1.89818e-09	-1.31617e-10	-1.75966	3.42798e-07	-1.31617e-10	-1.75238
80210525	chr7:80210525:G:A	5.68624e-10	-1.357	-1.60809	8.29474e-08	-1.49302	-1.6783
80211023	chr7:80211023:C:T	3.27739e-09	-1.31617e-10	-1.21351	1.11732e-06	-1.31617e-10	-0.570836
80211271	chr7:80211271:G:A	3.2527e-09	-1.31617e-10	-1.22107	5.23615e-07	-1.31617e-10	-1.32877
80211593	chr7:80211593:A:G	2.0436e-09	0.123808	-1.80965	2.73306e-07	-0.228519	-1.75041
80211670	chr7:80211670:C:T	2.16366e-09	0.178361	-1.80711	2.9104e-07	-0.179881	-1.73618
80211751	chr7:80211751:C:T	1.8452e-09	-1.31617e-10	-1.78797	3.3766e-07	-1.31617e-10	-1.76749
80211835	chr7:80211835:T:C	5.5013e-10	-1.29214	-1.70602	8.01779e-08	-1.44263	-1.76265
80211926	chr7:80211926:C:T	2.21223e-09	-1.60656	-9.09645e-10	3.8658e-07	-1.63219	-9.09645e-10
80211997	chr7:80211997:T:C	2.33769e-09	-0.123853	-1.42754	2.57399e-07	-0.392671	-1.64623
80212156	chr7:80212156:G:A	3.82863e-09	-1.31617e-10	-1.05805	6.0147e-07	-1.31617e-10	-1.19015
80212199	chr7:80212199:G:A	5.79738e-10	-1.20363	-1.74211	1.514e-07	-1.02935	-1.54025
80212249	chr7:80212249:G:T	1.53469e-09	-0.574773	-1.39745	4.63558e-07	-0.389758	-1.06084
80212333	chr7:80212333:G:T	6.50501e-10	-1.08449	-1.74608	2.14405e-07	-0.861945	-1.35971
80212334	chr7:80212334:T:G	6.47558e-10	-1.0892	-1.7459	2.13398e-07	-0.867403	-1.35896
80212638	chr7:80212638:A:G	5.38582e-08	2.61777	-1.03197	6.56141e-06	2.64042	-1.44098
80212841	chr7:80212841:T:C	2.25536e-09	0.223509	-1.81076	2.96253e-07	-0.137175	-1.76114
80213669	chr7:80213669:A:G	1.8466e-09	-1.31617e-10	-1.78721	3.3867e-07	-1.31617e-10	-1.7645
80213854	chr7:80213854:A:T	3.95392e-10	-1.5823	-1.74613	7.17446e-08	-1.58505	-1.73137
80213989	chr7:80213989:C:T	1.09249e-09	-0.568598	-1.7435	2.5721e-07	-0.258709	-1.78092
80214081	chr7:80214081:G:A	1.00115e-07	-1.31617e-10	2.20576	1.50027e-05	-1.31617e-10	2.02646
80214171	chr7:80214171:G:A	1.52328e-09	-0.454117	-1.52557	4.45108e-07	-0.259822	-1.23139
80214378	chr7:80214378:G:C	2.90279e-09	-1.31617e-10	-1.33488	5.048e-07	-1.31617e-10	-1.36536
80214492	chr7:80214492:T:C	8.07967e-10	-1.07772	-1.53607	1.77516e-07	-0.753336	-1.65713
80214794	chr7:80214794:C:A	8.61421e-10	-0.823755	-1.72597	3.00767e-07	-0.55898	-1.32421
80215542	chr7:80215542:A:G	2.92706e-09	-1.31617e-10	-1.32656	5.31735e-07	-1.31617e-10	-1.31338
80215648	chr7:80215648:T:C	9.34156e-10	-0.96077	-1.5079	2.09669e-07	-0.607005	-1.63699
80215735	chr7:80215735:G:A	3.45522e-09	-1.31617e-10	-1.16067	5.46281e-07	-1.31617e-10	-1.28639
80215952	chr7:80215952:C:T	1.50976e-09	-0.179165	-1.80944	2.10154e-07	-0.494144	-1.74754
80215956	chr7:80215956:T:G	3.48895e-09	-1.31617e-10	-1.15095	1.23491e-06	-1.31617e-10	-0.470771
80216067	chr7:80216067:C:T	1.0652e-07	-1.31617e-10	2.26778	1.59144e-05	-1.31617e-10	2.08545
80216156	chr7:80216156:TATA:T	2.81261e-09	-1.31617e-10	-1.36644	5.30279e-07	-1.31617e-10	-1.31612
80216200	chr7:80216200:G:A	3.4989e-09	-1.31617e-10	-1.14811	5.52254e-07	-1.31617e-10	-1.27552
80216252	chr7:80216252:G:T	1.8704e-09	-1.31617e-10	-1.7744	3.25702e-07	-1.31617e-10	-1.80354
80216283	chr7:80216283:C:G	3.03114e-09	-1.31617e-10	-1.29162	5.88151e-07	-1.31617e-10	-1.21254
80216289	chr7:80216289:A:T	2.81898e-09	-1.31617e-10	-1.36418	5.28181e-07	-1.31617e-10	-1.32009
80216646	chr7:80216646:C:G	1.64656e-09	-0.0963134	-1.80555	2.30695e-07	-0.419868	-1.72856
80216662	chr7:80216662:G:A	8.48284e-09	-1.31617e-10	-0.26251	3.07837e-06	-1.31617e-10	0.442631
80217472	chr7:80217472:A:G	2.68981e-09	-1.31617e-10	-1.41108	4.97203e-07	-1.31617e-10	-1.38053
80217752	chr7:80217752:G:A	8.01584e-07	-1.31617e-10	4.28604	0.000149048	-1.31617e-10	4.32249
80217908	chr7:80217908:C:T	1.03562e-07	-1.31617e-10	2.23961	1.56428e-05	-1.31617e-10	2.06824
80217983	chr7:80217983:C:T	2.61581e-09	-1.31617e-10	-1.43898	4.82855e-07	-1.31617e-10	-1.40981
80217999	chr7:80217999:T:C	2.45278e-09	-0.517639	-0.985692	3.39946e-07	-0.439628	-1.32111
80218777	chr7:80218777:G:C	9.47389e-10	-0.702539	-1.75206	3.26905e-07	-0.409771	-1.39008
80218857	chr7:80218857:TTTC:T	2.96229e-09	-1.31617e-10	-1.31459	4.43259e-07	-1.31617e-10	-1.49537
80218956	chr7:80218956:G:A	9.3203e-10	-0.661105	-1.80984	2.74508e-07	-0.359298	-1.61525
80218978	chr7:80218978:G:A	1.18995e-09	-0.674122	-1.55252	3.37387e-07	-0.479231	-1.28906
80219591	chr7:80219591:G:C	5.22196e-09	1.02094	-1.76862	1.35373e-06	1.13104	-1.50995
80219651	chr7:80219651:C:A	5.33707e-09	1.04371	-1.76959	1.38483e-06	1.15599	-1.51218
80219951	chr7:80219951:C:T	4.23107e-09	0.778759	-1.73686	7.94324e-07	0.602544	-1.51458
80220125	chr7:80220125:A:G	2.71983e-09	-1.31617e-10	-1.39998	9.14042e-07	-1.31617e-10	-0.771649
80220135	chr7:80220135:C:T	4.02257e-09	-1.31617e-10	-1.00863	6.27958e-07	-1.31617e-10	-1.14705
80220233	chr7:80220233:ATTAC:A	5.14244e-10	-1.3401	-1.72552	1.60151e-07	-1.23183	-1.28158
80220610	chr7:80220610:A:C	3.64426e-09	0.65568	-1.76308	9.71528e-07	0.777367	-1.48802
80220815	chr7:80220815:G:A	9.82345e-09	-1.31617e-10	-0.115783	1.35481e-06	-1.31617e-10	-0.378108
80220891	chr7:80220891:C:T	9.65641e-10	-0.772527	-1.66299	2.63987e-07	-0.585294	-1.42833
80221019	chr7:80221019:C:T	3.96222e-09	0.784882	-1.80863	8.59519e-07	0.89461	-1.72776
80221246	chr7:80221246:AAAAT:A	1.06399e-07	-1.31617e-10	2.26664	1.58453e-05	-1.31617e-10	2.0811
80221905	chr7:80221905:G:C	2.08449e-09	-1.35966	-0.306369	6.25866e-07	-1.3149	0.164507
80222125	chr7:80222125:T:TA	1.77662e-09	-0.239572	-1.58627	2.06769e-07	-0.552848	-1.70507
80222441	chr7:80222441:G:A	1.07324e-08	-1.31617e-10	-0.0272898	1.64661e-06	-1.31617e-10	-0.18305
80222785	chr7:80222785:A:G	8.41561e-10	-0.776901	-1.79615	1.19063e-07	-1.00107	-1.8088
80223079	chr7:80223079:A:G	8.25619e-10	-1.01458	-1.5776	2.01789e-07	-0.706252	-1.57605
80223080	chr7:80223080:T:C	3.05493e-09	-1.31617e-10	-1.2838	4.32431e-07	-1.31617e-10	-1.5201
80223303	chr7:80223303:AT:A	4.60605e-09	-1.31617e-10	-0.873185	8.74473e-07	-1.31617e-10	-0.815904
80223853	chr7:80223853:A:G	4.31644e-09	-1.31617e-10	-0.938124	1.26147e-06	-1.31617e-10	-0.44949
80223896	chr7:80223896:G:A	2.08773e-09	-1.31617e-10	-1.66448	3.47985e-07	-1.31617e-10	-1.73737
80223966	chr7:80223966:G:A	5.28206e-10	-1.41314	-1.62568	7.28467e-08	-1.54151	-1.75966
80224131	chr7:80224131:C:A	9.53593e-10	-0.637156	-1.81092	1.34465e-07	-0.899689	-1.78853
80225021	chr7:80225021:AAC:A	5.51275e-10	-1.28449	-1.71158	9.70061e-08	-1.20457	-1.81018
80225276	chr7:80225276:G:A	1.78226e-08	0.479913	-9.09645e-10	4.11005e-06	0.731664	-9.09645e-10
80226063	chr7:80226063:T:C	4.06251e-09	-1.31617e-10	-0.998755	7.04084e-07	-1.31617e-10	-1.03263
80226121	chr7:80226121:A:G	1.82106e-09	-1.31617e-10	-1.80114	3.77337e-07	-1.31617e-10	-1.65639
80226664	chr7:80226664:G:A	5.33262e-09	-1.31617e-10	-0.726712	8.84578e-07	-1.31617e-10	-0.804415
80226978	chr7:80226978:C:T	8.88702e-10	-1.12185	-1.3967	2.04537e-07	-1.26081	-1.00797
80227059	chr7:80227059:A:C	2.75173e-09	-1.38833	-9.09645e-10	4.73374e-07	-1.42964	-9.09645e-10
80227095	chr7:80227095:T:C	8.53497e-10	-0.889343	-1.66962	2.18739e-07	-0.693719	-1.50792
80227441	chr7:80227441:C:G	2.22058e-09	-1.31617e-10	-1.60279	3.67776e-07	-1.31617e-10	-1.68205
80228057	chr7:80228057:G:A	2.25461e-09	-1.58758	-9.09645e-10	3.91114e-07	-1.62053	-9.09645e-10
80228092	chr7:80228092:A:C	7.80953e-10	-0.839547	-1.80825	1.06117e-07	-1.14849	-1.7765
80228270	chr7:80228270:A:G	5.68848e-10	-1.26423	-1.70047	1.29074e-07	-1.20226	-1.52688
80228523	chr7:80228523:A:G	2.35578e-09	-1.54368	-9.09645e-10	4.04496e-07	-1.58688	-9.09645e-10
80228556	chr7:80228556:T:C	4.04462e-10	-1.61351	-1.69224	8.95123e-08	-1.64709	-1.44806
80228712	chr7:80228712:C:CA	4.07765e-09	-0.995035	-9.09645e-10	8.74406e-07	-0.815981	-9.09645e-10
80229011	chr7:80229011:T:C	2.39281e-09	-1.31617e-10	-1.52809	3.90118e-07	-1.31617e-10	-1.62308
80229167	chr7:80229167:T:G	4.60515e-09	-1.31617e-10	-0.87338	8.74905e-07	-1.31617e-10	-0.81541
80230735	chr7:80230735:T:G	4.31746e-10	-1.55284	-1.68764	6.54468e-08	-1.62581	-1.78248
80230790	chr7:80230790:A:G	4.4575e-10	-1.64174	-1.56681	1.70821e-07	-1.64288	-0.806022
80230977	chr7:80230977:T:A	4.20469e-10	-1.62269	-1.64425	1.18388e-07	-1.57211	-1.24345
80231632	chr7:80231632:T:C	1.84164e-09	-1.31617e-10	-1.7899	3.72166e-07	-1.31617e-10	-1.67019
80231976	chr7:80231976:C:T	2.26477e-09	-1.31617e-10	-1.58308	3.89055e-07	-1.31617e-10	-1.62581
80231984	chr7:80231984:C:A	2.92619e-09	-1.31617e-10	-1.32685	6.08962e-07	-1.31617e-10	-1.17777
80232600	chr7:80232600:G:C	1.97124e-09	-0.376913	-1.34498	2.16002e-07	-0.66399	-1.55025
80232678	chr7:80232678:A:G	4.65872e-10	-1.36913	-1.79527	7.3493e-08	-1.50452	-1.78782
80232749	chr7:80232749:A:T	9.5441e-10	-0.643771	-1.80345	2.24942e-07	-0.412015	-1.76167
80232962	chr7:80232962:C:G	1.93673e-09	-1.31617e-10	-1.73955	3.3243e-07	-1.31617e-10	-1.7831
80233554	chr7:80233554:C:G	8.72187e-10	-0.798495	-1.73881	1.79965e-07	-0.809299	-1.58747
80233564	chr7:80233564:T:A	2.09557e-09	-1.31617e-10	-1.66073	4.12469e-07	-1.31617e-10	-1.56736
80234196	chr7:80234196:G:A	1.81314e-09	-1.31617e-10	-1.80549	3.38545e-07	-1.31617e-10	-1.76487
80234962	chr7:80234962:A:G	5.96684e-10	-1.58568	-1.33124	1.60228e-07	-1.5943	-0.918633
80235000	chr7:80235000:T:C	2.37703e-09	-1.31617e-10	-1.5347	4.08896e-07	-1.31617e-10	-1.57606
80235086	chr7:80235086:T:G	2.49215e-09	-1.31617e-10	-1.48741	3.24122e-07	-1.31617e-10	-1.80841
80235192	chr7:80235192:T:A	2.46312e-09	-1.31617e-10	-1.49913	4.25057e-07	-1.31617e-10	-1.5373
80236091	chr7:80236091:T:C	1.83965e-09	-1.31617e-10	-1.79098	3.49305e-07	-1.31617e-10	-1.73358
80236103	chr7:80236103:A:T	5.574e-09	-1.64681	0.964366	2.02853e-06	-1.64529	1.67083
80236259	chr7:80236259:A:G	4.6573e-10	-1.49505	-1.66966	1.41705e-07	-1.59891	-1.03686
80236860	chr7:80236860:T:C	1.83498e-09	-1.31617e-10	-1.79352	3.2417e-07	-1.31617e-10	-1.80826
80236946	chr7:80236946:G:A	2.21617e-09	-1.60477	-9.09645e-10	3.87262e-07	-1.63042	-9.09645e-10
80238007	chr7:80238007:C:T	1.80338e-09	-1.31617e-10	-1.81089	3.23309e-07	-1.31617e-10	-1.81092
80238249	chr7:80238249:G:A	1.98644e-09	-1.31617e-10	-1.71421	4.12522e-07	-1.31617e-10	-1.56724
80238689	chr7:80238689:C:T	2.00482e-09	-1.31617e-10	-1.705	3.41229e-07	-1.31617e-10	-1.75697
80238763	chr7:80238763:C:T	5.18295e-10	-1.31217	-1.7456	1.48714e-07	-1.4204	-1.1671
80239258	chr7:80239258:G:GA	2.44033e-09	-1.31617e-10	-1.50842	3.23617e-07	-1.31617e-10	-1.80997
80239507	chr7:80239507:AAAC:A	3.70897e-10	-1.6277	-1.76468	6.74384e-08	-1.6471	-1.73121
80240344	chr7:80240344:A:C	2.96893e-09	-1.31617e-10	-1.31235	5.05302e-07	-1.31617e-10	-1.36437
80240753	chr7:80240753:T:G	2.3705e-09	-1.31617e-10	-1.53745	3.23301e-07	-1.31617e-10	-1.81094
80240935	chr7:80240935:T:C	2.47218e-09	-1.31617e-10	-1.49546	4.40389e-07	-1.31617e-10	-1.50187
80240996	chr7:80240996:A:T	1.93775e-09	-1.31617e-10	-1.73903	3.58807e-07	-1.31617e-10	-1.70674
80242002	chr7:80242002:C:T	4.78211e-10	-1.51286	-1.6254	1.65574e-07	-1.60719	-0.872917
80242282	chr7:80242282:A:G	1.40611e-09	-0.32565	-1.73408	3.17477e-07	-0.0790752	-1.75004
80243009	chr7:80243009:G:A	3.41284e-09	-1.31617e-10	-1.17301	6.1264e-07	-1.31617e-10	-1.17175
80243097	chr7:80243097:C:T	2.0693e-09	-1.31617e-10	-1.67335	3.85533e-07	-1.31617e-10	-1.6349
80243405	chr7:80243405:A:G	4.66385e-10	-1.45093	-1.71237	1.28141e-07	-1.58225	-1.15415
80243648	chr7:80243648:C:T	6.21706e-09	0.686347	-1.2596	6.61243e-07	0.448048	-1.54345
80243722	chr7:80243722:CACA:C	3.87849e-09	-1.31617e-10	-1.04511	6.44463e-07	-1.31617e-10	-1.12111
80243991	chr7:80243991:C:G	1.8037e-09	-1.31617e-10	-1.81071	3.27093e-07	-1.31617e-10	-1.79928
80244507	chr7:80244507:C:T	4.84427e-10	-1.37698	-1.74836	1.01511e-07	-1.16013	-1.80923
80244663	chr7:80244663:C:T	1.91759e-09	-1.31617e-10	-1.74949	3.39657e-07	-1.31617e-10	-1.76159
80244687	chr7:80244687:T:C	3.81386e-10	-1.55904	-1.80546	6.75232e-08	-1.60345	-1.77361
80245033	chr7:80245033:G:A	4.14945e-10	-1.52226	-1.7579	1.10284e-07	-1.61971	-1.26675
80245151	chr7:80245151:T:C	1.423e-09	-0.239588	-1.8082	3.42825e-07	0.0546079	-1.80691
80245174	chr7:80245174:G:A	1.93177e-09	-1.31617e-10	-1.74212	3.32614e-07	-1.31617e-10	-1.78254
80245273	chr7:80245273:C:A	1.87986e-09	-1.31617e-10	-1.76936	1.77772e-06	-1.31617e-10	-0.106438
80245400	chr7:80245400:T:C	3.03213e-09	-1.31617e-10	-1.29129	4.51625e-07	-1.31617e-10	-1.47667
80245733	chr7:80245733:T:A	7.44158e-09	-1.31617e-10	-0.393471	1.10779e-06	-1.31617e-10	-0.579407
80246211	chr7:80246211:A:G	7.38717e-09	-1.31617e-10	-0.40081	1.10016e-06	-1.31617e-10	-0.586311
80246316	chr7:80246316:G:A	5.38125e-09	-1.31617e-10	-0.717633	8.43381e-07	-1.31617e-10	-0.852106
80246626	chr7:80246626:C:T	2.23421e-09	-1.31617e-10	-1.59667	3.85069e-07	-1.31617e-10	-1.6361
80246877	chr7:80246877:T:A	3.59147e-10	-1.61726	-1.80732	7.78037e-08	-1.58034	-1.65499
80247373	chr7:80247373:A:G	1.82304e-09	-1.31617e-10	-1.80005	3.30784e-07	-1.31617e-10	-1.78806
80247489	chr7:80247489:C:A	2.30548e-09	-0.0293598	-1.5359	5.40333e-07	-0.275479	-1.02186
80247907	chr7:80247907:A:G	3.425e-09	0.424766	-1.59422	7.05356e-07	0.0687776	-1.0996
80248887	chr7:80248887:C:G	7.64564e-10	-1.3473	-1.32171	1.76744e-07	-1.47697	-0.937848
80248938	chr7:80248938:C:T	2.13526e-09	-1.31617e-10	-1.64197	3.81666e-07	-1.31617e-10	-1.64498
80248976	chr7:80248976:T:G	5.02397e-09	-1.31617e-10	-0.786334	6.45668e-07	-1.31617e-10	-1.11924
80248983	chr7:80248983:T:A	4.82098e-09	-1.31617e-10	-0.827578	7.57307e-07	-1.31617e-10	-0.959756
80249249	chr7:80249249:A:G	1.80484e-09	-1.31617e-10	-1.81008	3.23622e-07	-1.31617e-10	-1.80995
80249605	chr7:80249605:C:T	1.36907e-08	0.976888	-0.760723	1.65305e-06	0.52926	-0.708408
80249725	chr7:80249725:T:C	1.8214e-09	-1.31617e-10	-1.80095	3.27519e-07	-1.31617e-10	-1.79798
80249869	chr7:80249869:G:T	2.13669e-09	-1.6413	-9.09645e-10	3.89429e-07	-1.62484	-9.09645e-10
80249989	chr7:80249989:G:T	1.82834e-09	-1.31617e-10	-1.79715	3.44499e-07	-1.31617e-10	-1.74743
80250135	chr7:80250135:G:C	5.31237e-10	-1.30914	-1.72397	7.79325e-08	-1.45051	-1.78317
80250162	chr7:80250162:C:T	6.06274e-09	0.716063	-1.31446	1.55552e-06	0.451049	-0.691013
80250453	chr7:80250453:T:G	2.61262e-09	-1.31617e-10	-1.4402	5.28747e-07	-1.31617e-10	-1.31902
80251022	chr7:80251022:T:C	8.03209e-09	0.994664	-1.31177	1.8844e-06	0.608499	-0.656657
80251095	chr7:80251095:G:C	1.85304e-09	-1.31617e-10	-1.78373	3.38405e-07	-1.31617e-10	-1.76528
80251096	chr7:80251096:A:G	3.24519e-09	-1.31617e-10	-1.22338	4.87969e-07	-1.31617e-10	-1.39927
80251301	chr7:80251301:A:G	2.45229e-08	-1.31617e-10	0.799051	3.57859e-06	-1.31617e-10	0.593198
80251413	chr7:80251413:A:G	2.04855e-09	-0.110192	-1.57323	7.53394e-07	0.41428	-1.37922
80251427	chr7:80251427:C:G	9.48257e-09	0.655569	-0.806668	9.13555e-07	0.505701	-1.27788
80251461	chr7:80251461:C:T	1.91118e-09	-1.31617e-10	-1.75284	3.37285e-07	-1.31617e-10	-1.7686
80251570	chr7:80251570:T:C	2.26983e-09	-0.0158492	-1.565	6.28752e-07	-0.325764	-0.820024
80251700	chr7:80251700:AAG:A	1.83475e-09	-1.31617e-10	-1.79365	3.32465e-07	-1.31617e-10	-1.78299
80252178	chr7:80252178:G:C	1.88549e-09	-1.31617e-10	-1.76636	3.60905e-07	-1.31617e-10	-1.70091
80252328	chr7:80252328:T:C	2.33542e-09	-1.31617e-10	-1.55236	3.23303e-07	-1.31617e-10	-1.81094
80252620	chr7:80252620:C:G	1.95253e-09	-1.31617e-10	-1.73143	3.41556e-07	-1.31617e-10	-1.75602
80252792	chr7:80252792:A:T	2.71695e-08	-1.31617e-10	0.901541	2.5752e-06	-1.31617e-10	0.264159
80253303	chr7:80253303:G:A	1.8319e-09	-1.31617e-10	-1.7952	3.2361e-07	-1.31617e-10	-1.80999
80253389	chr7:80253389:T:G	2.68134e-09	-1.31617e-10	-1.41424	4.18794e-07	-1.31617e-10	-1.55215
80253711	chr7:80253711:T:C	1.83035e-09	-1.31617e-10	-1.79605	3.23549e-07	-1.31617e-10	-1.81018
80254105	chr7:80254105:T:G	2.18148e-09	-1.31617e-10	-1.62055	3.49411e-07	-1.31617e-10	-1.73328
80254227	chr7:80254227:C:T	2.73528e-09	-1.31617e-10	-1.39432	4.92874e-07	-1.31617e-10	-1.38927
80254335	chr7:80254335:C:T	3.97894e-09	-1.31617e-10	-1.01954	6.73756e-07	-1.31617e-10	-1.07666
80254492	chr7:80254492:A:C	2.6857e-09	-1.41261	-9.09645e-10	4.57044e-07	-1.46475	-9.09645e-10
80254641	chr7:80254641:A:G	1.34582e-08	-1.31617e-10	0.199033	1.61443e-06	-1.31617e-10	-0.202789
80254680	chr7:80254680:G:T	2.94581e-09	-1.31617e-10	-1.32017	5.38918e-07	-1.31617e-10	-1.29996
80255078	chr7:80255078:G:A	5.13664e-10	-1.37618	-1.69056	9.40267e-08	-1.46725	-1.5787
80255316	chr7:80255316:T:C	1.81597e-09	-1.31617e-10	-1.80393	3.33224e-07	-1.31617e-10	-1.78071
80255540	chr7:80255540:A:G	1.85236e-09	-1.31617e-10	-1.78409	7.07041e-07	-1.31617e-10	-1.02844
80255780	chr7:80255780:T:C	1.98675e-09	-1.31617e-10	-1.71405	3.38564e-07	-1.31617e-10	-1.76481
80255944	chr7:80255944:TGTGATTTCTGGTGA:T	2.83565e-08	2.44643	-1.50213	2.67215e-06	1.98202	-1.6809
80255969	chr7:80255969:C:T	2.04119e-09	-1.31617e-10	-1.68702	4.12035e-07	-1.31617e-10	-1.56842
80256032	chr7:80256032:C:T	1.92001e-09	-1.31617e-10	-1.74822	3.4221e-07	-1.31617e-10	-1.7541
80256542	chr7:80256542:ACTACTAC:A	5.20889e-10	-1.32329	-1.72949	8.96397e-08	-1.38842	-1.70531
80256546	chr7:80256546:C:G	6.79523e-09	-0.484333	-9.09645e-10	1.02438e-06	-0.657684	-9.09645e-10
80257144	chr7:80257144:T:C	1.9241e-09	-1.31617e-10	-1.7461	1.73707e-06	-1.31617e-10	-0.129571
80257333	chr7:80257333:T:C	1.00137e-08	-1.31617e-10	-0.0966049	1.48227e-06	-1.31617e-10	-0.288198
80257356	chr7:80257356:G:A	3.8627e-09	-1.31617e-10	-1.04919	7.00582e-07	-1.31617e-10	-1.03761
80257483	chr7:80257483:C:G	2.78018e-09	-1.31617e-10	-1.37804	4.95658e-07	-1.31617e-10	-1.38364
80257728	chr7:80257728:A:C	7.10305e-10	-0.986501	-1.75611	1.26e-07	-1.00953	-1.74371
80257955	chr7:80257955:G:A	7.86873e-10	-0.862156	-1.77809	1.74356e-07	-0.638551	-1.78988
80258080	chr7:80258080:G:A	1.80471e-09	-1.31617e-10	-1.81015	3.2392e-07	-1.31617e-10	-1.80903
80258106	chr7:80258106:A:G	1.19539e-08	-1.31617e-10	0.080504	1.67397e-06	-1.31617e-10	-0.166574
80258176	chr7:80258176:T:A	2.68736e-09	-1.28799	-0.124007	2.21903e-07	-1.41779	-0.769492
80258258	chr7:80258258:A:G	5.04727e-09	-1.31617e-10	-0.781707	5.01924e-07	-1.31617e-10	-1.37108
80258478	chr7:80258478:A:G	2.16445e-09	-1.62839	-9.09645e-10	4.05078e-07	-1.58544	-9.09645e-10
80258516	chr7:80258516:T:C	6.51078e-10	-1.63991	-1.18977	7.39507e-07	-1.6229	0.639363
80258753	chr7:80258753:A:G	3.14808e-09	-1.31617e-10	-1.25376	7.15364e-07	-1.31617e-10	-1.01673
80258967	chr7:80258967:G:A	1.91936e-09	-1.31617e-10	-1.74856	3.7545e-07	-1.31617e-10	-1.6614
80259135	chr7:80259135:G:A	4.80261e-10	-1.56885	-1.56513	6.94995e-08	-1.54116	-1.80704
80259194	chr7:80259194:G:A	8.14872e-10	-0.898935	-1.70634	1.43202e-07	-0.824706	-1.80056
80259234	chr7:80259234:A:C	1.90979e-09	-1.31617e-10	-1.75356	3.55253e-07	-1.31617e-10	-1.7167
80259238	chr7:80259238:G:A	3.67339e-10	-1.61615	-1.78587	6.94635e-08	-1.64721	-1.70151
80259287	chr7:80259287:T:C	4.05727e-09	-1.31617e-10	-1.00005	5.50496e-07	-1.31617e-10	-1.27871
80259405	chr7:80259405:G:C	3.84466e-09	-1.31617e-10	-1.05387	5.2981e-07	-1.31617e-10	-1.31701
80259497	chr7:80259497:G:A	8.86442e-10	-0.945599	-1.5755	1.98522e-07	-0.902972	-1.39565
80259605	chr7:80259605:TAGAC:T	4.05191e-09	-1.31617e-10	-1.00137	5.92004e-07	-1.31617e-10	-1.20601
80259766	chr7:80259766:A:T	4.12564e-10	-1.59407	-1.69185	8.14126e-08	-1.64522	-1.54478
80260040	chr7:80260040:AG:A	5.64786e-09	1.09553	-1.76481	8.4783e-07	0.95744	-1.80428
80260461	chr7:80260461:C:T	4.23114e-10	-1.44983	-1.81083	8.54723e-08	-1.37277	-1.76856
80260748	chr7:80260748:A:G	5.83292e-09	1.16219	-1.79923	9.64345e-07	1.07035	-1.78842
80260787	chr7:80260787:T:C	2.35285e-09	-1.54493	-9.09645e-10	3.9387e-07	-1.6135	-9.09645e-10
80261397	chr7:80261397:GT:G	1.05039e-09	-0.545844	-1.80555	3.2218e-07	-0.262438	-1.55198
80261773	chr7:80261773:G:A	1.99111e-09	-1.31617e-10	-1.71186	4.04358e-07	-1.31617e-10	-1.58722
80262279	chr7:80262279:C:T	7.25156e-09	-0.419338	-9.09645e-10	1.7067e-06	-0.147206	-9.09645e-10
80262485	chr7:80262485:T:G	1.96526e-09	-0.222387	-1.50254	4.49419e-07	0.0684317	-1.55
80262491	chr7:80262491:C:T	1.50422e-09	-0.271396	-1.72088	3.35278e-07	0.0319326	-1.8065
80262825	chr7:80262825:A:G	3.59545e-10	-1.62077	-1.8027	6.2379e-08	-1.64537	-1.81092
80263011	chr7:80263011:T:A	7.2672e-10	-0.951938	-1.76783	1.47763e-07	-0.786521	-1.8074
80263018	chr7:80263018:C:A	5.05097e-10	-1.44477	-1.63879	6.87307e-08	-1.59531	-1.76402
80263021	chr7:80263021:G:A	1.24806e-09	-0.454161	-1.72481	2.74544e-07	-0.170346	-1.80407
80263069	chr7:80263069:G:T	2.41139e-09	-1.52035	-9.09645e-10	4.58358e-07	-1.46188	-9.09645e-10
80263320	chr7:80263320:A:G	2.0486e-09	-1.31617e-10	-1.6834	6.016e-07	-1.31617e-10	-1.18993
80263481	chr7:80263481:G:A	8.04298e-09	-0.315755	-9.09645e-10	2.09692e-06	0.0586984	-9.09645e-10
80263721	chr7:80263721:G:A	1.88899e-09	-1.31617e-10	-1.76451	3.29191e-07	-1.31617e-10	-1.79289
80263826	chr7:80263826:TTTGTTGC:T	3.85779e-10	-1.54262	-1.81043	7.64159e-08	-1.47359	-1.77975
80264057	chr7:80264057:C:T	4.73996e-10	-1.47398	-1.67314	6.67303e-08	-1.60955	-1.77931
80264540	chr7:80264540:T:C	2.29365e-09	-1.57041	-9.09645e-10	3.96105e-07	-1.60784	-9.09645e-10
80264545	chr7:80264545:C:T	5.37149e-09	0.635609	-1.35506	1.40507e-06	0.566589	-0.908271
80264694	chr7:80264694:C:A	8.52581e-10	-0.863405	-1.69664	1.66454e-07	-0.663905	-1.8109
80264903	chr7:80264903:T:A	1.81902e-09	-1.31617e-10	-1.80226	6.36146e-07	-1.31617e-10	-1.1341
80265178	chr7:80265178:G:A	1.12427e-09	-0.520538	-1.76288	2.83722e-07	-0.215639	-1.72589
80265189	chr7:80265189:G:T	3.81617e-09	-1.06131	-9.09645e-10	6.42661e-07	-1.12391	-9.09645e-10
80265213	chr7:80265213:A:G	1.24794e-09	-0.445608	-1.73345	2.97472e-07	-0.135946	-1.75826
80265220	chr7:80265220:C:T	3.49552e-10	-1.64653	-1.80513	6.53878e-08	-1.62637	-1.78282
80265265	chr7:80265265:A:G	2.01835e-09	-1.31617e-10	-1.69827	3.54887e-07	-1.31617e-10	-1.71773
80265327	chr7:80265327:C:A	1.8777e-09	-1.31617e-10	-1.77051	3.30435e-07	-1.31617e-10	-1.78911
80266149	chr7:80266149:C:T	2.32813e-09	-1.31617e-10	-1.55549	4.07699e-07	-1.31617e-10	-1.579
80266305	chr7:80266305:T:C	2.13904e-09	-1.31617e-10	-1.6402	3.50502e-07	-1.31617e-10	-1.73016
80266567	chr7:80266567:G:A	5.31965e-09	0.615871	-1.34502	1.38321e-06	0.545087	-0.902447
80266987	chr7:80266987:GC:G	2.63209e-09	-1.31617e-10	-1.43278	3.79823e-07	-1.31617e-10	-1.64982
80267165	chr7:80267165:A:G	1.82038e-09	-1.31617e-10	-1.80151	3.35124e-07	-1.31617e-10	-1.77502
80267255	chr7:80267255:G:A	1.86798e-09	-1.31617e-10	-1.7757	3.74155e-07	-1.31617e-10	-1.66485
80267458	chr7:80267458:G:A	5.27443e-08	1.5649	-9.09645e-10	1.3385e-05	1.91236	-9.09645e-10
80267511	chr7:80267511:C:T	3.66873e-10	-1.59237	-1.81093	7.23985e-08	-1.54009	-1.76725
80267598	chr7:80267598:T:C	1.80421e-09	-1.31617e-10	-1.81043	5.66903e-07	-1.31617e-10	-1.24934
80267956	chr7:80267956:A:G	8.10436e-09	0.659404	-0.967556	2.71648e-06	0.682497	-0.364931
80268229	chr7:80268229:A:T	1.33341e-09	-0.473364	-1.63945	2.6722e-07	-0.191146	-1.81031
80268390	chr7:80268390:C:T	4.2261e-08	1.34331	-9.09645e-10	1.08859e-05	1.7057	-9.09645e-10
80268970	chr7:80268970:A:C	2.20196e-09	-1.31617e-10	-1.61121	3.57802e-07	-1.31617e-10	-1.70955
80269042	chr7:80269042:T:C	7.07868e-10	-1.48621	-1.25985	8.2711e-08	-1.61387	-1.5603
80269537	chr7:80269537:T:C	2.4978e-09	-1.31617e-10	-1.48514	3.6588e-07	-1.31617e-10	-1.68722
80269615	chr7:80269615:A:G	7.51725e-10	-1.48541	-1.20053	8.61049e-08	-1.61308	-1.52087
80269630	chr7:80269630:T:C	2.22419e-09	-1.31617e-10	-1.60116	3.60673e-07	-1.31617e-10	-1.70155
80269657	chr7:80269657:C:A	7.05619e-10	-1.51985	-1.22938	8.34724e-08	-1.62738	-1.53763
80269867	chr7:80269867:A:G	7.2091e-10	-1.49768	-1.23012	8.38848e-08	-1.61856	-1.54152
80270333	chr7:80270333:T:A	2.30036e-09	-1.31617e-10	-1.56749	3.5202e-07	-1.31617e-10	-1.72584
80270630	chr7:80270630:T:C	4.02968e-10	-1.51301	-1.79644	9.2445e-08	-1.51591	-1.547
80271204	chr7:80271204:A:G	4.07328e-10	-1.50882	-1.78987	7.41067e-08	-1.57875	-1.70527
80271231	chr7:80271231:T:A	2.31819e-09	-1.31617e-10	-1.55977	3.82207e-07	-1.31617e-10	-1.64356
80271327	chr7:80271327:G:A	3.30033e-09	0.57765	-1.78418	5.42815e-07	0.517311	-1.81007
80272658	chr7:80272658:T:C	7.27998e-09	-1.31617e-10	-0.415426	1.8082e-06	-1.31617e-10	-0.0894389
80272772	chr7:80272772:C:T	1.8636e-09	-1.31617e-10	-1.77804	3.27093e-07	-1.31617e-10	-1.79928
80272971	chr7:80272971:C:T	3.78738e-09	0.67305	-1.74193	5.49242e-07	0.487509	-1.76849
80272986	chr7:80272986:TC:T	1.88943e-09	-1.31617e-10	-1.76428	7.46921e-07	-1.31617e-10	-0.973565
80273651	chr7:80273651:A:C	7.05957e-09	0.895189	-1.34136	1.00211e-06	0.952509	-1.63217
80273659	chr7:80273659:G:A	7.84758e-10	-0.934254	-1.70868	2.03658e-07	-0.593031	-1.68005
80274163	chr7:80274163:G:A	2.45714e-09	-1.50156	-9.09645e-10	4.28979e-07	-1.52812	-9.09645e-10
80274252	chr7:80274252:A:C	2.05674e-09	-1.31617e-10	-1.67943	1.10344e-06	-1.31617e-10	-0.58334
80274475	chr7:80274475:A:G	1.8421e-09	-1.31617e-10	-1.78965	3.71945e-07	-1.31617e-10	-1.67078
80274554	chr7:80274554:G:A	3.52422e-09	0.0125346	-1.15343	4.02516e-07	-0.34481	-1.24698
80275058	chr7:80275058:C:T	2.62385e-09	0.207118	-1.64303	6.73919e-07	0.259349	-1.33576
80275492	chr7:80275492:C:T	5.57107e-10	-1.17506	-1.81049	1.14641e-07	-1.10869	-1.73903
80276019	chr7:80276019:G:C	4.40579e-09	-0.134118	-0.783516	6.72877e-07	-0.466568	-0.611395
80277798	chr7:80277798:C:T	8.57291e-09	-1.31617e-10	-0.251947	1.62582e-06	-1.31617e-10	-0.195755
80277895	chr7:80277895:G:C	2.06887e-09	-1.31617e-10	-1.67355	3.30085e-07	-1.31617e-10	-1.79017
80277973	chr7:80277973:A:G	2.16039e-09	-1.31617e-10	-1.63027	3.4754e-07	-1.31617e-10	-1.73865
80278454	chr7:80278454:C:A	1.50632e-07	-1.31617e-10	2.61429	1.23988e-05	-1.31617e-10	1.83583
80278502	chr7:80278502:A:G	3.70752e-09	-1.31617e-10	-1.09019	3.95285e-06	-1.31617e-10	0.692666
80278530	chr7:80278530:A:T	2.07911e-09	-1.31617e-10	-1.66861	3.51689e-07	-1.31617e-10	-1.72678
80278879	chr7:80278879:A:G	2.71504e-08	-1.31617e-10	0.900837	8.35044e-06	-1.31617e-10	1.44054
80278999	chr7:80278999:T:A	8.15031e-10	-1.64725	-0.957836	1.02453e-07	-1.60233	-1.35779
80279076	chr7:80279076:C:T	1.88216e-09	-1.31617e-10	-1.76813	3.2779e-07	-1.31617e-10	-1.79715
80279155	chr7:80279155:A:G	2.44121e-09	-1.31617e-10	-1.50806	5.3071e-07	-1.31617e-10	-1.31531
80279276	chr7:80279276:C:T	4.74755e-09	-0.842926	-9.09645e-10	1.05305e-06	-0.630075	-9.09645e-10
80280420	chr7:80280420:T:C	3.6555e-09	-1.31617e-10	-1.10432	4.53391e-07	-1.31617e-10	-1.47277
80280653	chr7:80280653:C:T	3.49883e-10	-1.64572	-1.80499	6.33213e-08	-1.63206	-1.80925
80280729	chr7:80280729:TAA:T	3.91779e-10	-1.64536	-1.69225	7.7236e-08	-1.63337	-1.60929
80281078	chr7:80281078:A:G	2.10743e-09	-1.31617e-10	-1.65508	3.49362e-07	-1.31617e-10	-1.73342
80281591	chr7:80281591:C:T	1.99999e-09	-1.31617e-10	-1.70741	3.403e-07	-1.31617e-10	-1.7597
80281671	chr7:80281671:T:C	1.23784e-09	-1.23095	-0.95623	1.15427e-07	-1.15968	-1.68121
80281846	chr7:80281846:G:A	6.39632e-09	-1.31617e-10	-0.544831	2.78e-06	-1.31617e-10	0.34068
80282089	chr7:80282089:G:C	1.93652e-09	-1.31617e-10	-1.73966	9.88464e-07	-1.31617e-10	-0.693373
80282100	chr7:80282100:A:G	1.80846e-09	-1.31617e-10	-1.80808	3.47403e-07	-1.31617e-10	-1.73904
80282246	chr7:80282246:A:G	3.03441e-09	-1.29054	-9.09645e-10	5.41407e-07	-1.29535	-9.09645e-10
80282368	chr7:80282368:A:G	2.75986e-09	-1.31617e-10	-1.38537	6.26693e-07	-1.31617e-10	-1.14907
80283366	chr7:80283366:G:A	6.18161e-10	-1.35509	-1.52647	9.96676e-08	-1.1783	-1.80939
80283376	chr7:80283376:G:A	1.85683e-09	-1.31617e-10	-1.78168	3.23686e-07	-1.31617e-10	-1.80975
80283468	chr7:80283468:G:A	7.04511e-10	-1.59033	-1.16048	8.53146e-08	-1.41057	-1.73261
80285030	chr7:80285030:G:A	6.78633e-09	-1.31617e-10	-0.485644	1.1202e-06	-1.31617e-10	-0.568262
80285522	chr7:80285522:T:A	2.52767e-08	-1.31617e-10	0.829327	8.75193e-06	-1.31617e-10	1.4875
80285531	chr7:80285531:C:A	2.53675e-08	-1.31617e-10	0.832914	8.7897e-06	-1.31617e-10	1.49181
80285786	chr7:80285786:G:A	1.14224e-09	-1.54111	-0.72645	1.81769e-07	-1.60514	-0.781646
80286443	chr7:80286443:G:A	2.13409e-09	-1.31617e-10	-1.64252	3.40038e-07	-1.31617e-10	-1.76047
80286642	chr7:80286642:C:G	1.44953e-08	-1.31617e-10	0.27327	4.11146e-06	-1.31617e-10	0.732008
80286854	chr7:80286854:T:A	2.96395e-08	-1.56978	2.55833	2.57806e-06	-1.3758	1.64107
80286859	chr7:80286859:A:G	1.96903e-09	-1.31617e-10	-1.72301	3.37547e-07	-1.31617e-10	-1.76782
80287027	chr7:80287027:A:G	1.84345e-09	-1.31617e-10	-1.78892	3.29131e-07	-1.31617e-10	-1.79307
80287248	chr7:80287248:T:A	3.95201e-10	-1.57688	-1.75204	7.78999e-08	-1.50996	-1.72414
80287251	chr7:80287251:C:T	2.4314e-09	-1.31617e-10	-1.51209	3.62627e-07	-1.31617e-10	-1.69615
80287321	chr7:80287321:T:C	2.20051e-09	-1.61186	-9.09645e-10	4.08498e-07	-1.57704	-9.09645e-10
80287665	chr7:80287665:C:T	2.93415e-09	-1.31617e-10	-1.32414	4.29902e-07	-1.31617e-10	-1.52597
80287942	chr7:80287942:T:C	1.85568e-09	-1.31617e-10	-1.7823	3.23588e-07	-1.31617e-10	-1.81005
80288360	chr7:80288360:T:C	1.80354e-09	-1.31617e-10	-1.8108	3.38031e-07	-1.31617e-10	-1.76639
80288384	chr7:80288384:C:T	7.46351e-10	-1.5865	-1.10661	1.14039e-07	-1.44361	-1.40938
80288540	chr7:80288540:G:A	1.15557e-09	-1.62236	-0.633603	3.47339e-07	-1.55448	-0.184741
80288576	chr7:80288576:T:C	1.84603e-09	-1.31617e-10	-1.78752	3.28446e-07	-1.31617e-10	-1.79515
80289121	chr7:80289121:A:AGT	1.92941e-09	-1.31617e-10	-1.74334	3.24074e-07	-1.31617e-10	-1.80855
80289159	chr7:80289159:C:T	1.80336e-09	-1.31617e-10	-1.8109	3.24096e-07	-1.31617e-10	-1.80849
80289279	chr7:80289279:T:TA	1.85306e-09	-1.31617e-10	-1.78371	3.27536e-07	-1.31617e-10	-1.79793
80289418	chr7:80289418:G:A	1.80337e-09	-1.31617e-10	-1.8109	3.34734e-07	-1.31617e-10	-1.77619
80289605	chr7:80289605:T:C	1.39511e-08	-1.64435	1.87935	1.97022e-06	-1.56187	1.55824
80289677	chr7:80289677:C:T	7.78904e-09	-1.31617e-10	-0.347838	1.27443e-06	-1.31617e-10	-0.439273
80289784	chr7:80289784:G:A	8.87982e-09	-1.64668	1.4299	1.20429e-06	-1.58318	1.0873
80290174	chr7:80290174:C:T	3.90983e-10	-1.56081	-1.77883	6.92551e-08	-1.61794	-1.73379
80290216	chr7:80290216:A:G	2.99642e-08	0.99945	-9.09645e-10	7.70527e-06	1.36013	-9.09645e-10
80290684	chr7:80290684:A:G	2.06923e-09	-1.61481	-0.0585707	1.69062e-07	-1.45183	-1.00743
80291179	chr7:80291179:A:G	3.79449e-10	-1.64605	-1.72354	7.11948e-08	-1.63006	-1.69404
80291904	chr7:80291904:C:T	1.97917e-07	2.8873	-9.09645e-10	1.91039e-05	2.26812	-9.09645e-10
80292093	chr7:80292093:C:T	7.30943e-09	-1.57134	1.15995	9.03575e-07	-1.38545	0.602284
80292510	chr7:80292510:C:T	6.85125e-09	-1.56312	1.08699	8.57575e-07	-1.37045	0.535029
80292536	chr7:80292536:C:T	6.4916e-09	-1.58298	1.05294	8.00791e-07	-1.40717	0.503245
80292540	chr7:80292540:C:T	8.43099e-09	-1.31617e-10	-0.268641	1.02649e-06	-1.31617e-10	-0.655626
80292642	chr7:80292642:C:T	2.97227e-09	-1.31617e-10	-1.31123	4.14557e-07	-1.31617e-10	-1.56232
80292845	chr7:80292845:A:T	6.98961e-10	-1.27901	-1.4797	1.50708e-07	-1.08052	-1.49366
80292949	chr7:80292949:C:T	4.66796e-10	-1.51564	-1.64678	8.04969e-08	-1.5352	-1.66611
80293467	chr7:80293467:C:T	1.16424e-09	-1.56996	-0.678517	1.8668e-07	-1.62304	-0.737083
80293469	chr7:80293469:C:A	1.87825e-09	-1.31617e-10	-1.77021	3.68236e-07	-1.31617e-10	-1.6808
80293585	chr7:80293585:A:G	3.12847e-08	-1.31617e-10	1.04257	1.12004e-05	-1.31617e-10	1.73418
80293726	chr7:80293726:C:T	2.49705e-09	-1.48544	-9.09645e-10	4.27983e-07	-1.53044	-9.09645e-10
80293748	chr7:80293748:C:A	5.61378e-09	-1.31617e-10	-0.675331	8.17851e-07	-1.31617e-10	-0.882845
80293780	chr7:80293780:C:G	3.93963e-10	-1.53248	-1.79958	7.56222e-08	-1.46976	-1.79401
80293876	chr7:80293876:T:G	1.3242e-08	-1.31617e-10	0.182841	1.45379e-06	-1.31617e-10	-0.307599
80294254	chr7:80294254:A:C	2.99754e-09	-1.30276	-9.09645e-10	4.84933e-07	-1.40551	-9.09645e-10
80294267	chr7:80294267:T:C	4.09657e-08	-1.31617e-10	1.31218	1.51292e-05	-1.31617e-10	2.03486
80294403	chr7:80294403:T:C	1.80421e-09	-1.31617e-10	-1.81043	3.38815e-07	-1.31617e-10	-1.76407
80294425	chr7:80294425:C:T	4.00975e-10	-1.64727	-1.66714	7.58968e-08	-1.63822	-1.62193
80294632	chr7:80294632:T:C	4.47297e-10	-1.53743	-1.66766	7.71802e-08	-1.51734	-1.72604
80294673	chr7:80294673:A:T	1.8537e-09	-1.61303	-0.170341	3.53248e-07	-1.49545	-0.226903
80294683	chr7:80294683:C:T	3.90656e-10	-1.63934	-1.70114	7.49425e-08	-1.61301	-1.6598
80294765	chr7:80294765:C:T	4.54654e-10	-1.38217	-1.8066	9.27215e-08	-1.37696	-1.68297
80295011	chr7:80295011:A:T	1.14224e-09	-1.35087	-0.916692	2.68761e-07	-1.14302	-0.85268
80295220	chr7:80295220:G:A	2.06503e-09	-1.31617e-10	-1.67541	3.2655e-07	-1.31617e-10	-1.80094
80295236	chr7:80295236:G:A	5.77916e-09	-1.31617e-10	-0.646297	9.08434e-07	-1.31617e-10	-0.777803
80295347	chr7:80295347:G:C	5.80031e-10	-1.62919	-1.31604	9.64161e-08	-1.54552	-1.47533
80295543	chr7:80295543:T:C	1.87412e-09	-1.31617e-10	-1.77241	3.62195e-07	-1.31617e-10	-1.69734
80295544	chr7:80295544:C:T	4.55453e-10	-1.6257	-1.56131	7.94452e-08	-1.58659	-1.62787
80295657	chr7:80295657:T:A	1.17242e-09	-1.57598	-0.665512	1.88344e-07	-1.62632	-0.724931
80296290	chr7:80296290:G:A	1.84222e-09	-1.31617e-10	-1.78958	3.50031e-07	-1.31617e-10	-1.7315
80296383	chr7:80296383:T:C	2.15717e-09	-1.31617e-10	-1.63176	3.4179e-07	-1.31617e-10	-1.75533
80296555	chr7:80296555:T:C	1.11421e-09	-1.57922	-0.713193	1.79621e-07	-1.62815	-0.770519
80297557	chr7:80297557:G:C	4.60852e-08	-1.31617e-10	1.42994	1.71994e-05	-1.31617e-10	2.16311
80297569	chr7:80297569:A:G	4.27109e-10	-1.46516	-1.78611	8.34952e-08	-1.38782	-1.77692
80297644	chr7:80297644:C:T	4.35431e-08	-1.31617e-10	1.3732	1.61304e-05	-1.31617e-10	2.09894
80298390	chr7:80298390:C:G	6.56696e-10	-1.62216	-1.19893	7.83813e-08	-1.48154	-1.7464
80298532	chr7:80298532:T:A	1.81143e-09	-1.31617e-10	-1.80644	3.2728e-07	-1.31617e-10	-1.79871
80298854	chr7:80298854:C:T	6.89834e-09	-1.52023	1.05095	8.96353e-07	-1.29876	0.507571
80299062	chr7:80299062:G:A	2.67542e-09	-1.31617e-10	-1.41645	4.57029e-07	-1.31617e-10	-1.46478
80299520	chr7:80299520:A:G	4.59878e-09	-1.31617e-10	-0.874764	5.15385e-07	-1.31617e-10	-1.34461
80300006	chr7:80300006:G:A	1.80859e-09	-1.31617e-10	-1.808	3.27377e-07	-1.31617e-10	-1.79841
80300009	chr7:80300009:C:T	3.44023e-08	-1.31617e-10	1.13757	1.2248e-05	-1.31617e-10	1.82359
80300231	chr7:80300231:C:T	1.83354e-09	-1.31617e-10	-1.79431	3.46634e-07	-1.31617e-10	-1.74126
80300541	chr7:80300541:A:G	6.49175e-09	-1.31617e-10	-0.530022	1.01524e-06	-1.31617e-10	-0.666643
80300761	chr7:80300761:T:C	2.02584e-09	-1.31617e-10	-1.69457	3.24526e-07	-1.31617e-10	-1.80716
80301031	chr7:80301031:C:CT	1.93409e-09	-1.31617e-10	-1.74092	3.23333e-07	-1.31617e-10	-1.81084
80301298	chr7:80301298:T:C	1.89144e-09	-1.31617e-10	-1.76322	3.27775e-07	-1.31617e-10	-1.7972
80301369	chr7:80301369:C:T	3.95455e-10	-1.54317	-1.7851	7.43355e-08	-1.48108	-1.79986
80301467	chr7:80301467:A:T	1.24818e-09	-1.56174	-0.617127	1.9938e-07	-1.61823	-0.67608
80301744	chr7:80301744:A:T	2.83519e-09	-1.31617e-10	-1.35845	4.41328e-07	-1.31617e-10	-1.49974
80301834	chr7:80301834:C:T	6.09189e-10	-1.44643	-1.44976	1.17856e-07	-1.34393	-1.47614
80301932	chr7:80301932:T:G	1.22236e-09	-1.54158	-0.658196	1.93522e-07	-1.60627	-0.717864
80302442	chr7:80302442:C:T	2.93563e-08	-1.31617e-10	0.978954	1.03859e-05	-1.31617e-10	1.65868
80302443	chr7:80302443:G:A	3.63933e-09	-1.10876	-9.09645e-10	7.07083e-07	-1.02838	-9.09645e-10
80302525	chr7:80302525:A:C	2.11474e-09	-1.31617e-10	-1.65162	3.55019e-07	-1.31617e-10	-1.71736
80302588	chr7:80302588:G:A	8.03161e-09	-1.62024	1.30307	8.16388e-07	-1.49836	0.613719
80303338	chr7:80303338:G:A	3.10676e-09	-1.31617e-10	-1.26697	4.35894e-07	-1.31617e-10	-1.51213
80303375	chr7:80303375:CT:C	1.14347e-09	-1.56778	-0.698705	1.83909e-07	-1.62182	-0.753262
80303749	chr7:80303749:A:G	1.95966e-09	-1.31617e-10	-1.72778	3.3614e-07	-1.31617e-10	-1.772
80303823	chr7:80303823:G:T	3.506e-08	-1.31617e-10	1.15651	3.64325e-06	-1.31617e-10	0.611107
80304272	chr7:80304272:CT:C	3.39444e-08	-1.31617e-10	1.12417	1.2101e-05	-1.31617e-10	1.81152
80304299	chr7:80304299:G:A	4.595e-09	-1.31617e-10	-0.875587	6.91358e-07	-1.31617e-10	-1.05087
80304363	chr7:80304363:C:T	6.50583e-10	-1.60716	-1.22328	8.05996e-08	-1.44561	-1.75442
80304366	chr7:80304366:G:C	1.92402e-08	-1.31617e-10	0.556448	1.99264e-06	-1.31617e-10	0.00769116
80304882	chr7:80304882:T:G	3.41483e-08	-1.31617e-10	1.13016	1.21844e-05	-1.31617e-10	1.81838
80304910	chr7:80304910:C:T	3.46683e-08	-1.31617e-10	1.14527	1.23984e-05	-1.31617e-10	1.8358
80304918	chr7:80304918:T:C	2.21621e-09	-1.64715	0.0423975	5.29618e-07	-1.64521	0.327839
80305009	chr7:80305009:G:A	1.97251e-09	-1.31617e-10	-1.72125	3.88253e-07	-1.31617e-10	-1.62787
80305011	chr7:80305011:T:C	2.15794e-09	-1.6314	-9.09645e-10	4.0007e-07	-1.59789	-9.09645e-10
80305439	chr7:80305439:C:T	1.95464e-09	-1.31617e-10	-1.73035	3.84412e-07	-1.31617e-10	-1.63781
80305546	chr7:80305546:TTCAGCTCTTCACTTTTGCATTTCTGTGTCCCTCCTAATCATCCCCTAGGCTGCTTCACAG:T	2.10725e-08	-1.31617e-10	0.647416	7.12043e-06	-1.31617e-10	1.2812
80306635	chr7:80306635:T:C	3.17991e-09	-1.31617e-10	-1.2437	5.30356e-07	-1.31617e-10	-1.31598
80307152	chr7:80307152:G:A	2.21238e-09	-1.31617e-10	-1.60649	6.25333e-07	-1.31617e-10	-1.15124
80307727	chr7:80307727:CTCTT:C	2.70667e-09	-1.31617e-10	-1.40483	4.62707e-07	-1.31617e-10	-1.45243
80308450	chr7:80308450:T:G	1.97651e-09	-1.31617e-10	-1.71922	3.23524e-07	-1.31617e-10	-1.81025
80308578	chr7:80308578:T:C	1.93314e-09	-0.811967	-0.929444	5.3784e-07	-0.444737	-0.857227
80308742	chr7:80308742:TA:T	1.7684e-09	-1.49681	-0.333668	1.86394e-07	-1.20636	-1.15531
80308762	chr7:80308762:A:T	1.84165e-09	-1.48271	-0.307186	1.94089e-07	-1.18278	-1.13843
80309016	chr7:80309016:A:G	2.23071e-09	-1.31617e-10	-1.59823	3.47793e-07	-1.31617e-10	-1.73792
80309029	chr7:80309029:T:C	1.81286e-09	-1.31617e-10	-1.80565	3.33479e-07	-1.31617e-10	-1.77994
80309265	chr7:80309265:A:G	5.38387e-09	-1.31617e-10	-0.717147	1.1959e-06	-1.31617e-10	-0.502868
80309266	chr7:80309266:C:T	2.79226e-08	-1.31617e-10	0.928883	2.95518e-06	-1.31617e-10	0.40179
80309445	chr7:80309445:C:T	1.85737e-09	-1.31617e-10	-1.78139	3.23472e-07	-1.31617e-10	-1.81041
80309520	chr7:80309520:G:A	1.11052e-09	-1.60929	-0.686432	1.31396e-07	-1.6421	-1.06921
80309561	chr7:80309561:T:C	3.87421e-09	-1.31617e-10	-1.04621	8.04271e-07	-1.31617e-10	-0.899589
80310559	chr7:80310559:T:G	2.96247e-09	-1.53248	0.217945	6.73978e-07	-1.56564	0.489313
80310828	chr7:80310828:T:C	1.95057e-08	-1.31617e-10	0.57015	7.97183e-06	-1.31617e-10	1.39414
80310857	chr7:80310857:C:G	1.85569e-08	-1.31617e-10	0.520286	1.92691e-06	-1.31617e-10	-0.0258525
80311249	chr7:80311249:T:C	6.87835e-08	-1.27158	3.10199	8.11191e-06	-0.852502	2.26407
80311256	chr7:80311256:G:A	2.54243e-09	-1.35006	-0.117375	2.84373e-07	-0.95775	-0.981489
80311470	chr7:80311470:C:T	4.57391e-08	-1.31617e-10	1.4224	1.67881e-05	-1.31617e-10	2.1389
80311803	chr7:80311803:C:T	4.17184e-09	-1.31617e-10	-0.972197	1.25261e-06	-1.31617e-10	-0.45654
80312253	chr7:80312253:G:A	1.98877e-09	-1.31617e-10	-1.71304	3.23746e-07	-1.31617e-10	-1.80957
80312262	chr7:80312262:G:A	1.98877e-09	-1.31617e-10	-1.71304	3.23746e-07	-1.31617e-10	-1.80957
80312391	chr7:80312391:T:C	4.09262e-10	-1.63248	-1.66148	7.21594e-08	-1.59848	-1.71217
80312551	chr7:80312551:T:C	1.91806e-09	-1.31617e-10	-1.74924	3.76938e-07	-1.31617e-10	-1.65744
80312769	chr7:80312769:G:A	1.987e-09	-1.31617e-10	-1.71393	3.23713e-07	-1.31617e-10	-1.80967
80313072	chr7:80313072:G:A	4.38534e-10	-1.56279	-1.66208	7.59329e-08	-1.57724	-1.68243
80313401	chr7:80313401:G:A	8.99264e-09	-1.31617e-10	-0.204148	1.16945e-06	-1.31617e-10	-0.52524
80313477	chr7:80313477:C:T	4.66087e-09	-1.31617e-10	-0.861352	1.01475e-06	-1.31617e-10	-0.66713
80314045	chr7:80314045:T:A	5.30084e-10	-1.48186	-1.55342	9.01931e-08	-1.50516	-1.58241
80314211	chr7:80314211:C:T	3.55365e-09	-1.31617e-10	-1.13258	7.19539e-07	-1.31617e-10	-1.01092
80314515	chr7:80314515:C:T	4.47176e-10	-1.44846	-1.7569	8.95082e-08	-1.30946	-1.78573
80315061	chr7:80315061:G:A	3.05147e-09	-1.31617e-10	-1.28493	5.09521e-07	-1.31617e-10	-1.35605
80315124	chr7:80315124:C:T	2.97792e-09	-1.31617e-10	-1.30933	5.49737e-07	-1.31617e-10	-1.28009
80315600	chr7:80315600:G:A	1.80653e-09	-1.31617e-10	-1.80914	3.32568e-07	-1.31617e-10	-1.78268
80315688	chr7:80315688:G:A	5.86819e-09	-1.31617e-10	-0.631008	7.27246e-07	-1.31617e-10	-1.00026
80315796	chr7:80315796:T:C	2.06821e-09	-0.953217	-0.720653	4.29729e-07	-0.734559	-0.791811
80316274	chr7:80316274:G:C	2.19446e-09	-1.56993	-0.0446865	1.26626e-07	-1.64334	-1.10495
80316370	chr7:80316370:G:A	4.84537e-10	-1.50741	-1.6177	8.11645e-08	-1.53063	-1.66242
80316505	chr7:80316505:A:C	4.86434e-10	-1.41696	-1.70425	9.85143e-08	-1.28675	-1.71258
80316681	chr7:80316681:AG:A	1.91392e-09	-1.31617e-10	-1.7514	3.26396e-07	-1.31617e-10	-1.80141
80317883	chr7:80317883:C:T	1.85462e-09	-0.322676	-1.4602	4.08143e-07	-0.0288924	-1.54902
80318192	chr7:80318192:C:A	1.82825e-09	-1.31617e-10	-1.7972	3.23599e-07	-1.31617e-10	-1.81002
80318212	chr7:80318212:A:G	4.20604e-10	-1.52979	-1.73683	8.24133e-08	-1.43401	-1.74377
80318323	chr7:80318323:C:T	1.82909e-09	-1.31617e-10	-1.79674	3.23647e-07	-1.31617e-10	-1.80987
80318895	chr7:80318895:C:T	1.91015e-09	-1.31617e-10	-1.75337	3.4918e-07	-1.31617e-10	-1.73394
80319387	chr7:80319387:G:A	2.50852e-09	-0.304205	-1.17666	4.9599e-07	-0.0613697	-1.3216
80319672	chr7:80319672:A:T	3.81384e-10	-1.63813	-1.72638	9.5392e-08	-1.60692	-1.42462
80319674	chr7:80319674:G:A	2.48641e-09	-1.31617e-10	-1.48972	3.76285e-07	-1.31617e-10	-1.65918
80319834	chr7:80319834:A:T	7.1792e-10	-1.50057	-1.23138	6.63762e-08	-1.60783	-1.78636
80319884	chr7:80319884:G:A	3.34714e-09	-1.31617e-10	-1.19245	4.63064e-07	-1.31617e-10	-1.45166
80319885	chr7:80319885:A:G	3.34706e-09	-1.31617e-10	-1.19247	4.63102e-07	-1.31617e-10	-1.45158
80319917	chr7:80319917:A:G	1.94421e-09	-1.31617e-10	-1.7357	3.55366e-07	-1.31617e-10	-1.71638
80320101	chr7:80320101:A:C	2.01441e-09	-1.31617e-10	-1.70023	3.70258e-07	-1.31617e-10	-1.67533
80320202	chr7:80320202:C:T	7.61878e-10	-0.887228	-1.7853	1.77035e-07	-0.672218	-1.74096
80320247	chr7:80320247:C:A	1.72058e-09	-0.772812	-1.08508	3.74389e-07	-0.563271	-1.10096
80320481	chr7:80320481:G:A	2.64456e-09	-1.31617e-10	-1.42805	5.02554e-07	-1.31617e-10	-1.36982
80320650	chr7:80320650:G:A	1.94779e-09	-1.31617e-10	-1.73386	4.08152e-07	-1.31617e-10	-1.57788
80321282	chr7:80321282:T:C	2.14159e-09	-1.31617e-10	-1.639	3.46993e-07	-1.31617e-10	-1.74022
80321436	chr7:80321436:G:A	2.30592e-09	-1.59364	0.0285706	1.28995e-07	-1.64626	-1.08349
80321626	chr7:80321626:A:G	4.03696e-10	-1.5374	-1.77025	7.33265e-08	-1.52213	-1.77248
80321644	chr7:80321644:T:C	2.52082e-09	-1.31617e-10	-1.47597	4.59972e-07	-1.31617e-10	-1.45836
80322670	chr7:80322670:T:C	1.89875e-09	-1.31617e-10	-1.75936	3.89728e-07	-1.31617e-10	-1.62408
80322727	chr7:80322727:C:T	2.03945e-09	-0.748029	-0.939845	4.42502e-07	-0.536496	-0.960585
80322922	chr7:80322922:C:T	2.19195e-09	-1.61576	-9.09645e-10	4.01182e-07	-1.59511	-9.09645e-10
80322960	chr7:80322960:A:C	1.91556e-09	-1.31617e-10	-1.75054	3.51318e-07	-1.31617e-10	-1.72783
80323046	chr7:80323046:G:C	4.62513e-09	-0.86905	-9.09645e-10	9.15207e-07	-0.770375	-9.09645e-10
80323061	chr7:80323061:T:C	2.27847e-09	-1.31617e-10	-1.57705	4.96755e-07	-1.31617e-10	-1.38143
80323084	chr7:80323084:T:C	2.27904e-09	-1.31617e-10	-1.5768	4.96866e-07	-1.31617e-10	-1.38121
80323299	chr7:80323299:C:T	2.2271e-09	-1.59985	-9.09645e-10	4.14917e-07	-1.56145	-9.09645e-10
80323439	chr7:80323439:G:A	4.12731e-10	-1.48972	-1.79579	8.26807e-08	-1.36865	-1.80589
80323703	chr7:80323703:G:T	4.98383e-08	-1.31617e-10	1.50823	1.82132e-05	-1.31617e-10	2.22037
80324421	chr7:80324421:C:A	3.51614e-09	-1.31617e-10	-1.14319	6.6482e-07	-1.31617e-10	-1.09001
80324513	chr7:80324513:C:A	2.19091e-09	-1.31617e-10	-1.61624	3.77991e-07	-1.31617e-10	-1.65466
80324765	chr7:80324765:A:G	2.93069e-09	-1.31617e-10	-1.32532	4.19476e-07	-1.31617e-10	-1.55052
80325069	chr7:80325069:C:A	1.95339e-09	-1.31617e-10	-1.73099	4.1037e-07	-1.31617e-10	-1.57247
80325072	chr7:80325072:C:A	1.77649e-08	-1.31617e-10	0.476668	5.1171e-06	-1.31617e-10	0.950819
80325081	chr7:80325081:T:C	2.82145e-09	-1.31617e-10	-1.3633	3.88913e-07	-1.31617e-10	-1.62617
80325100	chr7:80325100:T:C	1.92687e-08	-1.31617e-10	0.557927	2.01041e-06	-1.31617e-10	0.0165711
80325291	chr7:80325291:A:C	3.95453e-10	-1.61064	-1.71764	6.99927e-08	-1.59249	-1.74865
80325342	chr7:80325342:C:T	2.07815e-09	-1.58187	-0.0872015	1.20664e-07	-1.64434	-1.15218
80325522	chr7:80325522:C:A	2.54691e-09	-0.580365	-0.885307	5.63907e-07	-0.348229	-0.906407
80325656	chr7:80325656:G:A	3.73519e-09	-1.31617e-10	-1.08276	5.08395e-07	-1.31617e-10	-1.35827
80325701	chr7:80325701:G:T	2.12606e-09	-1.31617e-10	-1.64628	3.36563e-07	-1.31617e-10	-1.77074
80325800	chr7:80325800:A:G	2.25683e-09	-1.58659	-9.09645e-10	4.15948e-07	-1.55896	-9.09645e-10
80326198	chr7:80326198:G:A	1.47242e-09	-0.856162	-1.15748	2.73937e-07	-0.672443	-1.30418
80326205	chr7:80326205:A:G	3.79504e-10	-1.60091	-1.76854	6.46248e-08	-1.63104	-1.78989
80326408	chr7:80326408:T:C	3.79437e-10	-1.64477	-1.72485	9.23792e-08	-1.6442	-1.41942
80326723	chr7:80326723:G:C	4.13939e-10	-1.49594	-1.78665	7.55842e-08	-1.47751	-1.78676
80326736	chr7:80326736:T:C	2.04837e-09	-1.31617e-10	-1.68351	3.50127e-07	-1.31617e-10	-1.73123
80326780	chr7:80326780:A:T	2.63818e-09	-0.530788	-0.899677	5.7349e-07	-0.321576	-0.916208
80326956	chr7:80326956:C:T	2.34902e-09	-1.31617e-10	-1.54656	3.6185e-07	-1.31617e-10	-1.6983
80327484	chr7:80327484:C:T	2.66703e-09	-0.537592	-0.881997	5.82346e-07	-0.328393	-0.894068
80328211	chr7:80328211:G:A	2.01902e-09	-1.57662	-0.121326	1.19156e-07	-1.64324	-1.16586
80328226	chr7:80328226:T:G	3.83955e-10	-1.56986	-1.78792	6.51154e-08	-1.61072	-1.80264
80328328	chr7:80328328:G:A	2.27115e-09	-1.31617e-10	-1.58027	4.32491e-07	-1.31617e-10	-1.51996
80328500	chr7:80328500:G:T	1.86314e-09	-1.31617e-10	-1.77829	3.26814e-07	-1.31617e-10	-1.80014
80328560	chr7:80328560:A:G	2.48789e-09	-1.31617e-10	-1.48912	4.53229e-07	-1.31617e-10	-1.47313
80328638	chr7:80328638:G:A	2.41825e-09	-1.31617e-10	-1.51751	5.76335e-07	-1.31617e-10	-1.23284
80328763	chr7:80328763:C:A	8.76783e-10	-1.02799	-1.50406	1.73389e-07	-0.867873	-1.56611
80328845	chr7:80328845:C:T	1.82817e-09	-1.31617e-10	-1.79724	3.23468e-07	-1.31617e-10	-1.81042
80328905	chr7:80328905:G:A	2.12342e-09	-1.31617e-10	-1.64753	4.02968e-07	-1.31617e-10	-1.59067
80329338	chr7:80329338:A:G	1.82554e-09	-1.31617e-10	-1.79868	3.86718e-07	-1.31617e-10	-1.63183
80329831	chr7:80329831:A:G	6.30238e-10	-1.16474	-1.69747	1.16659e-07	-1.12955	-1.70072
80330067	chr7:80330067:C:T	9.56065e-09	-1.31617e-10	-0.142899	1.98328e-06	-1.31617e-10	0.00298191
80330073	chr7:80330073:C:T	6.42694e-10	-1.20915	-1.6335	1.4354e-07	-1.32229	-1.30063
80330404	chr7:80330404:GA:G	1.91363e-09	-1.31617e-10	-1.75155	3.29304e-07	-1.31617e-10	-1.79254
80330439	chr7:80330439:T:A	4.02219e-10	-1.51637	-1.79494	8.40999e-08	-1.60743	-1.55009
80330700	chr7:80330700:G:A	2.53415e-09	-1.31617e-10	-1.4707	3.67454e-07	-1.31617e-10	-1.68293
80330703	chr7:80330703:A:G	2.48588e-09	-1.31617e-10	-1.48993	3.71982e-07	-1.31617e-10	-1.67068
80331066	chr7:80331066:C:T	2.6002e-09	-1.31617e-10	-1.44497	3.72403e-07	-1.31617e-10	-1.66955
80331157	chr7:80331157:G:A	1.88144e-09	-1.31617e-10	-1.76852	8.73893e-06	-1.31617e-10	1.48602
80331177	chr7:80331177:T:A	1.81871e-09	-1.31617e-10	-1.80243	3.26838e-07	-1.31617e-10	-1.80006
80331327	chr7:80331327:A:C	3.78831e-10	-1.56048	-1.81074	8.99578e-08	-1.47918	-1.611
80331775	chr7:80331775:G:A	4.17535e-10	-1.56291	-1.71103	1.35235e-07	-1.48315	-1.19936
80331988	chr7:80331988:C:G	1.20451e-09	-1.59171	-0.622774	3.63421e-07	-1.50138	-0.192582
80332257	chr7:80332257:G:A	2.21864e-09	-1.60366	-9.09645e-10	4.29606e-07	-1.52666	-9.09645e-10
80332675	chr7:80332675:C:T	1.82649e-09	-1.31617e-10	-1.79816	3.23771e-07	-1.31617e-10	-1.80949
80332973	chr7:80332973:G:A	2.19337e-09	-1.61512	-9.09645e-10	3.80999e-07	-1.64673	-9.09645e-10
80333439	chr7:80333439:A:T	2.31278e-09	0.0427081	-1.60481	1.12823e-06	0.132143	-0.693266
80333760	chr7:80333760:G:A	2.51658e-08	-1.31617e-10	0.824931	3.90129e-06	-1.31617e-10	0.679537
80334732	chr7:80334732:TATA:T	1.87784e-09	-1.31617e-10	-1.77043	3.25595e-07	-1.31617e-10	-1.80387
80335260	chr7:80335260:T:C	5.8534e-09	-1.31617e-10	-0.633533	1.97154e-06	-1.31617e-10	-0.00295551
80335358	chr7:80335358:A:G	2.12498e-09	-1.64679	-9.09645e-10	3.90784e-07	-1.62137	-9.09645e-10
80335646	chr7:80335646:G:A	1.42917e-09	-1.19647	-0.846991	9.21282e-07	-1.28473	0.520974
80336157	chr7:80336157:C:T	1.85832e-08	0.521702	-9.09645e-10	4.31699e-06	0.780789	-9.09645e-10
80336250	chr7:80336250:C:T	1.90013e-09	-1.31617e-10	-1.75863	3.97277e-07	-1.31617e-10	-1.60489
80336856	chr7:80336856:A:T	4.22419e-09	-0.959727	-9.09645e-10	6.97629e-07	-1.04184	-9.09645e-10
80336864	chr7:80336864:G:T	1.91564e-07	4.66539	-1.81073	1.36325e-05	3.69958	-1.76889
80337229	chr7:80337229:G:A	4.17915e-09	0.2734	-1.24385	1.02777e-06	0.541705	-1.19608
80337849	chr7:80337849:C:T	7.50404e-10	-1.2645	-1.4232	2.53994e-07	-1.02089	-1.03133
80338025	chr7:80338025:A:G	1.95884e-09	-1.31617e-10	-1.7282	3.3755e-07	-1.31617e-10	-1.76781
80338057	chr7:80338057:T:C	8.12436e-10	-1.25291	-1.35536	2.84843e-07	-1.00588	-0.931708
80338719	chr7:80338719:G:A	4.11617e-09	-0.985632	-9.09645e-10	8.47141e-07	-0.847658	-9.09645e-10
80338767	chr7:80338767:T:C	6.24545e-10	-1.27688	-1.59441	1.98453e-07	-1.03458	-1.26439
80338786	chr7:80338786:CT:C	5.74277e-10	-1.32545	-1.62975	8.96961e-08	-1.41566	-1.67744
80339203	chr7:80339203:T:C	2.43012e-09	-1.31617e-10	-1.51261	1.11091e-06	-1.31617e-10	-0.576589
80339404	chr7:80339404:C:CTT	4.79579e-10	-1.51047	-1.62493	2.48229e-07	-1.40136	-0.673814
80339428	chr7:80339428:A:G	2.16461e-09	-1.62832	-9.09645e-10	4.07213e-07	-1.58019	-9.09645e-10
80339499	chr7:80339499:C:T	1.81619e-09	-1.31617e-10	-1.80381	3.84882e-07	-1.31617e-10	-1.63659
80339742	chr7:80339742:A:G	5.14733e-10	-1.47993	-1.58473	2.84071e-07	-1.36106	-0.579245
80340170	chr7:80340170:C:A	4.88735e-10	-1.50857	-1.60792	2.64014e-07	-1.39436	-0.619167
80340196	chr7:80340196:G:A	4.58906e-09	-0.87688	-9.09645e-10	9.5545e-07	-0.727343	-9.09645e-10
80340432	chr7:80340432:C:T	1.83096e-09	-1.31617e-10	-1.79571	3.25668e-07	-1.31617e-10	-1.80365
80340969	chr7:80340969:G:A	2.65719e-09	-1.31617e-10	-1.42328	6.80719e-07	-1.31617e-10	-1.06638
80341268	chr7:80341268:T:A	2.24246e-09	-1.31617e-10	-1.59298	3.42126e-07	-1.31617e-10	-1.75435
80341385	chr7:80341385:C:T	3.96529e-09	-1.31617e-10	-1.02298	5.6419e-07	-1.31617e-10	-1.25413
80341578	chr7:80341578:G:A	2.04018e-09	-1.31617e-10	-1.68752	4.56326e-07	-1.31617e-10	-1.46632
80342301	chr7:80342301:C:A	2.03822e-09	-1.31617e-10	-1.68848	4.54734e-07	-1.31617e-10	-1.46981
80342379	chr7:80342379:A:G	2.15757e-09	-1.63157	-9.09645e-10	3.92902e-07	-1.61596	-9.09645e-10
80342389	chr7:80342389:G:A	1.24056e-09	-0.864403	-1.32059	2.57912e-07	-1.01424	-1.02266
80342636	chr7:80342636:A:T	3.45165e-09	-1.31617e-10	-1.1617	7.1631e-07	-1.31617e-10	-1.01541
80342802	chr7:80342802:A:T	4.88906e-10	-1.49324	-1.6229	2.313e-07	-1.37146	-0.77435
80342991	chr7:80342991:C:T	1.00996e-08	-1.31617e-10	-0.0880567	1.0719e-06	-1.31617e-10	-0.612339
80343394	chr7:80343394:A:G	9.20837e-10	-1.34297	-1.14005	2.97816e-07	-1.08755	-0.805501
80343703	chr7:80343703:G:A	1.80329e-09	-1.31617e-10	-1.81094	3.41933e-07	-1.31617e-10	-1.75491
80343792	chr7:80343792:C:T	2.06252e-09	-1.31617e-10	-1.67662	3.46702e-07	-1.31617e-10	-1.74106
80343851	chr7:80343851:A:T	1.70387e-08	0.434932	-9.09645e-10	4.13412e-06	0.737505	-9.09645e-10
80344137	chr7:80344137:T:A	3.40269e-09	-1.31617e-10	-1.17599	4.37761e-07	-1.31617e-10	-1.50785
80344509	chr7:80344509:A:G	5.44987e-09	-1.31617e-10	-0.704962	1.01982e-06	-1.31617e-10	-0.662143
80344797	chr7:80344797:CAATA:C	1.22157e-08	-1.31617e-10	0.102167	1.46948e-06	-1.31617e-10	-0.29686
80345278	chr7:80345278:C:T	2.14817e-09	-1.31617e-10	-1.63594	4.96093e-07	-1.31617e-10	-1.38276
80345310	chr7:80345310:A:G	7.88355e-10	-0.832479	-1.80588	1.6407e-07	-0.690002	-1.79923
80345681	chr7:80345681:A:G	5.59623e-10	-1.35663	-1.62442	1.57887e-07	-1.11424	-1.4134
80346197	chr7:80346197:G:T	4.62796e-10	-1.49409	-1.67693	8.26384e-08	-1.55742	-1.61763
80346204	chr7:80346204:T:C	2.55146e-09	-1.46389	-9.09645e-10	3.8279e-07	-1.64204	-9.09645e-10
80346660	chr7:80346660:G:A	3.577e-09	-1.31617e-10	-1.12603	1.09452e-06	-1.31617e-10	-0.591454
80346699	chr7:80346699:T:C	4.07446e-09	-1.31617e-10	-0.995816	1.3058e-06	-1.31617e-10	-0.414955
80346739	chr7:80346739:G:A	3.75854e-09	-1.31617e-10	-1.07652	1.169e-06	-1.31617e-10	-0.525622
80346932	chr7:80346932:G:T	2.91095e-09	-1.31617e-10	-1.33208	7.5279e-07	-1.31617e-10	-0.96574
80347082	chr7:80347082:C:A	3.06065e-09	-1.31617e-10	-1.28193	4.88749e-07	-1.31617e-10	-1.39768
80347123	chr7:80347123:C:G	2.96849e-09	-1.31617e-10	-1.3125	3.94718e-07	-1.31617e-10	-1.61135
80347577	chr7:80347577:T:C	1.07471e-09	-0.550266	-1.77824	2.51041e-07	-0.263798	-1.80011
80347621	chr7:80347621:C:G	8.98812e-10	-0.728313	-1.77892	2.42076e-07	-0.459223	-1.64105
80347788	chr7:80347788:G:A	2.12678e-09	-1.64595	-9.09645e-10	3.82078e-07	-1.6439	-9.09645e-10
80347830	chr7:80347830:G:A	3.39887e-09	-1.31617e-10	-1.17711	1.02067e-06	-1.31617e-10	-0.661312
80348133	chr7:80348133:G:C	3.73517e-09	-1.45954	0.376782	3.68682e-07	-1.4116	-0.267988
80348556	chr7:80348556:A:C	1.8681e-09	-1.31617e-10	-1.77563	3.39884e-07	-1.31617e-10	-1.76092
80348591	chr7:80348591:T:C	2.89566e-09	-1.31617e-10	-1.33734	7.46798e-07	-1.31617e-10	-0.973731
80348752	chr7:80348752:A:T	6.52626e-10	-1.39132	-1.43599	1.9557e-07	-1.152	-1.16161
80349087	chr7:80349087:A:G	8.93972e-10	-0.729325	-1.78331	2.39092e-07	-0.462842	-1.64984
80349317	chr7:80349317:T:G	4.38796e-10	-1.43603	-1.78824	1.08909e-07	-1.51193	-1.38708
80349813	chr7:80349813:CATTAAG:C	2.54701e-09	-1.31617e-10	-1.46564	6.3049e-07	-1.31617e-10	-1.14303
80349879	chr7:80349879:G:A	2.01047e-09	-1.31617e-10	-1.70219	3.36018e-07	-1.31617e-10	-1.77236
80350213	chr7:80350213:T:C	2.16649e-09	-1.31617e-10	-1.62745	3.49984e-07	-1.31617e-10	-1.73164
80350301	chr7:80350301:A:T	2.26847e-09	-1.31617e-10	-1.58145	3.60793e-07	-1.31617e-10	-1.70122
80350344	chr7:80350344:A:G	5.98117e-09	-1.31617e-10	-0.611939	1.11844e-06	-1.31617e-10	-0.569835
80350665	chr7:80350665:T:G	6.6992e-09	-1.31617e-10	-0.498566	1.25592e-06	-1.31617e-10	-0.4539
80350947	chr7:80350947:G:A	6.79707e-10	-1.28359	-1.50306	1.87741e-07	-1.03275	-1.32172
80351152	chr7:80351152:C:A	1.28104e-09	-0.342425	-1.81046	3.59709e-07	-0.513178	-1.19105
80351293	chr7:80351293:G:A	5.11212e-10	-1.28484	-1.78669	1.37107e-07	-1.01006	-1.6587
80351435	chr7:80351435:G:A	3.3524e-09	-1.31617e-10	-1.19088	9.77889e-07	-1.31617e-10	-0.704129
80351478	chr7:80351478:T:C	4.56967e-09	-1.31617e-10	-0.881113	1.29876e-06	-1.31617e-10	-0.420361
80351526	chr7:80351526:T:A	4.56211e-09	-1.31617e-10	-0.882768	1.29646e-06	-1.31617e-10	-0.422135
80352030	chr7:80352030:T:C	4.50331e-09	-1.31617e-10	-0.895743	1.25528e-06	-1.31617e-10	-0.454409
80352291	chr7:80352291:G:A	2.96411e-09	-1.31398	-9.09645e-10	6.11724e-07	-1.17324	-9.09645e-10
80352371	chr7:80352371:C:T	2.23053e-09	-1.31617e-10	-1.59832	5.66601e-06	-1.31617e-10	1.05272
80352436	chr7:80352436:C:T	2.64505e-09	-1.42786	-9.09645e-10	4.4449e-07	-1.4926	-9.09645e-10
80352521	chr7:80352521:G:A	4.85334e-09	-1.31617e-10	-0.820887	1.37931e-06	-1.31617e-10	-0.360187
80352808	chr7:80352808:C:A	3.27031e-09	-1.31617e-10	-1.21567	9.4595e-07	-1.31617e-10	-0.737335
80353107	chr7:80353107:A:G	8.41029e-10	-0.911452	-1.66223	1.21613e-07	-1.0296	-1.75908
80353213	chr7:80353213:G:A	4.85276e-09	-1.31617e-10	-0.821006	1.37925e-06	-1.31617e-10	-0.36023
80353304	chr7:80353304:A:T	4.85244e-09	-1.31617e-10	-0.821074	1.37894e-06	-1.31617e-10	-0.360456
80353443	chr7:80353443:C:G	1.43384e-09	-0.229927	-1.81027	3.65712e-07	0.0821001	-1.76978
80353448	chr7:80353448:A:G	5.55128e-09	-1.31617e-10	-0.686526	1.03652e-06	-1.31617e-10	-0.645905
80353756	chr7:80353756:A:G	4.78297e-09	-1.31617e-10	-0.835493	1.35528e-06	-1.31617e-10	-0.377759
80353948	chr7:80353948:A:G	2.11797e-09	-1.31617e-10	-1.6501	3.73503e-07	-1.31617e-10	-1.6666
80354135	chr7:80354135:G:A	1.24473e-08	-1.31617e-10	0.120952	2.72401e-06	-1.31617e-10	0.320335
80354602	chr7:80354602:A:G	1.965e-09	-1.31617e-10	-1.72506	3.35218e-07	-1.31617e-10	-1.77474
80354669	chr7:80354669:A:G	2.22198e-09	-1.31617e-10	-1.60216	5.17731e-07	-1.31617e-10	-1.34007
80354831	chr7:80354831:A:G	4.87973e-10	-1.32951	-1.78854	1.28701e-07	-1.0688	-1.66323
80355850	chr7:80355850:TA:T	8.64209e-09	-1.31617e-10	-0.24391	1.95176e-06	-1.31617e-10	-0.0130407
80355934	chr7:80355934:T:C	5.3879e-09	-1.31617e-10	-0.716398	1.2849e-06	-1.31617e-10	-0.431089
80356153	chr7:80356153:T:G	2.00201e-09	-1.31617e-10	-1.7064	5.04017e-07	-1.31617e-10	-1.36692
80356234	chr7:80356234:A:G	4.29584e-09	-1.31617e-10	-0.942908	1.20465e-06	-1.31617e-10	-0.495579
80356251	chr7:80356251:T:C	8.1553e-09	-1.31617e-10	-0.301887	1.82894e-06	-1.31617e-10	-0.0780359
80356293	chr7:80356293:T:A	3.53787e-09	-1.31617e-10	-1.13703	1.0365e-06	-1.31617e-10	-0.645919
80356317	chr7:80356317:A:C	4.698e-10	-1.35763	-1.79838	9.17129e-08	-1.26491	-1.80595
80356407	chr7:80356407:T:G	4.8541e-09	-1.31617e-10	-0.82073	1.38011e-06	-1.31617e-10	-0.359606
80356993	chr7:80356993:C:T	1.95058e-09	-1.31617e-10	-1.73243	4.09649e-07	-1.31617e-10	-1.57422
80357020	chr7:80357020:A:T	4.51035e-10	-1.43321	-1.76355	1.01549e-07	-1.50084	-1.46814
80357384	chr7:80357384:T:A	1.25611e-09	-1.42214	-0.750389	5.81011e-07	-1.3572	0.132441
80357438	chr7:80357438:T:C	4.96195e-09	-1.31617e-10	-0.798755	1.58263e-06	-1.31617e-10	-0.222681
80357502	chr7:80357502:A:G	5.08565e-09	-1.31617e-10	-0.774131	1.63406e-06	-1.31617e-10	-0.190702
80357693	chr7:80357693:A:G	2.29458e-09	-1.31617e-10	-1.57001	3.99527e-07	-1.31617e-10	-1.59924
80357766	chr7:80357766:G:A	2.19651e-09	-1.31617e-10	-1.61368	4.88475e-06	-1.31617e-10	0.904349
80357877	chr7:80357877:A:G	4.5103e-10	-1.40568	-1.79109	9.0614e-08	-1.27268	-1.81024
80357890	chr7:80357890:A:G	4.53115e-10	-1.41015	-1.78202	9.03375e-08	-1.27818	-1.8078
80358069	chr7:80358069:T:C	4.48053e-09	-1.31617e-10	-0.900813	1.41359e-06	-1.31617e-10	-0.335638
80358101	chr7:80358101:A:T	2.20369e-09	-1.31617e-10	-1.61042	4.06536e-07	-1.31617e-10	-1.58185
80358115	chr7:80358115:T:C	5.63692e-10	-1.16797	-1.80583	1.15909e-07	-1.04425	-1.79247
80358455	chr7:80358455:A:G	5.58057e-10	-1.17292	-1.81093	1.13709e-07	-1.04899	-1.8069
80358585	chr7:80358585:C:T	2.20525e-09	-1.31617e-10	-1.60971	5.01023e-06	-1.31617e-10	0.929712
80358790	chr7:80358790:G:A	1.80328e-09	-1.31617e-10	-1.81095	3.297e-07	-1.31617e-10	-1.79134
80358905	chr7:80358905:CA:C	8.06693e-09	1.496	-1.80878	6.82888e-07	0.738933	-1.80213
80359407	chr7:80359407:A:G	5.52397e-10	-1.20971	-1.78433	1.47716e-07	-0.9202	-1.67403
80359719	chr7:80359719:TCA:T	6.00149e-09	-1.31617e-10	-0.608546	1.57237e-06	-1.31617e-10	-0.229187
80360126	chr7:80360126:A:G	5.51662e-10	-1.58797	-1.40741	6.42884e-08	-1.61795	-1.8082
80360141	chr7:80360141:C:A	4.23127e-09	-1.31617e-10	-0.958053	1.31061e-06	-1.31617e-10	-0.411281
80360626	chr7:80360626:C:T	3.90837e-10	-1.56893	-1.77109	9.71917e-08	-1.60879	-1.40405
80360644	chr7:80360644:G:A	6.66168e-09	-1.31617e-10	-0.504184	2.15029e-06	-1.31617e-10	0.0838345
80360649	chr7:80360649:C:A	1.99856e-09	-1.31617e-10	-1.70813	3.67623e-07	-1.31617e-10	-1.68247
80360737	chr7:80360737:T:C	4.56766e-09	-1.31617e-10	-0.881555	1.44683e-06	-1.31617e-10	-0.312393
80361171	chr7:80361171:C:T	1.01225e-08	-1.31617e-10	-0.0857971	1.46016e-06	-1.31617e-10	-0.303225
80361713	chr7:80361713:C:A	6.1114e-10	-1.27866	-1.61432	2.49687e-07	-1.01967	-1.04964
80361792	chr7:80361792:C:T	4.85557e-10	-1.47108	-1.65194	2.04267e-07	-1.34864	-0.92146
80361815	chr7:80361815:A:G	1.86739e-09	-1.31617e-10	-1.77601	3.23317e-07	-1.31617e-10	-1.81089
80361828	chr7:80361828:G:A	5.25257e-10	-1.25918	-1.78524	1.0956e-07	-1.08502	-1.80804
80361861	chr7:80361861:A:G	2.17206e-09	-1.31617e-10	-1.62488	4.00595e-07	-1.31617e-10	-1.59657
80361946	chr7:80361946:T:C	3.8376e-10	-1.59172	-1.76657	9.47664e-08	-1.62335	-1.41476
80361975	chr7:80361975:T:A	6.80852e-10	-0.980362	-1.8046	1.44409e-07	-0.825067	-1.79181
80362004	chr7:80362004:T:C	1.8082e-09	-1.31617e-10	-1.80822	3.32982e-07	-1.31617e-10	-1.78144
80362155	chr7:80362155:G:T	1.80714e-09	-1.31617e-10	-1.80881	3.36886e-07	-1.31617e-10	-1.76978
80362169	chr7:80362169:A:G	1.84504e-09	-1.31617e-10	-1.78806	3.25749e-07	-1.31617e-10	-1.8034
80362484	chr7:80362484:C:T	3.82521e-10	-1.59066	-1.77086	9.59459e-08	-1.62403	-1.40172
80362585	chr7:80362585:A:G	4.48922e-09	-1.31617e-10	-0.898876	1.41341e-06	-1.31617e-10	-0.335763
80362671	chr7:80362671:G:T	2.22478e-09	-1.31617e-10	-1.60089	5.23035e-06	-1.31617e-10	0.972708
80362832	chr7:80362832:G:C	1.97445e-09	0.0191604	-1.73942	3.66892e-07	0.120751	-1.80521
80363055	chr7:80363055:C:T	7.78838e-10	-0.856798	-1.79371	1.70198e-07	-0.6809	-1.77166
80363076	chr7:80363076:G:C	2.09997e-09	-1.31617e-10	-1.65863	3.50432e-07	-1.31617e-10	-1.73036
80363117	chr7:80363117:C:A	9.59627e-09	-1.31617e-10	-0.13918	1.39494e-06	-1.31617e-10	-0.348917
80363133	chr7:80363133:G:C	3.86906e-10	-1.58117	-1.76896	9.59773e-08	-1.61838	-1.40703
80363604	chr7:80363604:T:C	1.93148e-09	0.0126204	-1.75489	3.66682e-07	0.114621	-1.79965
80363650	chr7:80363650:T:C	1.48543e-07	3.66805	-1.06774	1.38377e-05	2.6434	-0.69777
80363710	chr7:80363710:A:G	2.05018e-09	-1.31617e-10	-1.68263	3.7821e-07	-1.31617e-10	-1.65408
80363938	chr7:80363938:T:C	5.64475e-10	-1.19805	-1.77437	1.54072e-07	-0.904619	-1.64749
80363940	chr7:80363940:T:G	3.90516e-10	-1.57582	-1.76502	9.54358e-08	-1.61246	-1.41861
80364126	chr7:80364126:C:T	8.43564e-10	-0.780003	-1.79067	1.85785e-07	-0.5974	-1.76754
80364241	chr7:80364241:T:C	3.87619e-10	-1.57142	-1.77687	9.93401e-08	-1.60939	-1.38158
80364385	chr7:80364385:T:A	3.85541e-09	-1.31617e-10	-1.05108	4.82865e-07	-1.31617e-10	-1.40979
80364484	chr7:80364484:G:T	1.69666e-09	-0.118343	-1.75355	3.20056e-07	-0.0208326	-1.8002
80364549	chr7:80364549:C:T	1.76124e-09	-0.0773291	-1.75721	3.34634e-07	0.0219802	-1.79847
80364591	chr7:80364591:G:A	1.70684e-09	-0.108951	-1.75696	3.23905e-07	-0.0104295	-1.79865
80364649	chr7:80364649:C:T	1.71733e-09	-0.102851	-1.75693	3.25837e-07	-0.00434126	-1.79879
80364779	chr7:80364779:C:T	3.98244e-09	-1.31617e-10	-1.01866	1.07071e-06	-1.31617e-10	-0.613444
80364934	chr7:80364934:T:C	3.8683e-10	-1.58178	-1.76854	9.56578e-08	-1.61658	-1.41216
80364943	chr7:80364943:T:G	6.65051e-09	-1.31617e-10	-0.505862	2.14618e-06	-1.31617e-10	0.0819174
80364978	chr7:80364978:A:G	1.81246e-09	-1.31617e-10	-1.80587	3.40577e-07	-1.31617e-10	-1.75888
80365049	chr7:80365049:G:A	1.90395e-09	-0.00159766	-1.75503	3.61396e-07	0.10007	-1.79962
80365175	chr7:80365175:AC:A	1.73662e-09	-0.0915268	-1.75708	3.29621e-07	0.00688513	-1.79847
80365334	chr7:80365334:T:C	5.60538e-10	-1.21105	-1.76836	1.53171e-07	-0.92156	-1.63641
80365485	chr7:80365485:G:A	1.90906e-09	-1.31617e-10	-1.75395	3.2338e-07	-1.31617e-10	-1.8107
80365638	chr7:80365638:C:T	3.79417e-10	-1.55984	-1.80983	1.4707e-07	-1.60256	-0.996051
80365639	chr7:80365639:G:A	5.4982e-09	-0.696133	-9.09645e-10	1.152e-06	-0.540266	-9.09645e-10
80365698	chr7:80365698:C:T	1.79124e-09	-0.0692787	-1.74837	3.36104e-07	0.0301236	-1.80223
80365868	chr7:80365868:T:C	1.80467e-09	-1.31617e-10	-1.81018	3.32413e-07	-1.31617e-10	-1.78315
80366075	chr7:80366075:A:G	8.85199e-10	-1.6455	-0.877001	9.96584e-08	-1.6364	-1.35138
80366527	chr7:80366527:A:G	3.56055e-10	-1.62234	-1.81088	1.43952e-07	-1.64716	-0.972887
80366664	chr7:80366664:G:A	3.81128e-10	-1.58223	-1.78295	1.00318e-07	-1.61916	-1.36202
80366719	chr7:80366719:G:C	3.63424e-10	-1.61972	-1.79302	6.54489e-08	-1.60951	-1.79875
80366740	chr7:80366740:T:A	1.92231e-09	-1.31617e-10	-1.74703	1.04643e-06	-1.31617e-10	-0.636388
80366873	chr7:80366873:T:A	1.80499e-09	-1.31617e-10	-1.81	3.3275e-07	-1.31617e-10	-1.78213
80367007	chr7:80367007:G:GT	3.04036e-08	-1.31617e-10	1.01401	5.41663e-06	-1.31617e-10	1.0077
80367024	chr7:80367024:G:C	6.63735e-09	-1.31617e-10	-0.507842	2.14253e-06	-1.31617e-10	0.0802186
80367219	chr7:80367219:T:C	2.19577e-09	-1.31617e-10	-1.61402	4.92797e-06	-1.31617e-10	0.913158
80367277	chr7:80367277:C:T	2.24618e-09	-1.31617e-10	-1.59133	5.35594e-06	-1.31617e-10	0.996437
80367368	chr7:80367368:A:G	2.13267e-09	-1.31617e-10	-1.64318	4.48056e-06	-1.31617e-10	0.817977
80367450	chr7:80367450:G:C	2.72414e-09	-1.31617e-10	-1.3984	4.51567e-07	-1.31617e-10	-1.4768
80367455	chr7:80367455:C:T	2.50595e-09	-1.48189	-9.09645e-10	4.00683e-07	-1.59635	-9.09645e-10
80367495	chr7:80367495:T:C	4.67416e-10	-1.58764	-1.57345	2.48769e-07	-1.49336	-0.579639
80367645	chr7:80367645:G:A	1.87112e-09	-1.31617e-10	-1.77402	2.9148e-06	-1.31617e-10	0.388032
80367687	chr7:80367687:G:A	5.49685e-10	-1.51878	-1.48018	3.03916e-07	-1.40825	-0.464525
80367886	chr7:80367886:T:C	4.07632e-10	-1.48823	-1.80972	7.39818e-08	-1.54025	-1.74546
80368630	chr7:80368630:A:C	3.66402e-10	-1.59363	-1.81095	6.86103e-08	-1.57261	-1.78847
80369056	chr7:80369056:T:C	6.2998e-09	-0.560037	-9.09645e-10	1.31902e-06	-0.404878	-9.09645e-10
80369099	chr7:80369099:A:T	3.89409e-10	-1.53908	-1.8046	7.27944e-08	-1.57995	-1.72194
80369196	chr7:80369196:T:C	4.08255e-10	-1.48912	-1.8073	7.106e-08	-1.5409	-1.7851
80369220	chr7:80369220:AAAAAG:A	2.39354e-09	-1.31617e-10	-1.52778	3.49066e-07	-1.31617e-10	-1.73426
80369716	chr7:80369716:T:A	2.34307e-09	-1.31617e-10	-1.54909	3.45065e-07	-1.31617e-10	-1.74579
80369995	chr7:80369995:G:C	9.5119e-09	-1.31617e-10	-0.148011	1.24867e-06	-1.31617e-10	-0.459687
80370126	chr7:80370126:A:G	1.27866e-09	-1.2704	-0.884337	1.66531e-07	-1.11178	-1.36256
80370161	chr7:80370161:G:C	4.436e-10	-1.63969	-1.5737	1.59703e-07	-1.61346	-0.902756
80370447	chr7:80370447:A:T	2.41705e-09	-1.31617e-10	-1.51801	6.50492e-06	-1.31617e-10	1.19079
80370517	chr7:80370517:T:C	3.5165e-09	-1.31617e-10	-1.14309	9.5214e-07	-1.31617e-10	-0.730813
80370659	chr7:80370659:T:C	1.23359e-09	-1.2968	-0.893828	1.60186e-07	-1.14275	-1.37044
80371004	chr7:80371004:A:G	3.98099e-09	-1.31617e-10	-1.01902	1.09465e-06	-1.31617e-10	-0.591335
80371069	chr7:80371069:C:T	4.07657e-10	-1.64514	-1.65275	7.15438e-08	-1.64719	-1.67202
80371090	chr7:80371090:G:A	2.36203e-09	-1.31617e-10	-1.54103	6.06903e-06	-1.31617e-10	1.12143
80371329	chr7:80371329:T:A	1.82276e-09	-1.31617e-10	-1.8002	3.44958e-07	-1.31617e-10	-1.7461
80371783	chr7:80371783:A:C	2.36564e-09	-1.31617e-10	-1.53951	6.06574e-06	-1.31617e-10	1.12089
80371940	chr7:80371940:G:C	1.82063e-09	-1.31617e-10	-1.80137	3.43948e-07	-1.31617e-10	-1.74904
80372077	chr7:80372077:G:A	2.36994e-09	-1.31617e-10	-1.53769	6.09988e-06	-1.31617e-10	1.1265
80372340	chr7:80372340:A:G	3.62424e-10	-1.6094	-1.8061	8.24268e-08	-1.52111	-1.65651
80372407	chr7:80372407:G:A	2.34535e-09	-1.31617e-10	-1.54812	5.89654e-06	-1.31617e-10	1.09259
80372743	chr7:80372743:G:A	6.13427e-09	-0.586664	-9.09645e-10	1.30366e-06	-0.416593	-9.09645e-10
80372907	chr7:80372907:C:A	3.65218e-10	-1.62701	-1.7808	6.22646e-08	-1.64727	-1.81086
80373298	chr7:80373298:T:C	4.6286e-10	-1.36686	-1.80402	7.73539e-08	-1.48305	-1.75809
80373500	chr7:80373500:C:T	1.84908e-09	-1.31617e-10	-1.78587	3.57483e-07	-1.31617e-10	-1.71044
80374182	chr7:80374182:T:C	2.22159e-09	-1.64472	0.0423879	2.17136e-07	-1.62979	-0.579214
80374246	chr7:80374246:A:G	6.00631e-10	-1.09966	-1.81066	9.93794e-08	-1.21934	-1.77124
80374249	chr7:80374249:T:A	4.37491e-10	-1.64012	-1.58714	1.56114e-07	-1.61221	-0.926726
80374254	chr7:80374254:A:G	2.53363e-09	-1.31617e-10	-1.4709	3.23839e-07	-1.31617e-10	-1.80928
80374286	chr7:80374286:T:C	2.25469e-09	-1.31617e-10	-1.58754	5.58282e-06	-1.31617e-10	1.03792
80374358	chr7:80374358:A:G	4.69873e-10	-1.37813	-1.77772	7.39281e-08	-1.4927	-1.79374
80374513	chr7:80374513:C:T	1.81929e-09	-1.31617e-10	-1.80211	3.2562e-07	-1.31617e-10	-1.80379
80375179	chr7:80375179:C:T	4.52481e-10	-1.64561	-1.54796	1.53382e-07	-1.64318	-0.913412
80375381	chr7:80375381:A:T	2.40607e-09	-1.31617e-10	-1.52256	3.77061e-07	-1.31617e-10	-1.65712
80375835	chr7:80375835:T:A	2.03329e-09	-1.31617e-10	-1.6909	3.74185e-07	-1.31617e-10	-1.66477
80376067	chr7:80376067:A:G	3.08413e-09	-1.31617e-10	-1.27429	6.56209e-07	-1.31617e-10	-1.10305
80376087	chr7:80376087:T:C	1.85469e-09	-1.31617e-10	-1.78283	3.5554e-07	-1.31617e-10	-1.71589
80376162	chr7:80376162:C:T	3.56032e-10	-1.62553	-1.80776	1.17861e-07	-1.64456	-1.17547
80376245	chr7:80376245:C:T	4.08492e-09	-0.993251	-9.09645e-10	6.47287e-07	-1.11674	-9.09645e-10
80376733	chr7:80376733:T:A	3.10972e-09	-1.31617e-10	-1.26602	8.92917e-07	-1.31617e-10	-0.795032
80377275	chr7:80377275:A:C	2.17836e-09	-1.62198	-9.09645e-10	3.9866e-07	-1.60142	-9.09645e-10
80377414	chr7:80377414:A:T	2.16524e-09	-1.31617e-10	-1.62802	4.22362e-07	-1.31617e-10	-1.54366
80377551	chr7:80377551:A:G	1.85708e-09	-1.31617e-10	-1.78155	3.37928e-07	-1.31617e-10	-1.76669
80378139	chr7:80378139:A:G	3.66082e-09	-1.31617e-10	-1.10287	8.60841e-07	-1.31617e-10	-0.831615
80378460	chr7:80378460:T:C	3.63273e-09	-1.31617e-10	-1.11057	8.52061e-07	-1.31617e-10	-0.841868
80379321	chr7:80379321:C:T	2.1021e-09	-1.31617e-10	-1.65762	3.88059e-07	-1.31617e-10	-1.62837
80379482	chr7:80379482:C:T	1.83063e-09	-1.31617e-10	-1.7959	3.31253e-07	-1.31617e-10	-1.78664
80380097	chr7:80380097:T:C	1.85027e-09	-1.31617e-10	-1.78522	3.58068e-07	-1.31617e-10	-1.7088
80380125	chr7:80380125:T:C	5.90166e-09	0.951524	-1.57684	6.31005e-07	0.264216	-1.40643
80380140	chr7:80380140:T:C	2.11638e-09	-1.31617e-10	-1.65085	4.56749e-07	-1.31617e-10	-1.46539
80380201	chr7:80380201:G:A	2.08242e-09	-1.31617e-10	-1.66702	3.83948e-07	-1.31617e-10	-1.63902
80380750	chr7:80380750:A:G	5.9625e-08	3.48693	-1.79941	5.04179e-06	2.7234	-1.78741
80381046	chr7:80381046:A:G	2.03662e-09	-1.31617e-10	-1.68926	3.91414e-06	-1.31617e-10	0.682825
80381965	chr7:80381965:C:T	1.98878e-09	-1.31617e-10	-1.71303	3.47482e-07	-1.31617e-10	-1.73881
80382961	chr7:80382961:G:A	9.21378e-10	-1.60197	-0.880473	5.54337e-07	-1.54245	0.2707
80383641	chr7:80383641:T:C	5.87559e-09	-1.31617e-10	-0.629748	7.17234e-07	-1.31617e-10	-1.01412
80383709	chr7:80383709:G:C	3.34318e-09	-1.31617e-10	-1.19363	7.71358e-07	-1.31617e-10	-0.941373
80384446	chr7:80384446:T:C	1.27886e-09	-0.412863	-1.74172	1.19291e-06	-0.768704	0.263327
80384512	chr7:80384512:C:A	3.53185e-10	-1.63438	-1.80694	1.16136e-07	-1.64726	-1.1875
80384903	chr7:80384903:T:C	1.94701e-09	-1.31617e-10	-1.73426	3.20182e-06	-1.31617e-10	0.481948
80385184	chr7:80385184:G:C	3.88598e-10	-1.55043	-1.79533	8.63723e-08	-1.61195	-1.5189
80386570	chr7:80386570:A:G	4.28376e-09	-0.945724	-9.09645e-10	9.33851e-07	-0.750208	-9.09645e-10
80387815	chr7:80387815:C:T	2.04717e-09	-1.31617e-10	-1.6841	3.73182e-07	-1.31617e-10	-1.66746
80388298	chr7:80388298:A:C	1.99662e-09	-1.31617e-10	-1.7091	3.59195e-06	-1.31617e-10	0.596925
80388909	chr7:80388909:G:A	1.15729e-09	-1.57654	-0.677941	9.70985e-08	-1.54252	-1.47128
80388981	chr7:80388981:A:T	1.09896e-09	-1.57226	-0.733929	9.44084e-08	-1.53773	-1.50417
80389113	chr7:80389113:C:G	3.50043e-10	-1.64169	-1.80857	1.19488e-07	-1.64614	-1.16018
80389770	chr7:80389770:C:G	2.07219e-09	-1.31617e-10	-1.67195	3.24541e-07	-1.31617e-10	-1.80711
80390038	chr7:80390038:A:C	3.68201e-09	-1.31617e-10	-1.0971	8.95548e-07	-1.31617e-10	-0.792089
80390071	chr7:80390071:CT:C	1.91928e-09	-1.31617e-10	-1.7486	1.25137e-06	-1.31617e-10	-0.457535
80390447	chr7:80390447:G:T	1.83731e-09	-1.31617e-10	-1.79225	9.91614e-07	-1.31617e-10	-0.690191
80390591	chr7:80390591:GC:G	1.15845e-09	-1.60369	-0.649784	9.15317e-08	-1.63773	-1.43511
80390716	chr7:80390716:A:G	3.80687e-09	-1.50978	0.446034	3.27433e-07	-1.46819	-0.330054
80391305	chr7:80391305:A:G	1.24069e-09	-1.52924	-0.655639	1.27759e-07	-1.57878	-1.1606
80391357	chr7:80391357:A:T	5.73052e-10	-1.38319	-1.57415	8.16252e-08	-1.44957	-1.73782
80391467	chr7:80391467:A:C	3.91723e-09	-1.31617e-10	-1.03517	8.55055e-07	-1.31617e-10	-0.838359
80392332	chr7:80392332:A:G	1.8538e-09	-1.31617e-10	-1.78332	3.37474e-07	-1.31617e-10	-1.76804
80393113	chr7:80393113:C:T	4.73344e-09	-1.49966	0.653753	4.0406e-07	-1.45659	-0.131375
80393176	chr7:80393176:T:C	2.11834e-09	-1.31617e-10	-1.64992	3.91924e-07	-1.31617e-10	-1.61846
80393831	chr7:80393831:A:G	3.32158e-09	-1.20011	-9.09645e-10	5.55907e-07	-1.26893	-9.09645e-10
80394301	chr7:80394301:T:G	3.69269e-10	-1.62433	-1.77245	1.05894e-07	-1.58919	-1.3379
80394559	chr7:80394559:G:A	2.30609e-09	-1.565	-9.09645e-10	3.96235e-07	-1.60752	-9.09645e-10
80394634	chr7:80394634:A:G	3.79987e-08	-1.31617e-10	1.237	0.000106754	-1.31617e-10	3.98876
80394649	chr7:80394649:T:C	3.8318e-08	-1.31617e-10	1.24537	0.000108602	-1.31617e-10	4.00592
80394724	chr7:80394724:C:A	3.49521e-09	-1.31617e-10	-1.14916	7.83062e-07	-1.31617e-10	-0.926314
80395012	chr7:80395012:T:G	1.70953e-08	-1.31617e-10	0.438248	3.97184e-06	-1.31617e-10	0.69746
80395179	chr7:80395179:A:G	3.4125e-09	-1.31617e-10	-1.17311	7.64608e-07	-1.31617e-10	-0.950163
80395448	chr7:80395448:A:G	1.18919e-09	-1.60943	-0.61785	9.2796e-08	-1.63966	-1.41946
80395660	chr7:80395660:C:A	3.66188e-09	-1.31617e-10	-1.10258	1.10525e-06	-1.31617e-10	-0.581697
80396316	chr7:80396316:T:C	4.60938e-09	-0.872461	-9.09645e-10	9.44277e-07	-0.739106	-9.09645e-10
80396462	chr7:80396462:A:G	2.03965e-09	-1.60625	-0.0815288	5.13018e-07	-1.58213	0.232917
80396683	chr7:80396683:C:T	1.99979e-09	-1.31617e-10	-1.70751	3.6785e-07	-1.31617e-10	-1.68185
80396688	chr7:80396688:A:G	1.02085e-09	-1.58308	-0.796842	9.12959e-08	-1.54644	-1.52898
80396865	chr7:80396865:C:T	5.33456e-09	-1.55809	0.831746	2.91894e-07	-1.61604	-0.297099
80397273	chr7:80397273:G:A	2.15293e-09	-1.63373	-9.09645e-10	3.8079e-07	-1.64728	-9.09645e-10
80397871	chr7:80397871:A:G	3.63027e-09	-1.31617e-10	-1.11125	8.16955e-07	-1.31617e-10	-0.883941
80397990	chr7:80397990:C:T	1.78481e-08	-1.31617e-10	0.481344	2.41066e-06	-1.31617e-10	0.198132
80398041	chr7:80398041:A:G	1.30229e-09	-1.55992	-0.576513	1.06312e-07	-1.51728	-1.40587
80398486	chr7:80398486:T:C	7.88528e-10	-1.48482	-1.15332	4.33821e-07	-1.40603	-0.110868
80398502	chr7:80398502:A:G	7.86189e-10	-1.4985	-1.14262	4.34025e-07	-1.42403	-0.0923953
80398565	chr7:80398565:G:A	1.83434e-09	-1.31617e-10	-1.79387	3.51768e-07	-1.31617e-10	-1.72655
80398635	chr7:80398635:T:C	2.06714e-09	-1.31617e-10	-1.67439	3.87901e-07	-1.31617e-10	-1.62877
80398827	chr7:80398827:T:A	1.82209e-09	-1.31617e-10	-1.80057	3.25305e-07	-1.31617e-10	-1.80476
80399210	chr7:80399210:T:C	4.7116e-10	-1.36708	-1.78603	9.52527e-08	-1.36327	-1.66972
80399412	chr7:80399412:C:T	1.84957e-09	-1.31617e-10	-1.7856	3.54142e-07	-1.31617e-10	-1.71983
80399524	chr7:80399524:C:T	3.98037e-09	-1.31617e-10	-1.01918	5.74295e-07	-1.31617e-10	-1.23638
80399551	chr7:80399551:T:C	2.00314e-09	-1.31617e-10	-1.70584	2.34769e-06	-1.31617e-10	0.171661
80399679	chr7:80399679:A:G	1.91052e-09	-1.31617e-10	-1.75318	1.92684e-06	-1.31617e-10	-0.0258879
80400053	chr7:80400053:A:T	1.03792e-09	-1.16423	-1.1991	3.05288e-07	-1.05912	-0.809153
80400159	chr7:80400159:G:T	1.82663e-09	-1.31617e-10	-1.79808	3.23933e-07	-1.31617e-10	-1.80899
80400172	chr7:80400172:T:C	3.6657e-09	-1.31617e-10	-1.10153	7.26031e-07	-1.31617e-10	-1.00193
80400377	chr7:80400377:G:A	4.17532e-09	-1.31617e-10	-0.971365	8.649e-07	-1.31617e-10	-0.826911
80400802	chr7:80400802:C:T	1.55954e-08	0.34642	-9.09645e-10	4.40947e-06	0.801984	-9.09645e-10
80400985	chr7:80400985:A:T	3.30963e-09	-1.31617e-10	-1.20372	4.11051e-07	-1.31617e-10	-1.57081
80401285	chr7:80401285:G:A	1.09051e-08	1.22415	-1.23548	5.46155e-07	0.522422	-1.80905
80401436	chr7:80401436:A:G	3.17135e-09	-1.31617e-10	-1.2464	7.45652e-07	-1.31617e-10	-0.975266
80401514	chr7:80401514:T:C	1.84079e-09	-1.31617e-10	-1.79036	3.38098e-07	-1.31617e-10	-1.76619
80401546	chr7:80401546:A:G	5.85155e-08	3.01701	-1.34828	2.5351e-06	2.02394	-1.77548
80401844	chr7:80401844:T:A	3.18335e-09	-1.40364	0.16102	1.12003e-06	-1.26836	0.699949
80401882	chr7:80401882:A:G	3.20315e-08	2.62069	-1.55453	1.77718e-06	1.60936	-1.7161
80401962	chr7:80401962:G:C	1.85257e-09	-1.31617e-10	-1.78398	3.5762e-07	-1.31617e-10	-1.71006
80402082	chr7:80402082:C:G	3.41963e-09	-1.31617e-10	-1.17102	6.76255e-07	-1.31617e-10	-1.07295
80402103	chr7:80402103:C:G	1.86946e-08	1.76386	-1.23618	9.17641e-07	1.02935	-1.79707
80402412	chr7:80402412:C:T	2.05016e-09	-1.31617e-10	-1.68264	3.52629e-07	-1.31617e-10	-1.72411
80402423	chr7:80402423:TA:T	6.98094e-09	1.13798	-1.59535	7.73527e-07	0.529051	-1.46762
80403373	chr7:80403373:A:G	3.17022e-09	-1.31617e-10	-1.24675	6.25567e-07	-1.31617e-10	-1.15087
80403946	chr7:80403946:T:C	1.80486e-09	-1.31617e-10	-1.81007	3.27883e-07	-1.31617e-10	-1.79687
80403971	chr7:80403971:T:G	3.20605e-09	-1.31617e-10	-1.23552	7.05986e-07	-1.31617e-10	-1.02993
80404473	chr7:80404473:A:C	4.68818e-09	0.938305	-1.79381	1.31541e-06	0.362724	-0.770346
80405064	chr7:80405064:TAAG:T	1.8937e-09	-1.31617e-10	-1.76202	3.23339e-07	-1.31617e-10	-1.81082
80405268	chr7:80405268:A:C	5.30411e-09	1.00213	-1.7342	1.15947e-06	0.42033	-0.954135
80405632	chr7:80405632:A:G	4.99908e-09	0.964357	-1.75566	1.21288e-06	0.386428	-0.875198
80405638	chr7:80405638:C:T	1.84973e-09	-1.31617e-10	-1.78552	3.58627e-07	-1.31617e-10	-1.70724
80405803	chr7:80405803:G:A	3.52437e-09	-1.31617e-10	-1.14085	1.15726e-06	-1.31617e-10	-0.535716
80405906	chr7:80405906:T:C	2.50219e-09	-1.48339	-9.09645e-10	4.0516e-07	-1.58524	-9.09645e-10
80405936	chr7:80405936:ATACT:A	5.00013e-10	-1.43639	-1.65729	1.17492e-07	-1.37205	-1.4511
80406028	chr7:80406028:C:T	3.13866e-08	-1.31617e-10	1.04583	3.94422e-06	-1.31617e-10	0.69048
80406084	chr7:80406084:C:T	1.84486e-09	-1.31617e-10	-1.78815	3.24365e-07	-1.31617e-10	-1.80766
80406176	chr7:80406176:C:A	3.57783e-09	0.647909	-1.77371	1.03154e-06	0.114913	-0.765625
80406241	chr7:80406241:C:T	1.80457e-09	-1.31617e-10	-1.81023	3.24731e-07	-1.31617e-10	-1.80653
80406473	chr7:80406473:G:A	1.81887e-09	-1.31617e-10	-1.80234	3.45069e-07	-1.31617e-10	-1.74578
80406514	chr7:80406514:ATTTG:A	8.83068e-09	-1.31617e-10	-0.222322	1.41555e-06	-1.31617e-10	-0.334249
80406685	chr7:80406685:G:A	2.73317e-08	2.56075	-1.65326	1.98428e-06	1.64414	-1.64065
80406781	chr7:80406781:A:T	4.62895e-09	0.703884	-1.57211	3.78934e-07	0.141733	-1.7939
80407444	chr7:80407444:C:A	1.91134e-09	-1.31617e-10	-1.75275	3.29285e-07	-1.31617e-10	-1.7926
80407618	chr7:80407618:A:C	5.86254e-09	1.10193	-1.7339	1.27002e-06	0.509503	-0.952244
80407707	chr7:80407707:T:C	1.89621e-09	-1.31617e-10	-1.7607	3.28057e-07	-1.31617e-10	-1.79634
80407767	chr7:80407767:C:T	1.84793e-09	-1.31617e-10	-1.78649	3.43669e-07	-1.31617e-10	-1.74985
80407892	chr7:80407892:T:C	5.94997e-09	1.115	-1.73217	1.27691e-06	0.52062	-0.957944
80408275	chr7:80408275:A:G	1.80329e-09	-1.31617e-10	-1.81094	3.26057e-07	-1.31617e-10	-1.80245
80408418	chr7:80408418:A:G	1.82383e-09	-1.31617e-10	-1.79962	3.47796e-07	-1.31617e-10	-1.73791
80408456	chr7:80408456:G:T	4.174e-09	0.796011	-1.76769	1.1396e-06	0.246466	-0.797563
80408775	chr7:80408775:C:T	4.0271e-09	0.760999	-1.76851	1.10589e-06	0.211675	-0.792796
80409007	chr7:80409007:C:T	2.84006e-09	-1.31617e-10	-1.35673	5.36582e-07	-1.31617e-10	-1.30431
80409177	chr7:80409177:T:A	2.85975e-09	0.315938	-1.66576	1.07717e-06	0.484057	-1.09149
80409232	chr7:80409232:G:T	1.95716e-09	-1.31617e-10	-1.72906	3.34066e-07	-1.31617e-10	-1.77819
80409306	chr7:80409306:T:C	3.18203e-09	-1.31617e-10	-1.24304	1.00393e-06	-1.31617e-10	-0.677845
80409442	chr7:80409442:T:C	3.23872e-09	-1.31617e-10	-1.22538	1.02949e-06	-1.31617e-10	-0.652705
80409454	chr7:80409454:C:T	2.42451e-09	-1.51492	-9.09645e-10	4.86899e-07	-1.40147	-9.09645e-10
80409788	chr7:80409788:A:G	2.11931e-09	-1.31617e-10	-1.64946	3.41592e-07	-1.31617e-10	-1.75591
80409860	chr7:80409860:A:C	1.13095e-07	3.52427	-1.1966	3.8258e-06	2.47019	-1.81019
80410379	chr7:80410379:A:G	1.901e-09	-1.31617e-10	-1.75818	3.28417e-07	-1.31617e-10	-1.79524
80410389	chr7:80410389:A:T	1.59137e-08	1.91507	-1.54844	1.22035e-06	1.19467	-1.6773
80410575	chr7:80410575:C:T	4.89786e-10	-1.5097	-1.60464	1.16071e-07	-1.44513	-1.39019
80410760	chr7:80410760:T:G	3.17816e-09	-1.31617e-10	-1.24425	1.0051e-06	-1.31617e-10	-0.676683
80411019	chr7:80411019:G:T	4.10759e-09	0.781015	-1.76873	1.12866e-06	0.230154	-0.790896
80411046	chr7:80411046:C:T	2.30844e-09	-1.31617e-10	-1.56398	3.61509e-07	-1.31617e-10	-1.69924
80412174	chr7:80412174:A:G	3.63734e-09	-1.31617e-10	-1.1093	1.21367e-06	-1.31617e-10	-0.488122
80412409	chr7:80412409:T:C	1.13081e-08	1.27162	-1.24666	6.96029e-07	0.693805	-1.73794
80412466	chr7:80412466:AT:A	4.62483e-09	0.870595	-1.73971	1.07764e-06	0.308839	-0.915833
80412622	chr7:80412622:C:T	4.3476e-09	0.817159	-1.74809	1.06235e-06	0.262013	-0.883302
80412714	chr7:80412714:A:G	3.2896e-09	-1.31617e-10	-1.20979	1.05308e-06	-1.31617e-10	-0.63005
80412737	chr7:80412737:G:A	5.76908e-08	2.86506	-1.21052	2.14523e-06	1.891	-1.80952
80412928	chr7:80412928:C:T	1.80623e-09	-1.31617e-10	-1.80932	3.36892e-07	-1.31617e-10	-1.76976
80413037	chr7:80413037:T:C	3.85988e-09	-1.31617e-10	-1.04992	1.30578e-06	-1.31617e-10	-0.414971
80413418	chr7:80413418:T:C	4.94121e-09	0.89713	-1.70007	9.6301e-07	0.3343	-1.05376
80413601	chr7:80413601:T:G	1.51585e-08	1.50468	-1.18668	7.55772e-07	0.840226	-1.80201
80413985	chr7:80413985:T:C	2.27924e-09	-1.31617e-10	-1.57671	3.57793e-07	-1.31617e-10	-1.70957
80414608	chr7:80414608:G:A	4.4154e-09	0.832951	-1.74841	1.0737e-06	0.27509	-0.885746
80414745	chr7:80414745:A:G	2.50772e-09	-1.31617e-10	-1.48118	4.63986e-07	-1.31617e-10	-1.44967
80414800	chr7:80414800:A:G	3.34346e-08	1.73627	-0.627239	2.79355e-06	1.87173	-1.52619
80414841	chr7:80414841:C:T	1.81434e-09	-1.31617e-10	-1.80483	3.42718e-07	-1.31617e-10	-1.75262
80414955	chr7:80414955:A:G	5.13752e-09	0.928517	-1.6925	9.68749e-07	0.360856	-1.07438
80415480	chr7:80415480:A:G	1.20873e-08	1.33145	-1.23985	7.25036e-07	0.736999	-1.7403
80415601	chr7:80415601:A:G	1.89815e-09	-1.31617e-10	-1.75968	3.26708e-07	-1.31617e-10	-1.80046
80415640	chr7:80415640:G:A	4.18534e-09	-1.31617e-10	-0.968966	1.47733e-06	-1.31617e-10	-0.291533
80415652	chr7:80415652:A:G	2.53249e-09	-1.31617e-10	-1.47135	4.68075e-07	-1.31617e-10	-1.4409
80415882	chr7:80415882:A:G	5.10489e-09	1.01804	-1.78839	1.58173e-06	1.5425	-1.76575
80416043	chr7:80416043:C:A	1.83004e-09	-1.31617e-10	-1.79622	3.50623e-07	-1.31617e-10	-1.72981
80416194	chr7:80416194:G:A	4.67945e-09	0.893086	-1.75046	1.1439e-06	0.328745	-0.876072
80416305	chr7:80416305:A:G	2.42973e-09	-1.51277	-9.09645e-10	4.67088e-07	-1.44301	-9.09645e-10
80416446	chr7:80416446:T:TG	4.11197e-09	-1.31617e-10	-0.986652	8.45451e-07	-1.31617e-10	-0.849656
80416501	chr7:80416501:C:T	1.84998e-09	-1.31617e-10	-1.78538	3.24035e-07	-1.31617e-10	-1.80867
80416804	chr7:80416804:A:G	6.74716e-09	1.31595	-1.80738	2.90104e-06	0.691155	-0.307854
80416972	chr7:80416972:T:C	6.07822e-09	1.20858	-1.80443	2.76665e-06	0.597251	-0.261385
80417067	chr7:80417067:G:A	4.10229e-09	-1.31617e-10	-0.989009	8.43261e-07	-1.31617e-10	-0.852249
80417163	chr7:80417163:T:C	2.58537e-09	-1.31617e-10	-1.45069	4.78626e-07	-1.31617e-10	-1.41861
80417604	chr7:80417604:T:A	5.53527e-10	-1.61348	-1.37851	1.17953e-07	-1.59384	-1.2254
80417991	chr7:80417991:C:G	5.72982e-09	1.10289	-1.75776	1.20552e-06	0.517937	-1.0128
80418204	chr7:80418204:A:G	2.47969e-09	-1.31617e-10	-1.49242	4.57952e-07	-1.31617e-10	-1.46276
80418954	chr7:80418954:A:G	7.50532e-10	-1.09263	-1.5949	1.22791e-07	-1.31929	-1.45975
80419088	chr7:80419088:A:G	2.62505e-09	-1.43546	-9.09645e-10	4.18218e-07	-1.55352	-9.09645e-10
80419340	chr7:80419340:C:T	4.51769e-09	0.841548	-1.7341	1.02903e-06	0.284956	-0.93811
80419350	chr7:80419350:C:T	4.07927e-07	1.10221	2.50832	1.13812e-05	1.27565	0.474539
80419412	chr7:80419412:G:C	2.45618e-09	-1.31617e-10	-1.50195	5.08535e-07	-1.31617e-10	-1.35799
80419514	chr7:80419514:C:T	4.51934e-09	0.835725	-1.72791	1.00348e-06	0.279826	-0.958125
80419555	chr7:80419555:T:G	4.59527e-09	0.862534	-1.73806	1.06203e-06	0.303069	-0.924656
80419603	chr7:80419603:T:A	3.52189e-08	1.75469	-0.593667	1.14681e-06	1.14286	-1.68765
80419850	chr7:80419850:A:G	2.0583e-08	0.62391	-9.09645e-10	5.44964e-06	1.01378	-9.09645e-10
80420075	chr7:80420075:T:C	1.84123e-09	-1.31617e-10	-1.79012	3.24072e-07	-1.31617e-10	-1.80856
80420428	chr7:80420428:T:G	4.04525e-09	-1.31617e-10	-1.00301	8.29574e-07	-1.31617e-10	-0.868613
80420556	chr7:80420556:A:C	3.96577e-09	-1.31617e-10	-1.02285	1.37407e-06	-1.31617e-10	-0.363996
80420717	chr7:80420717:A:G	1.68796e-08	2.21568	-1.79013	2.66623e-06	1.35641	-1.05751
80420819	chr7:80420819:C:G	4.52184e-09	-1.31617e-10	-0.891636	1.63898e-06	-1.31617e-10	-0.187697
80421997	chr7:80421997:T:C	1.83937e-09	-1.31617e-10	-1.79113	3.54567e-07	-1.31617e-10	-1.71863
80422094	chr7:80422094:G:A	4.21178e-09	0.787616	-1.75028	1.03931e-06	0.235347	-0.878558
80422098	chr7:80422098:G:A	1.83931e-09	-1.31617e-10	-1.79117	3.54532e-07	-1.31617e-10	-1.71873
80422749	chr7:80422749:T:C	1.55563e-08	2.13922	-1.79531	3.26894e-06	1.338	-0.835305
80423286	chr7:80423286:A:C	4.28031e-09	0.795345	-1.74188	1.01195e-06	0.24112	-0.911006
80423476	chr7:80423476:G:A	2.70455e-09	-1.31617e-10	-1.40562	5.7647e-07	-1.31617e-10	-1.2326
80423963	chr7:80423963:A:T	2.14278e-09	-1.63845	-9.09645e-10	3.80822e-07	-1.64719	-9.09645e-10
80423968	chr7:80423968:A:C	2.38093e-09	-1.31617e-10	-1.53306	5.08361e-07	-1.31617e-10	-1.35833
80424167	chr7:80424167:A:T	4.8195e-09	0.907859	-1.73574	1.09234e-06	0.339348	-0.932794
80424337	chr7:80424337:T:G	1.82302e-09	-1.31617e-10	-1.80006	3.47382e-07	-1.31617e-10	-1.7391
80424441	chr7:80424441:T:G	1.82331e-09	-1.31617e-10	-1.7999	3.47541e-07	-1.31617e-10	-1.73864
80424575	chr7:80424575:G:A	1.82325e-09	-1.31617e-10	-1.79993	3.47514e-07	-1.31617e-10	-1.73872
80424693	chr7:80424693:C:T	2.09458e-09	-1.31617e-10	-1.6612	3.80484e-07	-1.31617e-10	-1.64808
80424694	chr7:80424694:T:C	5.11945e-09	1.0364	-1.8039	1.43673e-06	0.455398	-0.774797
80424892	chr7:80424892:CA:C	2.13247e-09	-1.64327	-9.09645e-10	3.98205e-07	-1.60256	-9.09645e-10
80425056	chr7:80425056:A:G	1.82833e-09	-1.31617e-10	-1.79715	3.24123e-07	-1.31617e-10	-1.8084
80425490	chr7:80425490:G:A	1.82839e-09	-1.31617e-10	-1.79712	3.4984e-07	-1.31617e-10	-1.73205
80425839	chr7:80425839:T:C	1.22798e-08	1.91349	-1.80609	3.45471e-06	1.12894	-0.570969
80426370	chr7:80426370:C:G	3.91994e-09	0.754552	-1.78903	1.18251e-06	0.206727	-0.720856
80426398	chr7:80426398:G:A	4.11219e-09	-1.31617e-10	-0.986598	5.86991e-07	-1.31617e-10	-1.21452
80426624	chr7:80426624:T:A	4.20622e-09	-0.96399	-9.09645e-10	9.67299e-07	-0.715018	-9.09645e-10
80426700	chr7:80426700:T:A	1.84025e-09	-1.31617e-10	-1.79065	3.23815e-07	-1.31617e-10	-1.80935
80426851	chr7:80426851:T:G	5.51036e-09	1.11117	-1.8051	1.56397e-06	0.521161	-0.755706
80426856	chr7:80426856:T:C	2.16067e-09	-1.31617e-10	-1.63013	4.73566e-07	-1.31617e-10	-1.42923
80427345	chr7:80427345:A:T	3.37413e-09	-0.974714	-0.209702	2.45619e-06	-1.22289	1.43973
80427624	chr7:80427624:G:T	3.77111e-09	-1.07319	-9.09645e-10	4.36289e-07	-1.51122	-9.09645e-10
80427753	chr7:80427753:G:A	3.69592e-09	-1.09332	-9.09645e-10	5.85991e-07	-1.21622	-9.09645e-10
80428074	chr7:80428074:T:C	2.13594e-09	-1.64165	-9.09645e-10	3.99468e-07	-1.59939	-9.09645e-10
80428087	chr7:80428087:C:T	1.83021e-08	0.506463	-9.09645e-10	2.6661e-06	0.298846	-9.09645e-10
80428390	chr7:80428390:A:G	4.26372e-09	-1.31617e-10	-0.950412	6.53049e-07	-1.31617e-10	-1.10787
80428493	chr7:80428493:C:A	1.82041e-09	-1.31617e-10	-1.80149	1.28677e-06	-1.31617e-10	-0.429635
80428669	chr7:80428669:C:T	1.68856e-09	-1.35617	-0.520515	8.51983e-07	-1.41018	0.568221
80428704	chr7:80428704:G:T	1.89134e-09	-1.31617e-10	-1.76327	4.19679e-07	-1.31617e-10	-1.55004
80428709	chr7:80428709:G:C	1.0725e-08	1.20802	-1.236	2.14324e-06	0.586559	-0.506009
80430241	chr7:80430241:G:A	3.4854e-10	-1.64646	-1.8081	7.04549e-08	-1.64727	-1.68728
80431441	chr7:80431441:C:T	3.43013e-09	-1.31617e-10	-1.16796	5.18502e-07	-1.31617e-10	-1.33858
80431497	chr7:80431497:C:T	7.4623e-10	-0.924721	-1.76855	8.98967e-08	-1.28161	-1.80925
80431675	chr7:80431675:G:T	5.9446e-10	-1.41295	-1.50771	7.69686e-08	-1.54862	-1.69751
80431740	chr7:80431740:G:A	4.47729e-10	-1.55153	-1.6526	7.9885e-08	-1.64249	-1.56645
80431940	chr7:80431940:T:C	5.75252e-09	-1.31617e-10	-0.650917	1.95675e-06	-1.31617e-10	-0.0104846
80432064	chr7:80432064:T:C	1.80425e-09	-1.31617e-10	-1.81041	3.24348e-07	-1.31617e-10	-1.80771
80432175	chr7:80432175:T:C	7.39586e-10	-1.30876	-1.39346	9.13189e-08	-1.48333	-1.59183
80432207	chr7:80432207:A:G	1.0577e-09	-0.681572	-1.66288	2.98239e-07	-0.168456	-1.72317
80432271	chr7:80432271:A:G	3.11539e-09	-1.31617e-10	-1.2642	4.11261e-07	-1.31617e-10	-1.5703
80432486	chr7:80432486:G:A	5.26656e-10	-1.28159	-1.76018	1.50544e-07	-0.776717	-1.79855
80432489	chr7:80432489:AATGTAAAATGGTACAGCCGCTTTGGGAAACAGTTTGACCATT:A	5.32647e-10	-1.28732	-1.74313	1.50546e-07	-0.785639	-1.78961
80432548	chr7:80432548:A:G	5.76874e-09	-1.31617e-10	-0.6481	1.96277e-06	-1.31617e-10	-0.00741382
80432629	chr7:80432629:A:G	2.17183e-09	-1.31617e-10	-1.62498	3.45358e-07	-1.31617e-10	-1.74494
80433234	chr7:80433234:T:C	1.73384e-09	-0.847162	-1.00305	3.47266e-07	-0.297638	-1.4418
80433651	chr7:80433651:C:T	2.16851e-09	-1.31617e-10	-1.62651	3.6989e-07	-1.31617e-10	-1.67632
80434322	chr7:80434322:C:T	3.62327e-09	-1.31617e-10	-1.11318	5.42708e-07	-1.31617e-10	-1.29295
80434564	chr7:80434564:G:A	1.16581e-08	0.0554479	-9.09645e-10	2.69966e-06	0.311357	-9.09645e-10
80435219	chr7:80435219:C:T	5.60297e-10	-1.1962	-1.78365	1.56278e-07	-0.72914	-1.80875
80435322	chr7:80435322:G:A	5.49953e-10	-1.22556	-1.77291	1.50257e-07	-0.772102	-1.80508
80435781	chr7:80435781:C:T	1.80502e-09	-1.31617e-10	-1.80999	3.23306e-07	-1.31617e-10	-1.81093
80435936	chr7:80435936:G:A	2.13834e-09	-1.31617e-10	-1.64052	3.26201e-07	-1.31617e-10	-1.80201
80436043	chr7:80436043:C:T	2.15386e-09	-1.31617e-10	-1.63329	3.67282e-07	-1.31617e-10	-1.68339
80436361	chr7:80436361:T:C	4.89993e-10	-1.30553	-1.80839	1.84731e-07	-0.889023	-1.4816
80436514	chr7:80436514:G:A	1.01103e-09	-0.770252	-1.61933	2.73842e-07	-0.277954	-1.69902
80436631	chr7:80436631:T:C	2.32264e-09	-1.31617e-10	-1.55785	3.35112e-07	-1.31617e-10	-1.77506
80436632	chr7:80436632:A:G	2.55899e-09	-1.31617e-10	-1.46094	3.68974e-07	-1.31617e-10	-1.6788
80437237	chr7:80437237:C:A	1.82634e-09	-1.31617e-10	-1.79824	3.76844e-07	-1.31617e-10	-1.65769
80437272	chr7:80437272:A:G	1.80377e-09	-1.31617e-10	-1.81068	3.23426e-07	-1.31617e-10	-1.81056
80437501	chr7:80437501:A:C	6.77705e-10	-1.39742	-1.39217	8.58917e-08	-1.54546	-1.59098
80437661	chr7:80437661:A:G	2.17572e-09	-1.31617e-10	-1.6232	3.27851e-07	-1.31617e-10	-1.79697
80437773	chr7:80437773:C:A	2.18007e-09	-1.31617e-10	-1.6212	3.27743e-07	-1.31617e-10	-1.7973
80437786	chr7:80437786:A:G	6.86973e-10	-1.38526	-1.39075	8.66268e-08	-1.53742	-1.59049
80437816	chr7:80437816:A:G	9.98532e-10	-0.801742	-1.60028	2.81154e-07	-1.09637	-0.854253
80438036	chr7:80438036:T:C	4.7808e-10	-1.33389	-1.80464	1.80942e-07	-0.940139	-1.45121
80438334	chr7:80438334:C:T	7.43609e-10	-1.59635	-1.10045	9.44256e-08	-1.63223	-1.40948
80438471	chr7:80438471:T:C	7.78262e-10	-1.39327	-1.25798	9.68099e-08	-1.54315	-1.47363
80438940	chr7:80438940:C:T	6.6953e-09	-1.31617e-10	-0.499149	1.60099e-06	-1.31617e-10	-0.211146
80438951	chr7:80438951:T:G	6.69471e-10	-1.41343	-1.38839	8.51197e-08	-1.55618	-1.58929
80439013	chr7:80439013:C:T	4.5087e-09	-1.31617e-10	-0.894546	4.77565e-07	-1.31617e-10	-1.42083
80439176	chr7:80439176:T:TA	6.85258e-10	-1.40247	-1.37605	8.65112e-08	-1.54881	-1.58044
80439382	chr7:80439382:C:T	4.66743e-09	-0.859945	-9.09645e-10	1.05054e-06	-0.632463	-9.09645e-10
80439483	chr7:80439483:A:G	2.0163e-09	-1.31617e-10	-1.69929	8.94934e-07	-1.31617e-10	-0.792776
80439484	chr7:80439484:A:G	4.49906e-10	-1.647	-1.55227	7.08902e-08	-1.61992	-1.70847
80439705	chr7:80439705:T:G	2.14072e-09	-1.31617e-10	-1.63941	5.29362e-07	-1.31617e-10	-1.31785
80439751	chr7:80439751:A:G	1.35626e-09	-1.57576	-0.520064	2.73904e-07	-0.879035	-1.09771
80439857	chr7:80439857:A:G	1.80514e-09	-1.31617e-10	-1.80991	3.23306e-07	-1.31617e-10	-1.81092
80439890	chr7:80439890:A:G	6.95327e-10	-1.39746	-1.36646	8.74663e-08	-1.54541	-1.57287
80440016	chr7:80440016:T:C	1.83557e-09	-1.31617e-10	-1.7932	3.41545e-07	-1.31617e-10	-1.75604
80440027	chr7:80440027:C:T	1.83475e-09	-1.31617e-10	-1.79364	3.41272e-07	-1.31617e-10	-1.75685
80440104	chr7:80440104:T:G	1.83186e-09	-1.31617e-10	-1.79522	3.4055e-07	-1.31617e-10	-1.75896
80440188	chr7:80440188:TA:T	1.88767e-09	-1.31617e-10	-1.76521	3.57972e-07	-1.31617e-10	-1.70907
80440219	chr7:80440219:G:T	1.87202e-09	-1.31617e-10	-1.77354	3.53484e-07	-1.31617e-10	-1.72169
80440253	chr7:80440253:C:T	2.08496e-09	-1.31617e-10	-1.66581	3.23778e-07	-1.31617e-10	-1.80947
80440515	chr7:80440515:G:A	1.92413e-09	-1.31617e-10	-1.74608	3.74534e-07	-1.31617e-10	-1.66384
80440530	chr7:80440530:G:A	7.16701e-09	-1.31617e-10	-0.431066	2.41214e-06	-1.31617e-10	0.198743
80440610	chr7:80440610:C:T	1.89291e-09	-1.31617e-10	-1.76244	3.59553e-07	-1.31617e-10	-1.70466
80440679	chr7:80440679:G:A	1.91978e-09	-1.31617e-10	-1.74835	3.66977e-07	-1.31617e-10	-1.68423
80440704	chr7:80440704:A:G	1.89086e-09	-1.31617e-10	-1.76352	3.58986e-07	-1.31617e-10	-1.70624
80440824	chr7:80440824:A:G	1.90067e-09	-1.31617e-10	-1.75835	3.61712e-07	-1.31617e-10	-1.69868
80441553	chr7:80441553:T:G	7.63798e-10	-1.32101	-1.34899	9.74609e-08	-1.49597	-1.5141
80441901	chr7:80441901:A:G	7.17041e-10	-1.32791	-1.40526	9.24074e-08	-1.50053	-1.56278
80442091	chr7:80442091:A:G	1.93347e-09	-1.31617e-10	-1.74124	3.26237e-07	-1.31617e-10	-1.8019
80442473	chr7:80442473:C:T	1.26049e-09	-0.558099	-1.61095	3.388e-07	-0.122024	-1.64209
80442664	chr7:80442664:A:G	1.84009e-09	-1.31617e-10	-1.79074	3.23304e-07	-1.31617e-10	-1.81093
80442913	chr7:80442913:G:A	1.83689e-09	-1.31617e-10	-1.79248	3.23316e-07	-1.31617e-10	-1.8109
80443026	chr7:80443026:G:A	1.80478e-09	-1.31617e-10	-1.81011	3.24467e-07	-1.31617e-10	-1.80734
80443059	chr7:80443059:G:A	2.21523e-09	-1.31617e-10	-1.6052	3.2567e-07	-1.31617e-10	-1.80364
80443904	chr7:80443904:C:G	7.55947e-09	-1.31617e-10	-0.377754	9.01289e-07	-1.31617e-10	-0.785699
80443994	chr7:80443994:A:G	9.0243e-10	-0.778589	-1.72463	4.74119e-07	-0.39324	-1.03483
80444238	chr7:80444238:A:AT	2.71151e-09	-1.40305	-9.09645e-10	5.53079e-07	-1.27402	-9.09645e-10
80444413	chr7:80444413:C:A	2.14995e-09	-1.63511	-9.09645e-10	4.01202e-07	-1.59506	-9.09645e-10
80444535	chr7:80444535:A:G	1.6522e-09	-0.145573	-1.75287	3.94685e-07	0.189886	-1.80132
80445427	chr7:80445427:G:A	7.06164e-09	-1.31617e-10	-0.445877	2.41685e-06	-1.31617e-10	0.200695
80445535	chr7:80445535:C:T	1.80874e-09	-1.31617e-10	-1.80792	3.25765e-07	-1.31617e-10	-1.80335
80445560	chr7:80445560:G:A	2.16213e-09	-1.62946	-9.09645e-10	3.80805e-07	-1.64724	-9.09645e-10
80445761	chr7:80445761:A:C	1.89922e-09	-1.31617e-10	-1.75911	9.17527e-07	-1.31617e-10	-0.767843
80445841	chr7:80445841:A:C	9.24699e-10	-0.730308	-1.74853	2.32708e-07	-0.363343	-1.7764
80445854	chr7:80445854:T:A	9.78228e-09	-0.119982	-9.09645e-10	2.13533e-06	0.0768521	-9.09645e-10
80446034	chr7:80446034:A:G	1.82064e-09	-1.31617e-10	-1.80137	3.28843e-07	-1.31617e-10	-1.79394
80446060	chr7:80446060:G:A	9.81928e-10	-0.611201	-1.80759	3.23084e-07	-0.117329	-1.69428
80447176	chr7:80447176:T:C	1.83481e-09	-1.31617e-10	-1.79361	3.24064e-07	-1.31617e-10	-1.80858
80447279	chr7:80447279:C:T	1.84484e-09	-1.31617e-10	-1.78816	3.38383e-07	-1.31617e-10	-1.76535
80447765	chr7:80447765:A:G	5.39399e-10	-1.30639	-1.71147	7.69454e-08	-1.48772	-1.7587
80448079	chr7:80448079:G:A	1.82816e-09	-1.31617e-10	-1.79725	3.68371e-07	-1.31617e-10	-1.68043
80448094	chr7:80448094:C:T	3.45236e-09	-1.31617e-10	-1.1615	4.86412e-07	-1.31617e-10	-1.40247
80448115	chr7:80448115:C:T	5.42899e-09	-1.31617e-10	-0.708802	7.73381e-07	-1.31617e-10	-0.938753
80448237	chr7:80448237:A:T	2.05552e-09	-1.31617e-10	-1.68002	5.33578e-07	-1.31617e-10	-1.30992
80448334	chr7:80448334:G:C	1.76267e-09	-0.234504	-1.59922	1.81562e-07	-0.577096	-1.81083
80448597	chr7:80448597:T:G	2.14429e-09	-1.31617e-10	-1.63775	3.43926e-07	-1.31617e-10	-1.7491
80448608	chr7:80448608:A:T	2.43721e-09	0.0200266	-1.52973	6.19497e-07	0.550541	-1.71116
80448699	chr7:80448699:C:T	1.16967e-09	-1.15475	-1.08909	9.57774e-08	-1.32012	-1.70738
80449281	chr7:80449281:T:A	3.14257e-09	-0.196574	-1.05894	1.16368e-06	0.190684	-0.72087
80449319	chr7:80449319:C:G	3.90326e-09	-1.31617e-10	-1.03874	5.62728e-07	-1.31617e-10	-1.25673
80449690	chr7:80449690:A:G	4.20206e-09	-1.31617e-10	-0.96498	5.99128e-07	-1.31617e-10	-1.19405
80449843	chr7:80449843:A:G	2.77143e-09	-0.273275	-1.10792	1.00167e-06	0.103684	-0.783785
80449866	chr7:80449866:A:AC	2.29354e-09	-1.57046	-9.09645e-10	4.39292e-07	-1.50436	-9.09645e-10
80450259	chr7:80450259:C:T	3.65439e-09	-1.10462	-9.09645e-10	8.27038e-07	-0.871674	-9.09645e-10
80450397	chr7:80450397:T:C	6.26505e-09	-0.213501	-0.352067	2.32895e-06	0.170445	-0.00679586
80450679	chr7:80450679:A:G	1.03196e-09	-1.29861	-1.07048	8.99393e-08	-1.38673	-1.70366
80450861	chr7:80450861:C:T	7.3494e-09	-0.0677768	-0.338158	2.78456e-06	0.330519	0.011802
80451079	chr7:80451079:G:A	3.71135e-09	0.19429	-1.28345	7.89471e-07	0.66368	-1.58184
80451213	chr7:80451213:A:G	7.30591e-10	-1.18621	-1.52825	8.45559e-08	-1.3412	-1.81091
80451810	chr7:80451810:G:C	4.03279e-10	-1.49874	-1.80994	6.78262e-08	-1.62935	-1.74322
80451848	chr7:80451848:C:T	4.06467e-10	-1.49087	-1.80993	7.04329e-08	-1.62637	-1.70849
80452218	chr7:80452218:G:A	5.23029e-09	-1.31617e-10	-0.746087	1.99298e-06	-1.31617e-10	0.00786187
80452382	chr7:80452382:C:T	4.20254e-09	-1.31617e-10	-0.964865	5.99187e-07	-1.31617e-10	-1.19395
80452421	chr7:80452421:C:T	2.15191e-09	-1.31617e-10	-1.6342	3.68994e-07	-1.31617e-10	-1.67875
80453032	chr7:80453032:T:C	5.97717e-09	-0.202318	-0.410288	2.19926e-06	0.18375	-0.0773991
80453060	chr7:80453060:A:T	6.19037e-09	-0.203135	-0.374425	2.30075e-06	0.182008	-0.0305444
80453087	chr7:80453087:C:A	1.83389e-09	-1.31617e-10	-1.79412	3.24759e-07	-1.31617e-10	-1.80644
80453650	chr7:80453650:C:A	9.37843e-09	0.431814	-0.593956	4.07842e-06	0.909309	-0.18537
80454477	chr7:80454477:G:T	3.41338e-09	-1.31617e-10	-1.17285	4.98044e-07	-1.31617e-10	-1.37884
80454570	chr7:80454570:T:A	1.89126e-09	-1.31617e-10	-1.76331	3.29091e-07	-1.31617e-10	-1.79319
80455073	chr7:80455073:A:G	1.84917e-08	0.628232	-0.111464	8.25946e-06	1.1131	0.316485
80455310	chr7:80455310:G:A	6.40632e-09	0.28467	-0.82794	1.37313e-06	0.704258	-1.06894
80455696	chr7:80455696:G:A	2.2062e-09	0.0096953	-1.61898	4.40153e-07	-0.0150217	-1.48738
80456192	chr7:80456192:T:C	6.76113e-09	1.28488	-1.77424	9.09657e-07	0.701539	-1.478
80456424	chr7:80456424:A:G	4.16163e-09	-0.974649	-9.09645e-10	1.01304e-06	-0.668814	-9.09645e-10
80456482	chr7:80456482:C:T	1.80602e-09	-1.31617e-10	-1.80943	5.86451e-06	-1.31617e-10	1.08715
80456672	chr7:80456672:G:T	1.90626e-09	0.0552431	-1.81065	2.52979e-07	-0.410725	-1.64549
80456807	chr7:80456807:A:G	2.20537e-09	0.191323	-1.80098	2.68056e-07	-0.295584	-1.70275
80456904	chr7:80456904:G:A	4.03366e-09	-1.31617e-10	-1.00588	2.35856e-06	-1.31617e-10	0.17628
80456971	chr7:80456971:G:A	1.67932e-09	-0.0841728	-1.79799	2.45442e-07	-0.377277	-1.70919
80457075	chr7:80457075:A:C	1.32826e-09	-1.5398	-0.576887	8.29646e-08	-1.61287	-1.55824
80457417	chr7:80457417:C:T	2.93758e-09	-1.31617e-10	-1.32297	1.33303e-06	-1.31617e-10	-0.394312
80457545	chr7:80457545:G:A	1.7471e-08	2.08321	-1.62322	5.22803e-06	1.16897	-0.196705
80458336	chr7:80458336:A:G	4.20998e-10	-1.53385	-1.73183	8.7634e-08	-1.30548	-1.81088
80458543	chr7:80458543:T:G	1.12479e-09	-0.515367	-1.76759	1.76897e-07	-0.678189	-1.73577
80458996	chr7:80458996:T:C	2.28044e-09	0.234729	-1.81091	2.80756e-07	-0.303356	-1.64868
80459040	chr7:80459040:G:A	3.74526e-09	0.204579	-1.28464	1.50259e-06	-0.108412	-0.166167
80459276	chr7:80459276:A:G	2.48932e-09	0.263088	-1.75163	2.52015e-07	-0.279087	-1.78095
80460148	chr7:80460148:A:C	2.18122e-09	0.189504	-1.81017	2.65661e-07	-0.341468	-1.66583
80460233	chr7:80460233:G:A	1.81546e-09	-1.31617e-10	-1.80421	3.58838e-07	-1.31617e-10	-1.70665
80460340	chr7:80460340:G:A	1.82832e-09	-1.31617e-10	-1.79716	4.60801e-06	-1.31617e-10	0.846025
80460763	chr7:80460763:A:G	3.60708e-09	-1.31617e-10	-1.11766	1.98319e-06	-1.31617e-10	0.00293662
80461187	chr7:80461187:T:C	2.19772e-09	0.196329	-1.80946	2.72631e-07	-0.338617	-1.64279
80461314	chr7:80461314:A:G	5.28845e-09	-1.31617e-10	-0.735029	1.05537e-06	-1.31617e-10	-0.627875
80461401	chr7:80461401:T:A	1.84366e-09	-1.31617e-10	-1.7888	3.5755e-07	-1.31617e-10	-1.71025
80461986	chr7:80461986:G:A	1.88904e-09	0.00867433	-1.77316	3.34358e-07	-0.199202	-1.57811
80462037	chr7:80462037:A:G	3.0863e-09	-1.31617e-10	-1.27358	4.45033e-07	-1.31617e-10	-1.49138
80462665	chr7:80462665:G:A	3.20303e-09	0.420741	-1.6572	9.17439e-07	-0.185005	-0.582935
80462725	chr7:80462725:C:A	3.56461e-09	0.529339	-1.65884	9.9823e-07	-0.0968249	-0.586716
80462803	chr7:80462803:A:G	1.81758e-09	-1.31617e-10	-1.80305	3.4307e-07	-1.31617e-10	-1.75159
80462814	chr7:80462814:A:G	1.92248e-09	0.0639994	-1.81094	2.43788e-07	-0.445346	-1.64788
80462994	chr7:80462994:G:C	1.92503e-09	-1.31617e-10	-1.74561	3.25575e-07	-1.31617e-10	-1.80393
80463329	chr7:80463329:T:A	1.8037e-09	-1.31617e-10	-1.81072	3.39877e-07	-1.31617e-10	-1.76094
80463810	chr7:80463810:C:A	1.8034e-09	-1.31617e-10	-1.81088	3.40999e-07	-1.31617e-10	-1.75765
80463894	chr7:80463894:T:C	2.79098e-09	-1.31617e-10	-1.37416	1.22184e-06	-1.31617e-10	-0.481415
80464170	chr7:80464170:AT:A	1.67814e-09	-0.0730242	-1.80984	2.24333e-07	-0.558158	-1.61824
80465291	chr7:80465291:A:G	2.66787e-09	0.146957	-1.56623	9.37029e-07	-0.371853	-0.374958
80465612	chr7:80465612:T:C	1.86142e-09	-0.252288	-1.52693	3.66379e-07	0.00118511	-1.68704
80465624	chr7:80465624:G:A	1.99409e-09	-1.31617e-10	-1.71037	3.39267e-07	-1.31617e-10	-1.76274
80465825	chr7:80465825:T:G	1.80631e-09	-1.31617e-10	-1.80927	3.36108e-07	-1.31617e-10	-1.77209
80466043	chr7:80466043:A:T	1.71572e-09	-0.0498107	-1.81091	2.27984e-07	-0.534772	-1.62548
80466439	chr7:80466439:C:T	1.80451e-09	-1.31617e-10	-1.81027	3.38072e-07	-1.31617e-10	-1.76627
80466773	chr7:80466773:A:G	3.33576e-09	-1.31617e-10	-1.19585	1.72569e-06	-1.31617e-10	-0.136145
80467039	chr7:80467039:A:T	1.85204e-09	-1.31617e-10	-1.78426	3.23299e-07	-1.31617e-10	-1.81095
80467066	chr7:80467066:C:T	1.84125e-09	-1.31617e-10	-1.79011	3.56636e-07	-1.31617e-10	-1.71281
80467377	chr7:80467377:A:T	2.4486e-09	-1.31617e-10	-1.50504	3.92158e-07	-1.31617e-10	-1.61786
80467958	chr7:80467958:G:T	1.88299e-09	0.02634	-1.79403	2.75175e-07	-0.18855	-1.78357
80468290	chr7:80468290:GATT:G	1.93219e-09	0.0690121	-1.81091	2.55066e-07	-0.433636	-1.61437
80469171	chr7:80469171:C:T	2.99541e-09	0.205605	-1.50908	1.13495e-06	-0.3108	-0.244379
80469252	chr7:80469252:T:C	2.05476e-09	0.113068	-1.79346	3.01197e-07	-0.100015	-1.78175
80469548	chr7:80469548:C:T	2.02409e-09	0.065468	-1.7609	3.3207e-07	-0.480639	-1.30354
80469992	chr7:80469992:A:G	1.82545e-09	-1.31617e-10	-1.79873	3.40453e-07	-1.31617e-10	-1.75925
80471252	chr7:80471252:C:T	1.51444e-09	-0.353284	-1.63222	5.44707e-07	-0.581187	-0.708089
80471390	chr7:80471390:C:T	4.04921e-09	-1.31617e-10	-1.00203	2.82797e-06	-1.31617e-10	0.35779
80471409	chr7:80471409:A:G	3.59621e-09	-1.31617e-10	-1.12068	7.08678e-07	-1.31617e-10	-1.02612
80471653	chr7:80471653:C:A	1.62014e-09	-0.719669	-1.19838	6.15781e-07	-1.40747	0.240841
80471897	chr7:80471897:G:A	3.0301e-09	-1.31617e-10	-1.29196	2.15071e-06	-1.31617e-10	0.0840274
80472227	chr7:80472227:C:T	2.21714e-09	-1.31617e-10	-1.60434	3.32489e-07	-1.31617e-10	-1.78292
80472332	chr7:80472332:G:A	4.86419e-09	-1.31617e-10	-0.818655	4.978e-07	-1.31617e-10	-1.37933
80472836	chr7:80472836:A:T	4.52606e-09	-1.31617e-10	-0.890702	4.27348e-07	-1.31617e-10	-1.53193
80472842	chr7:80472842:G:A	6.51315e-09	-0.526731	-9.09645e-10	3.81413e-07	-1.64564	-9.09645e-10
80472877	chr7:80472877:T:C	7.29114e-10	-1.06692	-1.64955	1.49537e-07	-0.848054	-1.73393
80472917	chr7:80472917:C:T	1.25013e-09	-1.29242	-0.884886	1.20358e-07	-1.35826	-1.4408
80473283	chr7:80473283:G:A	4.76939e-09	-1.31617e-10	-0.838336	4.25652e-07	-1.31617e-10	-1.5359
80473389	chr7:80473389:A:C	2.04221e-09	-1.31617e-10	-1.68652	4.63462e-07	-1.31617e-10	-1.4508
80473669	chr7:80473669:T:C	2.07346e-09	-1.31617e-10	-1.67133	4.54157e-07	-1.31617e-10	-1.47108
80474208	chr7:80474208:A:G	2.05644e-08	-1.31617e-10	0.623005	2.01011e-06	-1.31617e-10	0.0164169
80474548	chr7:80474548:T:A	7.69839e-10	-1.27423	-1.3879	1.07896e-07	-1.09987	-1.80849
80474578	chr7:80474578:C:T	2.51459e-09	-1.31617e-10	-1.47845	9.01985e-06	-1.31617e-10	1.51766
80474789	chr7:80474789:C:T	2.14816e-09	-0.101598	-1.53435	1.56009e-07	-1.0811	-1.45851
80474844	chr7:80474844:C:T	9.6139e-09	-1.31617e-10	-0.137344	6.22598e-07	-1.31617e-10	-1.15562
80475024	chr7:80475024:C:T	3.88302e-09	-1.31617e-10	-1.04394	2.17665e-06	-1.31617e-10	0.0960151
80475119	chr7:80475119:A:G	4.25735e-10	-1.48921	-1.76528	1.20458e-07	-1.30841	-1.48981
80475233	chr7:80475233:A:G	6.39781e-10	-1.28198	-1.5652	7.46352e-07	-0.634259	-0.340069
80476037	chr7:80476037:T:C	1.2812e-08	-1.31617e-10	0.14983	2.45269e-06	-1.31617e-10	0.215415
80476164	chr7:80476164:A:G	2.81393e-09	-1.36597	-9.09645e-10	4.56479e-07	-1.46598	-9.09645e-10
80476329	chr7:80476329:A:T	1.01153e-09	-1.32407	-1.06502	7.32772e-08	-1.4915	-1.80378
80476409	chr7:80476409:T:C	1.00453e-08	-1.31617e-10	-0.0934483	6.66785e-07	-1.31617e-10	-1.08706
80476496	chr7:80476496:G:A	2.31731e-08	-1.31617e-10	0.742438	2.20352e-06	-1.31617e-10	0.108287
80476499	chr7:80476499:A:G	2.09445e-09	-1.31617e-10	-1.66126	4.82949e-07	-1.31617e-10	-1.40961
80476938	chr7:80476938:T:C	4.08544e-10	-1.59498	-1.70073	6.22917e-08	-1.64705	-1.81064
80477198	chr7:80477198:A:G	3.51637e-09	-1.31617e-10	-1.14313	1.87669e-06	-1.31617e-10	-0.0522591
80478116	chr7:80478116:A:G	3.6971e-10	-1.59479	-1.8008	1.07216e-07	-1.64426	-1.27042
80478482	chr7:80478482:G:A	3.5374e-10	-1.62901	-1.81074	9.33376e-08	-1.63003	-1.42327
80478490	chr7:80478490:T:A	1.11944e-08	-1.31617e-10	0.0148592	6.76998e-07	-1.31617e-10	-1.07186
80478800	chr7:80478800:A:C	2.33351e-09	-1.31617e-10	-1.55318	7.04255e-06	-1.31617e-10	1.2702
80478988	chr7:80478988:C:T	1.87424e-09	-1.31617e-10	-1.77235	4.30966e-07	-1.31617e-10	-1.5235
80479198	chr7:80479198:C:G	6.83812e-09	-1.31617e-10	-0.478042	9.5859e-07	-1.31617e-10	-0.724062
80479212	chr7:80479212:T:C	4.55142e-10	-1.63316	-1.55454	6.81658e-08	-1.64122	-1.72637
80479215	chr7:80479215:TATGTG:T	3.79203e-09	-1.31617e-10	-1.06765	6.69663e-06	-1.31617e-10	1.21984
80479354	chr7:80479354:C:G	2.7965e-09	-1.31617e-10	-1.37219	5.07694e-07	-1.31617e-10	-1.35965
80479457	chr7:80479457:C:T	2.22493e-09	-1.31617e-10	-1.60083	3.30404e-07	-1.31617e-10	-1.78921
80479511	chr7:80479511:G:A	1.85639e-09	-1.31617e-10	-1.78192	3.25154e-07	-1.31617e-10	-1.80523
80479523	chr7:80479523:C:T	4.31406e-09	-0.160372	-0.778303	1.12441e-06	-1.09715	0.532639
80480097	chr7:80480097:A:T	7.98948e-10	-0.814563	-1.81045	9.02214e-08	-1.49708	-1.59018
80480189	chr7:80480189:C:T	7.8484e-10	-0.836858	-1.80597	1.91243e-07	-1.18846	-1.14752
80480251	chr7:80480251:A:G	3.75289e-09	-1.31617e-10	-1.07803	4.2113e-07	-1.31617e-10	-1.54658
80480522	chr7:80480522:A:G	5.94993e-10	-1.60816	-1.3116	7.02302e-08	-1.64675	-1.691
80480959	chr7:80480959:C:T	5.39964e-09	-0.714221	-9.09645e-10	3.91218e-07	-1.62026	-9.09645e-10
80481785	chr7:80481785:T:G	1.25565e-09	-0.936786	-1.23611	1.15373e-07	-1.085	-1.75636
80481919	chr7:80481919:A:T	5.36623e-09	-0.0126555	-0.707773	1.34174e-06	-1.0071	0.619296
80482492	chr7:80482492:T:G	1.22042e-09	-0.460268	-1.74109	2.47443e-07	-0.513082	-1.56526
80482951	chr7:80482951:C:A	2.98229e-09	-1.31617e-10	-1.30786	3.89967e-07	-1.31617e-10	-1.62346
80482960	chr7:80482960:C:T	1.15903e-09	-0.747006	-1.50596	1.56633e-07	-0.78664	-1.74898
80483106	chr7:80483106:A:G	2.35192e-09	0.264488	-1.80981	2.23888e-06	-0.160174	0.284381
80483149	chr7:80483149:T:C	1.26636e-09	-0.667764	-1.49664	1.68697e-07	-0.708992	-1.75243
80483765	chr7:80483765:C:G	3.84922e-09	-1.31617e-10	-1.05268	2.17845e-06	-1.31617e-10	0.0968415
80484102	chr7:80484102:G:A	4.08977e-09	-1.31617e-10	-0.992066	2.38128e-06	-1.31617e-10	0.185868
80484525	chr7:80484525:C:T	2.19356e-09	-1.61503	-9.09645e-10	3.91119e-07	-1.62051	-9.09645e-10
80484548	chr7:80484548:T:C	5.59742e-09	-1.31617e-10	-0.67825	7.91138e-07	-1.31617e-10	-0.916053
80484699	chr7:80484699:T:C	1.886e-09	-1.31617e-10	-1.76609	3.23698e-07	-1.31617e-10	-1.80971
80484745	chr7:80484745:T:C	9.34536e-10	-0.913067	-1.55519	1.70734e-07	-0.951677	-1.49774
80484760	chr7:80484760:A:G	3.51677e-09	-1.31617e-10	-1.14301	4.12478e-07	-1.31617e-10	-1.56734
80485118	chr7:80485118:G:A	6.15885e-10	-1.31302	-1.57223	8.65892e-08	-1.38082	-1.74753
80485288	chr7:80485288:A:T	1.1966e-07	-1.31617e-10	2.3841	6.54162e-06	-1.31617e-10	1.19642
80485326	chr7:80485326:C:G	1.83939e-09	-1.31617e-10	-1.79112	3.23498e-07	-1.31617e-10	-1.81033
80485604	chr7:80485604:A:C	3.72865e-09	-1.31617e-10	-1.08451	6.8217e-07	-1.31617e-10	-1.06425
80485622	chr7:80485622:C:T	2.18282e-09	-1.31617e-10	-1.61994	4.89479e-07	-1.31617e-10	-1.39618
80485804	chr7:80485804:T:C	2.18371e-09	-1.31617e-10	-1.61953	4.89762e-07	-1.31617e-10	-1.39561
80486386	chr7:80486386:T:A	1.82789e-09	-1.31617e-10	-1.79739	3.33753e-07	-1.31617e-10	-1.77913
80486819	chr7:80486819:T:G	2.74398e-09	-1.52225	0.131107	1.13742e-06	-1.51074	0.957732
80486988	chr7:80486988:T:C	2.47441e-09	-1.31617e-10	-1.49455	5.87176e-07	-1.31617e-10	-1.2142
80487119	chr7:80487119:T:C	3.88986e-10	-1.53571	-1.80905	9.28599e-08	-1.28642	-1.77201
80487196	chr7:80487196:A:G	1.90094e-09	-1.31617e-10	-1.7582	3.50171e-07	-1.31617e-10	-1.7311
80487613	chr7:80487613:G:T	3.76607e-10	-1.63713	-1.73998	1.52904e-07	-1.50803	-1.05169
80487726	chr7:80487726:A:G	2.82659e-09	-1.31617e-10	-1.36148	5.97212e-07	-1.31617e-10	-1.19725
80488070	chr7:80488070:A:T	4.03061e-10	-1.52955	-1.77967	9.40538e-08	-1.27639	-1.76927
80488092	chr7:80488092:C:A	4.70908e-09	-1.31617e-10	-0.851061	6.24853e-07	-1.31617e-10	-1.15201
80488418	chr7:80488418:A:G	1.80339e-09	-1.31617e-10	-1.81089	4.18358e-07	-1.31617e-10	-1.55319
80488688	chr7:80488688:A:G	4.40632e-10	-1.63703	-1.58307	3.94462e-07	-1.50101	-0.110997
80489096	chr7:80489096:T:C	2.03735e-09	-1.31617e-10	-1.6889	3.33493e-07	-1.31617e-10	-1.7799
80489505	chr7:80489505:A:G	1.83246e-09	-1.31617e-10	-1.79489	3.32523e-07	-1.31617e-10	-1.78282
80489596	chr7:80489596:T:G	8.16285e-09	-1.31617e-10	-0.300961	4.38544e-07	-1.31617e-10	-1.50607
80489597	chr7:80489597:G:C	2.2491e-09	-1.31617e-10	-1.59002	5.24763e-07	-1.31617e-10	-1.32658
80489856	chr7:80489856:T:C	2.66554e-09	-1.42418	0.00403358	1.08482e-06	-1.40045	0.800099
80490414	chr7:80490414:A:G	3.61107e-10	-1.64375	-1.77538	1.79015e-07	-1.59295	-0.809106
80490611	chr7:80490611:G:A	2.82039e-09	-1.31617e-10	-1.36368	5.95733e-07	-1.31617e-10	-1.19973
80490778	chr7:80490778:A:G	2.97219e-09	-1.31617e-10	-1.31126	6.33229e-07	-1.31617e-10	-1.13869
80490784	chr7:80490784:T:C	2.96609e-09	-1.31617e-10	-1.31331	6.31722e-07	-1.31617e-10	-1.14108
80490796	chr7:80490796:G:A	4.78119e-09	-1.31617e-10	-0.835865	3.00028e-06	-1.31617e-10	0.416936
80491413	chr7:80491413:A:G	1.85893e-09	-1.31617e-10	-1.78056	3.27762e-07	-1.31617e-10	-1.79724
80491562	chr7:80491562:T:A	5.07215e-09	-1.31617e-10	-0.77679	3.29503e-06	-1.31617e-10	0.510647
80491738	chr7:80491738:C:T	1.11349e-08	1.17997	-1.17044	1.4879e-05	0.672753	1.34543
80491912	chr7:80491912:C:T	3.66692e-09	-1.1012	-9.09645e-10	5.73836e-07	-1.23718	-9.09645e-10
80492031	chr7:80492031:A:C	5.50174e-10	-1.21804	-1.78004	9.8358e-08	-1.27657	-1.72435
80492390	chr7:80492390:T:C	2.37369e-09	-1.31617e-10	-1.53611	6.02372e-07	-1.31617e-10	-1.18865
80493037	chr7:80493037:C:CT	2.15512e-09	-1.31617e-10	-1.63271	3.85559e-07	-1.31617e-10	-1.63483
80493040	chr7:80493040:G:A	1.99762e-09	-1.31617e-10	-1.7086	3.30078e-07	-1.31617e-10	-1.7902
80493047	chr7:80493047:G:A	6.10214e-10	-1.10594	-1.78856	1.10927e-07	-1.1723	-1.70835
80493055	chr7:80493055:T:C	7.65853e-10	-0.964104	-1.70322	1.55269e-07	-1.00836	-1.536
80493325	chr7:80493325:G:A	6.25844e-10	-1.08091	-1.7883	1.13562e-07	-1.14842	-1.70876
80493436	chr7:80493436:A:G	2.13784e-09	-1.31617e-10	-1.64076	5.01819e-07	-1.31617e-10	-1.37129
80493440	chr7:80493440:G:C	7.80632e-10	-0.838124	-1.81008	2.44061e-07	-0.371268	-1.72084
80493943	chr7:80493943:T:C	7.91828e-10	-0.97217	-1.6618	1.11901e-07	-1.06283	-1.80908
80494121	chr7:80494121:G:A	7.74822e-10	-0.970483	-1.68519	1.12587e-07	-1.06059	-1.80521
80494310	chr7:80494310:A:G	4.48599e-10	-1.63072	-1.57146	4.01178e-07	-1.48042	-0.114699
80494534	chr7:80494534:T:A	1.43924e-08	0.266146	-9.09645e-10	8.67403e-07	-0.824022	-9.09645e-10
80494683	chr7:80494683:T:C	3.71056e-10	-1.62468	-1.76727	1.76347e-07	-1.62753	-0.789538
80494701	chr7:80494701:A:G	2.17464e-09	-1.31617e-10	-1.62369	4.24723e-07	-1.31617e-10	-1.53809
80494982	chr7:80494982:G:A	2.35614e-09	-1.31617e-10	-1.54353	3.43384e-07	-1.31617e-10	-1.75068
80495247	chr7:80495247:T:C	3.72961e-10	-1.62026	-1.76658	1.76272e-07	-1.63133	-0.786166
80495469	chr7:80495469:T:G	5.4464e-09	-1.31617e-10	-0.705599	3.19857e-06	-1.31617e-10	0.480934
80495572	chr7:80495572:T:C	3.96784e-10	-1.61268	-1.71224	7.89338e-08	-1.41433	-1.80659
80495632	chr7:80495632:G:A	4.549e-10	-1.6437	-1.54453	4.06876e-07	-1.53224	-0.0487735
80495718	chr7:80495718:T:C	3.71671e-10	-1.62657	-1.76373	1.79783e-07	-1.62568	-0.772091
80495811	chr7:80495811:G:C	2.09278e-09	-1.31617e-10	-1.66206	4.85011e-07	-1.31617e-10	-1.40535
80496226	chr7:80496226:G:A	2.598e-09	-1.31617e-10	-1.44581	6.37812e-07	-1.31617e-10	-1.13148
80496283	chr7:80496283:A:G	1.85903e-09	-1.31617e-10	-1.7805	3.28104e-07	-1.31617e-10	-1.79619
80496499	chr7:80496499:CTTTCCTAACACTTT:C	3.12216e-09	-1.31617e-10	-1.26203	7.92046e-07	-1.31617e-10	-0.914906
80496714	chr7:80496714:C:G	1.80849e-08	0.494524	-9.09645e-10	4.73454e-06	0.873115	-9.09645e-10
80496775	chr7:80496775:A:G	1.86946e-09	-1.31617e-10	-1.77491	3.269e-07	-1.31617e-10	-1.79987
80497238	chr7:80497238:C:G	4.26695e-10	-1.63274	-1.6195	5.88448e-07	-1.48713	0.275096
80497334	chr7:80497334:T:C	3.00474e-09	0.366373	-1.66674	1.40525e-07	-0.835843	-1.8083
80497534	chr7:80497534:A:C	1.00496e-09	-1.61032	-0.785294	1.60187e-07	-1.61775	-0.895433
80497786	chr7:80497786:T:C	2.49245e-09	-1.31617e-10	-1.48729	5.93806e-07	-1.31617e-10	-1.20297
80498573	chr7:80498573:T:G	2.31475e-09	-1.31617e-10	-1.56125	3.47855e-07	-1.31617e-10	-1.73774
80498787	chr7:80498787:T:C	4.86816e-08	-1.31617e-10	1.48475	5.67461e-06	-1.31617e-10	1.05423
80498832	chr7:80498832:T:C	8.86874e-10	-1.19287	-1.32774	1.01129e-07	-1.22097	-1.75216
80498859	chr7:80498859:G:C	3.19131e-09	-1.31617e-10	-1.24012	4.64993e-07	-1.31617e-10	-1.4475
80499425	chr7:80499425:G:T	2.36653e-09	-1.31617e-10	-1.53913	3.40318e-07	-1.31617e-10	-1.75964
80499678	chr7:80499678:T:G	1.83941e-09	-1.31617e-10	-1.79111	3.31347e-07	-1.31617e-10	-1.78636
80499789	chr7:80499789:ATC:A	8.4105e-10	-1.2056	-1.36806	1.01402e-07	-1.23386	-1.73657
80500172	chr7:80500172:G:C	3.65926e-10	-1.59683	-1.80905	7.84053e-08	-1.62178	-1.60585
80500211	chr7:80500211:A:G	2.14709e-09	-1.31617e-10	-1.63644	4.72344e-07	-1.31617e-10	-1.43182
80500830	chr7:80500830:A:AT	1.16843e-09	-1.35003	-0.894865	1.3273e-07	-1.40447	-1.29673
80500883	chr7:80500883:C:T	2.4902e-09	-1.31617e-10	-1.48819	8.51649e-07	-1.31617e-10	-0.842351
80501014	chr7:80501014:T:C	1.8457e-09	-1.31617e-10	-1.7877	3.36618e-07	-1.31617e-10	-1.77058
80501159	chr7:80501159:T:C	1.88846e-09	-1.31617e-10	-1.76479	3.84317e-07	-1.31617e-10	-1.63806
80501630	chr7:80501630:T:G	5.72302e-09	-1.31617e-10	-0.656058	3.2908e-06	-1.31617e-10	0.509359
80501733	chr7:80501733:A:T	2.25035e-09	-1.31617e-10	-1.58947	3.36352e-07	-1.31617e-10	-1.77137
80501824	chr7:80501824:A:G	8.44298e-08	-1.31617e-10	2.03537	8.31254e-06	-1.31617e-10	1.43599
80502057	chr7:80502057:G:C	7.02098e-08	-1.31617e-10	1.85093	6.31064e-06	-1.31617e-10	1.16047
80502259	chr7:80502259:T:C	7.21117e-08	-1.31617e-10	1.87766	7.20848e-06	-1.31617e-10	1.29349
80502458	chr7:80502458:CTAAGTGTTCAT:C	2.62938e-09	-1.31617e-10	-1.43381	6.94268e-07	-1.31617e-10	-1.04667
80502526	chr7:80502526:C:T	1.47488e-09	-1.22956	-0.782412	1.61898e-07	-1.2887	-1.21386
80503213	chr7:80503213:A:G	1.80338e-09	-1.31617e-10	-1.81089	3.51808e-07	-1.31617e-10	-1.72644
80503312	chr7:80503312:A:G	1.85621e-09	-1.31617e-10	-1.78202	3.43494e-07	-1.31617e-10	-1.75036
80503618	chr7:80503618:G:A	2.12562e-09	-1.64649	-9.09645e-10	3.80858e-07	-1.6471	-9.09645e-10
80503728	chr7:80503728:G:C	4.29127e-09	-1.31617e-10	-0.943972	2.18567e-06	-1.31617e-10	0.100151
80504426	chr7:80504426:A:G	2.62392e-09	-1.31617e-10	-1.43588	6.45559e-07	-1.31617e-10	-1.11941
80504716	chr7:80504716:T:G	5.19794e-10	-1.27186	-1.78302	1.50373e-07	-0.765533	-1.81088
80505032	chr7:80505032:G:T	3.49192e-10	-1.6418	-1.81089	2.11797e-07	-1.51146	-0.722432
80505165	chr7:80505165:A:G	1.90309e-09	-1.31617e-10	-1.75708	3.44566e-07	-1.31617e-10	-1.74724
80505484	chr7:80505484:A:G	9.03567e-09	-0.199374	-9.09645e-10	1.04893e-06	-0.634	-9.09645e-10
80505573	chr7:80505573:A:G	2.13404e-09	-1.31617e-10	-1.64254	3.4414e-07	-1.31617e-10	-1.74848
80505583	chr7:80505583:G:A	7.60878e-09	-1.31617e-10	-0.371251	5.31042e-07	-1.31617e-10	-1.31468
80505734	chr7:80505734:T:C	3.83564e-10	-1.64467	-1.71414	2.63476e-07	-1.52489	-0.490669
80505763	chr7:80505763:C:T	2.17275e-09	-1.62456	-9.09645e-10	4.27884e-07	-1.53067	-9.09645e-10
80505772	chr7:80505772:T:G	1.91734e-09	-1.31617e-10	-1.74962	3.29346e-07	-1.31617e-10	-1.79242
80505893	chr7:80505893:G:C	1.92027e-09	-1.31617e-10	-1.74809	3.24719e-07	-1.31617e-10	-1.80657
80505959	chr7:80505959:G:A	3.76223e-10	-1.63746	-1.74067	1.09461e-07	-1.50893	-1.38503
80505998	chr7:80505998:C:T	3.16353e-09	-1.31617e-10	-1.24887	1.36417e-06	-1.31617e-10	-0.371223
80506339	chr7:80506339:T:G	1.80455e-09	-1.31617e-10	-1.81025	4.13878e-07	-1.31617e-10	-1.56395
80506715	chr7:80506715:C:A	4.47903e-09	-1.31617e-10	-0.901148	1.05496e-06	-1.31617e-10	-0.628264
80506870	chr7:80506870:G:C	1.98175e-09	-1.31617e-10	-1.71657	8.27243e-07	-1.31617e-10	-0.871427
80506899	chr7:80506899:G:T	1.95548e-09	-1.31617e-10	-1.72992	7.94378e-07	-1.31617e-10	-0.911966
80506999	chr7:80506999:A:T	5.67267e-10	-1.62007	-1.34741	1.04754e-07	-1.44436	-1.49355
80507254	chr7:80507254:T:C	1.80633e-09	-1.31617e-10	-1.80926	3.38367e-07	-1.31617e-10	-1.7654
80507311	chr7:80507311:A:G	1.97427e-09	-1.31617e-10	-1.72035	3.3445e-07	-1.31617e-10	-1.77704
80507327	chr7:80507327:A:T	3.47399e-10	-1.64689	-1.81095	1.53475e-07	-1.59103	-0.964957
80507493	chr7:80507493:C:A	1.84027e-09	-1.31617e-10	-1.79064	3.27467e-07	-1.31617e-10	-1.79814
80508118	chr7:80508118:C:T	2.12395e-09	-1.64728	-9.09645e-10	3.83773e-07	-1.63948	-9.09645e-10
80508189	chr7:80508189:A:C	1.96612e-09	-1.31617e-10	-1.72449	3.25599e-07	-1.31617e-10	-1.80386
80508636	chr7:80508636:T:C	3.78331e-10	-1.6372	-1.73534	7.04675e-08	-1.62334	-1.71103
80508862	chr7:80508862:T:C	3.56331e-10	-1.64699	-1.78547	6.7912e-08	-1.57689	-1.79443
80508987	chr7:80508987:G:A	4.27904e-10	-1.58404	-1.66538	9.09946e-08	-1.36227	-1.71646
80509298	chr7:80509298:T:C	6.7075e-09	-0.497329	-9.09645e-10	8.9376e-07	-0.794088	-9.09645e-10
80509384	chr7:80509384:A:T	3.5151e-10	-1.64222	-1.80386	7.84127e-08	-1.51884	-1.7087
80509425	chr7:80509425:C:T	1.82272e-09	-1.31617e-10	-1.80022	3.28682e-07	-1.31617e-10	-1.79443
80510661	chr7:80510661:G:T	4.92672e-09	-1.31617e-10	-0.805882	1.17317e-06	-1.31617e-10	-0.522064
80510901	chr7:80510901:A:G	6.53011e-10	-1.45288	-1.37384	1.49627e-07	-1.53604	-1.04534
80510903	chr7:80510903:G:A	6.58213e-09	-1.31617e-10	-0.516196	8.07738e-07	-1.31617e-10	-0.895287
80511086	chr7:80511086:A:C	4.34846e-10	-1.43589	-1.79743	8.88171e-08	-1.41402	-1.68892
80511364	chr7:80511364:A:G	2.75159e-09	-1.38837	-9.09645e-10	4.49336e-07	-1.48176	-9.09645e-10
80511527	chr7:80511527:T:C	2.12823e-09	-1.31617e-10	-1.64527	4.60295e-07	-1.31617e-10	-1.45766
80511643	chr7:80511643:TTAAA:T	2.0975e-09	-1.31617e-10	-1.65981	4.50131e-07	-1.31617e-10	-1.47999
80512154	chr7:80512154:A:G	1.96127e-09	-1.31617e-10	-1.72696	3.23594e-07	-1.31617e-10	-1.81003
80512329	chr7:80512329:GTTA:G	3.09901e-09	-1.31617e-10	-1.26947	1.33201e-06	-1.31617e-10	-0.395078
80512618	chr7:80512618:T:C	1.25623e-09	-1.64293	-0.529511	1.38041e-06	-1.56678	1.20739
80512880	chr7:80512880:A:G	1.87093e-09	-1.31617e-10	-1.77412	3.53291e-07	-1.31617e-10	-1.72223
80512901	chr7:80512901:A:G	1.72674e-09	-0.813888	-1.04043	9.47119e-07	-0.34994	-0.386161
80512929	chr7:80512929:A:G	6.94684e-10	-1.51871	-1.24615	3.13504e-07	-1.57159	-0.270126
80513140	chr7:80513140:G:C	1.82684e-09	-1.31617e-10	-1.79797	3.85315e-06	-1.31617e-10	0.667121
80513567	chr7:80513567:T:C	3.50854e-09	-1.14536	-9.09645e-10	5.46553e-07	-1.28589	-9.09645e-10
80513667	chr7:80513667:T:C	1.80342e-09	-1.31617e-10	-1.81087	3.46391e-07	-1.31617e-10	-1.74196
80513867	chr7:80513867:T:C	1.95031e-09	-1.31617e-10	-1.73256	5.63369e-07	-1.31617e-10	-1.25559
80514039	chr7:80514039:T:A	6.54201e-10	-1.47402	-1.35088	1.53045e-07	-1.55365	-1.00515
80514112	chr7:80514112:T:G	6.6796e-10	-1.46719	-1.33689	1.56571e-07	-1.54907	-0.986946
80515154	chr7:80515154:A:T	1.80333e-09	-1.31617e-10	-1.81092	3.47999e-07	-1.31617e-10	-1.73733
80515451	chr7:80515451:G:A	1.80856e-09	-1.31617e-10	-1.80802	4.98643e-07	-1.31617e-10	-1.37763
80515687	chr7:80515687:C:G	1.30941e-09	-0.402697	-1.72828	1.82986e-07	-0.631125	-1.74899
80515734	chr7:80515734:G:A	9.16126e-09	-0.185571	-9.09645e-10	1.12051e-06	-0.56799	-9.09645e-10
80515735	chr7:80515735:A:G	8.76441e-10	-1.34519	-1.18726	1.57525e-07	-1.47915	-1.05079
80515813	chr7:80515813:C:A	2.90781e-09	-1.31617e-10	-1.33315	1.24531e-06	-1.31617e-10	-0.462383
80516017	chr7:80516017:A:G	1.80433e-09	-1.31617e-10	-1.81036	3.45114e-07	-1.31617e-10	-1.74565
80516076	chr7:80516076:C:T	1.80436e-09	-1.31617e-10	-1.81035	3.39009e-07	-1.31617e-10	-1.7635
80516293	chr7:80516293:T:C	2.11592e-09	-1.31617e-10	-1.65107	7.01589e-07	-1.31617e-10	-1.03618
80516669	chr7:80516669:A:G	2.5129e-09	-1.31617e-10	-1.47912	6.36232e-07	-1.31617e-10	-1.13396
80516739	chr7:80516739:A:T	2.36543e-09	-1.31617e-10	-1.53959	5.71297e-07	-1.31617e-10	-1.24162
80516748	chr7:80516748:C:A	2.36643e-09	-1.31617e-10	-1.53917	5.71689e-07	-1.31617e-10	-1.24093
80516810	chr7:80516810:T:C	4.71879e-10	-1.36191	-1.78967	3.46615e-07	-0.805336	-0.935973
80516823	chr7:80516823:T:G	5.06002e-10	-1.28376	-1.79801	3.35644e-07	-0.677226	-1.09625
80516910	chr7:80516910:T:C	4.64675e-10	-1.48459	-1.68238	1.34607e-07	-1.02209	-1.66508
80516949	chr7:80516949:T:C	2.37075e-09	-1.31617e-10	-1.53735	5.73124e-07	-1.31617e-10	-1.23842
80517001	chr7:80517001:TA:T	2.36601e-09	-1.31617e-10	-1.53935	5.71498e-07	-1.31617e-10	-1.24126
80517204	chr7:80517204:C:T	3.6886e-10	-1.64455	-1.75335	8.00751e-08	-1.47594	-1.73062
80517277	chr7:80517277:A:G	2.4271e-09	-1.31617e-10	-1.51386	5.92892e-07	-1.31617e-10	-1.20451
80517432	chr7:80517432:T:C	2.00165e-09	-1.31617e-10	-1.70658	3.87082e-07	-1.31617e-10	-1.63089
80517463	chr7:80517463:G:A	2.36751e-09	-1.31617e-10	-1.53872	5.72035e-07	-1.31617e-10	-1.24033
80517559	chr7:80517559:T:C	2.3925e-09	-1.31617e-10	-1.52822	5.80843e-07	-1.31617e-10	-1.22505
80517560	chr7:80517560:A:G	8.81271e-09	-1.31617e-10	-0.22436	9.4903e-07	-1.31617e-10	-0.734085
80517601	chr7:80517601:G:A	2.36751e-09	-1.31617e-10	-1.53872	5.72035e-07	-1.31617e-10	-1.24033
80517719	chr7:80517719:T:G	2.36751e-09	-1.31617e-10	-1.53872	5.72035e-07	-1.31617e-10	-1.24033
80517732	chr7:80517732:C:T	3.04466e-07	-1.31617e-10	3.318	1.60975e-05	-1.31617e-10	2.0969
80517800	chr7:80517800:T:C	2.15575e-09	-1.31617e-10	-1.63242	3.35078e-07	-1.31617e-10	-1.77516
80517815	chr7:80517815:A:G	2.37114e-09	-1.31617e-10	-1.53719	5.73339e-07	-1.31617e-10	-1.23805
80517973	chr7:80517973:A:G	7.13406e-09	-1.31617e-10	-0.435674	2.33097e-06	-1.31617e-10	0.164516
80518136	chr7:80518136:G:T	2.34899e-09	-1.31617e-10	-1.54657	5.68129e-07	-1.31617e-10	-1.24718
80518466	chr7:80518466:A:G	2.25254e-09	-1.31617e-10	-1.5885	5.48613e-07	-1.31617e-10	-1.28213
80518651	chr7:80518651:A:G	3.45183e-09	-1.31617e-10	-1.16165	9.97664e-07	-1.31617e-10	-0.684109
80518780	chr7:80518780:A:G	1.81661e-09	-1.31617e-10	-1.80358	3.32462e-07	-1.31617e-10	-1.783
80519111	chr7:80519111:A:G	2.36492e-09	-1.31617e-10	-1.53981	5.71164e-07	-1.31617e-10	-1.24185
80519196	chr7:80519196:C:T	2.38129e-09	-1.31617e-10	-1.53291	5.76303e-07	-1.31617e-10	-1.23289
80519352	chr7:80519352:G:T	4.52745e-10	-1.46295	-1.73003	1.35298e-07	-0.974549	-1.7075
80519402	chr7:80519402:A:G	2.5521e-09	-1.31617e-10	-1.46364	6.31979e-07	-1.31617e-10	-1.14067
80519502	chr7:80519502:G:T	2.41294e-09	-1.31617e-10	-1.51971	5.72059e-07	-1.31617e-10	-1.24028
80519506	chr7:80519506:G:A	2.41505e-09	-1.31617e-10	-1.51884	5.72713e-07	-1.31617e-10	-1.23914
80519708	chr7:80519708:A:AG	2.24748e-09	-1.31617e-10	-1.59075	5.20318e-07	-1.31617e-10	-1.33509
80519830	chr7:80519830:T:TTTTGTTATAG	2.25925e-09	-1.31617e-10	-1.58552	5.2436e-07	-1.31617e-10	-1.32735
80519853	chr7:80519853:T:C	2.25822e-09	-1.31617e-10	-1.58598	5.23982e-07	-1.31617e-10	-1.32807
80519980	chr7:80519980:T:G	3.46763e-09	-1.31617e-10	-1.15708	4.92477e-07	-1.31617e-10	-1.39008
80520043	chr7:80520043:G:C	2.2605e-09	-1.31617e-10	-1.58497	5.24786e-07	-1.31617e-10	-1.32653
80520105	chr7:80520105:G:A	2.25822e-09	-1.31617e-10	-1.58598	5.23982e-07	-1.31617e-10	-1.32807
80520164	chr7:80520164:G:A	2.23413e-09	-1.31617e-10	-1.5967	5.13095e-07	-1.31617e-10	-1.34906
80520172	chr7:80520172:G:A	2.25822e-09	-1.31617e-10	-1.58598	5.23982e-07	-1.31617e-10	-1.32807
80520599	chr7:80520599:C:T	1.87376e-09	-1.31617e-10	-1.77261	3.88342e-07	-1.31617e-10	-1.62764
80520600	chr7:80520600:T:C	2.31544e-09	-1.31617e-10	-1.56095	5.43375e-07	-1.31617e-10	-1.29173
80520702	chr7:80520702:T:C	4.25302e-10	-1.59609	-1.65943	1.21077e-07	-1.60291	-1.19019
80520736	chr7:80520736:C:A	3.85718e-10	-1.5439	-1.8093	1.5785e-07	-1.151	-1.37689
80520815	chr7:80520815:T:G	4.18094e-10	-1.59284	-1.67976	1.16291e-07	-1.60015	-1.23328
80520907	chr7:80520907:T:C	2.08394e-09	-1.31617e-10	-1.66629	3.26414e-07	-1.31617e-10	-1.80136
80521278	chr7:80521278:A:G	3.83922e-10	-1.64575	-1.71212	9.93822e-08	-1.64427	-1.34628
80521833	chr7:80521833:A:G	1.84074e-09	-1.31617e-10	-1.79039	3.34659e-07	-1.31617e-10	-1.77641
80521897	chr7:80521897:G:C	5.28083e-10	-1.4456	-1.59346	2.76675e-07	-1.43078	-0.535908
80522053	chr7:80522053:T:C	3.6401e-10	-1.63692	-1.77421	6.32832e-08	-1.64102	-1.80089
80522293	chr7:80522293:T:C	2.18086e-09	-1.31617e-10	-1.62084	8.74672e-07	-1.31617e-10	-0.815676
80522996	chr7:80522996:G:A	1.02266e-08	-1.31617e-10	-0.0755596	4.67662e-07	-1.31617e-10	-1.44178
80523253	chr7:80523253:C:A	7.5873e-10	-1.58083	-1.09584	3.50211e-07	-1.55802	-0.172969
80523565	chr7:80523565:CTAAAAG:C	2.10655e-08	-1.31617e-10	0.64708	1.07329e-06	-1.31617e-10	-0.61104
80524034	chr7:80524034:T:A	1.44071e-09	-1.47107	-0.564353	5.36261e-07	-1.43369	0.128784
80524047	chr7:80524047:T:C	1.81527e-09	-1.31617e-10	-1.80432	8.02783e-06	-1.31617e-10	1.40114
80524095	chr7:80524095:C:A	7.54479e-10	-1.58563	-1.09665	3.33274e-07	-1.56342	-0.217141
80524549	chr7:80524549:T:G	8.26136e-10	-1.55254	-1.03902	3.76729e-07	-1.52582	-0.132177
80524795	chr7:80524795:A:G	7.05624e-10	-1.50008	-1.24915	2.52494e-07	-1.46927	-0.588869
80525138	chr7:80525138:A:G	4.97766e-10	-1.5044	-1.59378	8.04478e-08	-1.48668	-1.71524
80525147	chr7:80525147:G:A	3.64939e-10	-1.63066	-1.77792	7.00189e-08	-1.64634	-1.69442
80525458	chr7:80525458:T:C	2.13926e-09	-1.31617e-10	-1.64009	4.89277e-07	-1.31617e-10	-1.3966
80525500	chr7:80525500:T:C	1.9008e-09	-1.31617e-10	-1.75828	3.88872e-07	-1.31617e-10	-1.62627
80525709	chr7:80525709:G:T	1.81751e-09	-1.31617e-10	-1.80309	4.77483e-06	-1.31617e-10	0.881588
80525821	chr7:80525821:A:C	2.54821e-09	-1.31617e-10	-1.46517	4.99421e-07	-1.31617e-10	-1.37608
80526486	chr7:80526486:T:C	3.34331e-09	-1.19359	-9.09645e-10	4.96009e-07	-1.38293	-9.09645e-10
80526665	chr7:80526665:C:CA	5.00351e-10	-1.64711	-1.44589	1.02729e-07	-1.62129	-1.33614
80526998	chr7:80526998:G:A	4.25306e-10	-1.59553	-1.65997	6.47328e-08	-1.63899	-1.78027
80527748	chr7:80527748:G:T	3.59675e-10	-1.61907	-1.80404	6.56825e-08	-1.64625	-1.75844
80528072	chr7:80528072:T:A	4.26791e-10	-1.64722	-1.6048	8.04506e-08	-1.62434	-1.57754
80528248	chr7:80528248:A:G	5.89202e-10	-1.6316	-1.29794	3.04008e-07	-1.64677	-0.225704
80528950	chr7:80528950:G:A	9.48249e-10	-1.58675	-0.86694	5.47823e-07	-1.56524	0.281663
80529371	chr7:80529371:G:A	3.55658e-10	-1.64044	-1.79391	9.70564e-08	-1.64684	-1.36739
80529545	chr7:80529545:C:T	3.77006e-09	0.399558	-1.47302	1.18785e-07	-1.11892	-1.69329
80529646	chr7:80529646:C:T	1.83953e-09	-1.31617e-10	-1.79105	3.73013e-07	-1.31617e-10	-1.66791
80529681	chr7:80529681:A:G	2.1557e-09	-1.31617e-10	-1.63244	4.47944e-07	-1.31617e-10	-1.48486
80530110	chr7:80530110:G:A	5.16804e-10	-1.62689	-1.43375	9.41347e-08	-1.61875	-1.42605
80530402	chr7:80530402:G:T	1.8668e-09	-1.31617e-10	-1.77633	3.24875e-07	-1.31617e-10	-1.80608
80530627	chr7:80530627:T:G	2.18958e-09	-1.31617e-10	-1.61684	4.58353e-07	-1.31617e-10	-1.46189
80530725	chr7:80530725:A:G	3.63427e-10	-1.63429	-1.77844	7.15839e-08	-1.64672	-1.67194
80531050	chr7:80531050:TC:T	7.82112e-10	-1.64225	-1.00406	1.40489e-07	-1.59995	-1.04445
80531091	chr7:80531091:C:T	1.94762e-09	-1.31617e-10	-1.73395	3.23431e-07	-1.31617e-10	-1.81054
80531300	chr7:80531300:T:C	5.16885e-10	-1.6276	-1.43289	9.37043e-08	-1.61961	-1.42977
80531690	chr7:80531690:T:C	3.48521e-10	-1.6466	-1.80801	7.0319e-08	-1.63799	-1.6985
80531999	chr7:80531999:G:A	2.5269e-09	-1.31617e-10	-1.47356	1.60073e-06	-1.31617e-10	-0.211307
80532399	chr7:80532399:A:C	3.56533e-10	-1.64485	-1.78703	6.54885e-08	-1.64136	-1.76629
80532945	chr7:80532945:C:T	4.6525e-10	-1.41863	-1.7471	7.92577e-08	-1.5908	-1.62602
80533361	chr7:80533361:CA:C	1.82303e-09	-1.31617e-10	-1.80005	3.37902e-07	-1.31617e-10	-1.76677
80533614	chr7:80533614:A:G	8.43841e-09	-1.31617e-10	-0.26776	9.95744e-07	-1.31617e-10	-0.686035
80534376	chr7:80534376:A:G	6.4828e-09	-1.31617e-10	-0.531402	1.64494e-06	-1.31617e-10	-0.184064
80534539	chr7:80534539:G:A	2.10886e-09	-1.31617e-10	-1.65441	3.26394e-07	-1.31617e-10	-1.80142
80535064	chr7:80535064:A:G	1.7858e-08	-0.578805	1.0607	7.25852e-08	-1.49553	-1.80923
80535356	chr7:80535356:G:C	2.21995e-09	-1.31617e-10	-1.60307	5.46679e-07	-1.31617e-10	-1.28566
80535473	chr7:80535473:T:C	1.94929e-09	-1.31617e-10	-1.73309	2.28166e-05	-1.31617e-10	2.44572
80535732	chr7:80535732:C:G	4.15102e-10	-1.49983	-1.77996	2.10005e-07	-0.621203	-1.62119
80535746	chr7:80535746:G:T	4.08363e-10	-1.51827	-1.77788	1.9844e-07	-0.67206	-1.62698
80536444	chr7:80536444:C:T	2.61634e-08	-1.31617e-10	0.863809	4.11296e-07	-1.31617e-10	-1.57021
80536705	chr7:80536705:C:A	4.06101e-10	-1.49781	-1.8039	2.41302e-07	-0.633681	-1.46979
80537040	chr7:80537040:C:T	1.82718e-09	-1.31617e-10	-1.79778	3.96945e-07	-1.31617e-10	-1.60573
80537433	chr7:80537433:A:G	2.04887e-09	-1.31617e-10	-1.68327	3.34865e-07	-1.31617e-10	-1.7758
80537751	chr7:80537751:T:C	6.96752e-10	-1.19018	-1.5717	4.02307e-07	0.0701819	-1.66249
80537898	chr7:80537898:C:T	3.65615e-08	-0.375747	1.57419	8.02729e-08	-1.40651	-1.79758
80537938	chr7:80537938:C:T	5.76874e-08	-0.208628	1.86311	2.97968e-07	-0.478479	-1.41406
80538471	chr7:80538471:GCTT:G	3.39291e-07	-0.0467808	3.47308	2.90081e-07	-0.544153	-1.37521
80538712	chr7:80538712:C:A	1.82315e-09	-1.31617e-10	-1.79999	3.73644e-07	-1.31617e-10	-1.66622
80539521	chr7:80539521:A:C	3.00877e-08	-0.527512	1.53108	7.50707e-08	-1.48226	-1.78883
80539704	chr7:80539704:A:G	3.08147e-09	-1.27515	-9.09645e-10	1.64811e-06	-0.182143	-9.09645e-10
80539831	chr7:80539831:A:G	3.17798e-08	-0.472769	1.53104	7.65817e-08	-1.45608	-1.79509
80540088	chr7:80540088:A:G	6.81813e-10	-1.18527	-1.59829	3.981e-07	0.0797188	-1.68254
80540259	chr7:80540259:G:A	1.95504e-09	-1.31617e-10	-1.73015	3.26234e-07	-1.31617e-10	-1.80191
80540593	chr7:80540593:A:G	2.02895e-09	-1.31617e-10	-1.69303	2.94517e-05	-1.31617e-10	2.70098
80540756	chr7:80540756:G:A	2.92297e-08	-0.607745	1.58237	7.38496e-08	-1.50522	-1.78227
80540837	chr7:80540837:A:G	5.53026e-08	-0.238714	1.85098	3.10329e-07	-0.434154	-1.41774
80541736	chr7:80541736:A:G	1.80769e-09	-1.31617e-10	-1.80851	3.60777e-07	-1.31617e-10	-1.70126
80541891	chr7:80541891:T:C	6.27429e-10	-1.24415	-1.62253	3.44983e-07	-0.0508555	-1.69517
80542201	chr7:80542201:C:T	1.82049e-09	-1.31617e-10	-1.80145	4.02892e-07	-1.31617e-10	-1.59086
80542261	chr7:80542261:C:G	1.97202e-08	-0.522471	1.10356	7.42971e-08	-1.47479	-1.80666
80542568	chr7:80542568:T:C	1.93136e-09	-1.31617e-10	-1.74233	9.18313e-07	-1.31617e-10	-0.766987
80543052	chr7:80543052:T:C	2.39952e-09	-1.31617e-10	-1.52528	3.51929e-07	-1.31617e-10	-1.72609
80543121	chr7:80543121:C:T	1.84492e-09	-1.31617e-10	-1.78812	3.84436e-07	-1.31617e-10	-1.63775
80543166	chr7:80543166:C:T	2.17105e-09	-1.62535	-9.09645e-10	4.16068e-07	-1.55868	-9.09645e-10
80543432	chr7:80543432:A:G	1.83573e-09	-1.31617e-10	-1.79311	3.90353e-07	-1.31617e-10	-1.62247
80543461	chr7:80543461:T:C	1.94743e-08	-0.50535	1.07389	7.47779e-08	-1.46749	-1.80752
80543997	chr7:80543997:G:A	2.48066e-07	-0.454992	3.56813	3.73773e-07	-0.320561	-1.34531
80544262	chr7:80544262:T:C	6.18419e-09	-0.578559	-9.09645e-10	1.49097e-06	-0.282341	-9.09645e-10
80544307	chr7:80544307:A:G	1.91629e-08	-0.500117	1.05254	7.48643e-08	-1.46547	-1.80838
80544634	chr7:80544634:A:G	1.67076e-08	-0.424565	0.839874	7.7015e-08	-1.43495	-1.81058
80544736	chr7:80544736:C:CTT	1.58318e-08	-0.474659	0.836122	7.58182e-08	-1.45081	-1.81038
80545284	chr7:80545284:TC:T	2.26204e-09	-1.31617e-10	-1.58429	5.63133e-07	-1.31617e-10	-1.25601
80545317	chr7:80545317:T:C	6.71802e-10	-1.1575	-1.64085	4.07106e-07	0.136294	-1.71675
80545457	chr7:80545457:T:C	2.686e-08	-0.183004	1.07309	8.99108e-08	-1.33255	-1.75816
80545633	chr7:80545633:C:T	4.64708e-10	-1.62315	-1.54375	6.93635e-08	-1.55502	-1.79514
80545712	chr7:80545712:G:A	6.65105e-10	-1.19447	-1.61389	3.86914e-07	0.0649356	-1.69626
80545810	chr7:80545810:G:A	1.87093e-09	-1.31617e-10	-1.77412	3.23677e-07	-1.31617e-10	-1.80978
80545830	chr7:80545830:T:C	6.49046e-10	-1.20219	-1.63062	3.76411e-07	0.0500194	-1.70886
80545882	chr7:80545882:A:G	4.29351e-10	-1.59982	-1.64621	6.84563e-08	-1.64214	-1.72119
80546290	chr7:80546290:A:G	8.5613e-09	-0.354875	0.101573	8.42383e-08	-1.36001	-1.79587
80546489	chr7:80546489:T:C	4.77825e-08	0.0163518	1.44975	1.44222e-07	-1.23762	-1.38055
80546517	chr7:80546517:A:T	1.61692e-08	-0.12528	0.507832	1.83847e-07	-1.24979	-1.12563
80547008	chr7:80547008:C:A	2.00235e-09	-1.31617e-10	-1.70623	2.77846e-05	-1.31617e-10	2.64271
80547085	chr7:80547085:CTA:C	5.8106e-08	1.66171	-9.09645e-10	1.44253e-05	1.98721	-9.09645e-10
80547229	chr7:80547229:C:T	2.13657e-08	-0.215118	0.876352	9.08314e-08	-1.34805	-1.73247
80547499	chr7:80547499:A:T	5.13471e-09	-0.764531	-9.09645e-10	4.04462e-07	-1.58697	-9.09645e-10
80547754	chr7:80547754:A:T	6.45334e-09	-0.535956	-9.09645e-10	1.41036e-06	-0.337927	-9.09645e-10
80548202	chr7:80548202:TCTC:T	4.47999e-10	-1.58901	-1.61451	6.743e-08	-1.63872	-1.73972
80548430	chr7:80548430:T:C	3.81911e-10	-1.63071	-1.73241	1.60195e-07	-1.02674	-1.4864
80548438	chr7:80548438:G:A	4.85176e-10	-1.60745	-1.51634	1.46029e-07	-0.912913	-1.69281
80548473	chr7:80548473:A:C	3.82333e-10	-1.62409	-1.73793	1.62825e-07	-0.999446	-1.4974
80549040	chr7:80549040:A:G	1.80333e-09	-1.31617e-10	-1.81092	4.39024e-07	-1.31617e-10	-1.50497
80549298	chr7:80549298:C:T	3.5777e-09	-1.31617e-10	-1.12584	3.84637e-07	-1.31617e-10	-1.63723
80549415	chr7:80549415:C:A	3.33659e-09	-0.300145	-0.895461	1.08231e-07	-1.34545	-1.5598
80549436	chr7:80549436:C:T	1.0412e-09	-1.44534	-0.914842	2.87265e-07	-1.55844	-0.370677
80549534	chr7:80549534:G:GA	6.55712e-08	1.78258	-9.09645e-10	1.62423e-05	2.10585	-9.09645e-10
80549590	chr7:80549590:A:G	3.38168e-06	2.9094	2.81618	8.54446e-08	-1.5066	-1.63506
80549765	chr7:80549765:T:C	2.22306e-09	-1.31617e-10	-1.60167	3.5948e-07	-1.31617e-10	-1.70487
80549923	chr7:80549923:C:A	2.2214e-09	-1.31617e-10	-1.60242	5.4714e-07	-1.31617e-10	-1.28482
80550021	chr7:80550021:C:T	6.58606e-10	-1.22124	-1.59695	3.45133e-07	0.0278532	-1.77345
80550481	chr7:80550481:A:T	3.32524e-09	-1.31617e-10	-1.19901	1.66005e-05	-1.31617e-10	2.12766
80550617	chr7:80550617:C:T	2.58681e-08	0.852454	-9.09645e-10	5.9237e-06	1.09719	-9.09645e-10
80551006	chr7:80551006:G:C	2.34245e-09	-1.31617e-10	-1.54936	7.47771e-07	-1.31617e-10	-0.972428
80551074	chr7:80551074:A:T	4.97688e-10	-1.63487	-1.46347	6.9253e-08	-1.57813	-1.77363
80551112	chr7:80551112:G:A	3.38873e-09	-1.31617e-10	-1.1801	3.74515e-07	-1.31617e-10	-1.66389
80551315	chr7:80551315:G:A	5.99807e-10	-1.2529	-1.6588	3.39209e-07	-0.038993	-1.72392
80551553	chr7:80551553:T:G	4.28093e-10	-1.62584	-1.62313	1.99071e-07	-0.991637	-1.30423
80551799	chr7:80551799:C:T	6.84094e-10	-1.14422	-1.63599	4.27204e-07	0.181568	-1.71383
80551953	chr7:80551953:A:G	7.19866e-09	-1.31617e-10	-0.426659	1.84733e-06	-1.31617e-10	-0.0680261
80552378	chr7:80552378:T:C	5.29715e-10	-1.6312	-1.40477	7.50662e-08	-1.56963	-1.70153
80552720	chr7:80552720:A:G	2.96071e-09	-1.31617e-10	-1.31513	9.96911e-07	-1.31617e-10	-0.684864
80552739	chr7:80552739:G:A	1.65827e-09	-0.381919	-1.51286	1.0411e-07	-1.38368	-1.56039
80552859	chr7:80552859:C:T	5.24657e-10	-1.48553	-1.56004	6.99273e-08	-1.58463	-1.75744
80552874	chr7:80552874:C:T	5.83012e-08	1.66507	-9.09645e-10	1.43499e-05	1.98197	-9.09645e-10
80552915	chr7:80552915:A:G	1.75483e-09	-0.290971	-1.54721	1.12763e-07	-1.34124	-1.52301
80553320	chr7:80553320:C:T	3.65998e-10	-1.60044	-1.80524	1.51515e-07	-0.954669	-1.61417
80553350	chr7:80553350:T:C	1.88265e-09	-1.31617e-10	-1.76788	3.23352e-07	-1.31617e-10	-1.81078
80553594	chr7:80553594:A:G	1.82286e-09	-1.31617e-10	-1.80015	4.93022e-07	-1.31617e-10	-1.38897
80554078	chr7:80554078:A:G	3.60222e-09	-1.31617e-10	-1.119	3.86405e-07	-1.31617e-10	-1.63264
80555077	chr7:80555077:G:A	3.67482e-10	-1.59573	-1.80591	1.52555e-07	-0.934264	-1.62774
80555395	chr7:80555395:T:C	5.36709e-09	-1.31617e-10	-0.720268	5.26905e-07	-1.31617e-10	-1.3225
80555464	chr7:80555464:G:A	2.69507e-09	-1.31617e-10	-1.40913	8.25312e-07	-1.31617e-10	-0.873764
80555533	chr7:80555533:T:G	2.95125e-09	-1.31617e-10	-1.31832	3.5739e-07	-1.31617e-10	-1.7107
80555670	chr7:80555670:A:G	6.65097e-10	-1.1649	-1.64348	4.06316e-07	0.13979	-1.72218
80555759	chr7:80555759:T:C	4.81655e-08	1.47409	-9.09645e-10	1.24587e-05	1.84065	-9.09645e-10
80555841	chr7:80555841:T:C	3.79032e-10	-1.57139	-1.7993	1.68914e-07	-0.85299	-1.60714
80555883	chr7:80555883:TG:T	2.45114e-09	-0.329408	-1.17459	9.12514e-08	-1.36072	-1.71518
80555986	chr7:80555986:T:C	2.14652e-09	-1.31617e-10	-1.63671	4.66109e-05	-1.31617e-10	3.16006
80556111	chr7:80556111:T:G	5.53056e-08	1.61232	-9.09645e-10	1.40183e-05	1.9586	-9.09645e-10
80556150	chr7:80556150:C:T	1.87421e-09	-1.31617e-10	-1.77237	3.24155e-07	-1.31617e-10	-1.8083
80556367	chr7:80556367:T:C	3.80507e-10	-1.56161	-1.8052	1.71067e-07	-0.817756	-1.62972
80556690	chr7:80556690:T:C	3.03386e-09	-1.31617e-10	-1.29072	7.7976e-07	-1.31617e-10	-0.930539
80556797	chr7:80556797:G:A	7.3026e-10	-1.10968	-1.60523	4.64185e-07	0.245231	-1.69447
80556851	chr7:80556851:C:T	2.04803e-09	-1.31617e-10	-1.68368	3.55068e-05	-1.31617e-10	2.88795
80557007	chr7:80557007:A:C	2.10564e-09	-1.31617e-10	-1.65594	4.94011e-07	-1.31617e-10	-1.38697
80557047	chr7:80557047:A:G	5.51556e-10	-1.43867	-1.5569	7.18272e-08	-1.55427	-1.76099
80557333	chr7:80557333:A:G	3.57121e-09	-1.31617e-10	-1.12765	3.84655e-07	-1.31617e-10	-1.63718
80557394	chr7:80557394:T:C	7.04931e-10	-1.12335	-1.62686	4.43915e-07	0.216379	-1.71027
80557412	chr7:80557412:T:G	5.63479e-08	1.63099	-9.09645e-10	1.42901e-05	1.9778	-9.09645e-10
80557424	chr7:80557424:A:C	5.6784e-08	1.6387	-9.09645e-10	1.44061e-05	1.98588	-9.09645e-10
80557439	chr7:80557439:A:G	1.80334e-09	-1.31617e-10	-1.81091	4.41967e-07	-1.31617e-10	-1.49829
80557677	chr7:80557677:T:G	2.08302e-09	-0.171915	-1.49482	1.13344e-07	-1.28742	-1.57168
80557997	chr7:80557997:G:A	2.7549e-09	-1.31617e-10	-1.38717	6.27e-07	-1.31617e-10	-1.14858
80558140	chr7:80558140:C:T	4.04681e-10	-1.51676	-1.78845	2.28372e-07	-0.691961	-1.46659
80558245	chr7:80558245:T:A	2.87049e-09	-0.240075	-1.106	9.2993e-08	-1.32012	-1.73688
80558528	chr7:80558528:C:G	5.22161e-10	-1.52999	-1.52034	1.89745e-07	-0.724873	-1.61897
80558597	chr7:80558597:G:T	2.40986e-09	-1.31617e-10	-1.52099	4.09714e-07	-1.31617e-10	-1.57407
80558738	chr7:80558738:T:C	5.22281e-08	1.55507	-9.09645e-10	1.31715e-05	1.89629	-9.09645e-10
80558760	chr7:80558760:C:T	2.1824e-09	-1.31617e-10	-1.62013	3.51889e-07	-1.31617e-10	-1.72621
80558766	chr7:80558766:A:G	2.44631e-09	-1.31617e-10	-1.50597	0.000335332	-1.31617e-10	5.13335
80558768	chr7:80558768:G:T	6.54669e-09	-1.31617e-10	-0.521594	6.50697e-07	-1.31617e-10	-1.11148
80558852	chr7:80558852:G:A	2.11099e-09	-0.00394889	-1.64945	2.8919e-07	-1.04971	-0.872736
80559043	chr7:80559043:G:T	5.91818e-08	2.45763	-0.777568	7.84204e-08	-1.44475	-1.78269
80559048	chr7:80559048:G:T	2.17923e-08	0.681001	-9.09645e-10	5.08313e-06	0.944156	-9.09645e-10
80559074	chr7:80559074:T:C	2.97642e-09	-1.31617e-10	-1.30984	1.13782e-06	-1.31617e-10	-0.552659
80559733	chr7:80559733:C:A	6.98475e-10	-1.15018	-1.60923	4.29574e-07	0.170264	-1.697
80559881	chr7:80559881:T:C	4.83852e-10	-1.57314	-1.55339	1.62391e-07	-0.854402	-1.64512
80559971	chr7:80559971:A:G	1.87709e-09	-1.31617e-10	-1.77083	3.23441e-07	-1.31617e-10	-1.81051
80559973	chr7:80559973:A:G	5.68575e-08	1.63999	-9.09645e-10	1.44079e-05	1.986	-9.09645e-10
80560275	chr7:80560275:C:CA	2.06163e-09	-1.31617e-10	-1.67706	3.66743e-07	-1.31617e-10	-1.68486
80560368	chr7:80560368:T:C	2.63379e-09	0.275366	-1.7075	2.67052e-07	-1.20108	-0.801005
80560420	chr7:80560420:C:T	4.07866e-10	-1.50469	-1.79268	2.32868e-07	-0.659788	-1.47927
80560421	chr7:80560421:G:A	3.67597e-09	-1.31617e-10	-1.09874	3.90456e-07	-1.31617e-10	-1.62221
80560516	chr7:80560516:G:A	3.82812e-09	-1.31617e-10	-1.05818	3.98751e-07	-1.31617e-10	-1.60119
80560753	chr7:80560753:T:C	2.18919e-09	-1.31617e-10	-1.61702	3.51405e-07	-1.31617e-10	-1.72759
80561054	chr7:80561054:T:C	2.5204e-09	0.242934	-1.71907	2.82476e-07	-1.18482	-0.761116
80561272	chr7:80561272:G:A	6.71074e-10	-1.16718	-1.63225	4.07496e-07	0.135096	-1.71459
80561444	chr7:80561444:C:T	1.32127e-09	-0.319649	-1.80231	1.8402e-07	-0.599649	-1.77483
80561451	chr7:80561451:T:C	5.05341e-10	-1.56826	-1.51481	1.69947e-07	-0.839653	-1.61439
80562042	chr7:80562042:T:C	2.17346e-09	-1.62423	-9.09645e-10	3.82141e-07	-1.64374	-9.09645e-10
80562106	chr7:80562106:C:T	1.80349e-09	-1.31617e-10	-1.81083	4.50807e-07	-1.31617e-10	-1.47849
80562365	chr7:80562365:G:A	4.00206e-10	-1.52609	-1.79024	2.2114e-07	-0.713814	-1.47692
80562408	chr7:80562408:T:C	1.97597e-09	-1.31617e-10	-1.7195	3.25385e-07	-1.31617e-10	-1.80452
80562790	chr7:80562790:G:A	1.75001e-09	-0.379049	-1.46188	9.97521e-08	-1.3841	-1.60274
80563220	chr7:80563220:C:T	1.87474e-09	-1.31617e-10	-1.77208	4.27722e-07	-1.31617e-10	-1.53105
80563486	chr7:80563486:T:G	3.18029e-09	-1.31617e-10	-1.24358	8.26383e-07	-1.31617e-10	-0.872467
80563511	chr7:80563511:G:A	6.44499e-10	-1.4686	-1.37123	2.86826e-07	-1.41052	-0.520129
80563609	chr7:80563609:T:C	2.44349e-09	-0.351077	-1.15605	9.00314e-08	-1.37278	-1.71659
80563788	chr7:80563788:A:G	4.62908e-10	-1.58708	-1.58371	1.52403e-07	-0.904319	-1.65868
80563811	chr7:80563811:C:T	2.6801e-09	-1.4147	-9.09645e-10	4.86809e-07	-1.40165	-9.09645e-10
80563909	chr7:80563909:G:C	5.61815e-08	1.62803	-9.09645e-10	1.42536e-05	1.97524	-9.09645e-10
80563943	chr7:80563943:C:T	2.45528e-09	-1.31617e-10	-1.50232	7.51686e-07	-1.31617e-10	-0.967206
80564074	chr7:80564074:T:C	2.49872e-09	-0.219645	-1.26513	9.99322e-08	-1.31122	-1.67382
80564406	chr7:80564406:C:A	5.31363e-09	-1.31617e-10	-0.73028	5.21849e-07	-1.31617e-10	-1.33215
80564452	chr7:80564452:C:T	1.17663e-09	-0.758951	-1.47895	3.43228e-07	-1.50036	-0.250769
80564791	chr7:80564791:A:G	1.85448e-09	-1.31617e-10	-1.78295	3.82098e-07	-1.31617e-10	-1.64385
80564852	chr7:80564852:C:T	5.2216e-08	1.55483	-9.09645e-10	1.31753e-05	1.89657	-9.09645e-10
80564920	chr7:80564920:G:T	2.20429e-09	-1.31617e-10	-1.61015	3.5619e-07	-1.31617e-10	-1.71406
80564988	chr7:80564988:G:A	6.0936e-08	2.57181	-0.862544	7.77022e-08	-1.46971	-1.76693
80565092	chr7:80565092:C:T	2.08143e-09	-1.31617e-10	-1.6675	4.91851e-07	-1.31617e-10	-1.39135
80565261	chr7:80565261:G:C	2.43795e-09	-1.31617e-10	-1.5094	4.14528e-07	-1.31617e-10	-1.56239
80565709	chr7:80565709:C:T	1.0972e-09	-0.812727	-1.49506	3.24579e-07	-1.51927	-0.287727
80565959	chr7:80565959:G:T	5.55723e-10	-1.54744	-1.4406	1.86122e-07	-0.769085	-1.59404
80566392	chr7:80566392:T:C	5.20236e-10	-1.64719	-1.40683	6.64334e-08	-1.62602	-1.76731
80566424	chr7:80566424:G:A	2.33259e-09	-1.31617e-10	-1.55358	3.98131e-07	-1.31617e-10	-1.60274
80566772	chr7:80566772:A:G	2.69562e-09	-1.40893	-9.09645e-10	5.03923e-07	-1.3671	-9.09645e-10
80566975	chr7:80566975:T:C	6.27864e-10	-1.38878	-1.4772	7.21661e-08	-1.52112	-1.78943
80567291	chr7:80567291:T:A	3.34774e-09	-1.31617e-10	-1.19227	4.36109e-07	-1.31617e-10	-1.51163
80567432	chr7:80567432:C:T	2.24437e-09	-1.31617e-10	-1.59213	3.52835e-07	-1.31617e-10	-1.72352
80567568	chr7:80567568:T:G	2.06523e-09	-1.31617e-10	-1.67532	3.73946e-05	-1.31617e-10	2.93976
80567951	chr7:80567951:A:G	6.58693e-08	1.78712	-9.09645e-10	1.62766e-05	2.10796	-9.09645e-10
80567982	chr7:80567982:A:G	6.68283e-07	-1.31617e-10	4.10416	3.06561e-05	-1.31617e-10	2.74106
80569026	chr7:80569026:C:T	2.22765e-09	-0.351529	-1.24808	9.23804e-08	-1.36895	-1.69466
80569272	chr7:80569272:C:T	6.2813e-10	-1.19386	-1.6717	5.91154e-07	0.0877401	-1.29519
80569356	chr7:80569356:G:T	6.45107e-08	3.14316	-1.37689	7.92513e-08	-1.56462	-1.65228
80569431	chr7:80569431:C:T	7.60734e-08	1.93114	-9.09645e-10	1.88909e-05	2.25691	-9.09645e-10
80569550	chr7:80569550:T:C	2.32419e-09	-1.31617e-10	-1.55718	3.95572e-07	-1.31617e-10	-1.60919
80569711	chr7:80569711:T:C	1.8306e-09	-1.31617e-10	-1.79591	5.66781e-07	-1.31617e-10	-1.24955
80569762	chr7:80569762:C:T	3.95563e-05	4.32663	3.85829	8.94833e-08	-1.64256	-1.45291
80570040	chr7:80570040:T:C	2.29258e-09	-1.31617e-10	-1.57088	3.39247e-07	-1.31617e-10	-1.7628
80570172	chr7:80570172:A:T	2.70314e-09	-1.40614	-9.09645e-10	4.40884e-07	-1.50074	-9.09645e-10
80570434	chr7:80570434:C:T	1.86133e-09	-1.31617e-10	-1.77926	7.58233e-07	-1.31617e-10	-0.958534
80570486	chr7:80570486:G:A	1.40419e-08	0.241493	-9.09645e-10	3.06629e-06	0.438697	-9.09645e-10
80570503	chr7:80570503:G:A	2.89841e-08	0.966191	-9.09645e-10	6.78787e-06	1.23337	-9.09645e-10
80570866	chr7:80570866:C:T	2.64115e-09	-1.42934	-9.09645e-10	4.23576e-07	-1.54079	-9.09645e-10
80570974	chr7:80570974:T:C	2.86783e-08	0.955586	-9.09645e-10	6.72462e-06	1.224	-9.09645e-10
80571041	chr7:80571041:G:C	3.3648e-09	-1.31617e-10	-1.18719	3.99968e-07	-1.31617e-10	-1.59814
80571223	chr7:80571223:G:T	2.18913e-09	-1.31617e-10	-1.61705	1.09365e-06	-1.31617e-10	-0.592247
80571259	chr7:80571259:C:G	4.17986e-09	-1.31617e-10	-0.970277	4.98325e-07	-1.31617e-10	-1.37827
80571473	chr7:80571473:T:C	2.16424e-09	-1.31617e-10	-1.62849	1.06019e-06	-1.31617e-10	-0.623324
80572117	chr7:80572117:G:A	1.88442e-09	-1.31617e-10	-1.76694	8.19401e-07	-1.31617e-10	-0.880952
80572272	chr7:80572272:T:A	2.25828e-09	-1.31617e-10	-1.58595	3.40453e-07	-1.31617e-10	-1.75925
80572319	chr7:80572319:T:A	1.74477e-05	3.70211	3.6643	8.80333e-08	-1.5856	-1.52621
80572555	chr7:80572555:C:T	6.32389e-09	0.214965	-0.771185	1.09368e-07	-1.08709	-1.80772
80572729	chr7:80572729:C:T	3.76032e-09	0.174231	-1.25028	1.14161e-07	-1.10967	-1.74225
80572741	chr7:80572741:C:T	2.86263e-09	-1.34881	-9.09645e-10	4.49979e-07	-1.48032	-9.09645e-10
80572943	chr7:80572943:GA:G	5.53981e-10	-1.62339	-1.36779	6.22631e-08	-1.64727	-1.81089
80573125	chr7:80573125:CT:C	1.88912e-09	-1.31617e-10	-1.76444	8.28867e-07	-1.31617e-10	-0.869466
80573251	chr7:80573251:T:C	1.4863e-06	1.5279	3.37559	3.8373e-07	-0.370931	-1.26866
80573382	chr7:80573382:G:A	1.96741e-09	-1.31617e-10	-1.72384	3.49946e-07	-1.31617e-10	-1.73175
80573622	chr7:80573622:C:T	1.79296e-08	0.485897	-9.09645e-10	4.10164e-06	0.729617	-9.09645e-10
80573806	chr7:80573806:G:A	5.44669e-10	-1.61397	-1.39416	6.23302e-08	-1.6463	-1.81078
80573850	chr7:80573850:T:A	1.53863e-06	1.46509	3.473	3.80623e-07	-0.411647	-1.23607
80573943	chr7:80573943:C:T	1.97579e-09	-1.31617e-10	-1.71958	1.02313e-06	-1.31617e-10	-0.658904
80574110	chr7:80574110:C:A	1.85498e-09	-1.31617e-10	-1.78268	7.28933e-07	-1.31617e-10	-0.997943
80574402	chr7:80574402:C:T	4.72178e-09	0.0554822	-0.90385	1.00564e-07	-1.17414	-1.80459
80574477	chr7:80574477:G:T	1.94793e-09	-1.31617e-10	-1.73379	3.23647e-07	-1.31617e-10	-1.80987
80574572	chr7:80574572:G:T	1.89582e-09	-1.31617e-10	-1.7609	8.42081e-07	-1.31617e-10	-0.853649
80574740	chr7:80574740:A:T	6.61273e-09	0.177561	-0.689119	1.06793e-07	-1.10796	-1.81067
80574919	chr7:80574919:T:C	1.97834e-08	0.584291	-9.09645e-10	4.56193e-06	0.835975	-9.09645e-10
80575250	chr7:80575250:A:T	1.89992e-09	-1.31617e-10	-1.75874	8.50456e-07	-1.31617e-10	-0.843753
80575580	chr7:80575580:C:T	3.87886e-09	-1.31617e-10	-1.04501	3.99978e-07	-1.31617e-10	-1.59811
80575652	chr7:80575652:G:A	1.29972e-09	-0.455594	-1.68281	8.34437e-07	-0.30942	-0.553349
80575925	chr7:80575925:G:T	1.89396e-09	-1.31617e-10	-1.76188	8.38907e-07	-1.31617e-10	-0.857426
80575977	chr7:80575977:G:A	3.07798e-09	-1.31617e-10	-1.27628	3.79672e-07	-1.31617e-10	-1.65022
80576345	chr7:80576345:G:C	5.48216e-09	-1.31617e-10	-0.699056	6.12084e-07	-1.31617e-10	-1.17266
80576363	chr7:80576363:A:G	1.01008e-07	2.21464	-9.09645e-10	8.11585e-07	-0.890537	-9.09645e-10
80576395	chr7:80576395:A:G	2.2138e-08	0.696742	-9.09645e-10	5.14612e-06	0.956472	-9.09645e-10
80576430	chr7:80576430:G:A	1.89396e-09	-1.31617e-10	-1.76188	8.38907e-07	-1.31617e-10	-0.857426
80576433	chr7:80576433:G:A	4.9811e-09	-1.31617e-10	-0.794905	2.90635e-05	-1.31617e-10	2.68771
80576595	chr7:80576595:G:T	2.5648e-09	-1.31617e-10	-1.45867	1.10642e-06	-1.31617e-10	-0.580638
80576641	chr7:80576641:C:T	3.20892e-09	0.0342387	-1.26886	1.0375e-07	-1.18359	-1.76395
80576731	chr7:80576731:C:CACCT	2.45176e-09	-1.31617e-10	-1.50375	1.0477e-06	-1.31617e-10	-0.635173
80576913	chr7:80576913:T:C	1.90713e-09	-1.31617e-10	-1.75496	8.63807e-07	-1.31617e-10	-0.828176
80577365	chr7:80577365:A:G	2.02288e-09	-1.31617e-10	-1.69603	8.46826e-07	-1.31617e-10	-0.84803
80577924	chr7:80577924:C:A	2.80172e-09	-1.31617e-10	-1.37032	3.66298e-07	-1.31617e-10	-1.68608
80578196	chr7:80578196:T:C	2.20125e-09	-1.61153	-9.09645e-10	3.82513e-07	-1.64276	-9.09645e-10
80578407	chr7:80578407:C:T	2.28673e-08	0.729155	-9.09645e-10	5.32343e-06	0.990347	-9.09645e-10
80578410	chr7:80578410:G:A	2.71838e-09	-1.40052	-9.09645e-10	5.04343e-07	-1.36627	-9.09645e-10
80578634	chr7:80578634:T:C	2.25828e-09	-1.31617e-10	-1.58595	3.40453e-07	-1.31617e-10	-1.75925
80578779	chr7:80578779:C:G	3.86809e-09	-1.31617e-10	-1.04779	4.38394e-07	-1.31617e-10	-1.50641
80578798	chr7:80578798:G:A	1.46014e-08	1.10053	-0.819973	3.20438e-07	-0.629493	-1.19034
80578939	chr7:80578939:C:A	2.31373e-09	-1.56169	-9.09645e-10	5.01936e-07	-1.37105	-9.09645e-10
80579088	chr7:80579088:AAC:A	2.13593e-09	-1.31617e-10	-1.64165	3.38463e-07	-1.31617e-10	-1.76511
80579288	chr7:80579288:G:A	2.58681e-09	-1.45013	-9.09645e-10	4.24116e-07	-1.53952	-9.09645e-10
80579598	chr7:80579598:A:G	1.81429e-09	-1.31617e-10	-1.80486	6.25389e-07	-1.31617e-10	-1.15115
80579668	chr7:80579668:T:A	1.95024e-09	-1.31617e-10	-1.7326	7.57877e-07	-1.31617e-10	-0.959005
80580021	chr7:80580021:C:T	4.47653e-09	-0.907431	0.00572535	1.52805e-06	-1.41622	1.15844
80580111	chr7:80580111:G:T	2.72082e-09	-1.31617e-10	-1.39962	3.76188e-07	-1.31617e-10	-1.65944
80580379	chr7:80580379:G:A	1.08137e-08	-0.0197426	-9.09645e-10	2.34205e-06	0.169259	-9.09645e-10
80580547	chr7:80580547:A:C	5.45134e-09	0.226266	-0.930958	1.11887e-07	-1.0799	-1.79213
80580748	chr7:80580748:C:T	1.06454e-08	1.09928	-1.13471	4.46281e-07	-0.632925	-0.855652
80580750	chr7:80580750:A:G	6.20389e-09	0.185842	-0.76122	1.07567e-07	-1.10327	-1.80814
80580765	chr7:80580765:G:A	7.20166e-09	0.397737	-0.82398	1.2394e-07	-0.965268	-1.80446
80581408	chr7:80581408:G:C	1.83131e-09	-1.31617e-10	-1.79552	3.25904e-07	-1.31617e-10	-1.80292
80581776	chr7:80581776:C:G	1.74694e-08	0.459897	-9.09645e-10	4.00655e-06	0.70616	-9.09645e-10
80581829	chr7:80581829:T:TA	3.74967e-09	-1.31617e-10	-1.07889	9.24573e-07	-1.31617e-10	-0.760194
80581982	chr7:80581982:T:C	9.94922e-09	0.176451	-0.279512	1.0896e-07	-1.10782	-1.79072
80582066	chr7:80582066:TAC:T	1.86377e-08	0.524629	-9.09645e-10	4.28649e-06	0.773697	-9.09645e-10
80582107	chr7:80582107:G:A	1.36559e-08	0.879671	-0.666054	2.49281e-07	-0.768457	-1.30249
80582402	chr7:80582402:C:T	1.30514e-08	0.168338	-9.09645e-10	2.94128e-06	0.397073	-9.09645e-10
80583492	chr7:80583492:T:G	1.59886e-09	-1.53723	-0.394032	6.35019e-07	-1.61424	0.47837
80583678	chr7:80583678:T:C	3.17265e-09	-1.24599	-9.09645e-10	6.60127e-07	-1.09709	-9.09645e-10
80583740	chr7:80583740:T:G	0.000510292	6.89079	3.8514	8.57012e-08	-1.64289	-1.49577
80584071	chr7:80584071:T:TG	4.51346e-08	1.58496	-0.175869	1.45517e-07	-0.824625	-1.78461
80584135	chr7:80584135:A:T	8.23489e-09	-1.31617e-10	-0.292175	5.85483e-07	-1.31617e-10	-1.21709
80584861	chr7:80584861:T:G	7.62895e-09	-1.31617e-10	-0.368605	2.92269e-05	-1.31617e-10	2.69332
80584981	chr7:80584981:T:C	2.52004e-08	1.82078	-0.994478	1.65121e-07	-0.702848	-1.78
80585824	chr7:80585824:G:A	2.69417e-09	-1.31617e-10	-1.40947	3.30061e-07	-1.31617e-10	-1.79025
80586047	chr7:80586047:G:A	6.79194e-10	-1.63805	-1.14936	6.39243e-08	-1.64421	-1.78761
80586259	chr7:80586259:C:T	1.61796e-08	1.46101	-1.07781	1.37575e-07	-0.888171	-1.77719
80586415	chr7:80586415:T:C	2.8002e-09	-1.37086	-9.09645e-10	4.47081e-07	-1.48679	-9.09645e-10
80586521	chr7:80586521:A:G	1.8234e-09	-1.31617e-10	-1.79985	3.23412e-07	-1.31617e-10	-1.8106
80586889	chr7:80586889:G:A	5.44017e-08	2.44836	-0.852517	4.06804e-07	-0.489106	-1.09209
80586913	chr7:80586913:C:T	6.99257e-10	-1.63946	-1.11883	6.43523e-08	-1.6435	-1.78166
80586923	chr7:80586923:C:T	1.04423e-08	-1.31617e-10	-0.0546895	6.17651e-07	-1.31617e-10	-1.1636
80587015	chr7:80587015:A:G	7.67335e-09	-1.31617e-10	-0.362801	9.06238e-07	-1.31617e-10	-0.780224
80587100	chr7:80587100:A:C	6.16541e-09	-1.31617e-10	-0.581601	7.32284e-07	-1.31617e-10	-0.993357
80587305	chr7:80587305:T:A	1.92352e-09	-1.31617e-10	-1.7464	4.18713e-07	-1.31617e-10	-1.55234
80587456	chr7:80587456:C:T	2.02808e-09	-1.59447	-0.0989945	8.29458e-08	-1.50035	-1.67099
80587635	chr7:80587635:G:A	1.01426e-09	-1.64722	-0.739173	6.88556e-08	-1.6193	-1.73821
80587830	chr7:80587830:T:C	7.62464e-10	-1.46299	-1.20877	1.00255e-07	-1.30067	-1.68113
80587833	chr7:80587833:C:T	1.29025e-09	-1.64311	-0.50261	7.50664e-08	-1.59675	-1.6744
80588038	chr7:80588038:T:G	2.2669e-09	-1.31617e-10	-1.58214	3.31683e-05	-1.31617e-10	2.81982
80588156	chr7:80588156:G:A	2.64546e-09	-1.31617e-10	-1.42771	3.23655e-07	-1.31617e-10	-1.80985
80588447	chr7:80588447:A:G	1.84117e-09	-1.31617e-10	-1.79016	3.55778e-07	-1.31617e-10	-1.71522
80588484	chr7:80588484:G:A	1.84117e-09	-1.31617e-10	-1.79016	3.55778e-07	-1.31617e-10	-1.71522
80588658	chr7:80588658:A:G	3.65754e-10	-1.61216	-1.79419	1.67436e-07	-0.865094	-1.60383
80588791	chr7:80588791:C:T	3.45857e-09	-1.1597	-9.09645e-10	6.12017e-07	-1.17276	-9.09645e-10
80589358	chr7:80589358:T:C	9.64719e-10	-1.6186	-0.817876	5.14153e-07	-0.955397	-0.391607
80589494	chr7:80589494:G:T	3.151e-09	-1.25283	-9.09645e-10	5.58613e-07	-1.26407	-9.09645e-10
80589645	chr7:80589645:C:T	1.13409e-06	2.3984	2.23463	3.65283e-07	-0.872271	-0.816583
80589653	chr7:80589653:T:C	1.96846e-09	-1.31617e-10	-1.7233	4.00602e-07	-1.31617e-10	-1.59656
80589831	chr7:80589831:G:C	0.0101961	8.48662	5.25034	1.07846e-07	-1.61276	-1.29606
80590130	chr7:80590130:T:A	2.08678e-09	-1.31617e-10	-1.66493	2.00749e-05	-1.31617e-10	2.3177
80590626	chr7:80590626:A:G	3.64427e-10	-1.62692	-1.78306	1.51072e-07	-0.92651	-1.64526
80590710	chr7:80590710:A:C	3.70413e-10	-1.60393	-1.78976	1.71838e-07	-0.815747	-1.62722
80590764	chr7:80590764:G:A	0.00742505	8.03063	5.38919	1.09091e-07	-1.63438	-1.26296
80590881	chr7:80590881:G:A	3.14359e-09	-1.25519	-9.09645e-10	5.57116e-07	-1.26675	-9.09645e-10
80590968	chr7:80590968:C:G	3.0969e-09	-1.27015	-9.09645e-10	5.49448e-07	-1.28061	-9.09645e-10
80591292	chr7:80591292:C:T	3.48335e-10	-1.64691	-1.80824	1.38577e-07	-1.12433	-1.53377
80591637	chr7:80591637:C:A	5.49167e-10	-1.59041	-1.40949	2.51128e-07	-1.63345	-0.430113
80591727	chr7:80591727:A:G	5.21292e-09	-0.749415	-9.09645e-10	1.20785e-06	-0.492925	-9.09645e-10
80591832	chr7:80591832:AAATCAGC:A	1.79517e-09	-1.56276	-0.252693	8.02891e-08	-1.63009	-1.5738
80591845	chr7:80591845:C:CA	1.87714e-09	-1.55696	-0.213843	8.17455e-08	-1.6274	-1.55851
80592117	chr7:80592117:C:T	1.1022e-06	-1.31617e-10	4.60451	4.50456e-05	-1.31617e-10	3.12591
80592187	chr7:80592187:TATATATAC:T	1.81103e-09	-1.31617e-10	-1.80666	3.56523e-07	-1.31617e-10	-1.71313
80592634	chr7:80592634:T:G	8.49e-09	-1.31617e-10	-0.261666	5.12004e-07	-1.31617e-10	-1.35119
80592662	chr7:80592662:C:T	1.81896e-09	-1.31617e-10	-1.80229	3.5658e-07	-1.31617e-10	-1.71297
80592680	chr7:80592680:G:A	1.73395e-09	-1.57631	-0.273846	7.90606e-08	-1.63586	-1.58345
80592758	chr7:80592758:A:G	5.34282e-09	-1.31617e-10	-0.724801	5.5309e-07	-1.31617e-10	-1.274
80593092	chr7:80593092:C:T	0.0625083	10.6568	4.89348	8.75536e-08	-1.58032	-1.53695
80593223	chr7:80593223:C:T	3.76887e-10	-1.61385	-1.76252	1.5765e-07	-0.849272	-1.67987
80593291	chr7:80593291:G:T	2.96617e-09	-1.31617e-10	-1.31328	3.67477e-07	-1.31617e-10	-1.68286
80593957	chr7:80593957:T:C	2.85887e-09	-1.31617e-10	-1.35013	0.000866492	-1.31617e-10	6.08268
80594011	chr7:80594011:A:G	3.76255e-10	-1.59491	-1.78314	1.79731e-07	-0.759852	-1.63821
80594086	chr7:80594086:T:G	0.0883505	9.94229	5.95397	1.15833e-07	-1.62274	-1.21463
80594244	chr7:80594244:A:C	3.7839e-10	-1.5896	-1.78278	1.85317e-07	-0.720787	-1.64667
80594518	chr7:80594518:C:T	2.04119e-09	-1.31617e-10	-1.68702	4.22903e-07	-1.31617e-10	-1.54238
80594523	chr7:80594523:A:G	0.0783267	10.4761	5.2997	9.40682e-08	-1.59602	-1.44948
80594579	chr7:80594579:G:A	0.0923507	10.7083	5.23228	1.0833e-07	-1.57584	-1.3285
80594607	chr7:80594607:A:C	3.46655e-09	-1.1574	-9.09645e-10	5.16019e-07	-1.34338	-9.09645e-10
80594680	chr7:80594680:C:T	7.37549e-08	1.64597	0.254219	1.09637e-07	-1.08693	-1.80542
80594739	chr7:80594739:C:G	0.0376608	10.131	4.91259	8.47974e-08	-1.61596	-1.5333
80595392	chr7:80595392:C:T	0.0865842	10.4402	5.43582	9.66299e-08	-1.59953	-1.4191
80595393	chr7:80595393:G:A	3.80593e-10	-1.58214	-1.78444	1.88493e-07	-0.715466	-1.635
80595600	chr7:80595600:T:C	2.29825e-09	-1.31617e-10	-1.56841	3.50656e-07	-1.31617e-10	-1.72972
80595659	chr7:80595659:A:T	2.56205e-09	-1.45975	-9.09645e-10	4.49225e-07	-1.482	-9.09645e-10
80595922	chr7:80595922:G:A	8.76158e-09	-1.31617e-10	-0.230178	5.18962e-07	-1.31617e-10	-1.33769
80596082	chr7:80596082:G:T	2.59364e-09	-1.44749	-9.09645e-10	4.54365e-07	-1.47062	-9.09645e-10
80596187	chr7:80596187:A:G	6.27647e-09	-1.31617e-10	-0.563747	6.81118e-07	-1.31617e-10	-1.06579
80596261	chr7:80596261:G:A	2.00836e-09	-1.31617e-10	-1.70323	5.22812e-07	-1.31617e-10	-1.3303
80596297	chr7:80596297:A:G	4.35501e-10	-1.5302	-1.70161	8.03376e-08	-1.39264	-1.81065
80596743	chr7:80596743:A:G	1.96777e-09	-1.31617e-10	-1.72365	3.29171e-07	-1.31617e-10	-1.79295
80596831	chr7:80596831:T:G	3.8347e-10	-1.56672	-1.79233	2.02906e-07	-0.663991	-1.61279
80596858	chr7:80596858:G:C	1.00157e-09	-1.46237	-0.936615	5.54716e-07	-1.57776	0.306696
80597324	chr7:80597324:C:T	9.94516e-09	-1.31617e-10	-0.103468	7.74465e-07	-1.31617e-10	-0.937352
80597549	chr7:80597549:T:C	1.21411e-08	-1.31617e-10	0.0960391	8.95938e-07	-1.31617e-10	-0.791654
80597569	chr7:80597569:C:T	8.51398e-08	1.89477	0.148973	1.22554e-07	-0.982509	-1.79847
80597658	chr7:80597658:T:G	2.22886e-09	-1.31617e-10	-1.59906	3.29089e-07	-1.31617e-10	-1.7932
80597732	chr7:80597732:A:G	2.98533e-09	-1.30684	-9.09645e-10	5.13437e-07	-1.3484	-9.09645e-10
80598232	chr7:80598232:T:C	3.8577e-10	-1.59974	-1.75333	1.6521e-07	-0.791299	-1.69101
80598309	chr7:80598309:A:G	4.13795e-09	-1.31617e-10	-0.980355	4.02544e-07	-1.31617e-10	-1.59172
80598423	chr7:80598423:T:C	1.86494e-09	-1.31617e-10	-1.77733	3.88635e-07	-1.31617e-10	-1.62688
80599155	chr7:80599155:T:A	2.01073e-09	-1.31617e-10	-1.70206	4.13571e-07	-1.31617e-10	-1.5647
80599240	chr7:80599240:T:C	1.80491e-09	-1.31617e-10	-1.81005	3.58611e-07	-1.31617e-10	-1.70729
80599526	chr7:80599526:T:A	1.82242e-09	-1.31617e-10	-1.80039	3.64071e-07	-1.31617e-10	-1.69218
80599732	chr7:80599732:T:C	1.8683e-09	-1.31617e-10	-1.77553	3.6792e-07	-1.31617e-10	-1.68166
80599905	chr7:80599905:G:T	0.179864	10.7236	5.88356	1.09526e-07	-1.5799	-1.31347
80599925	chr7:80599925:A:G	2.86971e-09	-1.25528	-0.0910594	9.5528e-07	-1.43581	0.708294
80599997	chr7:80599997:G:C	3.76298e-10	-1.61832	-1.75961	1.5293e-07	-0.879217	-1.68033
80600040	chr7:80600040:T:C	7.55513e-10	-1.57344	-1.10748	5.55884e-07	-1.63594	0.366971
80600041	chr7:80600041:TG:T	6.57232e-10	-1.51983	-1.30044	3.95241e-07	-1.60904	-0.000985071
80600078	chr7:80600078:T:C	9.11107e-09	-1.31617e-10	-0.191065	1.03721e-06	-1.31617e-10	-0.645238
80600168	chr7:80600168:T:C	0.157465	10.8914	5.5828	1.03314e-07	-1.56674	-1.38501
80600206	chr7:80600206:T:C	1.82169e-09	-1.31617e-10	-1.80079	3.63578e-07	-1.31617e-10	-1.69353
80600325	chr7:80600325:T:C	1.8097e-09	-1.31617e-10	-1.80739	3.54667e-07	-1.31617e-10	-1.71835
80600589	chr7:80600589:G:A	2.20343e-09	-1.31617e-10	-1.61054	3.23704e-07	-1.31617e-10	-1.8097
80600878	chr7:80600878:G:A	2.26388e-09	-1.31617e-10	-1.58348	3.47437e-07	-1.31617e-10	-1.73894
80601167	chr7:80601167:T:G	3.48017e-09	-1.15347	-9.09645e-10	6.18629e-07	-1.16202	-9.09645e-10
80601251	chr7:80601251:G:A	2.47617e-09	-1.31617e-10	-1.49384	1.22937e-06	-1.31617e-10	-0.475265
80601684	chr7:80601684:T:C	3.47183e-09	-1.15587	-9.09645e-10	6.19305e-07	-1.16093	-9.09645e-10
80601779	chr7:80601779:G:GA	1.82161e-09	-1.31617e-10	-1.80083	3.63541e-07	-1.31617e-10	-1.69363
80601896	chr7:80601896:G:T	9.79154e-09	-1.31617e-10	-0.119035	5.57339e-07	-1.31617e-10	-1.26635
80602188	chr7:80602188:G:C	1.81331e-08	1.63694	-1.13975	1.15553e-07	-1.09779	-1.74201
80602356	chr7:80602356:G:A	2.01696e-09	-1.31617e-10	-1.69896	4.16803e-07	-1.31617e-10	-1.55691
80602477	chr7:80602477:G:A	4.30701e-07	4.3651	-0.700241	1.20629e-07	-1.62158	-1.17523
80602592	chr7:80602592:A:G	3.03901e-09	-1.39706	0.108036	1.18013e-06	-1.53665	1.0205
80602688	chr7:80602688:T:C	3.59022e-09	-1.12234	-9.09645e-10	6.39712e-07	-1.12851	-9.09645e-10
80602993	chr7:80602993:T:C	2.46579e-09	-1.31617e-10	-1.49804	1.23913e-06	-1.31617e-10	-0.467359
80603339	chr7:80603339:T:C	4.73412e-10	-1.61474	-1.5336	2.90346e-07	-0.86251	-1.05594
80603657	chr7:80603657:T:C	1.00088e-08	1.43164	-1.52873	9.93437e-08	-1.18011	-1.81083
80603714	chr7:80603714:AAC:A	4.43842e-10	-1.63486	-1.57798	2.85179e-07	-0.979923	-0.956485
80603852	chr7:80603852:T:C	1.82841e-09	-1.31617e-10	-1.79711	3.51506e-07	-1.31617e-10	-1.7273
80604027	chr7:80604027:T:C	1.97621e-09	-1.31617e-10	-1.71937	3.28447e-07	-1.31617e-10	-1.79515
80604656	chr7:80604656:T:G	1.97562e-09	-1.31617e-10	-1.71967	3.28488e-07	-1.31617e-10	-1.79503
80604661	chr7:80604661:A:G	4.2936e-09	-1.31617e-10	-0.94343	4.09605e-07	-1.31617e-10	-1.57433
80605038	chr7:80605038:A:G	2.05444e-09	-1.31617e-10	-1.68055	4.27604e-07	-1.31617e-10	-1.53133
80605248	chr7:80605248:T:G	3.85156e-08	-1.31617e-10	1.25051	4.14614e-07	-1.31617e-10	-1.56218
80605291	chr7:80605291:C:T	6.21724e-09	1.1976	-1.77083	9.25091e-08	-1.26368	-1.79854
80605779	chr7:80605779:A:G	5.90918e-09	1.17029	-1.79434	9.42792e-08	-1.27353	-1.76974
80606055	chr7:80606055:A:G	3.18801e-09	-1.40869	0.167537	1.26145e-06	-1.54421	1.0947
80606131	chr7:80606131:CTACTAAGGACTATGACTA:C	4.68587e-10	-1.60679	-1.5518	3.10954e-07	-0.825409	-1.02447
80606698	chr7:80606698:T:G	4.23596e-07	2.69027	0.957952	8.80997e-07	-0.756381	-0.0520897
80606702	chr7:80606702:T:C	7.92474e-09	-1.31617e-10	-0.330565	4.92755e-07	-1.31617e-10	-1.38951
80606830	chr7:80606830:A:G	1.84327e-09	-1.31617e-10	-1.78901	3.28606e-07	-1.31617e-10	-1.79467
80607372	chr7:80607372:A:G	1.98176e-09	-1.31617e-10	-1.71657	5.03344e-07	-1.31617e-10	-1.36825
80607743	chr7:80607743:C:T	2.31247e-09	-1.64437	0.0821316	1.23275e-07	-1.1666	-1.60851
80607874	chr7:80607874:C:T	4.26458e-10	-1.64433	-1.60846	2.33739e-07	-1.07436	-1.06096
80608048	chr7:80608048:G:A	0.0267135	9.16205	5.53808	9.62768e-08	-1.63752	-1.38478
80608050	chr7:80608050:G:A	1.84144e-09	-1.31617e-10	-1.79001	3.37295e-07	-1.31617e-10	-1.76857
80608114	chr7:80608114:A:G	2.00286e-09	-1.31617e-10	-1.70598	3.26301e-07	-1.31617e-10	-1.80171
80608509	chr7:80608509:A:T	0.0227587	9.1625	5.37741	9.26982e-08	-1.63763	-1.42255
80608634	chr7:80608634:G:A	2.12461e-09	-1.64696	-9.09645e-10	3.93319e-07	-1.6149	-9.09645e-10
80608725	chr7:80608725:A:C	6.42787e-09	0.842332	-1.38224	7.99524e-08	-1.39922	-1.80887
80609096	chr7:80609096:T:C	4.32108e-09	-1.31617e-10	-0.937048	4.11121e-07	-1.31617e-10	-1.57064
80609147	chr7:80609147:C:T	2.71972e-09	0.408545	-1.80857	7.82362e-08	-1.51916	-1.71064
80609314	chr7:80609314:T:C	1.88578e-09	-1.31617e-10	-1.76621	3.24744e-07	-1.31617e-10	-1.80649
80609342	chr7:80609342:C:G	2.53399e-09	-1.42268	-0.0480783	1.10512e-06	-1.55377	0.971953
80609356	chr7:80609356:C:T	5.77491e-10	-1.58942	-1.3602	7.56692e-08	-1.48449	-1.77867
80609394	chr7:80609394:A:G	2.82443e-09	-1.56414	0.201895	9.33281e-08	-1.4485	-1.6049
80609477	chr7:80609477:C:T	4.16411e-10	-1.63893	-1.63771	2.32865e-07	-1.28988	-0.849185
80609488	chr7:80609488:A:G	1.85077e-09	-1.31617e-10	-1.78495	3.37355e-07	-1.31617e-10	-1.76839
80609766	chr7:80609766:A:C	2.33284e-09	-1.31617e-10	-1.55347	5.75925e-07	-1.31617e-10	-1.23355
80610145	chr7:80610145:A:T	3.95765e-09	-1.31617e-10	-1.0249	1.12377e-06	-1.31617e-10	-0.565079
80610157	chr7:80610157:T:C	4.25398e-09	-1.31617e-10	-0.9527	4.0777e-07	-1.31617e-10	-1.57882
80610350	chr7:80610350:T:C	4.72632e-09	-1.57357	0.726165	1.17583e-07	-1.43259	-1.3898
80610384	chr7:80610384:G:A	1.82787e-09	-1.31617e-10	-1.79741	3.67611e-07	-1.31617e-10	-1.6825
80610448	chr7:80610448:A:G	9.41151e-10	-1.56434	-0.896867	5.95088e-07	-1.63263	0.431814
80610497	chr7:80610497:C:T	4.91468e-09	-1.56292	0.754594	1.16806e-07	-1.45038	-1.37863
80610872	chr7:80610872:C:T	5.28105e-09	-1.56764	0.831209	1.21573e-07	-1.44302	-1.34599
80610921	chr7:80610921:G:A	4.41876e-09	-1.31617e-10	-0.914695	4.15938e-07	-1.31617e-10	-1.55899
80610950	chr7:80610950:A:T	0.033092	8.77957	6.13468	1.1989e-07	-1.64475	-1.1582
80611013	chr7:80611013:CTACAGG:C	0.0336653	8.82791	6.10352	1.19012e-07	-1.64391	-1.16638
80611192	chr7:80611192:A:T	5.1493e-10	-1.62346	-1.44082	1.49163e-07	-1.36221	-1.22227
80611196	chr7:80611196:T:C	3.80087e-10	-1.61904	-1.74887	2.9714e-07	-1.37846	-0.516861
80611208	chr7:80611208:T:TGAG	1.82085e-09	-1.31617e-10	-1.80125	3.62991e-07	-1.31617e-10	-1.69515
80611373	chr7:80611373:T:C	5.15114e-09	0.724862	-1.4862	7.7774e-08	-1.42665	-1.80907
80611521	chr7:80611521:A:G	5.01789e-10	-1.63843	-1.4517	1.6528e-07	-1.28591	-1.19597
80611627	chr7:80611627:C:T	1.98069e-09	-1.55558	-0.161533	1.28381e-06	-1.62897	1.19703
80611694	chr7:80611694:G:A	2.12747e-09	-1.57771	-0.0679173	1.16214e-06	-1.63794	1.10643
80612034	chr7:80612034:G:A	1.82405e-09	-1.31617e-10	-1.7995	3.9891e-07	-1.31617e-10	-1.60079
80612246	chr7:80612246:C:T	1.93949e-09	-1.4234	-0.314726	1.0423e-06	-1.55257	0.912237
80612254	chr7:80612254:T:C	5.09655e-10	-1.64198	-1.43259	1.66185e-07	-1.25798	-1.21844
80612263	chr7:80612263:A:T	3.58291e-09	-1.12438	-9.09645e-10	6.37203e-07	-1.13244	-9.09645e-10
80612300	chr7:80612300:A:G	1.18637e-08	-1.31617e-10	0.0729327	8.91597e-07	-1.31617e-10	-0.796511
80612763	chr7:80612763:T:C	5.05403e-09	0.491426	-1.2718	7.65179e-08	-1.49142	-1.76058
80613229	chr7:80613229:A:G	2.33452e-09	-1.55275	-9.09645e-10	4.76255e-07	-1.42357	-9.09645e-10
80613604	chr7:80613604:A:G	5.18831e-10	-1.63783	-1.4189	1.57857e-07	-1.28904	-1.2388
80613644	chr7:80613644:G:C	3.73995e-09	-1.08148	-9.09645e-10	6.64845e-07	-1.08997	-9.09645e-10
80614416	chr7:80614416:C:CTA	3.45915e-09	-1.31617e-10	-1.15953	9.19988e-07	-1.31617e-10	-0.765165
80614575	chr7:80614575:T:C	3.66543e-09	-1.10161	-9.09645e-10	6.51768e-07	-1.10984	-9.09645e-10
80615265	chr7:80615265:G:A	1.17993e-08	-1.31617e-10	0.0674814	9.2911e-07	-1.31617e-10	-0.755298
80615378	chr7:80615378:T:C	1.90598e-09	-1.63578	-0.119772	8.43509e-08	-1.64709	-1.50745
80615989	chr7:80615989:GC:G	1.81241e-09	-1.31617e-10	-1.8059	3.58128e-07	-1.31617e-10	-1.70864
80616207	chr7:80616207:C:T	3.35218e-09	-1.19094	-9.09645e-10	5.94731e-07	-1.20142	-9.09645e-10
80616303	chr7:80616303:A:G	3.70315e-09	-1.09137	-9.09645e-10	6.58397e-07	-1.09972	-9.09645e-10
80616476	chr7:80616476:C:A	3.58777e-10	-1.64671	-1.7789	2.73231e-07	-1.2094	-0.76981
80616604	chr7:80616604:C:T	1.80763e-09	-1.31617e-10	-1.80854	3.38822e-07	-1.31617e-10	-1.76405
80616605	chr7:80616605:A:G	3.83358e-05	6.77398	1.37961	8.44218e-08	-1.61295	-1.54075
80616645	chr7:80616645:A:C	3.883e-09	-1.31617e-10	-1.04395	3.89698e-07	-1.31617e-10	-1.62415
80616825	chr7:80616825:A:G	1.83891e-09	-1.31617e-10	-1.79138	2.49463e-06	-1.31617e-10	0.232371
80616828	chr7:80616828:A:G	0.0211921	7.65806	6.81053	2.33523e-07	-1.63776	-0.498485
80616834	chr7:80616834:T:C	4.5439e-10	-1.61823	-1.57112	1.08396e-06	-1.37212	0.770973
80616861	chr7:80616861:T:C	3.70022e-08	-1.31617e-10	1.21042	4.74588e-07	-1.31617e-10	-1.42708
80616963	chr7:80616963:ATATGCTTGC:GTATGCTTGC	1.82902e-09	-1.31617e-10	-1.79678	3.70912e-07	-1.31617e-10	-1.67356
80617126	chr7:80617126:A:G	1.19747e-08	-1.31617e-10	0.0822386	9.33279e-07	-1.31617e-10	-0.750821
80617174	chr7:80617174:A:G	7.03996e-09	-1.31617e-10	-0.448952	4.92782e-06	-1.31617e-10	0.913127
80617293	chr7:80617293:T:C	1.44922e-09	-1.64026	-0.389271	8.10317e-08	-1.64597	-1.54871
80617301	chr7:80617301:C:T	2.12557e-09	-1.64652	-9.09645e-10	3.94832e-07	-1.61107	-9.09645e-10
80617392	chr7:80617392:AT:A	1.16919e-08	-1.31617e-10	0.0583376	6.5795e-07	-1.31617e-10	-1.1004
80618189	chr7:80618189:G:A	2.27707e-09	-1.31617e-10	-1.57767	3.233e-07	-1.31617e-10	-1.81094
80618439	chr7:80618439:A:G	0.021453	7.62382	6.85701	2.43908e-07	-1.63726	-0.455479
80618571	chr7:80618571:C:T	9.30301e-09	-1.31617e-10	-0.170217	5.26617e-07	-1.31617e-10	-1.32305
80618685	chr7:80618685:A:G	4.70008e-09	0.438088	-1.29106	6.67024e-07	-1.33071	0.244011
80618713	chr7:80618713:G:A	2.21013e-08	1.43186	-0.736782	8.52674e-07	-1.13829	0.297141
80618813	chr7:80618813:A:C	8.05945e-10	-1.06685	-1.54945	1.41751e-07	-0.872544	-1.76291
80618942	chr7:80618942:T:C	4.30747e-09	-1.31617e-10	-0.940205	3.59284e-07	-1.31617e-10	-1.70541
80618943	chr7:80618943:T:C	4.0035e-10	-1.62344	-1.69253	7.71417e-07	-0.900973	-0.0403235
80618978	chr7:80618978:AGAG:A	3.76525e-10	-1.64415	-1.73318	7.08753e-07	-1.06269	0.0366683
80619006	chr7:80619006:C:A	0.0202944	7.53574	6.88956	2.43349e-07	-1.63398	-0.461047
80619020	chr7:80619020:G:T	3.92481e-10	-1.61893	-1.71689	7.2286e-07	-0.875146	-0.131163
80619723	chr7:80619723:T:C	1.82529e-09	-1.31617e-10	-1.79882	3.69072e-07	-1.31617e-10	-1.67853
80620003	chr7:80620003:G:A	5.75515e-05	6.94638	1.6135	1.1678e-07	-1.62803	-1.2012
80620355	chr7:80620355:G:T	2.33715e-08	1.29062	-0.539659	1.05805e-06	-1.19342	0.568075
80620634	chr7:80620634:A:T	6.8352e-05	7.00388	1.72799	9.78679e-08	-1.62506	-1.38085
80620853	chr7:80620853:C:T	1.23095e-08	-1.31617e-10	0.109813	7.18482e-07	-1.31617e-10	-1.01238
80620998	chr7:80620998:A:G	2.63217e-09	0.277063	-1.70981	4.50708e-07	0.234109	-1.71282
80621438	chr7:80621438:C:T	2.66831e-09	-1.41911	-9.09645e-10	4.59943e-07	-1.45842	-9.09645e-10
80621495	chr7:80621495:G:A	4.29521e-10	-1.63622	-1.60942	1.0586e-06	-0.977405	0.352579
80621500	chr7:80621500:T:A	2.48947e-09	-1.31617e-10	-1.48849	3.58204e-07	-1.31617e-10	-1.70842
80621645	chr7:80621645:A:T	6.56567e-08	-1.31617e-10	1.78389	4.86709e-06	-1.31617e-10	0.900727
80621859	chr7:80621859:G:A	2.62953e-09	-1.31617e-10	-1.43375	3.602e-07	-1.31617e-10	-1.70287
80621886	chr7:80621886:A:C	6.33435e-09	0.597343	-1.15191	3.8587e-07	-1.4352	-0.198828
80621919	chr7:80621919:C:A	5.5796e-10	-1.26294	-1.72108	2.11355e-07	-1.52352	-0.71246
80622147	chr7:80622147:C:T	3.50073e-10	-1.63943	-1.81074	2.97142e-07	-1.02516	-0.870154
80622192	chr7:80622192:A:G	2.46227e-09	-1.49947	-9.09645e-10	3.89248e-07	-1.62531	-9.09645e-10
80622251	chr7:80622251:G:A	2.55042e-09	-1.31617e-10	-1.4643	3.2718e-07	-1.31617e-10	-1.79902
80622270	chr7:80622270:C:T	1.84521e-09	-1.31617e-10	-1.78796	2.47453e-06	-1.31617e-10	0.224282
80622508	chr7:80622508:C:T	5.28745e-10	-1.64676	-1.39104	6.451e-08	-1.61448	-1.80823
80622979	chr7:80622979:A:C	1.02014e-08	0.742266	-0.820292	3.6695e-07	-1.44035	-0.243945
80623351	chr7:80623351:TTG:T	3.50143e-10	-1.63912	-1.81085	3.00185e-07	-1.02439	-0.860735
80623357	chr7:80623357:C:A	2.89373e-09	-1.31617e-10	-1.33801	3.86763e-07	-1.31617e-10	-1.63171
80623737	chr7:80623737:T:C	6.5726e-10	-1.14405	-1.67618	7.6133e-08	-1.45524	-1.8018
80624067	chr7:80624067:T:C	4.06222e-10	-1.63596	-1.66545	1.25568e-07	-0.994915	-1.76176
80624139	chr7:80624139:T:A	6.67635e-09	0.698748	-1.20073	8.88319e-08	-1.40362	-1.69916
80624288	chr7:80624288:A:G	2.45276e-09	-1.31617e-10	-1.50334	3.51525e-07	-1.31617e-10	-1.72725
80624477	chr7:80624477:T:C	2.45437e-09	-1.31617e-10	-1.50269	3.51656e-07	-1.31617e-10	-1.72687
80624595	chr7:80624595:T:C	2.31484e-07	3.43642	-0.392467	9.95549e-08	-1.56481	-1.42401
80625082	chr7:80625082:C:T	1.81995e-09	-1.31617e-10	-1.80174	3.41321e-07	-1.31617e-10	-1.7567
80625236	chr7:80625236:A:G	5.02425e-09	-1.31617e-10	-0.786279	2.19387e-06	-1.31617e-10	0.103898
80625554	chr7:80625554:G:A	6.11555e-10	-1.38281	-1.5095	9.74202e-08	-1.20439	-1.8061
80626447	chr7:80626447:A:T	3.72384e-10	-1.64225	-1.74613	1.13905e-07	-1.05106	-1.80311
80626515	chr7:80626515:G:A	1.85131e-06	6.40918	-1.28608	6.7611e-08	-1.60682	-1.76894
80626562	chr7:80626562:A:G	1.80352e-09	-1.31617e-10	-1.81081	3.57984e-07	-1.31617e-10	-1.70904
80626580	chr7:80626580:G:A	8.50548e-09	-1.31617e-10	-0.259843	5.21322e-07	-1.31617e-10	-1.33316
80626687	chr7:80626687:A:G	1.01993e-08	0.964852	-1.04309	9.86623e-08	-1.31482	-1.68301
80626733	chr7:80626733:A:C	2.4452e-09	-1.31617e-10	-1.50643	3.51002e-07	-1.31617e-10	-1.72873
80626803	chr7:80626803:CT:C	6.03664e-09	-0.602707	-9.09645e-10	8.5125e-07	-0.842819	-9.09645e-10
80626837	chr7:80626837:A:AT	2.40904e-09	-1.31617e-10	-1.52133	3.48467e-07	-1.31617e-10	-1.73598
80626939	chr7:80626939:A:G	3.45823e-09	-1.1598	-9.09645e-10	6.16135e-07	-1.16606	-9.09645e-10
80627010	chr7:80627010:AGCC:A	2.57555e-09	-1.31617e-10	-1.45449	3.26672e-07	-1.31617e-10	-1.80057
80627090	chr7:80627090:T:G	2.67044e-09	-1.31617e-10	-1.41831	3.28891e-07	-1.31617e-10	-1.7938
80627317	chr7:80627317:C:T	3.47166e-09	-1.31617e-10	-1.15592	3.42646e-07	-1.31617e-10	-1.75283
80627439	chr7:80627439:T:G	3.06273e-09	-1.28125	-9.09645e-10	5.44627e-07	-1.28942	-9.09645e-10
80627573	chr7:80627573:G:T	3.2229e-09	-1.23027	-9.09645e-10	5.7416e-07	-1.23662	-9.09645e-10
80627592	chr7:80627592:T:C	3.40408e-09	-1.17558	-9.09645e-10	6.05262e-07	-1.18386	-9.09645e-10
80627716	chr7:80627716:A:G	4.55966e-10	-1.64594	-1.53995	1.37525e-07	-1.09278	-1.57294
80628057	chr7:80628057:G:A	3.95612e-10	-1.64442	-1.68346	1.248e-07	-1.06746	-1.69535
80628156	chr7:80628156:T:G	6.14133e-10	-1.36558	-1.52252	9.95423e-08	-1.18128	-1.80766
80628583	chr7:80628583:G:A	2.05453e-09	-1.31617e-10	-1.68051	3.24167e-07	-1.31617e-10	-1.80827
80628703	chr7:80628703:A:T	2.83913e-09	-1.35706	-9.09645e-10	5.04222e-07	-1.36651	-9.09645e-10
80628892	chr7:80628892:T:G	7.8721e-10	-1.60952	-1.0303	1.61647e-07	-0.7792	-1.72491
80628954	chr7:80628954:A:G	3.32487e-09	-1.19912	-9.09645e-10	5.92164e-07	-1.20574	-9.09645e-10
80629092	chr7:80629092:C:A	1.82402e-09	-1.31617e-10	-1.79951	3.33599e-07	-1.31617e-10	-1.77959
80629111	chr7:80629111:AG:A	3.3213e-09	-1.2002	-9.09645e-10	5.90185e-07	-1.20909	-9.09645e-10
80629167	chr7:80629167:C:G	1.87607e-09	-1.31617e-10	-1.77137	3.3412e-07	-1.31617e-10	-1.77802
80629181	chr7:80629181:T:C	4.00323e-10	-1.64476	-1.67128	1.24339e-07	-1.07549	-1.69102
80629314	chr7:80629314:G:A	8.95464e-09	0.953616	-1.162	1.12115e-07	-1.31977	-1.55023
80629461	chr7:80629461:T:A	1.80471e-09	-1.31617e-10	-1.81015	3.4604e-07	-1.31617e-10	-1.74297
80629494	chr7:80629494:A:G	8.07713e-09	0.757311	-1.06883	9.76028e-08	-1.38849	-1.62013
80629547	chr7:80629547:G:T	1.80543e-09	-1.31617e-10	-1.80976	3.44844e-07	-1.31617e-10	-1.74643
80629582	chr7:80629582:C:A	2.45854e-09	-1.50099	-9.09645e-10	3.89015e-07	-1.62591	-9.09645e-10
80629736	chr7:80629736:G:A	2.53152e-09	-1.31617e-10	-1.47173	3.24307e-07	-1.31617e-10	-1.80784
80629766	chr7:80629766:G:C	6.14567e-10	-1.33464	-1.55276	1.03314e-07	-1.14157	-1.81019
80630313	chr7:80630313:C:T	2.19291e-09	-1.31617e-10	-1.61533	3.33393e-07	-1.31617e-10	-1.7802
80630604	chr7:80630604:A:G	1.85571e-09	-1.31617e-10	-1.78229	4.15957e-07	-1.31617e-10	-1.55894
80630672	chr7:80630672:C:T	7.95522e-09	0.851982	-1.17871	1.06978e-07	-1.35484	-1.56206
80630900	chr7:80630900:G:A	2.5105e-09	-1.31617e-10	-1.48007	3.2518e-07	-1.31617e-10	-1.80515
80631303	chr7:80631303:A:G	1.86538e-09	-1.31617e-10	-1.77709	4.22167e-07	-1.31617e-10	-1.54413
80632821	chr7:80632821:C:G	2.16525e-09	-1.62802	-9.09645e-10	3.82936e-07	-1.64166	-9.09645e-10
80632877	chr7:80632877:C:T	2.34442e-09	-1.31617e-10	-1.54852	3.44062e-07	-1.31617e-10	-1.7487
80632908	chr7:80632908:C:T	1.31313e-08	0.764167	-0.589726	1.27298e-07	-1.38579	-1.35721
80633264	chr7:80633264:T:A	2.50054e-09	-1.31617e-10	-1.48405	3.27869e-07	-1.31617e-10	-1.79691
80633370	chr7:80633370:T:G	1.82554e-09	-1.31617e-10	-1.79868	3.33616e-07	-1.31617e-10	-1.77953
80633409	chr7:80633409:G:C	2.57319e-09	-1.31617e-10	-1.45541	3.26418e-07	-1.31617e-10	-1.80135
80633514	chr7:80633514:A:G	4.42554e-10	-1.6442	-1.57155	1.40339e-07	-1.06735	-1.57812
80633556	chr7:80633556:C:T	1.01721e-08	-0.0809069	-9.09645e-10	2.44108e-06	0.21067	-9.09645e-10
80633601	chr7:80633601:TA:T	3.09595e-09	-1.27046	-9.09645e-10	5.51944e-07	-1.27608	-9.09645e-10
80633840	chr7:80633840:G:A	0.000243633	7.46398	2.53888	1.18673e-07	-1.64083	-1.17232
80633968	chr7:80633968:TTAATG:T	2.2961e-09	-1.56934	-9.09645e-10	4.72605e-07	-1.43126	-9.09645e-10
80634081	chr7:80634081:A:G	2.53709e-09	-1.46954	-9.09645e-10	4.45738e-07	-1.48979	-9.09645e-10
80635241	chr7:80635241:C:T	4.15405e-10	-1.58463	-1.69443	1.35135e-07	-1.31636	-1.3669
80635360	chr7:80635360:C:T	1.851e-09	-1.31617e-10	-1.78483	3.61462e-07	-1.31617e-10	-1.69937
80635433	chr7:80635433:C:G	2.10855e-09	-1.31617e-10	-1.65455	3.23381e-07	-1.31617e-10	-1.81069
80635822	chr7:80635822:A:G	3.78956e-08	-1.31617e-10	1.23428	4.81995e-07	-1.31617e-10	-1.41159
80636101	chr7:80636101:C:T	3.23618e-09	-1.31617e-10	-1.22616	8.79066e-07	-1.31617e-10	-0.810665
80636135	chr7:80636135:T:C	8.0062e-09	0.873144	-1.19348	1.04735e-07	-1.36372	-1.57438
80636142	chr7:80636142:A:C	1.94395e-09	-1.31617e-10	-1.73583	3.25914e-07	-1.31617e-10	-1.80289
80636276	chr7:80636276:TA:T	2.75198e-09	-1.31617e-10	-1.38823	1.07119e-06	-1.31617e-10	-0.613004
80636683	chr7:80636683:A:G	1.91213e-08	-1.31617e-10	0.550246	1.77662e-06	-1.31617e-10	-0.107056
80636752	chr7:80636752:A:G	0.000967755	7.35327	4.02891	2.04018e-07	-1.63982	-0.631501
80636832	chr7:80636832:A:G	4.94687e-10	-1.57241	-1.53197	7.63939e-08	-1.46071	-1.79291
80637382	chr7:80637382:C:A	0.00482861	8.12245	4.86706	1.22089e-07	-1.64721	-1.13756
80637420	chr7:80637420:T:C	1.69665e-05	5.61126	1.72718	1.38427e-07	-1.62012	-1.03906
80637647	chr7:80637647:AC:A	2.95447e-09	-1.31617e-10	-1.31723	3.35555e-07	-1.31617e-10	-1.77374
80637707	chr7:80637707:T:C	6.61827e-10	-1.51422	-1.29908	8.65657e-08	-1.37358	-1.75505
80637718	chr7:80637718:T:C	1.80798e-09	-1.31617e-10	-1.80835	3.48625e-07	-1.31617e-10	-1.73553
80638371	chr7:80638371:G:T	2.35658e-09	-1.54334	-9.09645e-10	4.68365e-07	-1.44028	-9.09645e-10
80638469	chr7:80638469:C:A	1.8523e-09	-1.31617e-10	-1.78413	4.1391e-07	-1.31617e-10	-1.56388
80638639	chr7:80638639:C:A	4.50733e-10	-1.57546	-1.62197	7.54442e-08	-1.47612	-1.79001
80638799	chr7:80638799:C:T	2.96923e-09	-1.31617e-10	-1.31225	6.32906e-07	-1.31617e-10	-1.1392
80638823	chr7:80638823:T:G	1.84679e-09	-1.31617e-10	-1.78711	4.09236e-07	-1.31617e-10	-1.57523
80639103	chr7:80639103:G:T	2.16119e-09	-1.62989	-9.09645e-10	4.30726e-07	-1.52405	-9.09645e-10
80639104	chr7:80639104:C:T	2.16652e-09	-1.62743	-9.09645e-10	4.33514e-07	-1.5176	-9.09645e-10
80639661	chr7:80639661:G:A	2.232e-09	-1.31617e-10	-1.59766	3.23548e-07	-1.31617e-10	-1.81018
80639769	chr7:80639769:T:C	2.40854e-09	-1.52153	-9.09645e-10	4.29642e-07	-1.52657	-9.09645e-10
80640368	chr7:80640368:T:C	2.27098e-09	-1.31617e-10	-1.58034	3.23325e-07	-1.31617e-10	-1.81087
80640580	chr7:80640580:T:G	7.20492e-09	-1.31617e-10	-0.42579	5.18609e-07	-1.31617e-10	-1.33838
80640692	chr7:80640692:G:A	3.14589e-09	-1.31617e-10	-1.25446	8.59872e-07	-1.31617e-10	-0.832742
80640760	chr7:80640760:G:A	9.13689e-05	7.28016	1.74195	8.69089e-08	-1.63566	-1.489
80640953	chr7:80640953:A:G	5.20686e-10	-1.6471	-1.40606	9.23423e-07	-1.62087	0.85943
80641175	chr7:80641175:T:C	6.29305e-09	-1.31617e-10	-0.561108	4.7412e-07	-1.31617e-10	-1.42807
80641506	chr7:80641506:A:G	9.58719e-08	1.22559	0.936867	2.16122e-07	-1.22259	-0.991096
80641557	chr7:80641557:A:G	2.31822e-09	-1.55975	-9.09645e-10	4.1387e-07	-1.56397	-9.09645e-10
80641792	chr7:80641792:G:A	3.28172e-05	5.83124	2.16691	1.02808e-07	-1.63373	-1.32294
80642014	chr7:80642014:A:T	4.92959e-08	1.04721	0.450073	1.4254e-07	-1.29095	-1.33896
80642394	chr7:80642394:T:C	1.80328e-09	-1.31617e-10	-1.81095	3.49979e-07	-1.31617e-10	-1.73165
80642667	chr7:80642667:C:G	2.25525e-09	-1.31617e-10	-1.58729	3.23404e-07	-1.31617e-10	-1.81062
80643252	chr7:80643252:T:C	1.26849e-08	1.05433	-0.914474	1.32621e-07	-1.27508	-1.42696
80643650	chr7:80643650:T:C	1.85447e-09	-1.31617e-10	-1.78295	4.13354e-07	-1.31617e-10	-1.56522
80643827	chr7:80643827:T:C	4.31706e-10	-1.64664	-1.59393	1.0426e-07	-1.64724	-1.2954
80644043	chr7:80644043:G:A	0.00052048	8.02685	2.7351	9.90708e-08	-1.64698	-1.34671
80644117	chr7:80644117:T:C	7.13691e-05	7.73949	1.03557	8.94387e-08	-1.64726	-1.44871
80644383	chr7:80644383:GTCT:G	1.804e-09	-1.31617e-10	-1.81055	3.52627e-07	-1.31617e-10	-1.72412
80644416	chr7:80644416:A:C	4.24982e-10	-1.64645	-1.60982	1.01731e-07	-1.64715	-1.32005
80645109	chr7:80645109:C:T	2.33238e-09	-1.31617e-10	-1.55366	4.26035e-07	-1.31617e-10	-1.535
80645486	chr7:80645486:A:G	4.086e-10	-1.63971	-1.65586	9.41806e-08	-1.23358	-1.81073
80645581	chr7:80645581:G:A	9.07691e-05	7.69369	1.32183	1.14859e-07	-1.64727	-1.19854
80645594	chr7:80645594:T:C	2.59328e-09	-1.31617e-10	-1.44763	1.21592e-06	-1.31617e-10	-0.48627
80645863	chr7:80645863:G:C	1.80371e-09	-1.31617e-10	-1.81071	3.47025e-07	-1.31617e-10	-1.74013
80645877	chr7:80645877:A:G	2.1582e-09	-1.31617e-10	-1.63128	3.33915e-07	-1.31617e-10	-1.77864
80647015	chr7:80647015:C:T	4.38948e-10	-1.64682	-1.57711	6.42637e-08	-1.61651	-1.81002
80647100	chr7:80647100:AAG:A	7.15722e-09	-1.31617e-10	-0.432432	5.13338e-07	-1.31617e-10	-1.34859
80647103	chr7:80647103:C:CA	7.19947e-09	-1.31617e-10	-0.426547	5.15129e-07	-1.31617e-10	-1.34511
80647178	chr7:80647178:G:A	4.56934e-10	-1.62638	-1.55739	4.44261e-07	-1.64727	0.154152
80648002	chr7:80648002:T:C	1.80355e-09	-1.31617e-10	-1.8108	3.4752e-07	-1.31617e-10	-1.7387
80648246	chr7:80648246:A:G	2.04748e-09	-1.31617e-10	-1.68394	3.25179e-07	-1.31617e-10	-1.80515
80648316	chr7:80648316:A:G	1.80331e-09	-1.31617e-10	-1.81093	3.49144e-07	-1.31617e-10	-1.73404
80648321	chr7:80648321:AT:A	2.44622e-09	-1.50601	-9.09645e-10	4.36593e-07	-1.51052	-9.09645e-10
80648427	chr7:80648427:T:G	2.24905e-09	-1.31617e-10	-1.59005	1.70089e-06	-1.31617e-10	-0.150616
80648460	chr7:80648460:A:G	1.81803e-09	-1.31617e-10	-1.8028	3.77579e-07	-1.31617e-10	-1.65575
80648674	chr7:80648674:G:A	4.06209e-10	-1.64449	-1.65695	4.33752e-07	-1.25393	-0.263127
80648791	chr7:80648791:T:G	5.23605e-05	8.22744	0.237916	7.41699e-08	-1.63684	-1.64632
80649149	chr7:80649149:A:C	4.16925e-10	-1.60474	-1.67066	8.12061e-08	-1.38295	-1.80958
80649247	chr7:80649247:A:G	1.9242e-08	0.750848	-0.194306	1.35391e-07	-1.39893	-1.28243
80649516	chr7:80649516:A:T	2.46672e-09	-1.49767	-9.09645e-10	4.39925e-07	-1.50292	-9.09645e-10
80649565	chr7:80649565:C:T	1.80421e-09	-1.31617e-10	-1.81043	3.54536e-07	-1.31617e-10	-1.71871
80649844	chr7:80649844:G:A	2.14539e-09	-1.63724	-9.09645e-10	4.00834e-07	-1.59598	-9.09645e-10
80649985	chr7:80649985:GA:G	2.72483e-09	-1.31617e-10	-1.39815	3.66513e-07	-1.31617e-10	-1.68549
80650020	chr7:80650020:G:C	2.2658e-09	-1.58263	-9.09645e-10	4.04511e-07	-1.58685	-9.09645e-10
80650144	chr7:80650144:A:C	3.49653e-10	-1.64153	-1.80984	1.97605e-07	-1.26248	-1.04077
80650192	chr7:80650192:C:T	1.80591e-09	-1.31617e-10	-1.80949	3.40323e-07	-1.31617e-10	-1.75963
80650287	chr7:80650287:T:G	0.00031257	8.005	2.24702	1.04196e-07	-1.64626	-1.29699
80650402	chr7:80650402:C:T	0.000163323	8.67621	0.926721	8.72259e-08	-1.61866	-1.50236
80650437	chr7:80650437:T:C	2.38734e-09	-1.53037	-9.09645e-10	4.25438e-07	-1.53641	-9.09645e-10
80650905	chr7:80650905:C:A	1.97036e-09	-1.31617e-10	-1.72234	3.24619e-07	-1.31617e-10	-1.80687
80651143	chr7:80651143:C:T	0.00106687	8.56813	2.91155	1.06408e-07	-1.63447	-1.28777
80651146	chr7:80651146:G:A	3.54093e-08	0.757311	0.409108	1.27406e-06	-1.41947	0.979915
80651550	chr7:80651550:G:T	2.4359e-09	-1.51024	-9.09645e-10	4.33832e-07	-1.51687	-9.09645e-10
80651984	chr7:80651984:T:C	2.28646e-09	-1.57355	-9.09645e-10	4.07896e-07	-1.57851	-9.09645e-10
80652061	chr7:80652061:TA:T	1.90697e-09	-1.31617e-10	-1.75504	3.33227e-07	-1.31617e-10	-1.7807
80653328	chr7:80653328:A:G	2.29041e-09	-1.31617e-10	-1.57182	3.26177e-07	-1.31617e-10	-1.80208
80653354	chr7:80653354:T:C	2.39486e-09	-1.52723	-9.09645e-10	4.27039e-07	-1.53265	-9.09645e-10
80653418	chr7:80653418:G:T	2.74904e-09	-1.31617e-10	-1.3893	5.03314e-07	-1.31617e-10	-1.36831
80653459	chr7:80653459:G:A	3.50734e-09	-1.1457	-9.09645e-10	7.61627e-07	-0.954068	-9.09645e-10
80653583	chr7:80653583:C:A	3.76194e-10	-1.61618	-1.76202	8.36937e-08	-1.60863	-1.55374
80653816	chr7:80653816:C:T	1.8008e-08	-1.31617e-10	0.490263	5.41276e-07	-1.31617e-10	-1.2956
80654007	chr7:80654007:A:G	1.12922e-07	2.35054	-0.0243948	1.0931e-06	-0.761106	0.168352
80654100	chr7:80654100:G:A	2.60026e-09	-1.31617e-10	-1.44494	3.23342e-07	-1.31617e-10	-1.81081
80654305	chr7:80654305:A:G	2.21129e-09	-1.31617e-10	-1.60698	3.37403e-07	-1.31617e-10	-1.76825
80654748	chr7:80654748:A:T	4.45141e-10	-1.61715	-1.59276	3.96375e-07	-1.64662	0.0394516
80654759	chr7:80654759:T:C	2.49111e-09	-1.48783	-9.09645e-10	4.4443e-07	-1.49273	-9.09645e-10
80655026	chr7:80655026:A:G	2.76331e-09	-1.31617e-10	-1.38412	3.25676e-07	-1.31617e-10	-1.80362
80655270	chr7:80655270:T:G	2.74926e-09	-1.31617e-10	-1.38922	3.69132e-07	-1.31617e-10	-1.67837
80655304	chr7:80655304:TC:T	7.8223e-09	-1.31617e-10	-0.343575	3.79722e-07	-1.31617e-10	-1.65009
80655626	chr7:80655626:T:C	1.41782e-08	1.25318	-1.00203	1.26398e-07	-1.19259	-1.5575
80655627	chr7:80655627:G:A	2.59465e-09	-1.31617e-10	-1.4471	3.27426e-07	-1.31617e-10	-1.79826
80655687	chr7:80655687:C:T	4.3228e-07	2.17498	1.49354	6.58554e-07	-0.883016	-0.216463
80655753	chr7:80655753:G:A	5.6297e-06	6.78866	-0.553399	6.86823e-08	-1.57001	-1.79003
80655852	chr7:80655852:T:C	1.91488e-09	-1.31617e-10	-1.7509	4.44087e-07	-1.31617e-10	-1.49351
80656534	chr7:80656534:T:C	0.000308392	6.80518	3.43339	1.30449e-07	-1.64305	-1.07549
80656572	chr7:80656572:TA:T	2.21841e-07	-1.31617e-10	3.0014	1.17138e-05	-1.31617e-10	1.779
80656577	chr7:80656577:A:G	2.22462e-07	-1.31617e-10	3.0042	1.17372e-05	-1.31617e-10	1.781
80656806	chr7:80656806:C:A	1.80583e-09	-1.31617e-10	-1.80954	3.40422e-07	-1.31617e-10	-1.75934
80657028	chr7:80657028:A:G	6.23775e-10	-1.17996	-1.69256	2.54841e-07	-1.466	-0.582891
80657127	chr7:80657127:G:A	1.93184e-09	-1.31617e-10	-1.74208	3.23533e-07	-1.31617e-10	-1.81023
80657288	chr7:80657288:AG:A	8.84193e-09	-1.31617e-10	-0.221049	3.99403e-07	-1.31617e-10	-1.59955
80657307	chr7:80657307:C:T	2.61072e-09	-1.31617e-10	-1.44093	4.76484e-07	-1.31617e-10	-1.42309
80657592	chr7:80657592:T:C	5.25199e-09	-0.741947	-9.09645e-10	7.53689e-07	-0.964545	-9.09645e-10
80657706	chr7:80657706:T:C	0.000292791	6.62512	3.56154	1.36528e-07	-1.64614	-1.02685
80657792	chr7:80657792:G:A	1.91927e-09	-1.31617e-10	-1.74861	3.25271e-07	-1.31617e-10	-1.80487
80657836	chr7:80657836:T:A	0.00552704	9.998	3.12661	1.30445e-07	-1.51924	-1.19933
80657893	chr7:80657893:C:T	2.71327e-08	1.16599	-0.265803	2.9652e-07	-1.2777	-0.619709
80658042	chr7:80658042:A:G	3.90775e-10	-1.64584	-1.69434	3.22286e-07	-1.22994	-0.584141
80658295	chr7:80658295:G:A	0.00439361	9.66383	3.23128	1.31285e-07	-1.55175	-1.16041
80658418	chr7:80658418:AGTT:A	3.49041e-10	-1.64231	-1.81081	2.13904e-07	-1.26949	-0.954513
80659069	chr7:80659069:G:A	4.42406e-08	1.01796	0.371126	1.14396e-06	-1.32783	0.780552
80659727	chr7:80659727:A:T	2.26211e-06	5.72049	-0.396988	6.9906e-08	-1.56438	-1.77799
80659908	chr7:80659908:T:C	2.10586e-09	-1.31617e-10	-1.65583	3.2419e-07	-1.31617e-10	-1.8082
80660086	chr7:80660086:C:T	6.8035e-08	1.48365	0.335822	3.31584e-07	-1.16348	-0.622162
80660231	chr7:80660231:C:A	1.80421e-09	-1.31617e-10	-1.81043	3.45127e-07	-1.31617e-10	-1.74561
80660340	chr7:80660340:T:C	2.80492e-09	-1.31617e-10	-1.36918	7.43027e-07	-1.31617e-10	-0.978793
80660449	chr7:80660449:A:G	0.000274026	7.38999	2.73044	1.03796e-07	-1.64401	-1.30308
80660632	chr7:80660632:T:G	4.83826e-09	-1.31617e-10	-0.823999	4.16141e-07	-1.31617e-10	-1.5585
80661032	chr7:80661032:T:C	1.83418e-09	-1.31617e-10	-1.79396	3.83822e-07	-1.31617e-10	-1.63935
80661053	chr7:80661053:A:G	1.01683e-09	-1.21866	-1.16521	5.38703e-07	-1.00805	-0.292309
80661555	chr7:80661555:A:G	1.82128e-09	-1.31617e-10	-1.80102	3.72241e-07	-1.31617e-10	-1.66999
80661826	chr7:80661826:A:G	3.24795e-07	-1.31617e-10	3.38264	1.66801e-05	-1.31617e-10	2.13245
80662082	chr7:80662082:G:A	6.14002e-05	8.20941	0.415204	7.10728e-08	-1.6275	-1.69832
80662313	chr7:80662313:G:A	7.99334e-09	-1.31617e-10	-0.321945	4.92545e-07	-1.31617e-10	-1.38994
80662445	chr7:80662445:C:T	2.2159e-09	-1.31617e-10	-1.6049	3.33858e-07	-1.31617e-10	-1.77881
80662623	chr7:80662623:T:C	3.19482e-09	-1.23902	-9.09645e-10	5.85835e-07	-1.21649	-9.09645e-10
80662718	chr7:80662718:A:G	1.9846e-09	-1.31617e-10	-1.71514	5.15951e-07	-1.31617e-10	-1.34351
80662788	chr7:80662788:C:T	2.28654e-09	-1.57351	-9.09645e-10	4.18335e-07	-1.55324	-9.09645e-10
80662891	chr7:80662891:A:G	4.08539e-09	-1.31617e-10	-0.993137	7.45608e-07	-1.31617e-10	-0.975325
80663133	chr7:80663133:G:A	6.89712e-09	-0.46945	-9.09645e-10	1.7713e-06	-0.110056	-9.09645e-10
80663243	chr7:80663243:T:A	6.04351e-09	-1.31617e-10	-0.60157	1.37728e-06	-1.31617e-10	-0.361662
80663432	chr7:80663432:T:A	5.57721e-09	-1.31617e-10	-0.681867	1.24703e-06	-1.31617e-10	-0.461007
80663442	chr7:80663442:G:A	3.97036e-08	1.28089	-9.09645e-10	9.00288e-06	1.51577	-9.09645e-10
80663545	chr7:80663545:T:A	2.37342e-09	-1.53622	-9.09645e-10	4.28654e-07	-1.52888	-9.09645e-10
80663567	chr7:80663567:CTTACAATTTTAAT:C	7.4623e-09	-1.31617e-10	-0.390691	5.03217e-07	-1.31617e-10	-1.3685
80663587	chr7:80663587:T:G	1.94286e-09	-1.31617e-10	-1.73639	3.65851e-07	-1.31617e-10	-1.6873
80663610	chr7:80663610:A:AT	6.85455e-09	-1.31617e-10	-0.475642	1.92396e-06	-1.31617e-10	-0.0273854
80663725	chr7:80663725:G:C	2.84562e-09	-1.35477	-9.09645e-10	5.30564e-07	-1.31559	-9.09645e-10
80663790	chr7:80663790:G:A	4.62759e-09	-0.868518	-9.09645e-10	6.44706e-07	-1.12073	-9.09645e-10
80663892	chr7:80663892:A:G	9.90823e-10	-0.8289	-1.58087	4.83082e-07	-0.576998	-0.832342
80663897	chr7:80663897:A:G	2.62396e-09	-1.43587	-9.09645e-10	4.85278e-07	-1.4048	-9.09645e-10
80663948	chr7:80663948:A:ATACTCAT	2.42617e-09	-1.31617e-10	-1.51424	0.00157868	-1.31617e-10	6.68258
80664497	chr7:80664497:G:GGTAA	5.97984e-09	-1.31617e-10	-0.61216	1.46223e-06	-1.31617e-10	-0.301809
80664600	chr7:80664600:C:T	4.91493e-09	0.9849	-1.79318	1.27372e-07	-1.00933	-1.73308
80664799	chr7:80664799:T:C	3.51492e-10	-1.64474	-1.80138	5.61666e-07	-1.61229	0.353676
80664922	chr7:80664922:G:A	3.49196e-09	-1.31617e-10	-1.15009	7.67996e-07	-1.31617e-10	-0.945741
80665048	chr7:80665048:T:G	5.57848e-09	-1.31617e-10	-0.681638	4.61376e-07	-1.31617e-10	-1.45531
80665103	chr7:80665103:G:A	1.86382e-09	-1.43203	-0.345892	8.89713e-07	-1.28888	0.490256
80665288	chr7:80665288:A:G	3.78636e-10	-1.58497	-1.78676	1.06559e-07	-1.61909	-1.30173
80665365	chr7:80665365:A:C	2.50001e-09	-1.48426	-9.09645e-10	5.39594e-07	-1.29871	-9.09645e-10
80665494	chr7:80665494:T:C	2.36026e-09	-1.31617e-10	-1.54178	0.00125919	-1.31617e-10	6.45645
80665786	chr7:80665786:T:G	3.47757e-10	-1.64679	-1.81002	8.83918e-07	-1.63496	0.829802
80665918	chr7:80665918:G:A	3.58429e-10	-1.64362	-1.78296	1.87597e-07	-1.6125	-0.742733
80665985	chr7:80665985:T:C	2.77583e-09	-1.31617e-10	-1.3796	6.29607e-07	-1.31617e-10	-1.14443
80666216	chr7:80666216:T:G	7.335e-09	-1.31617e-10	-0.407897	8.01632e-07	-1.31617e-10	-0.902875
80666548	chr7:80666548:A:G	5.76601e-09	-1.31617e-10	-0.648574	2.1559e-06	-1.31617e-10	0.0864395
80666738	chr7:80666738:C:T	2.35802e-09	-1.54273	-9.09645e-10	3.92402e-07	-1.61724	-9.09645e-10
80667219	chr7:80667219:G:A	1.89687e-09	-1.31617e-10	-1.76035	3.2419e-07	-1.31617e-10	-1.8082
80667246	chr7:80667246:A:G	1.85196e-09	-1.31617e-10	-1.78431	3.2845e-07	-1.31617e-10	-1.79514
80667282	chr7:80667282:T:C	1.80586e-09	-1.31617e-10	-1.80952	3.4531e-07	-1.31617e-10	-1.74508
80667491	chr7:80667491:A:G	2.61722e-09	-1.31617e-10	-1.43844	5.23785e-07	-1.31617e-10	-1.32844
80667524	chr7:80667524:T:G	2.37586e-09	-1.31617e-10	-1.53519	3.47189e-07	-1.31617e-10	-1.73966
80667701	chr7:80667701:AAAAAAAACAGC:A	2.34788e-09	-1.31617e-10	-1.54704	3.44578e-07	-1.31617e-10	-1.74721
80667999	chr7:80667999:G:A	6.39565e-09	-1.31617e-10	-0.544937	2.34749e-06	-1.31617e-10	0.171576
80668035	chr7:80668035:C:T	5.82459e-09	-1.31617e-10	-0.638466	2.092e-06	-1.31617e-10	0.0563482
80668092	chr7:80668092:T:C	1.8603e-09	-1.31617e-10	-1.77981	3.24931e-07	-1.31617e-10	-1.80591
80668459	chr7:80668459:A:C	6.05746e-09	-1.31617e-10	-0.599264	5.5738e-07	-1.31617e-10	-1.26628
80668857	chr7:80668857:C:T	8.48026e-10	-1.36028	-1.20512	7.85094e-07	-1.64703	0.723307
80669641	chr7:80669641:G:A	5.1677e-10	-1.39436	-1.66636	1.26139e-07	-1.64706	-1.10507
80670273	chr7:80670273:C:T	3.0766e-09	-1.31617e-10	-1.27673	1.10967e-06	-1.31617e-10	-0.577711
80670274	chr7:80670274:G:A	3.24043e-09	-1.31617e-10	-1.22485	1.35899e-06	-1.31617e-10	-0.375025
80670294	chr7:80670294:C:G	1.80704e-09	-1.31617e-10	-1.80886	3.50871e-07	-1.31617e-10	-1.72911
80671133	chr7:80671133:T:G	2.36274e-09	-1.31617e-10	-1.54073	0.966791	-1.31617e-10	13.1
80671384	chr7:80671384:T:C	2.19059e-09	-1.31617e-10	-1.61638	5.65126e-07	-1.31617e-10	-1.25248
80671688	chr7:80671688:T:C	5.09714e-10	-1.44139	-1.63307	1.3425e-07	-1.64484	-1.04499
80671803	chr7:80671803:T:C	2.31946e-09	-1.31617e-10	-1.55922	6.10714e-07	-1.31617e-10	-1.1749
80672118	chr7:80672118:ATTAT:A	5.64424e-09	-1.31617e-10	-0.66992	6.36621e-07	-1.31617e-10	-1.13335
80672266	chr7:80672266:T:C	1.81226e-09	-1.31617e-10	-1.80598	3.60524e-07	-1.31617e-10	-1.70197
80672370	chr7:80672370:T:C	1.8106e-09	-1.31617e-10	-1.8069	3.59277e-07	-1.31617e-10	-1.70543
80672592	chr7:80672592:G:A	1.80431e-09	-1.31617e-10	-1.81038	3.50135e-07	-1.31617e-10	-1.73121
80673074	chr7:80673074:C:T	7.33956e-10	-1.43693	-1.27293	3.96017e-07	-1.64493	0.0368587
80673112	chr7:80673112:A:G	2.00471e-09	-1.31617e-10	-1.70506	3.82522e-07	-1.31617e-10	-1.64274
80673234	chr7:80673234:A:T	1.81983e-09	-1.31617e-10	-1.80181	3.34265e-07	-1.31617e-10	-1.77759
80674349	chr7:80674349:G:T	1.98089e-09	-1.31617e-10	-1.71701	4.30982e-07	-1.31617e-10	-1.52346
80674373	chr7:80674373:A:G	2.22842e-09	-1.31617e-10	-1.59926	5.84725e-07	-1.31617e-10	-1.21838
80674576	chr7:80674576:G:GAAAA	2.36639e-09	-1.31617e-10	-1.53919	3.55836e-07	-1.31617e-10	-1.71506
80674643	chr7:80674643:G:T	2.13133e-09	-1.64381	-9.09645e-10	3.82519e-07	-1.64275	-9.09645e-10
80674690	chr7:80674690:A:T	1.8041e-09	-1.31617e-10	-1.81049	3.40576e-07	-1.31617e-10	-1.75889
80674818	chr7:80674818:C:G	2.26461e-09	-1.31617e-10	-1.58315	3.31305e-07	-1.31617e-10	-1.78649
80675018	chr7:80675018:G:A	2.21975e-09	-1.31617e-10	-1.60316	3.35905e-07	-1.31617e-10	-1.7727
80675153	chr7:80675153:G:A	6.01639e-09	-1.31617e-10	-0.606067	5.55666e-07	-1.31617e-10	-1.26936
80675296	chr7:80675296:A:G	7.86173e-10	-1.42619	-1.21494	2.62792e-07	-1.64603	-0.372135
80675886	chr7:80675886:G:A	1.97117e-09	-1.31617e-10	-1.72193	3.709e-07	-1.31617e-10	-1.67359
80676025	chr7:80676025:G:A	1.80986e-09	-1.31617e-10	-1.8073	3.84781e-07	-1.31617e-10	-1.63685
80676102	chr7:80676102:C:G	1.81828e-09	-1.31617e-10	-1.80266	3.34755e-07	-1.31617e-10	-1.77613
80676256	chr7:80676256:C:T	4.67318e-10	-1.62692	-1.53438	1.31779e-07	-1.61871	-1.08969
80676577	chr7:80676577:C:T	2.74415e-09	-1.39108	-9.09645e-10	1.47183e-06	-0.295265	-9.09645e-10
80676617	chr7:80676617:A:G	1.93518e-09	-1.31617e-10	-1.74035	4.22331e-07	-1.31617e-10	-1.54373
80676918	chr7:80676918:A:C	2.02324e-09	-1.31617e-10	-1.69585	3.85531e-07	-1.31617e-10	-1.6349
80676955	chr7:80676955:G:A	5.62849e-10	-1.40468	-1.57062	2.54132e-07	-1.64649	-0.405179
80677678	chr7:80677678:T:C	1.81439e-09	-1.31617e-10	-1.80481	3.32181e-07	-1.31617e-10	-1.78385
80677817	chr7:80677817:T:G	6.16092e-09	-1.31617e-10	-0.582328	5.65753e-07	-1.31617e-10	-1.25137
80677908	chr7:80677908:G:T	1.00907e-09	-1.49534	-0.896185	6.95933e-07	-1.6342	0.589931
80678186	chr7:80678186:G:A	6.98516e-10	-1.54698	-1.21237	2.84386e-07	-1.6128	-0.326391
80678308	chr7:80678308:C:T	8.09645e-10	-1.52305	-1.08866	6.17092e-07	-1.62436	0.459856
80678365	chr7:80678365:A:G	1.80331e-09	-1.31617e-10	-1.81093	3.43403e-07	-1.31617e-10	-1.75062
80679164	chr7:80679164:T:A	2.2376e-09	-1.31617e-10	-1.59515	6.76848e-07	-1.31617e-10	-1.07208
80679766	chr7:80679766:G:C	1.80881e-09	-1.31617e-10	-1.80789	3.41132e-07	-1.31617e-10	-1.75726
80679969	chr7:80679969:C:T	7.97793e-10	-1.4296	-1.19686	3.45192e-07	-1.64637	-0.0990535
80680411	chr7:80680411:C:T	3.3003e-09	-1.20654	-9.09645e-10	6.84293e-07	-1.06114	-9.09645e-10
80680412	chr7:80680412:A:C	1.83398e-09	-1.31617e-10	-1.79407	3.276e-07	-1.31617e-10	-1.79773
80680684	chr7:80680684:A:G	2.25663e-09	-1.31617e-10	-1.58668	1.30516e-06	-1.31617e-10	-0.415442
80680790	chr7:80680790:A:G	1.8198e-09	-1.31617e-10	-1.80183	3.30752e-07	-1.31617e-10	-1.78816
80680898	chr7:80680898:T:C	2.06686e-09	-1.31617e-10	-1.67452	4.69084e-07	-1.31617e-10	-1.43874
80681650	chr7:80681650:C:A	2.16096e-09	-1.31617e-10	-1.63	5.56211e-07	-1.31617e-10	-1.26838
80681690	chr7:80681690:C:T	6.10083e-09	-1.31617e-10	-0.59213	2.26384e-06	-1.31617e-10	0.135295
80682206	chr7:80682206:A:G	2.17241e-09	-1.31617e-10	-1.62472	5.0778e-07	-1.31617e-10	-1.35948
80682762	chr7:80682762:TATACGTGTATACACGTGTATGTACAC:T	6.6613e-09	-1.31617e-10	-0.50424	2.55597e-06	-1.31617e-10	0.25666
80683251	chr7:80683251:T:C	2.63791e-09	-1.43057	-9.09645e-10	4.18653e-07	-1.55248	-9.09645e-10
80683308	chr7:80683308:A:G	4.14392e-09	-1.31617e-10	-0.978913	4.97252e-07	-1.31617e-10	-1.38043
80683429	chr7:80683429:T:C	1.82449e-09	-1.31617e-10	-1.79926	3.3261e-07	-1.31617e-10	-1.78255
80684608	chr7:80684608:T:C	2.15345e-09	-1.31617e-10	-1.63348	6.11278e-07	-1.31617e-10	-1.17397
80684656	chr7:80684656:G:A	2.14708e-09	-1.63645	-9.09645e-10	4.0078e-07	-1.59611	-9.09645e-10
80684715	chr7:80684715:C:G	2.17143e-09	-1.31617e-10	-1.62517	3.4877e-07	-1.31617e-10	-1.73511
80684731	chr7:80684731:C:G	2.09323e-09	-1.31617e-10	-1.66185	5.82748e-07	-1.31617e-10	-1.22177
80684980	chr7:80684980:CTGCCTGATTGCCCTGGCCAG:C	2.06751e-09	-1.31617e-10	-1.67421	3.98935e-07	-1.31617e-10	-1.60073
80685008	chr7:80685008:A:G	2.88722e-09	-1.31617e-10	-1.34026	3.39991e-07	-1.31617e-10	-1.76061
80685297	chr7:80685297:G:C	2.65498e-09	-1.42412	-9.09645e-10	4.07977e-07	-1.57831	-9.09645e-10
80685955	chr7:80685955:G:C	2.21265e-09	-1.31617e-10	-1.60636	6.0059e-07	-1.31617e-10	-1.19161
80686112	chr7:80686112:G:A	2.05348e-09	-1.31617e-10	-1.68102	3.95074e-07	-1.31617e-10	-1.61045
80686226	chr7:80686226:A:C	1.9868e-09	-1.31617e-10	-1.71403	4.51899e-07	-1.31617e-10	-1.47607
80686475	chr7:80686475:G:A	1.81827e-09	-1.31617e-10	-1.80267	3.60101e-07	-1.31617e-10	-1.70314
80686686	chr7:80686686:G:T	2.05399e-09	-1.31617e-10	-1.68077	3.28177e-07	-1.31617e-10	-1.79597
80686945	chr7:80686945:G:A	1.89809e-09	-1.31617e-10	-1.75971	6.08454e-07	-1.31617e-10	-1.1786
80687080	chr7:80687080:T:C	1.92956e-09	-1.31617e-10	-1.74326	6.39904e-07	-1.31617e-10	-1.12821
80687334	chr7:80687334:G:A	2.21666e-09	-1.31617e-10	-1.60455	3.35584e-07	-1.31617e-10	-1.77365
80687360	chr7:80687360:A:T	1.81572e-09	-1.31617e-10	-1.80407	3.31938e-07	-1.31617e-10	-1.78458
80687429	chr7:80687429:A:G	2.48988e-09	-1.31617e-10	-1.48832	6.94594e-07	-1.31617e-10	-1.0462
80687435	chr7:80687435:T:C	1.83241e-09	-1.31617e-10	-1.79492	3.62673e-07	-1.31617e-10	-1.69602
80687639	chr7:80687639:C:CTCATT	1.95784e-09	-1.31617e-10	-1.72871	9.13619e-07	-1.31617e-10	-0.772112
80687774	chr7:80687774:C:T	2.61434e-09	-1.31617e-10	-1.43954	1.05199e-06	-1.31617e-10	-0.631091
80687807	chr7:80687807:C:T	1.96053e-09	-1.31617e-10	-1.72734	3.2883e-07	-1.31617e-10	-1.79398
80688005	chr7:80688005:G:C	5.77046e-09	-1.31617e-10	-0.647803	2.08382e-06	-1.31617e-10	0.0524313
80688158	chr7:80688158:C:G	2.42589e-09	-1.31617e-10	-1.51436	3.57576e-07	-1.31617e-10	-1.71018
80688557	chr7:80688557:A:G	1.82017e-09	-1.31617e-10	-1.80162	3.30652e-07	-1.31617e-10	-1.78846
80688615	chr7:80688615:A:T	2.54088e-09	-1.31617e-10	-1.46804	3.28429e-07	-1.31617e-10	-1.7952
80688716	chr7:80688716:A:G	7.76604e-10	-1.23629	-1.41709	3.4917e-07	-0.510417	-1.22355
80688818	chr7:80688818:T:C	4.87337e-09	-1.31617e-10	-0.816769	1.6959e-06	-1.31617e-10	-0.153557
80688886	chr7:80688886:A:G	2.30067e-09	-1.31617e-10	-1.56735	4.57111e-07	-1.31617e-10	-1.4646
80689097	chr7:80689097:A:C	2.22927e-09	-1.31617e-10	-1.59888	6.50254e-07	-1.31617e-10	-1.11216
80689393	chr7:80689393:A:G	2.02002e-09	-1.31617e-10	-1.69745	1.14947e-06	-1.31617e-10	-0.542471
80689430	chr7:80689430:G:T	1.99726e-09	-1.31617e-10	-1.70878	4.46009e-07	-1.31617e-10	-1.48919
80689475	chr7:80689475:G:C	1.94083e-09	-1.31617e-10	-1.73744	3.66931e-07	-1.31617e-10	-1.68435
80689551	chr7:80689551:G:A	3.37913e-09	-1.18294	-9.09645e-10	7.6661e-07	-0.947547	-9.09645e-10
80689610	chr7:80689610:A:C	1.94289e-09	-1.31617e-10	-1.73638	3.67684e-07	-1.31617e-10	-1.6823
80689817	chr7:80689817:G:A	1.95289e-09	-1.31617e-10	-1.73124	4.27908e-07	-1.31617e-10	-1.53062
80689858	chr7:80689858:G:T	2.10678e-09	-1.31617e-10	-1.6554	3.41179e-07	-1.31617e-10	-1.75712
80690126	chr7:80690126:AG:A	1.96967e-09	-1.31617e-10	-1.72269	3.23904e-07	-1.31617e-10	-1.80908
80690272	chr7:80690272:T:A	2.11143e-09	-1.31617e-10	-1.65319	3.41633e-07	-1.31617e-10	-1.75579
80690459	chr7:80690459:G:T	2.0669e-09	-1.31617e-10	-1.67451	3.37693e-07	-1.31617e-10	-1.76739
80690501	chr7:80690501:G:A	2.03477e-09	-1.31617e-10	-1.69017	1.0423e-06	-1.31617e-10	-0.640339
80690534	chr7:80690534:T:C	1.87562e-09	-1.31617e-10	-1.77161	3.50261e-07	-1.31617e-10	-1.73085
80690628	chr7:80690628:C:A	1.94125e-09	-1.31617e-10	-1.73722	3.67036e-07	-1.31617e-10	-1.68407
80690766	chr7:80690766:TA:T	1.86982e-09	-1.31617e-10	-1.77471	5.13238e-07	-1.31617e-10	-1.34879
80690863	chr7:80690863:G:A	8.06818e-10	-1.50205	-1.11316	3.75421e-07	-1.62609	-0.0353879
80691073	chr7:80691073:T:C	1.80331e-09	-1.31617e-10	-1.81093	3.43148e-07	-1.31617e-10	-1.75136
80691090	chr7:80691090:C:G	1.95224e-09	-1.31617e-10	-1.73158	3.69185e-07	-1.31617e-10	-1.67823
80691151	chr7:80691151:T:C	2.45004e-09	-1.31617e-10	-1.50445	3.49499e-07	-1.31617e-10	-1.73302
80691317	chr7:80691317:G:A	4.03236e-10	-1.64111	-1.66768	6.96608e-08	-1.54633	-1.79956
80691477	chr7:80691477:G:A	2.41062e-09	-1.31617e-10	-1.52067	3.46819e-07	-1.31617e-10	-1.74072
80691875	chr7:80691875:T:C	1.99235e-09	-1.31617e-10	-1.71124	3.24549e-07	-1.31617e-10	-1.80709
80691942	chr7:80691942:T:G	2.05573e-09	-1.31617e-10	-1.67992	3.94132e-07	-1.31617e-10	-1.61284
80692188	chr7:80692188:A:T	2.66574e-09	-1.31617e-10	-1.42007	8.19325e-07	-1.31617e-10	-0.881044
80692222	chr7:80692222:A:G	1.98894e-09	-1.31617e-10	-1.71295	3.30531e-07	-1.31617e-10	-1.78883
80692779	chr7:80692779:C:G	2.08388e-09	-1.31617e-10	-1.66632	3.39114e-07	-1.31617e-10	-1.76319
80692826	chr7:80692826:G:T	2.01486e-09	-1.31617e-10	-1.7	5.07795e-07	-1.31617e-10	-1.35945
80692937	chr7:80692937:C:A	3.54237e-10	-1.63062	-1.80773	9.29245e-08	-1.42856	-1.62918
80692981	chr7:80692981:T:C	2.37395e-09	-1.31617e-10	-1.536	3.233e-07	-1.31617e-10	-1.81094
80693122	chr7:80693122:T:G	1.81881e-09	-1.31617e-10	-1.80237	0.0182396	-1.31617e-10	9.12958
80693156	chr7:80693156:A:C	5.22888e-10	-1.24795	-1.801	8.29889e-08	-1.35991	-1.81091
80693214	chr7:80693214:T:C	5.74111e-09	-1.31617e-10	-0.652903	5.44809e-07	-1.31617e-10	-1.28909
80693464	chr7:80693464:G:A	1.81268e-09	-1.31617e-10	-1.80575	3.33162e-07	-1.31617e-10	-1.7809
80693492	chr7:80693492:T:A	5.47681e-10	-1.55517	-1.44745	1.54058e-06	-1.61963	1.37002
80693685	chr7:80693685:C:T	1.81073e-09	-1.31617e-10	-1.80682	3.56568e-07	-1.31617e-10	-1.713
80693718	chr7:80693718:C:T	1.8531e-09	-1.31617e-10	-1.7837	3.32461e-07	-1.31617e-10	-1.783
80693777	chr7:80693777:A:T	3.06526e-09	-1.28042	-9.09645e-10	6.54406e-07	-1.1058	-9.09645e-10
80694177	chr7:80694177:T:C	2.55245e-09	-1.31617e-10	-1.4635	8.25154e-07	-1.31617e-10	-0.873955
80694329	chr7:80694329:T:C	2.56088e-09	-1.31617e-10	-1.4602	5.1661e-07	-1.31617e-10	-1.34224
80694389	chr7:80694389:A:G	2.14556e-09	-1.31617e-10	-1.63716	4.16319e-07	-1.31617e-10	-1.55807
80694945	chr7:80694945:T:A	2.0785e-09	-1.31617e-10	-1.66891	3.92669e-07	-1.31617e-10	-1.61656
80695140	chr7:80695140:TA:T	1.80932e-09	-1.31617e-10	-1.80761	3.50836e-07	-1.31617e-10	-1.72921
80695167	chr7:80695167:G:A	1.81968e-09	-1.31617e-10	-1.8019	3.30869e-07	-1.31617e-10	-1.7878
80695285	chr7:80695285:ACC:A	2.77079e-09	-1.31617e-10	-1.38142	1.12979e-06	-1.31617e-10	-0.559737
80695680	chr7:80695680:C:T	2.63327e-09	-1.31617e-10	-1.43233	3.5572e-07	-1.31617e-10	-1.71538
80695960	chr7:80695960:A:G	5.44626e-09	-1.31617e-10	-0.705625	1.95238e-06	-1.31617e-10	-0.0127222
80696359	chr7:80696359:G:A	1.97182e-09	-1.31617e-10	-1.7216	3.75877e-07	-1.31617e-10	-1.66026
80696705	chr7:80696705:C:G	2.11591e-09	-1.31617e-10	-1.65107	4.11435e-07	-1.31617e-10	-1.56987
80696723	chr7:80696723:A:G	2.45676e-09	-1.31617e-10	-1.50171	7.7274e-07	-1.31617e-10	-0.939582
80696885	chr7:80696885:T:C	2.15227e-09	-1.31617e-10	-1.63403	5.44787e-07	-1.31617e-10	-1.28913
80696895	chr7:80696895:C:T	3.20627e-09	-1.31617e-10	-1.23545	1.2094e-06	-1.31617e-10	-0.491647
80696967	chr7:80696967:A:G	4.29942e-10	-1.57921	-1.66545	1.39929e-07	-1.6026	-1.04579
80697045	chr7:80697045:G:T	2.08983e-09	-1.31617e-10	-1.66347	5.17785e-07	-1.31617e-10	-1.33997
80697316	chr7:80697316:T:C	2.65507e-09	-1.31617e-10	-1.42408	7.60111e-07	-1.31617e-10	-0.956061
80697429	chr7:80697429:C:T	1.82602e-09	-1.31617e-10	-1.79842	3.65569e-07	-1.31617e-10	-1.68807
80697532	chr7:80697532:A:G	1.80634e-09	-1.31617e-10	-1.80925	3.49937e-07	-1.31617e-10	-1.73177
80697851	chr7:80697851:G:T	1.94027e-09	-1.31617e-10	-1.73773	3.66795e-07	-1.31617e-10	-1.68472
80698128	chr7:80698128:C:A	2.065e-09	-1.31617e-10	-1.67542	3.32524e-07	-1.31617e-10	-1.78281
80698432	chr7:80698432:A:G	1.17308e-08	-1.31617e-10	0.0616656	1.17376e-06	-1.31617e-10	-0.521557
80698532	chr7:80698532:C:T	3.46464e-09	-1.31617e-10	-1.15795	3.59111e-07	-1.31617e-10	-1.7059
80698977	chr7:80698977:A:G	2.21095e-09	-1.31617e-10	-1.60713	6.45952e-07	-1.31617e-10	-1.1188
80699372	chr7:80699372:A:G	4.88295e-09	-1.31617e-10	-0.814805	2.07502e-06	-1.31617e-10	0.0481989
80699784	chr7:80699784:C:G	5.587e-10	-1.35202	-1.63068	1.24319e-07	-1.64326	-1.12342
80699813	chr7:80699813:G:C	2.33875e-09	-1.31617e-10	-1.55094	3.5438e-07	-1.31617e-10	-1.71916
80699920	chr7:80699920:T:C	2.4677e-09	-1.31617e-10	-1.49727	3.50584e-07	-1.31617e-10	-1.72993
80700339	chr7:80700339:G:A	2.15465e-09	-1.63293	-9.09645e-10	4.14035e-07	-1.56358	-9.09645e-10
80700541	chr7:80700541:G:C	5.74364e-09	-1.31617e-10	-0.652462	2.06131e-06	-1.31617e-10	0.04157
80700595	chr7:80700595:A:C	1.80555e-09	-1.31617e-10	-1.80969	3.76383e-07	-1.31617e-10	-1.65892
80700983	chr7:80700983:C:A	4.25646e-10	-1.64357	-1.61114	6.71223e-08	-1.57387	-1.80914
80701099	chr7:80701099:G:A	1.89197e-09	-1.31617e-10	-1.76293	4.3264e-07	-1.31617e-10	-1.51962
80701195	chr7:80701195:G:A	8.46119e-10	-1.60113	-0.966524	3.83832e-07	-1.62754	-0.0117845
80701256	chr7:80701256:C:T	2.14873e-09	-1.31617e-10	-1.63568	3.41298e-07	-1.31617e-10	-1.75677
80701284	chr7:80701284:C:T	2.32782e-09	-0.447604	-1.10802	6.38162e-05	0.816571	2.65767
80701412	chr7:80701412:G:A	1.10939e-09	-0.487662	-1.80908	2.52873e-07	-0.953965	-1.10267
80701544	chr7:80701544:A:T	2.59542e-09	-1.31617e-10	-1.44681	4.06109e-07	-1.31617e-10	-1.5829
80701703	chr7:80701703:T:C	3.69269e-10	-1.62275	-1.77404	6.49375e-08	-1.60516	-1.81094
80701742	chr7:80701742:G:T	1.01316e-09	-1.64216	-0.745316	1.69679e-07	-1.63097	-0.824645
80701744	chr7:80701744:T:C	2.81857e-08	-1.31617e-10	0.938262	1.84955e-06	-1.31617e-10	-0.0668297
80701782	chr7:80701782:T:G	2.37325e-09	-1.5363	-9.09645e-10	3.83995e-07	-1.6389	-9.09645e-10
80702227	chr7:80702227:A:G	2.15037e-09	-1.31617e-10	-1.63492	5.729e-07	-1.31617e-10	-1.23881
80702254	chr7:80702254:G:C	1.80641e-09	-1.31617e-10	-1.80921	3.31612e-07	-1.31617e-10	-1.78556
80702277	chr7:80702277:C:G	1.9147e-09	-1.31617e-10	-1.75099	3.958e-07	-1.31617e-10	-1.60862
80702652	chr7:80702652:T:C	1.01991e-08	-0.078259	-9.09645e-10	1.15141e-06	-0.540782	-9.09645e-10
80702773	chr7:80702773:T:A	4.6672e-09	-1.31617e-10	-0.859995	1.54437e-06	-1.31617e-10	-0.247153
80702926	chr7:80702926:A:C	1.84326e-09	-1.31617e-10	-1.78902	4.24797e-07	-1.31617e-10	-1.53791
80703103	chr7:80703103:T:C	1.91136e-09	-1.31617e-10	-1.75274	3.23307e-07	-1.31617e-10	-1.81092
80703204	chr7:80703204:T:C	1.80732e-09	-1.31617e-10	-1.80871	4.17245e-07	-1.31617e-10	-1.55585
80703213	chr7:80703213:A:C	1.81762e-09	-1.31617e-10	-1.80303	3.515e-07	-1.31617e-10	-1.72731
80703221	chr7:80703221:G:A	1.86174e-09	-1.31617e-10	-1.77904	3.7409e-07	-1.31617e-10	-1.66503
80703768	chr7:80703768:A:G	7.91889e-09	-1.31617e-10	-0.331304	7.0005e-07	-1.31617e-10	-1.03837
80703811	chr7:80703811:A:T	2.15894e-09	-1.31617e-10	-1.63094	7.02699e-07	-1.31617e-10	-1.0346
80703978	chr7:80703978:A:C	2.21591e-09	-1.31617e-10	-1.60489	6.01194e-07	-1.31617e-10	-1.19061
80704029	chr7:80704029:T:G	2.73585e-09	-1.39411	-9.09645e-10	4.3938e-07	-1.50416	-9.09645e-10
80704272	chr7:80704272:G:T	2.26997e-09	-1.31617e-10	-1.58079	7.96971e-07	-1.31617e-10	-0.908708
80704486	chr7:80704486:A:G	1.80409e-09	-1.31617e-10	-1.8105	3.393e-07	-1.31617e-10	-1.76264
80704506	chr7:80704506:A:G	2.12683e-09	-1.64592	-9.09645e-10	8.0579e-07	-0.897703	-9.09645e-10
80704518	chr7:80704518:G:A	2.14918e-09	-1.31617e-10	-1.63547	3.40944e-07	-1.31617e-10	-1.75781
80704573	chr7:80704573:C:T	6.43795e-09	-1.31617e-10	-0.538344	3.24404e-06	-1.31617e-10	0.495051
80704577	chr7:80704577:A:C	2.26388e-09	-1.31617e-10	-1.58347	6.24301e-07	-1.31617e-10	-1.15289
80704715	chr7:80704715:T:C	2.00665e-09	-1.31617e-10	-1.70409	3.85048e-07	-1.31617e-10	-1.63616
80706143	chr7:80706143:A:T	8.46804e-09	-1.31617e-10	-0.264256	7.06888e-07	-1.31617e-10	-1.02865
80706281	chr7:80706281:T:A	2.25032e-09	-1.31617e-10	-1.58948	6.27612e-07	-1.31617e-10	-1.1476
80706469	chr7:80706469:T:A	3.44455e-09	-1.31617e-10	-1.16376	5.32816e-07	-1.31617e-10	-1.31135
80706550	chr7:80706550:T:C	1.11132e-09	-0.626906	-1.6681	9.69844e-06	2.23817	-0.647977
80706976	chr7:80706976:A:T	2.33708e-09	-1.31617e-10	-1.55165	3.5897e-07	-1.31617e-10	-1.70629
80706994	chr7:80706994:A:G	9.61706e-10	-0.659839	-1.77976	3.15631e-06	2.21106	-1.74343
80707284	chr7:80707284:A:G	1.13153e-09	-0.613336	-1.66365	1.43819e-05	2.13783	-0.153632
80707970	chr7:80707970:AT:A	2.1935e-09	-1.31617e-10	-1.61506	3.44471e-07	-1.31617e-10	-1.74751
80707971	chr7:80707971:T:A	2.7529e-09	-1.3879	-9.09645e-10	4.41412e-07	-1.49955	-9.09645e-10
80708061	chr7:80708061:C:T	1.94475e-09	-1.31617e-10	-1.73542	3.26824e-07	-1.31617e-10	-1.8001
80708142	chr7:80708142:T:G	2.38522e-09	-1.31617e-10	-1.53127	3.94538e-07	-1.31617e-10	-1.61181
80708266	chr7:80708266:TC:T	4.03163e-09	-1.00638	-9.09645e-10	6.25622e-07	-1.15078	-9.09645e-10
80708697	chr7:80708697:G:T	2.39026e-09	-1.52915	-9.09645e-10	4.76611e-07	-1.42283	-9.09645e-10
80709219	chr7:80709219:C:T	1.84026e-09	-1.31617e-10	-1.79065	3.84047e-07	-1.31617e-10	-1.63876
80709258	chr7:80709258:T:G	1.95237e-09	-1.31617e-10	-1.73151	3.67642e-07	-1.31617e-10	-1.68242
80709336	chr7:80709336:A:C	2.39282e-09	-1.52808	-9.09645e-10	5.98234e-07	-1.19554	-9.09645e-10
80709478	chr7:80709478:A:G	8.24516e-08	-1.31617e-10	2.01166	4.79296e-05	-1.31617e-10	3.18796
80709556	chr7:80709556:C:A	3.06469e-09	-1.31617e-10	-1.28061	1.01015e-06	-1.31617e-10	-0.671667
80709897	chr7:80709897:C:A	4.08663e-10	-1.56634	-1.72908	4.30946e-07	0.105474	-1.62902
80710137	chr7:80710137:T:A	2.27617e-09	-1.31617e-10	-1.57806	3.72379e-07	-1.31617e-10	-1.66961
80710138	chr7:80710138:C:T	1.92238e-09	-1.31617e-10	-1.74699	3.96586e-07	-1.31617e-10	-1.60663
80710176	chr7:80710176:A:G	1.89616e-09	-1.31617e-10	-1.76073	3.86713e-07	-1.31617e-10	-1.63184
80710376	chr7:80710376:T:C	1.93322e-09	-1.31617e-10	-1.74137	0.000144516	-1.31617e-10	4.29162
80710476	chr7:80710476:C:T	2.00014e-08	-1.31617e-10	0.595248	1.45152e-06	-1.31617e-10	-0.309162
80710655	chr7:80710655:G:C	1.49545e-08	-1.31617e-10	0.30446	4.83515e-06	-1.31617e-10	0.894141
80710660	chr7:80710660:T:C	1.98731e-09	-1.31617e-10	-1.71377	6.41191e-05	-1.31617e-10	3.47897
80710717	chr7:80710717:C:T	2.04371e-09	-1.31617e-10	-1.68579	7.70634e-05	-1.31617e-10	3.66286
80710940	chr7:80710940:C:T	3.95168e-10	-1.54726	-1.78173	6.77896e-07	0.33796	-1.40849
80711029	chr7:80711029:T:C	2.27139e-09	-1.31617e-10	-1.58016	6.20511e-07	-1.31617e-10	-1.15898
80711165	chr7:80711165:T:C	1.85566e-09	-1.31617e-10	-1.78231	3.72114e-07	-1.31617e-10	-1.67032
80711306	chr7:80711306:C:A	1.80477e-09	-1.31617e-10	-1.81012	9.17542e-06	-1.31617e-10	1.53476
80711309	chr7:80711309:T:C	1.85835e-09	-1.31617e-10	-1.78086	3.25551e-07	-1.31617e-10	-1.80401
80711414	chr7:80711414:A:G	2.02003e-09	-1.31617e-10	-1.69744	7.23078e-05	-1.31617e-10	3.59916
80711470	chr7:80711470:T:C	2.17634e-09	-1.31617e-10	-1.62291	5.00365e-07	-1.31617e-10	-1.37419
80711846	chr7:80711846:C:T	2.8088e-09	-1.31617e-10	-1.3678	7.61813e-07	-1.31617e-10	-0.953825
80711847	chr7:80711847:A:G	3.92188e-10	-1.53745	-1.79912	6.54581e-07	0.376809	-1.48234
80711882	chr7:80711882:T:G	2.08474e-09	-1.31617e-10	-1.66591	4.27091e-07	-1.31617e-10	-1.53253
80711996	chr7:80711996:A:G	5.07099e-09	-1.31617e-10	-0.777018	1.54962e-06	-1.31617e-10	-0.243758
80712025	chr7:80712025:A:T	1.97379e-09	-1.31617e-10	-1.7206	3.23496e-07	-1.31617e-10	-1.81034
80712092	chr7:80712092:C:T	5.63865e-09	-1.31617e-10	-0.67091	1.02547e-06	-1.31617e-10	-0.656617
80712102	chr7:80712102:T:C	2.1539e-09	-1.63327	-9.09645e-10	4.00153e-07	-1.59768	-9.09645e-10
80712500	chr7:80712500:A:C	1.99803e-09	-1.31617e-10	-1.70839	6.68056e-05	-1.31617e-10	3.52002
80712604	chr7:80712604:T:C	3.33423e-09	-1.31617e-10	-1.19631	4.29171e-07	-1.31617e-10	-1.52767
80712620	chr7:80712620:T:G	2.8855e-09	-1.31617e-10	-1.34086	3.77064e-07	-1.31617e-10	-1.65711
80712679	chr7:80712679:A:G	1.18175e-08	-1.31617e-10	0.069031	3.70488e-06	-1.31617e-10	0.627882
80712788	chr7:80712788:T:G	2.04764e-09	-1.31617e-10	-1.68387	7.9022e-05	-1.31617e-10	3.68796
80713073	chr7:80713073:T:C	1.13186e-09	-0.816733	-1.45996	5.03697e-07	-0.324672	-1.04288
80713148	chr7:80713148:A:G	2.16063e-09	-1.63015	-9.09645e-10	3.97988e-07	-1.6031	-9.09645e-10
80713190	chr7:80713190:C:A	5.25463e-09	-1.31617e-10	-0.741445	1.61913e-06	-1.31617e-10	-0.199878
80713238	chr7:80713238:T:G	3.56576e-10	-1.64693	-1.78483	1.16216e-07	-1.47424	-1.35983
80713625	chr7:80713625:A:C	5.45722e-10	-1.20756	-1.79864	2.35854e-07	-0.62868	-1.49763
80713803	chr7:80713803:TCCCTGAC:T	5.75082e-09	-1.31617e-10	-0.651211	1.808e-06	-1.31617e-10	-0.0895461
80713857	chr7:80713857:C:T	9.17079e-10	-0.792388	-1.69473	1.19739e-06	1.19162	-1.69325
80713884	chr7:80713884:C:T	7.07399e-08	-1.31617e-10	1.85845	2.77897e-05	-1.31617e-10	2.6429
80714086	chr7:80714086:G:A	5.29903e-09	-1.31617e-10	-0.733031	1.63578e-06	-1.31617e-10	-0.189653
80714101	chr7:80714101:C:T	2.17607e-09	-1.62303	-9.09645e-10	3.91412e-07	-1.61976	-9.09645e-10
80714137	chr7:80714137:A:T	1.80538e-09	-1.31617e-10	-1.80979	7.26646e-06	-1.31617e-10	1.3015
80714219	chr7:80714219:C:T	2.24837e-09	-1.59035	-9.09645e-10	3.84803e-07	-1.63679	-9.09645e-10
80714419	chr7:80714419:A:G	1.8073e-09	-1.31617e-10	-1.80872	3.29551e-07	-1.31617e-10	-1.79179
80714513	chr7:80714513:C:T	8.06215e-09	-0.313374	-9.09645e-10	1.59374e-06	-0.215686	-9.09645e-10
80714522	chr7:80714522:T:C	3.40777e-08	1.12809	-9.09645e-10	9.94604e-06	1.6154	-9.09645e-10
80714751	chr7:80714751:A:G	1.80387e-09	-1.31617e-10	-1.81062	3.6337e-07	-1.31617e-10	-1.6941
80715008	chr7:80715008:G:A	1.98731e-09	-1.31617e-10	-1.71377	4.03119e-07	-1.31617e-10	-1.59029
80715032	chr7:80715032:A:G	1.82135e-09	-1.31617e-10	-1.80097	3.36775e-07	-1.31617e-10	-1.77011
80715064	chr7:80715064:A:G	1.9112e-09	-1.31617e-10	-1.75282	3.93325e-07	-1.31617e-10	-1.61489
80715233	chr7:80715233:G:A	1.99549e-09	-1.31617e-10	-1.70966	6.6542e-05	-1.31617e-10	3.51606
80715309	chr7:80715309:G:T	1.91486e-09	-1.31617e-10	-1.75091	3.94911e-07	-1.31617e-10	-1.61087
80715667	chr7:80715667:C:A	1.80811e-09	-1.31617e-10	-1.80827	3.23995e-07	-1.31617e-10	-1.8088
80715901	chr7:80715901:TA:T	1.87741e-09	-1.31617e-10	-1.77066	3.80169e-07	-1.31617e-10	-1.64891
80715923	chr7:80715923:T:C	2.06767e-09	-1.31617e-10	-1.67413	8.32861e-05	-1.31617e-10	3.74051
80716432	chr7:80716432:A:T	1.97633e-09	-1.31617e-10	-1.71931	6.22438e-05	-1.31617e-10	3.44929
80716435	chr7:80716435:C:T	1.83326e-09	-1.31617e-10	-1.79446	3.23704e-07	-1.31617e-10	-1.8097
80716991	chr7:80716991:T:C	2.01566e-09	-1.31617e-10	-1.69961	7.19685e-05	-1.31617e-10	3.59446
80717189	chr7:80717189:C:G	1.88469e-09	-1.31617e-10	-1.76679	3.83899e-07	-1.31617e-10	-1.63915
80717226	chr7:80717226:A:G	3.81965e-09	0.691874	-1.75227	4.55645e-06	0.919429	-0.0846559
80717227	chr7:80717227:C:T	2.27003e-09	-1.31617e-10	-1.58076	0.000140782	-1.31617e-10	4.26545
80717499	chr7:80717499:C:G	4.13493e-10	-1.64061	-1.64306	9.38684e-08	-1.47253	-1.5751
80717736	chr7:80717736:A:G	3.4009e-09	-1.31617e-10	-1.17652	1.01433e-06	-1.31617e-10	-0.667545
80717818	chr7:80717818:C:T	3.21763e-09	-1.31617e-10	-1.23191	4.82557e-07	-1.31617e-10	-1.41043
80718858	chr7:80718858:G:A	1.15701e-09	-1.34933	-0.905381	1.95007e-06	0.86479	-0.878692
80719360	chr7:80719360:A:G	5.9439e-10	-1.11391	-1.80687	2.89812e-07	-0.288281	-1.63201
80719443	chr7:80719443:T:C	2.2916e-09	-1.5713	-9.09645e-10	3.82735e-07	-1.64218	-9.09645e-10
80719846	chr7:80719846:A:C	5.08178e-09	-1.31617e-10	-0.774893	1.5539e-06	-1.31617e-10	-0.241001
80720067	chr7:80720067:G:A	3.86547e-10	-1.5655	-1.78555	6.18455e-07	0.264283	-1.42658
80720184	chr7:80720184:T:A	1.88922e-09	-1.31617e-10	-1.76439	3.85053e-07	-1.31617e-10	-1.63614
80720209	chr7:80720209:C:T	1.8966e-09	-1.31617e-10	-1.76049	3.88771e-07	-1.31617e-10	-1.62653
80720216	chr7:80720216:A:G	4.56127e-10	-1.63356	-1.55198	1.63715e-07	-1.50845	-0.982945
80720459	chr7:80720459:A:G	2.34859e-09	-1.31617e-10	-1.54674	5.63514e-07	-1.31617e-10	-1.25533
80720771	chr7:80720771:G:A	1.93021e-09	-1.31617e-10	-1.74293	4.0064e-07	-1.31617e-10	-1.59646
80720835	chr7:80720835:T:C	5.02211e-10	-1.34765	-1.74164	9.58141e-07	1.05366	-1.77819
80720886	chr7:80720886:C:T	1.80405e-09	-1.31617e-10	-1.81052	8.82043e-06	-1.31617e-10	1.4953
80720973	chr7:80720973:T:G	2.2899e-09	-1.31617e-10	-1.57205	5.43147e-07	-1.31617e-10	-1.29215
80720993	chr7:80720993:T:C	2.23591e-09	-1.59591	-9.09645e-10	3.8625e-07	-1.63304	-9.09645e-10
80721048	chr7:80721048:A:G	7.47418e-10	-1.07445	-1.61724	3.06688e-07	-0.616099	-1.24759
80721538	chr7:80721538:C:T	2.19225e-09	-1.31617e-10	-1.61563	3.79735e-07	-1.31617e-10	-1.65005
80721583	chr7:80721583:T:C	4.4903e-10	-1.43427	-1.76695	1.51868e-07	-1.11697	-1.44954
80721751	chr7:80721751:A:G	2.14031e-09	-1.31617e-10	-1.6396	4.86987e-07	-1.31617e-10	-1.40129
80721951	chr7:80721951:T:C	9.95803e-10	-1.42713	-0.97763	1.43308e-06	0.627946	-0.949892
80722018	chr7:80722018:G:C	2.26483e-08	-1.31617e-10	0.71953	1.80828e-06	-1.31617e-10	-0.0893931
80722357	chr7:80722357:G:A	6.03342e-10	-1.2731	-1.63273	3.00859e-06	1.22069	-0.800988
80722415	chr7:80722415:C:G	4.3603e-10	-1.52129	-1.70931	1.00061e-06	0.463402	-1.14456
80722551	chr7:80722551:C:T	2.29004e-09	-1.57199	-9.09645e-10	3.82499e-07	-1.6428	-9.09645e-10
80722675	chr7:80722675:G:A	6.00478e-10	-1.27383	-1.63675	2.98822e-06	1.22549	-0.812584
80722922	chr7:80722922:G:A	2.6062e-09	-1.44266	-9.09645e-10	4.45747e-07	-1.48977	-9.09645e-10
80722968	chr7:80722968:T:C	1.8037e-09	-1.31617e-10	-1.81072	7.78269e-06	-1.31617e-10	1.37013
80723225	chr7:80723225:C:T	1.811e-09	-1.31617e-10	-1.80668	3.23599e-07	-1.31617e-10	-1.81002
80723287	chr7:80723287:C:T	2.26278e-09	-1.58396	-9.09645e-10	3.83794e-07	-1.63942	-9.09645e-10
80723385	chr7:80723385:G:A	1.96963e-09	-1.31617e-10	-1.72271	3.97642e-07	-1.31617e-10	-1.60397
80723692	chr7:80723692:G:T	1.13947e-09	-0.614604	-1.65539	6.50458e-06	2.69403	-1.50329
80723914	chr7:80723914:C:T	5.50294e-09	-1.31617e-10	-0.695272	1.71685e-06	-1.31617e-10	-0.141277
80724090	chr7:80724090:G:A	8.26181e-10	-1.43766	-1.15384	1.16078e-06	0.592524	-1.1252
80724913	chr7:80724913:G:A	5.70831e-10	-1.45965	-1.50156	7.76213e-07	0.518065	-1.45316
80724966	chr7:80724966:TAAG:T	2.0334e-09	-1.31617e-10	-1.69085	3.34179e-07	-1.31617e-10	-1.77785
80725021	chr7:80725021:T:C	6.05625e-10	-1.26472	-1.63733	3.00169e-06	1.22952	-0.812112
80725157	chr7:80725157:T:C	4.64642e-09	-1.31617e-10	-0.864457	1.71759e-06	-1.31617e-10	-0.140846
80725197	chr7:80725197:C:A	1.02723e-09	-0.593409	-1.78028	1.06572e-05	2.73907	-1.0546
80725472	chr7:80725472:A:G	1.81246e-09	-1.31617e-10	-1.80587	3.23428e-07	-1.31617e-10	-1.81055
80725894	chr7:80725894:C:G	3.99452e-10	-1.63389	-1.68433	1.85191e-07	-1.36633	-1.00181
80726345	chr7:80726345:C:T	3.69537e-10	-1.59657	-1.79948	6.5494e-08	-1.59832	-1.80925
80726393	chr7:80726393:T:C	1.8659e-09	-1.31617e-10	-1.77681	3.76269e-07	-1.31617e-10	-1.65922
80726486	chr7:80726486:A:T	1.93977e-09	-1.31617e-10	-1.73799	4.04281e-07	-1.31617e-10	-1.58741
80726679	chr7:80726679:G:A	2.57155e-09	-1.31617e-10	-1.45605	4.2358e-07	-1.31617e-10	-1.54078
80727307	chr7:80727307:C:T	1.8976e-09	-1.31617e-10	-1.75996	3.94678e-07	-1.31617e-10	-1.61145
80727355	chr7:80727355:A:G	1.93374e-09	-1.31617e-10	-1.7411	4.09848e-07	-1.31617e-10	-1.57374
80727497	chr7:80727497:C:T	2.29188e-08	-1.31617e-10	0.731405	1.82159e-06	-1.31617e-10	-0.0820628
80727629	chr7:80727629:A:G	4.25266e-08	-1.31617e-10	1.34957	2.40573e-05	-1.31617e-10	2.49867
80727882	chr7:80727882:C:T	2.8343e-09	-1.35876	-9.09645e-10	4.40704e-07	-1.50115	-9.09645e-10
80728129	chr7:80728129:A:G	5.41298e-09	-1.31617e-10	-0.711754	1.6798e-06	-1.31617e-10	-0.163094
80728352	chr7:80728352:C:T	1.90998e-09	-1.31617e-10	-1.75346	4.00172e-07	-1.31617e-10	-1.59763
80728519	chr7:80728519:T:C	1.88688e-09	-1.31617e-10	-1.76563	3.84487e-07	-1.31617e-10	-1.63762
80728601	chr7:80728601:C:A	1.81329e-09	-1.31617e-10	-1.80541	3.23447e-07	-1.31617e-10	-1.81049
80728647	chr7:80728647:T:C	4.51585e-10	-1.46311	-1.73244	9.60803e-07	0.479738	-1.20149
80728674	chr7:80728674:A:G	1.93346e-09	-1.31617e-10	-1.74125	5.2133e-05	-1.31617e-10	3.27203
80728734	chr7:80728734:T:C	2.23779e-09	-1.59507	-9.09645e-10	3.85489e-07	-1.63501	-9.09645e-10
80728744	chr7:80728744:C:T	1.81019e-09	-1.31617e-10	-1.80712	3.49203e-07	-1.31617e-10	-1.73387
80729002	chr7:80729002:A:C	2.14889e-09	-1.31617e-10	-1.6356	0.000111231	-1.31617e-10	4.02984
80729196	chr7:80729196:C:T	1.8063e-09	-1.31617e-10	-1.80927	3.45319e-07	-1.31617e-10	-1.74506
80729243	chr7:80729243:C:T	5.8886e-10	-1.1281	-1.80202	2.87227e-07	-0.350557	-1.57869
80729493	chr7:80729493:C:T	4.96735e-08	-1.31617e-10	1.50492	2.88078e-05	-1.31617e-10	2.67888
80729498	chr7:80729498:C:T	1.94587e-09	-1.31617e-10	-1.73485	4.07202e-07	-1.31617e-10	-1.58022
80729774	chr7:80729774:C:T	6.03458e-09	-1.31617e-10	-0.603048	4.65481e-07	-1.31617e-10	-1.44645
80729795	chr7:80729795:A:G	2.05731e-09	-1.31617e-10	-1.67916	4.56568e-07	-1.31617e-10	-1.46579
80730167	chr7:80730167:T:C	1.99147e-09	-1.31617e-10	-1.71168	6.58096e-05	-1.31617e-10	3.505
80730392	chr7:80730392:T:C	1.97376e-09	-1.31617e-10	-1.72061	6.12644e-05	-1.31617e-10	3.43343
80730429	chr7:80730429:TG:T	2.29543e-09	-1.31617e-10	-1.56964	6.43665e-07	-1.31617e-10	-1.12235
80730490	chr7:80730490:G:A	7.53884e-10	-1.41268	-1.27039	7.64846e-07	-1.02997	0.0801209
80730505	chr7:80730505:C:A	2.68414e-09	-1.41319	-9.09645e-10	5.47547e-07	-1.28408	-9.09645e-10
80730954	chr7:80730954:T:G	1.26524e-09	-1.62463	-0.540654	2.83652e-07	-1.60491	-0.336863
80731681	chr7:80731681:C:G	3.54656e-10	-1.62622	-1.81094	6.54449e-08	-1.61245	-1.79587
80731906	chr7:80731906:A:G	5.51205e-10	-1.27316	-1.72304	3.6868e-07	-0.808115	-0.871481
80732528	chr7:80732528:C:T	1.82223e-09	-1.31617e-10	-1.80049	3.23302e-07	-1.31617e-10	-1.81094
80732553	chr7:80732553:A:G	1.40727e-08	-1.31617e-10	0.243681	4.50821e-06	-1.31617e-10	0.824131
80732775	chr7:80732775:T:C	4.97932e-10	-1.63596	-1.46189	1.15245e-07	-1.59396	-1.2485
80733086	chr7:80733086:C:A	1.93077e-09	-1.31617e-10	-1.74263	3.91132e-07	-1.31617e-10	-1.62048
80733588	chr7:80733588:A:G	5.52688e-09	-1.31617e-10	-0.69093	1.72359e-06	-1.31617e-10	-0.137363
80734088	chr7:80734088:G:A	5.91818e-09	-1.31617e-10	-0.622526	1.86673e-06	-1.31617e-10	-0.0575819
80734093	chr7:80734093:A:G	7.79539e-09	-1.31617e-10	-0.347022	2.24789e-06	-1.31617e-10	0.12822
80734172	chr7:80734172:A:G	2.1964e-09	-1.61374	-9.09645e-10	3.90228e-07	-1.62279	-9.09645e-10
80734744	chr7:80734744:T:C	6.4539e-10	-1.06575	-1.77271	4.88136e-07	-0.516845	-0.882087
80734781	chr7:80734781:T:A	2.22363e-09	-1.60141	-9.09645e-10	3.868e-07	-1.63162	-9.09645e-10
80735218	chr7:80735218:C:T	3.57411e-09	-1.12684	-9.09645e-10	5.44643e-07	-1.28939	-9.09645e-10
80735456	chr7:80735456:C:T	1.80481e-09	-1.31617e-10	-1.8101	3.25344e-07	-1.31617e-10	-1.80464
80735551	chr7:80735551:C:CG	1.96922e-09	-1.31617e-10	-1.72292	3.97547e-07	-1.31617e-10	-1.60421
80735803	chr7:80735803:T:A	1.9728e-09	-1.31617e-10	-1.7211	2.98734e-05	-1.31617e-10	2.7152
80735896	chr7:80735896:C:T	1.86716e-09	-1.31617e-10	-1.77613	3.23301e-07	-1.31617e-10	-1.81094
80735989	chr7:80735989:A:G	2.05643e-09	-1.31617e-10	-1.67958	4.66996e-07	-1.31617e-10	-1.44321
80736211	chr7:80736211:A:G	5.08813e-10	-1.47193	-1.6043	1.68315e-07	-1.12073	-1.34296
80736225	chr7:80736225:T:C	2.0772e-09	-1.31617e-10	-1.66953	3.24135e-07	-1.31617e-10	-1.80836
80736472	chr7:80736472:T:C	5.61328e-09	0.631469	-1.30689	7.98345e-07	-0.00795957	-0.899025
80736540	chr7:80736540:G:A	2.93073e-09	0.476167	-1.80147	1.62682e-05	1.41069	0.69675
80736778	chr7:80736778:T:G	1.81011e-09	-1.31617e-10	-1.80717	1.04275e-05	-1.31617e-10	1.66267
80736797	chr7:80736797:T:C	2.05935e-09	-1.31617e-10	-1.67816	4.56082e-07	-1.31617e-10	-1.46685
80737434	chr7:80737434:A:C	1.93735e-09	-1.31617e-10	-1.73923	4.04387e-07	-1.31617e-10	-1.58715
80738087	chr7:80738087:A:C	2.23854e-09	-1.31617e-10	-1.59473	0.000135016	-1.31617e-10	4.22362
80738268	chr7:80738268:T:C	1.81622e-09	-1.31617e-10	-1.8038	3.23316e-07	-1.31617e-10	-1.8109
80738691	chr7:80738691:G:A	1.87229e-09	-1.31617e-10	-1.77339	1.87074e-05	-1.31617e-10	2.24715
80738955	chr7:80738955:G:A	1.08826e-09	-0.523027	-1.79295	1.73476e-05	0.243752	1.92793
80739151	chr7:80739151:A:C	2.26352e-09	-1.58363	-9.09645e-10	3.83714e-07	-1.63963	-9.09645e-10
80739177	chr7:80739177:A:T	3.59939e-10	-1.61178	-1.81059	6.44146e-08	-1.61552	-1.80866
80739223	chr7:80739223:G:C	2.08538e-08	-1.31617e-10	0.63698	1.68984e-06	-1.31617e-10	-0.157135
80739376	chr7:80739376:A:G	2.03252e-09	-1.31617e-10	-1.69128	7.41011e-05	-1.31617e-10	3.62366
80740200	chr7:80740200:A:G	1.83728e-09	-1.31617e-10	-1.79227	3.73236e-07	-1.31617e-10	-1.66732
80740396	chr7:80740396:A:G	1.82333e-09	-1.31617e-10	-1.79989	3.23352e-07	-1.31617e-10	-1.81078
80740572	chr7:80740572:G:A	2.28564e-09	-1.31617e-10	-1.57391	3.26541e-07	-1.31617e-10	-1.80097
80740855	chr7:80740855:G:A	4.86791e-10	-1.39454	-1.72593	5.6482e-07	-0.78835	-0.464667
80740999	chr7:80740999:A:C	8.25996e-10	-0.930046	-1.66167	9.79649e-07	0.955073	-1.6574
80741088	chr7:80741088:G:A	2.07581e-09	-1.31617e-10	-1.6702	3.65658e-05	-1.31617e-10	2.91734
80741192	chr7:80741192:T:C	3.56067e-10	-1.63108	-1.80211	6.71766e-08	-1.60408	-1.77812
80741513	chr7:80741513:A:G	5.65455e-10	-1.21702	-1.75366	2.21843e-07	-0.436199	-1.75136
80741546	chr7:80741546:T:C	3.8921e-10	-1.63453	-1.70966	7.73422e-08	-1.59763	-1.64366
80741588	chr7:80741588:T:C	7.01191e-10	-1.03314	-1.72239	1.67072e-06	1.62353	-1.79205
80741789	chr7:80741789:T:C	1.97028e-09	-1.31617e-10	-1.72238	3.97872e-07	-1.31617e-10	-1.6034
80741800	chr7:80741800:T:C	1.81459e-09	-1.31617e-10	-1.8047	3.23347e-07	-1.31617e-10	-1.8108
80742020	chr7:80742020:T:A	6.12688e-09	-1.31617e-10	-0.587869	1.95115e-06	-1.31617e-10	-0.0133525
80742046	chr7:80742046:G:A	1.85502e-09	-1.31617e-10	-1.78266	3.2513e-07	-1.31617e-10	-1.8053
80742198	chr7:80742198:T:TG	7.33885e-10	-1.3855	-1.32446	1.16609e-06	0.745444	-1.27356
80742199	chr7:80742199:T:A	7.17669e-10	-1.40722	-1.32509	1.0904e-06	0.678876	-1.2741
80742208	chr7:80742208:C:T	1.82999e-09	-1.31617e-10	-1.79624	7.37536e-06	-1.31617e-10	1.31637
80742378	chr7:80742378:C:T	2.1095e-09	-1.31617e-10	-1.6541	4.05924e-05	-1.31617e-10	3.02181
80742511	chr7:80742511:A:G	1.87e-09	-1.31617e-10	-1.77461	1.95723e-05	-1.31617e-10	2.29234
80742848	chr7:80742848:T:A	2.61155e-09	-1.31617e-10	-1.44061	3.54466e-07	-1.31617e-10	-1.71891
80742934	chr7:80742934:A:C	3.55967e-10	-1.64007	-1.7934	6.95584e-08	-1.58429	-1.76307
80743324	chr7:80743324:T:C	4.97305e-10	-1.64082	-1.45829	1.05405e-07	-1.63932	-1.29239
80743363	chr7:80743363:AATG:A	1.87201e-09	-1.31617e-10	-1.77354	3.26505e-07	-1.31617e-10	-1.80108
80743993	chr7:80743993:T:C	1.81559e-09	-1.31617e-10	-1.80414	1.01651e-05	-1.31617e-10	1.63719
80744110	chr7:80744110:C:A	1.91843e-09	-1.31617e-10	-1.74905	1.67536e-05	-1.31617e-10	2.13684
80744388	chr7:80744388:A:G	5.46014e-08	3.38883	-1.78932	0.000249857	3.65132	1.1878
80744412	chr7:80744412:T:C	4.5153e-08	3.18682	-1.77732	0.000231578	3.44307	1.32008
80745026	chr7:80745026:A:G	7.24709e-08	3.64127	-1.75864	0.000440492	3.90542	1.50071
80745122	chr7:80745122:T:C	1.05932e-09	-0.710168	-1.63276	7.43571e-07	-0.0627374	-0.915323
80745216	chr7:80745216:G:C	1.81436e-09	-1.31617e-10	-1.80482	3.23686e-07	-1.31617e-10	-1.80975
80745414	chr7:80745414:T:C	1.82268e-09	-1.31617e-10	-1.80025	3.29729e-07	-1.31617e-10	-1.79126
80745870	chr7:80745870:A:C	3.77264e-10	-1.63053	-1.74484	7.80032e-08	-1.62949	-1.60328
80746223	chr7:80746223:C:T	2.38238e-09	-1.53246	-9.09645e-10	4.02048e-07	-1.59295	-9.09645e-10
80746226	chr7:80746226:G:T	1.80435e-09	-1.31617e-10	-1.81035	3.39317e-07	-1.31617e-10	-1.76259
80746433	chr7:80746433:TAAAG:T	4.6863e-10	-1.36654	-1.79196	2.78966e-07	-0.750833	-1.2076
80746945	chr7:80746945:T:C	2.28926e-09	0.0957535	-1.66808	2.8101e-05	0.941795	1.71224
80747157	chr7:80747157:G:T	1.81971e-09	-1.31617e-10	-1.80188	3.15289e-06	-1.31617e-10	0.466551
80747826	chr7:80747826:C:T	2.25123e-09	-1.58908	-9.09645e-10	3.84578e-07	-1.63738	-9.09645e-10
80748286	chr7:80748286:C:T	1.84112e-09	-1.31617e-10	-1.79018	3.58795e-07	-1.31617e-10	-1.70677
80748378	chr7:80748378:C:T	7.69174e-09	-1.31617e-10	-0.360407	9.84575e-07	-1.31617e-10	-0.697315
80748496	chr7:80748496:T:A	4.74919e-10	-1.33465	-1.81051	2.85312e-07	-0.697215	-1.23873
80748569	chr7:80748569:A:T	5.03381e-10	-1.30394	-1.78302	1.98452e-07	-0.637326	-1.66165
80748625	chr7:80748625:C:T	4.98435e-10	-1.58939	-1.50744	3.50413e-07	0.016801	-1.74721
80748832	chr7:80748832:T:C	1.80643e-09	-1.31617e-10	-1.8092	7.96122e-06	-1.31617e-10	1.39281
80749003	chr7:80749003:G:C	3.19991e-09	0.5267	-1.76413	2.83043e-05	1.50255	1.15869
80749223	chr7:80749223:G:A	4.76468e-10	-1.47818	-1.66373	7.46508e-07	-1.14052	0.166405
80749322	chr7:80749322:G:A	3.86947e-09	-1.31617e-10	-1.04744	3.78848e-07	-1.31617e-10	-1.65239
80750491	chr7:80750491:CACACACACACAT:C	3.40507e-08	-1.31617e-10	1.1273	2.54681e-06	-1.31617e-10	0.253073
80750569	chr7:80750569:ATTGTAATAT:A	2.31548e-09	-1.31617e-10	-1.56094	4.43805e-07	-1.31617e-10	-1.49414
80750770	chr7:80750770:G:A	6.61121e-10	-1.1049	-1.70947	2.43711e-07	-0.325829	-1.76771
80750821	chr7:80750821:A:T	3.17417e-09	-1.47828	0.232775	8.84976e-07	-1.64294	0.83898
80751496	chr7:80751496:T:A	5.67364e-09	-1.31617e-10	-0.664723	1.79805e-06	-1.31617e-10	-0.0950666
80751515	chr7:80751515:GA:G	3.77024e-10	-1.6126	-1.7634	4.19283e-07	-0.0360985	-1.51488
80751926	chr7:80751926:C:G	5.84073e-10	-1.13007	-1.80822	1.87683e-06	1.49212	-1.54431
80752082	chr7:80752082:A:C	3.74115e-09	-1.08116	-9.09645e-10	5.64918e-07	-1.25284	-9.09645e-10
80752350	chr7:80752350:G:A	7.06751e-10	-0.961927	-1.7857	5.23824e-07	-0.0958322	-1.23254
80753276	chr7:80753276:C:A	5.21531e-10	-1.42176	-1.62978	5.81754e-07	0.541929	-1.76541
80753528	chr7:80753528:G:A	2.88317e-08	-1.31617e-10	0.96092	2.20592e-06	-1.31617e-10	0.109376
80753574	chr7:80753574:G:C	2.2363e-09	-1.31617e-10	-1.59573	4.42775e-07	-1.31617e-10	-1.49646
80753626	chr7:80753626:C:A	1.21125e-08	-1.31617e-10	0.0936854	1.09785e-06	-1.31617e-10	-0.58842
80754289	chr7:80754289:C:A	6.85554e-10	-1.49525	-1.28283	5.08863e-07	0.324162	-1.68151
80754463	chr7:80754463:C:T	5.60498e-10	-1.31379	-1.66569	8.96021e-08	-1.59813	-1.49602
80754729	chr7:80754729:A:G	3.52824e-10	-1.63894	-1.8034	7.37684e-08	-1.5702	-1.7184
80754734	chr7:80754734:A:G	4.48637e-10	-1.62477	-1.57732	1.89825e-07	-1.60484	-0.738576
80754748	chr7:80754748:G:A	2.37246e-09	-1.31617e-10	-1.53663	5.698e-07	-1.31617e-10	-1.24424
80755294	chr7:80755294:C:T	2.44403e-09	-1.50691	-9.09645e-10	5.13505e-07	-1.34827	-9.09645e-10
80755331	chr7:80755331:T:C	1.87478e-09	-1.31617e-10	-1.77206	3.24671e-07	-1.31617e-10	-1.80671
80755345	chr7:80755345:T:C	1.1635e-09	-1.26046	-0.988662	6.30154e-07	-0.716948	-0.426613
80755481	chr7:80755481:A:C	9.73865e-10	-1.63937	-0.787671	4.34338e-07	-0.939385	-0.576318
80755482	chr7:80755482:G:T	9.68914e-10	-1.63603	-0.796104	4.1799e-07	-0.968018	-0.586051
80755553	chr7:80755553:T:C	1.39752e-09	-0.378394	-1.68746	5.02453e-07	0.423358	-1.79338
80755565	chr7:80755565:A:ATATCCC	2.1266e-09	-1.64603	-9.09645e-10	3.84298e-07	-1.63811	-9.09645e-10
80755610	chr7:80755610:G:A	1.63266e-09	-1.18335	-0.726989	1.32931e-06	-0.782451	0.385345
80755669	chr7:80755669:T:C	5.16706e-09	-1.31617e-10	-0.758251	1.02543e-06	-1.31617e-10	-0.656657
80755907	chr7:80755907:T:C	2.51163e-09	-1.31617e-10	-1.47962	6.49263e-07	-1.31617e-10	-1.11369
80756225	chr7:80756225:T:G	7.10584e-10	-1.33333	-1.40889	2.19715e-07	-1.27521	-0.921985
80756671	chr7:80756671:G:A	3.1587e-09	0.191905	-1.4423	8.38311e-07	0.8544	-1.71254
80756688	chr7:80756688:T:C	1.84285e-09	-1.31617e-10	-1.78924	3.28175e-06	-1.31617e-10	0.506606
80756818	chr7:80756818:ACACC:A	1.65423e-09	-0.161448	-1.73577	8.8408e-07	0.388641	-1.19362
80756846	chr7:80756846:C:G	1.91017e-09	-1.31617e-10	-1.75336	3.77642e-07	-1.31617e-10	-1.65558
80756857	chr7:80756857:T:A	6.82997e-10	-1.16528	-1.61654	1.52389e-07	-1.14999	-1.4131
80756894	chr7:80756894:A:G	2.74913e-09	-1.31617e-10	-1.38927	3.66658e-07	-1.31617e-10	-1.6851
80756919	chr7:80756919:A:G	1.84176e-09	-1.31617e-10	-1.78984	5.42705e-06	-1.31617e-10	1.00963
80757284	chr7:80757284:T:C	4.15191e-10	-1.49494	-1.78463	1.5931e-07	-1.50889	-1.00978
80757327	chr7:80757327:C:G	1.87728e-09	-1.31617e-10	-1.77073	3.24468e-07	-1.31617e-10	-1.80734
80757671	chr7:80757671:A:T	3.96552e-10	-1.64463	-1.68087	1.19247e-07	-1.14	-1.66833
80757857	chr7:80757857:C:G	8.09754e-10	-0.865362	-1.74622	1.1197e-07	-1.06035	-1.81095
80757909	chr7:80757909:T:G	2.27378e-09	-1.57911	-9.09645e-10	4.26089e-07	-1.53488	-9.09645e-10
80757953	chr7:80757953:G:A	4.68893e-10	-1.36664	-1.7913	1.22311e-07	-1.63716	-1.1458
80758000	chr7:80758000:T:C	6.35476e-10	-1.64711	-1.20682	1.77193e-07	-1.04625	-1.36603
80758044	chr7:80758044:T:G	2.56552e-09	0.341342	-1.79974	1.71649e-05	0.210827	1.95027
80758157	chr7:80758157:G:C	4.12008e-10	-1.63953	-1.64773	1.53234e-07	-0.923394	-1.63417
80758450	chr7:80758450:C:T	3.78979e-10	-1.58954	-1.78129	1.14291e-07	-1.43196	-1.41883
80758615	chr7:80758615:C:T	1.80619e-09	-1.31617e-10	-1.80934	3.23417e-07	-1.31617e-10	-1.81058
80758633	chr7:80758633:G:A	4.28776e-10	-1.63578	-1.61159	1.21956e-07	-1.1938	-1.59207
80758656	chr7:80758656:C:G	2.53813e-09	-1.46913	-9.09645e-10	5.00598e-07	-1.37372	-9.09645e-10
80758661	chr7:80758661:A:G	4.01285e-10	-1.50355	-1.81009	1.19289e-07	-1.54254	-1.26544
80758687	chr7:80758687:T:G	2.63402e-09	-1.31617e-10	-1.43204	5.36245e-07	-1.31617e-10	-1.30493
80758744	chr7:80758744:A:C	1.93869e-09	-1.31617e-10	-1.73854	3.24161e-07	-1.31617e-10	-1.80828
80758820	chr7:80758820:G:A	4.52265e-10	-1.42092	-1.77313	7.00533e-07	-0.232088	-0.805596
80759117	chr7:80759117:T:C	3.64744e-10	-1.64718	-1.76193	1.15297e-07	-1.08552	-1.7565
80759764	chr7:80759764:T:C	2.34285e-09	-1.31617e-10	-1.54919	4.02259e-07	-1.31617e-10	-1.59243
80759832	chr7:80759832:A:G	4.33417e-10	-1.59437	-1.64224	1.01393e-07	-1.34526	-1.62526
80759886	chr7:80759886:A:G	9.78194e-09	-0.120017	-9.09645e-10	1.3651e-06	-0.370544	-9.09645e-10
80760148	chr7:80760148:T:C	7.64277e-09	-0.366794	-9.09645e-10	1.77414e-06	-0.108453	-9.09645e-10
80760651	chr7:80760651:G:A	1.95455e-09	-1.31617e-10	-1.73039	3.23732e-07	-1.31617e-10	-1.80961
80760770	chr7:80760770:T:C	2.30631e-09	-1.31617e-10	-1.5649	5.00106e-07	-1.31617e-10	-1.37471
80760795	chr7:80760795:A:C	2.47567e-09	-1.31617e-10	-1.49404	4.71429e-07	-1.31617e-10	-1.43376
80761101	chr7:80761101:C:G	2.33655e-09	-1.55188	-9.09645e-10	3.93355e-07	-1.61481	-9.09645e-10
80761267	chr7:80761267:T:C	7.583e-08	-1.31617e-10	1.92794	3.90077e-05	-1.31617e-10	2.98199
80761486	chr7:80761486:C:T	5.24026e-09	1.01383	-1.75801	1.0158e-05	0.744223	0.892264
80761741	chr7:80761741:CAAG:C	4.1011e-09	-1.31617e-10	-0.989298	4.93639e-07	-1.31617e-10	-1.38772
80761754	chr7:80761754:C:T	3.6961e-10	-1.62318	-1.77268	9.40757e-08	-1.27892	-1.76651
80761984	chr7:80761984:G:A	4.0509e-10	-1.62495	-1.67925	1.04829e-07	-1.2708	-1.6664
80762327	chr7:80762327:C:T	4.5317e-10	-1.5925	-1.59955	2.63667e-07	-0.752303	-1.26254
80762691	chr7:80762691:T:TA	5.27903e-09	-0.736813	-9.09645e-10	7.43261e-07	-0.978477	-9.09645e-10
80762775	chr7:80762775:G:A	1.94248e-09	-1.31617e-10	-1.73659	3.45333e-07	-1.31617e-10	-1.74502
80762839	chr7:80762839:C:T	2.66549e-09	-1.31617e-10	-1.42017	4.49812e-07	-1.31617e-10	-1.4807
80762918	chr7:80762918:G:A	2.56582e-09	-1.31617e-10	-1.45828	3.63393e-07	-1.31617e-10	-1.69404
80763053	chr7:80763053:A:G	3.60732e-10	-1.64727	-1.7729	1.15344e-07	-1.07494	-1.76666
80763055	chr7:80763055:T:C	2.682e-09	-1.31617e-10	-1.41399	5.26142e-07	-1.31617e-10	-1.32395
80763056	chr7:80763056:G:A	1.80641e-09	-1.31617e-10	-1.80921	3.24653e-07	-1.31617e-10	-1.80677
80763101	chr7:80763101:T:C	9.51101e-09	0.129536	-0.27764	5.61964e-07	-0.262872	-0.995215
80763363	chr7:80763363:A:G	2.32409e-09	-1.55723	-9.09645e-10	4.49512e-07	-1.48136	-9.09645e-10
80763548	chr7:80763548:C:T	1.33912e-08	-1.31617e-10	0.194045	5.75049e-06	-1.31617e-10	1.06752
80763585	chr7:80763585:T:C	3.93666e-10	-1.64183	-1.69098	1.13629e-07	-1.17666	-1.67992
80763633	chr7:80763633:T:A	8.60103e-10	-0.777004	-1.77425	1.21514e-07	-0.982422	-1.80708
80763808	chr7:80763808:A:T	7.16276e-10	-0.927607	-1.80664	1.13687e-07	-1.11521	-1.74086
80763900	chr7:80763900:T:C	3.93063e-10	-1.64721	-1.68713	1.25357e-07	-1.08311	-1.67525
80763904	chr7:80763904:C:T	1.30726e-08	-1.31617e-10	0.169967	1.6291e-06	-1.31617e-10	-0.193744
80763969	chr7:80763969:A:G	1.28928e-08	0.247152	-0.0910399	7.02032e-07	-0.1602	-0.875347
80764102	chr7:80764102:C:T	4.534e-10	-1.5815	-1.61003	1.01373e-07	-1.37483	-1.59589
80764939	chr7:80764939:C:A	1.82621e-09	-1.31617e-10	-1.79831	3.29186e-07	-1.31617e-10	-1.7929
80765013	chr7:80765013:C:T	2.12528e-09	-1.64665	-9.09645e-10	3.86745e-07	-1.63176	-9.09645e-10
80765133	chr7:80765133:T:G	6.63868e-09	1.26198	-1.76962	1.34991e-05	0.980802	0.940049
80765250	chr7:80765250:T:TA	1.82203e-09	-1.31617e-10	-1.80061	3.28349e-07	-1.31617e-10	-1.79545
80765636	chr7:80765636:G:A	6.94139e-10	-0.978792	-1.78685	1.45336e-07	-1.49593	-1.11455
80765723	chr7:80765723:C:T	1.8413e-09	-1.31617e-10	-1.79008	6.68858e-05	-1.31617e-10	3.52122
80765807	chr7:80765807:G:A	5.64924e-08	-1.31617e-10	1.63355	2.89693e-05	-1.31617e-10	2.68447
80765857	chr7:80765857:G:A	5.10983e-10	-1.35065	-1.72132	9.14151e-08	-1.47275	-1.60136
80766084	chr7:80766084:T:C	2.92774e-09	-1.31617e-10	-1.32632	5.94491e-07	-1.31617e-10	-1.20182
80766171	chr7:80766171:A:G	4.16939e-09	-1.31617e-10	-0.972784	1.18178e-06	-1.31617e-10	-0.514746
80766183	chr7:80766183:A:G	1.9409e-09	-1.31617e-10	-1.7374	3.41186e-07	-1.31617e-10	-1.7571
80766264	chr7:80766264:A:G	1.84601e-09	-1.31617e-10	-1.78753	6.57479e-05	-1.31617e-10	3.50406
80766412	chr7:80766412:T:A	5.23037e-10	-1.54516	-1.5035	1.12336e-07	-1.47708	-1.39095
80766550	chr7:80766550:A:G	1.24968e-09	-0.368237	-1.80943	1.86016e-07	-0.617144	-1.74655
80766574	chr7:80766574:C:T	1.10049e-08	-0.967548	0.965334	7.94402e-07	-0.918878	0.00694207
80766772	chr7:80766772:G:A	1.80373e-09	-1.31617e-10	-1.8107	3.23547e-07	-1.31617e-10	-1.81018
80766898	chr7:80766898:T:G	2.13066e-09	-1.64412	-9.09645e-10	3.82738e-07	-1.64217	-9.09645e-10
80766914	chr7:80766914:C:T	4.53444e-10	-1.62022	-1.57122	1.18261e-07	-1.33653	-1.4801
80767155	chr7:80767155:T:A	5.59745e-10	-1.61946	-1.36137	1.50687e-07	-1.33719	-1.23713
80767305	chr7:80767305:A:G	2.16177e-09	-1.31617e-10	-1.62963	4.42427e-07	-1.31617e-10	-1.49725
80767435	chr7:80767435:G:C	8.19415e-09	-1.31617e-10	-0.297134	9.8245e-07	-1.31617e-10	-0.699476
80767720	chr7:80767720:T:C	2.043e-09	-1.31617e-10	-1.68614	3.97754e-07	-1.31617e-10	-1.60369
80768492	chr7:80768492:C:T	6.63616e-10	-1.58602	-1.22458	1.66659e-07	-1.39943	-1.07415
80768522	chr7:80768522:A:G	2.38665e-09	-1.31617e-10	-1.53066	4.10624e-07	-1.31617e-10	-1.57185
80768613	chr7:80768613:T:C	4.22614e-09	-1.31617e-10	-0.959265	5.88261e-07	-1.31617e-10	-1.21235
80768641	chr7:80768641:A:G	3.34826e-09	-1.31617e-10	-1.19211	4.22164e-07	-1.31617e-10	-1.54413
80768952	chr7:80768952:T:A	2.02841e-09	-1.31617e-10	-1.6933	3.92957e-07	-1.31617e-10	-1.61583
80770470	chr7:80770470:C:T	2.13234e-09	-1.31617e-10	-1.64334	3.98174e-07	-1.31617e-10	-1.60264
80770471	chr7:80770471:G:A	5.13688e-09	-0.764109	-9.09645e-10	6.00596e-07	-1.1916	-9.09645e-10
80770522	chr7:80770522:C:T	2.87793e-09	-1.31617e-10	-1.34348	4.77858e-07	-1.31617e-10	-1.42021
80770604	chr7:80770604:T:G	2.08584e-09	-1.31617e-10	-1.66538	4.49925e-07	-1.31617e-10	-1.48045
80770854	chr7:80770854:C:A	1.27213e-09	-0.368666	-1.7912	8.59289e-06	1.65539	-0.186229
80771006	chr7:80771006:T:C	5.56004e-09	-1.31617e-10	-0.68495	6.0381e-07	-1.31617e-10	-1.18627
80771070	chr7:80771070:G:A	1.89571e-09	-1.31617e-10	-1.76096	3.76481e-07	-1.31617e-10	-1.65866
80772114	chr7:80772114:A:G	2.11247e-09	-1.31617e-10	-1.65269	4.22202e-07	-1.31617e-10	-1.54404
80772154	chr7:80772154:A:G	1.34229e-09	-0.511944	-1.59424	9.40796e-06	1.35914	0.200642
80772697	chr7:80772697:TG:T	2.01142e-09	-1.31617e-10	-1.70172	4.24466e-07	-1.31617e-10	-1.53869
80772888	chr7:80772888:T:C	5.88297e-09	-1.31617e-10	-0.628493	1.40949e-06	-1.31617e-10	-0.338539
80773123	chr7:80773123:T:G	9.73721e-08	-1.31617e-10	2.17799	7.23779e-06	-1.31617e-10	1.29755
80773238	chr7:80773238:G:A	3.45755e-09	-1.15999	-9.09645e-10	7.2638e-07	-1.00145	-9.09645e-10
80773864	chr7:80773864:C:T	2.57548e-09	-1.45452	-9.09645e-10	4.52166e-07	-1.47548	-9.09645e-10
80773869	chr7:80773869:C:T	3.0623e-09	-1.62222	0.34083	1.78701e-07	-1.63959	-0.764218
80774208	chr7:80774208:A:G	1.17245e-08	-1.019	1.08012	8.14354e-07	-1.19977	0.31264
80774238	chr7:80774238:T:G	4.68908e-10	-1.38698	-1.77092	1.00004e-07	-1.44816	-1.53616
80774559	chr7:80774559:A:G	5.03832e-10	-1.32041	-1.76566	1.1587e-07	-1.38508	-1.45198
80774874	chr7:80774874:C:A	2.58915e-09	-1.31617e-10	-1.44922	5.56819e-07	-1.31617e-10	-1.26729
80775321	chr7:80775321:A:G	6.94016e-10	-1.64521	-1.12061	7.07003e-08	-1.64618	-1.6849
80775324	chr7:80775324:A:G	6.14682e-10	-1.36574	-1.52146	1.76632e-07	-1.42659	-0.988866
80775361	chr7:80775361:A:G	2.12513e-09	-1.64672	-9.09645e-10	3.83066e-07	-1.64132	-9.09645e-10
80775576	chr7:80775576:T:C	1.41539e-08	-1.31617e-10	0.249439	3.17948e-06	-1.31617e-10	0.474949
80775983	chr7:80775983:A:G	3.70988e-10	-1.64556	-1.74659	1.1059e-07	-1.61088	-1.27282
80775985	chr7:80775985:A:C	6.85466e-10	-1.21255	-1.56566	1.68963e-07	-1.29333	-1.16652
80776075	chr7:80776075:G:A	3.26718e-09	-1.31617e-10	-1.21663	7.43784e-07	-1.31617e-10	-0.977774
80776085	chr7:80776085:A:G	1.81847e-09	-1.31617e-10	-1.80256	3.3535e-07	-1.31617e-10	-1.77435
80776298	chr7:80776298:T:G	3.49605e-10	-1.64727	-1.80423	7.12942e-08	-1.62905	-1.69366
80776687	chr7:80776687:C:T	3.4945e-09	-1.31617e-10	-1.14936	7.80582e-07	-1.31617e-10	-0.929485
80776903	chr7:80776903:T:C	2.9934e-09	-1.30414	-9.09645e-10	5.76526e-07	-1.23251	-9.09645e-10
80777100	chr7:80777100:TTAAAG:T	2.2227e-09	-1.31617e-10	-1.60183	3.62259e-07	-1.31617e-10	-1.69716
80777816	chr7:80777816:A:G	1.36501e-07	-1.31617e-10	2.51578	8.58635e-06	-1.31617e-10	1.4684
80778032	chr7:80778032:T:C	1.941e-08	-1.31617e-10	0.565235	7.26885e-06	-1.31617e-10	1.30183
80778074	chr7:80778074:C:A	1.10936e-09	-1.61016	-0.686613	9.0196e-08	-1.56201	-1.52553
80778280	chr7:80778280:T:C	6.79321e-09	-1.31617e-10	-0.484631	2.1257e-06	-1.31617e-10	0.0723317
80778335	chr7:80778335:T:G	4.49174e-09	-0.898315	-9.09645e-10	6.73246e-07	-1.07741	-9.09645e-10
80778387	chr7:80778387:G:A	3.08902e-09	-1.2727	-9.09645e-10	6.3843e-07	-1.13051	-9.09645e-10
80778685	chr7:80778685:CT:C	3.3137e-09	-1.20249	-9.09645e-10	6.91689e-07	-1.05039	-9.09645e-10
80779304	chr7:80779304:T:C	1.88502e-09	-1.31617e-10	-1.76662	3.26989e-07	-1.31617e-10	-1.7996
80779409	chr7:80779409:C:G	8.51468e-10	-1.64687	-0.91448	7.76286e-08	-1.63897	-1.59862
80779664	chr7:80779664:C:T	3.72263e-09	-1.31617e-10	-1.08612	8.4046e-07	-1.31617e-10	-0.855575
80779963	chr7:80779963:A:G	2.41472e-09	-1.31617e-10	-1.51897	3.9181e-07	-1.31617e-10	-1.61875
80780228	chr7:80780228:A:C	2.84914e-09	-1.35354	-9.09645e-10	4.5704e-07	-1.46475	-9.09645e-10
80780683	chr7:80780683:A:G	7.8484e-08	-1.31617e-10	1.96234	6.52036e-06	-1.31617e-10	1.19316
80781235	chr7:80781235:A:G	1.82195e-08	-1.31632	1.81826	1.1611e-06	-1.44395	0.91155
80781788	chr7:80781788:C:T	3.53237e-10	-1.63402	-1.80716	8.51934e-08	-1.62451	-1.52009
80781905	chr7:80781905:C:T	5.48135e-10	-1.41902	-1.58277	1.62708e-07	-1.45309	-1.04448
80782892	chr7:80782892:A:T	5.41531e-08	-0.923967	2.51523	2.59696e-06	-0.815431	1.088
80783016	chr7:80783016:A:G	3.33238e-08	-1.31617e-10	1.10572	1.10871e-05	-1.31617e-10	1.72401
80783104	chr7:80783104:G:A	1.60356e-08	-1.56074	1.935	2.48456e-06	-1.44995	1.67828
80783169	chr7:80783169:C:T	7.33207e-10	-1.0722	-1.63868	1.6357e-07	-1.23759	-1.25469
80783624	chr7:80783624:A:T	2.49745e-09	-1.48529	-9.09645e-10	4.14933e-07	-1.56141	-9.09645e-10
80784251	chr7:80784251:T:G	3.92656e-09	-1.31617e-10	-1.03279	9.58757e-07	-1.31617e-10	-0.723887
80784403	chr7:80784403:A:C	2.14367e-09	-1.31617e-10	-1.63804	3.49557e-07	-1.31617e-10	-1.73286
80784685	chr7:80784685:A:G	2.29635e-09	-1.64725	0.078022	4.55175e-07	-1.62292	0.154082
80784921	chr7:80784921:T:A	3.76283e-09	-1.64654	0.571157	1.16907e-06	-1.63163	1.10607
80785874	chr7:80785874:C:T	2.83576e-09	-1.31617e-10	-1.35824	6.60526e-07	-1.31617e-10	-1.09649
80786177	chr7:80786177:T:C	1.82844e-09	-1.31617e-10	-1.79709	3.23322e-07	-1.31617e-10	-1.81088
80786337	chr7:80786337:C:T	8.0702e-08	-1.14743	3.13764	4.64963e-06	-0.893896	1.74891
80786619	chr7:80786619:G:A	2.58014e-09	-1.31617e-10	-1.45271	5.64207e-07	-1.31617e-10	-1.2541
80786871	chr7:80786871:G:C	2.40063e-09	-1.52482	-9.09645e-10	4.03393e-07	-1.58961	-9.09645e-10
80786942	chr7:80786942:G:T	1.87532e-09	-1.31617e-10	-1.77177	3.27076e-07	-1.31617e-10	-1.79933
80787361	chr7:80787361:C:T	6.32225e-09	-1.31617e-10	-0.55648	1.55117e-06	-1.31617e-10	-0.242762
80788249	chr7:80788249:A:G	2.19182e-09	-1.61582	-9.09645e-10	3.90022e-07	-1.62332	-9.09645e-10
80788447	chr7:80788447:C:T	3.0436e-09	-1.31617e-10	-1.28751	7.17456e-07	-1.31617e-10	-1.01381
80788494	chr7:80788494:A:G	3.01109e-09	-1.64698	0.348724	9.17623e-07	-1.62884	0.861101
80788780	chr7:80788780:T:C	8.43608e-10	-0.941608	-1.62901	1.60563e-07	-1.11546	-1.39538
80789065	chr7:80789065:T:C	1.81428e-09	-1.31617e-10	-1.80487	3.36092e-07	-1.31617e-10	-1.77214
80789086	chr7:80789086:C:T	2.36712e-09	-1.64124	0.102363	6.53631e-07	-1.64147	0.534486
80789373	chr7:80789373:A:G	8.1674e-10	-0.979744	-1.62325	1.57841e-07	-1.14034	-1.3876
80789934	chr7:80789934:A:C	2.49935e-09	-1.48453	-9.09645e-10	4.14823e-07	-1.56167	-9.09645e-10
80790158	chr7:80790158:C:T	1.76313e-07	-1.31617e-10	2.77171	1.36862e-05	-1.31617e-10	1.93462
80790407	chr7:80790407:GTTAAA:G	3.24393e-09	-1.22377	-9.09645e-10	6.83622e-07	-1.06212	-9.09645e-10
80791183	chr7:80791183:TGAG:T	6.07094e-10	-1.20351	-1.69612	1.25793e-07	-0.952124	-1.80276
80791366	chr7:80791366:A:G	3.53357e-09	-1.31617e-10	-1.13825	8.15827e-07	-1.31617e-10	-0.885324
80792103	chr7:80792103:T:C	5.05513e-10	-1.37896	-1.70378	1.30226e-07	-1.24287	-1.47739
80792462	chr7:80792462:A:G	7.77789e-09	-1.31617e-10	-0.349269	1.24392e-06	-1.31617e-10	-0.463502
80793007	chr7:80793007:C:T	3.94818e-10	-1.57366	-1.75623	7.64761e-08	-1.60423	-1.64831
80793358	chr7:80793358:G:A	2.8733e-09	-1.34509	-9.09645e-10	5.82653e-07	-1.22193	-9.09645e-10
80793572	chr7:80793572:TAAAC:T	1.86907e-09	-1.31617e-10	-1.77512	3.67404e-07	-1.31617e-10	-1.68306
80794260	chr7:80794260:A:G	1.70259e-08	-1.1289	1.56308	1.30897e-06	-0.872461	0.459932
80794357	chr7:80794357:C:T	1.89105e-09	-1.31617e-10	-1.76342	3.28455e-07	-1.31617e-10	-1.79513
80794419	chr7:80794419:A:G	6.69997e-10	-1.10415	-1.69688	1.66017e-07	-0.930165	-1.54727
80794630	chr7:80794630:C:T	1.88301e-09	-1.31617e-10	-1.76768	3.685e-07	-1.31617e-10	-1.68009
80794775	chr7:80794775:C:T	4.23988e-10	-1.59202	-1.66658	7.12274e-08	-1.51441	-1.80924
80794835	chr7:80794835:A:G	3.2206e-09	-1.23099	-9.09645e-10	6.76131e-07	-1.07314	-9.09645e-10
80794911	chr7:80794911:G:A	1.95342e-08	-1.31617e-10	0.571613	2.19302e-06	-1.31617e-10	0.103511
80795099	chr7:80795099:A:T	7.12459e-10	-1.06675	-1.67284	1.79467e-07	-0.886846	-1.51269
80795325	chr7:80795325:T:G	1.62996e-08	-0.985125	1.37571	1.27375e-06	-0.703654	0.263849
80795482	chr7:80795482:G:C	1.9861e-09	-1.31617e-10	-1.71438	4.00151e-07	-1.31617e-10	-1.59768
80795856	chr7:80795856:T:A	1.52271e-08	-1.00485	1.32737	9.18339e-07	-0.893794	0.126836
80796300	chr7:80796300:G:A	2.5002e-09	-1.31617e-10	-1.48418	5.32722e-07	-1.31617e-10	-1.31152
80796485	chr7:80796485:C:G	8.01442e-09	-1.31617e-10	-0.319313	1.29313e-06	-1.31617e-10	-0.424707
80796527	chr7:80796527:A:G	4.76388e-10	-1.64632	-1.49576	2.02848e-07	-1.64723	-0.629839
80796542	chr7:80796542:T:C	7.23152e-10	-0.998968	-1.72572	1.16962e-07	-1.02349	-1.80419
80796757	chr7:80796757:C:T	1.837e-09	-1.31617e-10	-1.79242	3.4143e-07	-1.31617e-10	-1.75638
80797541	chr7:80797541:T:C	3.34298e-09	-1.19369	-9.09645e-10	7.02309e-07	-1.03515	-9.09645e-10
80797732	chr7:80797732:G:A	4.68263e-09	-1.31617e-10	-0.856694	8.53262e-07	-1.31617e-10	-0.840458
80797826	chr7:80797826:T:C	1.88147e-09	-1.31617e-10	-1.7685	3.78517e-07	-1.31617e-10	-1.65327
80798179	chr7:80798179:C:A	2.35701e-09	-1.15734	-0.385817	2.69319e-07	-0.911215	-1.08241
80798214	chr7:80798214:C:T	4.34145e-09	-0.932346	-9.09645e-10	9.47046e-07	-0.736178	-9.09645e-10
80798467	chr7:80798467:T:C	1.24968e-09	-1.2725	-0.90517	3.0356e-07	-1.37855	-0.495399
80798831	chr7:80798831:T:C	2.87108e-09	-1.34587	-9.09645e-10	5.75258e-07	-1.23471	-9.09645e-10
80799174	chr7:80799174:T:C	8.86786e-10	-1.04081	-1.47989	1.26749e-07	-1.05827	-1.68904
80800083	chr7:80800083:G:A	8.87144e-10	-1.61009	-0.910217	4.45888e-07	-1.5979	0.108445
80801214	chr7:80801214:A:G	3.92441e-09	-1.31617e-10	-1.03334	7.67081e-07	-1.31617e-10	-0.946933
80801298	chr7:80801298:G:T	1.87082e-09	-1.31617e-10	-1.77418	3.23905e-07	-1.31617e-10	-1.80908
80801431	chr7:80801431:G:T	4.41574e-10	-1.64665	-1.57131	1.55915e-07	-1.64459	-0.895628
80801923	chr7:80801923:G:A	2.9144e-09	-1.33089	-9.09645e-10	5.05013e-07	-1.36494	-9.09645e-10
80801950	chr7:80801950:A:G	2.51552e-09	-1.20179	-0.276286	2.83346e-07	-0.958595	-0.984262
80802824	chr7:80802824:T:C	2.70125e-09	-1.40684	-9.09645e-10	4.66681e-07	-1.44388	-9.09645e-10
80803567	chr7:80803567:C:A	2.49861e-09	-1.31617e-10	-1.48482	5.26201e-07	-1.31617e-10	-1.32384
80803628	chr7:80803628:T:C	2.74268e-09	-1.10776	-0.283863	3.14314e-07	-0.843913	-0.99522
80803943	chr7:80803943:A:C	4.6234e-09	-1.31617e-10	-0.869425	6.62788e-07	-1.31617e-10	-1.09307
80803944	chr7:80803944:AATG:A	2.34873e-09	-1.54668	-9.09645e-10	3.99241e-07	-1.59996	-9.09645e-10
80804768	chr7:80804768:T:C	2.9315e-09	-1.31617e-10	-1.32504	6.19755e-07	-1.31617e-10	-1.1602
80805195	chr7:80805195:A:C	2.97408e-09	-1.31617e-10	-1.31062	6.87148e-07	-1.31617e-10	-1.05698
80805345	chr7:80805345:C:G	1.15712e-09	-1.42113	-0.833484	1.38864e-07	-1.3471	-1.30893
80805447	chr7:80805447:G:A	6.39699e-10	-1.12535	-1.72196	1.36243e-07	-0.866832	-1.80825
80805487	chr7:80805487:G:A	1.82999e-09	-1.31617e-10	-1.79624	3.4874e-07	-1.31617e-10	-1.7352
80805602	chr7:80805602:C:T	1.84308e-09	-0.978263	-0.810856	3.84083e-07	-1.13026	-0.508409
80805628	chr7:80805628:T:C	2.36095e-09	-1.54149	-9.09645e-10	4.00605e-07	-1.59655	-9.09645e-10
80806308	chr7:80806308:A:T	3.12292e-09	-1.26179	-9.09645e-10	6.57236e-07	-1.10148	-9.09645e-10
80806745	chr7:80806745:G:A	4.01308e-09	-1.011	-9.09645e-10	6.23312e-07	-1.15448	-9.09645e-10
80807232	chr7:80807232:T:C	3.11643e-09	-1.26387	-9.09645e-10	6.55835e-07	-1.10362	-9.09645e-10
80807451	chr7:80807451:A:T	7.96283e-10	-1.62655	-1.0018	1.09139e-06	-1.60522	1.0109
80807631	chr7:80807631:G:GT	7.36888e-10	-1.64393	-1.06195	4.27148e-07	-1.64642	0.11403
80808304	chr7:80808304:A:G	1.82054e-09	-1.31617e-10	-1.80142	3.54718e-07	-1.31617e-10	-1.7182
80808327	chr7:80808327:T:C	1.82944e-09	-1.31617e-10	-1.79654	3.24346e-07	-1.31617e-10	-1.80772
80808398	chr7:80808398:C:T	3.36051e-09	-1.18846	-9.09645e-10	7.16363e-07	-1.01534	-9.09645e-10
80809174	chr7:80809174:A:G	1.80526e-09	-1.31617e-10	-1.80985	3.27183e-07	-1.31617e-10	-1.79901
80809326	chr7:80809326:G:C	3.11637e-09	-1.26389	-9.09645e-10	6.55462e-07	-1.10418	-9.09645e-10
80809874	chr7:80809874:G:A	3.00319e-09	-1.31617e-10	-1.30088	4.85318e-07	-1.31617e-10	-1.40472
80809916	chr7:80809916:A:AGT	4.67094e-09	-1.31617e-10	-0.859193	6.69509e-07	-1.31617e-10	-1.08298
80810404	chr7:80810404:A:G	1.01391e-09	-1.24627	-1.14047	1.41508e-07	-1.01575	-1.62142
80811430	chr7:80811430:T:C	2.32596e-09	-1.55642	-9.09645e-10	3.96142e-07	-1.60775	-9.09645e-10
80811733	chr7:80811733:T:C	1.51044e-09	-1.07049	-0.917669	3.32291e-07	-1.21247	-0.571048
80811886	chr7:80811886:T:A	3.19113e-09	-1.24018	-9.09645e-10	6.74364e-07	-1.07576	-9.09645e-10
80812005	chr7:80812005:A:G	3.2112e-09	-1.23391	-9.09645e-10	6.79418e-07	-1.06829	-9.09645e-10
80812161	chr7:80812161:A:G	7.56688e-10	-1.63255	-1.04681	4.36477e-07	-1.63894	0.128147
80812331	chr7:80812331:C:T	2.40835e-09	-1.31617e-10	-1.52161	5.03073e-07	-1.31617e-10	-1.36879
80812649	chr7:80812649:A:T	1.38604e-09	-1.06175	-1.01236	3.12423e-07	-1.20251	-0.642655
80812919	chr7:80812919:T:C	1.81202e-09	-1.31617e-10	-1.80611	3.23516e-07	-1.31617e-10	-1.81028
80813639	chr7:80813639:T:C	3.09528e-09	-1.27068	-9.09645e-10	6.25076e-07	-1.15165	-9.09645e-10
80813861	chr7:80813861:G:A	4.9452e-10	-1.64327	-1.46145	1.77676e-07	-1.63407	-0.775492
80813974	chr7:80813974:C:T	3.25679e-09	-1.21981	-9.09645e-10	6.90768e-07	-1.05172	-9.09645e-10
80814183	chr7:80814183:C:T	2.12456e-09	-1.64699	-9.09645e-10	3.83955e-07	-1.639	-9.09645e-10
80814356	chr7:80814356:G:T	3.47079e-09	-1.15617	-9.09645e-10	7.44358e-07	-0.977004	-9.09645e-10
80814477	chr7:80814477:T:C	7.01577e-08	-1.31617e-10	1.85019	5.88914e-06	-1.31617e-10	1.09134
80814970	chr7:80814970:A:G	1.85909e-09	-1.31617e-10	-1.78047	3.58663e-07	-1.31617e-10	-1.70714
80815093	chr7:80815093:A:G	2.15202e-09	-1.31617e-10	-1.63415	3.87209e-07	-1.31617e-10	-1.63056
80815105	chr7:80815105:T:A	4.89079e-10	-1.58768	-1.52811	9.62886e-08	-1.62736	-1.39482
80815195	chr7:80815195:C:A	2.14837e-09	-1.31617e-10	-1.63584	3.86509e-07	-1.31617e-10	-1.63237
80815212	chr7:80815212:T:C	2.13717e-09	-1.31617e-10	-1.64107	4.43436e-07	-1.31617e-10	-1.49497
80815260	chr7:80815260:T:C	7.9047e-10	-1.64467	-0.991014	4.75037e-07	-1.64409	0.217956
80815729	chr7:80815729:CA:C	2.70962e-09	-1.31617e-10	-1.40375	6.00372e-07	-1.31617e-10	-1.19198
80815736	chr7:80815736:C:G	2.72374e-09	-1.31617e-10	-1.39855	6.043e-07	-1.31617e-10	-1.18545
80816101	chr7:80816101:GGTGA:G	7.36318e-10	-1.42045	-1.28619	1.86093e-07	-1.41521	-0.948067
80816263	chr7:80816263:G:T	2.80799e-09	-1.31617e-10	-1.36808	4.72281e-07	-1.31617e-10	-1.43195
80816443	chr7:80816443:G:A	1.80675e-09	-1.31617e-10	-1.80902	3.26494e-07	-1.31617e-10	-1.80111
80817608	chr7:80817608:C:CATATTTGACTATACATTAGCTAT	3.86331e-09	-1.31617e-10	-1.04903	1.00296e-06	-1.31617e-10	-0.67881
80817655	chr7:80817655:C:T	2.22395e-09	-1.60127	-9.09645e-10	3.85592e-07	-1.63474	-9.09645e-10
80817745	chr7:80817745:G:A	1.68245e-09	-1.26723	-0.613078	2.04749e-07	-1.04541	-1.22233
80818585	chr7:80818585:GGAA:G	2.62338e-09	-1.31617e-10	-1.43609	4.9368e-07	-1.31617e-10	-1.38764
80818665	chr7:80818665:AT:A	9.22865e-10	-1.35389	-1.12694	2.47653e-07	-1.34483	-0.732665
80818707	chr7:80818707:G:A	8.51391e-10	-1.34781	-1.21363	2.18953e-07	-1.33957	-0.861103
80819227	chr7:80819227:A:ATTCC	8.4799e-10	-1.15466	-1.41078	1.40828e-07	-0.910339	-1.73165
80819229	chr7:80819229:A:ATTT	8.91364e-10	-1.14285	-1.37271	1.45386e-07	-0.895896	-1.71424
80819230	chr7:80819230:A:ATTT	8.79584e-10	-1.15183	-1.37703	1.43513e-07	-0.906837	-1.71626
80819279	chr7:80819279:G:A	7.26856e-09	-0.416996	-9.09645e-10	1.34971e-06	-0.381883	-9.09645e-10
80819280	chr7:80819280:C:T	8.89854e-10	-1.39957	-1.11768	2.13099e-07	-1.4971	-0.730671
80819633	chr7:80819633:A:G	3.48507e-09	-1.15207	-9.09645e-10	7.47118e-07	-0.973303	-9.09645e-10
80819636	chr7:80819636:C:T	1.68172e-09	-1.18266	-0.698076	3.84896e-07	-1.30674	-0.329808
80819642	chr7:80819642:T:C	1.80443e-09	-1.31617e-10	-1.81031	3.24446e-07	-1.31617e-10	-1.8074
80819661	chr7:80819661:C:G	2.79593e-09	-1.31617e-10	-1.37239	5.30612e-07	-1.31617e-10	-1.31549
80820490	chr7:80820490:TATTC:T	1.03916e-09	-1.5291	-0.833041	1.85177e-07	-1.42102	-0.947196
80820973	chr7:80820973:G:A	2.46691e-09	-1.31617e-10	-1.49759	4.13205e-07	-1.31617e-10	-1.56558
80821686	chr7:80821686:CATTT:C	2.00336e-09	-1.17026	-0.535471	2.43765e-07	-0.924769	-1.16855
80821764	chr7:80821764:T:C	2.27442e-09	-1.57883	-9.09645e-10	3.9059e-07	-1.62187	-9.09645e-10
80821902	chr7:80821902:A:G	3.11236e-09	-1.26517	-9.09645e-10	6.57489e-07	-1.1011	-9.09645e-10
80821942	chr7:80821942:C:CT	1.47429e-09	-1.64632	-0.366054	4.94858e-07	-1.64501	0.259756
80822124	chr7:80822124:C:T	4.62992e-10	-1.40181	-1.76879	1.23033e-07	-1.34057	-1.4365
80822499	chr7:80822499:T:C	7.75917e-10	-1.60938	-1.04488	9.48182e-08	-1.57518	-1.46238
80822579	chr7:80822579:T:C	4.38143e-09	-1.31617e-10	-0.92318	1.13503e-06	-1.31617e-10	-0.555114
80822744	chr7:80822744:A:G	2.33042e-09	-1.64728	0.0927729	2.98599e-06	-1.64702	2.05918
80822893	chr7:80822893:G:A	4.4954e-09	-1.31617e-10	-0.897499	1.14696e-06	-1.31617e-10	-0.544654
80822969	chr7:80822969:C:T	3.56147e-09	-1.13038	-9.09645e-10	6.96872e-07	-1.04292	-9.09645e-10
80823033	chr7:80823033:C:T	9.4673e-09	-1.31617e-10	-0.152711	1.22927e-06	-1.31617e-10	-0.475346
80823170	chr7:80823170:G:A	1.99981e-09	-1.31617e-10	-1.7075	3.93376e-07	-1.31617e-10	-1.61476
80823265	chr7:80823265:C:T	1.86919e-09	-1.31617e-10	-1.77505	3.24527e-07	-1.31617e-10	-1.80716
80823379	chr7:80823379:C:A	3.57298e-09	-1.31617e-10	-1.12716	8.30033e-07	-1.31617e-10	-0.86806
80823569	chr7:80823569:G:A	8.99781e-10	-1.0671	-1.43906	2.4448e-07	-1.21901	-0.871383
80823790	chr7:80823790:C:T	7.08324e-10	-0.960633	-1.78478	2.19107e-07	-0.709448	-1.49052
80824017	chr7:80824017:G:T	7.93304e-10	-1.44391	-1.18819	2.02471e-07	-1.43375	-0.845184
80824022	chr7:80824022:A:G	3.30222e-09	-1.20596	-9.09645e-10	7.01049e-07	-1.03695	-9.09645e-10
80824428	chr7:80824428:A:G	9.49526e-10	-1.6428	-0.809547	7.23238e-07	-1.64474	0.638952
80824542	chr7:80824542:C:A	8.62801e-10	-1.05958	-1.48855	1.52868e-07	-0.797325	-1.76262
80824590	chr7:80824590:C:A	9.25169e-10	-1.31505	-1.16328	1.99597e-07	-1.41654	-0.876686
80824642	chr7:80824642:A:G	3.85086e-10	-1.54402	-1.81082	7.71745e-08	-1.44321	-1.80024
80824681	chr7:80824681:G:A	1.80332e-09	-1.31617e-10	-1.81092	3.33036e-07	-1.31617e-10	-1.78127
80824896	chr7:80824896:G:T	5.11165e-09	-1.31617e-10	-0.769032	7.2174e-07	-1.31617e-10	-1.00786
80825083	chr7:80825083:A:C	2.61384e-09	-1.31617e-10	-1.43973	4.33713e-07	-1.31617e-10	-1.51714
80825448	chr7:80825448:A:T	1.94182e-09	-1.31617e-10	-1.73693	3.91761e-07	-1.31617e-10	-1.61887
80825619	chr7:80825619:T:C	5.00455e-10	-1.35523	-1.73757	1.0242e-07	-1.15097	-1.80948
80825764	chr7:80825764:A:G	1.39559e-08	-1.31617e-10	0.235345	1.91944e-06	-1.31617e-10	-0.0297366
80826230	chr7:80826230:C:T	2.82716e-09	-1.31617e-10	-1.36128	4.61509e-07	-1.31617e-10	-1.45502
80827514	chr7:80827514:C:T	2.16448e-09	-1.31617e-10	-1.62837	4.40928e-07	-1.31617e-10	-1.50064
80827525	chr7:80827525:C:T	8.99754e-10	-1.03354	-1.47265	1.59043e-07	-0.763728	-1.75663
80827794	chr7:80827794:T:C	1.88684e-09	-1.31617e-10	-1.76565	3.71164e-07	-1.31617e-10	-1.67288
80828850	chr7:80828850:AT:A	1.94154e-09	-1.31617e-10	-1.73708	3.91989e-07	-1.31617e-10	-1.61829
80828964	chr7:80828964:G:A	1.88677e-09	-1.31617e-10	-1.76569	3.71134e-07	-1.31617e-10	-1.67296
80829090	chr7:80829090:C:T	8.50684e-10	-1.57075	-0.991521	5.00102e-07	-1.57847	0.203759
80829564	chr7:80829564:T:C	7.9744e-10	-1.0096	-1.6173	1.56079e-07	-0.736511	-1.80265
80829965	chr7:80829965:A:G	1.9649e-09	-1.31617e-10	-1.72511	3.76937e-07	-1.31617e-10	-1.65745
80830111	chr7:80830111:A:T	4.7994e-10	-1.33953	-1.79511	1.01003e-07	-1.17276	-1.80162
80830125	chr7:80830125:T:C	4.9247e-09	-1.31617e-10	-0.806292	6.99644e-07	-1.31617e-10	-1.03895
80830679	chr7:80830679:T:C	3.44881e-09	-1.31617e-10	-1.16253	8.58327e-07	-1.31617e-10	-0.83454
80830700	chr7:80830700:G:T	1.02122e-09	-1.63871	-0.740839	7.96555e-07	-1.63296	0.72373
80830945	chr7:80830945:T:C	6.66088e-10	-1.03161	-1.77528	1.54259e-07	-0.782611	-1.76828
80831009	chr7:80831009:A:G	2.13081e-09	-1.64405	-9.09645e-10	3.84075e-07	-1.63869	-9.09645e-10
80831242	chr7:80831242:T:C	3.25561e-09	-1.31617e-10	-1.22018	4.27077e-07	-1.31617e-10	-1.53256
80831518	chr7:80831518:A:G	1.93582e-09	-1.31617e-10	-1.74003	3.89033e-07	-1.31617e-10	-1.62586
80832246	chr7:80832246:G:C	4.4614e-10	-1.40234	-1.80534	9.24975e-08	-1.25349	-1.80885
80832322	chr7:80832322:A:T	2.18927e-09	-1.61699	-9.09645e-10	3.98166e-07	-1.60266	-9.09645e-10
80832783	chr7:80832783:G:A	1.88649e-09	-1.31617e-10	-1.76584	3.70419e-07	-1.31617e-10	-1.67489
80832800	chr7:80832800:G:A	3.76918e-09	-1.31617e-10	-1.0737	9.40702e-07	-1.31617e-10	-0.742899
80832840	chr7:80832840:T:G	1.85502e-09	-1.31617e-10	-1.78266	3.42999e-07	-1.31617e-10	-1.7518
80832865	chr7:80832865:T:G	4.22027e-10	-1.45385	-1.80939	8.64377e-08	-1.32121	-1.80889
80832879	chr7:80832879:T:C	1.12083e-09	-1.64696	-0.639524	8.73835e-07	-1.64713	0.830497
80833523	chr7:80833523:T:C	1.37745e-09	-1.16575	-0.914574	1.89419e-07	-0.917374	-1.42819
80833585	chr7:80833585:T:C	9.81749e-10	-1.64697	-0.772006	7.2e-07	-1.64494	0.634665
80833837	chr7:80833837:C:T	3.87939e-09	-1.31617e-10	-1.04488	9.13248e-07	-1.31617e-10	-0.772518
80834178	chr7:80834178:G:A	6.26733e-09	-0.565203	-9.09645e-10	1.35283e-06	-0.37957	-9.09645e-10
80834308	chr7:80834308:T:G	2.74318e-09	-1.25601	-0.135426	1.06767e-06	-1.21538	0.59909
80834355	chr7:80834355:T:C	4.23778e-09	-1.31617e-10	-0.956514	5.10625e-07	-1.31617e-10	-1.35389
80834988	chr7:80834988:T:C	1.93391e-09	-1.31617e-10	-1.74101	3.90314e-07	-1.31617e-10	-1.62257
80835020	chr7:80835020:T:C	2.72996e-09	-1.31617e-10	-1.39627	4.61809e-07	-1.31617e-10	-1.45437
80835183	chr7:80835183:T:C	9.11263e-10	-1.64662	-0.846861	6.34849e-07	-1.64412	0.507981
80835281	chr7:80835281:C:T	1.41512e-09	-1.32228	-0.731063	3.9173e-07	-1.2912	-0.327747
80835325	chr7:80835325:T:C	4.03756e-10	-1.505	-1.80249	7.39312e-08	-1.55283	-1.73356
80835959	chr7:80835959:A:C	1.84108e-09	-1.27979	-0.510417	5.44378e-07	-1.24574	-0.0441375
80836242	chr7:80836242:C:A	8.18415e-10	-1.11529	-1.48565	1.43535e-07	-0.86105	-1.7619
80836416	chr7:80836416:G:A	2.12407e-09	-1.64722	-9.09645e-10	3.8294e-07	-1.64165	-9.09645e-10
80836572	chr7:80836572:G:A	2.18092e-09	-1.62081	-9.09645e-10	3.80869e-07	-1.64707	-9.09645e-10
80836583	chr7:80836583:CAGG:C	4.01113e-09	-1.01148	-9.09645e-10	8.74934e-07	-0.815377	-9.09645e-10
80836963	chr7:80836963:T:C	3.63193e-09	-1.11079	-9.09645e-10	7.80556e-07	-0.929519	-9.09645e-10
80837270	chr7:80837270:T:C	5.11463e-10	-1.58537	-1.48566	1.44706e-07	-1.60245	-1.01237
80837556	chr7:80837556:T:C	2.11027e-09	-1.31617e-10	-1.65374	3.66371e-07	-1.31617e-10	-1.68588
80837663	chr7:80837663:T:C	2.81398e-09	-1.31617e-10	-1.36595	6.3599e-07	-1.31617e-10	-1.13434
80837957	chr7:80837957:A:G	4.1211e-09	-0.984435	-9.09645e-10	8.97737e-07	-0.789648	-9.09645e-10
80838811	chr7:80838811:T:C	5.86315e-10	-1.54426	-1.39019	7.67619e-08	-1.56556	-1.68326
80838969	chr7:80838969:A:G	8.75068e-10	-1.05089	-1.48312	1.12765e-07	-1.09647	-1.76775
80839014	chr7:80839014:T:TG	6.39563e-10	-1.62118	-1.22634	1.58581e-06	-1.51549	1.29481
80839227	chr7:80839227:A:C	2.25441e-09	-1.31617e-10	-1.58767	4.3573e-07	-1.31617e-10	-1.5125
80839485	chr7:80839485:A:G	7.11093e-10	-1.02607	-1.71544	1.13537e-07	-1.04675	-1.81065
80839532	chr7:80839532:T:G	2.86254e-09	-1.31617e-10	-1.34885	4.4434e-07	-1.31617e-10	-1.49293
80839743	chr7:80839743:T:C	1.84913e-09	-1.31617e-10	-1.78584	3.26499e-07	-1.31617e-10	-1.8011
80840170	chr7:80840170:G:C	2.56089e-09	-1.31617e-10	-1.4602	4.2348e-07	-1.31617e-10	-1.54102
80840269	chr7:80840269:G:A	9.90929e-10	-0.902107	-1.50756	1.31401e-07	-0.934453	-1.77682
80840647	chr7:80840647:G:A	6.46389e-10	-1.13605	-1.70086	1.68725e-07	-1.0552	-1.40606
80841619	chr7:80841619:T:A	2.67219e-09	-1.31617e-10	-1.41766	4.36162e-07	-1.31617e-10	-1.51151
80841793	chr7:80841793:T:G	5.47969e-09	-1.31617e-10	-0.699507	1.08785e-06	-1.31617e-10	-0.597564
80841954	chr7:80841954:G:C	5.16632e-09	-1.31617e-10	-0.758395	6.57765e-07	-1.31617e-10	-1.10068
80842219	chr7:80842219:T:C	2.01108e-09	-1.64347	-0.0584067	1.11663e-06	-1.64301	1.07155
80842365	chr7:80842365:C:T	1.71412e-08	-1.31617e-10	0.44093	3.60873e-06	-1.31617e-10	0.601585
80842899	chr7:80842899:A:C	9.81791e-09	-0.116347	-9.09645e-10	1.36549e-06	-0.37026	-9.09645e-10
80842929	chr7:80842929:A:G	4.45819e-09	-1.31617e-10	-0.905811	6.38541e-07	-1.31617e-10	-1.13034
80843330	chr7:80843330:C:G	2.9893e-09	-1.31617e-10	-1.30551	6.14555e-07	-1.31617e-10	-1.16863
80843922	chr7:80843922:AACAT:A	1.83187e-09	-0.0452132	-1.75	1.8145e-07	-0.578853	-1.80969
80844333	chr7:80844333:T:C	2.93823e-09	0.436826	-1.75957	3.02264e-07	-0.174399	-1.70383
80844730	chr7:80844730:T:C	4.49901e-10	-1.56706	-1.63222	1.7427e-07	-1.48513	-0.943789
80844917	chr7:80844917:G:C	1.83842e-09	-1.31617e-10	-1.79165	3.36867e-07	-1.31617e-10	-1.76984
80845187	chr7:80845187:G:A	3.9338e-09	-1.31617e-10	-1.03095	4.84237e-07	-1.31617e-10	-1.40695
80845391	chr7:80845391:T:TAA	2.08459e-09	-1.31617e-10	-1.66598	3.4212e-07	-1.31617e-10	-1.75436
80845480	chr7:80845480:A:T	2.09403e-09	-1.31617e-10	-1.66147	3.34245e-07	-1.31617e-10	-1.77765
80845717	chr7:80845717:T:C	1.27304e-09	-1.3639	-0.795244	1.11941e-07	-1.60024	-1.27131
80845966	chr7:80845966:C:T	1.35437e-09	-1.47639	-0.620829	2.83031e-07	-1.42933	-0.514636
80846061	chr7:80846061:G:A	2.1803e-09	-1.62109	-9.09645e-10	3.83205e-07	-1.64096	-9.09645e-10
80846226	chr7:80846226:T:C	9.11824e-10	-1.51625	-0.976612	4.3291e-07	-1.4221	-0.0968962
80847282	chr7:80847282:A:G	1.96887e-09	-1.31617e-10	-1.7231	3.52327e-07	-1.31617e-10	-1.72497
80847361	chr7:80847361:A:C	2.64522e-09	-1.33196	-0.095838	1.54704e-06	-1.26706	1.02163
80847927	chr7:80847927:G:T	2.0382e-09	-1.31617e-10	-1.68849	3.28926e-07	-1.31617e-10	-1.79369
80848224	chr7:80848224:C:G	2.40494e-09	-0.324651	-1.19838	6.20675e-07	-0.553594	-0.605123
80849181	chr7:80849181:T:G	1.56727e-09	-0.656471	-1.29475	3.45031e-07	-0.818566	-0.927325
80849271	chr7:80849271:A:C	3.22283e-09	-1.23029	-9.09645e-10	6.60995e-07	-1.09578	-9.09645e-10
80849676	chr7:80849676:T:C	1.93569e-09	-0.465327	-1.27476	4.88304e-07	-0.681956	-0.71663
80850379	chr7:80850379:A:C	4.35514e-09	-0.929197	-9.09645e-10	8.06442e-07	-0.896894	-9.09645e-10
80851235	chr7:80851235:G:A	1.44499e-09	-1.44524	-0.587207	8.41452e-07	-1.33168	0.477285
80851322	chr7:80851322:T:C	1.85476e-09	-1.31617e-10	-1.7828	3.23432e-07	-1.31617e-10	-1.81054
80851366	chr7:80851366:G:A	1.85466e-09	-1.31617e-10	-1.78286	3.40901e-07	-1.31617e-10	-1.75793
80851373	chr7:80851373:A:C	2.42316e-09	-1.31617e-10	-1.51548	3.5512e-07	-1.31617e-10	-1.71707
80852333	chr7:80852333:C:T	1.8364e-09	-1.31617e-10	-1.79275	3.23442e-07	-1.31617e-10	-1.81051
80852457	chr7:80852457:C:T	3.2102e-09	-1.31617e-10	-1.23422	5.61891e-07	-1.31617e-10	-1.25822
80852477	chr7:80852477:G:A	6.24157e-09	-1.31617e-10	-0.569324	1.35076e-06	-1.31617e-10	-0.381104
80852899	chr7:80852899:C:T	1.80328e-09	-1.31617e-10	-1.81095	3.2452e-07	-1.31617e-10	-1.80718
80852976	chr7:80852976:A:C	2.95871e-09	-1.31617e-10	-1.3158	3.94298e-07	-1.31617e-10	-1.61242
80853259	chr7:80853259:T:C	1.11548e-09	-1.10092	-1.19035	2.58207e-07	-1.3913	-0.644464
80853670	chr7:80853670:G:T	2.31211e-09	-1.31617e-10	-1.5624	4.63876e-07	-1.31617e-10	-1.44991
80853954	chr7:80853954:A:T	3.31707e-09	-1.31617e-10	-1.20147	6.23937e-07	-1.31617e-10	-1.15348
80854632	chr7:80854632:T:C	3.25519e-09	-1.31617e-10	-1.2203	6.12193e-07	-1.31617e-10	-1.17248
80854718	chr7:80854718:C:T	3.16737e-09	0.543544	-1.7912	3.15924e-07	-0.0818476	-1.75218
80855473	chr7:80855473:T:C	4.35772e-09	-1.31617e-10	-0.928605	8.47611e-07	-1.31617e-10	-0.847103
80855873	chr7:80855873:C:A	2.27618e-09	-1.57805	-9.09645e-10	3.86899e-07	-1.63136	-9.09645e-10
80855891	chr7:80855891:A:T	3.61552e-09	-1.31617e-10	-1.11532	6.94688e-07	-1.31617e-10	-1.04606
80855902	chr7:80855902:T:C	1.90243e-09	-0.90706	-0.850364	4.50605e-07	-1.24143	-0.237507
80857082	chr7:80857082:T:G	1.62269e-09	-1.26857	-0.647904	4.84439e-07	-1.22407	-0.182467
80857280	chr7:80857280:G:A	4.30864e-09	-1.31617e-10	-0.939933	6.78132e-07	-1.31617e-10	-1.07018
80857343	chr7:80857343:C:T	3.7922e-09	-1.06761	-9.09645e-10	7.15267e-07	-1.01687	-9.09645e-10
80857410	chr7:80857410:A:G	5.50856e-10	-1.28566	-1.71117	1.16022e-07	-1.53777	-1.29798
80857750	chr7:80857750:T:C	3.00985e-09	-1.31617e-10	-1.29866	5.18402e-07	-1.31617e-10	-1.33877
80857968	chr7:80857968:A:T	1.86815e-09	0.0297671	-1.80537	1.97254e-07	-0.522013	-1.78302
80858752	chr7:80858752:G:A	1.86301e-09	-1.28571	-0.49265	5.33883e-07	-1.51758	0.208228
80858863	chr7:80858863:C:T	1.73131e-09	-1.23254	-0.61914	4.74681e-07	-1.474	0.0471169
80858890	chr7:80858890:T:C	1.97535e-09	-1.31617e-10	-1.71981	3.29455e-07	-1.31617e-10	-1.79209
80859007	chr7:80859007:T:G	2.8766e-09	-1.31617e-10	-1.34394	4.89141e-07	-1.31617e-10	-1.39687
80859009	chr7:80859009:C:A	1.56056e-09	-0.158556	-1.79695	1.71739e-07	-0.67719	-1.76636
80859141	chr7:80859141:AGAAC:A	2.10591e-09	-1.31617e-10	-1.65581	3.43933e-07	-1.31617e-10	-1.74908
80860478	chr7:80860478:G:A	2.2716e-09	-1.31617e-10	-1.58007	4.35707e-07	-1.31617e-10	-1.51256
80860666	chr7:80860666:A:G	3.9505e-10	-1.52376	-1.80554	1.83067e-07	-1.51166	-0.868016
80860788	chr7:80860788:T:C	1.89524e-09	-1.15965	-0.601556	4.75682e-07	-1.49472	0.0699409
80860882	chr7:80860882:T:C	2.86428e-09	-1.31617e-10	-1.34824	4.91364e-07	-1.31617e-10	-1.39234
80860892	chr7:80860892:C:T	1.6063e-09	-1.32734	-0.599277	4.79323e-07	-1.2869	-0.130255
80860936	chr7:80860936:T:C	1.86736e-09	-1.31617e-10	-1.77603	3.23489e-07	-1.31617e-10	-1.81036
80861063	chr7:80861063:G:A	2.76969e-09	-1.38182	-9.09645e-10	4.65788e-07	-1.44579	-9.09645e-10
80861130	chr7:80861130:C:G	1.70782e-09	-1.08591	-0.779431	4.02913e-07	-1.44139	-0.149416
80861545	chr7:80861545:T:G	2.15651e-09	-1.31617e-10	-1.63206	4.30483e-07	-1.31617e-10	-1.52462
80862191	chr7:80862191:A:G	1.81772e-09	-1.31617e-10	-1.80297	3.42522e-07	-1.31617e-10	-1.75319
80862389	chr7:80862389:T:G	1.82869e-09	-1.1569	-0.640057	4.56994e-07	-1.48452	0.0196639
80862625	chr7:80862625:T:C	4.65496e-10	-1.64492	-1.52029	1.54268e-07	-1.64545	-0.905381
80862675	chr7:80862675:T:A	1.86559e-09	-1.1518	-0.625183	4.67415e-07	-1.48156	0.0392505
80863041	chr7:80863041:C:T	2.23259e-09	-1.31617e-10	-1.59739	0.000802593	-1.31617e-10	6.00608
80863057	chr7:80863057:C:T	3.4595e-09	-1.31617e-10	-1.15943	5.89574e-07	-1.31617e-10	-1.21012
80863209	chr7:80863209:T:C	1.75292e-09	-1.27493	-0.564347	4.67007e-07	-1.55605	0.112864
80863347	chr7:80863347:A:C	1.86348e-09	-1.31617e-10	-1.77811	3.23409e-07	-1.31617e-10	-1.81061
80863402	chr7:80863402:A:G	1.86834e-09	-1.24447	-0.531036	4.95259e-07	-1.54097	0.156526
80863483	chr7:80863483:C:T	1.97765e-09	-1.31617e-10	-1.71865	3.33087e-07	-1.31617e-10	-1.78112
80864117	chr7:80864117:C:T	1.01378e-09	-1.06186	-1.32501	2.35196e-07	-1.45863	-0.670478
80864263	chr7:80864263:G:A	1.92786e-09	-1.31617e-10	-1.74415	3.26027e-07	-1.31617e-10	-1.80254
80864467	chr7:80864467:A:G	7.53577e-10	-1.08922	-1.59426	1.62493e-07	-1.48124	-1.01765
80864492	chr7:80864492:T:C	2.31566e-09	-1.31617e-10	-1.56086	4.45696e-07	-1.31617e-10	-1.48989
80864733	chr7:80864733:C:A	4.30988e-10	-1.43176	-1.81047	1.80368e-07	-1.42246	-0.972061
80865013	chr7:80865013:T:C	1.87731e-09	-1.31617e-10	-1.77071	3.23455e-07	-1.31617e-10	-1.81047
80865014	chr7:80865014:T:C	1.29638e-09	-1.37444	-0.766543	3.45713e-07	-1.60194	-0.141975
80865066	chr7:80865066:C:T	1.89133e-09	-1.31617e-10	-1.76327	3.2336e-07	-1.31617e-10	-1.81076
80865160	chr7:80865160:A:G	1.81747e-09	-1.31617e-10	-1.80311	3.42437e-07	-1.31617e-10	-1.75344
80865348	chr7:80865348:T:C	1.38462e-09	-1.26529	-0.809836	4.06981e-07	-1.21147	-0.369289
80865609	chr7:80865609:G:A	1.83934e-09	-0.24167	-1.54948	2.33333e-07	-0.74731	-1.38975
80865750	chr7:80865750:C:T	2.81084e-09	-1.36707	-9.09645e-10	5.38882e-07	-1.30003	-9.09645e-10
80865780	chr7:80865780:C:T	1.82642e-09	-1.31617e-10	-1.7982	3.47538e-07	-1.31617e-10	-1.73865
80865953	chr7:80865953:AAATAT:A	2.13784e-09	-1.64076	-9.09645e-10	3.81084e-07	-1.6465	-9.09645e-10
80865957	chr7:80865957:A:G	1.12696e-09	-1.37509	-0.905939	2.93646e-07	-1.60079	-0.306356
80866414	chr7:80866414:G:A	3.43219e-09	-1.31617e-10	-1.16736	4.67938e-07	-1.31617e-10	-1.44119
80866582	chr7:80866582:T:C	1.31805e-09	-1.32151	-0.802892	3.55522e-07	-1.53158	-0.184357
80866718	chr7:80866718:T:C	2.90149e-09	-1.31617e-10	-1.33533	4.53362e-07	-1.31617e-10	-1.47283
80867159	chr7:80867159:T:A	1.2712e-09	-1.28026	-0.88033	3.14471e-07	-1.55226	-0.286369
80867164	chr7:80867164:A:G	1.27146e-09	-1.28115	-0.87924	3.15175e-07	-1.55269	-0.283702
80867527	chr7:80867527:T:C	3.32895e-09	-1.31617e-10	-1.1979	5.69532e-07	-1.31617e-10	-1.24471
80868207	chr7:80868207:A:G	1.08707e-08	-1.31617e-10	-0.0144865	1.79892e-06	-1.31617e-10	-0.0945813
80868330	chr7:80868330:C:T	1.95621e-09	-1.31617e-10	-1.72955	3.25349e-07	-1.31617e-10	-1.80463
80868630	chr7:80868630:C:T	3.60107e-09	-1.11932	-9.09645e-10	6.28884e-07	-1.14558	-9.09645e-10
80869308	chr7:80869308:C:T	2.57056e-09	-1.31617e-10	-1.45643	4.79496e-07	-1.31617e-10	-1.41679
80869539	chr7:80869539:T:C	2.108e-09	-1.31617e-10	-1.65482	4.18614e-07	-1.31617e-10	-1.55258
80870332	chr7:80870332:T:TA	1.37688e-09	-0.573568	-1.50717	2.47195e-07	-1.16231	-0.917039
80871556	chr7:80871556:A:G	2.34477e-09	-1.54837	-9.09645e-10	4.00374e-07	-1.59713	-9.09645e-10
80871773	chr7:80871773:C:T	3.44309e-09	-0.923903	-0.240282	8.03436e-07	-1.37854	0.477909
80871791	chr7:80871791:G:C	2.18633e-09	-1.31617e-10	-1.61833	4.6124e-07	-1.31617e-10	-1.45561
80871916	chr7:80871916:T:C	1.48855e-09	-0.242084	-1.76067	1.99742e-07	-0.957619	-1.33488
80872181	chr7:80872181:C:T	2.69314e-09	-1.31617e-10	-1.40985	4.62037e-07	-1.31617e-10	-1.45388
80872332	chr7:80872332:T:C	1.47361e-09	-0.219795	-1.79304	1.65062e-07	-0.724268	-1.75894
80873236	chr7:80873236:A:G	3.64216e-09	-1.10798	-9.09645e-10	5.68319e-07	-1.24684	-9.09645e-10
80873974	chr7:80873974:C:T	8.65369e-10	-0.776747	-1.76841	1.36517e-07	-1.31242	-1.36066
80874032	chr7:80874032:A:G	1.81602e-09	-1.31617e-10	-1.80391	3.41414e-07	-1.31617e-10	-1.75643
80874136	chr7:80874136:A:G	2.00308e-09	-1.31617e-10	-1.70587	3.26746e-07	-1.31617e-10	-1.80034
80874332	chr7:80874332:G:C	2.2401e-09	-1.31617e-10	-1.59403	4.35519e-07	-1.31617e-10	-1.51299
80874569	chr7:80874569:C:T	7.62183e-10	-1.59217	-1.07996	1.32743e-07	-1.60467	-1.09644
80874591	chr7:80874591:C:A	3.07972e-09	-1.31617e-10	-1.27572	5.26288e-07	-1.31617e-10	-1.32368
80874620	chr7:80874620:C:T	2.22352e-09	-1.60146	-9.09645e-10	4.12588e-07	-1.56708	-9.09645e-10
80875065	chr7:80875065:T:C	2.3741e-09	-1.31617e-10	-1.53594	3.44036e-07	-1.31617e-10	-1.74878
80875133	chr7:80875133:TTTTTCCTCATAG:T	2.26132e-09	-1.31617e-10	-1.5846	3.36014e-07	-1.31617e-10	-1.77237
80875150	chr7:80875150:G:A	3.68835e-09	-1.31617e-10	-1.09538	9.0894e-07	-1.31617e-10	-0.777247
80875442	chr7:80875442:T:A	2.21496e-09	-1.31617e-10	-1.60532	3.33299e-07	-1.31617e-10	-1.78049
80875558	chr7:80875558:A:C	2.15645e-09	-1.63209	-9.09645e-10	4.03647e-07	-1.58898	-9.09645e-10
80875737	chr7:80875737:T:C	4.65986e-09	-1.31617e-10	-0.861568	7.80609e-07	-1.31617e-10	-0.929451
80876188	chr7:80876188:T:A	2.02522e-09	-1.31617e-10	-1.69487	3.55272e-07	-1.31617e-10	-1.71664
80876713	chr7:80876713:C:T	1.0926e-09	-0.719718	-1.59227	2.11542e-07	-1.26941	-0.965693
80876818	chr7:80876818:G:A	7.89872e-09	-1.31617e-10	-0.333854	8.65507e-07	-1.31617e-10	-0.82621
80877023	chr7:80877023:G:A	1.84442e-09	-1.31617e-10	-1.78839	3.24552e-07	-1.31617e-10	-1.80708
80877126	chr7:80877126:G:A	2.02556e-09	-1.31617e-10	-1.69471	3.341e-07	-1.31617e-10	-1.77809
80877167	chr7:80877167:A:T	1.80368e-09	-1.31617e-10	-1.81073	3.32012e-07	-1.31617e-10	-1.78435
80877263	chr7:80877263:C:T	2.01037e-09	-1.31617e-10	-1.70224	3.32777e-07	-1.31617e-10	-1.78205
80878127	chr7:80878127:C:T	1.81374e-09	-1.31617e-10	-1.80516	3.40103e-07	-1.31617e-10	-1.76028
80878161	chr7:80878161:T:C	1.81057e-09	-1.31617e-10	-1.80691	3.48962e-07	-1.31617e-10	-1.73456
80878331	chr7:80878331:T:C	2.15392e-09	-1.63326	-9.09645e-10	3.81003e-07	-1.64672	-9.09645e-10
80878735	chr7:80878735:G:A	2.07006e-09	-1.31617e-10	-1.67298	3.38567e-07	-1.31617e-10	-1.7648
80878833	chr7:80878833:A:T	4.66998e-10	-1.64243	-1.51955	6.69872e-08	-1.58086	-1.80416
80878973	chr7:80878973:C:G	3.32083e-09	-1.20034	-9.09645e-10	4.84058e-07	-1.40732	-9.09645e-10
80879106	chr7:80879106:G:A	4.03038e-10	-1.64128	-1.668	6.80316e-08	-1.57724	-1.79231
80879114	chr7:80879114:A:G	1.96724e-09	-1.31617e-10	-1.72392	3.29373e-07	-1.31617e-10	-1.79233
80879168	chr7:80879168:G:C	1.81574e-09	-1.31617e-10	-1.80406	3.41274e-07	-1.31617e-10	-1.75684
80879625	chr7:80879625:G:A	2.28785e-09	-1.31617e-10	-1.57294	4.46024e-07	-1.31617e-10	-1.48915
80879807	chr7:80879807:G:A	1.04001e-08	-1.31617e-10	-0.0587421	1.80038e-06	-1.31617e-10	-0.0937735
80880746	chr7:80880746:GA:G	2.10507e-09	-1.31617e-10	-1.65621	3.42029e-07	-1.31617e-10	-1.75463
80880854	chr7:80880854:G:C	2.10619e-09	-1.31617e-10	-1.65568	3.42129e-07	-1.31617e-10	-1.75434
80881211	chr7:80881211:T:A	1.91168e-09	-1.31617e-10	-1.75257	3.28845e-07	-1.31617e-10	-1.79394
80882033	chr7:80882033:T:C	6.44292e-10	-1.49204	-1.34812	1.95328e-07	-1.44445	-0.87039
80882169	chr7:80882169:C:A	7.24731e-09	-1.31617e-10	-0.419925	1.22452e-06	-1.31617e-10	-0.479219
80882245	chr7:80882245:T:G	2.87631e-09	-1.31617e-10	-1.34405	4.49816e-07	-1.31617e-10	-1.48069
80883220	chr7:80883220:A:G	5.77817e-09	-1.31617e-10	-0.646467	1.66579e-06	-1.31617e-10	-0.171472
80883342	chr7:80883342:T:A	2.31512e-09	-1.56109	-9.09645e-10	4.35588e-07	-1.51283	-9.09645e-10
80883603	chr7:80883603:T:C	1.81616e-09	-1.31617e-10	-1.80383	3.41441e-07	-1.31617e-10	-1.75635
80884221	chr7:80884221:T:C	1.84308e-09	-1.31617e-10	-1.78911	3.24605e-07	-1.31617e-10	-1.80692
80884292	chr7:80884292:G:A	4.00637e-10	-1.64459	-1.67066	6.71593e-08	-1.59065	-1.79181
80884321	chr7:80884321:C:T	2.38775e-09	-1.31617e-10	-1.5302	4.01396e-07	-1.31617e-10	-1.59458
80884645	chr7:80884645:A:G	2.23684e-09	-1.31617e-10	-1.59549	3.72329e-07	-1.31617e-10	-1.66975
80884834	chr7:80884834:A:G	2.2984e-09	-1.56834	-9.09645e-10	4.31805e-07	-1.52155	-9.09645e-10
80884906	chr7:80884906:A:C	1.8484e-09	-1.31617e-10	-1.78623	3.2425e-07	-1.31617e-10	-1.80801
80885253	chr7:80885253:G:T	1.82369e-09	-1.31617e-10	-1.79969	3.4477e-07	-1.31617e-10	-1.74665
80885487	chr7:80885487:C:T	2.27978e-09	-1.31617e-10	-1.57648	3.65732e-07	-1.31617e-10	-1.68762
80885834	chr7:80885834:A:G	2.33787e-09	-1.31617e-10	-1.55131	3.85342e-07	-1.31617e-10	-1.63539
80885985	chr7:80885985:T:C	3.25867e-09	-1.31617e-10	-1.21924	6.06947e-07	-1.31617e-10	-1.18108
80886201	chr7:80886201:AC:A	1.93295e-09	-1.31617e-10	-1.74151	3.63396e-07	-1.31617e-10	-1.69403
80886388	chr7:80886388:C:T	2.41585e-09	-1.5185	-9.09645e-10	4.07889e-07	-1.57853	-9.09645e-10
80887314	chr7:80887314:C:T	2.08011e-09	-1.31617e-10	-1.66814	3.57825e-07	-1.31617e-10	-1.70948
80887353	chr7:80887353:ATGTGAGTTTCTC:A	4.70055e-09	-1.31617e-10	-0.852876	5.63961e-07	-1.31617e-10	-1.25454
80887531	chr7:80887531:C:CA	1.82994e-09	-1.31617e-10	-1.79627	3.25389e-07	-1.31617e-10	-1.80451
80887706	chr7:80887706:T:C	2.06905e-09	-1.31617e-10	-1.67347	3.37548e-07	-1.31617e-10	-1.76782
80887848	chr7:80887848:A:T	4.71614e-10	-1.53133	-1.62082	6.38557e-08	-1.64397	-1.78893
80887985	chr7:80887985:T:C	2.20202e-09	-1.61118	-9.09645e-10	3.85642e-07	-1.63462	-9.09645e-10
80888271	chr7:80888271:G:A	2.62677e-09	-1.31617e-10	-1.4348	4.09394e-07	-1.31617e-10	-1.57485
80888477	chr7:80888477:T:C	1.80617e-09	-1.31617e-10	-1.80935	3.34998e-07	-1.31617e-10	-1.7754
80888647	chr7:80888647:A:G	1.8994e-09	-1.31617e-10	-1.75902	3.35672e-07	-1.31617e-10	-1.77339
80888694	chr7:80888694:T:A	4.19194e-09	-1.31617e-10	-0.967392	1.08401e-06	-1.31617e-10	-0.601102
80889419	chr7:80889419:T:C	1.80262e-07	-1.31617e-10	2.79386	1.23509e-05	-1.31617e-10	1.83196
80889874	chr7:80889874:T:C	1.80635e-09	-1.31617e-10	-1.80925	3.35168e-07	-1.31617e-10	-1.77489
80889938	chr7:80889938:C:T	4.05788e-10	-1.49721	-1.80527	1.96797e-07	-1.55586	-0.751489
80890327	chr7:80890327:C:T	4.87922e-09	-1.31617e-10	-0.81557	5.78624e-07	-1.31617e-10	-1.22887
80890833	chr7:80890833:T:C	2.07017e-09	-1.31617e-10	-1.67293	4.07218e-07	-1.31617e-10	-1.58018
80890848	chr7:80890848:C:T	2.32663e-09	-1.31617e-10	-1.55613	3.78286e-07	-1.31617e-10	-1.65387
80891125	chr7:80891125:T:C	1.83095e-09	-1.31617e-10	-1.79572	3.26027e-07	-1.31617e-10	-1.80255
80891169	chr7:80891169:A:C	2.19245e-09	-1.31617e-10	-1.61554	3.59976e-07	-1.31617e-10	-1.70349
80891769	chr7:80891769:G:A	2.04896e-09	-1.31617e-10	-1.68322	3.35766e-07	-1.31617e-10	-1.77311
80891810	chr7:80891810:T:C	1.80568e-09	-1.31617e-10	-1.80962	3.34323e-07	-1.31617e-10	-1.77742
80892543	chr7:80892543:A:G	1.80701e-09	-1.31617e-10	-1.80888	3.3587e-07	-1.31617e-10	-1.7728
80892556	chr7:80892556:C:A	5.83624e-10	-1.39961	-1.53944	6.86991e-08	-1.60742	-1.75237
80893353	chr7:80893353:T:C	1.82672e-09	-1.31617e-10	-1.79803	3.23623e-07	-1.31617e-10	-1.80995
80893603	chr7:80893603:A:G	1.93043e-09	-1.31617e-10	-1.74281	3.27752e-07	-1.31617e-10	-1.79727
80893672	chr7:80893672:G:C	1.8221e-09	-1.31617e-10	-1.80056	3.23883e-07	-1.31617e-10	-1.80914
80893894	chr7:80893894:AAAC:A	1.83507e-09	-1.31617e-10	-1.79347	3.23352e-07	-1.31617e-10	-1.81078
80894007	chr7:80894007:T:C	1.82658e-09	-1.31617e-10	-1.79811	3.23631e-07	-1.31617e-10	-1.80992
80894439	chr7:80894439:C:T	2.25729e-09	-1.31617e-10	-1.58639	3.57077e-07	-1.31617e-10	-1.71157
80894605	chr7:80894605:T:C	5.42995e-09	-1.31617e-10	-0.708625	1.21227e-06	-1.31617e-10	-0.489278
80894857	chr7:80894857:C:T	1.83593e-09	-1.31617e-10	-1.793	3.23339e-07	-1.31617e-10	-1.81082
80895197	chr7:80895197:T:C	2.53217e-09	-1.31617e-10	-1.47148	3.87894e-07	-1.31617e-10	-1.62879
80896024	chr7:80896024:A:AAT	1.02551e-09	-0.629898	-1.74547	1.56305e-07	-1.21011	-1.32761
80896041	chr7:80896041:G:C	1.82072e-09	-1.31617e-10	-1.80132	3.24012e-07	-1.31617e-10	-1.80874
80896673	chr7:80896673:C:A	8.57153e-09	-1.31617e-10	-0.252108	1.49115e-06	-1.31617e-10	-0.282225
80896972	chr7:80896972:T:C	2.02656e-09	-1.31617e-10	-1.69421	3.87209e-07	-1.31617e-10	-1.63056
80897027	chr7:80897027:G:A	1.84167e-09	-1.31617e-10	-1.78988	3.23494e-07	-1.31617e-10	-1.81034
80897031	chr7:80897031:A:G	2.33664e-09	-1.31617e-10	-1.55184	3.65195e-07	-1.31617e-10	-1.68909
80897338	chr7:80897338:T:C	1.83279e-09	-1.31617e-10	-1.79472	3.23402e-07	-1.31617e-10	-1.81063
80897374	chr7:80897374:G:A	2.45215e-09	-1.31617e-10	-1.50359	3.77741e-07	-1.31617e-10	-1.65532
80898280	chr7:80898280:C:T	1.82813e-09	-1.31617e-10	-1.79726	3.23565e-07	-1.31617e-10	-1.81012
80898321	chr7:80898321:G:A	9.08469e-10	-0.762501	-1.73405	1.01747e-07	-1.15882	-1.80821
80898501	chr7:80898501:G:A	6.16023e-09	-1.31617e-10	-0.582441	1.8185e-06	-1.31617e-10	-0.0837598
80898789	chr7:80898789:T:TA	1.82665e-09	-1.31617e-10	-1.79807	3.23636e-07	-1.31617e-10	-1.80991
80899320	chr7:80899320:T:C	4.95639e-10	-1.45534	-1.64712	6.50168e-08	-1.62843	-1.78645
80899482	chr7:80899482:T:C	2.2366e-09	-1.31617e-10	-1.5956	3.54941e-07	-1.31617e-10	-1.71757
80899551	chr7:80899551:C:T	1.82947e-09	-1.31617e-10	-1.79653	3.23511e-07	-1.31617e-10	-1.81029
80900190	chr7:80900190:T:G	1.80594e-09	-1.31617e-10	-1.80948	3.2932e-07	-1.31617e-10	-1.79249
80900239	chr7:80900239:G:A	2.14445e-09	-1.63767	-9.09645e-10	3.80954e-07	-1.64685	-9.09645e-10
80900323	chr7:80900323:T:C	1.04313e-09	-0.609914	-1.74841	1.57045e-07	-1.19745	-1.33554
80900360	chr7:80900360:A:G	5.13264e-10	-1.40871	-1.65881	6.57931e-08	-1.61195	-1.79106
80900538	chr7:80900538:A:G	1.84596e-09	-1.31617e-10	-1.78755	3.29692e-07	-1.31617e-10	-1.79137
80900754	chr7:80900754:A:T	3.30946e-09	-1.31617e-10	-1.20377	5.58497e-07	-1.31617e-10	-1.26428
80900820	chr7:80900820:A:G	1.806e-09	-1.31617e-10	-1.80944	3.29342e-07	-1.31617e-10	-1.79243
80900912	chr7:80900912:G:A	1.80525e-09	-1.31617e-10	-1.80986	3.24121e-07	-1.31617e-10	-1.80841
80901658	chr7:80901658:A:C	3.46852e-09	-1.31617e-10	-1.15683	5.98276e-07	-1.31617e-10	-1.19547
80901865	chr7:80901865:A:G	1.81752e-09	-1.31617e-10	-1.80308	3.24297e-07	-1.31617e-10	-1.80786
80902136	chr7:80902136:A:G	6.18423e-09	-1.31617e-10	-0.578552	1.81043e-06	-1.31617e-10	-0.0882038
80902291	chr7:80902291:T:C	1.81233e-09	-1.31617e-10	-1.80594	3.26646e-07	-1.31617e-10	-1.80065
80903188	chr7:80903188:T:C	5.63884e-10	-1.17013	-1.80333	2.0639e-07	-1.15393	-1.10582
80903279	chr7:80903279:C:T	1.02165e-09	-0.636864	-1.74227	1.56948e-07	-1.21511	-1.31851
80905031	chr7:80905031:T:C	1.85558e-09	-1.31617e-10	-1.78236	3.23387e-07	-1.31617e-10	-1.81068
80905598	chr7:80905598:G:A	1.01881e-08	-1.31617e-10	-0.0793318	1.03896e-06	-1.31617e-10	-0.643547
80905648	chr7:80905648:G:A	8.01313e-09	-0.319473	-9.09645e-10	1.68653e-06	-0.159096	-9.09645e-10
80905733	chr7:80905733:A:AAAATGTC	2.70036e-09	-1.31617e-10	-1.40717	4.96502e-07	-1.31617e-10	-1.38194
80906194	chr7:80906194:T:C	2.20011e-09	-1.31617e-10	-1.61205	4.49248e-07	-1.31617e-10	-1.48195
80906200	chr7:80906200:T:C	1.80336e-09	-1.31617e-10	-1.8109	3.32826e-07	-1.31617e-10	-1.78191
80906464	chr7:80906464:G:A	1.92265e-09	-1.31617e-10	-1.74685	3.24644e-07	-1.31617e-10	-1.8068
80907392	chr7:80907392:T:C	2.74863e-08	-1.31617e-10	0.913133	2.31185e-06	-1.31617e-10	0.156278
80907518	chr7:80907518:G:A	2.36106e-09	-1.31617e-10	-1.54144	4.89668e-07	-1.31617e-10	-1.3958
80907897	chr7:80907897:T:G	1.80651e-09	-1.31617e-10	-1.80916	3.26897e-07	-1.31617e-10	-1.79988
80907993	chr7:80907993:C:T	1.81504e-09	-1.31617e-10	-1.80445	3.24778e-07	-1.31617e-10	-1.80638
80908027	chr7:80908027:T:C	2.45053e-09	-1.31617e-10	-1.50425	5.11793e-07	-1.31617e-10	-1.3516
80908417	chr7:80908417:G:A	3.20738e-08	-1.31617e-10	1.06749	2.67592e-06	-1.31617e-10	0.302522
80908420	chr7:80908420:T:C	3.08672e-09	-1.31617e-10	-1.27345	5.86726e-07	-1.31617e-10	-1.21497
80908760	chr7:80908760:A:G	6.9075e-10	-1.32149	-1.44904	7.6389e-08	-1.57916	-1.67452
80908858	chr7:80908858:C:A	2.68302e-09	0.371934	-1.78554	2.79279e-07	-0.300828	-1.65649
80909070	chr7:80909070:C:T	2.39254e-09	-1.31617e-10	-1.5282	4.91076e-07	-1.31617e-10	-1.39293
80909274	chr7:80909274:T:G	7.3842e-10	-1.28696	-1.41683	7.92162e-08	-1.56276	-1.65458
80909416	chr7:80909416:TATTCAAA:T	2.41397e-09	-1.31617e-10	-1.51928	4.42113e-07	-1.31617e-10	-1.49796
80909616	chr7:80909616:C:T	7.43975e-10	-1.33951	-1.35679	8.01358e-08	-1.58683	-1.61897
80909723	chr7:80909723:G:A	2.44263e-09	-1.31617e-10	-1.50748	4.22936e-07	-1.31617e-10	-1.5423
80909890	chr7:80909890:G:C	4.22255e-10	-1.51176	-1.75094	9.30469e-08	-1.36786	-1.68856
80910107	chr7:80910107:A:T	4.22449e-09	-1.31617e-10	-0.959656	1.16598e-06	-1.31617e-10	-0.52821
80910716	chr7:80910716:CAAAGTG:C	2.32619e-09	-1.55632	-9.09645e-10	3.97699e-07	-1.60383	-9.09645e-10
80910847	chr7:80910847:A:G	2.22466e-09	-1.31617e-10	-1.60095	3.93204e-07	-1.31617e-10	-1.6152
80911602	chr7:80911602:T:C	2.14646e-09	-1.63674	-9.09645e-10	3.93315e-07	-1.61492	-9.09645e-10
80911726	chr7:80911726:C:T	3.87048e-10	-1.60379	-1.74597	6.78816e-08	-1.64728	-1.72448
80911884	chr7:80911884:T:C	1.80831e-09	-1.31617e-10	-1.80816	3.23533e-07	-1.31617e-10	-1.81022
80911923	chr7:80911923:G:A	1.8042e-09	-1.31617e-10	-1.81044	3.28155e-07	-1.31617e-10	-1.79604
80912332	chr7:80912332:G:C	1.8106e-09	-1.31617e-10	-1.8069	3.25447e-07	-1.31617e-10	-1.80433
80912457	chr7:80912457:T:C	4.9696e-09	0.780301	-1.57752	4.53764e-07	-0.200434	-1.27151
80912770	chr7:80912770:T:A	1.22011e-08	-1.31617e-10	0.100972	1.24134e-06	-1.31617e-10	-0.465578
80912786	chr7:80912786:GAAC:G	3.11381e-09	-1.31617e-10	-1.26471	5.29649e-07	-1.31617e-10	-1.31731
80912895	chr7:80912895:T:C	5.83682e-09	-0.636369	-9.09645e-10	1.09386e-06	-0.592053	-9.09645e-10
80913381	chr7:80913381:G:A	5.33091e-09	1.04681	-1.77384	3.17023e-07	-0.0289585	-1.80159
80913654	chr7:80913654:T:A	4.99465e-10	-1.58271	-1.51206	6.25584e-08	-1.64253	-1.81089
80913865	chr7:80913865:A:C	1.91869e-09	-1.31617e-10	-1.74891	3.40875e-07	-1.31617e-10	-1.75801
80913958	chr7:80913958:C:A	2.88292e-09	-1.31617e-10	-1.34175	6.55926e-07	-1.31617e-10	-1.10348
80914878	chr7:80914878:C:T	4.75639e-10	-1.49109	-1.65256	6.60219e-08	-1.61189	-1.78765
80915215	chr7:80915215:C:T	5.3091e-10	-1.5357	-1.49802	6.42371e-08	-1.63154	-1.7954
80915514	chr7:80915514:C:T	1.83155e-08	-1.31617e-10	0.507191	1.82562e-06	-1.31617e-10	-0.0798522
80915723	chr7:80915723:A:G	2.22599e-09	-1.60035	-9.09645e-10	3.81636e-07	-1.64506	-9.09645e-10
80916157	chr7:80916157:C:T	1.83155e-08	-1.31617e-10	0.507191	1.82562e-06	-1.31617e-10	-0.0798522
80916282	chr7:80916282:A:C	3.57461e-09	-1.31617e-10	-1.1267	5.46608e-07	-1.31617e-10	-1.28579
80917034	chr7:80917034:T:G	3.06195e-09	-1.2815	-9.09645e-10	5.57119e-07	-1.26675	-9.09645e-10
80917310	chr7:80917310:G:A	5.05271e-09	0.985046	-1.76568	3.00741e-07	-0.0769064	-1.80637
80917660	chr7:80917660:A:G	2.49308e-09	-1.31617e-10	-1.48703	4.39574e-07	-1.31617e-10	-1.50372
80917731	chr7:80917731:T:C	4.35663e-10	-1.53804	-1.6934	6.58964e-08	-1.63165	-1.76979
80917949	chr7:80917949:C:T	2.27472e-09	-1.5787	-9.09645e-10	4.25888e-07	-1.53535	-9.09645e-10
80917999	chr7:80917999:A:G	2.10781e-09	-0.050703	-1.6042	2.44999e-07	-0.565932	-1.52234
80918075	chr7:80918075:A:C	2.12547e-09	-1.64656	-9.09645e-10	3.81142e-07	-1.64635	-9.09645e-10
80918151	chr7:80918151:G:A	4.0945e-10	-1.63686	-1.65663	9.42301e-08	-1.59163	-1.45215
80918156	chr7:80918156:C:G	3.61855e-08	-1.31617e-10	1.1881	2.82982e-06	-1.31617e-10	0.358444
80918259	chr7:80918259:T:C	2.19616e-09	-1.61384	-9.09645e-10	3.8706e-07	-1.63095	-9.09645e-10
80918333	chr7:80918333:C:G	3.45351e-09	0.100337	-1.2615	3.27462e-07	-0.213634	-1.58452
80918783	chr7:80918783:T:C	1.80356e-09	-1.31617e-10	-1.81079	3.37187e-07	-1.31617e-10	-1.76889
80919233	chr7:80919233:G:A	3.80199e-10	-1.58232	-1.7853	6.46727e-08	-1.64462	-1.77556
80919250	chr7:80919250:A:G	4.68845e-10	-1.63302	-1.52502	9.93728e-08	-1.64283	-1.34782
80920367	chr7:80920367:T:G	7.46674e-09	-1.31617e-10	-0.390096	1.40031e-06	-1.31617e-10	-0.345076
80920715	chr7:80920715:T:G	7.32468e-09	-0.409304	-9.09645e-10	1.1708e-06	-0.524084	-9.09645e-10
80920826	chr7:80920826:A:G	6.37481e-10	-1.62626	-1.22452	1.91023e-07	-1.63464	-0.70249
80920893	chr7:80920893:C:T	2.26277e-09	-1.31617e-10	-1.58396	3.6813e-07	-1.31617e-10	-1.68109
80920992	chr7:80920992:G:A	4.60612e-10	-1.64651	-1.52925	7.04636e-08	-1.64662	-1.68781
80920993	chr7:80920993:C:A	2.16599e-09	-1.62768	-9.09645e-10	3.82129e-07	-1.64377	-9.09645e-10
80921360	chr7:80921360:T:C	4.45207e-10	-1.58836	-1.62141	7.13964e-08	-1.64654	-1.67474
80921647	chr7:80921647:A:G	2.39892e-09	-1.52554	-9.09645e-10	4.13141e-07	-1.56574	-9.09645e-10
80921755	chr7:80921755:G:C	2.30262e-09	-1.31617e-10	-1.56651	4.35841e-07	-1.31617e-10	-1.51225
80922146	chr7:80922146:G:A	1.30056e-09	-0.478399	-1.65936	2.35819e-07	-0.420962	-1.7055
80922372	chr7:80922372:T:C	1.65589e-09	-0.312026	-1.58419	3.49553e-07	-0.274206	-1.45866
80923011	chr7:80923011:CA:C	7.68783e-09	-1.31617e-10	-0.360917	1.56242e-06	-1.31617e-10	-0.235537
80923058	chr7:80923058:G:A	1.37412e-08	0.219845	-9.09645e-10	3.00396e-06	0.418163	-9.09645e-10
80923109	chr7:80923109:G:A	1.19764e-08	0.0823855	-9.09645e-10	2.47578e-06	0.224785	-9.09645e-10
80923429	chr7:80923429:C:T	1.4518e-08	-1.31617e-10	0.274837	2.00552e-06	-1.31617e-10	0.0141313
80923877	chr7:80923877:C:G	3.07371e-09	-1.27767	-9.09645e-10	5.41894e-07	-1.29445	-9.09645e-10
80924056	chr7:80924056:G:T	4.15201e-10	-1.56705	-1.7125	9.06604e-08	-1.60608	-1.47633
80924364	chr7:80924364:C:A	3.9739e-10	-1.6071	-1.71629	9.02539e-08	-1.63336	-1.45354
80924584	chr7:80924584:A:G	1.07869e-09	-0.547152	-1.77765	2.01137e-07	-0.494052	-1.79149
80924634	chr7:80924634:A:G	1.2109e-09	-1.11989	-1.0893	9.55797e-07	-1.09725	0.370268
80924860	chr7:80924860:G:A	2.125e-09	-1.64678	-9.09645e-10	3.83084e-07	-1.64127	-9.09645e-10
80925035	chr7:80925035:T:C	4.25385e-10	-1.53096	-1.72436	8.69571e-08	-1.57977	-1.54434
80925094	chr7:80925094:C:G	1.34887e-09	-0.29157	-1.80972	2.57278e-07	-0.228422	-1.81095
80925600	chr7:80925600:C:T	1.38626e-09	-0.264532	-1.80941	2.65264e-07	-0.200588	-1.80821
80925683	chr7:80925683:C:T	2.45358e-09	-0.45357	-1.04944	1.10288e-06	-0.57595	-0.00789728
80926119	chr7:80926119:C:T	5.48397e-09	-1.31617e-10	-0.698725	8.46691e-07	-1.31617e-10	-0.848189
80926310	chr7:80926310:A:G	1.45885e-09	-0.212181	-1.81072	2.791e-07	-0.147014	-1.81094
80926348	chr7:80926348:A:G	1.88255e-09	-1.31617e-10	-1.76793	3.48652e-07	-1.31617e-10	-1.73545
80926609	chr7:80926609:T:C	2.30612e-09	0.209736	-1.77472	4.97221e-07	0.350657	-1.73115
80926806	chr7:80926806:G:A	1.37933e-09	-0.268585	-1.81037	2.63772e-07	-0.204792	-1.80965
80926871	chr7:80926871:C:T	1.88308e-09	-1.31617e-10	-1.76764	3.49166e-07	-1.31617e-10	-1.73398
80926959	chr7:80926959:A:G	1.35314e-09	-0.287179	-1.81095	2.58477e-07	-0.223941	-1.81078
80926965	chr7:80926965:G:A	1.485e-09	-0.194191	-1.81095	2.84299e-07	-0.12872	-1.81078
80927017	chr7:80927017:C:G	1.35316e-09	-0.287375	-1.81074	2.5857e-07	-0.224127	-1.81023
80927034	chr7:80927034:G:A	1.16262e-09	-1.23354	-1.01634	5.55507e-07	-1.31449	0.0448442
80927180	chr7:80927180:T:G	2.51658e-09	-1.31617e-10	-1.47765	3.44647e-05	-1.31617e-10	2.85817
80927189	chr7:80927189:T:C	1.20422e-09	-0.408458	-1.80627	2.32487e-07	-0.334006	-1.80669
80927284	chr7:80927284:C:G	2.08419e-09	-1.31617e-10	-1.66617	3.48456e-07	-1.31617e-10	-1.73601
80927513	chr7:80927513:T:C	1.05879e-09	-1.31462	-1.0288	5.36343e-07	-1.38581	0.0810592
80927728	chr7:80927728:C:T	1.15894e-09	-1.23337	-1.01968	5.5439e-07	-1.31428	0.0426269
80927779	chr7:80927779:C:T	3.94075e-10	-1.58929	-1.74248	8.03343e-08	-1.6225	-1.58083
80927808	chr7:80927808:G:C	3.965e-10	-1.59196	-1.73368	8.14633e-08	-1.62425	-1.56512
80927843	chr7:80927843:T:G	1.80383e-09	-1.31617e-10	-1.81064	3.23605e-07	-1.31617e-10	-1.81
80928021	chr7:80928021:G:A	1.43563e-09	-0.228057	-1.81089	2.74576e-07	-0.163371	-1.81093
80928147	chr7:80928147:T:C	1.38381e-09	-0.265337	-1.81038	2.64556e-07	-0.201817	-1.80965
80928565	chr7:80928565:G:A	1.83442e-09	-1.31617e-10	-1.79382	3.23873e-07	-1.31617e-10	-1.80917
80928773	chr7:80928773:T:G	1.41242e-09	-0.244341	-1.81091	2.70416e-07	-0.179495	-1.81007
80928919	chr7:80928919:T:G	2.12472e-09	-1.64691	-9.09645e-10	4.16245e-07	-1.55825	-9.09645e-10
80928988	chr7:80928988:A:G	9.12757e-10	-0.689385	-1.80246	2.07866e-07	-0.536183	-1.71645
80929188	chr7:80929188:T:C	1.25661e-09	-0.36158	-1.81056	2.39407e-07	-0.300714	-1.81065
80929499	chr7:80929499:CTT:C	1.26007e-09	-0.36268	-1.80671	2.40448e-07	-0.299692	-1.80733
80929513	chr7:80929513:T:C	1.34683e-09	-0.292062	-1.81074	2.58258e-07	-0.227109	-1.80846
80929558	chr7:80929558:C:T	2.08248e-09	-1.31617e-10	-1.66699	3.48256e-07	-1.31617e-10	-1.73659
80929655	chr7:80929655:T:C	1.38373e-09	-0.264993	-1.81078	2.65097e-07	-0.199017	-1.81041
80929963	chr7:80929963:C:A	1.10376e-09	-1.29742	-1.00441	5.73426e-07	-1.36974	0.131843
80930130	chr7:80930130:T:C	1.59608e-09	-0.149538	-1.78347	3.05728e-07	-0.0807848	-1.78605
80930171	chr7:80930171:T:C	1.34165e-09	-0.302356	-1.8043	2.56082e-07	-0.238954	-1.80507
80930208	chr7:80930208:T:A	2.51268e-09	-1.4792	-9.09645e-10	4.33105e-07	-1.51855	-9.09645e-10
80930414	chr7:80930414:C:A	1.17077e-09	-0.432029	-1.81086	2.26349e-07	-0.356564	-1.81088
80930518	chr7:80930518:T:A	1.31386e-09	-0.323993	-1.80359	2.51124e-07	-0.259173	-1.80441
80930847	chr7:80930847:A:C	1.23214e-09	-0.390896	-1.80091	2.35179e-07	-0.327314	-1.80186
80930872	chr7:80930872:G:A	1.96133e-09	0.0206894	-1.74762	3.79222e-07	0.100287	-1.75169
80930949	chr7:80930949:A:AAATTTCTC	2.42473e-09	-1.31617e-10	-1.51484	3.15029e-05	-1.31617e-10	2.76831
80931162	chr7:80931162:G:A	1.61638e-09	-0.136685	-1.78368	3.10282e-07	-0.0673211	-1.78472
80931213	chr7:80931213:G:A	1.16836e-09	-0.705148	-1.53981	3.2958e-07	-0.694849	-1.09686
80931297	chr7:80931297:G:A	3.82948e-09	-1.31617e-10	-1.05783	7.63219e-07	-1.31617e-10	-0.95198
80931388	chr7:80931388:T:G	1.57694e-09	-0.16701	-1.77806	3.01629e-07	-0.101406	-1.77892
80931493	chr7:80931493:C:T	7.30489e-09	-0.41201	-9.09645e-10	1.52957e-06	-0.256784	-9.09645e-10
80931551	chr7:80931551:A:G	2.90792e-09	-1.33312	-9.09645e-10	4.94632e-07	-1.38571	-9.09645e-10
80932683	chr7:80932683:A:C	1.84011e-09	-1.31617e-10	-1.79073	3.2448e-07	-1.31617e-10	-1.8073
80933184	chr7:80933184:C:T	2.81947e-09	-1.36401	-9.09645e-10	5.36585e-07	-1.3043	-9.09645e-10
80933569	chr7:80933569:ATT:A	1.7152e-09	-0.0595184	-1.80151	3.80738e-07	0.0484651	-1.69588
80933949	chr7:80933949:T:C	6.02837e-10	-1.63762	-1.26905	1.53829e-07	-1.62962	-0.924059
80934049	chr7:80934049:T:C	1.6802e-09	-0.0801336	-1.80151	3.72982e-07	0.0285194	-1.69652
80934069	chr7:80934069:C:T	4.15074e-10	-1.60045	-1.6794	8.96447e-08	-1.62536	-1.46831
80934374	chr7:80934374:A:T	3.86375e-09	-1.31617e-10	-1.04892	7.68023e-07	-1.31617e-10	-0.945706
80934382	chr7:80934382:A:G	1.75904e-09	-0.0327018	-1.80308	3.89557e-07	0.0768172	-1.70133
80934483	chr7:80934483:C:G	1.80526e-09	-1.31617e-10	-1.80985	3.31596e-07	-1.31617e-10	-1.78561
80934555	chr7:80934555:C:A	6.73117e-10	-1.62722	-1.16917	1.77499e-07	-1.61544	-0.795121
80935170	chr7:80935170:G:A	1.31165e-09	-0.364747	-1.76452	2.55585e-07	-0.278757	-1.76721
80935383	chr7:80935383:C:A	2.12509e-09	-1.64674	-9.09645e-10	4.14345e-07	-1.56283	-9.09645e-10
80935470	chr7:80935470:C:T	1.70046e-09	-0.0607638	-1.80889	3.67541e-07	0.0474616	-1.73015
80935743	chr7:80935743:C:T	1.12492e-09	-0.471975	-1.81087	2.0495e-07	-0.456536	-1.81022
80935907	chr7:80935907:C:T	8.01153e-09	-0.319673	-9.09645e-10	1.74832e-06	-0.123116	-9.09645e-10
80935954	chr7:80935954:A:G	7.07234e-10	-1.19058	-1.55637	2.64622e-07	-1.09673	-0.914489
80936813	chr7:80936813:T:C	1.86672e-09	0.029629	-1.806	4.09365e-07	0.137287	-1.7122
80937149	chr7:80937149:A:T	1.80463e-09	-1.31617e-10	-1.8102	3.23822e-07	-1.31617e-10	-1.80933
80937315	chr7:80937315:A:G	7.97157e-10	-1.00767	-1.61959	1.23903e-07	-0.959144	-1.81088
80937473	chr7:80937473:G:A	1.50878e-09	-0.182783	-1.80647	3.26598e-07	-0.0809579	-1.71984
80937568	chr7:80937568:T:C	2.42126e-09	-1.31617e-10	-1.51627	3.90155e-07	-1.31617e-10	-1.62298
80937724	chr7:80937724:A:G	2.27749e-09	-1.31617e-10	-1.57748	2.27817e-05	-1.31617e-10	2.44419
80938113	chr7:80938113:C:A	6.41535e-10	-1.34972	-1.49473	2.45532e-07	-1.27252	-0.813576
80938325	chr7:80938325:G:A	2.13686e-09	-1.64122	-9.09645e-10	3.96569e-07	-1.60668	-9.09645e-10
80938709	chr7:80938709:A:T	4.48754e-09	-1.31617e-10	-0.899249	9.04884e-07	-1.31617e-10	-0.781718
80938710	chr7:80938710:C:T	4.4874e-09	-1.31617e-10	-0.899282	9.04972e-07	-1.31617e-10	-0.781622
80939466	chr7:80939466:GAATT:G	1.8904e-09	-1.31617e-10	-1.76377	3.57865e-07	-1.31617e-10	-1.70937
80939796	chr7:80939796:T:A	2.42617e-09	-1.51424	-9.09645e-10	4.28279e-07	-1.52975	-9.09645e-10
80939940	chr7:80939940:C:T	1.8012e-08	0.490485	-9.09645e-10	3.55537e-06	0.586689	-9.09645e-10
80940826	chr7:80940826:T:G	5.38383e-10	-1.58717	-1.43257	1.56718e-07	-1.58065	-0.95443
80942148	chr7:80942148:C:T	5.29272e-10	-1.41487	-1.62194	9.48536e-08	-1.27951	-1.75768
80942723	chr7:80942723:T:A	1.80551e-09	-1.31617e-10	-1.80971	3.23386e-07	-1.31617e-10	-1.81068
80943123	chr7:80943123:T:C	9.0028e-09	-1.31617e-10	-0.203019	1.55398e-06	-1.31617e-10	-0.240952
80943277	chr7:80943277:C:A	4.57652e-10	-1.52842	-1.65378	1.00068e-07	-1.49929	-1.48439
80943326	chr7:80943326:G:T	2.58093e-09	-1.31617e-10	-1.4524	3.27384e-05	-1.31617e-10	2.80678
80944324	chr7:80944324:C:A	1.9479e-09	-1.31617e-10	-1.7338	3.40092e-07	-1.31617e-10	-1.76031
80944386	chr7:80944386:G:T	2.80333e-09	-1.31617e-10	-1.36975	4.45085e-07	-1.31617e-10	-1.49126
80944411	chr7:80944411:A:G	3.67069e-10	-1.59285	-1.80991	7.01925e-08	-1.57314	-1.76514
80944923	chr7:80944923:G:A	2.24898e-09	-1.59008	-9.09645e-10	3.93452e-07	-1.61457	-9.09645e-10
80945183	chr7:80945183:C:A	4.12207e-10	-1.52675	-1.76003	8.63657e-08	-1.49724	-1.63369
80946249	chr7:80946249:G:A	2.09445e-09	-1.31617e-10	-1.66126	4.23135e-07	-1.31617e-10	-1.54183
80946350	chr7:80946350:G:A	1.91941e-08	-1.31617e-10	0.554047	2.44942e-06	-1.31617e-10	0.214081
80946351	chr7:80946351:C:T	1.92107e-08	-1.31617e-10	0.554913	2.45158e-06	-1.31617e-10	0.214963
80946526	chr7:80946526:A:T	4.67661e-10	-1.51176	-1.64881	1.02578e-07	-1.48113	-1.47777
80946682	chr7:80946682:A:G	6.05734e-10	-1.52182	-1.38005	1.39147e-07	-1.49183	-1.16216
80947419	chr7:80947419:A:G	5.05704e-10	-1.39697	-1.68539	1.08942e-07	-1.43349	-1.46521
80947483	chr7:80947483:G:A	8.51513e-10	-1.58745	-0.973841	2.56791e-07	-1.59145	-0.449817
80947557	chr7:80947557:G:A	2.1796e-09	0.186598	-1.80801	6.20038e-07	0.584619	-1.74436
80948483	chr7:80948483:T:C	1.51923e-08	-1.31617e-10	0.320236	2.25461e-06	-1.31617e-10	0.131205
80948636	chr7:80948636:A:T	5.04678e-09	-1.31617e-10	-0.781804	9.02625e-07	-1.31617e-10	-0.784218
80949023	chr7:80949023:C:T	2.3572e-09	-1.31617e-10	-1.54308	4.78566e-07	-1.31617e-10	-1.41873
80949374	chr7:80949374:A:C	5.11482e-09	-1.31617e-10	-0.768412	9.14507e-07	-1.31617e-10	-0.77114
80950419	chr7:80950419:A:G	2.43661e-09	-1.50995	-9.09645e-10	4.20948e-07	-1.54702	-9.09645e-10
80950903	chr7:80950903:C:T	6.10226e-10	-1.18094	-1.71355	1.13092e-07	-1.1008	-1.76052
80951143	chr7:80951143:C:T	3.20835e-09	-0.367116	-0.867683	5.53924e-07	-0.0122484	-1.26025
80951429	chr7:80951429:A:G	7.09284e-10	-1.59342	-1.15063	2.00669e-07	-1.59664	-0.69123
80951463	chr7:80951463:C:T	6.49323e-10	-1.61878	-1.2136	1.64545e-07	-1.62254	-0.863798
80952211	chr7:80952211:T:C	5.55973e-09	-1.31617e-10	-0.685006	9.95073e-07	-1.31617e-10	-0.68671
80952238	chr7:80952238:T:C	5.86784e-10	-1.54758	-1.38607	1.32679e-07	-1.55754	-1.14405
80952526	chr7:80952526:C:A	2.09904e-09	-1.31617e-10	-1.65908	4.24372e-07	-1.31617e-10	-1.53891
80953260	chr7:80953260:G:A	2.77999e-09	-1.31617e-10	-1.37811	4.10391e-05	-1.31617e-10	3.03276
80953346	chr7:80953346:G:A	1.64194e-09	-0.897428	-1.00725	6.30204e-06	-0.66917	1.82827
80953403	chr7:80953403:G:A	5.92447e-10	-1.55175	-1.3723	1.34642e-07	-1.56158	-1.12533
80953495	chr7:80953495:C:T	2.17667e-09	-1.31617e-10	-1.62276	4.31459e-07	-1.31617e-10	-1.52235
80953964	chr7:80953964:A:G	5.82706e-10	-1.54772	-1.3929	1.31576e-07	-1.55785	-1.15209
80954147	chr7:80954147:G:A	6.8861e-10	-0.971992	-1.80164	1.63484e-07	-0.87469	-1.61812
80954166	chr7:80954166:G:A	6.59492e-10	-1.01544	-1.8014	1.55915e-07	-0.921363	-1.61885
80954372	chr7:80954372:A:G	2.31663e-09	-1.56044	-9.09645e-10	4.06152e-07	-1.5828	-9.09645e-10
80954659	chr7:80954659:C:T	1.85887e-09	-1.31617e-10	-1.78059	3.47106e-07	-1.31617e-10	-1.7399
80954761	chr7:80954761:A:G	3.1094e-09	-1.31617e-10	-1.26613	6.43944e-07	-1.31617e-10	-1.12191
80954786	chr7:80954786:C:T	6.22996e-09	0.190042	-0.761227	1.12386e-06	0.610767	-1.17576
80954875	chr7:80954875:GA:G	2.21589e-09	-1.31617e-10	-1.6049	4.35821e-07	-1.31617e-10	-1.51229
80955072	chr7:80955072:C:A	8.9898e-10	-1.60019	-0.90686	2.75063e-07	-1.60557	-0.366954
80955456	chr7:80955456:C:T	2.94586e-09	-1.31617e-10	-1.32015	5.69838e-07	-1.31617e-10	-1.24417
80955476	chr7:80955476:G:A	8.7043e-10	-0.765705	-1.77362	1.39909e-07	-0.838142	-1.81039
80955478	chr7:80955478:T:C	1.40313e-09	-0.830881	-1.23097	3.27359e-07	-0.742765	-1.0557
80955486	chr7:80955486:C:G	4.10488e-08	-1.31617e-10	1.31421	3.63383e-06	-1.31617e-10	0.608518
80955998	chr7:80955998:A:G	8.46786e-10	-1.22205	-1.34481	1.78386e-07	-1.15372	-1.25186
80956213	chr7:80956213:T:G	9.30031e-10	-1.22011	-1.25298	1.92212e-07	-1.15018	-1.18075
80956227	chr7:80956227:G:A	2.04464e-09	-1.64644	-0.0388905	7.89112e-07	-1.64531	0.726694
80956293	chr7:80956293:G:C	9.12764e-10	-1.20619	-1.28564	1.88431e-07	-1.13493	-1.21587
80956382	chr7:80956382:T:C	9.0606e-10	-1.22863	-1.27058	1.86943e-07	-1.15942	-1.1993
80956533	chr7:80956533:G:A	9.17094e-10	-1.18449	-1.30261	1.89493e-07	-1.11137	-1.2338
80956750	chr7:80956750:T:C	1.82717e-09	-1.31617e-10	-1.79779	3.30866e-07	-1.31617e-10	-1.78781
80956998	chr7:80956998:GCACAGTGGCGCGATCCCGGCT:G	3.62401e-09	-1.31617e-10	-1.11297	6.51988e-07	-1.31617e-10	-1.1095
80957108	chr7:80957108:G:A	9.54138e-10	-1.20311	-1.2444	1.97596e-07	-1.13195	-1.17135
80957124	chr7:80957124:T:C	2.88183e-09	-1.34213	-9.09645e-10	4.92285e-07	-1.39047	-9.09645e-10
80957209	chr7:80957209:A:T	1.96779e-09	-1.31617e-10	-1.72365	3.30705e-07	-1.31617e-10	-1.7883
80957224	chr7:80957224:C:T	7.63475e-10	-1.16066	-1.50977	1.65651e-07	-1.08968	-1.38996
80957261	chr7:80957261:T:A	9.85842e-10	-1.16171	-1.25311	2.03157e-07	-1.09141	-1.18414
80957463	chr7:80957463:C:T	8.79337e-10	-1.30122	-1.22792	1.7964e-07	-1.24094	-1.15763
80957640	chr7:80957640:C:T	3.5048e-09	-1.31617e-10	-1.14642	5.47817e-07	-1.31617e-10	-1.28358
80957789	chr7:80957789:T:C	1.90217e-09	-1.31617e-10	-1.75756	3.25871e-07	-1.31617e-10	-1.80302
80957867	chr7:80957867:C:T	8.098e-10	-1.30958	-1.30194	1.6498e-07	-1.25034	-1.23336
80957918	chr7:80957918:T:G	8.50305e-10	-1.27246	-1.29025	1.7362e-07	-1.20947	-1.22319
80957919	chr7:80957919:A:G	9.35566e-10	-1.27803	-1.18913	1.92618e-07	-1.21504	-1.11378
80957976	chr7:80957976:A:G	9.30839e-10	-1.26448	-1.20774	1.91326e-07	-1.20016	-1.13539
80957987	chr7:80957987:G:A	4.13209e-09	-1.31617e-10	-0.98177	0.000176383	-1.31617e-10	4.49089
80958018	chr7:80958018:T:C	8.35292e-10	-1.32105	-1.25948	1.69932e-07	-1.26156	-1.19256
80958178	chr7:80958178:A:G	1.90118e-09	-1.31617e-10	-1.75808	3.35222e-07	-1.31617e-10	-1.77473
80958595	chr7:80958595:C:T	4.24993e-09	-1.31617e-10	-0.953653	9.29875e-07	-1.31617e-10	-0.754475
80958646	chr7:80958646:A:T	1.1443e-09	-1.15598	-1.10978	2.37348e-07	-1.08692	-1.03308
80958910	chr7:80958910:T:G	2.45818e-09	-1.31617e-10	-1.50113	3.99282e-07	-1.31617e-10	-1.59986
80958931	chr7:80958931:A:T	2.80271e-09	-1.31617e-10	-1.36997	5.3123e-07	-1.31617e-10	-1.31433
80959023	chr7:80959023:C:T	3.6033e-09	-1.31617e-10	-1.1187	6.53124e-07	-1.31617e-10	-1.10776
80959439	chr7:80959439:T:G	4.24189e-09	0.849703	-1.80525	1.25109e-06	1.3431	-1.80085
80959579	chr7:80959579:A:G	8.12262e-10	-1.08376	-1.52473	2.5699e-07	-1.05279	-0.987702
80959901	chr7:80959901:C:T	3.88908e-09	-1.31617e-10	-1.04238	6.75363e-07	-1.31617e-10	-1.07428
80959987	chr7:80959987:T:G	3.78561e-09	-1.31617e-10	-1.06935	6.71576e-07	-1.31617e-10	-1.0799
80960297	chr7:80960297:TTAA:T	1.89388e-09	-1.42754	-0.334391	5.84088e-07	-1.41603	0.196555
80960349	chr7:80960349:T:G	4.79539e-09	-0.8329	-9.09645e-10	8.42371e-07	-0.853305	-9.09645e-10
80960585	chr7:80960585:C:T	3.87958e-09	-1.31617e-10	-1.04483	6.88923e-07	-1.31617e-10	-1.0544
80961044	chr7:80961044:C:T	2.49041e-09	0.306565	-1.79467	6.73761e-07	0.727927	-1.80458
80961136	chr7:80961136:T:C	6.03505e-10	-1.47052	-1.43503	2.96087e-07	-1.47829	-0.420586
80961202	chr7:80961202:T:C	5.91874e-10	-1.47822	-1.44679	2.89189e-07	-1.48568	-0.436765
80961367	chr7:80961367:G:A	4.86203e-09	-1.31617e-10	-0.819098	7.10443e-07	-1.31617e-10	-1.02364
80961912	chr7:80961912:G:T	4.75019e-10	-1.38291	-1.76205	9.29935e-08	-1.47654	-1.58045
80962194	chr7:80962194:A:G	2.49097e-09	-1.48788	-9.09645e-10	4.10124e-07	-1.57306	-9.09645e-10
80962247	chr7:80962247:G:A	4.00331e-09	-1.31617e-10	-1.01343	7.18184e-07	-1.31617e-10	-1.0128
80962314	chr7:80962314:G:A	3.43551e-09	-1.31617e-10	-1.16639	6.11632e-07	-1.31617e-10	-1.1734
80962356	chr7:80962356:A:C	5.05774e-09	-1.31617e-10	-0.779634	7.34219e-07	-1.31617e-10	-0.990719
80962394	chr7:80962394:C:G	4.20723e-09	-1.31617e-10	-0.96375	7.53722e-07	-1.31617e-10	-0.964502
80962937	chr7:80962937:T:G	4.50972e-09	-0.321569	-0.57275	1.19368e-06	-0.280088	-0.224643
80963030	chr7:80963030:A:G	3.78847e-09	-1.31617e-10	-1.06859	6.68934e-07	-1.31617e-10	-1.08384
80963067	chr7:80963067:T:A	4.46351e-09	-1.31617e-10	-0.90462	7.95339e-07	-1.31617e-10	-0.910757
80963110	chr7:80963110:C:A	4.35409e-09	-1.31617e-10	-0.929439	7.76273e-07	-1.31617e-10	-0.935021
80963160	chr7:80963160:T:G	4.35221e-09	-1.31617e-10	-0.929872	7.75808e-07	-1.31617e-10	-0.935621
80963251	chr7:80963251:TA:T	8.45141e-10	-1.26982	-1.29899	3.87813e-07	-1.2137	-0.4153
80963509	chr7:80963509:A:T	2.45305e-09	-1.50322	-9.09645e-10	4.23476e-07	-1.54103	-9.09645e-10
80963784	chr7:80963784:A:C	4.27912e-09	-1.31617e-10	-0.946808	7.62822e-07	-1.31617e-10	-0.952501
80963789	chr7:80963789:C:T	4.35221e-09	-1.31617e-10	-0.929872	7.75808e-07	-1.31617e-10	-0.935621
80964225	chr7:80964225:A:C	4.35221e-09	-1.31617e-10	-0.929872	7.75808e-07	-1.31617e-10	-0.935621
80964350	chr7:80964350:C:T	7.03295e-10	-1.28345	-1.46908	2.71948e-07	-1.23305	-0.750869
80964392	chr7:80964392:G:A	1.84271e-09	-1.31617e-10	-1.78932	3.23432e-07	-1.31617e-10	-1.81054
80964654	chr7:80964654:C:G	4.39756e-09	-1.31617e-10	-0.919505	7.8354e-07	-1.31617e-10	-0.925703
80964735	chr7:80964735:CAT:C	4.46552e-09	-1.31617e-10	-0.904168	7.95887e-07	-1.31617e-10	-0.910068
80964825	chr7:80964825:C:CT	4.23455e-09	-1.31617e-10	-0.957278	7.55593e-07	-1.31617e-10	-0.962023
80965052	chr7:80965052:C:T	4.18034e-09	-1.31617e-10	-0.970163	7.49433e-07	-1.31617e-10	-0.970208
80965095	chr7:80965095:G:C	9.1847e-10	-0.837955	-1.64765	1.98763e-07	-0.766443	-1.53097
80965184	chr7:80965184:A:G	4.00241e-09	-1.31617e-10	-1.01366	7.15861e-07	-1.31617e-10	-1.01604
80965299	chr7:80965299:C:T	2.03881e-09	-1.31617e-10	-1.68819	3.96166e-07	-1.31617e-10	-1.60769
80965373	chr7:80965373:T:C	4.11736e-09	-1.31617e-10	-0.985343	7.3741e-07	-1.31617e-10	-0.986381
80965381	chr7:80965381:C:T	3.44817e-09	-1.31617e-10	-1.16271	6.34099e-07	-1.31617e-10	-1.13732
80965602	chr7:80965602:C:T	1.81621e-09	-1.31617e-10	-1.8038	3.34861e-07	-1.31617e-10	-1.77581
80965655	chr7:80965655:C:T	2.52798e-09	-1.31617e-10	-1.47313	4.59351e-07	-1.31617e-10	-1.45971
80965711	chr7:80965711:T:C	4.35113e-09	-1.31617e-10	-0.93012	7.6211e-07	-1.31617e-10	-0.953434
80965712	chr7:80965712:C:A	4.34049e-09	-1.31617e-10	-0.932568	7.60422e-07	-1.31617e-10	-0.955652
80965771	chr7:80965771:T:C	1.89612e-09	-1.31617e-10	-1.76074	3.42715e-07	-1.31617e-10	-1.75263
80966075	chr7:80966075:A:C	1.97288e-09	-1.31617e-10	-1.72106	3.51491e-07	-1.31617e-10	-1.72734
80966083	chr7:80966083:T:C	4.79793e-09	-1.31617e-10	-0.83237	7.81956e-07	-1.31617e-10	-0.927726
80966306	chr7:80966306:T:C	4.76962e-10	-1.37298	-1.76789	1.72402e-07	-1.34253	-1.09717
80966738	chr7:80966738:A:G	2.66829e-09	-1.31617e-10	-1.41912	4.66631e-07	-1.31617e-10	-1.44399
80967139	chr7:80967139:C:T	5.51932e-09	-1.31617e-10	-0.6923	1.1098e-06	-1.31617e-10	-0.577589
80967195	chr7:80967195:G:A	1.83588e-09	-1.31617e-10	-1.79303	3.24334e-07	-1.31617e-10	-1.80775
80967209	chr7:80967209:T:C	4.07153e-10	-1.63121	-1.66791	6.33055e-08	-1.63061	-1.81094
80967368	chr7:80967368:C:A	1.89647e-09	-1.31617e-10	-1.76056	3.37882e-07	-1.31617e-10	-1.76683
80967374	chr7:80967374:T:C	1.90062e-09	-1.31617e-10	-1.75837	3.38593e-07	-1.31617e-10	-1.76473
80967412	chr7:80967412:TGATTCAA:T	5.2404e-10	-1.23795	-1.80879	1.3633e-07	-1.27766	-1.39678
80967561	chr7:80967561:G:A	5.30783e-10	-1.26418	-1.76978	1.91997e-07	-1.22918	-1.10287
80967696	chr7:80967696:T:C	8.88863e-09	-1.31617e-10	-0.215781	1.24876e-06	-1.31617e-10	-0.459618
80967702	chr7:80967702:G:C	1.89286e-09	-1.31617e-10	-1.76246	3.36846e-07	-1.31617e-10	-1.7699
80967871	chr7:80967871:C:A	5.0849e-10	-1.31132	-1.76554	1.86348e-07	-1.27826	-1.08365
80967994	chr7:80967994:A:AC	1.94509e-09	-1.31617e-10	-1.73525	3.58843e-07	-1.31617e-10	-1.70664
80967995	chr7:80967995:C:T	2.66502e-09	-1.42034	-9.09645e-10	4.58681e-07	-1.46117	-9.09645e-10
80967997	chr7:80967997:C:T	5.11133e-10	-1.3055	-1.76618	1.86772e-07	-1.27201	-1.08762
80968048	chr7:80968048:G:T	1.87144e-09	-1.31617e-10	-1.77385	3.3415e-07	-1.31617e-10	-1.77794
80968208	chr7:80968208:T:A	3.63545e-10	-1.61656	-1.79584	7.12986e-08	-1.56836	-1.75429
80968314	chr7:80968314:T:C	4.53003e-09	-1.31617e-10	-0.889826	7.34765e-07	-1.31617e-10	-0.989975
80968391	chr7:80968391:C:T	1.87729e-09	-1.31617e-10	-1.77073	3.34551e-07	-1.31617e-10	-1.77674
80968452	chr7:80968452:C:T	1.86747e-09	-1.31617e-10	-1.77597	3.33057e-07	-1.31617e-10	-1.78121
80968945	chr7:80968945:C:T	5.33692e-10	-1.22166	-1.80683	1.41941e-07	-1.26365	-1.37047
80969284	chr7:80969284:A:G	5.38443e-10	-1.20956	-1.81006	1.43302e-07	-1.1883	-1.43627
80969344	chr7:80969344:A:G	1.81199e-09	-1.31617e-10	-1.80613	3.29492e-07	-1.31617e-10	-1.79197
80969661	chr7:80969661:C:T	5.20494e-10	-1.24438	-1.80916	1.40381e-07	-1.22423	-1.42094
80969671	chr7:80969671:G:T	6.06748e-09	-1.31617e-10	-0.597611	9.17518e-07	-1.31617e-10	-0.767853
80969770	chr7:80969770:T:C	4.04678e-09	-1.31617e-10	-1.00263	7.46592e-07	-1.31617e-10	-0.974006
80969775	chr7:80969775:T:C	1.98862e-09	-1.31617e-10	-1.71311	3.41252e-07	-1.31617e-10	-1.75691
80969826	chr7:80969826:T:C	5.1691e-10	-1.25014	-1.8103	1.37037e-07	-1.22832	-1.44095
80970530	chr7:80970530:A:G	4.93619e-10	-1.29761	-1.80893	1.33604e-07	-1.27689	-1.41776
80970736	chr7:80970736:A:G	1.84855e-09	-1.31617e-10	-1.78615	3.36698e-07	-1.31617e-10	-1.77034
80970812	chr7:80970812:G:A	2.97817e-09	-1.31617e-10	-1.30925	4.55542e-07	-1.31617e-10	-1.46804
80970842	chr7:80970842:G:A	4.95436e-10	-1.29336	-1.80951	1.28961e-07	-1.32812	-1.40189
80970862	chr7:80970862:G:A	5.79087e-08	1.65831	-9.09645e-10	1.28087e-05	1.86835	-9.09645e-10
80971662	chr7:80971662:C:T	1.86156e-09	-1.31617e-10	-1.77914	3.39596e-07	-1.31617e-10	-1.76177
80971966	chr7:80971966:C:T	9.31e-10	-1.63068	-0.841373	1.1213e-07	-1.55295	-1.31692
80972663	chr7:80972663:C:G	4.97487e-10	-1.28884	-1.8099	1.32639e-07	-1.26608	-1.43582
80973130	chr7:80973130:A:G	1.91672e-09	-1.31617e-10	-1.74994	3.65052e-07	-1.31617e-10	-1.68949
80973468	chr7:80973468:G:A	2.26262e-09	-1.31617e-10	-1.58403	4.56434e-07	-1.31617e-10	-1.46608
80973622	chr7:80973622:T:C	4.16556e-09	-1.31617e-10	-0.973703	6.79515e-07	-1.31617e-10	-1.06815
80973846	chr7:80973846:G:A	1.04009e-09	-0.595894	-1.76536	2.55473e-07	-0.237282	-1.80913
80973864	chr7:80973864:G:A	6.74074e-10	-1.07371	-1.72126	1.32582e-07	-1.12073	-1.58159
80974236	chr7:80974236:C:T	7.53204e-10	-1.03586	-1.64812	1.67645e-07	-1.09099	-1.37669
80974366	chr7:80974366:G:A	1.85211e-09	-1.31617e-10	-1.78423	3.48064e-07	-1.31617e-10	-1.73714
80975087	chr7:80975087:C:G	2.66417e-09	-1.31617e-10	-1.42066	4.78672e-07	-1.31617e-10	-1.41851
80975127	chr7:80975127:C:T	1.80354e-09	-1.31617e-10	-1.8108	3.23422e-07	-1.31617e-10	-1.81057
80975217	chr7:80975217:C:T	6.95712e-10	-1.09208	-1.67129	2.65291e-07	-1.0372	-0.971503
80975522	chr7:80975522:A:C	3.19434e-09	-1.23917	-9.09645e-10	5.12927e-07	-1.34939	-9.09645e-10
80975777	chr7:80975777:T:C	8.9533e-10	-0.8611	-1.65002	2.10962e-07	-0.9202	-1.31765
80975913	chr7:80975913:G:A	1.93391e-09	-1.31617e-10	-1.74101	3.2719e-07	-1.31617e-10	-1.79898
80976058	chr7:80976058:C:T	3.75044e-10	-1.62656	-1.75471	6.4445e-08	-1.62515	-1.79856
80976149	chr7:80976149:G:A	3.50048e-10	-1.63978	-1.81046	6.93189e-08	-1.63964	-1.71117
80976200	chr7:80976200:A:C	3.87792e-10	-1.62112	-1.72672	6.41591e-08	-1.62061	-1.80755
80976334	chr7:80976334:G:T	3.09362e-09	-1.27121	-9.09645e-10	4.99043e-07	-1.37683	-9.09645e-10
80976591	chr7:80976591:GA:G	1.80352e-09	-1.31617e-10	-1.81081	3.23537e-07	-1.31617e-10	-1.81021
80977165	chr7:80977165:C:T	2.78481e-09	-1.37637	-9.09645e-10	4.97483e-07	-1.37996	-9.09645e-10
80977176	chr7:80977176:G:T	1.80352e-09	-1.31617e-10	-1.81082	3.23533e-07	-1.31617e-10	-1.81022
80977357	chr7:80977357:G:A	6.99728e-10	-1.00558	-1.75204	1.55946e-07	-1.06562	-1.47439
80977389	chr7:80977389:G:A	6.52495e-10	-1.12173	-1.70577	1.53826e-07	-1.17879	-1.37491
80977545	chr7:80977545:G:A	6.36841e-10	-1.09522	-1.75657	1.41603e-07	-1.15056	-1.48594
80977617	chr7:80977617:AG:A	6.8419e-10	-0.982515	-1.79756	1.54059e-07	-0.993928	-1.55826
80977892	chr7:80977892:G:C	4.06654e-10	-1.62178	-1.67856	6.38784e-08	-1.62163	-1.81091
80978578	chr7:80978578:T:C	3.13071e-09	-1.31617e-10	-1.25929	4.46317e-07	-1.31617e-10	-1.48849
80978856	chr7:80978856:G:A	1.80334e-09	-1.31617e-10	-1.81092	3.23455e-07	-1.31617e-10	-1.81046
80978859	chr7:80978859:C:T	2.15675e-09	-1.63195	-9.09645e-10	3.81076e-07	-1.64653	-9.09645e-10
80979915	chr7:80979915:C:T	4.12085e-10	-1.63699	-1.65009	6.32078e-08	-1.63366	-1.80944
80980631	chr7:80980631:C:A	6.14982e-10	-1.24799	-1.63872	1.39295e-07	-1.29886	-1.35407
80980734	chr7:80980734:C:A	3.78961e-09	-1.31617e-10	-1.06829	5.21562e-07	-1.31617e-10	-1.3327
80980773	chr7:80980773:C:T	2.5462e-09	-1.46595	-9.09645e-10	4.27909e-07	-1.53061	-9.09645e-10
80981055	chr7:80981055:C:T	4.33793e-09	-1.31617e-10	-0.933158	8.03719e-07	-1.31617e-10	-0.900275
80981230	chr7:80981230:G:A	1.91706e-09	-1.31617e-10	-1.74976	3.24358e-07	-1.31617e-10	-1.80768
80981253	chr7:80981253:A:G	3.64937e-10	-1.62876	-1.77982	9.89625e-08	-1.62823	-1.36656
80981461	chr7:80981461:C:T	5.02899e-10	-1.28092	-1.807	9.30648e-08	-1.37822	-1.67801
80982028	chr7:80982028:A:T	1.85491e-09	-1.31617e-10	-1.78272	3.56345e-07	-1.31617e-10	-1.71363
80982039	chr7:80982039:A:G	4.10553e-10	-1.47988	-1.81093	7.95976e-08	-1.49955	-1.71299
80982514	chr7:80982514:T:C	5.95288e-10	-1.53239	-1.38687	2.01589e-07	-1.58451	-0.698783
80982770	chr7:80982770:T:A	2.25474e-09	-1.58752	-9.09645e-10	3.96467e-07	-1.60693	-9.09645e-10
80982831	chr7:80982831:A:G	2.63062e-09	-1.31617e-10	-1.43334	5.49317e-07	-1.31617e-10	-1.28085
80983161	chr7:80983161:C:T	5.35753e-09	-1.31617e-10	-0.722052	9.0286e-07	-1.31617e-10	-0.783958
80983588	chr7:80983588:GA:G	1.9362e-09	-1.31617e-10	-1.73983	3.44889e-07	-1.31617e-10	-1.7463
80984118	chr7:80984118:C:G	6.36839e-10	-1.44847	-1.40332	1.44903e-07	-1.47408	-1.13938
80985113	chr7:80985113:G:A	5.98679e-09	-1.31617e-10	-0.610999	8.80354e-07	-1.31617e-10	-0.809201
80985669	chr7:80985669:A:G	8.06782e-10	-1.64478	-0.970478	3.58269e-07	-1.64682	-0.0614191
80986541	chr7:80986541:T:C	1.52707e-09	-1.64432	-0.332886	4.90421e-07	-1.64685	0.25259
80986764	chr7:80986764:C:T	1.84365e-09	-1.31617e-10	-1.78881	3.25885e-07	-1.31617e-10	-1.80298
80987064	chr7:80987064:G:A	6.50991e-10	-1.63376	-1.19606	1.67542e-07	-1.64636	-0.821935
80987223	chr7:80987223:G:C	1.96379e-09	-1.31617e-10	-1.72568	3.5529e-07	-1.31617e-10	-1.71659
80987259	chr7:80987259:T:C	2.53341e-09	-1.31617e-10	-1.47099	3.9421e-07	-1.31617e-10	-1.61264
80987318	chr7:80987318:C:G	5.4341e-09	-1.17636	0.468503	2.65083e-05	-1.15969	3.75538
80987792	chr7:80987792:T:C	1.32648e-08	-1.31617e-10	0.184558	1.31704e-06	-1.31617e-10	-0.406386
80987850	chr7:80987850:G:A	1.54645e-09	-1.38447	-0.580124	7.11359e-07	-1.38076	0.358415
80987989	chr7:80987989:T:C	1.34706e-09	-0.618136	-1.4845	2.23123e-07	-0.524754	-1.65705
80988160	chr7:80988160:A:C	3.61466e-10	-1.64419	-1.77395	8.21366e-08	-1.62859	-1.55255
80988438	chr7:80988438:C:T	4.49347e-09	-1.31617e-10	-0.897928	7.79638e-07	-1.31617e-10	-0.930695
80988471	chr7:80988471:T:C	5.57511e-09	-1.31617e-10	-0.682242	9.61537e-07	-1.31617e-10	-0.720992
80988632	chr7:80988632:T:C	2.63814e-09	-1.15043	-0.28005	7.38321e-07	-1.03901	0.0538634
80989386	chr7:80989386:T:C	4.0368e-09	-1.31617e-10	-1.0051	7.88732e-07	-1.31617e-10	-0.919099
80989419	chr7:80989419:T:C	7.84372e-10	-1.60788	-1.03555	2.65151e-07	-1.58271	-0.426517
80989568	chr7:80989568:GA:G	8.10109e-10	-1.62135	-0.989794	2.76874e-07	-1.60048	-0.365478
80989878	chr7:80989878:T:C	1.73651e-09	-1.15332	-0.695351	4.10539e-06	-1.09741	1.82794
80990259	chr7:80990259:A:G	4.61802e-10	-1.64632	-1.52685	1.07922e-07	-1.63521	-1.2729
80990291	chr7:80990291:C:T	6.85969e-10	-1.0241	-1.75338	1.44637e-07	-1.0968	-1.5185
80990349	chr7:80990349:A:G	7.29393e-10	-0.965273	-1.75082	1.53639e-07	-1.04187	-1.51305
80990491	chr7:80990491:C:T	3.07433e-09	-1.31617e-10	-1.27747	6.16744e-07	-1.31617e-10	-1.16507
80990974	chr7:80990974:C:T	4.48969e-09	-1.31617e-10	-0.898771	8.14479e-07	-1.31617e-10	-0.886977
80991501	chr7:80991501:T:A	1.44094e-09	-1.64376	-0.3915	3.19844e-07	-1.6468	-0.174891
80991568	chr7:80991568:C:T	1.8562e-09	-1.31617e-10	-1.78203	3.28679e-07	-1.31617e-10	-1.79444
80991651	chr7:80991651:C:T	5.99212e-09	-1.31617e-10	-0.610109	1.07732e-06	-1.31617e-10	-0.607298
80992471	chr7:80992471:G:A	9.12523e-10	-0.878248	-1.61385	2.50992e-07	-0.673548	-1.39056
80992553	chr7:80992553:A:C	3.68959e-09	-1.31617e-10	-1.09504	6.29984e-07	-1.31617e-10	-1.14383
80992749	chr7:80992749:T:C	3.0423e-09	-1.31617e-10	-1.28794	4.8218e-07	-1.31617e-10	-1.41121
80993089	chr7:80993089:T:TACATTTCA	1.52424e-09	-0.50927	-1.46979	2.36296e-07	-0.71162	-1.41282
80993452	chr7:80993452:T:C	1.84599e-09	-1.31617e-10	-1.78754	3.39251e-07	-1.31617e-10	-1.76278
80993507	chr7:80993507:T:G	5.34131e-09	-1.31617e-10	-0.725084	9.33381e-07	-1.31617e-10	-0.750712
80993551	chr7:80993551:G:A	3.16871e-09	0.126675	-1.3739	3.59208e-07	-0.378469	-1.32715
80993713	chr7:80993713:C:T	7.08325e-10	-1.51494	-1.23047	2.99185e-07	-1.50047	-0.387994
80994014	chr7:80994014:A:G	3.84698e-09	-1.31617e-10	-1.05326	5.34564e-07	-1.31617e-10	-1.30807
80994576	chr7:80994576:A:G	1.23896e-09	-1.43536	-0.750927	1.38325e-06	-1.2409	0.883563
80994789	chr7:80994789:G:A	3.81764e-09	-1.31617e-10	-1.06092	6.15446e-07	-1.31617e-10	-1.16718
80994940	chr7:80994940:A:T	3.92133e-10	-1.60988	-1.72683	6.80732e-08	-1.57006	-1.79888
80994970	chr7:80994970:A:G	6.71069e-10	-1.33425	-1.46518	8.93813e-08	-1.32798	-1.76864
80995028	chr7:80995028:G:A	2.25299e-08	0.71429	-9.09645e-10	3.26467e-06	0.501389	-9.09645e-10
80995329	chr7:80995329:T:A	2.08392e-09	-1.31617e-10	-1.6663	3.67595e-07	-1.31617e-10	-1.68254
80995566	chr7:80995566:G:A	1.01465e-09	-0.808114	-1.5779	1.49166e-07	-0.789891	-1.79457
80996210	chr7:80996210:G:A	1.04819e-09	-0.751682	-1.60181	1.56864e-07	-0.73384	-1.80031
80996490	chr7:80996490:C:T	2.37764e-09	-1.31617e-10	-1.53444	4.64245e-07	-1.31617e-10	-1.44911
80996551	chr7:80996551:T:G	6.73035e-10	-1.27409	-1.52242	9.56431e-08	-1.27495	-1.75395
80996635	chr7:80996635:G:T	2.32831e-09	-1.55541	-9.09645e-10	4.00723e-07	-1.59625	-9.09645e-10
80996870	chr7:80996870:C:T	2.41426e-09	-0.484826	-1.03433	3.21822e-07	-0.165138	-1.65039
80997056	chr7:80997056:T:C	1.70783e-09	-0.756983	-1.10835	2.23155e-07	-0.492281	-1.68938
80997201	chr7:80997201:G:A	3.68156e-09	-1.31617e-10	-1.09722	6.06874e-07	-1.31617e-10	-1.1812
80997358	chr7:80997358:A:G	4.54802e-09	-0.885863	-9.09645e-10	9.47309e-07	-0.735901	-9.09645e-10
80997539	chr7:80997539:G:A	2.38185e-09	-1.31617e-10	-1.53268	4.65519e-07	-1.31617e-10	-1.44637
80997867	chr7:80997867:C:G	2.8891e-09	-0.221571	-1.11804	4.20991e-07	0.140627	-1.68754
80998112	chr7:80998112:A:G	2.96846e-09	-1.31617e-10	-1.31251	5.07767e-07	-1.31617e-10	-1.3595
80998620	chr7:80998620:C:T	9.81373e-10	-0.617967	-1.80139	3.19734e-07	-0.0122711	-1.80977
80998721	chr7:80998721:G:A	1.94103e-09	-1.31617e-10	-1.73734	3.56754e-07	-1.31617e-10	-1.71248
80999236	chr7:80999236:C:T	2.26888e-09	-0.0159854	-1.56528	4.91003e-07	0.152504	-1.54558
80999576	chr7:80999576:T:C	2.59916e-09	-1.31617e-10	-1.44537	4.26028e-07	-1.31617e-10	-1.53502
81000035	chr7:81000035:A:AT	5.3685e-10	-1.58403	-1.43856	6.74884e-08	-1.61097	-1.7666
81000201	chr7:81000201:G:A	1.60823e-09	-0.114976	-1.81045	5.81236e-07	0.574182	-1.79855
81000606	chr7:81000606:T:C	1.8228e-09	-1.31617e-10	-1.80018	3.3068e-07	-1.31617e-10	-1.78837
81000858	chr7:81000858:C:T	1.82201e-09	-1.31617e-10	-1.80062	3.23354e-07	-1.31617e-10	-1.81078
81001200	chr7:81001200:G:A	5.01811e-10	-1.64068	-1.44941	6.28912e-08	-1.64496	-1.80316
81001366	chr7:81001366:T:C	1.48803e-09	-0.21505	-1.78805	5.21785e-07	0.478058	-1.81033
81001598	chr7:81001598:A:G	8.2219e-10	-1.63045	-0.965887	6.58571e-08	-1.63882	-1.76322
81001877	chr7:81001877:C:T	5.71181e-08	-0.271038	1.9156	3.20416e-05	0.286649	2.49862
81002291	chr7:81002291:A:G	2.02515e-09	-1.31617e-10	-1.69491	3.65829e-07	-1.31617e-10	-1.68736
81002385	chr7:81002385:C:T	3.21074e-09	-1.31617e-10	-1.23405	5.27268e-07	-1.31617e-10	-1.32182
81002709	chr7:81002709:T:C	9.87808e-10	-1.50945	-0.903373	7.05377e-08	-1.54881	-1.78457
81003571	chr7:81003571:C:A	3.22278e-09	-1.31617e-10	-1.23031	5.55076e-07	-1.31617e-10	-1.27042
81003618	chr7:81003618:T:A	2.71435e-09	-1.31617e-10	-1.402	4.43091e-07	-1.31617e-10	-1.49575
81004096	chr7:81004096:C:T	1.837e-09	-1.31617e-10	-1.79242	3.24141e-07	-1.31617e-10	-1.80835
81004130	chr7:81004130:G:A	1.93921e-09	-1.31617e-10	-1.73828	3.56844e-07	-1.31617e-10	-1.71223
81004138	chr7:81004138:G:A	5.13552e-10	-1.36239	-1.70457	1.15581e-07	-1.08843	-1.75113
81004177	chr7:81004177:G:A	4.95174e-09	-1.31617e-10	-0.800815	1.00224e-06	-1.31617e-10	-0.679537
81005316	chr7:81005316:C:A	6.11867e-10	-1.63612	-1.25568	2.01258e-07	-1.60995	-0.674987
81005596	chr7:81005596:T:G	3.17201e-09	0.266912	-1.5131	1.38889e-06	1.01023	-1.36349
81005684	chr7:81005684:C:A	3.55422e-09	-1.31617e-10	-1.13242	6.35439e-07	-1.31617e-10	-1.13521
81005833	chr7:81005833:C:T	2.05835e-09	-1.31617e-10	-1.67865	3.73515e-07	-1.31617e-10	-1.66657
81005839	chr7:81005839:A:G	3.4292e-09	-1.31617e-10	-1.16823	6.01675e-07	-1.31617e-10	-1.18981
81006057	chr7:81006057:C:T	4.08103e-10	-1.57695	-1.71984	9.78278e-08	-1.63403	-1.37229
81006143	chr7:81006143:G:A	2.3662e-09	-0.494923	-1.04435	3.18472e-07	-0.0939223	-1.73207
81006349	chr7:81006349:A:T	4.89596e-10	-1.64008	-1.47465	7.13208e-08	-1.64673	-1.67561
81006698	chr7:81006698:G:A	1.82847e-09	-1.31617e-10	-1.79707	3.23937e-07	-1.31617e-10	-1.80898
81006705	chr7:81006705:T:C	2.5011e-09	-0.126529	-1.3573	3.88679e-07	0.178596	-1.80537
81007087	chr7:81007087:T:C	2.89109e-09	-1.31617e-10	-1.33892	5.53394e-07	-1.31617e-10	-1.27345
81007133	chr7:81007133:T:C	2.01622e-09	0.0256586	-1.72499	8.14154e-07	0.750517	-1.63789
81007195	chr7:81007195:C:G	2.99399e-09	0.0393204	-1.34327	4.66251e-07	0.359084	-1.80388
81007255	chr7:81007255:C:A	3.89149e-09	-1.31617e-10	-1.04176	5.98814e-07	-1.31617e-10	-1.19457
81007279	chr7:81007279:T:A	4.03195e-09	-1.0063	-9.09645e-10	8.20703e-07	-0.879365	-9.09645e-10
81007326	chr7:81007326:G:A	1.50708e-09	-0.265327	-1.72505	5.88489e-07	0.427628	-1.63959
81007593	chr7:81007593:T:A	7.1756e-10	-1.23442	-1.49803	9.19973e-08	-1.32425	-1.74352
81007970	chr7:81007970:A:T	1.98769e-09	-1.31617e-10	-1.71358	3.48724e-07	-1.31617e-10	-1.73524
81008260	chr7:81008260:G:A	1.80391e-09	-1.31617e-10	-1.8106	3.23482e-07	-1.31617e-10	-1.81038
81008465	chr7:81008465:A:T	2.89036e-09	-1.31617e-10	-1.33917	5.53258e-07	-1.31617e-10	-1.2737
81009353	chr7:81009353:G:A	9.49615e-10	-1.6378	-0.814453	1.10656e-07	-1.64635	-1.23675
81009439	chr7:81009439:T:A	7.48556e-10	-1.63992	-1.05024	9.22089e-08	-1.64694	-1.41853
81009495	chr7:81009495:C:T	4.00937e-10	-1.54349	-1.77102	7.43421e-08	-1.46998	-1.81087
81010104	chr7:81010104:T:G	1.14991e-09	-0.500245	-1.76063	4.23593e-07	0.176902	-1.71765
81010351	chr7:81010351:A:G	2.50956e-09	-1.31617e-10	-1.48045	4.50805e-07	-1.31617e-10	-1.47849
81010693	chr7:81010693:C:A	6.1419e-10	-1.63804	-1.24996	7.87506e-08	-1.64656	-1.57668
81010990	chr7:81010990:A:G	4.69302e-10	-1.6411	-1.51597	6.93998e-08	-1.64699	-1.70265
81011002	chr7:81011002:T:C	2.5372e-09	-1.46949	-9.09645e-10	4.34725e-07	-1.51481	-9.09645e-10
81011349	chr7:81011349:G:T	4.15571e-10	-1.62833	-1.65033	6.42179e-08	-1.64136	-1.78589
81011614	chr7:81011614:G:T	2.03229e-09	-1.31617e-10	-1.69139	3.2794e-07	-1.31617e-10	-1.7967
81011774	chr7:81011774:A:C	5.50217e-10	-1.38308	-1.61491	1.50123e-06	-1.45215	1.17666
81011814	chr7:81011814:A:T	2.14083e-09	-1.31617e-10	-1.63936	3.92024e-07	-1.31617e-10	-1.6182
81011884	chr7:81011884:C:G	7.57837e-10	-1.64311	-1.03473	9.32112e-08	-1.64726	-1.4074
81011982	chr7:81011982:G:A	3.23713e-09	-1.22587	-9.09645e-10	6.37727e-07	-1.13161	-9.09645e-10
81012505	chr7:81012505:A:G	9.44523e-10	-1.64416	-0.813467	1.10401e-07	-1.64716	-1.23825
81012534	chr7:81012534:A:T	8.97751e-10	-1.63866	-0.869757	1.05808e-07	-1.64665	-1.28125
81012746	chr7:81012746:G:A	1.78591e-07	0.0449685	2.73958	0.000108717	0.646113	3.36086
81013087	chr7:81013087:T:A	1.0051e-09	-1.63438	-0.761081	1.14984e-07	-1.64513	-1.1996
81013195	chr7:81013195:T:C	1.3748e-09	-1.42602	-0.656225	2.01076e-07	-1.40527	-0.880572
81014292	chr7:81014292:G:A	6.58479e-09	-1.31617e-10	-0.515792	9.85041e-07	-1.31617e-10	-0.696842
81014566	chr7:81014566:T:C	3.41522e-09	-1.31617e-10	-1.17231	6.82796e-07	-1.31617e-10	-1.06333
81014761	chr7:81014761:C:T	2.49404e-09	-1.31617e-10	-1.48665	4.05708e-07	-1.31617e-10	-1.58389
81014963	chr7:81014963:G:A	1.05853e-09	-1.32738	-1.0163	8.0061e-08	-1.40072	-1.80602
81015345	chr7:81015345:G:A	4.87108e-10	-1.42	-1.69982	1.14068e-06	-1.48367	0.933523
81015637	chr7:81015637:T:C	6.06055e-10	-1.42034	-1.481	7.82241e-08	-1.47866	-1.75129
81016291	chr7:81016291:A:G	2.04225e-09	-1.31617e-10	-1.6865	3.48061e-07	-1.31617e-10	-1.73715
81016315	chr7:81016315:T:C	2.29157e-09	-1.57132	-9.09645e-10	4.01142e-07	-1.59521	-9.09645e-10
81016436	chr7:81016436:C:A	9.02601e-10	-0.692555	-1.81047	3.07745e-07	-0.0570655	-1.80319
81016533	chr7:81016533:T:C	9.95088e-10	-0.646426	-1.75905	3.56315e-07	-0.00232012	-1.71139
81016795	chr7:81016795:C:G	2.65461e-09	-1.31617e-10	-1.42426	4.36788e-07	-1.31617e-10	-1.51008
81016837	chr7:81016837:A:G	7.40493e-09	-1.31617e-10	-0.398409	1.02749e-06	-1.31617e-10	-0.654647
81016963	chr7:81016963:C:T	7.00945e-09	-1.31617e-10	-0.453295	1.05322e-06	-1.31617e-10	-0.629915
81017181	chr7:81017181:T:C	1.80525e-09	-1.31617e-10	-1.80985	3.26334e-07	-1.31617e-10	-1.8016
81017300	chr7:81017300:T:C	2.05807e-09	-1.31617e-10	-1.67879	4.4536e-05	-1.31617e-10	3.11453
81017547	chr7:81017547:A:G	3.62705e-10	-1.64478	-1.76994	6.63473e-08	-1.64418	-1.75044
81018262	chr7:81018262:G:A	2.45333e-09	-1.50311	-9.09645e-10	4.14054e-07	-1.56353	-9.09645e-10
81018263	chr7:81018263:T:C	3.65348e-09	-1.31617e-10	-1.10487	6.43082e-07	-1.31617e-10	-1.12325
81018528	chr7:81018528:G:A	1.98058e-09	-1.31617e-10	-1.71716	3.39833e-07	-1.31617e-10	-1.76107
81018619	chr7:81018619:A:T	4.4273e-09	-1.31617e-10	-0.912765	6.62839e-07	-1.31617e-10	-1.09299
81018757	chr7:81018757:A:G	5.31625e-10	-1.57498	-1.45739	6.88109e-08	-1.61091	-1.74726
81018902	chr7:81018902:T:C	1.84389e-09	-1.31617e-10	-1.78868	3.24068e-07	-1.31617e-10	-1.80857
81018974	chr7:81018974:G:C	4.91853e-09	-1.31617e-10	-0.807544	8.76319e-07	-1.31617e-10	-0.813795
81019002	chr7:81019002:C:T	1.83301e-09	-1.31617e-10	-1.7946	3.25723e-07	-1.31617e-10	-1.80348
81019250	chr7:81019250:A:G	4.43661e-09	-1.31617e-10	-0.910664	6.6418e-07	-1.31617e-10	-1.09097
81019344	chr7:81019344:A:G	2.1865e-09	-1.31617e-10	-1.61825	4.15825e-07	-1.31617e-10	-1.55926
81019862	chr7:81019862:AG:A	4.44004e-09	-1.31617e-10	-0.909891	7.88401e-07	-1.31617e-10	-0.919519
81019914	chr7:81019914:C:T	5.52252e-09	-1.31617e-10	-0.69172	8.80065e-07	-1.31617e-10	-0.80953
81020023	chr7:81020023:C:A	5.14732e-10	-1.63607	-1.42859	7.88967e-08	-1.60876	-1.61263
81020122	chr7:81020122:C:G	4.86585e-10	-1.52375	-1.59715	7.64261e-08	-1.57222	-1.68099
81020207	chr7:81020207:G:GA	2.51567e-09	-1.31617e-10	-1.47802	4.58419e-07	-1.31617e-10	-1.46174
81020437	chr7:81020437:GTGTC:G	1.97615e-09	-1.31617e-10	-1.71941	3.49755e-07	-1.31617e-10	-1.73229
81020529	chr7:81020529:G:A	7.66932e-10	-1.55943	-1.10648	2.64845e-07	-1.50113	-0.509248
81020642	chr7:81020642:G:C	4.45014e-09	-1.31617e-10	-0.90762	7.90142e-07	-1.31617e-10	-0.917313
81020879	chr7:81020879:A:G	2.24517e-09	-1.31617e-10	-1.59177	4.07734e-07	-1.31617e-10	-1.57891
81021106	chr7:81021106:C:T	1.99578e-09	-1.31617e-10	-1.70952	3.65718e-07	-1.31617e-10	-1.68766
81021300	chr7:81021300:T:G	2.36225e-09	-1.31617e-10	-1.54094	3.89117e-07	-1.31617e-10	-1.62564
81021360	chr7:81021360:C:G	3.07003e-09	-1.31617e-10	-1.27887	5.40908e-07	-1.31617e-10	-1.29628
81021602	chr7:81021602:A:G	7.69885e-09	-0.359484	-9.09645e-10	1.44142e-06	-0.316141	-9.09645e-10
81021625	chr7:81021625:C:T	4.60044e-10	-1.51812	-1.65887	8.13183e-08	-1.56824	-1.62291
81021787	chr7:81021787:T:C	1.9024e-09	-1.31617e-10	-1.75744	3.41323e-07	-1.31617e-10	-1.7567
81022654	chr7:81022654:C:T	2.04802e-09	-1.31617e-10	-1.68368	3.40214e-05	-1.31617e-10	2.84522
81022743	chr7:81022743:T:C	7.4743e-10	-0.892447	-1.79922	3.2985e-07	-0.469	-1.32189
81022750	chr7:81022750:A:G	5.46621e-10	-1.60772	-1.39683	8.43838e-08	-1.56268	-1.59147
81022822	chr7:81022822:A:G	2.5126e-09	-1.31617e-10	-1.47924	4.43724e-07	-1.31617e-10	-1.49432
81022986	chr7:81022986:A:T	1.03801e-09	-1.02195	-1.3413	5.25697e-07	-0.830093	-0.494708
81022995	chr7:81022995:T:C	2.51395e-09	-1.31617e-10	-1.4787	4.43412e-07	-1.31617e-10	-1.49502
81023168	chr7:81023168:C:T	8.82664e-10	-0.75866	-1.76671	3.42068e-07	-0.355194	-1.39932
81023652	chr7:81023652:C:T	3.59791e-09	-1.31617e-10	-1.1202	6.35095e-07	-1.31617e-10	-1.13575
81023711	chr7:81023711:T:C	1.56276e-09	-0.180753	-1.77335	5.17361e-07	0.470145	-1.81093
81024123	chr7:81024123:G:T	1.69484e-09	-0.103368	-1.7696	5.69104e-07	0.565322	-1.81078
81024943	chr7:81024943:G:A	1.28481e-09	-1.64127	-0.50868	1.64895e-07	-1.61515	-0.869067
81025209	chr7:81025209:T:C	1.98878e-09	-1.31617e-10	-1.71303	3.40862e-07	-1.31617e-10	-1.75805
81025274	chr7:81025274:T:C	3.14495e-09	-1.25476	-9.09645e-10	6.2086e-07	-1.15842	-9.09645e-10
81025363	chr7:81025363:T:G	1.8799e-09	-1.31617e-10	-1.76934	3.31466e-07	-1.31617e-10	-1.786
81025492	chr7:81025492:T:C	2.13455e-09	-1.6423	-9.09645e-10	3.87297e-07	-1.63033	-9.09645e-10
81025597	chr7:81025597:A:G	2.57635e-09	-1.31617e-10	-1.45418	4.54325e-07	-1.31617e-10	-1.47071
81025670	chr7:81025670:G:T	2.25716e-09	-1.31617e-10	-1.58645	3.99797e-07	-1.31617e-10	-1.59857
81025997	chr7:81025997:G:A	1.83414e-09	-1.31617e-10	-1.79398	3.23581e-07	-1.31617e-10	-1.81008
81026041	chr7:81026041:C:T	2.26491e-09	-1.31617e-10	-1.58302	3.7588e-07	-1.31617e-10	-1.66026
81026084	chr7:81026084:G:A	1.87345e-09	-1.31617e-10	-1.77277	3.30632e-07	-1.31617e-10	-1.78852
81026119	chr7:81026119:A:T	2.84062e-09	-1.31617e-10	-1.35653	5.17158e-07	-1.31617e-10	-1.34118
81026543	chr7:81026543:C:T	4.06702e-10	-1.5317	-1.76853	9.36968e-08	-1.57725	-1.47221
81026655	chr7:81026655:A:G	1.84545e-09	-1.31617e-10	-1.78783	3.27175e-07	-1.31617e-10	-1.79903
81026833	chr7:81026833:A:G	2.12682e-09	-1.64593	-9.09645e-10	3.81001e-07	-1.64672	-9.09645e-10
81027199	chr7:81027199:A:G	1.92186e-09	-1.31617e-10	-1.74726	3.33833e-07	-1.31617e-10	-1.77888
81027337	chr7:81027337:T:G	2.67579e-09	-1.31617e-10	-1.41631	4.71611e-07	-1.31617e-10	-1.43337
81027521	chr7:81027521:CAA:C	2.20644e-09	-1.31617e-10	-1.60917	3.761e-07	-1.31617e-10	-1.65967
81027582	chr7:81027582:A:T	1.82111e-09	-1.31617e-10	-1.80111	3.23709e-07	-1.31617e-10	-1.80968
81028152	chr7:81028152:T:C	1.83764e-09	-1.31617e-10	-1.79207	3.34215e-07	-1.31617e-10	-1.77774
81028244	chr7:81028244:C:A	7.23603e-10	-0.91338	-1.81069	2.74083e-07	-0.495738	-1.48036
81028604	chr7:81028604:A:G	1.0296e-09	-0.720343	-1.65104	4.77334e-07	-0.335676	-1.08563
81028768	chr7:81028768:T:C	7.91576e-10	-1.16943	-1.46485	3.44202e-07	-1.07763	-0.670668
81029608	chr7:81029608:A:C	3.44891e-09	-1.31617e-10	-1.1625	5.36855e-07	-1.31617e-10	-1.3038
81030510	chr7:81030510:A:G	4.62191e-10	-1.53048	-1.64185	2.01926e-07	-1.45657	-0.825057
81030787	chr7:81030787:C:T	4.50442e-10	-1.52475	-1.67333	1.87961e-07	-1.44917	-0.904126
81030815	chr7:81030815:C:T	4.56159e-10	-1.59588	-1.58958	7.5799e-08	-1.64459	-1.61685
81030817	chr7:81030817:C:T	4.44121e-10	-1.52812	-1.68409	1.82012e-07	-1.45354	-0.931912
81031691	chr7:81031691:A:G	4.31924e-10	-1.51315	-1.72691	8.72352e-08	-1.56938	-1.55154
81032085	chr7:81032085:C:T	4.60624e-10	-1.52795	-1.64778	2.00339e-07	-1.45316	-0.836349
81032127	chr7:81032127:T:C	2.20217e-09	-1.61111	-9.09645e-10	3.88676e-07	-1.62678	-9.09645e-10
81032618	chr7:81032618:G:A	2.05939e-09	-1.31617e-10	-1.67815	3.42563e-07	-1.31617e-10	-1.75307
81033068	chr7:81033068:T:A	2.63776e-09	-1.31617e-10	-1.43062	4.27341e-07	-1.31617e-10	-1.53194
81033399	chr7:81033399:C:T	3.76681e-09	-1.07432	-9.09645e-10	7.2229e-07	-1.0071	-9.09645e-10
81033588	chr7:81033588:C:T	2.68418e-09	-1.41318	-9.09645e-10	5.47203e-07	-1.28471	-9.09645e-10
81033686	chr7:81033686:C:T	3.5805e-09	-1.31617e-10	-1.12505	5.63077e-07	-1.31617e-10	-1.25611
81033937	chr7:81033937:A:C	4.31362e-10	-1.51131	-1.73005	8.746e-08	-1.56772	-1.55063
81034208	chr7:81034208:C:T	5.38759e-09	-1.31617e-10	-0.716456	1.00494e-06	-1.31617e-10	-0.676844
81034511	chr7:81034511:GAGA:G	5.93779e-09	-1.31617e-10	-0.619218	8.71337e-07	-1.31617e-10	-0.819496
81034724	chr7:81034724:C:T	4.12141e-10	-1.58501	-1.70193	1.64552e-07	-1.50809	-0.978205
81034747	chr7:81034747:A:G	4.38067e-10	-1.52051	-1.70543	1.78407e-07	-1.41705	-0.988409
81035017	chr7:81035017:C:T	4.82628e-09	-1.31617e-10	-0.82648	6.95038e-07	-1.31617e-10	-1.04556
81035058	chr7:81035058:G:C	4.12531e-10	-1.57418	-1.71182	1.62475e-07	-1.49214	-1.00686
81035564	chr7:81035564:T:C	4.68299e-10	-1.49516	-1.66404	1.99888e-07	-1.41131	-0.880457
81035601	chr7:81035601:T:G	4.29405e-10	-1.55952	-1.68639	1.78239e-07	-1.47061	-0.935785
81035797	chr7:81035797:C:A	3.86988e-10	-1.61333	-1.73659	7.35071e-08	-1.52538	-1.76676
81035854	chr7:81035854:G:T	5.17234e-10	-1.34617	-1.71364	7.42748e-08	-1.56427	-1.71748
81035906	chr7:81035906:A:T	4.52815e-10	-1.57936	-1.61346	1.41247e-07	-1.4801	-1.15892
81036075	chr7:81036075:T:C	4.35587e-10	-1.56816	-1.66346	1.82611e-07	-1.50363	-0.878539
81036134	chr7:81036134:G:A	1.81447e-09	-1.31617e-10	-1.80476	3.28621e-07	-1.31617e-10	-1.79462
81036474	chr7:81036474:T:C	3.91182e-10	-1.59945	-1.73968	7.5188e-08	-1.50061	-1.76892
81036651	chr7:81036651:C:G	5.47358e-09	-1.31617e-10	-0.700622	1.01521e-06	-1.31617e-10	-0.666675
81036728	chr7:81036728:CTG:C	2.07062e-09	-1.31617e-10	-1.67271	3.88124e-07	-1.31617e-10	-1.6282
81036817	chr7:81036817:T:C	2.01045e-09	-1.31617e-10	-1.7022	1.68513e-05	-1.31617e-10	2.14266
81036851	chr7:81036851:T:G	3.78702e-10	-1.60131	-1.77025	7.83036e-08	-1.56076	-1.66817
81036893	chr7:81036893:A:G	2.18022e-09	-1.62113	-9.09645e-10	4.23182e-07	-1.54172	-9.09645e-10
81037557	chr7:81037557:G:A	3.60237e-10	-1.64362	-1.77793	1.12227e-07	-1.61107	-1.25794
81037763	chr7:81037763:G:A	3.58602e-10	-1.63782	-1.78828	6.63157e-08	-1.59188	-1.80321
81037991	chr7:81037991:G:A	2.26658e-09	-1.31617e-10	-1.58228	4.66358e-07	-1.31617e-10	-1.44457
81038031	chr7:81038031:A:G	4.63802e-10	-1.64617	-1.52268	6.60915e-08	-1.64482	-1.75366
81038116	chr7:81038116:G:A	5.74954e-10	-1.27514	-1.67888	1.64818e-07	-1.26303	-1.22165
81038389	chr7:81038389:TC:T	3.53039e-09	-1.31617e-10	-1.13915	6.30243e-07	-1.31617e-10	-1.14342
81038446	chr7:81038446:A:G	3.76683e-10	-1.6471	-1.72981	6.4326e-08	-1.64608	-1.77949
81038465	chr7:81038465:T:C	3.74824e-10	-1.60958	-1.77227	7.22615e-08	-1.51285	-1.79639
81038835	chr7:81038835:G:A	2.9864e-09	-1.31617e-10	-1.30649	5.50575e-07	-1.31617e-10	-1.27856
81039142	chr7:81039142:A:C	3.68935e-10	-1.64728	-1.75041	6.70497e-08	-1.6444	-1.73969
81039149	chr7:81039149:C:T	6.0426e-09	-1.31617e-10	-0.60172	8.44926e-07	-1.31617e-10	-0.850276
81039191	chr7:81039191:C:T	1.95839e-09	-1.31617e-10	-1.72843	3.35708e-07	-1.31617e-10	-1.77328
81039481	chr7:81039481:C:T	1.90922e-09	-1.31617e-10	-1.75386	3.49409e-07	-1.31617e-10	-1.73328
81039738	chr7:81039738:C:T	6.8278e-09	-1.31617e-10	-0.479551	1.0652e-06	-1.31617e-10	-0.618611
81039888	chr7:81039888:G:A	3.63176e-10	-1.63673	-1.7767	6.37077e-08	-1.6303	-1.80492
81040545	chr7:81040545:G:A	3.80127e-10	-1.56735	-1.80045	7.65518e-08	-1.44217	-1.80939
81040678	chr7:81040678:T:C	2.43023e-09	-1.31617e-10	-1.51257	4.0844e-07	-1.31617e-10	-1.57718
81040913	chr7:81040913:G:A	3.72906e-10	-1.60357	-1.78341	1.06364e-07	-1.53319	-1.38947
81040978	chr7:81040978:C:T	3.79625e-10	-1.63788	-1.73125	1.16279e-07	-1.60905	-1.22448
81041079	chr7:81041079:A:G	3.04308e-09	-1.28768	-9.09645e-10	6.60751e-07	-1.09615	-9.09645e-10
81041145	chr7:81041145:T:C	2.44027e-09	-1.31617e-10	-1.50844	4.10533e-07	-1.31617e-10	-1.57207
81041210	chr7:81041210:C:T	3.76335e-10	-1.64093	-1.7369	1.13919e-07	-1.61555	-1.23849
81041268	chr7:81041268:T:C	2.97764e-09	-1.30942	-9.09645e-10	6.43013e-07	-1.12336	-9.09645e-10
81041470	chr7:81041470:T:A	3.0725e-09	-1.27806	-9.09645e-10	6.68124e-07	-1.08505	-9.09645e-10
81041563	chr7:81041563:T:A	3.07962e-09	-1.27575	-9.09645e-10	6.70051e-07	-1.08217	-9.09645e-10
81041734	chr7:81041734:G:A	4.69574e-10	-1.55704	-1.59944	9.05956e-08	-1.40728	-1.67584
81041938	chr7:81041938:C:T	1.80425e-09	-1.31617e-10	-1.81041	3.244e-07	-1.31617e-10	-1.80755
81042205	chr7:81042205:T:A	1.80513e-09	-1.31617e-10	-1.80992	3.23305e-07	-1.31617e-10	-1.81093
81042287	chr7:81042287:G:A	6.15286e-09	0.250393	-0.834031	1.87603e-06	0.415956	-0.468568
81042547	chr7:81042547:G:A	3.21891e-09	-1.31617e-10	-1.23151	4.89784e-07	-1.31617e-10	-1.39556
81042731	chr7:81042731:G:A	1.87047e-09	-1.31617e-10	-1.77437	3.31726e-07	-1.31617e-10	-1.78521
81042768	chr7:81042768:C:T	2.04612e-09	-1.31617e-10	-1.68461	3.53346e-07	-1.31617e-10	-1.72208
81042791	chr7:81042791:C:T	1.80473e-09	-1.31617e-10	-1.81014	3.23318e-07	-1.31617e-10	-1.81089
81042923	chr7:81042923:G:A	3.72504e-10	-1.58573	-1.80233	9.68876e-08	-1.51212	-1.50385
81042944	chr7:81042944:C:T	7.16106e-09	-1.31617e-10	-0.431896	1.11162e-06	-1.31617e-10	-0.575951
81043052	chr7:81043052:C:T	3.65289e-10	-1.64512	-1.7625	1.02837e-07	-1.63459	-1.3218
81043117	chr7:81043117:G:A	2.08781e-09	-1.31617e-10	-1.66444	3.59494e-07	-1.31617e-10	-1.70483
81043347	chr7:81043347:A:G	2.8956e-09	-1.31617e-10	-1.33736	4.88424e-07	-1.31617e-10	-1.39834
81043782	chr7:81043782:G:C	2.99817e-09	-1.30255	-9.09645e-10	6.48796e-07	-1.11441	-9.09645e-10
81043879	chr7:81043879:C:T	2.35495e-09	-1.31617e-10	-1.54404	3.68766e-07	-1.31617e-10	-1.67936
81044153	chr7:81044153:C:T	3.93574e-10	-1.53677	-1.79627	8.05085e-08	-1.3935	-1.80767
81044178	chr7:81044178:T:G	3.71054e-10	-1.62364	-1.76832	1.07014e-07	-1.58406	-1.33251
81044183	chr7:81044183:C:T	3.87571e-10	-1.54363	-1.80478	1.04503e-07	-1.44494	-1.49537
81044590	chr7:81044590:A:G	1.81822e-09	-1.31617e-10	-1.80269	3.264e-07	-1.31617e-10	-1.8014
81044651	chr7:81044651:G:T	3.55121e-10	-1.62661	-1.80924	1.02204e-07	-1.59715	-1.36541
81044770	chr7:81044770:C:A	3.72483e-10	-1.62502	-1.7631	1.0864e-07	-1.58563	-1.31586
81044846	chr7:81044846:T:C	7.15691e-09	-1.31617e-10	-0.432477	1.11172e-06	-1.31617e-10	-0.575865
81045060	chr7:81045060:G:A	1.80328e-09	-1.31617e-10	-1.81094	3.23671e-07	-1.31617e-10	-1.8098
81045706	chr7:81045706:C:A	2.07219e-09	-1.31617e-10	-1.67195	3.57001e-07	-1.31617e-10	-1.71179
81046063	chr7:81046063:A:G	8.44825e-09	-1.31617e-10	-0.266596	1.39879e-06	-1.31617e-10	-0.346166
81046708	chr7:81046708:A:G	3.73473e-10	-1.62198	-1.76348	1.08918e-07	-1.5813	-1.31763
81046940	chr7:81046940:T:C	1.87286e-09	-1.31617e-10	-1.77309	3.23435e-07	-1.31617e-10	-1.81053
81047066	chr7:81047066:G:GA	2.98331e-09	-1.30752	-9.09645e-10	6.44741e-07	-1.12068	-9.09645e-10
81047257	chr7:81047257:T:G	3.67347e-10	-1.62825	-1.77375	1.04206e-07	-1.59154	-1.35161
81047410	chr7:81047410:T:C	3.08643e-09	-1.31617e-10	-1.27354	4.93101e-07	-1.31617e-10	-1.38881
81047417	chr7:81047417:C:T	2.32967e-09	-1.31617e-10	-1.55483	4.00929e-07	-1.31617e-10	-1.59574
81047557	chr7:81047557:G:A	2.87818e-09	-1.31617e-10	-1.3434	4.71411e-07	-1.31617e-10	-1.4338
81047578	chr7:81047578:A:G	5.30561e-10	-1.48489	-1.54948	1.29907e-07	-1.53597	-1.18673
81047598	chr7:81047598:G:A	4.09872e-09	-1.31617e-10	-0.98988	7.31267e-07	-1.31617e-10	-0.994746
81047916	chr7:81047916:T:C	3.46109e-09	-1.31617e-10	-1.15897	5.71927e-07	-1.31617e-10	-1.24051
81047929	chr7:81047929:T:C	3.67294e-10	-1.62798	-1.77416	1.04037e-07	-1.59121	-1.35357
81047981	chr7:81047981:G:A	4.75405e-09	-1.31617e-10	-0.841558	8.15703e-07	-1.31617e-10	-0.885475
81048046	chr7:81048046:ATATAT:A	1.8074e-09	-1.31617e-10	-1.80867	3.28364e-07	-1.31617e-10	-1.7954
81048114	chr7:81048114:A:G	1.81022e-09	-1.31617e-10	-1.80711	3.2834e-07	-1.31617e-10	-1.79548
81048713	chr7:81048713:G:A	3.79243e-10	-1.57511	-1.79502	1.0621e-07	-1.48984	-1.43427
81048782	chr7:81048782:T:C	1.80709e-09	-1.31617e-10	-1.80884	5.74676e-06	-1.31617e-10	1.06687
81048816	chr7:81048816:A:AC	3.67782e-10	-1.6243	-1.77652	1.03894e-07	-1.58497	-1.36118
81048969	chr7:81048969:G:A	3.96221e-10	-1.53252	-1.79382	8.11371e-08	-1.38699	-1.8064
81049118	chr7:81049118:A:G	1.80333e-09	-1.31617e-10	-1.81092	3.23839e-07	-1.31617e-10	-1.80928
81049309	chr7:81049309:AGCCACCAGGAGTCTTT:A	3.84784e-10	-1.55416	-1.80147	1.07516e-07	-1.45823	-1.45365
81049449	chr7:81049449:A:G	7.2594e-09	-1.31617e-10	-0.418257	1.1304e-06	-1.31617e-10	-0.5592
81049494	chr7:81049494:C:T	3.57964e-09	-1.12529	-9.09645e-10	7.07784e-07	-1.02739	-9.09645e-10
81049511	chr7:81049511:C:G	1.80366e-09	-1.31617e-10	-1.81074	3.24356e-07	-1.31617e-10	-1.80768
81049581	chr7:81049581:T:C	2.12648e-09	-1.64609	-9.09645e-10	3.80793e-07	-1.64727	-9.09645e-10
81049592	chr7:81049592:A:G	1.8034e-09	-1.31617e-10	-1.81088	3.23377e-07	-1.31617e-10	-1.81071
81049607	chr7:81049607:T:C	6.54283e-10	-1.13042	-1.69435	2.27788e-07	-0.903932	-1.25718
81049894	chr7:81049894:A:G	3.55019e-10	-1.63238	-1.80375	9.07223e-08	-1.59894	-1.48278
81049936	chr7:81049936:T:G	1.8143e-09	-1.31617e-10	-1.80486	3.29745e-07	-1.31617e-10	-1.79121
81049956	chr7:81049956:C:T	3.15751e-09	-1.25077	-9.09645e-10	6.78867e-07	-1.0691	-9.09645e-10
81049989	chr7:81049989:A:G	2.99865e-09	-1.31617e-10	-1.30239	4.60615e-07	-1.31617e-10	-1.45696
81050045	chr7:81050045:G:A	3.95489e-09	-1.31617e-10	-1.0256	7.07542e-07	-1.31617e-10	-1.02773
81050049	chr7:81050049:A:G	3.54911e-10	-1.62661	-1.80983	1.14898e-07	-1.59715	-1.24833
81050170	chr7:81050170:T:G	3.68012e-10	-1.63262	-1.76757	1.05742e-07	-1.59885	-1.32968
81050278	chr7:81050278:G:A	3.62598e-10	-1.63372	-1.78129	1.00465e-07	-1.601	-1.37872
81050366	chr7:81050366:A:C	2.31344e-09	-1.31617e-10	-1.56182	3.79513e-07	-1.31617e-10	-1.65064
81050378	chr7:81050378:G:A	4.09814e-10	-1.6441	-1.6485	1.16695e-07	-1.61287	-1.2171
81050415	chr7:81050415:A:T	3.09517e-09	-1.31617e-10	-1.27071	4.94369e-07	-1.31617e-10	-1.38624
81050434	chr7:81050434:A:C	3.56074e-10	-1.62316	-1.81002	1.04327e-07	-1.5917	-1.3503
81050553	chr7:81050553:G:A	2.28338e-09	-1.5749	-9.09645e-10	3.99672e-07	-1.59888	-9.09645e-10
81050833	chr7:81050833:A:G	4.54447e-10	-1.60717	-1.58206	1.40844e-07	-1.5236	-1.11828
81050915	chr7:81050915:A:ATCAGTTCTAT	4.49721e-09	-1.31617e-10	-0.897097	8.01387e-07	-1.31617e-10	-0.903182
81050990	chr7:81050990:A:G	1.91075e-09	-1.31617e-10	-1.75306	3.49771e-07	-1.31617e-10	-1.73225
81051136	chr7:81051136:C:T	2.17244e-09	-1.6247	-9.09645e-10	3.84753e-07	-1.63692	-9.09645e-10
81051470	chr7:81051470:C:T	3.00743e-09	-1.31617e-10	-1.29947	4.61803e-07	-1.31617e-10	-1.45439
81051545	chr7:81051545:T:C	2.08173e-09	-1.31617e-10	-1.66735	3.51128e-07	-1.31617e-10	-1.72838
81051686	chr7:81051686:T:G	4.03851e-10	-1.57747	-1.72979	8.52772e-08	-1.4459	-1.69772
81051851	chr7:81051851:A:T	1.71357e-08	0.440609	-9.09645e-10	3.2834e-06	0.50711	-9.09645e-10
81051874	chr7:81051874:C:T	3.68762e-10	-1.59517	-1.80299	9.84628e-08	-1.51981	-1.48004
81051938	chr7:81051938:T:C	1.80371e-09	-1.31617e-10	-1.81071	3.2347e-07	-1.31617e-10	-1.81042
81051943	chr7:81051943:T:C	3.69205e-10	-1.63074	-1.76622	1.0655e-07	-1.5952	-1.32571
81052563	chr7:81052563:G:A	3.5654e-10	-1.62208	-1.80979	1.03924e-07	-1.5906	-1.35527
81052633	chr7:81052633:T:A	6.40772e-10	-1.08369	-1.76194	2.02957e-07	-0.846437	-1.4301
81052865	chr7:81052865:A:C	1.80705e-09	-1.31617e-10	-1.80886	3.25368e-07	-1.31617e-10	-1.80457
81052940	chr7:81052940:C:T	1.80956e-09	-1.31617e-10	-1.80747	3.23475e-07	-1.31617e-10	-1.8104
81052973	chr7:81052973:T:C	3.56917e-10	-1.6199	-1.81091	1.08368e-07	-1.58737	-1.31663
81052995	chr7:81052995:G:A	2.95428e-09	-1.31617e-10	-1.3173	4.55774e-07	-1.31617e-10	-1.46753
81053321	chr7:81053321:T:C	3.69785e-10	-1.63258	-1.76281	1.07069e-07	-1.59917	-1.31688
81053681	chr7:81053681:G:T	3.80375e-10	-1.56532	-1.80184	1.05247e-07	-1.47437	-1.45884
81053881	chr7:81053881:G:A	1.80344e-09	-1.31617e-10	-1.81086	3.23337e-07	-1.31617e-10	-1.81083
81053959	chr7:81053959:G:C	3.6309e-10	-1.63337	-1.78029	7.19765e-08	-1.60256	-1.71063
81053992	chr7:81053992:G:A	3.6495e-10	-1.62789	-1.78066	7.26937e-08	-1.59302	-1.71025
81054725	chr7:81054725:A:G	4.77817e-10	-1.47806	-1.66102	8.3306e-08	-1.36448	-1.80253
81056137	chr7:81056137:G:GA	1.85759e-09	-1.31617e-10	-1.78127	3.3076e-07	-1.31617e-10	-1.78813
81056177	chr7:81056177:C:T	1.88006e-09	-1.31617e-10	-1.76925	3.34437e-07	-1.31617e-10	-1.77708
81056304	chr7:81056304:A:G	3.48694e-09	-1.15153	-9.09645e-10	6.66126e-07	-1.08805	-9.09645e-10
81056624	chr7:81056624:G:A	2.36036e-09	-1.31617e-10	-1.54174	3.77005e-07	-1.31617e-10	-1.65727
81056667	chr7:81056667:T:C	3.93575e-10	-1.56002	-1.77302	7.88096e-08	-1.49779	-1.7247
81056669	chr7:81056669:C:T	1.80621e-09	-1.31617e-10	-1.80933	3.2478e-07	-1.31617e-10	-1.80638
81056709	chr7:81056709:A:G	3.40777e-09	-1.1745	-9.09645e-10	5.32155e-07	-1.31259	-9.09645e-10
81056880	chr7:81056880:G:A	2.8166e-09	-1.36502	-9.09645e-10	5.94492e-07	-1.20182	-9.09645e-10
81056964	chr7:81056964:A:G	3.83551e-10	-1.58608	-1.77275	7.61536e-08	-1.53218	-1.72459
81057215	chr7:81057215:G:C	1.98308e-09	-1.31617e-10	-1.7159	3.56254e-07	-1.31617e-10	-1.71388
81057528	chr7:81057528:T:A	3.90241e-10	-1.5783	-1.76325	7.59186e-08	-1.52174	-1.73812
81057554	chr7:81057554:C:T	2.27684e-09	-1.31617e-10	-1.57776	3.9758e-07	-1.31617e-10	-1.60413
81057806	chr7:81057806:G:A	1.97854e-09	-1.31617e-10	-1.71819	3.56203e-07	-1.31617e-10	-1.71402
81058087	chr7:81058087:C:A	2.14675e-09	-1.6366	-9.09645e-10	3.87492e-07	-1.62983	-9.09645e-10
81058162	chr7:81058162:G:T	1.85502e-09	-1.31617e-10	-1.78266	3.38643e-07	-1.31617e-10	-1.76458
81058260	chr7:81058260:A:G	1.9567e-09	-1.31617e-10	-1.7293	3.50604e-07	-1.31617e-10	-1.72987
81058367	chr7:81058367:G:A	3.28817e-09	-1.31617e-10	-1.21022	5.60958e-07	-1.31617e-10	-1.25988
81058382	chr7:81058382:A:G	1.95526e-09	-1.31617e-10	-1.73003	3.59634e-07	-1.31617e-10	-1.70444
81058428	chr7:81058428:C:T	2.47812e-09	-1.31617e-10	-1.49306	3.95419e-07	-1.31617e-10	-1.60958
81058441	chr7:81058441:T:C	2.95478e-09	-1.31713	-9.09645e-10	6.29678e-07	-1.14432	-9.09645e-10
81058747	chr7:81058747:G:C	5.03919e-10	-1.27639	-1.80951	1.37074e-07	-1.1268	-1.54221
81058763	chr7:81058763:G:T	4.09328e-10	-1.54892	-1.74488	7.74277e-08	-1.48202	-1.75816
81058795	chr7:81058795:T:C	2.61926e-09	-1.31617e-10	-1.43766	4.16725e-07	-1.31617e-10	-1.5571
81058895	chr7:81058895:A:G	4.14441e-10	-1.47094	-1.81044	8.94098e-08	-1.28847	-1.80782
81058968	chr7:81058968:CT:C	1.84953e-09	-1.31617e-10	-1.78562	3.29667e-07	-1.31617e-10	-1.79144
81059072	chr7:81059072:T:C	2.38943e-09	-1.31617e-10	-1.5295	3.84212e-07	-1.31617e-10	-1.63833
81059087	chr7:81059087:C:A	1.80337e-09	-1.31617e-10	-1.81089	3.23334e-07	-1.31617e-10	-1.81084
81059184	chr7:81059184:C:T	1.96797e-09	-1.31617e-10	-1.72355	3.5271e-07	-1.31617e-10	-1.72388
81059227	chr7:81059227:A:T	3.97804e-10	-1.56424	-1.75811	7.69119e-08	-1.50198	-1.74488
81059280	chr7:81059280:C:T	3.99156e-10	-1.56897	-1.74999	7.57465e-08	-1.50838	-1.75376
81059347	chr7:81059347:C:T	4.00421e-10	-1.55513	-1.76066	7.80537e-08	-1.49002	-1.74211
81059539	chr7:81059539:A:G	2.49983e-09	-1.31617e-10	-1.48433	4.75641e-07	-1.31617e-10	-1.42486
81059744	chr7:81059744:G:A	1.95159e-09	-1.31617e-10	-1.73191	3.51358e-07	-1.31617e-10	-1.72772
81060037	chr7:81060037:TG:T	3.97377e-10	-1.56505	-1.75838	7.68688e-08	-1.50301	-1.74442
81060552	chr7:81060552:T:G	4.23935e-10	-1.49501	-1.76372	8.46862e-08	-1.41495	-1.73562
81060658	chr7:81060658:T:C	1.84832e-09	-1.31617e-10	-1.78628	3.27246e-07	-1.31617e-10	-1.79881
81060808	chr7:81060808:T:C	3.92036e-10	-1.55101	-1.78595	7.37121e-08	-1.53438	-1.75497
81060921	chr7:81060921:G:T	1.91056e-09	-1.31617e-10	-1.75316	3.40164e-07	-1.31617e-10	-1.7601
81060988	chr7:81060988:T:C	2.51437e-09	-1.31617e-10	-1.47853	3.99259e-07	-1.31617e-10	-1.59991
81061105	chr7:81061105:C:T	3.93983e-10	-1.56841	-1.76359	7.70056e-08	-1.50716	-1.73849
81061384	chr7:81061384:T:G	2.11175e-09	-1.31617e-10	-1.65304	3.8028e-07	-1.31617e-10	-1.64862
81061559	chr7:81061559:G:A	2.43528e-09	-1.31617e-10	-1.51049	4.1771e-07	-1.31617e-10	-1.55474
81061645	chr7:81061645:T:C	4.65179e-10	-1.46013	-1.70575	1.54285e-07	-1.34948	-1.20125
81062335	chr7:81062335:C:T	5.502e-09	-1.31617e-10	-0.695443	7.26108e-07	-1.31617e-10	-1.00183
81062465	chr7:81062465:T:C	3.78427e-09	-1.31617e-10	-1.0697	5.47395e-07	-1.31617e-10	-1.28436
81062637	chr7:81062637:T:A	3.52093e-10	-1.64375	-1.80066	1.14771e-07	-1.64718	-1.1994
81062741	chr7:81062741:G:A	4.52518e-10	-1.38674	-1.80675	1.06811e-07	-1.28417	-1.6343
81063128	chr7:81063128:A:AT	4.40659e-10	-1.41107	-1.80897	1.05728e-07	-1.31392	-1.61474
81063222	chr7:81063222:G:A	3.87401e-09	-1.04626	-9.09645e-10	7.77357e-07	-0.933626	-9.09645e-10
81063236	chr7:81063236:C:T	3.54559e-09	-1.31617e-10	-1.13485	5.62832e-07	-1.31617e-10	-1.25654
81063971	chr7:81063971:A:G	6.10482e-09	-1.31617e-10	-0.591476	1.15186e-06	-1.31617e-10	-0.540393
81064052	chr7:81064052:A:T	7.5373e-10	-0.945488	-1.73779	2.76901e-07	-0.737727	-1.22814
81064427	chr7:81064427:G:C	1.87014e-09	-1.48285	-0.29169	1.50163e-07	-1.47579	-1.10201
81064997	chr7:81064997:G:T	1.95699e-09	-0.568183	-1.16096	3.36483e-07	-0.237021	-1.53396
81065263	chr7:81065263:A:G	2.36188e-09	-1.31617e-10	-1.5411	4.90617e-07	-1.31617e-10	-1.39386
81065575	chr7:81065575:G:A	2.52961e-09	-1.31617e-10	-1.47249	5.35294e-07	-1.31617e-10	-1.30671
81065614	chr7:81065614:A:G	2.38246e-09	-1.31617e-10	-1.53242	4.97011e-07	-1.31617e-10	-1.38091
81065713	chr7:81065713:T:C	3.56113e-09	-1.31617e-10	-1.13048	5.76123e-07	-1.31617e-10	-1.2332
81066421	chr7:81066421:T:C	2.65112e-09	-1.31617e-10	-1.42557	4.26352e-07	-1.31617e-10	-1.53426
81066467	chr7:81066467:A:G	2.95784e-09	-1.31609	-9.09645e-10	4.90086e-07	-1.39495	-9.09645e-10
81066512	chr7:81066512:C:T	4.63965e-09	-1.31617e-10	-0.865915	1.00202e-06	-1.31617e-10	-0.679748
81066608	chr7:81066608:A:G	3.28517e-09	-0.387459	-0.823676	5.12619e-07	-0.0425316	-1.30746
81066945	chr7:81066945:T:C	3.97929e-09	0.224812	-1.24426	7.9225e-07	0.668822	-1.58347
81067099	chr7:81067099:T:C	2.60806e-09	-1.31617e-10	-1.44195	4.258e-07	-1.31617e-10	-1.53556
81067194	chr7:81067194:T:C	1.40295e-09	-0.265341	-1.79664	3.95239e-07	0.152078	-1.76211
81067439	chr7:81067439:G:A	1.98739e-09	-1.31617e-10	-1.71373	3.55925e-07	-1.31617e-10	-1.71481
81067671	chr7:81067671:G:T	1.96589e-09	-1.31617e-10	-1.72461	3.62387e-07	-1.31617e-10	-1.69681
81067677	chr7:81067677:C:T	1.93683e-09	-1.31617e-10	-1.7395	3.3525e-07	-1.31617e-10	-1.77465
81067720	chr7:81067720:T:C	3.20083e-09	-1.31617e-10	-1.23715	6.05614e-07	-1.31617e-10	-1.18328
81068074	chr7:81068074:A:T	1.82851e-09	-1.31617e-10	-1.79705	3.24461e-07	-1.31617e-10	-1.80736
81068167	chr7:81068167:G:C	6.2788e-09	-1.31617e-10	-0.563376	9.24312e-07	-1.31617e-10	-0.760476
81068310	chr7:81068310:A:G	6.02215e-10	-1.13977	-1.76793	1.57385e-07	-1.20527	-1.32556
81068776	chr7:81068776:T:G	5.55157e-09	-1.31617e-10	-0.686474	1.01142e-06	-1.31617e-10	-0.670415
81070567	chr7:81070567:G:A	5.60479e-10	-1.2351	-1.74442	9.28608e-08	-1.3092	-1.74922
81070647	chr7:81070647:TTTA:T	1.4868e-09	-1.34499	-0.658942	4.53504e-07	-1.05432	-0.418199
81070672	chr7:81070672:A:G	1.87046e-09	-1.31617e-10	-1.77437	3.24291e-07	-1.31617e-10	-1.80788
81070748	chr7:81070748:T:C	2.17493e-09	-1.62356	-9.09645e-10	4.01617e-07	-1.59403	-9.09645e-10
81070977	chr7:81070977:C:T	1.80527e-09	-1.31617e-10	-1.80984	3.2369e-07	-1.31617e-10	-1.80974
81070978	chr7:81070978:G:A	5.48856e-10	-1.24885	-1.75162	9.3244e-08	-1.31093	-1.74338
81071008	chr7:81071008:G:A	3.21778e-09	-1.31617e-10	-1.23186	4.95532e-07	-1.31617e-10	-1.38389
81071138	chr7:81071138:T:C	1.68753e-09	-0.0680987	-1.80919	5.06159e-07	0.343241	-1.70592
81071263	chr7:81071263:C:G	2.60949e-09	-1.31617e-10	-1.4414	4.24118e-07	-1.31617e-10	-1.53951
81071266	chr7:81071266:C:T	2.35768e-09	-1.54288	-9.09645e-10	4.04505e-07	-1.58686	-9.09645e-10
81071306	chr7:81071306:C:T	1.82289e-09	-1.31617e-10	-1.80013	3.31072e-07	-1.31617e-10	-1.78719
81071323	chr7:81071323:C:T	1.51997e-09	-1.34949	-0.632373	4.68712e-07	-1.05649	-0.383045
81071325	chr7:81071325:T:C	1.85661e-09	0.027763	-1.80957	5.65954e-07	0.457559	-1.70857
81071380	chr7:81071380:C:T	1.40935e-09	-1.29984	-0.757592	4.36716e-07	-0.991799	-0.518443
81071522	chr7:81071522:C:T	4.36242e-09	-1.31617e-10	-0.927528	6.86581e-07	-1.31617e-10	-1.0578
81071686	chr7:81071686:G:C	2.08014e-09	0.14224	-1.81036	6.39807e-07	0.578645	-1.707
81071814	chr7:81071814:C:G	1.87603e-09	-1.31617e-10	-1.7714	3.52195e-07	-1.31617e-10	-1.72534
81072346	chr7:81072346:A:G	3.12514e-09	-1.26107	-9.09645e-10	6.07289e-07	-1.18052	-9.09645e-10
81072474	chr7:81072474:G:A	1.80525e-09	-0.00136611	-1.80849	5.50469e-07	0.420752	-1.69951
81072645	chr7:81072645:G:A	5.08054e-09	-1.31617e-10	-0.775137	7.64078e-07	-1.31617e-10	-0.950856
81072683	chr7:81072683:C:T	7.59814e-10	-1.58047	-1.09477	1.90344e-07	-1.43165	-0.909042
81072954	chr7:81072954:G:A	4.39642e-09	-1.31617e-10	-0.919763	6.70993e-07	-1.31617e-10	-1.08077
81072992	chr7:81072992:CTCATATGTAGT:C	4.03854e-09	-1.31617e-10	-1.00467	6.40766e-07	-1.31617e-10	-1.12686
81073001	chr7:81073001:A:G	4.35218e-09	-1.31617e-10	-0.929877	6.99298e-07	-1.31617e-10	-1.03945
81073115	chr7:81073115:A:G	1.20374e-09	-1.47738	-0.737737	3.4325e-07	-1.22529	-0.525773
81073673	chr7:81073673:A:G	4.7797e-09	-0.836177	-9.09645e-10	7.59502e-07	-0.956863	-9.09645e-10
81073744	chr7:81073744:T:G	2.41266e-09	-1.31617e-10	-1.51983	4.01234e-07	-1.31617e-10	-1.59498
81074195	chr7:81074195:T:C	2.45962e-09	-1.31617e-10	-1.50055	4.69309e-07	-1.31617e-10	-1.43826
81074297	chr7:81074297:A:G	1.25854e-09	-1.32868	-0.841923	3.78886e-07	-1.03367	-0.618623
81074331	chr7:81074331:T:G	2.75565e-09	-1.31617e-10	-1.3869	5.34836e-07	-1.31617e-10	-1.30757
81075164	chr7:81075164:C:T	1.16752e-09	-1.35095	-0.89472	3.48254e-07	-1.06506	-0.671531
81075286	chr7:81075286:A:T	2.61794e-09	-1.31617e-10	-1.43817	4.27371e-07	-1.31617e-10	-1.53187
81075833	chr7:81075833:T:C	1.28895e-09	-1.32193	-0.824797	3.89366e-07	-1.02501	-0.600002
81076302	chr7:81076302:A:G	1.28403e-09	-1.31025	-0.840299	3.9193e-07	-1.00678	-0.611662
81076455	chr7:81076455:C:G	3.53e-09	-1.13926	-9.09645e-10	6.76454e-07	-1.07266	-9.09645e-10
81076537	chr7:81076537:A:G	2.24927e-09	-1.31617e-10	-1.58995	4.06581e-07	-1.31617e-10	-1.58174
81076699	chr7:81076699:C:T	6.89908e-09	1.28975	-1.75892	1.19306e-06	1.25854	-1.76379
81076727	chr7:81076727:T:C	5.66639e-09	1.08643	-1.75243	9.79241e-07	1.05514	-1.75789
81076742	chr7:81076742:G:C	2.11019e-09	-1.31617e-10	-1.65378	3.55634e-07	-1.31617e-10	-1.71562
81077059	chr7:81077059:G:A	5.41552e-09	1.04042	-1.7517	9.35336e-07	1.00839	-1.75701
81077143	chr7:81077143:G:A	2.32724e-09	-1.55587	-9.09645e-10	4.05553e-07	-1.58427	-9.09645e-10
81077785	chr7:81077785:G:A	1.22563e-09	-1.36481	-0.832283	3.63686e-07	-1.0863	-0.606938
81077927	chr7:81077927:G:T	2.08236e-09	-1.31617e-10	-1.66705	4.07312e-07	-1.31617e-10	-1.57995
81077962	chr7:81077962:A:G	4.91513e-10	-1.56893	-1.54189	1.21858e-07	-1.41957	-1.36709
81078157	chr7:81078157:A:G	2.13225e-09	0.166298	-1.80968	6.53074e-07	0.600945	-1.70878
81078162	chr7:81078162:C:T	1.30327e-09	-1.34282	-0.792852	3.92472e-07	-1.05559	-0.561466
81078453	chr7:81078453:A:G	2.29543e-09	0.239443	-1.80908	7.20414e-07	0.683353	-1.69305
81078884	chr7:81078884:T:C	2.9344e-09	-1.31617e-10	-1.32405	4.53696e-07	-1.31617e-10	-1.4721
81079414	chr7:81079414:G:A	6.90494e-10	-0.985142	-1.78576	1.69539e-07	-1.0632	-1.39324
81080019	chr7:81080019:C:T	2.98606e-09	-1.31617e-10	-1.3066	4.79258e-07	-1.31617e-10	-1.41729
81080086	chr7:81080086:C:A	3.09062e-09	-1.27218	-9.09645e-10	5.1804e-07	-1.33947	-9.09645e-10
81080197	chr7:81080197:T:C	3.48203e-10	-1.64726	-1.80826	6.68345e-08	-1.596	-1.79131
81080473	chr7:81080473:A:C	4.23473e-10	-1.6443	-1.61552	7.26772e-08	-1.5616	-1.7419
81080479	chr7:81080479:TTAA:T	5.78816e-09	1.11914	-1.76388	1.00157e-06	1.08838	-1.76858
81080604	chr7:81080604:C:T	4.08196e-09	0.770798	-1.76477	7.14127e-07	0.741721	-1.76019
81080854	chr7:81080854:C:T	1.03387e-08	-0.0646563	-9.09645e-10	1.44748e-06	-0.311943	-9.09645e-10
81081367	chr7:81081367:T:C	4.42095e-10	-1.64693	-1.56986	7.16569e-08	-1.59919	-1.71845
81081403	chr7:81081403:T:A	6.25189e-09	-1.31617e-10	-0.56767	1.16658e-06	-1.31617e-10	-0.527694
81081404	chr7:81081404:A:G	6.02502e-09	-1.31617e-10	-0.604633	1.12462e-06	-1.31617e-10	-0.56432
81081413	chr7:81081413:A:G	4.97424e-09	-1.31617e-10	-0.796282	7.92457e-07	-1.31617e-10	-0.914387
81081415	chr7:81081415:G:A	4.94781e-09	-1.31617e-10	-0.80161	7.88692e-07	-1.31617e-10	-0.91915
81081939	chr7:81081939:C:T	4.12648e-10	-1.64728	-1.63844	6.9486e-08	-1.59003	-1.75837
81082020	chr7:81082020:A:C	3.01812e-09	-1.31617e-10	-1.29592	5.88266e-07	-1.31617e-10	-1.21235
81083312	chr7:81083312:C:T	4.85017e-10	-1.64044	-1.48368	1.09871e-07	-1.56485	-1.32536
81083559	chr7:81083559:A:G	1.5327e-09	-0.163785	-1.80974	4.60883e-07	0.251478	-1.70786
81083607	chr7:81083607:C:T	2.13313e-09	-1.31617e-10	-1.64296	3.68566e-07	-1.31617e-10	-1.67991
81083675	chr7:81083675:A:G	7.4236e-10	-1.46245	-1.23603	2.04981e-07	-1.21671	-1.04989
81083718	chr7:81083718:A:G	7.53187e-10	-1.43139	-1.2526	2.1087e-07	-1.17022	-1.06806
81084039	chr7:81084039:G:A	4.8929e-09	-1.31617e-10	-0.812769	7.6067e-07	-1.31617e-10	-0.955326
81084040	chr7:81084040:A:AT	3.07974e-09	-1.31617e-10	-1.27571	5.02441e-07	-1.31617e-10	-1.37005
81084047	chr7:81084047:A:G	6.61138e-09	-1.31617e-10	-0.511762	1.22597e-06	-1.31617e-10	-0.478036
81084249	chr7:81084249:C:A	1.93416e-09	-1.31617e-10	-1.74088	3.49507e-07	-1.31617e-10	-1.733
81084359	chr7:81084359:G:A	1.93156e-09	-1.31617e-10	-1.74223	3.49007e-07	-1.31617e-10	-1.73443
81084851	chr7:81084851:T:A	4.05156e-10	-1.64419	-1.65984	7.09283e-08	-1.55924	-1.76862
81084924	chr7:81084924:T:G	3.24219e-09	-1.31617e-10	-1.22431	4.98075e-07	-1.31617e-10	-1.37877
81085003	chr7:81085003:G:C	2.06723e-09	-1.31617e-10	-1.67434	3.70108e-07	-1.31617e-10	-1.67573
81085201	chr7:81085201:C:T	2.61225e-09	-1.31617e-10	-1.44034	4.27916e-07	-1.31617e-10	-1.5306
81085266	chr7:81085266:C:T	2.78177e-09	-1.31617e-10	-1.37747	4.51638e-07	-1.31617e-10	-1.47664
81085320	chr7:81085320:T:C	4.87487e-10	-1.64143	-1.47762	1.10215e-07	-1.56845	-1.31864
81085601	chr7:81085601:T:G	2.34917e-09	-1.54649	-9.09645e-10	4.30416e-07	-1.52477	-9.09645e-10
81085751	chr7:81085751:G:A	5.94088e-10	-1.16302	-1.75826	1.01852e-07	-1.23958	-1.72642
81085849	chr7:81085849:T:C	4.38047e-10	-1.64275	-1.58324	9.48135e-08	-1.5744	-1.46322
81086062	chr7:81086062:A:C	6.83997e-09	-1.31617e-10	-0.477771	1.26948e-06	-1.31617e-10	-0.443163
81086156	chr7:81086156:A:G	2.76296e-09	-1.31617e-10	-1.38425	5.35755e-07	-1.31617e-10	-1.30585
81086224	chr7:81086224:G:A	3.01717e-09	-1.31617e-10	-1.29623	4.70646e-07	-1.31617e-10	-1.43542
81086273	chr7:81086273:T:C	2.79352e-09	-1.31617e-10	-1.37325	4.53299e-07	-1.31617e-10	-1.47297
81086447	chr7:81086447:C:T	1.84269e-09	-1.31617e-10	-1.78933	3.4228e-07	-1.31617e-10	-1.7539
81086448	chr7:81086448:A:G	2.77823e-09	-1.31617e-10	-1.37874	4.51069e-07	-1.31617e-10	-1.4779
81086566	chr7:81086566:T:A	1.76963e-09	-0.0308849	-1.7989	5.99223e-07	0.393732	-1.58762
81086567	chr7:81086567:G:T	1.78742e-09	-0.0181738	-1.80161	6.00532e-07	0.408154	-1.59986
81086572	chr7:81086572:A:T	6.82671e-09	-1.31617e-10	-0.479712	1.2668e-06	-1.31617e-10	-0.445275
81086732	chr7:81086732:G:C	7.46909e-10	-1.40739	-1.28498	2.09992e-07	-1.13383	-1.10863
81087362	chr7:81087362:C:T	3.06201e-09	-1.31617e-10	-1.28148	5.25215e-07	-1.31617e-10	-1.32572
81087387	chr7:81087387:G:A	5.90694e-10	-1.14993	-1.77709	1.065e-07	-1.22521	-1.69617
81087400	chr7:81087400:T:C	2.71946e-09	-1.31617e-10	-1.40012	4.49992e-07	-1.31617e-10	-1.4803
81087418	chr7:81087418:C:T	8.1881e-10	-1.48909	-1.11137	2.2897e-07	-1.25821	-0.897727
81088506	chr7:81088506:A:G	1.83074e-09	-1.31617e-10	-1.79583	3.3322e-07	-1.31617e-10	-1.78072
81088527	chr7:81088527:C:T	4.3183e-09	-1.31617e-10	-0.937692	6.42416e-07	-1.31617e-10	-1.12429
81088604	chr7:81088604:C:A	2.82452e-09	-1.31617e-10	-1.36222	5.54067e-07	-1.31617e-10	-1.27224
81088615	chr7:81088615:T:C	6.8539e-10	-1.4804	-1.29793	1.86822e-07	-1.2427	-1.11667
81088653	chr7:81088653:G:T	3.20681e-09	-1.23528	-9.09645e-10	6.11274e-07	-1.17398	-9.09645e-10
81088800	chr7:81088800:A:G	7.35656e-10	-1.37686	-1.33069	2.09677e-07	-1.08939	-1.15457
81088810	chr7:81088810:A:G	1.81443e-09	-1.31617e-10	-1.80478	3.3163e-07	-1.31617e-10	-1.78551
81089019	chr7:81089019:A:G	2.54707e-09	-1.31617e-10	-1.46561	4.14818e-07	-1.31617e-10	-1.56168
81089060	chr7:81089060:A:G	6.91136e-10	-1.42614	-1.34384	1.92825e-07	-1.15958	-1.16816
81089098	chr7:81089098:A:C	5.48577e-09	-1.31617e-10	-0.698397	8.49958e-07	-1.31617e-10	-0.844339
81089558	chr7:81089558:A:C	4.48607e-10	-1.59407	-1.60809	1.04655e-07	-1.45572	-1.48314
81089586	chr7:81089586:A:C	2.55723e-09	-1.46163	-9.09645e-10	4.76785e-07	-1.42246	-9.09645e-10
81089884	chr7:81089884:A:T	8.79092e-10	-1.31174	-1.21768	2.65332e-07	-0.994946	-1.0136
81090362	chr7:81090362:C:T	1.90274e-09	-1.31617e-10	-1.75726	3.3134e-07	-1.31617e-10	-1.78638
81090382	chr7:81090382:T:C	3.46448e-09	0.624063	-1.78206	6.20913e-07	0.634541	-1.79288
81090839	chr7:81090839:T:C	2.24734e-09	-1.31617e-10	-1.59081	3.74024e-07	-1.31617e-10	-1.66521
81090951	chr7:81090951:T:C	1.72619e-09	-0.148013	-1.70662	2.71168e-07	-0.260592	-1.72619
81091010	chr7:81091010:C:T	2.27511e-09	-1.31617e-10	-1.57853	4.06579e-07	-1.31617e-10	-1.58175
81091234	chr7:81091234:C:T	2.77035e-09	-1.38158	-9.09645e-10	4.5629e-07	-1.4664	-9.09645e-10
81091272	chr7:81091272:G:A	2.81406e-09	-1.31617e-10	-1.36592	4.55115e-07	-1.31617e-10	-1.46897
81091280	chr7:81091280:G:A	9.86869e-09	-1.31617e-10	-0.111188	1.57322e-06	-1.31617e-10	-0.228648
81091414	chr7:81091414:T:G	2.87216e-09	-1.31617e-10	-1.34549	4.4813e-07	-1.31617e-10	-1.48444
81091534	chr7:81091534:C:A	3.58441e-09	-1.31617e-10	-1.12396	5.7057e-07	-1.31617e-10	-1.24289
81091557	chr7:81091557:A:C	1.82139e-09	-1.31617e-10	-1.80096	3.24048e-07	-1.31617e-10	-1.80863
81091849	chr7:81091849:T:A	5.84937e-10	-1.18577	-1.75104	1.65056e-07	-0.798379	-1.68486
81091885	chr7:81091885:A:G	1.82735e-09	-1.31617e-10	-1.79769	3.24583e-07	-1.31617e-10	-1.80699
81091924	chr7:81091924:C:T	1.97322e-09	-1.31617e-10	-1.72089	3.54745e-07	-1.31617e-10	-1.71813
81091983	chr7:81091983:T:C	1.31155e-09	-0.453601	-1.67574	3.4309e-07	0.0181922	-1.76973
81092773	chr7:81092773:T:C	2.20903e-09	-1.608	-9.09645e-10	3.91626e-07	-1.61922	-9.09645e-10
81093056	chr7:81093056:G:A	1.80652e-09	-1.31617e-10	-1.80915	3.23331e-07	-1.31617e-10	-1.81085
81093334	chr7:81093334:A:G	1.29668e-09	-0.365221	-1.77552	3.13334e-07	-0.0429031	-1.79935
81093347	chr7:81093347:G:C	3.93818e-10	-1.53335	-1.79907	8.33257e-08	-1.58294	-1.58383
81093746	chr7:81093746:G:A	1.15456e-09	-0.475453	-1.78138	2.82035e-07	-0.146563	-1.80093
81094318	chr7:81094318:T:C	5.16876e-09	-0.757922	-9.09645e-10	8.0533e-07	-0.898273	-9.09645e-10
81094397	chr7:81094397:A:G	1.63993e-08	-1.31617e-10	0.396685	2.12594e-06	-1.31617e-10	0.0724443
81094411	chr7:81094411:A:G	8.76397e-10	-0.9352	-1.59729	2.05248e-07	-0.473562	-1.79175
81094689	chr7:81094689:A:G	6.15352e-10	-1.54591	-1.34021	1.93495e-07	-1.59461	-0.729664
81094959	chr7:81094959:T:C	4.03916e-10	-1.50108	-1.80602	1.29532e-07	-1.26839	-1.45721
81095095	chr7:81095095:T:C	8.51377e-09	-1.31617e-10	-0.25887	1.24814e-06	-1.31617e-10	-0.460113
81095207	chr7:81095207:T:C	2.46615e-09	-1.31617e-10	-1.4979	4.30397e-07	-1.31617e-10	-1.52482
81095784	chr7:81095784:G:A	1.80343e-09	-1.31617e-10	-1.81086	3.27958e-07	-1.31617e-10	-1.79664
81095838	chr7:81095838:T:C	2.19904e-09	-1.31617e-10	-1.61253	3.96208e-07	-1.31617e-10	-1.60759
81096186	chr7:81096186:T:C	3.92714e-10	-1.54244	-1.79279	1.30721e-07	-1.33748	-1.37897
81096194	chr7:81096194:AAC:A	2.20685e-09	-1.60899	-9.09645e-10	4.01822e-07	-1.59352	-9.09645e-10
81097019	chr7:81097019:T:C	8.95518e-09	-1.31617e-10	-0.208323	1.30854e-06	-1.31617e-10	-0.412857
81097173	chr7:81097173:C:T	1.80401e-09	-1.31617e-10	-1.81054	3.23361e-07	-1.31617e-10	-1.81075
81097692	chr7:81097692:T:C	5.98865e-10	-1.55885	-1.35442	3.57413e-07	-1.35269	-0.357938
81098169	chr7:81098169:T:C	5.80602e-09	-1.31617e-10	-0.641659	1.02171e-06	-1.31617e-10	-0.660291
81098481	chr7:81098481:A:G	2.09113e-09	-1.31617e-10	-1.66285	3.74512e-07	-1.31617e-10	-1.6639
81099159	chr7:81099159:C:T	1.2211e-09	-1.18664	-1.01416	1.46087e-07	-0.831205	-1.77412
81099290	chr7:81099290:A:G	1.2825e-09	-1.14305	-1.00869	1.5497e-07	-0.773266	-1.77303
81099767	chr7:81099767:A:G	1.99489e-09	-1.31617e-10	-1.70996	3.4728e-07	-1.31617e-10	-1.73939
81099845	chr7:81099845:T:C	2.06957e-09	-1.31617e-10	-1.67321	3.55339e-07	-1.31617e-10	-1.71645
81100084	chr7:81100084:T:C	2.07928e-09	-1.31617e-10	-1.66853	3.56766e-07	-1.31617e-10	-1.71245
81100231	chr7:81100231:G:A	2.17005e-09	-1.6258	-9.09645e-10	3.94827e-07	-1.61108	-9.09645e-10
81100366	chr7:81100366:A:T	1.82381e-09	-1.31617e-10	-1.79963	3.2436e-07	-1.31617e-10	-1.80767
81100470	chr7:81100470:C:T	2.16399e-09	-1.31617e-10	-1.6286	3.7186e-07	-1.31617e-10	-1.67101
81100520	chr7:81100520:TA:T	1.92712e-09	-1.31617e-10	-1.74453	3.37743e-07	-1.31617e-10	-1.76724
81100581	chr7:81100581:T:C	8.53986e-09	-1.31617e-10	-0.25581	1.25139e-06	-1.31617e-10	-0.457512
81100592	chr7:81100592:T:C	1.26398e-09	-1.11787	-1.04841	1.58882e-07	-0.740284	-1.78108
81100679	chr7:81100679:A:G	1.09427e-09	-1.18204	-1.12843	1.44683e-07	-0.823568	-1.79141
81100684	chr7:81100684:C:T	2.12439e-09	-1.64707	-9.09645e-10	3.8087e-07	-1.64707	-9.09645e-10
81100776	chr7:81100776:A:G	1.23958e-09	-1.14408	-1.0417	1.53699e-07	-0.774921	-1.77961
81100795	chr7:81100795:T:A	1.30734e-09	-1.15038	-0.982177	1.54345e-07	-0.78334	-1.76699
81101557	chr7:81101557:C:T	3.13931e-09	-1.31617e-10	-1.25655	5.05424e-07	-1.31617e-10	-1.36413
81101643	chr7:81101643:T:G	1.94506e-09	-1.31617e-10	-1.73526	3.40123e-07	-1.31617e-10	-1.76022
81101789	chr7:81101789:G:T	2.12824e-09	-1.64526	-9.09645e-10	3.81003e-07	-1.64672	-9.09645e-10
81102048	chr7:81102048:C:T	3.84575e-10	-1.58365	-1.77252	1.34434e-07	-1.40605	-1.28241
81102285	chr7:81102285:T:G	3.8046e-10	-1.57648	-1.79045	1.23761e-07	-1.39229	-1.37888
81102533	chr7:81102533:A:G	1.96662e-09	-1.31617e-10	-1.72424	3.42493e-07	-1.31617e-10	-1.75327
81102562	chr7:81102562:G:GA	1.15133e-09	-1.24957	-1.01007	1.3416e-07	-0.917423	-1.77307
81102565	chr7:81102565:C:A	1.1452e-09	-1.26234	-1.00264	1.32069e-07	-0.934769	-1.77143
81102884	chr7:81102884:G:C	1.98595e-09	-1.31617e-10	-1.71446	3.43715e-07	-1.31617e-10	-1.74971
81102913	chr7:81102913:A:T	1.80361e-09	-1.31617e-10	-1.81076	3.23496e-07	-1.31617e-10	-1.81034
81103131	chr7:81103131:A:C	1.94367e-09	-1.31617e-10	-1.73598	3.37873e-07	-1.31617e-10	-1.76685
81103304	chr7:81103304:G:T	1.86377e-09	-1.31617e-10	-1.77795	3.28585e-07	-1.31617e-10	-1.79473
81103374	chr7:81103374:C:G	5.85719e-10	-1.49723	-1.43824	8.88867e-08	-1.29825	-1.80391
81103486	chr7:81103486:A:G	1.80753e-09	-1.31617e-10	-1.80859	3.26075e-07	-1.31617e-10	-1.8024
81103662	chr7:81103662:C:T	8.26773e-10	-1.32964	-1.26114	2.02282e-07	-1.13167	-1.14819
81103995	chr7:81103995:G:A	5.67178e-09	-1.31617e-10	-0.665051	8.10762e-07	-1.31617e-10	-0.891551
81104206	chr7:81104206:C:T	1.9196e-09	-1.31617e-10	-1.74844	3.46608e-07	-1.31617e-10	-1.74133
81104239	chr7:81104239:A:G	3.86893e-10	-1.59002	-1.76014	8.81346e-08	-1.62443	-1.48623
81104311	chr7:81104311:T:C	9.08345e-10	-1.03562	-1.46107	1.77308e-07	-0.600715	-1.81092
81104374	chr7:81104374:G:A	6.61874e-10	-1.56278	-1.25046	2.10696e-07	-1.60762	-0.631491
81104558	chr7:81104558:C:T	1.84678e-09	-1.31617e-10	-1.78711	3.43388e-07	-1.31617e-10	-1.75066
81104560	chr7:81104560:C:T	1.86837e-09	-1.31617e-10	-1.77549	3.28729e-07	-1.31617e-10	-1.79429
81105107	chr7:81105107:T:C	1.89379e-09	-1.31617e-10	-1.76198	3.47588e-07	-1.31617e-10	-1.73851
81105176	chr7:81105176:A:G	1.87279e-09	-1.31617e-10	-1.77313	3.50408e-07	-1.31617e-10	-1.73043
81105249	chr7:81105249:A:G	1.86902e-09	-1.31617e-10	-1.77514	3.29228e-07	-1.31617e-10	-1.79277
81105638	chr7:81105638:A:G	1.38229e-09	-1.10496	-0.97185	1.64135e-07	-0.723201	-1.76564
81105897	chr7:81105897:TTACAAGAATGTG:T	1.94182e-09	-1.31617e-10	-1.73693	3.37012e-07	-1.31617e-10	-1.76941
81106286	chr7:81106286:G:A	1.86649e-09	-1.31617e-10	-1.77649	3.28917e-07	-1.31617e-10	-1.79372
81106483	chr7:81106483:C:T	1.96539e-09	-1.31617e-10	-1.72486	3.43252e-07	-1.31617e-10	-1.75106
81106695	chr7:81106695:A:T	1.85363e-09	-1.31617e-10	-1.78341	3.27365e-07	-1.31617e-10	-1.79845
81106893	chr7:81106893:A:G	1.10133e-09	-0.686175	-1.61786	2.2306e-07	-0.388498	-1.79358
81106908	chr7:81106908:C:T	1.85291e-09	-1.31617e-10	-1.7838	3.27017e-07	-1.31617e-10	-1.79951
81107121	chr7:81107121:A:C	5.91707e-10	-1.42444	-1.50086	9.98397e-08	-1.19349	-1.79247
81107153	chr7:81107153:C:T	1.89759e-09	-0.207657	-1.55231	3.35854e-07	-0.159696	-1.61315
81107220	chr7:81107220:A:G	1.81041e-09	-1.31617e-10	-1.807	3.25724e-07	-1.31617e-10	-1.80348
81107470	chr7:81107470:C:G	1.85045e-09	-1.31617e-10	-1.78513	3.26494e-07	-1.31617e-10	-1.80111
81107494	chr7:81107494:T:C	1.91594e-09	-1.31617e-10	-1.75035	3.33261e-07	-1.31617e-10	-1.7806
81107722	chr7:81107722:C:T	1.85597e-09	-1.31617e-10	-1.78215	3.27083e-07	-1.31617e-10	-1.79931
81107777	chr7:81107777:T:A	1.84521e-09	-1.31617e-10	-1.78796	3.25895e-07	-1.31617e-10	-1.80295
81107799	chr7:81107799:C:T	1.84878e-09	-1.31617e-10	-1.78603	3.2632e-07	-1.31617e-10	-1.80165
81107896	chr7:81107896:C:T	7.80839e-09	-1.31617e-10	-0.345356	1.18949e-06	-1.31617e-10	-0.508242
81107988	chr7:81107988:C:T	1.85116e-09	-1.31617e-10	-1.78474	3.26537e-07	-1.31617e-10	-1.80098
81108091	chr7:81108091:T:G	1.85174e-09	-1.31617e-10	-1.78443	3.26597e-07	-1.31617e-10	-1.8008
81108290	chr7:81108290:C:T	1.85804e-09	-1.31617e-10	-1.78103	3.27328e-07	-1.31617e-10	-1.79856
81108476	chr7:81108476:T:G	1.85384e-09	-1.31617e-10	-1.78329	3.26825e-07	-1.31617e-10	-1.8001
81108515	chr7:81108515:C:T	3.35141e-09	-1.31617e-10	-1.19117	5.72253e-07	-1.31617e-10	-1.23994
81108587	chr7:81108587:G:C	1.98206e-09	-0.907412	-0.809006	2.44488e-07	-1.01349	-1.07687
81108594	chr7:81108594:A:G	1.84498e-09	-1.31617e-10	-1.78809	3.25875e-07	-1.31617e-10	-1.80301
81108674	chr7:81108674:G:GTT	1.81015e-09	-1.31617e-10	-1.80714	3.27237e-07	-1.31617e-10	-1.79884
81108740	chr7:81108740:C:A	1.83062e-09	-1.31617e-10	-1.7959	3.2452e-07	-1.31617e-10	-1.80718
81108760	chr7:81108760:CACA:C	1.83622e-09	-1.31617e-10	-1.79284	3.24971e-07	-1.31617e-10	-1.80579
81108772	chr7:81108772:A:C	1.88259e-09	-1.31617e-10	-1.76791	3.34428e-07	-1.31617e-10	-1.7771
81108881	chr7:81108881:T:C	1.00345e-08	-0.0945225	-9.09645e-10	1.88378e-06	-0.0484893	-9.09645e-10
81109039	chr7:81109039:C:A	1.84099e-09	-1.31617e-10	-1.79025	3.25482e-07	-1.31617e-10	-1.80422
81109144	chr7:81109144:T:A	1.98992e-09	-0.926447	-0.786013	2.45521e-07	-1.0309	-1.05524
81109146	chr7:81109146:A:T	1.94909e-09	-1.31617e-10	-1.73319	3.41785e-07	-1.31617e-10	-1.75534
81109159	chr7:81109159:C:A	6.55525e-10	-1.48181	-1.34106	4.14106e-07	-1.22143	-0.341978
81109202	chr7:81109202:T:A	1.85066e-09	-1.31617e-10	-1.78501	3.26494e-07	-1.31617e-10	-1.80111
81109468	chr7:81109468:T:A	2.13665e-09	-1.31617e-10	-1.64131	3.76731e-07	-1.31617e-10	-1.65799
81109608	chr7:81109608:TA:CA	7.76558e-09	-1.31617e-10	-0.350854	1.15955e-06	-1.31617e-10	-0.533735
81109687	chr7:81109687:G:A	3.08926e-09	-1.31617e-10	-1.27262	4.94826e-07	-1.31617e-10	-1.38532
81109827	chr7:81109827:C:T	1.99895e-09	-0.14545	-1.56248	3.36332e-07	-0.0363588	-1.73507
81109900	chr7:81109900:T:A	1.8196e-09	-1.31617e-10	-1.80194	3.23608e-07	-1.31617e-10	-1.80999
81110078	chr7:81110078:T:C	3.06956e-09	-1.31617e-10	-1.27902	4.92616e-07	-1.31617e-10	-1.3898
81110116	chr7:81110116:C:G	3.10689e-09	-1.31617e-10	-1.26693	4.98125e-07	-1.31617e-10	-1.37868
81110152	chr7:81110152:C:A	3.07029e-09	-1.31617e-10	-1.27878	4.9278e-07	-1.31617e-10	-1.38946
81110296	chr7:81110296:G:A	3.03382e-09	-1.31617e-10	-1.29073	4.87545e-07	-1.31617e-10	-1.40014
81110345	chr7:81110345:T:A	8.26403e-10	-1.63096	-0.960265	1.15052e-07	-1.64693	-1.19721
81110415	chr7:81110415:T:A	5.46201e-10	-1.49113	-1.51419	9.12552e-08	-1.28812	-1.78774
81110440	chr7:81110440:GCTGA:G	1.47739e-08	-1.31617e-10	0.292308	1.9678e-06	-1.31617e-10	-0.00485317
81110479	chr7:81110479:G:A	3.1065e-09	-1.31617e-10	-1.26706	4.98041e-07	-1.31617e-10	-1.37884
81110521	chr7:81110521:A:G	3.1032e-09	-1.31617e-10	-1.26812	4.9757e-07	-1.31617e-10	-1.37979
81110557	chr7:81110557:A:G	1.83086e-09	-1.31617e-10	-1.79577	3.27454e-07	-1.31617e-10	-1.79818
81110635	chr7:81110635:A:G	1.90331e-09	-0.137903	-1.61906	3.39313e-07	-0.0913103	-1.67129
81110697	chr7:81110697:G:A	3.44935e-09	-1.31617e-10	-1.16237	6.18795e-07	-1.31617e-10	-1.16175
81110765	chr7:81110765:C:G	8.645e-10	-0.836078	-1.71008	1.44471e-07	-0.853973	-1.76247
81110949	chr7:81110949:C:T	1.94841e-09	-1.31617e-10	-1.73354	3.63871e-07	-1.31617e-10	-1.69273
81110951	chr7:81110951:A:G	3.15127e-09	-1.31617e-10	-1.25275	5.04532e-07	-1.31617e-10	-1.36589
81111013	chr7:81111013:A:G	4.05217e-09	-1.31617e-10	-1.0013	6.46755e-07	-1.31617e-10	-1.11756
81111043	chr7:81111043:C:CT	3.10757e-09	-1.31617e-10	-1.26671	4.98442e-07	-1.31617e-10	-1.37804
81111642	chr7:81111642:T:C	3.16279e-09	-1.31617e-10	-1.2491	5.05759e-07	-1.31617e-10	-1.36347
81111680	chr7:81111680:A:T	4.0341e-09	-1.31617e-10	-1.00577	6.40017e-07	-1.31617e-10	-1.12803
81111750	chr7:81111750:C:T	1.44525e-09	-0.54405	-1.48822	2.58415e-07	-0.456941	-1.57802
81111762	chr7:81111762:A:G	3.15537e-09	-1.31617e-10	-1.25145	5.05039e-07	-1.31617e-10	-1.36489
81111845	chr7:81111845:A:G	4.05378e-10	-1.53632	-1.76717	1.50988e-07	-1.31587	-1.25645
81111868	chr7:81111868:A:G	1.89334e-09	-1.31617e-10	-1.76221	3.47492e-07	-1.31617e-10	-1.73878
81112415	chr7:81112415:T:C	2.12394e-09	-1.31617e-10	-1.64728	3.74254e-07	-1.31617e-10	-1.66459
81112833	chr7:81112833:T:C	1.99692e-09	-0.375403	-1.33355	4.96608e-07	0.0515509	-1.43328
81112862	chr7:81112862:T:C	3.11881e-09	-1.31617e-10	-1.2631	5.00001e-07	-1.31617e-10	-1.37492
81113003	chr7:81113003:T:C	3.69798e-09	-1.31617e-10	-1.09277	5.89386e-07	-1.31617e-10	-1.21044
81113007	chr7:81113007:G:A	2.37068e-09	-0.692159	-0.845219	3.48517e-07	-0.682172	-1.05367
81113085	chr7:81113085:A:G	3.07295e-09	-1.31617e-10	-1.27792	4.93498e-07	-1.31617e-10	-1.38801
81113179	chr7:81113179:A:G	1.80577e-09	-1.31617e-10	-1.80956	3.23324e-07	-1.31617e-10	-1.81087
81113208	chr7:81113208:G:A	2.09602e-09	-1.31617e-10	-1.66052	3.69618e-07	-1.31617e-10	-1.67706
81113272	chr7:81113272:C:T	2.45069e-09	-1.50418	-9.09645e-10	4.17633e-07	-1.55492	-9.09645e-10
81113533	chr7:81113533:G:A	2.90575e-09	-1.29246	-0.0414072	3.45625e-07	-1.32234	-0.421835
81113559	chr7:81113559:T:A	6.2897e-10	-1.469	-1.39523	9.26235e-08	-1.25383	-1.80716
81113587	chr7:81113587:A:T	6.53543e-09	-1.31617e-10	-0.523317	1.22405e-06	-1.31617e-10	-0.479607
81113680	chr7:81113680:T:A	1.90298e-09	-0.885425	-0.871709	2.53956e-07	-0.658703	-1.39366
81113905	chr7:81113905:A:C	5.54377e-09	-0.687879	-9.09645e-10	1.15843e-06	-0.534702	-9.09645e-10
81114136	chr7:81114136:G:A	1.80332e-09	-1.31617e-10	-1.81092	3.25291e-07	-1.31617e-10	-1.8048
81114150	chr7:81114150:CTGT:C	3.08602e-09	-1.31617e-10	-1.27367	4.95342e-07	-1.31617e-10	-1.38428
81114159	chr7:81114159:C:T	1.89575e-09	-0.885516	-0.875422	2.52949e-07	-0.660385	-1.39595
81114180	chr7:81114180:C:T	2.21364e-09	-1.31617e-10	-1.60592	4.26208e-07	-1.31617e-10	-1.5346
81114226	chr7:81114226:A:G	1.07089e-09	-0.7553	-1.57677	2.03061e-07	-0.501473	-1.77455
81114586	chr7:81114586:A:G	1.4951e-09	-1.14386	-0.8545	1.82922e-07	-1.01321	-1.36726
81115060	chr7:81115060:A:G	3.04575e-09	-1.31617e-10	-1.28681	4.89434e-07	-1.31617e-10	-1.39628
81115127	chr7:81115127:C:G	2.91357e-09	-1.31617e-10	-1.33118	5.00811e-07	-1.31617e-10	-1.3733
81115207	chr7:81115207:A:G	2.04078e-09	-1.31617e-10	-1.68722	3.60438e-07	-1.31617e-10	-1.70221
81115476	chr7:81115476:C:T	1.79596e-09	-0.914227	-0.900786	2.40383e-07	-0.692084	-1.41521
81115706	chr7:81115706:C:T	3.53837e-09	-1.31617e-10	-1.13689	5.23703e-07	-1.31617e-10	-1.3286
81115790	chr7:81115790:C:G	2.14537e-09	-1.31617e-10	-1.63724	3.77463e-07	-1.31617e-10	-1.65605
81115865	chr7:81115865:G:A	1.04035e-09	-0.786197	-1.5748	1.96249e-07	-0.535578	-1.77456
81115964	chr7:81115964:C:T	6.94107e-09	-1.31617e-10	-0.463099	9.79742e-07	-1.31617e-10	-0.702236
81116187	chr7:81116187:C:A	1.7458e-09	-0.895101	-0.948241	2.3845e-07	-0.669885	-1.44548
81116273	chr7:81116273:T:C	1.11589e-08	-1.31617e-10	0.0116783	1.53064e-06	-1.31617e-10	-0.256086
81116637	chr7:81116637:G:A	7.82555e-09	-1.31617e-10	-0.343161	1.16401e-06	-1.31617e-10	-0.529897
81116987	chr7:81116987:C:T	3.12556e-09	-1.35127	0.0903259	2.70606e-07	-1.26416	-0.724698
81117601	chr7:81117601:G:C	6.98913e-09	-1.31617e-10	-0.456198	1.3187e-06	-1.31617e-10	-0.405123
81117763	chr7:81117763:T:A	6.48019e-10	-1.64716	-1.18723	2.26308e-07	-1.63215	-0.535473
81118144	chr7:81118144:C:A	3.01002e-09	-1.29861	-9.09645e-10	4.91832e-07	-1.39139	-9.09645e-10
81118289	chr7:81118289:C:T	1.89532e-09	-0.890529	-0.87064	2.52395e-07	-0.664655	-1.39388
81118304	chr7:81118304:T:C	2.08795e-09	-1.31617e-10	-1.66437	3.68037e-07	-1.31617e-10	-1.68134
81118389	chr7:81118389:A:G	2.53126e-09	-1.31617e-10	-1.47184	4.47514e-07	-1.31617e-10	-1.48582
81118431	chr7:81118431:A:C	5.37201e-09	-1.31617e-10	-0.719353	8.40627e-07	-1.31617e-10	-0.855377
81118752	chr7:81118752:A:C	1.3968e-09	-0.645116	-1.42125	2.48642e-07	-0.378705	-1.69481
81118994	chr7:81118994:C:T	3.53976e-09	-1.31617e-10	-1.1365	5.62362e-07	-1.31617e-10	-1.25738
81119081	chr7:81119081:G:A	1.92617e-09	-1.31617e-10	-1.74502	3.52828e-07	-1.31617e-10	-1.72354
81119226	chr7:81119226:A:C	1.84929e-09	-1.31617e-10	-1.78575	3.36428e-07	-1.31617e-10	-1.77114
81119331	chr7:81119331:G:A	4.05179e-10	-1.54648	-1.7575	1.61412e-07	-1.31722	-1.18835
81119602	chr7:81119602:G:A	3.14245e-09	-1.31617e-10	-1.25555	5.08705e-07	-1.31617e-10	-1.35766
81119907	chr7:81119907:G:A	3.49206e-09	-1.31617e-10	-1.15006	5.75072e-07	-1.31617e-10	-1.23503
81119948	chr7:81119948:G:T	3.98315e-09	-1.31617e-10	-1.01848	6.31646e-07	-1.31617e-10	-1.1412
81120044	chr7:81120044:C:A	3.90144e-10	-1.54132	-1.80048	1.31337e-07	-1.32509	-1.38667
81121150	chr7:81121150:T:A	6.7468e-09	-1.31617e-10	-0.491486	1.14012e-06	-1.31617e-10	-0.550633
81121430	chr7:81121430:A:G	3.28935e-09	-1.31617e-10	-1.20986	5.2764e-07	-1.31617e-10	-1.32111
81121985	chr7:81121985:TAA:T	3.96963e-09	-1.31617e-10	-1.02188	7.43006e-07	-1.31617e-10	-0.978822
81122336	chr7:81122336:T:A	1.85547e-09	-1.31617e-10	-1.78242	3.44521e-07	-1.31617e-10	-1.74737
81122375	chr7:81122375:C:T	4.11998e-08	-1.31617e-10	1.31788	5.84752e-06	-1.31617e-10	1.08425
81122464	chr7:81122464:T:C	4.25899e-09	-1.31617e-10	-0.951524	7.05934e-07	-1.31617e-10	-1.03
81122773	chr7:81122773:T:A	1.86679e-09	-1.31617e-10	-1.77634	1.26348e-06	-1.31617e-10	-0.447901
81123090	chr7:81123090:T:C	2.59682e-09	-0.368812	-1.07746	4.21901e-07	-0.345727	-1.19903
81123249	chr7:81123249:C:T	4.38876e-10	-1.6454	-1.57869	6.69458e-08	-1.58141	-1.80423
81123310	chr7:81123310:C:A	2.39884e-09	-1.52557	-9.09645e-10	4.16358e-07	-1.55798	-9.09645e-10
81123486	chr7:81123486:T:C	3.6225e-10	-1.62178	-1.7942	1.14316e-07	-1.50288	-1.34767
81123754	chr7:81123754:G:A	4.0297e-09	-1.31617e-10	-1.00686	6.39747e-07	-1.31617e-10	-1.12845
81123804	chr7:81123804:A:G	4.11313e-09	-1.31617e-10	-0.98637	6.79669e-07	-1.31617e-10	-1.06792
81124032	chr7:81124032:C:A	6.96639e-09	-1.31617e-10	-0.459457	1.05237e-06	-1.31617e-10	-0.630727
81124202	chr7:81124202:G:T	4.36218e-10	-1.63882	-1.59135	6.90134e-08	-1.5536	-1.80163
81124789	chr7:81124789:ATACCTTGC:A	3.28049e-09	-1.31617e-10	-1.21256	5.2629e-07	-1.31617e-10	-1.32367
81124829	chr7:81124829:A:G	6.35002e-09	-1.31617e-10	-0.552096	9.65127e-07	-1.31617e-10	-0.717266
81124948	chr7:81124948:G:T	4.15269e-10	-1.62788	-1.6515	1.13497e-07	-1.64536	-1.21239
81124952	chr7:81124952:T:C	1.93658e-09	-1.31617e-10	-1.73963	3.42452e-07	-1.31617e-10	-1.7534
81125187	chr7:81125187:G:A	2.75858e-09	-1.38584	-9.09645e-10	5.26478e-07	-1.32332	-9.09645e-10
81125287	chr7:81125287:G:T	3.28138e-09	-1.31617e-10	-1.21229	5.26492e-07	-1.31617e-10	-1.32329
81125344	chr7:81125344:C:T	5.92215e-09	-1.31617e-10	-0.621854	9.96365e-07	-1.31617e-10	-0.685411
81126262	chr7:81126262:C:A	9.63677e-10	-0.626666	-1.81089	1.70489e-07	-0.644601	-1.80625
81126338	chr7:81126338:T:G	7.40026e-09	-1.31617e-10	-0.399039	1.39084e-06	-1.31617e-10	-0.351859
81126546	chr7:81126546:C:T	1.81138e-09	-1.31617e-10	-1.80646	3.23413e-07	-1.31617e-10	-1.8106
81126631	chr7:81126631:T:C	5.25609e-10	-1.50673	-1.53702	9.01298e-08	-1.30884	-1.77944
81126644	chr7:81126644:T:C	5.18374e-10	-1.51523	-1.54238	8.90966e-08	-1.32204	-1.77776
81126946	chr7:81126946:G:A	3.29608e-09	-1.31617e-10	-1.20782	5.28601e-07	-1.31617e-10	-1.31929
81126971	chr7:81126971:C:A	1.80986e-09	-1.31617e-10	-1.8073	3.23345e-07	-1.31617e-10	-1.81081
81127028	chr7:81127028:T:C	1.83304e-09	-1.31617e-10	-1.79458	3.42977e-07	-1.31617e-10	-1.75186
81127344	chr7:81127344:C:T	3.77818e-09	-1.31617e-10	-1.07131	5.91424e-07	-1.31617e-10	-1.20699
81127424	chr7:81127424:G:A	1.90995e-09	-1.31617e-10	-1.75348	3.41515e-07	-1.31617e-10	-1.75613
81127434	chr7:81127434:C:T	1.86675e-09	-1.31617e-10	-1.77636	3.42486e-07	-1.31617e-10	-1.7533
81127458	chr7:81127458:A:G	1.81422e-09	-1.31617e-10	-1.8049	3.24919e-07	-1.31617e-10	-1.80595
81127751	chr7:81127751:C:A	4.55794e-10	-1.43968	-1.74659	9.72637e-08	-1.39639	-1.61571
81127798	chr7:81127798:C:T	1.22104e-09	-0.890488	-1.31036	2.05078e-07	-0.629161	-1.63698
81127885	chr7:81127885:G:A	1.80333e-09	-1.31617e-10	-1.81092	3.23896e-07	-1.31617e-10	-1.8091
81128006	chr7:81128006:T:C	1.89783e-09	-1.31617e-10	-1.75984	3.37133e-07	-1.31617e-10	-1.76905
81128715	chr7:81128715:G:T	4.76025e-09	-0.840255	-9.09645e-10	9.68927e-07	-0.713336	-9.09645e-10
81128871	chr7:81128871:C:T	4.26476e-10	-1.44846	-1.8043	1.48892e-07	-1.17331	-1.413
81128874	chr7:81128874:T:C	4.08392e-10	-1.48525	-1.81083	1.605e-07	-1.41203	-1.09921
81128894	chr7:81128894:T:G	5.12683e-10	-1.50706	-1.5616	9.07585e-08	-1.30909	-1.77223
81128987	chr7:81128987:T:A	3.94651e-09	-1.02772	-9.09645e-10	7.88062e-07	-0.919949	-9.09645e-10
81129088	chr7:81129088:T:A	5.12825e-09	-1.31617e-10	-0.76579	9.6476e-07	-1.31617e-10	-0.717646
81129283	chr7:81129283:A:G	2.77437e-09	-1.31617e-10	-1.38013	5.21968e-07	-1.31617e-10	-1.33192
81129300	chr7:81129300:A:G	7.21298e-10	-0.935573	-1.79168	3.26881e-07	-0.450508	-1.34942
81129362	chr7:81129362:C:A	8.98562e-10	-1.47413	-1.03338	1.43044e-07	-1.4401	-1.18627
81129528	chr7:81129528:A:T	5.05823e-10	-1.51848	-1.56364	8.94123e-08	-1.32682	-1.76945
81129642	chr7:81129642:C:T	7.21335e-09	-1.31617e-10	-0.424621	1.08605e-06	-1.31617e-10	-0.599225
81129923	chr7:81129923:A:G	8.51173e-10	-0.871833	-1.68986	2.34369e-07	-0.357132	-1.7755
81130074	chr7:81130074:G:A	4.12657e-10	-1.52673	-1.75897	1.66301e-07	-1.28666	-1.18907
81130296	chr7:81130296:AG:A	5.24153e-10	-1.51373	-1.5328	8.90637e-08	-1.31941	-1.78076
81130699	chr7:81130699:C:T	4.18234e-08	-1.31617e-10	1.3329	5.92794e-06	-1.31617e-10	1.09791
81130722	chr7:81130722:C:T	8.97744e-10	-0.697804	-1.81062	1.59136e-07	-0.714345	-1.80542
81130879	chr7:81130879:G:GT	3.29075e-09	-1.31617e-10	-1.20944	5.27851e-07	-1.31617e-10	-1.32071
81131132	chr7:81131132:T:C	4.26204e-09	-1.31617e-10	-0.950806	7.06294e-07	-1.31617e-10	-1.02949
81131225	chr7:81131225:G:A	4.61838e-10	-1.3875	-1.78559	1.78585e-07	-1.1011	-1.30336
81131615	chr7:81131615:A:T	4.98806e-10	-1.5342	-1.56189	8.71726e-08	-1.35171	-1.76993
81131833	chr7:81131833:T:TG	5.06714e-10	-1.51192	-1.56845	9.01951e-08	-1.31818	-1.76937
81131913	chr7:81131913:T:C	1.80798e-09	-1.31617e-10	-1.80835	3.26466e-07	-1.31617e-10	-1.8012
81132624	chr7:81132624:G:T	4.03295e-09	-1.31617e-10	-1.00606	6.40313e-07	-1.31617e-10	-1.12757
81132708	chr7:81132708:T:C	1.93076e-09	-1.31617e-10	-1.74264	3.49131e-07	-1.31617e-10	-1.73408
81132788	chr7:81132788:ACT:A	4.17556e-10	-1.54237	-1.73152	1.00383e-07	-1.57765	-1.40288
81133016	chr7:81133016:C:T	3.28908e-09	-1.31617e-10	-1.20995	5.2758e-07	-1.31617e-10	-1.32123
81133583	chr7:81133583:A:C	4.14975e-10	-1.52303	-1.75706	1.68623e-07	-1.28565	-1.17621
81133960	chr7:81133960:C:T	4.43207e-10	-1.4122	-1.80207	1.5564e-07	-1.14789	-1.39409
81134021	chr7:81134021:G:A	4.84038e-08	-1.31617e-10	1.47902	6.86324e-06	-1.31617e-10	1.24441
81134146	chr7:81134146:C:T	2.90884e-09	-1.31617e-10	-1.3328	4.72225e-07	-1.31617e-10	-1.43207
81134174	chr7:81134174:C:A	1.92506e-09	-1.31617e-10	-1.7456	3.40592e-07	-1.31617e-10	-1.75884
81134327	chr7:81134327:C:T	4.70957e-10	-1.36382	-1.78972	1.80048e-07	-1.0753	-1.321
81134647	chr7:81134647:G:A	4.70989e-10	-1.35762	-1.79585	1.75601e-07	-1.06965	-1.35166
81134739	chr7:81134739:A:G	4.70189e-09	-1.31617e-10	-0.852591	8.88141e-07	-1.31617e-10	-0.800395
81134740	chr7:81134740:AT:A	1.7178e-09	-0.396555	-1.46295	2.94469e-07	-0.382394	-1.52196
81134849	chr7:81134849:T:C	7.91617e-10	-1.64311	-0.991126	5.17432e-07	-1.58485	0.244204
81135130	chr7:81135130:G:A	2.0552e-09	-1.31617e-10	-1.68018	3.81658e-07	-1.31617e-10	-1.645
81135199	chr7:81135199:T:C	4.95598e-10	-1.59666	-1.50588	7.62232e-08	-1.46631	-1.78955
81135503	chr7:81135503:C:T	1.81603e-09	-1.31617e-10	-1.8039	3.33151e-07	-1.31617e-10	-1.78093
81135804	chr7:81135804:GGT:G	2.75771e-09	-1.38615	-9.09645e-10	5.22016e-07	-1.33183	-9.09645e-10
81135823	chr7:81135823:A:G	4.03916e-10	-1.52046	-1.78664	1.44902e-07	-1.25117	-1.3623
81135884	chr7:81135884:A:G	2.14962e-09	-1.31617e-10	-1.63526	4.13812e-07	-1.31617e-10	-1.56411
81135898	chr7:81135898:T:C	2.94485e-09	-1.31617e-10	-1.3205	5.77882e-07	-1.31617e-10	-1.23016
81135899	chr7:81135899:G:A	1.80333e-09	-1.31617e-10	-1.81092	3.23684e-07	-1.31617e-10	-1.80976
81135950	chr7:81135950:G:A	6.1177e-09	-1.31617e-10	-0.589368	9.00777e-07	-1.31617e-10	-0.786268
81135952	chr7:81135952:A:G	7.51257e-10	-0.887501	-1.79906	1.08162e-07	-1.25459	-1.65131
81136064	chr7:81136064:T:A	3.61876e-09	-1.31617e-10	-1.11442	5.29174e-07	-1.31617e-10	-1.31821
81136317	chr7:81136317:T:C	5.45837e-10	-1.62873	-1.37726	7.60231e-08	-1.61072	-1.64777
81136491	chr7:81136491:G:A	3.55605e-09	-1.62555	0.493649	3.3756e-06	-1.51797	2.05277
81136573	chr7:81136573:G:C	5.11222e-09	-1.60382	0.834903	6.30601e-06	-1.48081	2.64054
81136888	chr7:81136888:A:G	1.84569e-09	-1.31617e-10	-1.7877	3.28106e-07	-1.31617e-10	-1.79619
81137170	chr7:81137170:G:A	1.90188e-09	-1.31617e-10	-1.75771	3.36755e-07	-1.31617e-10	-1.77017
81137211	chr7:81137211:T:C	3.91802e-10	-1.54007	-1.79748	9.91211e-08	-1.45145	-1.54173
81137225	chr7:81137225:G:A	1.83344e-09	-1.31617e-10	-1.79436	3.25899e-07	-1.31617e-10	-1.80294
81137673	chr7:81137673:T:C	1.9372e-09	-1.31617e-10	-1.73931	3.6805e-07	-1.31617e-10	-1.68131
81138133	chr7:81138133:C:T	1.91905e-09	-1.31617e-10	-1.74872	3.33426e-07	-1.31617e-10	-1.78011
81138363	chr7:81138363:C:T	2.53175e-09	-1.47164	-9.09645e-10	4.26428e-07	-1.53408	-9.09645e-10
81138580	chr7:81138580:C:T	4.58472e-10	-1.44238	-1.73803	1.36634e-07	-1.29658	-1.37564
81138784	chr7:81138784:G:A	4.53399e-10	-1.63106	-1.56048	8.08852e-08	-1.64725	-1.54925
81138946	chr7:81138946:G:A	6.80375e-10	-1.4882	-1.29747	1.1147e-07	-1.61582	-1.25995
81139226	chr7:81139226:A:C	4.39146e-10	-1.62173	-1.60174	7.76518e-08	-1.64583	-1.59146
81139384	chr7:81139384:T:C	4.1259e-10	-1.54101	-1.74484	1.17488e-07	-1.42517	-1.39802
81139444	chr7:81139444:G:C	2.12223e-09	-1.31617e-10	-1.64809	3.98597e-07	-1.31617e-10	-1.60157
81140151	chr7:81140151:A:T	4.6869e-10	-1.39671	-1.76166	1.37286e-07	-1.23636	-1.4311
81140324	chr7:81140324:T:C	3.93146e-10	-1.5269	-1.80723	6.30078e-08	-1.63721	-1.80906
81140383	chr7:81140383:A:G	3.94867e-10	-1.51897	-1.81079	6.30362e-08	-1.63487	-1.81095
81140393	chr7:81140393:G:A	1.91791e-09	-1.31617e-10	-1.74932	3.62599e-07	-1.31617e-10	-1.69623
81140611	chr7:81140611:C:T	4.1247e-09	-1.42741	0.443844	1.00057e-06	-1.58221	0.901008
81140841	chr7:81140841:G:A	1.8038e-09	-1.31617e-10	-1.81066	3.25228e-07	-1.31617e-10	-1.805
81141129	chr7:81141129:C:T	2.98531e-09	-1.40512	0.0982691	4.84648e-07	-1.48151	0.0754111
81141346	chr7:81141346:A:G	4.22662e-09	-1.31617e-10	-0.959153	6.67388e-07	-1.31617e-10	-1.08615
81141360	chr7:81141360:T:C	1.8033e-09	-1.31617e-10	-1.81094	3.23319e-07	-1.31617e-10	-1.81089
81141370	chr7:81141370:G:A	1.91258e-09	-1.31617e-10	-1.7521	3.38625e-07	-1.31617e-10	-1.76463
81141636	chr7:81141636:T:C	1.25843e-09	-1.64545	-0.525238	1.01639e-06	-1.6014	0.935887
81141879	chr7:81141879:C:T	6.2808e-10	-1.4188	-1.44684	9.3793e-08	-1.58671	-1.46173
81142037	chr7:81142037:C:T	8.17505e-09	-1.31617e-10	-0.299468	1.39816e-06	-1.31617e-10	-0.346612
81142171	chr7:81142171:C:T	3.33148e-09	-1.31617e-10	-1.19714	6.33272e-07	-1.31617e-10	-1.13863
81142266	chr7:81142266:A:G	2.60928e-09	-1.61709	0.175612	2.54147e-06	-1.55611	1.80708
81142464	chr7:81142464:C:T	1.80822e-09	-1.31617e-10	-1.80821	3.23961e-07	-1.31617e-10	-1.8089
81142651	chr7:81142651:A:G	4.9494e-09	-1.31617e-10	-0.801288	8.62361e-07	-1.31617e-10	-0.829851
81142994	chr7:81142994:C:T	3.45702e-09	-1.31617e-10	-1.16015	6.61837e-07	-1.31617e-10	-1.09451
81143083	chr7:81143083:G:A	2.51434e-09	-1.47854	-9.09645e-10	4.82448e-07	-1.41065	-9.09645e-10
81143134	chr7:81143134:G:A	2.23362e-09	-1.59693	-9.09645e-10	3.88531e-07	-1.62715	-9.09645e-10
81143356	chr7:81143356:G:A	2.26685e-09	-1.49232	-0.0898437	4.73903e-07	-1.61624	0.187721
81143780	chr7:81143780:C:T	5.67738e-09	-0.664064	-9.09645e-10	9.11938e-07	-0.773953	-9.09645e-10
81143827	chr7:81143827:A:C	3.20437e-09	-0.103245	-1.13279	5.21916e-07	-0.0852157	-1.2468
81143839	chr7:81143839:A:G	1.93461e-09	-1.31617e-10	-1.74065	3.41992e-07	-1.31617e-10	-1.75474
81144129	chr7:81144129:G:A	1.90053e-09	-1.31617e-10	-1.75842	3.36322e-07	-1.31617e-10	-1.77146
81144620	chr7:81144620:C:A	1.8163e-09	-1.31617e-10	-1.80375	3.24447e-07	-1.31617e-10	-1.8074
81144808	chr7:81144808:T:C	2.33482e-09	-0.0433083	-1.50931	3.90919e-07	-0.0209981	-1.60003
81144869	chr7:81144869:T:G	7.17443e-10	-1.29722	-1.43539	1.01105e-07	-1.52284	-1.45052
81144968	chr7:81144968:G:A	4.02066e-09	-1.31617e-10	-1.00911	7.74069e-07	-1.31617e-10	-0.937865
81144997	chr7:81144997:A:G	1.00866e-08	-1.31617e-10	-0.089348	1.55686e-06	-1.31617e-10	-0.239101
81145081	chr7:81145081:A:C	2.35726e-09	-0.124709	-1.41834	3.92802e-07	-0.105113	-1.51111
81145519	chr7:81145519:C:T	4.33444e-09	-1.31617e-10	-0.933962	7.25334e-07	-1.31617e-10	-1.00289
81145591	chr7:81145591:A:G	3.17052e-09	-1.58599	0.339329	3.18038e-06	-1.50711	1.98233
81145810	chr7:81145810:T:C	3.97095e-09	-1.31617e-10	-1.02155	6.20927e-07	-1.31617e-10	-1.15831
81145849	chr7:81145849:G:A	8.23906e-10	-1.3805	-1.21375	1.21573e-07	-1.56401	-1.225
81146340	chr7:81146340:A:G	2.45186e-09	-0.0198315	-1.48388	4.12185e-07	-0.000562318	-1.56749
81146840	chr7:81146840:A:G	1.67286e-09	-1.43568	-0.450341	3.30745e-07	-1.58837	-0.199803
81146935	chr7:81146935:G:A	2.06439e-09	-0.148658	-1.52706	3.47506e-07	-0.130564	-1.60818
81146956	chr7:81146956:A:G	1.80356e-09	-1.31617e-10	-1.81079	3.2388e-07	-1.31617e-10	-1.80915
81147170	chr7:81147170:T:A	9.91221e-10	-1.33023	-1.07914	1.42732e-07	-1.53514	-1.09341
81147370	chr7:81147370:A:G	8.71995e-10	-0.735201	-1.80233	3.35431e-07	-0.422955	-1.35115
81147373	chr7:81147373:T:C	3.94633e-09	-1.31617e-10	-1.02777	6.19714e-07	-1.31617e-10	-1.16027
81147414	chr7:81147414:A:T	3.35299e-09	-1.1907	-9.09645e-10	5.70754e-07	-1.24257	-9.09645e-10
81147426	chr7:81147426:A:C	1.792e-09	-0.424085	-1.39314	8.99119e-07	-0.17776	-0.610349
81147445	chr7:81147445:T:C	1.88669e-09	-1.31617e-10	-1.76573	3.28966e-07	-1.31617e-10	-1.79357
81147622	chr7:81147622:G:C	6.26404e-10	-1.05792	-1.8104	1.44481e-07	-0.806829	-1.80955
81147894	chr7:81147894:G:A	5.99616e-10	-1.59651	-1.31551	2.8131e-07	-1.52344	-0.426631
81148057	chr7:81148057:C:T	2.98922e-09	-1.31617e-10	-1.30554	5.29267e-07	-1.31617e-10	-1.31803
81148360	chr7:81148360:A:G	2.07303e-09	-1.31617e-10	-1.67154	3.65486e-07	-1.31617e-10	-1.6883
81148400	chr7:81148400:T:C	1.10665e-09	-0.516303	-1.78292	3.03136e-07	-0.12145	-1.75389
81148473	chr7:81148473:A:T	1.82423e-09	-1.31617e-10	-1.7994	1.41268e-06	-1.31617e-10	-0.336284
81148880	chr7:81148880:C:T	2.04434e-09	-1.31617e-10	-1.68548	3.53877e-07	-1.31617e-10	-1.72058
81149064	chr7:81149064:C:T	5.96473e-10	-1.36513	-1.55215	8.64902e-08	-1.56429	-1.56521
81149107	chr7:81149107:G:A	2.03678e-09	-0.153705	-1.53548	3.4425e-07	-0.134152	-1.61401
81149386	chr7:81149386:A:G	6.39945e-10	-1.04978	-1.79715	1.46015e-07	-0.798302	-1.80752
81149605	chr7:81149605:C:T	2.05646e-09	-0.141023	-1.53855	3.47725e-07	-0.121231	-1.61688
81150192	chr7:81150192:G:A	1.80858e-09	-1.31617e-10	-1.80801	3.25528e-07	-1.31617e-10	-1.80408
81150497	chr7:81150497:A:G	1.51822e-09	-0.221875	-1.76114	2.69239e-07	-0.204689	-1.78924
81151233	chr7:81151233:A:G	1.89654e-09	-0.185289	-1.57524	3.22451e-07	-0.166013	-1.64756
81151292	chr7:81151292:G:T	3.53547e-09	-0.0707643	-1.06694	5.37838e-07	-0.0529918	-1.24898
81151547	chr7:81151547:T:C	1.8068e-09	-1.31617e-10	-1.809	3.23379e-07	-1.31617e-10	-1.8107
81151624	chr7:81151624:T:C	3.68229e-09	-1.31617e-10	-1.09702	5.82402e-07	-1.31617e-10	-1.22236
81151700	chr7:81151700:G:A	7.02924e-10	-1.57249	-1.18057	3.20183e-07	-1.60079	-0.219847
81151836	chr7:81151836:G:A	6.00862e-10	-1.35769	-1.55225	8.62776e-08	-1.56059	-1.57137
81152218	chr7:81152218:T:C	1.85699e-09	-0.231822	-1.54978	3.13098e-07	-0.215629	-1.62738
81152340	chr7:81152340:G:A	1.80662e-09	-1.31617e-10	-1.8091	3.23442e-07	-1.31617e-10	-1.81051
81152796	chr7:81152796:G:A	1.89503e-09	-0.203945	-1.55737	3.21046e-07	-0.186643	-1.6313
81152840	chr7:81152840:T:A	2.32998e-09	-1.46942	-0.0852736	4.90466e-07	-1.60489	0.210721
81152843	chr7:81152843:A:T	4.61304e-09	-1.31617e-10	-0.871667	6.69438e-07	-1.31617e-10	-1.08309
81153032	chr7:81153032:A:G	1.82016e-09	-1.31617e-10	-1.80163	3.25355e-07	-1.31617e-10	-1.80461
81153188	chr7:81153188:C:T	2.11526e-09	-1.31617e-10	-1.65137	3.63678e-07	-1.31617e-10	-1.69326
81153196	chr7:81153196:C:T	3.46272e-09	-1.31617e-10	-1.1585	5.50462e-07	-1.31617e-10	-1.27877
81153276	chr7:81153276:C:T	1.25829e-08	0.131787	-9.09645e-10	1.93861e-06	-0.0197997	-9.09645e-10
81153572	chr7:81153572:G:T	1.81732e-09	-0.230512	-1.57268	3.07976e-07	-0.214248	-1.64525
81153622	chr7:81153622:C:G	5.09939e-09	-1.31617e-10	-0.771435	1.02757e-06	-1.31617e-10	-0.654572
81153675	chr7:81153675:T:A	1.71462e-09	-0.450239	-1.41112	7.95544e-07	-0.242478	-0.668021
81153693	chr7:81153693:A:AT	1.96364e-09	-1.31617e-10	-1.72576	3.455e-07	-1.31617e-10	-1.74453
81154072	chr7:81154072:AG:A	3.79161e-09	-1.31617e-10	-1.06776	5.97522e-07	-1.31617e-10	-1.19673
81154258	chr7:81154258:G:A	4.27318e-09	-1.31617e-10	-0.948196	8.31278e-07	-1.31617e-10	-0.866561
81154442	chr7:81154442:T:A	1.81402e-09	-1.31617e-10	-1.80501	3.28018e-07	-1.31617e-10	-1.79646
81154540	chr7:81154540:C:T	2.30881e-09	-1.56382	-9.09645e-10	4.24253e-07	-1.5392	-9.09645e-10
81155093	chr7:81155093:A:G	2.80379e-09	-1.31617e-10	-1.36958	4.94613e-07	-1.31617e-10	-1.38575
81155377	chr7:81155377:G:A	1.90898e-09	-0.214802	-1.53919	3.22145e-07	-0.198183	-1.61634
81155437	chr7:81155437:A:G	1.54854e-09	-1.32211	-0.641132	2.68647e-07	-1.41602	-0.580107
81155489	chr7:81155489:T:C	3.63647e-10	-1.60446	-1.80767	6.27408e-08	-1.64647	-1.80405
81155562	chr7:81155562:C:G	3.72056e-09	-1.31617e-10	-1.08668	5.87056e-07	-1.31617e-10	-1.21441
81156166	chr7:81156166:C:G	2.07675e-09	-1.31617e-10	-1.66975	3.64043e-07	-1.31617e-10	-1.69225
81156531	chr7:81156531:A:T	2.35625e-09	-0.111625	-1.43186	3.92489e-07	-0.093005	-1.52401
81156717	chr7:81156717:C:T	8.2849e-10	-0.783538	-1.80517	2.55333e-07	-0.504135	-1.54282
81156779	chr7:81156779:A:G	1.8121e-09	-1.31617e-10	-1.80607	3.31942e-07	-1.31617e-10	-1.78457
81156868	chr7:81156868:T:C	2.32464e-09	-0.0402808	-1.51671	3.9174e-07	-0.0196679	-1.59926
81157178	chr7:81157178:C:G	2.92827e-09	-1.32614	-9.09645e-10	4.91836e-07	-1.39138	-9.09645e-10
81157242	chr7:81157242:T:C	3.80876e-09	-1.31617e-10	-1.06325	6.01828e-07	-1.31617e-10	-1.18955
81158037	chr7:81158037:T:C	4.66593e-09	-1.31617e-10	-0.860268	6.7891e-07	-1.31617e-10	-1.06904
81158335	chr7:81158335:T:G	6.10492e-10	-1.36308	-1.53097	8.79092e-08	-1.5635	-1.54972
81158420	chr7:81158420:A:AT	2.02893e-09	-0.155152	-1.53789	3.43072e-07	-0.135006	-1.61658
81158642	chr7:81158642:C:T	1.81855e-09	-1.31617e-10	-1.80251	3.24731e-07	-1.31617e-10	-1.80653
81158844	chr7:81158844:C:T	1.27074e-08	-0.828009	0.969635	2.1449e-06	-0.951443	1.03276
81158883	chr7:81158883:T:G	2.09259e-09	-1.31617e-10	-1.66215	9.52509e-07	-1.31617e-10	-0.730425
81159255	chr7:81159255:C:T	2.35139e-09	-1.31617e-10	-1.54555	3.89939e-07	-1.31617e-10	-1.62354
81159459	chr7:81159459:G:C	1.91143e-09	-0.190924	-1.56178	3.24908e-07	-0.170945	-1.63504
81159583	chr7:81159583:G:A	1.23241e-09	-1.45983	-0.731751	2.46491e-07	-1.60029	-0.481912
81160475	chr7:81160475:A:G	2.12628e-09	-0.0929098	-1.55327	3.60979e-07	-0.0728235	-1.62788
81160484	chr7:81160484:T:A	1.88571e-09	-1.31617e-10	-1.76625	3.31241e-07	-1.31617e-10	-1.78668
81160623	chr7:81160623:A:G	2.20855e-09	-0.0754271	-1.53279	3.74456e-07	-0.0538137	-1.61024
81160870	chr7:81160870:C:A	1.8713e-09	-0.281622	-1.4923	3.22417e-07	-0.256181	-1.5575
81161063	chr7:81161063:G:A	1.86929e-09	-1.31617e-10	-1.775	3.32774e-07	-1.31617e-10	-1.78206
81161113	chr7:81161113:T:C	4.83012e-09	-1.31617e-10	-0.825684	6.97733e-07	-1.31617e-10	-1.04169
81161252	chr7:81161252:G:A	1.91078e-09	-1.58727	-0.165774	1.70709e-06	-1.50451	1.35753
81161581	chr7:81161581:A:G	1.81471e-09	-1.31617e-10	-1.80463	3.31532e-07	-1.31617e-10	-1.7858
81161615	chr7:81161615:C:T	2.07971e-09	-1.31617e-10	-1.66832	3.64298e-07	-1.31617e-10	-1.69155
81161797	chr7:81161797:T:C	7.09738e-10	-0.932496	-1.81092	2.29769e-07	-0.682532	-1.46992
81161829	chr7:81161829:C:T	4.69485e-10	-1.59252	-1.56416	9.39373e-08	-1.64434	-1.40256
81161864	chr7:81161864:T:C	1.97986e-09	-0.11112	-1.60641	3.39747e-07	-0.089881	-1.67144
81161915	chr7:81161915:T:C	2.01605e-09	-0.137327	-1.56209	3.43542e-07	-0.116047	-1.63417
81161993	chr7:81161993:CCAAGGCCCAGACCAGACTTCCTTG:C	1.81353e-09	-1.31617e-10	-1.80528	3.31094e-07	-1.31617e-10	-1.78712
81162053	chr7:81162053:T:G	7.26883e-10	-0.908597	-1.81095	2.39306e-07	-0.647627	-1.46416
81162098	chr7:81162098:T:C	4.24938e-10	-1.61813	-1.63824	9.9725e-08	-1.56446	-1.42265
81162134	chr7:81162134:T:C	1.81748e-09	-1.31617e-10	-1.8031	3.25129e-07	-1.31617e-10	-1.8053
81162752	chr7:81162752:A:G	5.21459e-10	-1.43816	-1.61352	8.26548e-08	-1.59659	-1.57826
81163109	chr7:81163109:T:G	1.84867e-09	-0.188343	-1.59774	3.19047e-07	-0.159662	-1.66452
81163211	chr7:81163211:C:T	1.92382e-09	-1.42992	-0.316327	3.94881e-07	-1.58391	-0.0270272
81163321	chr7:81163321:T:G	3.84946e-09	-1.31617e-10	-1.05262	6.05081e-07	-1.31617e-10	-1.18416
81163585	chr7:81163585:C:T	2.04216e-09	-1.31617e-10	-1.68654	3.58279e-07	-1.31617e-10	-1.70821
81163739	chr7:81163739:T:C	5.82513e-09	0.527936	-1.16631	5.55309e-07	0.201011	-1.47101
81163818	chr7:81163818:C:G	5.26728e-10	-1.47078	-1.57085	8.55226e-08	-1.61198	-1.52876
81164014	chr7:81164014:G:C	2.03376e-09	-1.31617e-10	-1.69067	3.59826e-07	-1.31617e-10	-1.70391
81164243	chr7:81164243:T:A	1.87744e-09	-0.183705	-1.58694	3.23715e-07	-0.154594	-1.65507
81164466	chr7:81164466:C:A	1.79262e-09	-0.186945	-1.62993	3.11226e-07	-0.157703	-1.6913
81164543	chr7:81164543:C:A	1.99822e-09	-1.56237	-0.145925	1.815e-06	-1.46445	1.37876
81164616	chr7:81164616:G:A	1.27826e-09	-0.418311	-1.73675	3.38051e-07	0.0130639	-1.77939
81164728	chr7:81164728:A:G	1.83077e-09	-1.31617e-10	-1.79582	3.27246e-07	-1.31617e-10	-1.79881
81164803	chr7:81164803:T:A	1.8013e-09	-0.187831	-1.62422	3.12116e-07	-0.159502	-1.68665
81165199	chr7:81165199:G:A	1.82659e-09	-0.162954	-1.63515	3.17532e-07	-0.133411	-1.69554
81165432	chr7:81165432:T:C	9.79256e-09	-0.710319	0.591386	1.55851e-06	-0.866164	0.628122
81165437	chr7:81165437:C:A	1.80341e-09	-1.31617e-10	-1.81088	3.24598e-07	-1.31617e-10	-1.80694
81165455	chr7:81165455:C:T	2.06831e-09	-1.57455	-0.0992739	4.6852e-07	-1.64424	0.204289
81165880	chr7:81165880:G:A	1.97996e-09	-1.31617e-10	-1.71748	3.4824e-07	-1.31617e-10	-1.73663
81165980	chr7:81165980:T:C	2.0373e-09	-0.101936	-1.587	3.514e-07	-0.0722345	-1.65537
81166765	chr7:81166765:G:A	1.42326e-09	-0.246883	-1.80072	3.74509e-07	0.0244258	-1.68834
81166998	chr7:81166998:G:A	1.96974e-09	-0.171511	-1.55114	3.38212e-07	-0.141886	-1.62397
81167428	chr7:81167428:G:A	1.80339e-09	-1.31617e-10	-1.81088	3.24655e-07	-1.31617e-10	-1.80676
81167597	chr7:81167597:G:A	2.10811e-09	-0.137838	-1.51693	3.60075e-07	-0.108024	-1.59519
81167619	chr7:81167619:G:T	3.4658e-09	-1.31617e-10	-1.15761	5.51511e-07	-1.31617e-10	-1.27686
81167778	chr7:81167778:T:A	2.12653e-09	-0.125804	-1.52026	3.63317e-07	-0.0962075	-1.59804
81167828	chr7:81167828:A:T	1.80397e-09	-1.31617e-10	-1.81056	3.23305e-07	-1.31617e-10	-1.81093
81167995	chr7:81167995:C:A	1.69472e-09	-0.355085	-1.51795	2.88288e-07	-0.32975	-1.59582
81168141	chr7:81168141:G:A	8.15595e-09	-1.31617e-10	-0.301807	1.42518e-06	-1.31617e-10	-0.327473
81168478	chr7:81168478:A:G	1.13386e-09	-0.464239	-1.81069	3.12272e-07	-0.0373684	-1.80828
81168632	chr7:81168632:A:G	2.4446e-09	-1.50667	-9.09645e-10	4.55727e-07	-1.46763	-9.09645e-10
81168974	chr7:81168974:C:T	1.80328e-09	-1.31617e-10	-1.81095	3.26714e-07	-1.31617e-10	-1.80044
81168975	chr7:81168975:T:A	1.87219e-09	-1.31617e-10	-1.77345	3.33233e-07	-1.31617e-10	-1.78068
81169225	chr7:81169225:G:A	1.80518e-09	-1.31617e-10	-1.8099	3.2604e-07	-1.31617e-10	-1.80251
81169320	chr7:81169320:A:G	1.59615e-09	-0.399025	-1.53394	2.72459e-07	-0.373375	-1.60866
81169417	chr7:81169417:C:T	2.36075e-09	-1.54158	-9.09645e-10	4.37903e-07	-1.50753	-9.09645e-10
81169443	chr7:81169443:T:C	3.93324e-09	-0.265724	-0.765366	5.80517e-07	-0.245529	-0.980077
81169546	chr7:81169546:C:T	4.18081e-09	-1.31617e-10	-0.970049	8.53639e-07	-1.31617e-10	-0.840017
81169576	chr7:81169576:C:A	1.80328e-09	-1.31617e-10	-1.81095	3.23542e-07	-1.31617e-10	-1.8102
81169663	chr7:81169663:C:T	3.68516e-09	-1.31617e-10	-1.09624	5.81887e-07	-1.31617e-10	-1.22325
81169922	chr7:81169922:C:T	4.18686e-09	-1.31617e-10	-0.968604	8.55009e-07	-1.31617e-10	-0.838413
81169965	chr7:81169965:A:G	1.7619e-09	-0.334486	-1.49968	2.99574e-07	-0.307922	-1.57924
81170032	chr7:81170032:A:G	1.78101e-09	-0.28722	-1.53615	3.03977e-07	-0.261446	-1.61113
81170316	chr7:81170316:G:C	6.1578e-09	-1.31617e-10	-0.582835	1.03132e-06	-1.31617e-10	-0.650926
81170357	chr7:81170357:T:C	1.83479e-09	-1.31617e-10	-1.79363	3.257e-07	-1.31617e-10	-1.80355
81170463	chr7:81170463:C:T	1.79678e-09	-0.294303	-1.52026	3.05671e-07	-0.26969	-1.59733
81170638	chr7:81170638:C:T	3.19423e-09	-0.225439	-1.01377	4.90441e-07	-0.20006	-1.19416
81171102	chr7:81171102:T:A	2.3768e-09	-1.31617e-10	-1.5348	3.92248e-07	-1.31617e-10	-1.61763
```
