## Supplementary material for "Characterization of shared and ancestry-specific signals driving complex traits using multi-ancestry fine-mapping": orig_s2_snps

```
rs35387208
rs58164877
rs2708542
rs114399700
rs1860774
rs6465053
rs62471130
rs12536332
rs7789376
rs7806821
rs6942468
rs6966204
rs117834987
rs2708550
rs146597723
rs2708553
rs117416656
rs2109832
rs148478982
rs2708557
rs4728630
rs2536222
rs34318197
rs2536224
rs2536225
rs142831232
rs74522137
rs73195256
rs73386173
rs78219705
rs2536229
rs2536232
rs13230263
rs2536233
rs2536234
rs7802142
rs7783535
rs2536237
rs7785485
rs7807557
rs2041511
rs12704237
rs1860776
rs80163249
rs13223730
rs10487048
rs78723812
rs1860779
rs12704238
rs12532048
rs12537808
rs36102301
rs2908014
rs2908015
rs2908016
rs6958630
rs7779174
rs7796001
rs138362536
rs73195273
rs11767791
rs146944125
rs13231057
rs78579785
rs12537644
rs2708569
rs150618262
rs77343318
rs2708570
rs11984052
rs2159734
rs6963410
rs1978266
rs7784077
rs2536242
rs12532751
rs6961940
rs6961532
rs79683928
rs2708573
rs6977312
rs148740614
rs77885489
rs7778609
rs2536243
rs78653499
rs62473294
rs6949408
rs73199406
rs4728631
rs2536245
rs76094199
rs10243581
rs2536246
rs11971934
rs10232442
rs79497124
rs35958937
rs10265308
rs2708574
rs2708575
rs10241008
rs4727122
rs2708577
rs73199419
rs74586734
rs13234978
rs75690579
rs11767843
rs147074637
rs12670917
rs12673599
rs56000714
rs10265550
rs144430685
rs151082069
rs78773446
rs12154370
rs77246832
rs10231286
rs12111937
rs10232084
rs6465059
rs4577889
rs74546263
rs10240297
rs148886867
rs374877048
rs201686044
rs12540580
rs12532658
rs6962401
rs2373207
rs4440556
rs9640570
rs2373208
rs2373209
rs11978015
rs6971496
rs28408708
rs138754789
rs7804971
rs56254305
rs10263406
rs12533153
rs2373210
rs2373211
rs8180789
rs2373212
rs13232855
rs9886055
rs2192390
rs2192394
rs2192395
rs117136056
rs7781999
rs150826783
rs11982663
rs75298021
rs6959812
rs142645848
rs12674012
rs10239212
rs147804509
rs2373213
rs9969120
rs28869926
rs2215822
rs73199451
rs139173025
rs7458833
rs149928077
rs4728632
rs7776912
rs78769566
rs10266595
rs79170523
rs77851029
rs4236502
rs77659353
rs1320792
rs140569672
rs9886133
rs1980399
rs9886249
rs78434956
rs148108926
rs2037881
rs7789479
rs10231381
rs12669356
rs62473333
rs117612392
rs77288671
rs7795160
rs4728633
rs74908419
rs1919890
rs2373215
rs2373216
rs2373217
rs10952877
rs9655941
rs1554888
rs140700865
rs62471665
rs146976355
rs112280001
rs34058338
rs55786201
rs4521690
rs2080187
rs187200147
rs75009614
rs6948295
rs6465061
rs145469912
rs6465062
rs7799934
rs145251220
rs4470941
rs6465063
rs1406680
rs1406681
rs1406682
rs9655942
rs7789279
rs73199486
rs1320784
rs1406683
rs1861069
rs1590156
rs1997378
rs7787158
rs2098292
rs1320786
rs10278387
rs10235241
rs6465066
rs2192396
rs7455657
rs2373218
rs2888520
rs3953455
rs10952879
rs116867694
rs3857782
rs4728634
rs4728635
rs3903590
rs3843536
rs6967852
rs7801186
rs17160796
rs10245158
rs537870280
rs10245075
rs193288918
rs17160798
rs7806932
rs10242995
rs10230925
rs79389406
rs11978129
rs182369770
rs7791099
rs2037883
rs78261046
rs6963316
rs6967768
rs12704253
rs12704254
rs117972247
rs10256688
rs79224931
rs7810452
rs10215849
rs12669276
rs73211013
rs10215459
rs1320781
rs1320780
rs7790333
rs2373219
rs7777923
rs150439301
rs62471707
rs1534757
rs2110389
rs1554887
rs1554886
rs73211021
rs11773166
rs1861070
rs1861071
rs7797414
rs1881810
rs7783883
rs7783556
rs4015937
rs60385301
rs143853631
rs186539090
rs117919954
rs1554889
rs6961850
rs6965658
rs10254008
rs6465067
rs1320772
rs1320773
rs1320774
rs1320775
rs56162424
rs1919881
rs1919882
rs2215823
rs28539578
rs7781835
rs7801093
rs2037882
rs1320776
rs1320777
rs1320778
rs6960218
rs28480066
rs10223896
rs73706176
rs41347647
rs1320787
rs1358685
rs1358686
rs13362864
rs7458067
rs10246547
rs35344736
rs2215824
rs34326595
rs13340491
rs10952880
rs10155879
rs10235845
rs79005239
rs10239986
rs76761784
rs1919887
rs7795971
rs10255670
rs79336058
rs12670662
rs9649094
rs149557874
rs55662368
rs6978758
rs13230895
rs6961270
rs2110390
rs28613319
rs4236503
rs117929214
rs2037876
rs2037877
rs7805535
rs6977691
rs6959901
rs2037878
rs1406687
rs10239007
rs141997378
rs10271706
rs10257829
rs11764560
rs142066143
rs112044562
rs6465069
rs6465070
rs1406688
rs1406689
rs78384787
rs1881816
rs1881817
rs1881818
rs6465071
rs6465072
rs7799754
rs10215687
rs113970552
rs2110391
rs80045750
rs147593834
rs11762479
rs75710402
rs76488630
rs6974189
rs76989798
rs10274818
rs10245643
rs79177875
rs10245429
rs10261040
rs10245890
rs12704255
rs12334239
rs7781502
rs1534756
rs79768597
rs1534755
rs1534754
rs10277584
rs10232561
rs35580930
rs77279103
rs956030
rs76474758
rs10270887
rs78406563
rs35301325
rs34475039
rs66845392
rs12704257
rs1320790
rs12704258
rs6946717
rs6465073
rs7798045
rs1406690
rs12540515
rs12537688
rs572046661
rs2110386
rs6963506
rs6963267
rs146973944
rs79272192
rs1406686
rs1406685
rs75315611
rs1406684
rs76796258
rs35003358
rs10227095
rs10256662
rs10256922
rs77559130
rs952177
rs4118319
rs2373221
rs28671224
rs76961734
rs79903283
rs7804039
rs117284831
rs10214996
rs12531551
rs2056800
rs2056799
rs77978747
rs6977399
rs79375055
rs145682644
rs12668059
rs7779590
rs78794333
rs145977510
rs12537221
rs1919884
rs1919885
rs74521117
rs10250404
rs28716489
rs7795434
rs4143536
rs4143537
rs62489168
rs75603277
rs1358684
rs35610258
rs7800245
rs10808069
rs10808070
rs1320782
rs12113079
rs10952882
rs12111873
rs906416
rs11773060
rs7788537
rs1881812
rs6465075
rs10952883
rs10952884
rs1395892
rs2110387
rs1507598
rs1507597
rs75157057
rs2192391
rs6465076
rs6948038
rs12531285
rs1507596
rs143850211
rs60010842
rs116891703
rs1881814
rs1881815
rs1507594
rs1507593
rs1507592
rs12531025
rs117361501
rs4727125
rs4727126
rs6953696
rs79106073
rs373425691
rs4728637
rs28607782
rs6964845
rs6965526
rs77446281
rs1876429
rs1881819
rs1876428
rs12704264
rs79699883
rs7785668
rs10952885
rs139318784
rs35924267
rs57842583
rs1507591
rs6955892
rs6973581
rs76797865
rs116933868
rs1320796
rs1320795
rs10255211
rs11771532
rs6948561
rs35358300
rs1320794
rs1320793
rs7809760
rs55701323
rs62489258
rs1395891
rs35387704
rs10258471
rs117208818
rs140544770
rs116975282
rs2110388
rs35186609
rs10258896
rs3897749
rs117380360
rs17342208
rs3847028
rs7350061
rs6980352
rs3847029
rs79036139
rs10254168
rs7798268
rs76810171
rs7777081
rs10281861
rs10266392
rs57632298
rs7782602
rs55840137
rs6974160
rs13240516
rs74522582
rs74738781
rs3913932
rs78886893
rs3847030
rs117642814
rs3847031
rs3913931
rs3913930
rs3913929
rs3913928
rs10952886
rs77835766
rs3847032
rs3847033
rs4299935
rs4507686
rs3857783
rs3953457
rs79509554
rs139935396
rs6973385
rs117897523
rs4728639
rs4728640
rs10235200
rs55651531
rs137936673
rs112489605
rs4728641
rs7782483
rs10254887
rs3857784
rs35513073
rs118131940
rs79425492
rs77143324
rs117607984
rs3857785
rs3857786
rs7798640
rs3913927
rs2456846
rs1702535
rs79477396
rs4125386
rs2660969
rs2699438
rs143364328
rs138332549
rs2464044
rs2373311
rs2215820
rs4015920
rs80199248
rs2456847
rs4015921
rs2456848
rs2463401
rs781010
rs871611
rs80317988
rs781011
rs1948976
rs781013
rs781014
rs1828045
rs781015
rs7792508
rs1115207
rs1115206
rs781016
rs1201370
rs1405879
rs1187706
rs6975147
rs1187707
rs6958193
rs1702559
rs1702558
rs117280785
rs145069804
rs1307291
rs79669162
rs34559858
rs1307293
rs535896851
rs541549927
rs1084099
rs36198889
rs150532218
rs76090198
rs78215804
rs781029
rs142884573
rs809088
rs142182168
rs145911327
rs2174812
rs781028
rs61329447
rs1605469
rs1084097
rs34075011
rs12531481
rs11772473
rs13245842
rs186854998
rs1527767
rs138594425
rs145340245
rs17160879
rs6973215
rs1507587
rs11975126
rs189887274
rs1828043
rs6465080
rs150442893
rs73394550
rs7808130
rs148523901
rs13247133
rs56244296
rs58456452
rs146910099
rs139312703
rs1092367
rs6954741
rs1091838
rs10248985
rs13244148
rs781017
rs144146976
rs13244782
rs75844467
rs78732296
rs1507589
rs1507590
rs1527768
rs12704267
rs118169398
rs73394559
rs75796009
rs75811517
rs10252502
rs77408902
rs73394565
rs79278367
rs6963693
rs111474016
rs1810043
rs906414
rs906415
rs4521691
rs13227618
rs12704271
rs13228281
rs34195366
rs6961472
rs35252253
rs34203719
rs61225701
rs138623399
rs58667406
rs13222610
rs13235461
rs13235464
rs6972995
rs4464886
rs4286871
rs4380865
rs4620211
rs12674263
rs147171301
rs6465081
rs75593601
rs6960188
rs112472436
rs117414022
rs2204636
rs73208339
rs701328
rs971161
rs146973651
rs10464569
rs1507599
rs13226602
rs13226513
rs1911610
rs74480409
rs12671800
rs112653143
rs13233829
rs13233922
rs12704276
rs36006360
rs190623319
rs181840273
rs781007
rs781008
rs781009
rs12668991
rs12669009
rs12704277
rs1605468
rs2463404
rs1727808
rs1091573
rs1092680
rs79682016
rs2102384
rs10241183
rs1084096
rs13241246
rs12704278
rs13244678
rs781023
rs62488405
rs781025
rs138568316
rs2204638
rs781026
rs117679226
rs6976533
rs6976299
rs781020
rs781019
rs1405876
rs13246651
rs13246712
rs12704279
rs1358395
rs1358396
rs58882293
rs12670682
rs13228078
rs13231757
rs12704280
rs1395887
rs138513155
rs77395713
rs13242550
rs1084101
rs13243345
rs13243177
rs56240925
rs2135865
rs12704281
rs1609203
rs274611
rs2141237
rs73396449
rs76620544
rs274612
rs1828044
rs146312
rs1588126
rs183899
rs802457
rs57244830
rs1527771
rs73396458
rs192519694
rs802458
rs60097039
rs112575489
rs144303473
rs1405881
rs1830249
rs1405880
rs274637
rs78678683
rs274638
rs77052109
rs112862045
rs274639
rs76796674
rs701329
rs80000617
rs73396470
rs113336184
rs274640
rs701330
rs701331
rs2660971
rs2526952
rs274642
rs1881047
rs802460
rs802461
rs78971171
rs75484357
rs802462
rs802463
rs802464
rs187993
rs274626
rs80099592
rs274627
rs75376335
rs274628
rs274629
rs274630
rs274631
rs274632
rs77253474
rs77640774
rs274633
rs200839
rs274634
rs274635
rs274636
rs74675958
rs274616
rs274617
rs274618
rs166677
rs274620
rs274621
rs274622
rs274623
rs56227688
rs274624
rs2299209
rs274625
rs138972714
rs274613
rs701332
rs274614
rs274615
rs78679914
rs802465
rs74514511
rs12671279
rs2282958
rs1024515
rs1024516
rs701334
rs1024517
rs701335
rs701336
rs802428
rs802429
rs802430
rs77155012
rs802431
rs802432
rs802433
rs2282960
rs802434
rs802435
rs802436
rs802437
rs802438
rs802439
rs802440
rs802441
rs802442
rs802443
rs802444
rs802445
rs802446
rs802447
rs149191944
rs2299211
rs802420
rs12535744
rs802421
rs1089588
rs80136903
rs802422
rs802423
rs1527760
rs802424
rs802425
rs802426
rs10257201
rs802427
rs802450
rs79303220
rs73704989
rs12668286
rs77149205
rs141017256
rs10263729
rs2299212
rs74564637
rs78513353
rs802449
rs13223891
rs145047511
rs7807067
rs7806940
rs2299213
rs12669901
rs802459
rs1581638
rs78899972
rs701338
rs77941682
rs2299214
rs2299215
rs77707184
rs57843796
rs2299216
rs1990040
rs2237543
rs2237544
rs2237545
rs13242038
rs7794411
rs7794681
rs11772736
rs74669722
rs75455331
rs73211624
rs2107691
rs62488001
rs118046392
rs2888550
rs10227921
rs802456
rs11762187
rs2840183
rs802475
rs78550846
rs79990269
rs12704282
rs724226
rs724225
rs724224
rs724927
rs117256962
rs802478
rs2463398
rs802466
rs76024849
rs78075280
rs802467
rs2282962
rs1405874
rs1527762
rs1405875
rs2189814
rs75473932
rs2189815
rs17675638
rs1012973
rs73211647
rs17607448
rs116845489
rs2299218
rs1527765
rs6950735
rs117293386
rs12333697
rs117918535
rs7795055
rs73705001
rs10230076
rs2189816
rs11981009
rs79957939
rs74494239
rs77669317
rs78055389
rs115070216
rs150737284
rs80343904
rs78517156
rs78546311
rs75869007
rs79858296
rs78713218
rs2214653
rs76670241
rs2237546
rs77679689
rs4728650
rs2237547
rs2189812
rs56932446
rs78264203
rs917070
rs77336309
rs10239714
rs2057833
rs7802129
rs2189813
rs79684277
rs145554517
rs917071
rs34436204
rs2237548
rs12704283
rs6465083
rs12671181
rs76635900
rs2237549
rs2237550
rs2237551
rs12704284
rs10238436
rs2282963
rs13238420
rs10262216
rs757656
rs2237552
rs2237553
rs13237764
rs12704286
rs62488005
rs10274631
rs2237554
rs113080919
rs2237555
rs13437644
rs117895724
rs2237556
rs117392783
rs2214860
rs12704287
rs80343269
rs2282964
rs79627248
rs144910594
rs78496941
rs12531897
rs75392979
rs10276808
rs35540420
rs2158785
rs2888551
rs77315161
rs2237557
rs149120656
rs77845315
rs76512438
rs2237558
rs117192294
rs17160964
rs6947784
rs6943659
rs146938736
rs77518483
rs72612687
rs144261616
rs982339
rs7341512
rs723630
rs723631
rs10246519
rs2282965
rs17697415
rs12704288
rs76200892
rs6961677
rs6943762
rs118097902
rs6465084
rs75593550
rs17160978
rs17697445
rs74393160
rs2158786
rs16888210
rs140228730
rs2237559
rs17765050
rs76312978
rs2237561
rs10249573
rs76736194
rs12690900
rs10254088
rs6965999
rs6970642
rs10487052
rs720025
rs117588818
rs13229442
rs35274762
rs58683682
rs727989
rs2250784
rs2228595
rs139883982
rs78916856
rs10280549
rs2299219
rs2299220
rs2299221
rs13230421
rs10277739
rs10234440
rs970186
rs76549475
rs12704289
rs2237562
rs75067322
rs17765140
rs36165845
rs148014302
rs75045268
rs79644900
rs2190301
rs76970578
rs12704290
rs7804907
rs117036378
rs6977175
rs192656772
rs10085471
rs10085604
rs17697543
rs1468412
rs1468413
rs55664230
rs146944787
rs78163219
rs117868311
rs185919851
rs79845214
rs79301007
rs74759732
rs17676277
rs6975875
rs17765146
rs2299222
rs10266758
rs2237563
rs17608250
rs2237564
rs7806785
rs2299223
rs2299224
rs2299225
rs2299226
rs10268818
rs76152497
rs77186512
rs17697609
rs2237565
rs143091711
rs2237566
rs13222916
rs2106305
rs10249376
rs13230321
rs78408363
rs10253313
rs6944719
rs10238192
rs118152786
rs10275872
rs10250697
rs142461100
rs79150396
rs28370356
rs140980216
rs140428145
rs6944519
rs6465088
rs17126
rs113117292
rs7788115
rs73194591
rs1989796
rs2282966
rs140131836
rs78993765
rs67263053
rs7789655
rs78359377
rs7781414
rs79284070
rs12704294
rs2237567
rs142182607
rs79937236
rs2299231
rs17161070
rs140608865
rs117277137
rs62488040
rs10232633
rs10270673
rs12704296
rs78974145
rs7788695
rs11980329
rs148939633
rs3761812
rs10257473
rs10236047
rs79225790
rs79071901
rs74669261
rs78335929
rs4728652
rs138002568
rs190362930
rs6965383
rs10236910
rs17161096
rs73382375
rs77453984
rs7807203
rs10258008
rs7781002
rs17608650
rs7781178
rs11974622
rs138172434
rs74692457
rs10271867
rs11981220
rs61082072
rs2519713
rs7810135
rs12704297
rs144422958
rs7783745
rs117763442
rs1476455
rs28583791
rs28490267
rs78623893
rs145982804
rs12704298
rs73382388
rs17697806
rs9640574
rs6965029
rs116997489
rs12704299
rs55979904
rs11976876
rs12113681
rs79243398
rs7797095
rs2788868
rs10235954
rs2373361
rs10267763
rs17697878
rs17765493
rs1014634
rs1557665
rs57660136
rs74620416
rs36098544
rs78488767
rs11979332
rs17697894
rs28635668
rs73382401
rs73384105
rs73384108
rs73384109
rs73384111
rs73384112
rs141732391
rs73384113
rs144943093
rs61699848
rs10274974
rs10487060
rs10487061
rs1999946
rs1999945
rs6976741
rs6976877
rs146599115
rs143855599
rs59352637
rs17765549
rs78070788
rs76647209
rs1767721
rs117500401
rs1767720
rs1767719
rs9719800
rs1767718
rs1767717
rs1624071
rs1006247
rs1006248
rs1024376
rs1767715
rs1024377
rs1024378
rs1633451
rs1767712
rs1767711
rs1633452
rs1767710
rs1767709
rs885996
rs885997
rs885998
rs28378641
rs1633455
rs1633456
rs1767708
rs1767707
rs1767706
rs1633457
rs1633458
rs1633459
rs147869718
rs4260834
rs4344021
rs4260835
rs151061552
rs186653292
rs4404849
rs4262263
rs10952893
rs12381395
rs13221872
rs13234802
rs13234633
rs13234729
rs147460431
rs10268694
rs74688817
rs148734084
rs111791306
rs11771311
rs7784035
rs1635014
rs113914042
rs111807126
rs146516032
rs113524734
rs113817473
rs112882401
rs113156098
rs80220497
rs12704307
rs12704309
rs141846341
rs139950115
rs142062200
rs4727132
rs13229149
rs7458969
rs115633160
rs1635026
rs113775354
rs1767704
rs1767703
rs116630917
rs1767702
rs1767701
rs145608617
rs76616900
rs1635028
rs1635029
rs12704316
rs1635030
rs1635031
rs1635032
rs1635033
rs1635034
rs1767699
rs6955246
rs1635035
rs6975619
rs6955450
rs111479069
rs75143419
rs1635036
rs1635037
rs1635038
rs1635039
rs1635040
rs1634988
rs1634989
rs1634990
rs1767697
rs4728656
rs12333646
rs12333882
rs1767696
rs1767695
rs1767694
rs7803627
rs6465090
rs6957757
rs6957917
rs6975542
rs4727133
rs4728657
rs1767692
rs1767691
rs74971428
rs1634995
rs1612547
rs62488050
rs1634996
rs1767744
rs1767743
rs1634997
rs1634998
rs1767742
rs1767741
rs1634999
rs77273752
rs1635000
rs1767740
rs141200730
rs17677286
rs1767739
rs1767738
rs77020301
rs1635001
rs1767737
rs1767736
rs1767735
rs1635002
rs4728658
rs1767734
rs767437
rs767436
rs767435
rs767434
rs1635003
rs1767729
rs1012834
rs1635004
rs1012835
rs1767726
rs1767725
rs1767724
rs17677376
rs1635005
rs1635006
rs1635007
rs1635008
rs1635009
rs1635010
rs1635011
rs1635012
rs1635013
rs739875
rs1767722
rs75925586
rs6947910
rs6947922
rs1620979
rs1635017
rs1620056
rs116919219
rs1617490
rs1616760
rs1627374
rs1631458
rs1767698
rs1635020
rs1767693
rs1635021
rs12704317
rs139719474
rs1635022
rs1635023
rs1635025
rs7780140
rs7800658
rs10256697
rs10227396
rs147693122
rs4728659
rs4727134
rs4728660
rs4727135
rs2373338
rs10242896
rs10242932
rs9886125
rs9886144
rs9886145
rs12704320
rs1468281
rs185782710
rs190258667
rs10250640
rs9886350
rs9886283
rs12535941
rs11771155
rs13222927
rs113878869
rs4728662
rs4728663
rs75170880
rs4727136
rs12704321
rs11761758
rs11773077
rs79001314
rs79390412
rs149928203
rs115722931
rs13238095
rs75498734
rs7784907
rs60851079
rs28408276
rs13229716
rs34799147
rs12704322
rs75274893
rs139362038
rs9886155
rs118023569
rs10236531
rs10278396
rs10282295
rs147920411
rs10236068
rs10251861
rs138054081
rs6971856
rs6953148
rs4727137
rs4727138
rs4728664
rs6963589
rs6945840
rs10271876
rs74528687
rs77084724
rs116889201
rs6962788
rs117007889
rs141222930
rs143786817
rs4727139
rs4728666
rs80013067
rs4727140
rs4728667
rs4728669
rs4728670
rs4728671
rs4728672
rs4728673
rs4728674
rs4728675
rs11766407
rs10429051
rs7798088
rs79832768
rs79248975
rs7798759
rs11768112
rs11761343
rs34954010
rs11771901
rs4728676
rs4727141
rs11768321
rs75690728
rs140774233
rs71562738
rs71562739
rs35595157
rs2189519
rs720753
rs13243613
rs187178049
rs56347838
rs1476587
rs77459803
rs117807530
rs75497815
rs76508159
rs73388128
rs11771332
rs17161290
rs4728678
rs6944949
rs6948837
rs60760249
rs61458956
rs58105963
rs4727143
rs13237838
rs6955173
rs35116955
rs12704330
rs12704331
rs12704332
rs12704333
rs12704334
rs12704335
rs11976979
rs11977003
rs995150
rs12704336
rs12704337
rs11970980
rs36035378
rs12704338
rs11978635
rs139439688
rs7786714
rs12704339
rs12704340
rs12704341
rs7459046
rs10952895
rs12704342
rs12704343
rs73388157
rs12704344
rs13236712
rs12704345
rs28526598
rs12704346
rs80215591
rs10231806
rs10231949
rs10257010
rs12690906
rs35270196
rs13227616
rs78820237
rs12704347
rs1966355
rs60792988
rs4727144
rs4728679
rs4728680
rs4728681
rs11975476
rs12666850
rs12673227
rs6958141
rs6963533
rs76247521
rs35927620
rs76036936
rs12668148
rs2189088
rs138477770
rs35358241
rs10230935
rs11978252
rs62489760
rs78122199
rs1859122
rs13245768
rs12704350
rs2106951
rs2158156
rs9886109
rs9886113
rs10487071
rs56936192
rs146029452
rs2106952
rs2106953
rs2106954
rs62489763
rs10480550
rs10480551
rs10480552
rs10480553
rs2214351
rs7458957
rs720775
rs114502772
rs10270331
rs139957219
rs13237269
rs56981276
rs875777
rs2373387
rs886318
rs739711
rs739712
rs744136
rs1981535
rs1859124
rs1981536
rs2373388
rs56327053
rs17766011
rs17698411
rs148242686
rs186209903
rs7782008
rs6465092
rs6958626
rs6959152
rs6958797
rs78736811
rs2373389
rs56378450
rs1859125
rs1859126
rs1859127
rs1859128
rs78167286
rs73202978
rs73202980
rs73202982
rs6979269
rs734607
rs73202985
rs73202987
rs77354869
rs117719689
rs73202988
rs75111031
rs73202990
rs73202993
rs73202994
rs73202997
rs60728787
rs73203000
rs769156
rs73203002
rs17161323
rs55825235
rs74759656
rs73204806
rs144500645
rs2106955
rs1011952
rs1011953
rs1024457
rs149760174
rs6465093
rs11971310
rs11978231
rs10952896
rs73204813
rs56404754
rs182803425
rs7812191
rs73204816
rs73204817
rs17161329
rs73204819
7:86770485_T_A
rs6942878
rs56226963
rs56209936
rs757159
rs150117114
rs73204824
rs73204825
rs76345487
rs73204826
rs6964225
rs4236504
rs73204885
rs76812022
rs117044330
rs73204890
rs55834411
rs73204892
rs73204893
rs73204895
rs6957785
rs73204896
rs2286267
rs17515896
rs113458968
rs115370781
rs55971843
rs56092809
rs55661783
rs4140847
rs11981115
rs116928258
rs73206905
rs148171116
rs73206906
rs73206908
rs73206909
rs73206910
rs73206912
rs73206913
rs73206916
rs1058972
rs117804856
rs150963116
rs4639442
rs6465094
rs73206922
rs181119008
rs73206924
rs3789251
rs6966613
rs2074757
rs55823330
rs765968
rs55813769
rs78403619
rs73206937
rs73206941
rs73206942
rs74573735
rs73206945
rs73206947
rs55750589
rs73206952
rs113171102
rs11982198
rs11982256
rs6952842
rs10228392
rs10257953
rs973044
rs3747807
rs73206958
rs73206960
rs11971364
rs7800541
rs11981403
rs73206965
rs11976564
rs141157902
rs147360803
rs73206967
rs73206968
rs2108271
rs2108272
rs10263920
rs7810647
rs56397073
rs55878151
rs56056472
rs55743432
rs73206972
rs73206974
rs73206976
rs55891509
rs111736149
rs73206980
rs73206981
rs55665320
rs73206984
rs141954186
rs73206988
rs73206989
rs73206992
rs73206994
rs11974238
rs11980996
rs4728685
rs4728686
rs73206998
rs17766262
rs138374672
rs73207001
rs149808621
rs17766268
rs55848773
rs117589230
rs73207002
rs73208503
rs1558050
rs71562744
rs56314218
rs55908081
rs55817867
rs73208506
rs73208507
rs7793356
rs11773103
rs7776634
rs73208509
rs11971131
rs73208511
rs11541453
rs145434463
rs73208512
rs73208513
rs117333549
rs73208515
rs2057984
rs73208516
rs75771893
rs73208517
rs73208519
rs73208521
rs73208522
rs73208528
rs73208532
rs73208535
rs73208537
rs17766292
rs150482378
rs73208540
rs73208541
rs73208542
rs4728688
rs80151495
rs73208546
rs73208547
rs10231010
rs112046729
rs7792031
rs73208550
rs113934837
rs73208553
rs113326051
rs117742735
rs112997330
rs10238917
rs7780698
rs73210216
rs73210217
rs73210219
rs73210221
rs73210222
rs11771569
rs73210226
rs117106877
rs73210230
rs78877784
rs73210233
rs11971394
rs73210234
rs11971353
rs11975035
rs149973823
rs2190424
rs6978590
rs74580703
rs62486485
rs73210236
rs1062274
rs6465099
rs148053121
rs369251816
rs10245036
rs73210240
rs2286268
rs757961
rs886787
rs3810883
rs73210242
rs4728689
rs10085726
rs11770012
rs4728690
rs73210247
rs73210249
rs73210250
rs10273826
rs118035628
rs11975795
rs4727146
rs28873439
rs1574795
rs117394964
rs6465100
rs10227182
rs10257058
rs6465101
rs6951682
rs6952384
rs73210260
rs6975175
rs6975202
rs55856575
rs4400318
rs73210264
rs6980450
rs6942407
rs6465103
rs73210267
rs6948767
rs6968640
rs10273853
rs10244350
rs35015367
rs73212027
rs58691881
rs7792365
rs73212029
rs11771665
rs80253370
rs11975590
rs144697785
rs59219517
rs112737268
rs34479111
rs370476415
rs375602181
rs374836819
rs6465104
rs150593190
rs74464075
rs4292616
rs2888556
rs11983450
rs113257872
rs189864030
rs111252194
rs2214931
rs73212038
rs73212041
rs117369264
rs2214930
rs7799491
rs73212045
rs55737734
rs1990171
rs73212049
rs6950458
rs147156032
rs112970585
rs151258006
rs187980083
rs139231200
rs112133800
rs62486496
rs148351467
rs2373363
rs113532794
rs147773879
rs114215780
rs187142153
rs802099
rs144703073
rs802100
rs148083758
rs185628706
rs35663624
rs55746723
rs802102
rs73212056
rs141359494
rs180868798
rs73212058
rs1089526
rs112591205
rs1089527
rs188168427
rs73212060
rs802105
rs56148275
rs188767315
rs11773164
rs73194604
rs1089528
rs1089529
rs143267258
rs7804350
rs7805029
rs6944762
rs140943397
rs117979749
rs6946313
rs1089516
rs34023057
rs73194612
rs73194613
rs182600701
rs138050749
rs1089517
rs114898414
rs11769063
rs139650031
rs114885243
rs188454680
rs1089519
rs111886800
rs73194619
rs142730529
rs56276482
rs73194624
rs149798141
rs73194627
rs1089521
rs140592182
rs77565392
rs1089522
rs1089524
rs150312779
rs7800895
rs77613556
rs802094
rs117054572
rs802095
rs802097
rs73194634
rs802098
rs73194637
rs149179888
rs112669406
rs145952068
rs7783865
rs145810812
rs117517262
rs139177543
rs7458979
rs7794419
rs6948007
rs1358065
rs1358064
rs11762311
rs111884161
rs59691693
rs7778976
rs6949001
rs6465106
rs12532089
rs112882833
rs111337925
rs4728693
rs55746521
rs78232844
rs370327325
rs113423886
rs142832205
rs802045
rs1636913
rs1636914
rs1089469
rs11770557
rs4728694
rs141239561
rs1089471
rs11768281
rs117107438
rs802047
rs73194650
rs11760719
rs112777546
rs113664580
rs802048
rs148128449
rs112020998
rs117768804
rs802031
rs1526092
rs11760687
rs11771466
rs73194657
rs73194659
rs802033
rs73194661
rs117158111
rs996745
rs802034
rs144899598
rs2016801
rs10447793
rs17149389
rs802035
rs17149393
rs2373726
rs73194669
rs184698683
rs116882440
rs77665561
rs802037
rs6954473
rs75450691
rs10235461
rs4728695
rs802038
rs11767948
rs73194676
rs802039
rs112884386
rs802040
rs802041
rs79797038
rs7808249
rs78932483
rs10236924
rs802023
rs148791337
rs6945385
rs7800947
rs143355105
rs809066
rs802026
rs116979197
rs117242779
rs192093938
rs79138769
rs802028
rs802029
rs117727209
rs802030
rs112854881
rs10259810
rs2051950
rs60757438
rs7802658
rs60509911
rs802054
rs701339
rs10247098
rs77649300
rs3789250
rs6966140
rs802055
rs56146479
rs55953428
rs7786781
rs802057
rs79346825
rs1089472
rs79101266
rs6949638
rs802062
rs76278704
rs77463367
rs802042
rs117996004
rs258962
rs258963
rs258965
rs62486544
rs31627
rs143648232
rs31629
rs31630
rs189665487
rs31632
rs78439478
rs31634
rs117501885
rs7776867
rs31635
rs77270176
rs117827271
rs7800628
rs7800359
rs31640
rs13227722
rs39606
rs7785206
rs117788595
rs117231761
rs31644
rs2072207
rs31645
rs74298122
rs1608949
rs28860289
rs31649
rs77205829
rs17149512
rs31651
rs143935375
rs31652
rs6465112
rs6465113
rs45557036
rs2097937
rs45549641
rs1526090
rs45565639
rs1526091
rs45437295
rs31653
rs45540833
rs9655950
rs12154399
rs45561635
rs11773089
rs10487804
rs45543841
rs2373593
rs45443210
rs45526441
rs17149539
rs31658
rs45521742
rs1405125
rs45549532
rs45517839
rs31659
rs11761050
rs17149547
rs7807638
rs4148830
rs31660
rs45459000
rs45552832
rs45505301
rs31662
rs31663
rs4148829
rs35737120
rs45519631
rs7788404
rs4148828
rs45569244
rs45540936
rs140713801
rs31666
rs6977539
rs6957680
rs31667
rs31668
rs45609336
rs31669
rs45576033
rs11768699
rs45620931
rs45461491
rs1017054
rs2230028
rs6956661
rs45466200
rs31670
rs31671
rs31672
rs45474405
rs6977739
rs45547639
rs45473093
rs1034821
rs45438194
rs117666463
rs17651890
rs45488793
rs31674
rs31675
rs31676
rs11768036
rs11767995
rs45533331
rs45541342
rs45539339
rs45579433
rs45503798
rs17149601
rs17149606
rs17149608
rs1149222
rs4148826
rs1468615
rs4148824
rs4148823
rs1014283
rs1149221
rs4148822
rs45554032
rs1558375
rs1558376
rs2109505
rs4148821
rs45493392
rs1473152
rs2270187
rs2072383
rs118016265
rs1473154
rs1202283
rs2072384
rs56223611
rs45479991
rs191581514
rs4148818
rs45626341
rs67721532
rs60123540
rs17149637
rs60040620
rs45553044
rs17149640
rs35313316
rs17149641
rs45546132
rs45447097
rs17149644
rs17149647
rs45607141
rs17149652
rs4148817
rs4148816
rs4148815
rs45489093
rs45593435
rs139353156
rs17149660
rs45502492
rs45526438
rs45605032
rs45590633
rs4148814
rs45583842
rs2302385
rs2302386
rs2302387
rs4148813
rs45469297
rs988448
rs10452935
rs10452936
rs6971521
rs112981905
rs7782643
rs60624924
rs201266450
rs6959217
rs189321173
rs113813094
rs372819216
rs4148812
rs4148811
rs45473394
rs4148810
rs4148809
rs2888611
rs2071646
rs55976025
rs55679062
rs2071645
rs4148808
rs4148807
rs4148806
rs4148805
rs45500291
rs2707945
rs12539936
rs12673662
rs45565442
rs45537841
rs45496691
rs45560338
rs45478299
rs150717797
rs66510518
rs6465116
rs112005873
rs111280611
rs11977881
rs59934297
rs11561963
rs58083477
rs11532733
rs59616301
rs7805184
rs62488820
rs66869391
rs17209662
rs2178658
rs17275514
rs7789645
rs7793196
rs998671
rs12538707
rs17209837
rs77524078
rs73198345
rs78087336
rs12672720
rs55747905
rs60541816
rs60916103
rs6946119
rs73383421
rs73383422
rs7802555
rs7802783
rs12539997
rs59768761
rs180940676
rs11984161
rs1055302
rs3842
rs1186744
rs1186745
rs1186746
rs6978925
rs1882478
rs6979885
rs6946379
rs2235048
rs2235047
rs1045642
rs4437575
rs10808071
rs1002205
rs1002204
rs17149699
rs6949448
rs80186165
rs4148751
rs4148750
rs1922243
rs148109572
rs4148749
7:87144816_G_C
rs1922244
rs4148747
rs4148745
rs28401781
rs2235067
rs4148744
rs4148743
rs1882477
rs2373589
rs4148742
rs4148741
rs4148740
rs10246696
rs11979702
rs2141849
rs55912869
rs2373588
rs56243536
rs10280101
rs10225473
rs12673269
rs35280822
rs66867614
rs7787082
rs2373587
rs2373586
rs28681479
rs28371078
rs2373585
rs6959435
rs142161615
rs2032583
7:87160618_A_C
7:87160618_A_T
rs4148739
rs11983225
rs28381963
rs10236274
rs11760837
rs4148738
rs144164379
rs117937072
rs10274587
rs7787569
rs10234411
rs10248420
rs2235040
rs12668877
rs3789246
rs2235066
rs4728699
rs7795817
rs12720067
rs10268314
rs12720066
rs12154941
rs4148737
rs4148736
rs10276603
rs4728700
rs4728701
rs6961419
rs6961882
rs6980101
rs4148735
rs1922242
rs2235046
rs2091766
rs12704363
rs28381909
rs28381907
rs10808072
rs144647855
rs60412009
rs67781154
rs2235013
rs2235035
rs2235033
rs1128503
rs2229109
rs2235029
rs10276036
rs118036437
rs4728702
rs28381894
rs12704364
rs6961665
rs3789244
rs2235027
rs375881656
rs2235026
rs1922240
rs28381880
rs1922241
rs11772987
rs74682905
rs147690884
rs13239201
rs10244266
rs182260519
rs868755
rs1882479
rs28381866
rs28381864
rs6948766
rs13237132
rs201253773
rs10274441
rs956825
rs11975994
rs4148734
rs1202170
rs1202169
rs1202168
rs1202167
rs1202166
rs1024409
rs1016794
rs1016793
rs2235021
rs2235020
rs2235018
rs2235016
rs2235015
rs2235014
rs6950978
rs6969155
rs12539098
rs10256836
rs10259849
rs79271559
rs16885833
rs2520464
rs12334183
rs10260862
rs28718458
rs80346336
rs1211433
rs10280623
rs10264990
rs1202180
rs1202179
rs150635385
rs73705258
rs1989831
rs1989830
rs1989829
rs13226726
rs75232677
rs150409141
rs1202178
rs4727148
rs1202177
rs74569377
rs139483176
rs1202176
rs76599415
rs1202175
rs1202174
rs1202173
rs1202172
rs1202171
rs73387255
rs117773249
rs4728705
rs17327442
rs4148733
rs1202186
rs1202185
rs1202184
rs7809208
rs28381827
rs4728706
rs1202182
rs1202181
rs143612865
rs17327624
rs112174094
rs11763872
rs137945247
rs7802773
rs13229143
rs12535512
rs2188526
rs3789243
rs1858923
rs4728707
rs113860603
rs78234380
rs117685365
rs79882395
rs17149792
rs2214104
rs2235074
rs28381808
rs9282564
rs28381802
rs3213619
rs2188524
rs28746504
rs12720464
rs28381796
rs4728709
rs17149810
rs4148732
rs17149813
rs12668917
rs138590356
rs28381794
rs28381789
rs28381784
rs28381782
rs28381781
rs4148731
rs4148730
rs80158700
rs12536690
rs183587574
rs568766820
rs13233308
rs28381779
rs17149824
rs28381775
rs28381774
rs28381772
rs1978095
rs574506934
rs34800935
rs10231033
rs10276499
rs4148729
rs10264856
rs17149840
rs79377334
rs78418524
rs75974753
rs147854810
rs28865664
rs2214101
rs10280686
rs2157926
rs10233247
rs10224594
rs10275831
rs78192655
rs12539395
rs79025582
rs78969207
rs77049124
rs11973812
rs11977492
rs77233919
rs28483333
rs28746497
rs28746495
rs28746492
rs6951067
rs28803638
rs112421854
rs147109444
rs35229105
rs78413330
rs76190983
rs7790722
rs6465117
rs117714927
rs10254392
rs2106522
rs117457838
rs2157930
rs75910150
rs76298828
rs76589011
rs2157929
rs12540931
rs77976438
rs117546457
rs76053309
rs73705300
rs77079297
rs79219534
rs62489862
rs141497420
rs117017813
rs149810226
rs6957599
rs28381736
rs28722142
rs17149850
rs17149854
rs7796247
rs12670317
rs117327090
rs2188531
rs1015415
rs6465118
rs6971865
rs192403611
rs10278483
rs2188530
rs2188529
rs17146782
rs17149864
rs113686434
rs78854352
rs17149866
rs74994266
rs74754276
rs76859635
rs150956696
rs2188527
rs2214106
rs2373574
rs28381724
rs28381717
rs3747802
rs4148727
rs28381715
rs11972683
rs10232449
rs10261685
rs556559535
rs28572147
rs117277383
rs17160359
rs10252226
rs17169578
rs149273359
rs74491457
rs117001434
rs76671425
rs146812933
rs6972098
rs77881424
rs976602
rs17329325
rs182419852
rs10281645
rs569723039
rs188436561
rs377493877
rs146824878
rs28774398
rs10486997
rs148832461
rs12537294
rs117541684
rs2188523
rs28879532
rs2157927
rs10259182
rs116964768
rs118089956
rs10227951
rs117667854
rs75492158
rs10275625
rs11976031
rs10237438
rs78598021
rs17149880
rs17149882
rs17149884
rs2073985
rs150312791
rs78073668
rs73706914
rs17251003
rs28535601
rs148707262
rs10258021
rs140632189
rs62489865
rs117860181
rs117126156
rs117321381
rs10280904
rs117880546
rs200515831
rs10226830
rs28624877
rs143321659
rs75554059
rs13437761
rs13438341
rs115723565
rs141063654
rs116038965
rs28645115
rs10276409
rs10247258
rs12532279
rs75421748
rs79909306
rs13438394
rs13437826
rs13437893
rs77994152
rs35648408
rs73706916
rs116856968
rs7779623
rs77779072
rs80092821
rs79219859
rs10952899
rs76540606
rs75989688
rs7350017
rs10251177
rs10225368
rs12670560
rs78011947
rs62489868
rs12532941
rs992422
rs79370812
rs10245617
rs74988193
rs150544975
rs12540032
rs186530929
7:87405126_T_C
rs2188828
rs2285649
rs2285648
rs76890023
rs961151
rs141119985
rs9986978
rs62489869
rs10238564
rs76733750
rs10226849
rs73706922
rs74536602
rs9655953
rs117903192
rs145180265
rs10486998
rs7793933
rs10486999
rs1029421
rs80158892
rs2373500
rs12533477
rs10256319
rs73706924
rs74664880
rs12704370
rs117332166
rs17149905
rs17149907
rs10487000
rs10266417
rs138563219
rs17149924
rs9655954
rs28535947
rs73200340
rs77972014
rs17149925
rs139438500
rs10230718
rs76798712
rs10235853
rs74332929
rs10235854
rs144245534
rs144918693
rs138634107
rs79726764
rs57037850
rs112558909
rs28437979
rs144339069
rs146572938
rs6948061
rs6966166
rs151187110
rs116516551
rs141948691
rs77564521
rs150902559
rs10252990
rs10253106
rs17330210
rs117577624
rs17149933
rs10232457
rs77757476
rs2285647
rs10269158
rs77986674
rs17149946
rs10260007
rs10244734
rs111338741
rs78386244
rs28379741
rs147185230
rs13438651
rs17149957
rs3213633
rs17149963
rs12532358
rs28449219
rs143222849
rs10276819
rs117960250
rs7794263
rs78963830
rs28375568
rs17149966
rs28642834
rs28449354
rs75122195
rs28537604
rs7798074
rs2040634
rs10237201
rs10237097
rs10215973
rs10215700
rs10216040
rs146185121
rs76535673
rs143946342
rs142934939
rs10245767
rs10278291
rs78335447
rs74771386
rs117043078
rs10268868
rs35970366
rs10253864
rs193039180
rs12538627
rs117535462
rs10239908
rs10239922
rs78160655
rs78114090
rs117749168
rs149629534
rs7801337
rs59058733
rs139333937
rs10280397
rs117907882
rs74371187
rs9655955
rs6952943
rs10255051
rs76583794
rs113093948
rs118035945
rs77263497
rs74546756
rs77012126
rs117811896
rs6955897
rs10246786
rs10225955
rs12669619
rs10249603
rs11982729
rs28627774
rs28546778
rs17150006
rs17150008
rs17150009
rs117885103
rs117498068
rs28742881
rs11764107
rs113367897
rs28666506
rs73706950
rs10264991
rs117588184
rs58638862
rs2282944
rs80175733
rs28470575
rs117981939
rs12670575
rs146137964
rs79540736
rs79885522
rs149000144
rs59797284
rs55663104
rs74766406
rs80061430
rs142333999
rs17150028
rs77939101
rs6947312
rs4728713
rs2041049
rs12666742
rs137991524
rs17146787
rs75690702
rs6977687
rs10263074
rs10233682
rs55644933
rs12666563
rs12669259
rs117980655
rs9640577
rs138167146
rs79145883
rs12535013
rs2158929
rs141978540
rs2888596
rs10244688
rs2888595
rs149231336
rs34683441
rs117569837
rs141867246
rs116397499
rs151101001
rs6967901
rs116868136
rs371764398
rs148253397
rs2279541
rs10239100
rs118019617
rs2279542
rs10272874
rs60226471
rs149701977
rs10952901
rs12668711
rs80281962
rs17150051
rs55966010
rs973445
rs971485
rs2299189
rs79659319
rs2022165
rs10952902
rs17252755
rs12019361
rs28376469
rs12667984
rs1637507
rs2299190
rs117254081
rs1637506
rs149259454
rs187528043
rs532737154
rs140162021
rs201315977
rs368310191
rs201175489
rs149796028
rs6465124
rs1637505
rs112387436
rs116861601
rs34221278
rs78816115
rs1637504
rs1623535
rs138927920
rs1637503
rs1637502
rs59884570
rs1637500
rs2237535
rs16885871
rs1688901
rs1688902
rs76224807
rs1637499
rs1637498
rs79253546
rs1637497
rs1637496
rs12670500
rs12666125
rs182621910
rs4728718
rs545944961
rs149184946
rs147224496
rs36187880
rs1688886
rs117613837
rs55697820
rs1637495
rs1688887
rs1637494
rs2237536
rs1688888
rs1688890
rs2299191
rs12674310
rs1688891
rs2299194
rs113346264
rs34925064
rs79287801
rs1637492
rs4728719
rs60042989
rs111920807
rs76884640
rs1637489
rs1688893
rs12704380
rs12704381
rs12667129
rs1688895
rs1629569
rs1631368
rs112815499
rs1688896
rs1688897
rs4728720
rs1637488
rs1637487
rs74779300
rs1637511
rs1688899
rs2021741
rs4728721
rs17150089
rs1637509
rs1637508
rs2237538
rs143312904
rs116112086
rs12668088
rs12538351
rs1637490
rs1613737
rs73202312
rs4728723
rs4728724
rs2282945
rs117982116
rs1201841
rs2022160
rs77405145
rs148861065
rs2282946
rs78310458
rs150202918
rs2282948
rs118030927
rs2282949
rs2282950
rs2023533
rs2237539
rs34545132
rs142013485
rs373790373
rs141970993
rs201716010
rs566632262
rs200034778
rs202072021
rs2108087
rs76969953
rs2022161
rs2022162
rs10249015
rs11773839
rs9689976
rs112808220
rs2158766
rs2022163
rs2022164
rs17150134
rs11972409
rs56160917
rs10235694
rs9649105
rs12668239
rs117664391
rs112400164
rs78144530
rs113105088
rs192194683
rs10435249
rs75482561
rs10435250
rs113128783
rs2022555
rs1201839
rs10279940
rs145580539
rs10952906
rs11770982
rs2079423
rs2079422
rs147254815
rs2097917
rs2373487
rs12669586
rs9641021
rs78184612
rs141889299
rs6964758
rs113211295
rs10241669
rs9641022
rs2024019
rs141574951
rs10279744
rs2024018
rs150938574
rs139474891
rs7802934
rs3810881
rs138022635
rs10266440
rs112739903
rs10282572
rs60069756
rs2373486
rs7801432
rs56897831
rs17150161
rs6465127
rs113480727
rs59135798
rs4728725
rs10435251
rs4728728
rs113729842
rs2282951
rs17339594
rs62486383
rs56050913
rs4728729
rs58850563
rs113093464
rs182030792
rs187480522
rs12671587
rs17150179
rs6958024
rs117849664
rs73706963
rs542246994
rs56399147
rs112393519
rs55637099
rs7777040
rs2282952
rs2282953
rs6955194
rs2282954
rs2282955
rs12670301
rs7799148
rs17339970
rs10228892
rs5885611
rs4442059
rs4728730
rs143401086
rs7780245
rs142532369
rs10464570
rs10464571
rs62486389
rs113096797
rs138201918
rs141264569
rs9979048
rs192356181
rs62486407
rs141222773
rs62486409
rs11772873
rs148954354
rs74988745
rs6964103
rs16885885
rs6968026
rs12666405
rs17150196
rs12539024
rs6951172
rs6971348
rs12673545
rs4728731
rs917205
rs4727151
rs77534830
rs17150205
rs9632709
rs74923878
rs6954770
rs10234048
rs10234412
rs35969501
rs2237540
rs12537586
rs2097918
rs10952910
rs2282956
rs2282957
rs12535312
rs12535365
rs76462560
rs76764283
rs35532369
rs4727152
rs12669633
rs7792853
rs7793051
rs7793308
rs74729286
rs11767113
rs17150232
rs2237541
rs17150234
rs140236265
rs78689128
rs10227241
rs12704383
rs3753103
rs13234177
rs3753106
rs34957515
rs118110632
rs10276578
rs11768853
rs117466771
rs726329
rs117442876
rs726328
rs13234922
rs73202393
rs191209636
rs10952911
rs11770825
rs12668809
rs2299198
rs2299199
rs6957754
rs13230365
rs12540117
rs10281274
rs77544291
```
