## Supplementary material for "Characterization of shared and ancestry-specific signals driving complex traits using multi-ancestry fine-mapping": s1.afreq

```
#CHROM	ID	REF	ALT	ALT_FREQS	OBS_CT
7	rs35387208	A	G	0.159046	1006
7	rs58164877	T	C	0.116302	1006
7	rs2708542	G	A	0.572565	1006
7	rs114399700	A	G	0.0109344	1006
7	rs62471129	A	C	0.0944334	1006
7	rs73195238	A	G	0.111332	1006
7	rs1860774	A	C	0.780318	1006
7	rs6465053	T	A	0.219682	1006
7	rs62471130	T	C	0.219682	1006
7	rs12536332	C	G	0.219682	1006
7	rs7789376	T	C	0.253479	1006
7	rs7806821	C	T	0.125249	1006
7	rs117275990	G	T	0.0149105	1006
7	rs76888830	G	T	0.00795229	1006
7	rs6966204	T	C	0.219682	1006
7	rs117834987	G	A	0.026839	1006
7	rs13234946	A	T	0.0944334	1006
7	rs2708550	T	C	0.780318	1006
7	rs13222675	T	C	0.0944334	1006
7	rs62471131	G	A	0.0944334	1006
7	rs2708553	T	C	0.780318	1006
7	rs116949897	G	A	0.0168986	1006
7	rs11773616	C	T	0.11332	1006
7	rs113782337	G	A	0.0109344	1006
7	rs2109832	A	T	0.116302	1006
7	rs140962058	G	A	0.0437376	1006
7	rs143790749	T	G	0.0168986	1006
7	rs2708557	A	G	0.780318	1006
7	rs62471156	A	G	0.0944334	1006
7	rs2536222	C	A	0.780318	1006
7	rs62471157	T	C	0.0944334	1006
7	rs34318197	C	T	0.44831	1006
7	rs2536224	A	T	0.158052	1006
7	rs2536225	C	G	0.158052	1006
7	rs73195256	A	T	0.258449	1006
7	rs73386173	C	T	0.125249	1006
7	rs35042687	C	T	0.0944334	1006
7	rs75921316	G	A	0.0337972	1006
7	rs2536229	G	A	0.746521	1006
7	rs2536232	G	A	0.158052	1006
7	rs13230263	G	C	0.253479	1006
7	rs2536233	C	G	0.158052	1006
7	rs35196625	G	A	0.0944334	1006
7	rs2536234	T	C	0.158052	1006
7	rs7802142	T	A	0.159046	1006
7	rs7783535	G	C	0.253479	1006
7	rs13237988	A	G	0.0337972	1006
7	rs2536237	A	G	0.158052	1006
7	rs7785485	T	A	0.253479	1006
7	rs7807557	G	A	0.253479	1006
7	rs2041511	T	G	0.780318	1006
7	rs12704237	T	C	0.253479	1006
7	rs141824929	G	A	0.0188867	1006
7	rs1860776	G	A	0.746521	1006
7	rs2888502	C	T	0.0944334	1006
7	rs13223730	T	C	0.159046	1006
7	rs10487048	A	T	0.159046	1006
7	rs13244235	G	C	0.0944334	1006
7	rs151072828	T	C	0.00894632	1006
7	rs1860779	C	T	0.170974	1006
7	rs12704238	T	C	0.253479	1006
7	rs12532048	A	G	0.159046	1006
7	rs62473260	T	G	0.028827	1006
7	rs12537808	C	T	0.170974	1006
7	rs35698845	A	C	0.0944334	1006
7	rs13232512	C	G	0.0944334	1006
7	rs36102301	C	G	0.219682	1006
7	rs36077422	A	G	0.0944334	1006
7	rs2908014	T	C	0.780318	1006
7	rs2908015	C	T	0.157058	1006
7	rs2908016	C	T	0.780318	1006
7	rs6958630	C	T	0.248509	1006
7	rs34921412	T	C	0.0934394	1006
7	rs7779174	T	A	0.219682	1006
7	rs7796001	A	C	0.125249	1006
7	rs17227358	T	C	0.0944334	1006
7	rs138362536	T	C	0.0308151	1006
7	rs73195273	T	C	0.248509	1006
7	rs11767791	C	T	0.116302	1006
7	rs146944125	A	G	0.0109344	1006
7	rs13231057	G	C	0.217694	1006
7	rs78579785	A	G	0.116302	1006
7	rs12537644	G	A	0.125249	1006
7	rs2708569	G	A	0.158052	1006
7	rs79634190	C	T	0.0168986	1006
7	rs35597762	T	C	0.0944334	1006
7	rs141984418	A	T	0.00994036	1006
7	rs67627340	T	A	0.0944334	1006
7	rs62473292	C	A	0.0944334	1006
7	rs2708570	T	G	0.777336	1006
7	rs11984052	C	A	0.222664	1006
7	rs2159734	C	G	0.743539	1006
7	rs6963410	A	G	0.256461	1006
7	rs12704246	A	T	0.0954274	1006
7	rs1978266	T	C	0.743539	1006
7	rs7784077	A	G	0.256461	1006
7	rs2536242	C	T	0.127237	1006
7	rs12532751	T	C	0.204771	1006
7	rs6961940	G	T	0.220676	1006
7	rs6961532	A	G	0.205765	1006
7	rs17227610	T	G	0.0954274	1006
7	rs79683928	A	G	0.0129225	1006
7	rs2708573	T	C	0.159046	1006
7	rs6977312	G	A	0.207753	1006
7	rs7778609	C	T	0.634195	1006
7	rs2536243	C	G	0.159046	1006
7	rs62473294	A	G	0.159046	1006
7	rs6949408	A	T	0.634195	1006
7	rs73199406	A	C	0.0666004	1006
7	rs4728631	G	A	0.205765	1006
7	rs76094199	T	C	0.159046	1006
7	rs62473295	G	A	0.028827	1006
7	rs10243581	T	C	0.206759	1006
7	rs2536246	T	A	0.159046	1006
7	rs11971934	G	T	0.206759	1006
7	rs10232442	C	A	0.206759	1006
7	rs35217914	A	G	0.0954274	1006
7	rs35958937	A	G	0.422465	1006
7	rs10265308	A	G	0.206759	1006
7	rs2708574	C	A	0.159046	1006
7	rs111334551	G	A	0.027833	1006
7	rs2708575	T	C	0.159046	1006
7	rs62473299	C	T	0.0954274	1006
7	rs10241008	C	T	0.206759	1006
7	rs56076245	G	A	0.0954274	1006
7	rs4727122	G	A	0.206759	1006
7	rs2708577	T	C	0.159046	1006
7	rs73199419	C	T	0.388668	1006
7	rs34886965	G	T	0.0954274	1006
7	rs35604679	G	A	0.0954274	1006
7	rs146848024	T	A	0.0149105	1006
7	rs74586734	A	T	0.205765	1006
7	rs13234978	T	C	0.840954	1006
7	rs75690579	C	G	0.116302	1006
7	rs13220966	A	G	0.0954274	1006
7	rs11767843	C	T	0.422465	1006
7	rs147074637	C	T	0.0119284	1006
7	rs12670917	G	C	0.206759	1006
7	rs138385613	A	G	0.00994036	1006
7	rs12673599	T	C	0.840954	1006
7	rs13228219	C	A	0.0954274	1006
7	rs56000714	A	T	0.840954	1006
7	rs117474159	C	T	0.0139165	1006
7	rs10265550	G	A	0.634195	1006
7	rs12154370	C	T	0.115308	1006
7	rs10231286	C	T	0.840954	1006
7	rs76536681	A	G	0.0427435	1006
7	rs12111937	C	G	0.115308	1006
7	rs10232084	G	C	0.206759	1006
7	rs6465059	G	A	0.538767	1006
7	rs4577889	T	C	0.634195	1006
7	rs10240297	G	C	0.840954	1006
7	rs13236004	C	T	0.0954274	1006
7	rs148886867	C	A	0.205765	1006
7	rs144612290	T	C	0.0954274	1006
7	rs34221657	C	T	0.0954274	1006
7	rs12540580	T	A	0.840954	1006
7	rs12532658	A	G	0.206759	1006
7	rs6962401	T	A	0.840954	1006
7	rs2373207	G	A	0.83996	1006
7	rs4440556	T	C	0.840954	1006
7	rs9640570	T	C	0.840954	1006
7	rs2373208	C	T	0.840954	1006
7	rs2373209	A	C	0.206759	1006
7	rs11978015	G	A	0.538767	1006
7	rs6971496	A	T	0.840954	1006
7	rs28408708	T	C	0.206759	1006
7	rs138754789	G	A	0.0129225	1006
7	rs7804971	G	A	0.745527	1006
7	rs56254305	C	T	0.748509	1006
7	rs10263406	C	G	0.841948	1006
7	rs76321024	G	A	0.0467197	1006
7	rs12533153	A	G	0.55666	1006
7	rs35222702	A	C	0.0954274	1006
7	rs2373210	G	T	0.189861	1006
7	rs2373211	G	C	0.189861	1006
7	rs8180789	C	A	0.55666	1006
7	rs79728644	T	C	0.0198807	1006
7	rs2373212	C	A	0.189861	1006
7	rs186245724	T	C	0.00795229	1006
7	rs13222370	A	G	0.0954274	1006
7	rs13232855	G	A	0.55666	1006
7	rs9886055	A	T	0.841948	1006
7	rs2192390	T	C	0.55666	1006
7	rs2192394	A	G	0.55666	1006
7	rs2192395	A	G	0.841948	1006
7	rs13233503	C	T	0.0954274	1006
7	rs7781999	A	T	0.55666	1006
7	rs13224382	T	A	0.0954274	1006
7	rs13224464	T	A	0.0954274	1006
7	rs11982663	C	T	0.111332	1006
7	rs75298021	G	A	0.189861	1006
7	rs6959812	G	A	0.190855	1006
7	rs12674012	G	T	0.189861	1006
7	rs10239212	T	C	0.55666	1006
7	rs141197625	G	A	0.0139165	1006
7	rs2373213	G	A	0.840954	1006
7	rs13221299	A	G	0.0954274	1006
7	rs9969120	G	A	0.652087	1006
7	rs36104099	T	C	0.0954274	1006
7	rs28869926	C	T	0.55666	1006
7	rs140086770	A	G	0.0258449	1006
7	rs2215822	A	G	0.841948	1006
7	rs73199451	G	A	0.411531	1006
7	rs7458833	C	A	0.842942	1006
7	rs13228795	G	A	0.0954274	1006
7	rs35031876	C	A	0.0954274	1006
7	rs4728632	G	A	0.411531	1006
7	rs2373214	A	G	0.0954274	1006
7	rs7776912	A	C	0.188867	1006
7	rs78769566	G	A	0.187873	1006
7	rs62473330	G	A	0.0298211	1006
7	rs10266595	A	T	0.555666	1006
7	rs79170523	C	T	0.0457256	1006
7	rs4236502	A	C	0.445328	1006
7	rs77659353	T	C	0.111332	1006
7	rs1320792	A	T	0.83996	1006
7	rs9886133	C	A	0.188867	1006
7	rs62473331	A	C	0.0367793	1006
7	rs1980399	T	A	0.55666	1006
7	rs9886249	T	A	0.189861	1006
7	rs62473332	A	G	0.0944334	1006
7	rs2037881	G	A	0.840954	1006
7	rs13241849	T	G	0.0954274	1006
7	rs7789479	T	G	0.55666	1006
7	rs10231381	G	A	0.189861	1006
7	rs12669356	T	G	0.189861	1006
7	rs62473333	T	A	0.411531	1006
7	rs12704250	G	C	0.0944334	1006
7	rs77288671	T	C	0.840954	1006
7	rs13246141	T	C	0.0944334	1006
7	rs7795160	T	G	0.840954	1006
7	rs151079155	T	C	0.0228628	1006
7	rs4728633	G	C	0.55666	1006
7	rs74908419	T	C	0.189861	1006
7	rs117909224	A	G	0.00894632	1006
7	rs13239748	A	C	0.0944334	1006
7	rs111387718	G	C	0.0218688	1006
7	rs1919890	T	C	0.840954	1006
7	rs2373215	G	T	0.83996	1006
7	rs2373216	G	A	0.55666	1006
7	rs2373217	C	G	0.841948	1006
7	rs10952877	T	C	0.188867	1006
7	rs62471664	T	G	0.0944334	1006
7	rs9655941	G	A	0.189861	1006
7	rs1554888	C	T	0.840954	1006
7	rs140700865	T	C	0.0188867	1006
7	rs62471665	G	A	0.55666	1006
7	rs112280001	T	G	0.119284	1006
7	rs112900959	A	G	0.122266	1006
7	rs34058338	C	T	0.188867	1006
7	rs57269993	G	A	0.0139165	1006
7	rs55786201	A	G	0.189861	1006
7	rs4521690	A	G	0.189861	1006
7	rs57836456	A	T	0.00397614	1006
7	rs36199467	A	G	0.0944334	1006
7	rs2080187	C	G	0.189861	1006
7	rs62471667	G	A	0.0944334	1006
7	rs150178154	C	T	0.0228628	1006
7	rs75009614	G	A	0.188867	1006
7	rs6948295	T	C	0.555666	1006
7	rs6465061	A	C	0.55666	1006
7	rs145469912	T	C	0.188867	1006
7	rs6465062	T	C	0.840954	1006
7	rs7799934	C	G	0.55666	1006
7	rs145251220	A	G	0.55666	1006
7	rs187501660	A	C	0.0119284	1006
7	rs4470941	A	G	0.651093	1006
7	rs6465063	G	T	0.840954	1006
7	rs73199480	T	C	0.026839	1006
7	rs148903409	G	A	0.0178926	1006
7	rs34200670	T	C	0.0944334	1006
7	rs1406680	A	T	0.840954	1006
7	rs1406681	T	C	0.188867	1006
7	rs9655942	G	C	0.55666	1006
7	rs111540857	G	A	0.0109344	1006
7	rs76331609	T	G	0.0139165	1006
7	rs35288716	A	C	0.0944334	1006
7	rs7789279	G	T	0.840954	1006
7	rs36066826	G	T	0.0944334	1006
7	rs35414561	A	G	0.0944334	1006
7	rs73199486	A	G	0.242545	1006
7	rs113735751	A	G	0.00994036	1006
7	rs1406683	C	T	0.840954	1006
7	rs1861069	A	G	0.651093	1006
7	rs1590156	T	C	0.189861	1006
7	rs1997378	T	C	0.189861	1006
7	rs7787158	G	A	0.189861	1006
7	rs2098292	G	T	0.411531	1006
7	rs1320786	C	T	0.840954	1006
7	rs10278387	C	T	0.651093	1006
7	rs10235241	T	C	0.55666	1006
7	rs73199490	T	A	0.0944334	1006
7	rs6465066	A	G	0.55666	1006
7	rs62471674	A	G	0.0944334	1006
7	rs2192396	A	G	0.840954	1006
7	rs62471675	G	C	0.0944334	1006
7	rs7455657	T	C	0.189861	1006
7	rs2373218	A	C	0.55666	1006
7	rs2888520	C	T	0.55666	1006
7	rs3953455	G	C	0.651093	1006
7	rs10952879	A	T	0.188867	1006
7	rs3857782	A	G	0.189861	1006
7	rs4728634	G	C	0.414513	1006
7	rs4728635	A	G	0.55666	1006
7	rs62471676	G	A	0.133201	1006
7	rs3903590	G	T	0.746521	1006
7	rs3843536	C	A	0.188867	1006
7	rs6967852	T	C	0.189861	1006
7	rs7801186	T	C	0.840954	1006
7	rs17160796	T	C	0.188867	1006
7	rs10245158	G	T	0.55666	1006
7	rs10245075	C	G	0.746521	1006
7	rs17160798	A	G	0.185885	1006
7	rs181750865	G	T	0.00695825	1006
7	rs7806932	T	C	0.840954	1006
7	rs10242995	T	C	0.189861	1006
7	rs10230925	C	T	0.55666	1006
7	rs79944116	C	G	0.0397614	1006
7	rs79389406	C	A	0.0506958	1006
7	rs11978129	T	C	0.189861	1006
7	rs35866373	T	C	0.0944334	1006
7	rs2037883	C	A	0.189861	1006
7	rs144184284	G	A	0.00994036	1006
7	rs6963316	C	T	0.55666	1006
7	rs6967768	C	T	0.55666	1006
7	rs12704253	G	T	0.55666	1006
7	rs12704254	T	C	0.55666	1006
7	rs117972247	T	C	0.0377734	1006
7	rs10256688	C	T	0.55666	1006
7	rs79224931	T	A	0.0178926	1006
7	rs13242157	T	C	0.0944334	1006
7	rs7810452	C	G	0.557654	1006
7	rs76024400	C	A	0.0606362	1006
7	rs10215849	T	A	0.651093	1006
7	rs12669276	G	A	0.188867	1006
7	rs73211013	G	A	0.119284	1006
7	rs10215459	G	A	0.840954	1006
7	rs1320781	C	T	0.840954	1006
7	rs1320780	C	T	0.2167	1006
7	rs7790333	G	C	0.111332	1006
7	rs2373219	G	A	0.189861	1006
7	rs7777923	T	C	0.651093	1006
7	rs62471707	C	T	0.411531	1006
7	rs1534757	C	T	0.840954	1006
7	rs2110389	A	G	0.189861	1006
7	rs36060942	C	T	0.0944334	1006
7	rs1554887	T	C	0.651093	1006
7	rs71562720	A	C	0.0337972	1006
7	rs1554886	T	C	0.189861	1006
7	rs73211021	G	A	0.0437376	1006
7	rs67249963	T	C	0.0944334	1006
7	rs11773166	T	C	0.445328	1006
7	rs1861070	T	C	0.840954	1006
7	rs1861071	G	A	0.840954	1006
7	rs7797414	T	C	0.651093	1006
7	rs13234612	G	A	0.0944334	1006
7	rs1881810	C	T	0.840954	1006
7	rs7783883	G	A	0.55666	1006
7	rs7783556	A	C	0.651093	1006
7	rs4015937	A	C	0.189861	1006
7	rs143853631	C	A	0.189861	1006
7	rs117919954	T	C	0.0487078	1006
7	rs1554889	G	A	0.840954	1006
7	rs6961850	C	A	0.651093	1006
7	rs6965658	C	G	0.651093	1006
7	rs10254008	A	C	0.189861	1006
7	rs6465067	A	G	0.651093	1006
7	rs1320772	C	T	0.840954	1006
7	rs1320773	A	G	0.55666	1006
7	rs1320774	G	T	0.840954	1006
7	rs35996398	T	C	0.0944334	1006
7	rs1320775	C	T	0.840954	1006
7	rs117323250	A	T	0.0129225	1006
7	rs56162424	G	C	0.188867	1006
7	rs36031879	T	A	0.0944334	1006
7	rs1919881	T	C	0.189861	1006
7	rs66501722	C	T	0.0944334	1006
7	rs1919882	A	G	0.189861	1006
7	rs2215823	G	A	0.188867	1006
7	rs28539578	C	A	0.189861	1006
7	rs7781835	C	T	0.121272	1006
7	rs7801093	T	C	0.55666	1006
7	rs2037882	T	A	0.189861	1006
7	rs1320776	G	A	0.651093	1006
7	rs1320777	T	C	0.188867	1006
7	rs1320778	G	T	0.651093	1006
7	rs6960218	C	T	0.187873	1006
7	rs28480066	G	A	0.189861	1006
7	rs951345	T	C	0.0944334	1006
7	rs10223896	C	T	0.189861	1006
7	rs13221263	C	A	0.0328032	1006
7	rs73706176	C	G	0.111332	1006
7	rs74363472	A	C	0.00894632	1006
7	rs41347647	G	C	0.188867	1006
7	rs1320787	T	C	0.635189	1006
7	rs1358685	G	A	0.205765	1006
7	rs1358686	G	A	0.205765	1006
7	rs34121664	G	A	0.0944334	1006
7	rs13362864	A	T	0.205765	1006
7	rs7458067	C	T	0.189861	1006
7	rs10246547	T	C	0.205765	1006
7	rs35344736	C	T	0.205765	1006
7	rs2215824	A	G	0.635189	1006
7	rs34326595	C	G	0.445328	1006
7	rs13340491	G	A	0.111332	1006
7	rs10952880	C	G	0.635189	1006
7	rs10155879	G	A	0.205765	1006
7	rs10235845	C	T	0.111332	1006
7	rs79005239	T	C	0.0129225	1006
7	rs10239986	C	T	0.189861	1006
7	rs76761784	C	T	0.111332	1006
7	rs118117208	G	A	0.0298211	1006
7	rs1919887	C	T	0.840954	1006
7	rs7795971	C	T	0.205765	1006
7	rs10255670	G	T	0.205765	1006
7	rs79336058	G	A	0.111332	1006
7	rs12670662	G	T	0.188867	1006
7	rs9649094	C	A	0.205765	1006
7	rs149557874	G	A	0.00994036	1006
7	rs35634426	C	A	0.0944334	1006
7	rs55662368	G	T	0.205765	1006
7	rs6978758	C	T	0.840954	1006
7	rs13230895	C	A	0.651093	1006
7	rs6961270	T	C	0.651093	1006
7	rs2110390	T	A	0.189861	1006
7	rs4236503	A	C	0.651093	1006
7	rs117929214	A	G	0.0139165	1006
7	rs2037876	G	A	0.651093	1006
7	rs2037877	C	T	0.840954	1006
7	rs7805535	G	T	0.840954	1006
7	rs6977691	G	A	0.189861	1006
7	rs6959901	T	C	0.189861	1006
7	rs78339217	T	A	0.0139165	1006
7	rs35811683	A	G	0.0337972	1006
7	rs34049536	T	A	0.0944334	1006
7	rs2037878	T	C	0.445328	1006
7	rs1406687	C	G	0.840954	1006
7	rs10239007	C	T	0.55666	1006
7	rs62471715	G	A	0.0944334	1006
7	rs141997378	G	C	0.189861	1006
7	rs10271706	A	C	0.840954	1006
7	rs10257829	T	C	0.652087	1006
7	rs11764560	C	T	0.445328	1006
7	rs142066143	G	A	0.0298211	1006
7	rs112044562	T	C	0.189861	1006
7	rs6465069	G	T	0.840954	1006
7	rs6465070	A	G	0.840954	1006
7	rs1406688	C	G	0.55666	1006
7	rs1406689	C	T	0.651093	1006
7	rs13245412	C	T	0.0944334	1006
7	rs78384787	G	A	0.188867	1006
7	rs1881816	A	C	0.111332	1006
7	rs1881817	A	G	0.145129	1006
7	rs1881818	G	T	0.840954	1006
7	rs6465071	T	C	0.840954	1006
7	rs6465072	T	C	0.840954	1006
7	rs7799754	G	A	0.651093	1006
7	rs10215687	G	A	0.297217	1006
7	rs13222899	G	A	0.0904573	1006
7	rs113970552	T	G	0.11829	1006
7	rs2110391	A	G	0.393638	1006
7	rs80045750	A	T	0.308151	1006
7	rs147593834	A	G	0.0119284	1006
7	rs35709725	A	G	0.0864811	1006
7	rs11762479	A	T	0.308151	1006
7	rs75746069	C	T	0.0149105	1006
7	rs11762542	A	G	0.11829	1006
7	rs75710402	T	A	0.308151	1006
7	rs76488630	T	C	0.308151	1006
7	rs6974189	T	C	0.875746	1006
7	rs80154038	A	G	0.0159046	1006
7	rs10274818	A	C	0.55169	1006
7	rs10245643	G	A	0.55169	1006
7	rs10245429	C	T	0.55169	1006
7	rs10261040	T	G	0.859841	1006
7	rs10245890	G	A	0.55169	1006
7	rs146873921	G	C	0.0129225	1006
7	rs12704255	T	C	0.55169	1006
7	rs12334239	A	G	0.55169	1006
7	rs7781502	T	G	0.875746	1006
7	rs1534756	C	G	0.55169	1006
7	rs79768597	C	T	0.308151	1006
7	rs1534755	A	G	0.465209	1006
7	rs149576268	C	T	0.0168986	1006
7	rs1534754	A	G	0.875746	1006
7	rs10277584	T	C	0.55169	1006
7	rs10232561	A	G	0.875746	1006
7	rs73200578	T	G	0.0864811	1006
7	rs35580930	A	C	0.466203	1006
7	rs34779347	T	G	0.0864811	1006
7	rs185945165	A	G	0.0178926	1006
7	rs77279103	G	A	0.0218688	1006
7	rs956030	T	C	0.309145	1006
7	rs76474758	A	G	0.158052	1006
7	rs10270887	C	T	0.55169	1006
7	rs78406563	C	A	0.158052	1006
7	rs35301325	A	G	0.307157	1006
7	rs34475039	G	A	0.307157	1006
7	rs56030889	C	T	0.0864811	1006
7	rs35116656	A	G	0.0864811	1006
7	rs66845392	T	A	0.307157	1006
7	rs12704257	A	G	0.55169	1006
7	rs1320790	G	A	0.308151	1006
7	rs12704258	A	C	0.55169	1006
7	rs35446938	T	A	0.0864811	1006
7	rs6946717	T	C	0.55169	1006
7	rs6465073	A	T	0.465209	1006
7	rs7798045	C	T	0.307157	1006
7	rs1406690	G	C	0.875746	1006
7	rs12540515	T	C	0.552684	1006
7	rs12537688	C	A	0.552684	1006
7	rs62470588	C	G	0.0864811	1006
7	rs2110386	A	G	0.55169	1006
7	rs6963506	G	A	0.307157	1006
7	rs6963267	C	A	0.465209	1006
7	rs34996038	G	A	0.0864811	1006
7	rs79272192	A	T	0.00994036	1006
7	rs1406686	C	T	0.576541	1006
7	rs1406685	A	T	0.860835	1006
7	rs75315611	T	G	0.158052	1006
7	rs1406684	A	G	0.861829	1006
7	rs35003358	C	T	0.49006	1006
7	rs10227095	C	A	0.889662	1006
7	rs10256662	A	T	0.878728	1006
7	rs62489164	T	G	0.0308151	1006
7	rs10256922	A	G	0.389662	1006
7	rs77559130	C	T	0.159046	1006
7	rs952177	G	A	0.878728	1006
7	rs956229	A	G	0.0159046	1006
7	rs4118319	T	C	0.303181	1006
7	rs2373221	G	C	0.878728	1006
7	rs10231314	C	T	0.0159046	1006
7	rs28671224	G	A	0.303181	1006
7	rs62489165	T	G	0.0864811	1006
7	rs189156484	G	T	0.0109344	1006
7	rs10250585	T	A	0.0159046	1006
7	rs78291089	C	T	0.026839	1006
7	rs10235600	C	T	0.0159046	1006
7	rs10265248	A	G	0.0159046	1006
7	rs76961734	A	G	0.0248509	1006
7	rs59251779	C	T	0.0159046	1006
7	rs62489166	T	C	0.0864811	1006
7	rs61052994	T	C	0.0159046	1006
7	rs116947392	G	T	0.0238569	1006
7	rs117306481	A	G	0.0188867	1006
7	rs79903283	G	A	0.0238569	1006
7	rs7804039	T	C	0.33002	1006
7	rs7785342	C	A	0.0159046	1006
7	rs12704260	A	T	0.0864811	1006
7	rs192939813	A	G	0.0149105	1006
7	rs144424270	C	T	0.0178926	1006
7	rs35533601	A	G	0.0864811	1006
7	rs10214996	C	T	0.389662	1006
7	rs12531551	C	G	0.33002	1006
7	rs2056800	T	C	0.303181	1006
7	rs2056799	A	G	0.303181	1006
7	rs146159205	A	G	0.0129225	1006
7	rs6977399	C	T	0.33002	1006
7	rs79375055	T	C	0.287276	1006
7	rs7778550	A	G	0.0159046	1006
7	rs12668059	G	A	0.287276	1006
7	rs7779590	A	G	0.33002	1006
7	rs77481591	A	G	0.0457256	1006
7	rs6950753	G	A	0.0159046	1006
7	rs78794333	A	G	0.159046	1006
7	rs137949173	G	A	0.0149105	1006
7	rs145977510	C	T	0.027833	1006
7	rs12537221	T	C	0.34493	1006
7	rs1919884	C	G	0.34493	1006
7	rs35775766	A	T	0.0864811	1006
7	rs1919885	C	T	0.303181	1006
7	rs74521117	T	G	0.159046	1006
7	rs10250404	C	A	0.303181	1006
7	rs1406679	T	A	0.0864811	1006
7	rs150902676	T	C	0.0119284	1006
7	rs28716489	A	G	0.303181	1006
7	rs7795434	G	A	0.326044	1006
7	rs4143536	A	C	0.286282	1006
7	rs4143537	A	G	0.388668	1006
7	rs62489168	C	T	0.33002	1006
7	rs75603277	T	C	0.17992	1006
7	rs34720781	G	A	0.0854871	1006
7	rs1358684	C	T	0.720676	1006
7	rs35610258	G	A	0.353877	1006
7	rs7800245	C	G	0.724652	1006
7	rs10808069	T	C	0.281312	1006
7	rs17256167	C	T	0.0854871	1006
7	rs10808070	C	T	0.279324	1006
7	rs1320782	C	T	0.445328	1006
7	rs1320783	T	A	0.981113	1006
7	rs12113079	C	T	0.359841	1006
7	rs10952882	G	A	0.445328	1006
7	rs12111873	A	G	0.359841	1006
7	rs906416	C	T	0.263419	1006
7	rs11773060	T	C	0.445328	1006
7	rs28709459	C	T	0.0159046	1006
7	rs7788537	G	T	0.307157	1006
7	rs1881812	T	C	0.445328	1006
7	rs62489247	G	A	0.0854871	1006
7	rs6465075	C	A	0.445328	1006
7	rs6959589	A	G	0.0159046	1006
7	rs10952883	C	G	0.359841	1006
7	rs17160821	T	C	0.0159046	1006
7	rs10952884	G	C	0.359841	1006
7	rs1395893	T	C	0.0874751	1006
7	rs1395892	T	C	0.882704	1006
7	rs2110387	C	G	0.279324	1006
7	rs1507598	G	A	0.724652	1006
7	rs1507597	T	C	0.882704	1006
7	rs62489248	G	A	0.0854871	1006
7	rs75157057	T	C	0.279324	1006
7	rs2192391	C	T	0.359841	1006
7	rs6465076	C	T	0.359841	1006
7	rs6948038	T	A	0.359841	1006
7	rs12531285	A	C	0.360835	1006
7	rs1507596	A	G	0.360835	1006
7	rs111415973	T	G	0.00894632	1006
7	rs60010842	G	T	0.114314	1006
7	rs116891703	G	A	0.00994036	1006
7	rs1881814	G	T	0.682903	1006
7	rs1881815	C	T	0.359841	1006
7	rs1507594	T	A	0.682903	1006
7	rs1507593	T	G	0.682903	1006
7	rs1507592	A	T	0.682903	1006
7	rs12531025	T	C	0.360835	1006
7	rs1919886	C	T	0.0129225	1006
7	rs4727125	A	G	0.683897	1006
7	rs4727126	A	C	0.307157	1006
7	rs6953696	A	G	0.683897	1006
7	rs79106073	C	T	0.308151	1006
7	rs4728637	G	A	0.682903	1006
7	rs28607782	G	T	0.11332	1006
7	rs6964845	A	G	0.681909	1006
7	rs6965526	G	A	0.681909	1006
7	rs77446281	T	C	0.0119284	1006
7	rs1876429	G	A	0.880716	1006
7	rs1881819	G	T	0.306163	1006
7	rs1876428	C	T	0.358847	1006
7	rs12704264	C	T	0.766402	1006
7	rs62489250	C	T	0.0854871	1006
7	rs62489251	C	T	0.0854871	1006
7	rs35750021	C	T	0.0854871	1006
7	rs7785668	G	A	0.680915	1006
7	rs62489253	A	C	0.0854871	1006
7	rs10952885	G	A	0.680915	1006
7	rs35924267	T	A	0.358847	1006
7	rs10281570	C	T	0.0159046	1006
7	rs57842583	G	A	0.114314	1006
7	rs1507591	T	C	0.361829	1006
7	rs6955892	T	C	0.361829	1006
7	rs6973581	A	G	0.361829	1006
7	rs17256962	G	C	0.0854871	1006
7	rs76797865	A	G	0.11332	1006
7	rs116933868	C	T	0.11332	1006
7	rs117234081	T	C	0.0159046	1006
7	rs1320796	G	C	0.882704	1006
7	rs1320795	C	T	0.796223	1006
7	rs117269957	A	G	0.0159046	1006
7	rs10255211	T	C	0.419483	1006
7	rs11771532	A	G	0.361829	1006
7	rs6948561	T	A	0.361829	1006
7	rs141832986	G	T	0.0129225	1006
7	rs35358300	C	T	0.361829	1006
7	rs141767223	T	C	0.0159046	1006
7	rs1320794	T	C	0.798211	1006
7	rs1320793	T	A	0.797217	1006
7	rs146231271	T	C	0.0159046	1006
7	rs117840810	G	C	0.0159046	1006
7	rs34493828	T	G	0.0854871	1006
7	rs7809760	G	C	0.878728	1006
7	rs55701323	C	T	0.115308	1006
7	rs62489258	A	G	0.361829	1006
7	rs117442648	T	C	0.0159046	1006
7	rs114024289	C	G	0.0159046	1006
7	rs1395891	G	A	0.88171	1006
7	rs35387704	C	G	0.356859	1006
7	rs13225273	T	C	0.0854871	1006
7	rs10258471	T	C	0.882704	1006
7	rs34571944	A	C	0.0854871	1006
7	rs2110388	T	C	0.798211	1006
7	rs118168114	A	C	0.0159046	1006
7	rs35186609	A	T	0.361829	1006
7	rs68088273	C	T	0.0864811	1006
7	rs68106778	C	G	0.0864811	1006
7	rs10499898	G	A	0.0864811	1006
7	rs10258896	G	A	0.10835	1006
7	rs3897749	C	A	0.10835	1006
7	rs117380360	G	T	0.00795229	1006
7	rs13229835	A	T	0.0854871	1006
7	rs17342208	G	C	0.10835	1006
7	rs116925778	C	T	0.0159046	1006
7	rs3847028	A	G	0.894632	1006
7	rs34113827	C	T	0.0864811	1006
7	rs7350061	T	A	0.282306	1006
7	rs35269149	C	T	0.0864811	1006
7	rs6980352	T	C	0.390656	1006
7	rs3847029	A	G	0.883698	1006
7	rs79036139	G	C	0.282306	1006
7	rs116991625	T	A	0.0119284	1006
7	rs10254168	G	C	0.10835	1006
7	rs7798268	C	T	0.38668	1006
7	rs76810171	T	C	0.107356	1006
7	rs7777081	G	A	0.878728	1006
7	rs62489732	T	C	0.0576541	1006
7	rs10281861	T	C	0.297217	1006
7	rs10266392	G	A	0.878728	1006
7	rs57632298	C	T	0.107356	1006
7	rs7782602	G	A	0.494036	1006
7	rs55840137	A	G	0.281312	1006
7	rs12704265	T	C	0.0864811	1006
7	rs6974160	T	C	0.499006	1006
7	rs13240516	C	T	0.383698	1006
7	rs140542796	G	A	0.0168986	1006
7	rs62489733	G	A	0.112326	1006
7	rs74738781	G	A	0.281312	1006
7	rs3913932	A	G	0.383698	1006
7	rs149462326	T	C	0.0159046	1006
7	rs78886893	C	G	0.10835	1006
7	rs67284424	C	T	0.0864811	1006
7	rs3847030	C	T	0.281312	1006
7	rs117642814	C	G	0.10835	1006
7	rs117801943	C	T	0.0119284	1006
7	rs3847031	C	T	0.878728	1006
7	rs3913931	G	A	0.38668	1006
7	rs3913930	A	G	0.498012	1006
7	rs3913929	C	T	0.498012	1006
7	rs35216429	G	A	0.0864811	1006
7	rs3913928	A	G	0.88171	1006
7	rs149135146	C	T	0.0159046	1006
7	rs10952886	G	A	0.88171	1006
7	rs13243098	G	T	0.0864811	1006
7	rs77835766	A	T	0.0109344	1006
7	rs3847032	C	A	0.297217	1006
7	rs3847033	G	A	0.281312	1006
7	rs4299935	C	T	0.49503	1006
7	rs4507686	G	T	0.38668	1006
7	rs62489735	C	G	0.0864811	1006
7	rs3857783	T	C	0.494036	1006
7	rs3953457	A	G	0.297217	1006
7	rs73206347	A	G	0.026839	1006
7	rs79509554	A	G	0.10835	1006
7	rs74507705	T	C	0.00894632	1006
7	rs35302328	C	T	0.0864811	1006
7	rs6973385	C	T	0.877734	1006
7	rs117897523	C	A	0.0139165	1006
7	rs4728639	A	C	0.281312	1006
7	rs4728640	A	G	0.297217	1006
7	rs10235200	C	T	0.297217	1006
7	rs116852965	A	T	0.0248509	1006
7	rs55651531	G	C	0.10835	1006
7	rs56412335	C	T	0.0864811	1006
7	rs112489605	C	A	0.494036	1006
7	rs4728641	C	A	0.297217	1006
7	rs7782483	T	C	0.297217	1006
7	rs10254887	A	G	0.297217	1006
7	rs3857784	G	A	0.297217	1006
7	rs35513073	G	A	0.498012	1006
7	rs117288841	T	C	0.0159046	1006
7	rs118131940	G	A	0.10835	1006
7	rs13230501	G	A	0.0864811	1006
7	rs79425492	C	T	0.281312	1006
7	rs77143324	A	T	0.281312	1006
7	rs3857785	C	T	0.297217	1006
7	rs3857786	T	A	0.298211	1006
7	rs144702461	T	A	0.0178926	1006
7	rs7798640	T	G	0.499006	1006
7	rs3913927	G	A	0.297217	1006
7	rs2456846	A	G	0.297217	1006
7	rs1702535	T	A	0.281312	1006
7	rs34644551	G	A	0.0864811	1006
7	rs79477396	G	A	0.10835	1006
7	rs4125386	G	A	0.498012	1006
7	rs2660969	T	C	0.298211	1006
7	rs2699438	A	G	0.298211	1006
7	rs62489740	A	G	0.0854871	1006
7	rs114450775	G	A	0.0159046	1006
7	rs34968725	A	C	0.0864811	1006
7	rs2464044	C	T	0.877734	1006
7	rs73206356	C	T	0.0854871	1006
7	rs189154648	C	G	0.0119284	1006
7	rs2373311	A	G	0.298211	1006
7	rs2215820	A	G	0.877734	1006
7	rs76900848	C	T	0.0248509	1006
7	rs66779053	C	T	0.0854871	1006
7	rs4015920	A	G	0.797217	1006
7	rs56037081	G	A	0.0854871	1006
7	rs80199248	C	G	0.10835	1006
7	rs2456847	T	A	0.282306	1006
7	rs4015921	G	C	0.389662	1006
7	rs2463401	T	C	0.2833	1006
7	rs62487260	T	C	0.0854871	1006
7	rs781010	C	G	0.882704	1006
7	rs871611	C	G	0.281312	1006
7	rs80317988	T	C	0.10835	1006
7	rs781011	T	G	0.11829	1006
7	rs1948976	T	C	0.499006	1006
7	rs73206375	C	T	0.0864811	1006
7	rs781013	T	G	0.121272	1006
7	rs781014	G	T	0.117296	1006
7	rs1828045	T	C	0.499006	1006
7	rs781015	G	A	0.116302	1006
7	rs7792508	T	C	0.499006	1006
7	rs1115207	T	C	0.282306	1006
7	rs1115206	A	G	0.390656	1006
7	rs62487316	A	C	0.0864811	1006
7	rs781016	T	C	0.121272	1006
7	rs77780801	G	T	0.0198807	1006
7	rs10260830	T	C	0.0159046	1006
7	rs116930559	C	T	0.0159046	1006
7	rs1201370	C	T	0.121272	1006
7	rs10278499	A	G	0.102386	1006
7	rs10278854	A	C	0.0159046	1006
7	rs10265487	T	C	0.0159046	1006
7	rs1527769	C	T	0.0864811	1006
7	rs1405879	A	G	0.498012	1006
7	rs13221496	A	T	0.0864811	1006
7	rs79850525	A	G	0.0119284	1006
7	rs17342836	C	A	0.0864811	1006
7	rs17257981	G	C	0.102386	1006
7	rs1187706	T	C	0.121272	1006
7	rs17342975	A	G	0.0864811	1006
7	rs6975147	A	C	0.282306	1006
7	rs10261502	C	T	0.102386	1006
7	rs1187707	T	C	0.120278	1006
7	rs6958193	T	C	0.2833	1006
7	rs28548774	T	C	0.0168986	1006
7	rs138321100	G	A	0.0129225	1006
7	rs1527770	C	T	0.0168986	1006
7	rs36006761	T	A	0.0864811	1006
7	rs117624472	C	T	0.0864811	1006
7	rs13227151	T	C	0.0864811	1006
7	rs1702559	A	G	0.717694	1006
7	rs1702558	C	T	0.614314	1006
7	rs13243413	C	T	0.0864811	1006
7	rs34719796	C	T	0.0864811	1006
7	rs34942868	T	A	0.0864811	1006
7	rs28890180	A	C	0.0159046	1006
7	rs148775650	G	T	0.0457256	1006
7	rs80096139	C	A	0.102386	1006
7	rs4565396	T	A	0.0864811	1006
7	rs117556210	G	C	0.0864811	1006
7	rs138776698	C	T	0.0159046	1006
7	rs10272432	T	A	0.0168986	1006
7	rs1307291	A	G	0.120278	1006
7	rs10256853	C	T	0.0168986	1006
7	rs79669162	A	G	0.282306	1006
7	rs34559858	C	T	0.494036	1006
7	rs13227486	C	T	0.0864811	1006
7	rs1307293	C	G	0.120278	1006
7	rs1084099	C	T	0.120278	1006
7	rs36200382	T	G	0.0864811	1006
7	rs36198889	C	G	0.496024	1006
7	rs76090198	C	T	0.281312	1006
7	rs146157958	G	A	0.0159046	1006
7	rs78215804	A	G	0.38668	1006
7	rs71562725	C	T	0.0864811	1006
7	rs781029	A	C	0.718688	1006
7	rs13243409	A	G	0.0864811	1006
7	rs809088	G	C	0.718688	1006
7	rs35582224	A	T	0.0854871	1006
7	rs2174812	A	C	0.384692	1006
7	rs781028	T	C	0.11829	1006
7	rs61329447	G	A	0.106362	1006
7	rs1605469	A	C	0.498012	1006
7	rs1084097	A	C	0.121272	1006
7	rs34075011	T	G	0.507952	1006
7	rs12531481	T	A	0.286282	1006
7	rs11772473	G	A	0.371769	1006
7	rs13233057	T	C	0.0854871	1006
7	rs13245842	A	G	0.512922	1006
7	rs7455833	T	C	0.0178926	1006
7	rs1527767	C	G	0.370775	1006
7	rs145340245	T	C	0.0407555	1006
7	rs17160879	C	T	0.120278	1006
7	rs13227023	G	A	0.0755467	1006
7	rs6973215	G	A	0.796223	1006
7	rs35383040	G	T	0.0854871	1006
7	rs148155560	G	A	0.0119284	1006
7	rs1507587	C	G	0.0974155	1006
7	rs74350173	T	C	0.0497018	1006
7	rs11975126	C	A	0.641153	1006
7	rs189887274	T	C	0.0218688	1006
7	rs1828043	C	T	0.0984095	1006
7	rs6465080	C	G	0.641153	1006
7	rs73394550	G	A	0.0984095	1006
7	rs7808130	C	G	0.0984095	1006
7	rs62488388	A	C	0.0467197	1006
7	rs148523901	G	C	0.0735586	1006
7	rs139565140	A	T	0.0119284	1006
7	rs13247133	T	A	0.2167	1006
7	rs56244296	G	A	0.0984095	1006
7	rs58456452	A	C	0.0984095	1006
7	rs141032089	G	A	0.0497018	1006
7	rs146910099	C	T	0.0994036	1006
7	rs1092367	T	C	0.357853	1006
7	rs6954741	G	T	0.642147	1006
7	rs1091838	G	A	0.128231	1006
7	rs188810209	A	C	0.00994036	1006
7	rs10248985	C	A	0.290258	1006
7	rs13244148	A	G	0.319085	1006
7	rs781017	G	C	0.357853	1006
7	rs13244782	A	T	0.220676	1006
7	rs75844467	A	G	0.054672	1006
7	rs1507589	T	G	0.0984095	1006
7	rs1507590	G	C	0.0984095	1006
7	rs79048618	T	A	0.0119284	1006
7	rs1527768	G	A	0.327038	1006
7	rs12704267	C	T	0.217694	1006
7	rs73394559	C	T	0.0984095	1006
7	rs75811517	G	C	0.0755467	1006
7	rs10252502	G	C	0.326044	1006
7	rs77408902	G	A	0.0984095	1006
7	rs73394565	G	A	0.0984095	1006
7	rs79278367	A	T	0.0119284	1006
7	rs6963693	A	C	0.327038	1006
7	rs111474016	A	C	0.0984095	1006
7	rs192740349	C	T	0.0228628	1006
7	rs143211891	T	A	0.0487078	1006
7	rs1810043	G	A	0.316103	1006
7	rs906414	T	G	0.316103	1006
7	rs906415	C	T	0.316103	1006
7	rs4521691	T	C	0.316103	1006
7	rs13227618	C	T	0.316103	1006
7	rs12704271	T	C	0.316103	1006
7	rs13228281	C	T	0.316103	1006
7	rs34195366	T	C	0.316103	1006
7	rs6961472	T	A	0.643141	1006
7	rs35252253	T	A	0.317097	1006
7	rs34203719	T	C	0.316103	1006
7	rs61225701	A	G	0.316103	1006
7	rs58667406	G	T	0.316103	1006
7	rs13222610	T	A	0.316103	1006
7	rs13235461	A	C	0.316103	1006
7	rs13235464	A	G	0.316103	1006
7	rs6972995	T	C	0.316103	1006
7	rs4464886	C	A	0.316103	1006
7	rs4286871	A	G	0.0984095	1006
7	rs4380865	G	C	0.316103	1006
7	rs145713485	C	A	0.00994036	1006
7	rs138282978	A	T	0.0238569	1006
7	rs4620211	A	T	0.316103	1006
7	rs12674263	G	A	0.316103	1006
7	rs147171301	T	C	0.0984095	1006
7	rs6465081	A	G	0.316103	1006
7	rs75593601	T	G	0.316103	1006
7	rs146869448	G	A	0.00994036	1006
7	rs6960188	T	A	0.326044	1006
7	rs146770994	G	A	0.0337972	1006
7	rs112472436	T	C	0.316103	1006
7	rs117414022	C	T	0.145129	1006
7	rs113061072	G	C	0.0129225	1006
7	rs2204636	C	T	0.0984095	1006
7	rs73208336	C	T	0.028827	1006
7	rs146395947	C	T	0.00994036	1006
7	rs73208339	A	T	0.107356	1006
7	rs701328	T	G	0.356859	1006
7	rs971161	G	A	0.316103	1006
7	rs10464569	G	T	0.316103	1006
7	rs1507599	C	A	0.324056	1006
7	rs13226602	C	T	0.310139	1006
7	rs13226513	A	C	0.310139	1006
7	rs34536358	A	G	0.0487078	1006
7	rs1911610	C	T	0.310139	1006
7	rs74480409	G	A	0.0536779	1006
7	rs12671800	A	C	0.311133	1006
7	rs112653143	C	T	0.0994036	1006
7	rs13233922	C	A	0.311133	1006
7	rs12704276	C	T	0.313121	1006
7	rs36006360	A	T	0.21173	1006
7	rs781007	C	G	0.314115	1006
7	rs781008	A	G	0.687873	1006
7	rs781009	G	A	0.687873	1006
7	rs12668991	T	C	0.312127	1006
7	rs12669009	T	C	0.312127	1006
7	rs12704277	T	C	0.315109	1006
7	rs1605468	C	T	0.318091	1006
7	rs2463404	A	G	0.686879	1006
7	rs142145395	C	T	0.0119284	1006
7	rs117707977	G	A	0.0238569	1006
7	rs1727808	G	A	0.686879	1006
7	rs1091573	A	G	0.686879	1006
7	rs1092680	G	A	0.686879	1006
7	rs79682016	C	T	0.100398	1006
7	rs2102384	G	C	0.100398	1006
7	rs10241183	C	T	0.350895	1006
7	rs1084096	T	C	0.318091	1006
7	rs13241246	G	A	0.313121	1006
7	rs12704278	G	C	0.313121	1006
7	rs13244678	C	T	0.212724	1006
7	rs781023	A	C	0.686879	1006
7	rs62488405	C	A	0.350895	1006
7	rs781025	G	A	0.318091	1006
7	rs2204638	A	G	0.350895	1006
7	rs781026	A	T	0.686879	1006
7	rs6976533	G	A	0.313121	1006
7	rs6976299	C	T	0.313121	1006
7	rs781020	G	T	0.686879	1006
7	rs781019	A	G	0.686879	1006
7	rs1405876	T	G	0.350895	1006
7	rs13246651	C	T	0.313121	1006
7	rs13246712	A	G	0.313121	1006
7	rs12704279	G	T	0.212724	1006
7	rs1358395	G	A	0.314115	1006
7	rs1358396	A	C	0.33002	1006
7	rs76479445	C	T	0.0168986	1006
7	rs58882293	A	G	0.350895	1006
7	rs12670682	C	T	0.313121	1006
7	rs146697185	A	G	0.0228628	1006
7	rs73208366	A	T	0.028827	1006
7	rs13228078	A	C	0.212724	1006
7	rs13231757	G	T	0.212724	1006
7	rs12704280	A	G	0.313121	1006
7	rs1395887	T	C	0.318091	1006
7	rs77395713	G	T	0.100398	1006
7	rs13242550	C	T	0.313121	1006
7	rs185551654	G	C	0.0139165	1006
7	rs1084101	G	A	0.319085	1006
7	rs781034	A	C	0.983101	1006
7	rs13243345	G	A	0.313121	1006
7	rs13243177	A	G	0.313121	1006
7	rs56240925	A	C	0.313121	1006
7	rs2135865	G	C	0.313121	1006
7	rs12704281	T	C	0.313121	1006
7	rs144934337	G	C	0.0139165	1006
7	rs35182064	C	A	0.0457256	1006
7	rs1609203	A	G	0.313121	1006
7	rs274611	A	G	0.652087	1006
7	rs2141237	A	G	0.0964215	1006
7	rs73396449	C	A	0.0974155	1006
7	rs76620544	T	A	0.0974155	1006
7	rs274612	C	T	0.322068	1006
7	rs1828044	G	A	0.0974155	1006
7	rs146312	T	G	0.654076	1006
7	rs1588126	C	T	0.0974155	1006
7	rs183899	T	C	0.322068	1006
7	rs802457	G	A	0.223658	1006
7	rs57244830	G	T	0.0974155	1006
7	rs1527771	C	T	0.0974155	1006
7	rs73396458	A	T	0.0974155	1006
7	rs802458	G	C	0.223658	1006
7	rs60097039	C	T	0.0974155	1006
7	rs112575489	C	T	0.0974155	1006
7	rs1405881	T	C	0.0974155	1006
7	rs1830249	T	C	0.0974155	1006
7	rs1405880	G	C	0.0974155	1006
7	rs274637	C	T	0.646123	1006
7	rs78678683	T	A	0.0974155	1006
7	rs274638	T	G	0.324056	1006
7	rs77052109	C	A	0.0974155	1006
7	rs112862045	T	G	0.0974155	1006
7	rs274639	G	A	0.324056	1006
7	rs701329	T	C	0.224652	1006
7	rs80000617	G	A	0.0178926	1006
7	rs73396470	C	T	0.0974155	1006
7	rs113336184	C	T	0.0964215	1006
7	rs274640	G	A	0.420477	1006
7	rs701330	A	C	0.206759	1006
7	rs274641	G	A	0.974155	1006
7	rs701331	C	A	0.223658	1006
7	rs2660971	G	C	0.658052	1006
7	rs2526952	G	T	0.658052	1006
7	rs274642	A	G	0.337972	1006
7	rs1881047	T	G	0.336978	1006
7	rs802460	C	T	0.658052	1006
7	rs802461	C	G	0.658052	1006
7	rs75484357	A	G	0.0954274	1006
7	rs74824805	A	G	0.0487078	1006
7	rs802462	T	A	0.658052	1006
7	rs802463	A	G	0.658052	1006
7	rs802464	A	C	0.562624	1006
7	rs187993	T	G	0.336978	1006
7	rs78924944	G	A	0.028827	1006
7	rs274626	G	C	0.900596	1006
7	rs80099592	A	T	0.0536779	1006
7	rs274627	G	T	0.336978	1006
7	rs77979340	G	T	0.0198807	1006
7	rs75376335	C	A	0.186879	1006
7	rs274628	A	C	0.659046	1006
7	rs144397636	T	C	0.0109344	1006
7	rs274629	T	A	0.659046	1006
7	rs274630	A	C	0.659046	1006
7	rs78592908	G	A	0.0437376	1006
7	rs274631	A	G	0.659046	1006
7	rs274632	C	A	0.434394	1006
7	rs77253474	G	A	0.0944334	1006
7	rs75492753	A	G	0.0298211	1006
7	rs274633	C	G	0.659046	1006
7	rs200839	C	G	0.659046	1006
7	rs274634	A	C	0.659046	1006
7	rs274635	T	C	0.338966	1006
7	rs274636	A	G	0.659046	1006
7	rs74675958	A	C	0.0506958	1006
7	rs274616	T	G	0.66004	1006
7	rs274617	C	T	0.659046	1006
7	rs274618	T	A	0.659046	1006
7	rs166677	C	T	0.564612	1006
7	rs274620	G	C	0.66004	1006
7	rs274621	G	A	0.659046	1006
7	rs274622	C	T	0.659046	1006
7	rs2073549	A	T	0.0208748	1006
7	rs274623	T	G	0.640159	1006
7	rs56227688	G	A	0.0944334	1006
7	rs274624	T	C	0.640159	1006
7	rs274625	C	A	0.627237	1006
7	rs117751879	A	G	0.027833	1006
7	rs274613	A	G	0.641153	1006
7	rs701332	T	C	0.202783	1006
7	rs77477126	C	T	0.00695825	1006
7	rs274614	G	A	0.641153	1006
7	rs274615	T	A	0.543738	1006
7	rs73704941	A	T	0.0119284	1006
7	rs78679914	T	A	0.0984095	1006
7	rs802465	A	G	0.641153	1006
7	rs74514511	A	T	0.0984095	1006
7	rs77840844	G	A	0.0198807	1006
7	rs2282958	G	C	0.0984095	1006
7	rs1024515	C	T	0.0974155	1006
7	rs1024516	A	C	0.33996	1006
7	rs701334	G	T	0.635189	1006
7	rs1024517	C	G	0.333996	1006
7	rs701335	T	C	0.635189	1006
7	rs701336	G	T	0.635189	1006
7	rs802428	A	G	0.635189	1006
7	rs147483633	T	A	0.0427435	1006
7	rs802429	A	G	0.202783	1006
7	rs802430	G	C	0.641153	1006
7	rs77155012	C	T	0.0974155	1006
7	rs802431	A	C	0.641153	1006
7	rs802432	A	G	0.202783	1006
7	rs802433	A	G	0.641153	1006
7	rs2282960	T	C	0.4334	1006
7	rs802434	G	A	0.636183	1006
7	rs802435	G	C	0.636183	1006
7	rs75224859	C	T	0.0178926	1006
7	rs802436	A	G	0.636183	1006
7	rs802437	T	C	0.636183	1006
7	rs802438	T	C	0.636183	1006
7	rs802439	C	T	0.300199	1006
7	rs802440	T	C	0.636183	1006
7	rs802441	C	T	0.301193	1006
7	rs802442	A	T	0.642147	1006
7	rs802443	T	G	0.642147	1006
7	rs802444	A	G	0.301193	1006
7	rs802445	G	T	0.642147	1006
7	rs802446	T	C	0.642147	1006
7	rs802447	T	A	0.642147	1006
7	rs2299211	A	T	0.0984095	1006
7	rs802420	T	C	0.642147	1006
7	rs12535744	A	C	0.340954	1006
7	rs802421	T	A	0.642147	1006
7	rs1089588	T	G	0.302187	1006
7	rs80136903	C	G	0.0974155	1006
7	rs802422	G	A	0.300199	1006
7	rs802423	G	A	0.642147	1006
7	rs1527760	T	C	0.342942	1006
7	rs802424	G	C	0.299205	1006
7	rs802425	C	T	0.440358	1006
7	rs802426	C	T	0.642147	1006
7	rs138040251	G	A	0.0149105	1006
7	rs10257201	T	C	0.201789	1006
7	rs802427	T	C	0.642147	1006
7	rs76259509	G	T	0.0178926	1006
7	rs802450	G	T	0.642147	1006
7	rs73704989	T	C	0.0984095	1006
7	rs12668286	G	A	0.0984095	1006
7	rs117412340	C	G	0.0159046	1006
7	rs10263729	T	A	0.299205	1006
7	rs2299212	A	G	0.642147	1006
7	rs74564637	A	G	0.0139165	1006
7	rs78513353	C	T	0.05666	1006
7	rs802449	G	A	0.642147	1006
7	rs13223891	A	T	0.299205	1006
7	rs7807067	C	G	0.0705765	1006
7	rs7806940	A	G	0.200795	1006
7	rs2299213	T	C	0.342942	1006
7	rs117745889	G	A	0.0119284	1006
7	rs12669901	G	A	0.342942	1006
7	rs802459	A	G	0.643141	1006
7	rs78991649	T	C	0.0347913	1006
7	rs1581638	C	T	0.0974155	1006
7	rs701338	C	A	0.642147	1006
7	rs77941682	A	C	0.0238569	1006
7	rs2299214	C	T	0.342942	1006
7	rs2299215	T	C	0.342942	1006
7	rs57843796	A	G	0.0984095	1006
7	rs2299216	A	G	0.345924	1006
7	rs73211614	A	G	0.0119284	1006
7	rs75236179	A	C	0.0238569	1006
7	rs1990040	A	G	0.342942	1006
7	rs2237543	C	A	0.0984095	1006
7	rs2237544	A	G	0.342942	1006
7	rs2237545	T	G	0.10338	1006
7	rs13242038	C	T	0.195825	1006
7	rs7794411	A	G	0.10338	1006
7	rs7794681	C	T	0.642147	1006
7	rs73211621	G	A	0.0248509	1006
7	rs11772736	T	G	0.343936	1006
7	rs74669722	A	G	0.00994036	1006
7	rs75455331	T	C	0.10338	1006
7	rs73211624	C	G	0.342942	1006
7	rs2107691	C	T	0.642147	1006
7	rs62488001	A	T	0.223658	1006
7	rs118046392	G	A	0.0626243	1006
7	rs2888550	C	A	0.299205	1006
7	rs10227921	C	A	0.200795	1006
7	rs7803445	A	T	0.0248509	1006
7	rs802456	T	C	0.642147	1006
7	rs11762187	G	A	0.194831	1006
7	rs2840183	G	A	0.299205	1006
7	rs802475	G	A	0.642147	1006
7	rs117892312	T	C	0.0168986	1006
7	rs78550846	G	A	0.0974155	1006
7	rs79990269	G	A	0.0974155	1006
7	rs12704282	T	C	0.201789	1006
7	rs724226	A	G	0.642147	1006
7	rs724225	A	G	0.642147	1006
7	rs724224	G	T	0.472167	1006
7	rs724927	C	A	0.420477	1006
7	rs62488002	G	C	0.0487078	1006
7	rs802478	C	A	0.420477	1006
7	rs2463398	T	G	0.62326	1006
7	rs117599957	C	A	0.00994036	1006
7	rs802466	G	A	0.62326	1006
7	rs117342224	A	G	0.0139165	1006
7	rs76024849	T	A	0.129225	1006
7	rs78075280	T	A	0.0944334	1006
7	rs802467	T	C	0.422465	1006
7	rs2282962	A	C	0.32505	1006
7	rs112440779	A	C	0.0168986	1006
7	rs1405874	C	T	0.321074	1006
7	rs1405875	T	C	0.323062	1006
7	rs2189814	T	C	0.323062	1006
7	rs2189815	A	G	0.0994036	1006
7	rs17675638	A	G	0.0994036	1006
7	rs1012973	G	A	0.321074	1006
7	rs73211647	A	C	0.0497018	1006
7	rs17607448	C	A	0.0984095	1006
7	rs2299218	C	T	0.199801	1006
7	rs1527765	T	C	0.0984095	1006
7	rs144056943	G	A	0.026839	1006
7	rs6950735	A	C	0.199801	1006
7	rs117293386	G	A	0.0675944	1006
7	rs12333697	G	A	0.621272	1006
7	rs7794904	A	G	0.0129225	1006
7	rs7795055	C	T	0.326044	1006
7	rs73705001	A	T	0.0119284	1006
7	rs10230076	A	T	0.633201	1006
7	rs2189816	T	C	0.145129	1006
7	rs11981009	C	T	0.0228628	1006
7	rs79957939	T	C	0.0228628	1006
7	rs73398484	T	C	0.0387674	1006
7	rs74494239	C	G	0.0228628	1006
7	rs77669317	G	A	0.0228628	1006
7	rs78055389	C	G	0.0228628	1006
7	rs115070216	G	A	0.0218688	1006
7	rs80343904	T	C	0.0218688	1006
7	rs78517156	T	A	0.0218688	1006
7	rs78546311	T	C	0.0218688	1006
7	rs75869007	G	T	0.0218688	1006
7	rs79858296	C	A	0.083499	1006
7	rs78713218	C	A	0.0218688	1006
7	rs2214653	G	A	0.437376	1006
7	rs76670241	T	C	0.0218688	1006
7	rs2237546	T	C	0.459245	1006
7	rs77679689	A	C	0.0218688	1006
7	rs2237547	A	G	0.286282	1006
7	rs79325249	C	T	0.0188867	1006
7	rs2189812	C	G	0.730616	1006
7	rs10245069	A	T	0.0397614	1006
7	rs56932446	T	G	0.289264	1006
7	rs78264203	A	G	0.0218688	1006
7	rs917070	G	C	0.0864811	1006
7	rs10239714	T	C	0.289264	1006
7	rs2057833	A	G	0.0427435	1006
7	rs7802129	A	G	0.0427435	1006
7	rs2189813	T	C	0.289264	1006
7	rs117942327	G	T	0.0149105	1006
7	rs917071	C	T	0.289264	1006
7	rs117260604	C	T	0.0129225	1006
7	rs10952890	T	C	0.970179	1006
7	rs138882669	C	T	0.0198807	1006
7	rs34436204	A	G	0.138171	1006
7	rs151199883	C	T	0.0188867	1006
7	rs78276812	C	T	0.0188867	1006
7	rs76376917	A	G	0.0347913	1006
7	rs2237548	A	G	0.289264	1006
7	rs12704283	T	A	0.138171	1006
7	rs6465083	C	T	0.289264	1006
7	rs12671181	T	C	0.0874751	1006
7	rs76635900	T	C	0.0188867	1006
7	rs118151746	G	A	0.0129225	1006
7	rs62488004	A	C	0.0198807	1006
7	rs2237550	A	C	0.289264	1006
7	rs2237551	T	C	0.0218688	1006
7	rs147201154	G	C	0.0208748	1006
7	rs180798028	T	G	0.0159046	1006
7	rs12704284	G	A	0.28827	1006
7	rs10238436	C	G	0.249503	1006
7	rs16888204	A	G	0.0397614	1006
7	rs2282963	T	G	0.305169	1006
7	rs13238420	G	C	0.135189	1006
7	rs12704285	G	A	0.0168986	1006
7	rs77387621	C	A	0.0168986	1006
7	rs757656	A	C	0.285288	1006
7	rs2237552	A	C	0.0218688	1006
7	rs79810306	T	C	0.0188867	1006
7	rs2237553	G	A	0.285288	1006
7	rs13237764	T	G	0.285288	1006
7	rs12704286	G	A	0.285288	1006
7	rs117048602	T	C	0.0248509	1006
7	rs62488005	T	C	0.0735586	1006
7	rs10274631	A	C	0.285288	1006
7	rs2237554	A	C	0.286282	1006
7	rs2237555	G	A	0.285288	1006
7	rs111785007	G	A	0.0347913	1006
7	rs2237556	T	C	0.285288	1006
7	rs150421842	A	G	0.0308151	1006
7	rs2214860	C	A	0.0218688	1006
7	rs12704287	C	T	0.130219	1006
7	rs80343269	T	C	0.0914513	1006
7	rs2282964	C	T	0.285288	1006
7	rs145598237	G	T	0.0139165	1006
7	rs79627248	G	T	0.083499	1006
7	rs78496941	T	G	0.0914513	1006
7	rs71562731	T	C	0.0188867	1006
7	rs75392979	T	G	0.0725646	1006
7	rs10276808	T	G	0.285288	1006
7	rs35540420	T	G	0.0914513	1006
7	rs2158785	C	A	0.263419	1006
7	rs2888551	T	C	0.0218688	1006
7	rs77315161	C	G	0.0218688	1006
7	rs2237557	C	T	0.0218688	1006
7	rs77845315	T	G	0.0914513	1006
7	rs76512438	G	A	0.0914513	1006
7	rs55776729	G	A	0.0377734	1006
7	rs2237558	G	A	0.285288	1006
7	rs17160953	T	C	0.0248509	1006
7	rs17160964	G	A	0.0188867	1006
7	rs6947784	G	C	0.287276	1006
7	rs6943659	T	C	0.309145	1006
7	rs77518483	A	G	0.0228628	1006
7	rs74615319	G	A	0.0149105	1006
7	rs75389110	T	C	0.0159046	1006
7	rs982339	G	A	0.256461	1006
7	rs7341512	T	C	0.256461	1006
7	rs723630	T	C	0.256461	1006
7	rs723631	C	G	0.281312	1006
7	rs10246519	G	T	0.258449	1006
7	rs2282965	T	C	0.297217	1006
7	rs17697415	G	A	0.0745527	1006
7	rs12704288	T	C	0.256461	1006
7	rs76200892	C	T	0.0238569	1006
7	rs77450570	T	C	0.0159046	1006
7	rs6961677	C	T	0.297217	1006
7	rs6943762	T	C	0.129225	1006
7	rs6465084	A	G	0.256461	1006
7	rs75593550	T	G	0.0238569	1006
7	rs17160978	C	T	0.0238569	1006
7	rs17697445	C	T	0.0238569	1006
7	rs74393160	T	C	0.0387674	1006
7	rs2158786	C	T	0.281312	1006
7	rs16888210	C	T	0.0238569	1006
7	rs2237559	C	T	0.0238569	1006
7	rs2237561	T	C	0.297217	1006
7	rs10249573	C	T	0.983101	1006
7	rs12690900	A	T	0.256461	1006
7	rs10254088	G	A	0.281312	1006
7	rs6965999	G	C	0.256461	1006
7	rs113047939	A	T	0.0208748	1006
7	rs6970642	G	C	0.256461	1006
7	rs10487052	C	T	0.256461	1006
7	rs720025	T	A	0.280318	1006
7	rs13229442	A	T	0.199801	1006
7	rs35274762	T	C	0.128231	1006
7	rs58683682	G	T	0.0248509	1006
7	rs727989	G	A	0.255467	1006
7	rs2250784	T	C	0.297217	1006
7	rs2228595	C	T	0.0705765	1006
7	rs10280549	T	A	0.230616	1006
7	rs71562732	G	A	0.00894632	1006
7	rs2299219	T	C	0.230616	1006
7	rs2299221	A	T	0.0298211	1006
7	rs2190299	T	C	0.0636183	1006
7	rs13230421	T	A	0.124254	1006
7	rs11772755	C	A	0.0626243	1006
7	rs10277739	C	T	0.294235	1006
7	rs10234440	T	C	0.201789	1006
7	rs970186	G	C	0.266402	1006
7	rs76549475	G	T	0.027833	1006
7	rs12704289	A	G	0.0864811	1006
7	rs2237562	T	C	0.296223	1006
7	rs17765140	C	T	0.027833	1006
7	rs36165845	C	G	0.203777	1006
7	rs7812155	A	G	0.0626243	1006
7	rs75045268	C	T	0.027833	1006
7	rs79644900	G	A	0.027833	1006
7	rs2190301	C	A	0.199801	1006
7	rs76970578	C	A	0.027833	1006
7	rs12704290	G	A	0.128231	1006
7	rs7800616	A	G	0.0626243	1006
7	rs7804907	C	T	0.292247	1006
7	rs117036378	G	C	0.027833	1006
7	rs6977175	A	G	0.296223	1006
7	rs6465085	G	A	0.0626243	1006
7	rs6465086	T	C	0.0626243	1006
7	rs10085471	C	A	0.199801	1006
7	rs10085604	T	C	0.296223	1006
7	rs150932558	G	A	0.0228628	1006
7	rs17697543	G	A	0.028827	1006
7	rs75976566	A	G	0.028827	1006
7	rs77010511	G	T	0.026839	1006
7	rs1468412	A	T	0.296223	1006
7	rs1468413	C	A	0.199801	1006
7	rs55664230	A	C	0.055666	1006
7	rs146944787	C	A	0.0467197	1006
7	rs141543163	G	A	0.00894632	1006
7	rs78163219	C	T	0.0298211	1006
7	rs10224033	A	T	0.0626243	1006
7	rs79845214	T	A	0.027833	1006
7	rs150556641	A	C	0.0208748	1006
7	rs79301007	C	G	0.0715706	1006
7	rs74759732	C	A	0.0715706	1006
7	rs17676277	T	A	0.213718	1006
7	rs79437008	A	G	0.0357853	1006
7	rs6975875	A	C	0.266402	1006
7	rs6958245	T	C	0.0626243	1006
7	rs144971819	A	C	0.0208748	1006
7	rs2299222	T	C	0.0228628	1006
7	rs10266758	G	T	0.261431	1006
7	rs2237563	T	C	0.213718	1006
7	rs17608250	C	T	0.0715706	1006
7	rs17161018	G	A	0.131213	1006
7	rs2237564	T	C	0.296223	1006
7	rs6974073	C	A	0.0626243	1006
7	rs7806785	C	G	0.296223	1006
7	rs2299223	A	T	0.027833	1006
7	rs2299224	T	C	0.027833	1006
7	rs2299225	T	G	0.0228628	1006
7	rs2299226	T	C	0.266402	1006
7	rs10268818	C	A	0.199801	1006
7	rs62488011	G	A	0.106362	1006
7	rs76152497	C	T	0.0715706	1006
7	rs77186512	C	T	0.027833	1006
7	rs2299227	G	A	0.028827	1006
7	rs74477759	A	G	0.0139165	1006
7	rs17697609	T	C	0.027833	1006
7	rs57384334	A	C	0.104374	1006
7	rs2237565	C	T	0.329026	1006
7	rs2237566	A	G	0.332008	1006
7	rs58178461	C	A	0.101392	1006
7	rs13222916	G	A	0.150099	1006
7	rs139237157	A	C	0.0606362	1006
7	rs10226672	G	T	0.10338	1006
7	rs7804469	A	G	0.10338	1006
7	rs117460381	G	A	0.0218688	1006
7	rs2106305	T	C	0.263419	1006
7	rs34772514	C	T	0.00695825	1006
7	rs13230321	A	G	0.150099	1006
7	rs75861744	T	G	0.0318091	1006
7	rs9655947	T	C	0.10338	1006
7	rs6944719	A	G	0.256461	1006
7	rs17161024	G	A	0.10338	1006
7	rs73382326	C	G	0.104374	1006
7	rs145981355	T	G	0.0188867	1006
7	rs10259486	C	A	0.10338	1006
7	rs192926679	C	G	0.0119284	1006
7	rs10952891	G	A	0.104374	1006
7	rs73194586	T	C	0.0377734	1006
7	rs17161026	G	A	0.0178926	1006
7	rs6944519	G	A	0.255467	1006
7	rs6465087	T	C	0.0457256	1006
7	rs6465088	T	G	0.255467	1006
7	rs7801589	T	C	0.0457256	1006
7	rs17126	G	A	0.255467	1006
7	rs6974507	T	G	0.0447316	1006
7	rs6954573	A	T	0.0457256	1006
7	rs7788115	A	T	0.172962	1006
7	rs6955565	G	A	0.0477137	1006
7	rs6955452	C	G	0.0467197	1006
7	rs6955917	G	A	0.0467197	1006
7	rs6960053	G	A	0.0457256	1006
7	rs11766236	G	T	0.0576541	1006
7	rs73194591	A	G	0.151093	1006
7	rs76806747	C	T	0.0248509	1006
7	rs1989796	T	C	0.559642	1006
7	rs2282966	G	A	0.256461	1006
7	rs6947778	G	C	0.0467197	1006
7	rs6967992	T	C	0.0467197	1006
7	rs6957842	A	T	0.0457256	1006
7	rs6978155	T	A	0.0457256	1006
7	rs55732942	C	T	0.0139165	1006
7	rs185663282	A	G	0.0119284	1006
7	rs67263053	C	T	0.171968	1006
7	rs7789655	T	G	0.232604	1006
7	rs78359377	C	T	0.0258449	1006
7	rs78388085	T	C	0.0785288	1006
7	rs10226491	T	C	0.0785288	1006
7	rs10269943	G	A	0.0765408	1006
7	rs7781414	A	G	0.269384	1006
7	rs79284070	G	A	0.0139165	1006
7	rs60438843	G	C	0.0785288	1006
7	rs7792069	G	C	0.0785288	1006
7	rs12704294	A	G	0.175944	1006
7	rs2237567	A	G	0.0139165	1006
7	rs10263372	C	G	0.0785288	1006
7	rs79937236	C	T	0.0139165	1006
7	rs73382349	G	A	0.0765408	1006
7	rs2299231	A	G	0.0924453	1006
7	rs7808623	T	G	0.0795229	1006
7	rs17161067	T	C	0.0785288	1006
7	rs28479466	A	T	0.0785288	1006
7	rs28755802	G	A	0.0785288	1006
7	rs28639719	C	A	0.0785288	1006
7	rs73194600	C	A	0.0407555	1006
7	rs73194601	T	C	0.0407555	1006
7	rs17161070	T	C	0.0934394	1006
7	rs10487055	T	C	0.0576541	1006
7	rs146643391	G	A	0.0198807	1006
7	rs76207318	T	C	0.0139165	1006
7	rs62488040	C	T	0.0328032	1006
7	rs10232633	G	A	0.0944334	1006
7	rs148392093	G	A	0.0129225	1006
7	rs10270673	A	C	0.27336	1006
7	rs12704296	C	T	0.17992	1006
7	rs78974145	T	C	0.0149105	1006
7	rs7788695	C	T	0.27336	1006
7	rs11980329	T	A	0.181909	1006
7	rs79275549	G	A	0.0178926	1006
7	rs117667165	C	T	0.0318091	1006
7	rs76229182	C	G	0.0159046	1006
7	rs7781782	A	G	0.0765408	1006
7	rs7781922	C	T	0.0437376	1006
7	rs75714543	A	T	0.0437376	1006
7	rs116944764	A	G	0.0178926	1006
7	rs10257473	G	C	0.0944334	1006
7	rs80016323	T	C	0.0159046	1006
7	rs113357850	A	G	0.0178926	1006
7	rs10236047	A	G	0.0924453	1006
7	rs73196605	A	G	0.0258449	1006
7	rs144650449	G	A	0.0328032	1006
7	rs79225790	C	T	0.0626243	1006
7	rs79071901	A	G	0.0944334	1006
7	rs141036734	C	T	0.00497018	1006
7	rs6972489	G	A	0.0765408	1006
7	rs139346185	C	T	0.0238569	1006
7	rs73382367	A	G	0.0437376	1006
7	rs28405414	G	A	0.0765408	1006
7	rs6965383	C	G	0.27336	1006
7	rs146345806	C	T	0.0328032	1006
7	rs79360121	A	C	0.0159046	1006
7	rs10236910	C	A	0.0944334	1006
7	rs17161096	T	C	0.0944334	1006
7	rs17161098	G	A	0.0765408	1006
7	rs73382375	T	C	0.0924453	1006
7	rs77453984	G	A	0.0159046	1006
7	rs143774365	G	A	0.0328032	1006
7	rs7807203	T	C	0.272366	1006
7	rs10258008	C	A	0.0924453	1006
7	rs7781002	A	T	0.171968	1006
7	rs17608650	A	G	0.0636183	1006
7	rs7781178	A	G	0.272366	1006
7	rs11974622	C	T	0.0944334	1006
7	rs10271867	T	C	0.0944334	1006
7	rs13231385	A	C	0.0248509	1006
7	rs35895874	C	T	0.0765408	1006
7	rs11981220	C	T	0.0944334	1006
7	rs61082072	G	T	0.0934394	1006
7	rs1029367	C	T	0.0775348	1006
7	rs2519713	G	T	0.542744	1006
7	rs7810135	T	C	0.0964215	1006
7	rs116926604	T	C	0.0208748	1006
7	rs143741710	C	T	0.026839	1006
7	rs12704297	T	C	0.171968	1006
7	rs7783745	C	G	0.0934394	1006
7	rs2519709	G	A	0.0407555	1006
7	rs117763442	G	A	0.0407555	1006
7	rs17608771	A	G	0.115308	1006
7	rs1476455	C	A	0.0964215	1006
7	rs28410495	G	A	0.0775348	1006
7	rs28583791	C	T	0.0974155	1006
7	rs28490267	T	C	0.0934394	1006
7	rs78623893	A	G	0.0159046	1006
7	rs12704298	A	T	0.274354	1006
7	rs73382388	T	C	0.0944334	1006
7	rs17697806	A	G	0.0159046	1006
7	rs9640574	G	A	0.0964215	1006
7	rs6965029	G	T	0.0964215	1006
7	rs73196624	C	T	0.0347913	1006
7	rs12704299	C	G	0.274354	1006
7	rs2519710	T	A	0.0407555	1006
7	rs2519711	A	G	0.0407555	1006
7	rs144596335	G	A	0.0129225	1006
7	rs55979904	G	C	0.171968	1006
7	rs11976876	C	T	0.0954274	1006
7	rs6465089	C	T	0.0437376	1006
7	rs12113681	T	C	0.0944334	1006
7	rs117443186	G	A	0.0119284	1006
7	rs7797095	C	T	0.173956	1006
7	rs2788868	A	T	0.321074	1006
7	rs10235954	C	T	0.276342	1006
7	rs17161112	G	A	0.0218688	1006
7	rs2373361	C	A	0.0954274	1006
7	rs76349903	A	G	0.0457256	1006
7	rs78621498	A	C	0.0467197	1006
7	rs10267763	T	C	0.0964215	1006
7	rs73196633	A	C	0.0944334	1006
7	rs17697878	C	T	0.0944334	1006
7	rs17765493	A	G	0.0944334	1006
7	rs1014634	T	C	0.0964215	1006
7	rs1557665	A	T	0.0974155	1006
7	rs36098544	T	C	0.173956	1006
7	rs78488767	T	G	0.0159046	1006
7	rs12111888	A	G	0.0795229	1006
7	rs11979332	G	A	0.0974155	1006
7	rs17697894	T	C	0.0954274	1006
7	rs28362761	A	T	0.0795229	1006
7	rs28635668	T	G	0.0964215	1006
7	rs73382401	G	A	0.0964215	1006
7	rs17161118	C	T	0.0775348	1006
7	rs73384105	C	A	0.0974155	1006
7	rs73384108	C	T	0.0626243	1006
7	rs73384109	T	C	0.0675944	1006
7	rs73384111	C	T	0.0626243	1006
7	rs73384112	C	T	0.0626243	1006
7	rs73384113	G	A	0.0626243	1006
7	rs62488046	C	T	0.0934394	1006
7	rs61699848	G	A	0.0626243	1006
7	rs10274974	C	T	0.245527	1006
7	rs10487060	C	A	0.166004	1006
7	rs1999947	C	T	0.05666	1006
7	rs1999946	C	T	0.05666	1006
7	rs1999945	G	C	0.0626243	1006
7	rs193236652	A	T	0.0208748	1006
7	rs6976741	G	A	0.245527	1006
7	rs6958716	T	C	0.0427435	1006
7	rs6976877	G	A	0.244533	1006
7	rs6977048	G	T	0.0427435	1006
7	rs150040641	C	T	0.0109344	1006
7	rs111463943	T	C	0.0178926	1006
7	rs148644457	G	T	0.0198807	1006
7	rs75894239	T	A	0.027833	1006
7	rs60623709	C	A	0.0626243	1006
7	rs75140736	G	A	0.0218688	1006
7	rs117264826	A	G	0.0159046	1006
7	rs73384121	G	A	0.0626243	1006
7	rs17609037	T	C	0.0218688	1006
7	rs76669272	C	G	0.00994036	1006
7	rs1767721	A	C	0.28827	1006
7	rs1767720	G	A	0.310139	1006
7	rs1767719	G	A	0.0437376	1006
7	rs9719800	A	G	0.229622	1006
7	rs1767718	C	T	0.260437	1006
7	rs1767717	G	A	0.285288	1006
7	rs1624071	G	A	0.285288	1006
7	rs1006247	A	G	0.285288	1006
7	rs1006248	G	A	0.285288	1006
7	rs74425367	A	C	0.0457256	1006
7	rs1024376	G	A	0.299205	1006
7	rs1767715	T	A	0.299205	1006
7	rs1024377	A	C	0.299205	1006
7	rs1024378	T	A	0.299205	1006
7	rs1633451	C	T	0.299205	1006
7	rs1767712	A	T	0.299205	1006
7	rs1767711	A	T	0.299205	1006
7	rs1633452	A	G	0.299205	1006
7	rs1767710	A	G	0.299205	1006
7	rs1767709	G	A	0.299205	1006
7	rs885996	G	C	0.299205	1006
7	rs149115078	A	G	0.0208748	1006
7	rs885997	A	G	0.309145	1006
7	rs885998	A	G	0.299205	1006
7	rs28378641	T	C	0.0308151	1006
7	rs1633455	A	G	0.299205	1006
7	rs1633456	C	G	0.299205	1006
7	rs1767708	G	A	0.299205	1006
7	rs1767707	C	T	0.299205	1006
7	rs1767706	C	T	0.299205	1006
7	rs71562734	G	A	0.0248509	1006
7	rs1633457	C	G	0.299205	1006
7	rs1633458	A	G	0.299205	1006
7	rs1633459	A	G	0.299205	1006
7	rs147869718	C	T	0.0298211	1006
7	rs4260834	C	T	0.299205	1006
7	rs4344021	T	C	0.299205	1006
7	rs4260835	C	T	0.299205	1006
7	rs4404849	A	T	0.0864811	1006
7	rs4262263	C	T	0.0864811	1006
7	rs10952893	A	G	0.299205	1006
7	rs12381395	C	A	0.300199	1006
7	rs13221872	T	C	0.299205	1006
7	rs13234802	G	A	0.299205	1006
7	rs13234633	A	G	0.299205	1006
7	rs13234729	C	A	0.299205	1006
7	rs10268694	G	A	0.299205	1006
7	rs74688817	C	T	0.299205	1006
7	rs148734084	A	G	0.299205	1006
7	rs111791306	T	C	0.298211	1006
7	rs11771311	C	T	0.0477137	1006
7	rs7784035	G	A	0.299205	1006
7	rs1635014	C	T	0.299205	1006
7	rs113914042	C	G	0.299205	1006
7	rs111807126	T	A	0.299205	1006
7	rs113524734	A	T	0.299205	1006
7	rs113817473	T	C	0.0864811	1006
7	rs112882401	C	T	0.299205	1006
7	rs113156098	A	G	0.299205	1006
7	rs80220497	C	T	0.299205	1006
7	rs12704307	T	C	0.299205	1006
7	rs12704309	A	C	0.299205	1006
7	rs141846341	C	G	0.0298211	1006
7	rs142062200	A	T	0.15507	1006
7	rs4727132	T	C	0.299205	1006
7	rs13229149	G	A	0.299205	1006
7	rs147078427	A	T	0.0258449	1006
7	rs7458969	A	T	0.299205	1006
7	rs115633160	C	T	0.212724	1006
7	rs1635026	C	T	0.299205	1006
7	rs113775354	T	C	0.054672	1006
7	rs1767704	A	G	0.299205	1006
7	rs1767703	G	T	0.299205	1006
7	rs116630917	G	A	0.0298211	1006
7	rs1767702	G	T	0.054672	1006
7	rs77149046	T	C	0.0347913	1006
7	rs1767701	G	C	0.299205	1006
7	rs111475739	G	A	0.0178926	1006
7	rs1635028	A	C	0.299205	1006
7	rs1635029	A	G	0.299205	1006
7	rs12704316	G	T	0.167992	1006
7	rs1635030	A	C	0.299205	1006
7	rs1635031	T	C	0.299205	1006
7	rs1635032	T	C	0.299205	1006
7	rs182973502	T	A	0.0168986	1006
7	rs1635033	T	C	0.300199	1006
7	rs1635034	G	A	0.299205	1006
7	rs1767699	T	G	0.299205	1006
7	rs6955246	C	G	0.299205	1006
7	rs1635035	T	C	0.299205	1006
7	rs6975619	T	C	0.298211	1006
7	rs6955450	A	C	0.298211	1006
7	rs111479069	C	T	0.0536779	1006
7	rs75143419	C	G	0.0536779	1006
7	rs1635036	C	T	0.299205	1006
7	rs1635037	C	T	0.299205	1006
7	rs1635038	G	A	0.299205	1006
7	rs117578296	G	C	0.028827	1006
7	rs142831738	G	A	0.027833	1006
7	rs1635039	T	C	0.299205	1006
7	rs1635040	T	C	0.299205	1006
7	rs1634988	C	T	0.299205	1006
7	rs1634989	G	A	0.299205	1006
7	rs1634990	G	A	0.299205	1006
7	rs1767697	T	C	0.299205	1006
7	rs4728656	T	C	0.233598	1006
7	rs1634993	C	A	0.0407555	1006
7	rs12333646	T	G	0.0318091	1006
7	rs12333882	A	G	0.0318091	1006
7	rs1767696	A	C	0.299205	1006
7	rs1767695	C	T	0.299205	1006
7	rs1767694	T	C	0.299205	1006
7	rs1634994	C	G	0.0417495	1006
7	rs7803627	C	T	0.299205	1006
7	rs6465090	G	A	0.299205	1006
7	rs6957757	T	C	0.299205	1006
7	rs6957917	T	G	0.299205	1006
7	rs6975542	A	G	0.299205	1006
7	rs4727133	T	C	0.298211	1006
7	rs4728657	A	C	0.299205	1006
7	rs1767692	T	C	0.299205	1006
7	rs1767691	T	A	0.0864811	1006
7	rs1634995	G	A	0.299205	1006
7	rs1612547	T	C	0.299205	1006
7	rs62488050	C	T	0.15507	1006
7	rs1634996	G	A	0.054672	1006
7	rs1767744	T	C	0.299205	1006
7	rs1767743	T	A	0.299205	1006
7	rs1634997	G	A	0.299205	1006
7	rs1634998	C	T	0.299205	1006
7	rs1767742	T	G	0.299205	1006
7	rs1767741	G	C	0.299205	1006
7	rs1634999	C	G	0.303181	1006
7	rs77273752	C	T	0.026839	1006
7	rs1635000	G	T	0.303181	1006
7	rs145649176	C	T	0.0129225	1006
7	rs1767740	T	C	0.303181	1006
7	rs141200730	G	C	0.0298211	1006
7	rs17677286	C	T	0.0467197	1006
7	rs76358856	A	C	0.0218688	1006
7	rs1767739	A	C	0.299205	1006
7	rs1767738	A	G	0.054672	1006
7	rs77020301	C	T	0.0298211	1006
7	rs1635001	C	A	0.299205	1006
7	rs1767737	A	G	0.299205	1006
7	rs1767736	T	C	0.299205	1006
7	rs1767735	G	A	0.299205	1006
7	rs1635002	C	T	0.316103	1006
7	rs4728658	A	G	0.0129225	1006
7	rs1767734	T	G	0.299205	1006
7	rs767437	A	G	0.299205	1006
7	rs767436	T	G	0.299205	1006
7	rs767435	G	A	0.299205	1006
7	rs767434	T	C	0.299205	1006
7	rs1635003	C	T	0.299205	1006
7	rs1767729	A	G	0.299205	1006
7	rs1012834	A	C	0.299205	1006
7	rs1635004	C	T	0.299205	1006
7	rs1012835	T	C	0.299205	1006
7	rs1767726	A	C	0.299205	1006
7	rs1767725	T	C	0.299205	1006
7	rs1767724	T	C	0.299205	1006
7	rs17677376	T	A	0.154076	1006
7	rs1635005	T	C	0.299205	1006
7	rs1635006	T	G	0.299205	1006
7	rs1635007	T	G	0.299205	1006
7	rs1635008	T	G	0.299205	1006
7	rs1635009	C	T	0.299205	1006
7	rs1635010	T	G	0.299205	1006
7	rs150756042	G	A	0.0208748	1006
7	rs1635011	T	C	0.300199	1006
7	rs1635012	T	C	0.299205	1006
7	rs1635013	A	G	0.299205	1006
7	rs739875	G	A	0.299205	1006
7	rs1767722	G	A	0.299205	1006
7	rs1635015	T	C	0.0417495	1006
7	rs75925586	G	T	0.054672	1006
7	rs6947910	A	G	0.299205	1006
7	rs6947922	A	C	0.299205	1006
7	rs1620979	G	C	0.299205	1006
7	rs1635017	C	T	0.299205	1006
7	rs1620056	G	T	0.0536779	1006
7	rs73198553	A	G	0.0178926	1006
7	rs1617490	G	C	0.299205	1006
7	rs1616760	T	C	0.299205	1006
7	rs1627374	G	A	0.299205	1006
7	rs1631458	G	T	0.299205	1006
7	rs1767698	T	C	0.299205	1006
7	rs1635020	G	A	0.299205	1006
7	rs148434837	G	A	0.0109344	1006
7	rs1767693	C	T	0.299205	1006
7	rs1635021	G	A	0.299205	1006
7	rs12704317	G	C	0.167992	1006
7	rs1635022	A	G	0.299205	1006
7	rs1635023	T	C	0.299205	1006
7	rs1635025	T	A	0.0854871	1006
7	rs7780140	T	C	0.299205	1006
7	rs7800658	A	C	0.299205	1006
7	rs7801050	G	A	0.0437376	1006
7	rs10256697	C	G	0.299205	1006
7	rs10227396	A	C	0.299205	1006
7	rs4728659	A	T	0.299205	1006
7	rs4727134	A	G	0.299205	1006
7	rs4728660	A	C	0.299205	1006
7	rs4727135	A	G	0.299205	1006
7	rs2373338	C	T	0.299205	1006
7	rs10242896	G	A	0.299205	1006
7	rs10242932	C	T	0.299205	1006
7	rs9886125	C	G	0.299205	1006
7	rs9886144	C	A	0.299205	1006
7	rs9886145	C	T	0.299205	1006
7	rs80172388	T	C	0.026839	1006
7	rs12704320	T	A	0.167992	1006
7	rs1468281	A	G	0.299205	1006
7	rs10250640	C	T	0.299205	1006
7	rs9886350	A	G	0.299205	1006
7	rs9886283	T	C	0.299205	1006
7	rs12535941	C	T	0.0536779	1006
7	rs11771155	T	C	0.300199	1006
7	rs13222927	C	T	0.300199	1006
7	rs113878869	A	G	0.0815109	1006
7	rs4728662	T	G	0.300199	1006
7	rs117480190	C	A	0.0427435	1006
7	rs4728663	A	C	0.302187	1006
7	rs4727136	G	T	0.304175	1006
7	rs12704321	G	A	0.445328	1006
7	rs11761758	A	T	0.158052	1006
7	rs11773077	T	G	0.290258	1006
7	rs115722931	A	G	0.0298211	1006
7	rs13238095	G	A	0.188867	1006
7	rs75498734	T	C	0.0298211	1006
7	rs7784907	G	C	0.0526839	1006
7	rs116943350	T	C	0.027833	1006
7	rs60851079	C	T	0.0715706	1006
7	rs28408276	C	T	0.187873	1006
7	rs13229716	C	T	0.187873	1006
7	rs34799147	T	A	0.0715706	1006
7	rs12704322	C	T	0.159046	1006
7	rs75274893	A	G	0.028827	1006
7	rs147493487	A	T	0.0159046	1006
7	rs117683682	G	A	0.0387674	1006
7	rs17161223	C	G	0.028827	1006
7	rs9886155	T	G	0.188867	1006
7	rs75306075	A	C	0.0109344	1006
7	rs118023569	G	A	0.0188867	1006
7	rs10236531	G	A	0.290258	1006
7	rs17615745	T	A	0.0139165	1006
7	rs10278396	G	A	0.290258	1006
7	rs10282295	C	G	0.188867	1006
7	rs147920411	G	A	0.0149105	1006
7	rs10236068	G	C	0.187873	1006
7	rs10251861	T	C	0.187873	1006
7	rs6971856	T	C	0.187873	1006
7	rs112090481	C	A	0.0248509	1006
7	rs6953148	A	C	0.259443	1006
7	rs4727137	G	A	0.0705765	1006
7	rs4727138	A	G	0.291252	1006
7	rs4728664	C	T	0.0715706	1006
7	rs6963589	G	A	0.337972	1006
7	rs6945840	T	C	0.187873	1006
7	rs10271876	T	C	0.289264	1006
7	rs74528687	C	T	0.0715706	1006
7	rs77941970	A	G	0.027833	1006
7	rs77084724	C	G	0.0298211	1006
7	rs6962788	C	T	0.0526839	1006
7	rs117007889	G	A	0.028827	1006
7	rs117404226	T	C	0.0178926	1006
7	rs117572024	G	T	0.0168986	1006
7	rs6950123	G	A	0.0328032	1006
7	rs191105617	G	A	0.0238569	1006
7	rs111778381	G	A	0.0526839	1006
7	rs6955322	G	A	0.105368	1006
7	rs4727139	T	C	0.686879	1006
7	rs4728666	A	G	0.682903	1006
7	rs13241273	C	T	0.0347913	1006
7	rs4727140	G	C	0.61332	1006
7	rs4728667	A	G	0.61332	1006
7	rs4728669	G	A	0.61332	1006
7	rs4728670	T	G	0.612326	1006
7	rs4728671	A	G	0.612326	1006
7	rs4728672	T	A	0.612326	1006
7	rs4728673	C	G	0.612326	1006
7	rs4728674	A	G	0.61332	1006
7	rs4728675	C	T	0.61332	1006
7	rs11766407	G	A	0.61332	1006
7	rs10429051	C	T	0.61332	1006
7	rs7798088	C	T	0.61332	1006
7	rs79832768	A	G	0.0308151	1006
7	rs79248975	G	C	0.0308151	1006
7	rs7798759	A	G	0.61332	1006
7	rs11768112	C	T	0.615308	1006
7	rs73705011	C	T	0.0695825	1006
7	rs11761343	A	T	0.615308	1006
7	rs34954010	G	A	0.0695825	1006
7	rs11771901	T	G	0.61332	1006
7	rs4728676	G	A	0.601392	1006
7	rs4727141	A	G	0.757455	1006
7	rs144152505	C	T	0.0159046	1006
7	rs11768321	C	T	0.494036	1006
7	rs140774233	A	G	0.0119284	1006
7	rs71562738	C	A	0.102386	1006
7	rs71562739	C	A	0.102386	1006
7	rs35595157	G	T	0.102386	1006
7	rs2189519	C	T	0.195825	1006
7	rs142177692	T	A	0.0178926	1006
7	rs140832736	G	C	0.0109344	1006
7	rs13243613	C	T	0.101392	1006
7	rs73200970	A	C	0.0109344	1006
7	rs56347838	T	C	0.101392	1006
7	rs1476587	A	G	0.101392	1006
7	rs77857601	G	A	0.0168986	1006
7	rs35087631	T	C	0.0109344	1006
7	rs35937053	A	G	0.0109344	1006
7	rs12704329	C	T	0.0109344	1006
7	rs117807530	C	T	0.0109344	1006
7	rs35838629	T	C	0.0109344	1006
7	rs35427247	A	C	0.0109344	1006
7	rs75497815	G	A	0.027833	1006
7	rs34673425	G	A	0.0109344	1006
7	rs34335609	T	C	0.0109344	1006
7	rs55707243	A	T	0.0109344	1006
7	rs35021944	C	G	0.0109344	1006
7	rs73388128	A	G	0.0795229	1006
7	rs35311174	C	A	0.0109344	1006
7	rs34832612	G	A	0.0109344	1006
7	rs35623664	C	T	0.0109344	1006
7	rs11771332	A	T	0.194831	1006
7	rs56003141	A	G	0.0109344	1006
7	rs55745425	T	C	0.0109344	1006
7	rs35463465	T	C	0.0109344	1006
7	rs13225695	T	C	0.0109344	1006
7	rs35765384	T	C	0.0109344	1006
7	rs13225934	T	C	0.0109344	1006
7	rs11768303	T	C	0.0109344	1006
7	rs17161290	A	G	0.0795229	1006
7	rs67068271	A	G	0.0109344	1006
7	rs35767496	T	G	0.0238569	1006
7	rs34768475	A	G	0.0109344	1006
7	rs34986194	C	T	0.0109344	1006
7	rs35763089	A	G	0.0109344	1006
7	rs73200986	C	T	0.0109344	1006
7	rs73200989	C	G	0.0109344	1006
7	rs4728678	T	G	0.193837	1006
7	rs73200990	G	A	0.0109344	1006
7	rs73200991	T	C	0.0109344	1006
7	rs73200993	T	G	0.0109344	1006
7	rs34690369	G	A	0.0109344	1006
7	rs73200996	A	C	0.0109344	1006
7	rs75208930	T	C	0.0705765	1006
7	rs66603902	T	C	0.0109344	1006
7	rs35823867	G	A	0.0109344	1006
7	rs117906347	C	T	0.0506958	1006
7	rs34042674	A	G	0.0109344	1006
7	rs2007241	C	T	0.983101	1006
7	rs6944949	C	A	0.182903	1006
7	rs6948837	A	G	0.183897	1006
7	rs60760249	T	G	0.182903	1006
7	rs61458956	A	C	0.182903	1006
7	rs58105963	G	A	0.182903	1006
7	rs4727143	G	T	0.193837	1006
7	rs13237838	A	G	0.193837	1006
7	rs6955173	G	A	0.193837	1006
7	rs35116955	T	A	0.182903	1006
7	rs13228523	T	A	0.0109344	1006
7	rs150424562	T	G	0.0178926	1006
7	rs12704330	A	G	0.193837	1006
7	rs12704331	C	T	0.193837	1006
7	rs12704332	G	A	0.193837	1006
7	rs12704333	G	A	0.193837	1006
7	rs184456267	G	A	0.0159046	1006
7	rs12704334	G	C	0.194831	1006
7	rs12704335	T	C	0.193837	1006
7	rs11976979	G	A	0.193837	1006
7	rs11977003	G	T	0.193837	1006
7	rs67667986	T	A	0.0109344	1006
7	rs73705017	C	T	0.0516899	1006
7	rs995150	T	A	0.265408	1006
7	rs12704336	G	A	0.193837	1006
7	rs12704337	C	T	0.193837	1006
7	rs138887151	A	G	0.0178926	1006
7	rs11970980	A	C	0.337972	1006
7	rs36035378	T	C	0.182903	1006
7	rs12704338	C	T	0.194831	1006
7	rs11978635	C	T	0.193837	1006
7	rs7786714	T	C	0.193837	1006
7	rs12704339	G	A	0.193837	1006
7	rs12704340	C	T	0.193837	1006
7	rs67355892	A	C	0.0109344	1006
7	rs12704341	C	T	0.193837	1006
7	rs7459046	C	T	0.182903	1006
7	rs10952895	A	G	0.193837	1006
7	rs12704342	G	C	0.192843	1006
7	rs12704343	C	A	0.194831	1006
7	rs73388157	C	T	0.0795229	1006
7	rs79462302	A	C	0.027833	1006
7	rs13236712	C	T	0.182903	1006
7	rs12704345	T	G	0.101392	1006
7	rs28526598	A	G	0.102386	1006
7	rs12704346	T	G	0.194831	1006
7	rs80215591	C	A	0.027833	1006
7	rs67007977	C	T	0.0168986	1006
7	rs10231806	T	C	0.10338	1006
7	rs56024721	G	A	0.0168986	1006
7	rs10231949	T	C	0.196819	1006
7	rs10257010	G	A	0.176938	1006
7	rs12690906	T	G	0.223658	1006
7	rs34177473	C	A	0.0168986	1006
7	rs35270196	C	T	0.176938	1006
7	rs13227616	A	G	0.10338	1006
7	rs141958740	T	A	0.0139165	1006
7	rs7806978	G	A	0.0188867	1006
7	rs78820237	T	C	0.027833	1006
7	rs7807144	C	T	0.0168986	1006
7	rs12704347	G	A	0.176938	1006
7	rs1966355	G	A	0.176938	1006
7	rs35563329	C	G	0.0168986	1006
7	rs60792988	C	G	0.176938	1006
7	rs118026861	T	C	0.0238569	1006
7	rs4727144	A	G	0.223658	1006
7	rs4728679	C	A	0.176938	1006
7	rs4728680	G	T	0.176938	1006
7	rs57993541	G	A	0.0497018	1006
7	rs4728681	T	C	0.195825	1006
7	rs11975476	A	G	0.223658	1006
7	rs12666850	T	C	0.176938	1006
7	rs12673227	C	T	0.176938	1006
7	rs6958141	A	G	0.223658	1006
7	rs35425179	C	T	0.0168986	1006
7	rs11983408	C	A	0.0168986	1006
7	rs6963533	G	A	0.195825	1006
7	rs76247521	G	A	0.027833	1006
7	rs35927620	C	T	0.176938	1006
7	rs76036936	T	A	0.027833	1006
7	rs12668148	T	C	0.176938	1006
7	rs2189088	G	C	0.195825	1006
7	rs35150790	C	T	0.0168986	1006
7	rs34910441	G	A	0.0168986	1006
7	rs35358241	C	T	0.0685885	1006
7	rs79146485	C	T	0.026839	1006
7	rs12704348	A	G	0.0168986	1006
7	rs10230935	C	T	0.195825	1006
7	rs117708264	T	G	0.0318091	1006
7	rs12704349	G	T	0.0168986	1006
7	rs66523328	A	G	0.0924453	1006
7	rs35205756	G	A	0.0188867	1006
7	rs145116732	A	G	0.0318091	1006
7	rs6956788	G	A	0.0188867	1006
7	rs140231544	A	G	0.0168986	1006
7	rs13311971	A	G	0.0924453	1006
7	rs116855357	C	T	0.0159046	1006
7	rs11971432	C	T	0.0924453	1006
7	rs11978252	A	G	0.223658	1006
7	rs11978999	A	T	0.0924453	1006
7	rs79739561	C	T	0.0735586	1006
7	rs74937596	A	C	0.0735586	1006
7	rs13226884	G	A	0.0924453	1006
7	rs117184614	T	C	0.0178926	1006
7	rs80036273	A	G	0.0735586	1006
7	rs1859129	A	T	0.0924453	1006
7	rs67558005	C	T	0.0924453	1006
7	rs77050973	G	A	0.0735586	1006
7	rs66948035	C	T	0.0924453	1006
7	rs34717048	C	T	0.0168986	1006
7	rs62489760	T	C	0.0308151	1006
7	rs6945077	C	T	0.0188867	1006
7	rs6945356	G	A	0.0924453	1006
7	rs78122199	G	C	0.027833	1006
7	rs76054986	C	G	0.0735586	1006
7	rs77688276	C	T	0.0735586	1006
7	rs17677893	A	G	0.0735586	1006
7	rs6950665	C	T	0.0188867	1006
7	rs145254519	G	A	0.0467197	1006
7	rs6951163	A	G	0.0924453	1006
7	rs34388600	A	G	0.00596421	1006
7	rs6971631	T	C	0.99006	1006
7	rs1859122	C	T	0.225646	1006
7	rs1859123	A	G	0.0894632	1006
7	rs6961382	G	A	0.0248509	1006
7	rs6465091	T	C	0.99006	1006
7	rs13245768	A	G	0.0964215	1006
7	rs12704350	C	A	0.224652	1006
7	rs34445127	C	T	0.026839	1006
7	rs2106951	A	T	0.0964215	1006
7	rs2158156	T	C	0.224652	1006
7	rs17616052	A	G	0.0735586	1006
7	rs10252463	T	C	0.100398	1006
7	rs9886188	T	G	0.100398	1006
7	rs77588099	C	T	0.0735586	1006
7	rs9886220	T	C	0.100398	1006
7	rs9886109	G	A	0.224652	1006
7	rs9886113	C	A	0.189861	1006
7	rs9886224	T	C	0.026839	1006
7	rs10487071	G	A	0.122266	1006
7	rs13237709	A	G	0.0248509	1006
7	rs10257609	T	G	0.0755467	1006
7	rs56936192	C	T	0.026839	1006
7	rs34308465	T	C	0.0248509	1006
7	rs75462222	G	A	0.0735586	1006
7	rs2106952	G	A	0.124254	1006
7	rs2106953	A	C	0.124254	1006
7	rs2106954	A	G	0.0964215	1006
7	rs62489763	C	T	0.125249	1006
7	rs10480550	G	A	0.224652	1006
7	rs10480551	G	A	0.124254	1006
7	rs10480552	C	G	0.124254	1006
7	rs10480553	A	C	0.124254	1006
7	rs2214351	A	G	0.124254	1006
7	rs7458957	A	G	0.225646	1006
7	rs720775	C	T	0.223658	1006
7	rs117226438	A	G	0.0437376	1006
7	rs114502772	G	A	0.026839	1006
7	rs10270331	G	C	0.0924453	1006
7	rs56123613	T	C	0.0248509	1006
7	rs13237269	G	A	0.0934394	1006
7	rs117731852	G	A	0.0258449	1006
7	rs56981276	A	T	0.0924453	1006
7	rs7787598	C	T	0.0218688	1006
7	rs111939897	G	A	0.0407555	1006
7	rs875777	T	C	0.833996	1006
7	rs2373387	T	G	0.880716	1006
7	rs886318	G	C	0.853877	1006
7	rs739711	G	C	0.853877	1006
7	rs739712	G	A	0.853877	1006
7	rs744136	T	C	0.853877	1006
7	rs75223787	A	G	0.121272	1006
7	rs1981535	A	G	0.853877	1006
7	rs1859124	A	G	0.906561	1006
7	rs1981536	C	T	0.853877	1006
7	rs2373388	C	T	0.88171	1006
7	rs56327053	G	A	0.853877	1006
7	rs17766011	C	A	0.853877	1006
7	rs17698411	C	T	0.853877	1006
7	rs148242686	G	A	0.0626243	1006
7	rs186209903	C	T	0.027833	1006
7	rs7782008	G	A	0.853877	1006
7	rs6465092	A	T	0.853877	1006
7	rs151323615	G	A	0.0218688	1006
7	rs6958626	A	G	0.853877	1006
7	rs6959152	G	T	0.853877	1006
7	rs2373389	C	A	0.853877	1006
7	rs56378450	A	C	0.0636183	1006
7	rs1859125	C	T	0.853877	1006
7	rs1859126	C	A	0.853877	1006
7	rs1859127	T	A	0.853877	1006
7	rs1859128	G	C	0.853877	1006
7	rs78167286	G	T	0.0745527	1006
7	rs73202978	A	G	0.0636183	1006
7	rs73202980	T	C	0.0636183	1006
7	rs73202982	C	A	0.0636183	1006
7	rs147130713	T	G	0.0178926	1006
7	rs6979269	C	T	0.0914513	1006
7	rs734607	T	C	0.0914513	1006
7	rs73202985	C	A	0.0914513	1006
7	rs73202987	A	G	0.0914513	1006
7	rs73202988	G	T	0.0914513	1006
7	rs73202990	A	G	0.027833	1006
7	rs73202993	G	T	0.0636183	1006
7	rs73202994	G	A	0.0914513	1006
7	rs73202997	A	G	0.0914513	1006
7	rs10233778	T	C	0.122266	1006
7	rs183804339	A	G	0.0178926	1006
7	rs73203000	G	T	0.027833	1006
7	rs769156	A	C	0.791252	1006
7	rs73203002	G	C	0.0914513	1006
7	rs111356636	A	G	0.0308151	1006
7	rs17161323	T	C	0.0914513	1006
7	rs55825235	G	A	0.112326	1006
7	rs74759656	A	G	0.0636183	1006
7	rs73204806	G	T	0.027833	1006
7	rs117829526	T	G	0.0188867	1006
7	rs139672552	G	T	0.0149105	1006
7	rs2106955	A	G	0.793241	1006
7	rs1011952	G	A	0.794235	1006
7	rs1011953	C	T	0.793241	1006
7	rs73204809	C	T	0.026839	1006
7	rs1024457	T	G	0.88668	1006
7	rs6465093	G	A	0.88668	1006
7	rs11971310	A	G	0.0894632	1006
7	rs11978231	G	T	0.0884692	1006
7	rs10952896	G	A	0.88668	1006
7	rs73204813	A	G	0.0894632	1006
7	rs56404754	C	A	0.0884692	1006
7	rs182803425	G	T	0.00994036	1006
7	rs7812191	T	C	0.822068	1006
7	rs117400801	G	A	0.0149105	1006
7	rs73204816	T	C	0.0894632	1006
7	rs73204817	G	A	0.0884692	1006
7	rs17161329	C	T	0.0626243	1006
7	rs73204819	T	C	0.0616302	1006
7	rs6942878	A	G	0.794235	1006
7	rs56226963	G	A	0.0884692	1006
7	rs56209936	A	C	0.0884692	1006
7	rs757159	A	C	0.798211	1006
7	rs150117114	C	T	0.026839	1006
7	rs73204824	C	T	0.0884692	1006
7	rs73204825	T	A	0.0884692	1006
7	rs116859963	G	A	0.0149105	1006
7	rs80328383	G	A	0.0208748	1006
7	rs73204826	A	G	0.0884692	1006
7	rs6964225	A	G	0.863817	1006
7	rs4236504	G	A	0.795229	1006
7	rs73204885	G	A	0.026839	1006
7	rs117326831	C	T	0.0168986	1006
7	rs73204889	G	A	0.0258449	1006
7	rs117044330	C	T	0.0298211	1006
7	rs73204890	G	A	0.0616302	1006
7	rs55834411	G	T	0.0616302	1006
7	rs73204892	G	A	0.0616302	1006
7	rs73204893	C	G	0.026839	1006
7	rs73204895	G	A	0.0616302	1006
7	rs6957785	G	T	0.798211	1006
7	rs73204896	A	G	0.026839	1006
7	rs2286267	G	A	0.794235	1006
7	rs147236227	T	C	0.0119284	1006
7	rs17515896	G	A	0.0238569	1006
7	rs113458968	G	A	0.026839	1006
7	rs74687685	C	G	0.0516899	1006
7	rs55971843	C	G	0.026839	1006
7	rs56092809	T	C	0.026839	1006
7	rs55661783	T	C	0.026839	1006
7	rs4140847	A	T	0.88668	1006
7	rs11981115	A	C	0.026839	1006
7	rs73206905	C	T	0.0616302	1006
7	rs34110100	A	G	0.0218688	1006
7	rs73206906	T	C	0.026839	1006
7	rs73206908	A	C	0.026839	1006
7	rs73206909	A	C	0.026839	1006
7	rs73206910	A	G	0.026839	1006
7	rs73206912	C	G	0.0616302	1006
7	rs73206913	C	G	0.026839	1006
7	rs73206916	C	G	0.0616302	1006
7	rs6944648	C	T	0.99006	1006
7	rs1058972	C	T	0.798211	1006
7	rs117804856	T	C	0.026839	1006
7	rs150963116	A	G	0.027833	1006
7	rs4639442	T	C	0.88668	1006
7	rs6465094	G	A	0.654076	1006
7	rs73206922	A	G	0.026839	1006
7	rs181119008	G	A	0.026839	1006
7	rs113841955	T	G	0.0308151	1006
7	rs143639025	A	T	0.0168986	1006
7	rs73206924	G	T	0.026839	1006
7	rs138711176	G	A	0.0188867	1006
7	rs17616282	G	A	0.0526839	1006
7	rs3789251	A	G	0.88668	1006
7	rs6966613	C	T	0.859841	1006
7	rs2074757	G	A	0.88668	1006
7	rs55823330	A	G	0.026839	1006
7	rs765968	G	A	0.88668	1006
7	rs55813769	T	C	0.026839	1006
7	rs78403619	A	G	0.026839	1006
7	rs73206937	C	T	0.0616302	1006
7	rs73206940	C	A	0.0248509	1006
7	rs111319184	G	A	0.0198807	1006
7	rs73206941	A	T	0.026839	1006
7	rs73206942	T	C	0.026839	1006
7	rs113318270	C	T	0.0298211	1006
7	rs74573735	G	A	0.026839	1006
7	rs73206945	G	A	0.026839	1006
7	rs73206947	C	G	0.026839	1006
7	rs6946206	T	C	0.967197	1006
7	rs55750589	C	A	0.0616302	1006
7	rs73206952	C	A	0.026839	1006
7	rs113171102	C	A	0.026839	1006
7	rs11982198	T	C	0.026839	1006
7	rs11982256	T	A	0.0298211	1006
7	rs6952842	T	C	0.798211	1006
7	rs10228392	A	T	0.88668	1006
7	rs10257953	C	T	0.88668	1006
7	rs79299518	T	C	0.0685885	1006
7	rs973044	G	A	0.026839	1006
7	rs3747807	A	G	0.88668	1006
7	rs117360089	G	C	0.0208748	1006
7	rs117653228	G	T	0.0407555	1006
7	rs74574229	A	C	0.0685885	1006
7	rs73206958	G	T	0.026839	1006
7	rs73206960	T	C	0.026839	1006
7	rs11971364	T	C	0.026839	1006
7	rs7800541	T	C	0.798211	1006
7	rs11981403	C	T	0.026839	1006
7	rs34234986	A	G	0.0178926	1006
7	rs111748964	G	C	0.0308151	1006
7	rs73206965	T	C	0.026839	1006
7	rs11976564	A	C	0.026839	1006
7	rs147360803	A	G	0.0616302	1006
7	rs73206967	A	G	0.026839	1006
7	rs79257494	T	C	0.0944334	1006
7	rs73206968	A	G	0.026839	1006
7	rs2108271	G	A	0.88668	1006
7	rs2108272	G	A	0.88668	1006
7	rs10263920	C	G	0.798211	1006
7	rs7810647	C	A	0.88668	1006
7	rs56397073	A	T	0.026839	1006
7	rs118081211	T	A	0.0139165	1006
7	rs55878151	A	G	0.026839	1006
7	rs56056472	G	A	0.026839	1006
7	rs55743432	C	T	0.026839	1006
7	rs73206972	G	T	0.026839	1006
7	rs73206974	G	A	0.026839	1006
7	rs73206976	C	T	0.026839	1006
7	rs117278210	G	A	0.0198807	1006
7	rs112490884	A	G	0.0298211	1006
7	rs55891509	G	C	0.026839	1006
7	rs111736149	T	C	0.026839	1006
7	rs73206980	T	C	0.026839	1006
7	rs73206981	G	C	0.026839	1006
7	rs55665320	T	C	0.026839	1006
7	rs147167900	G	A	0.0178926	1006
7	rs73206984	T	G	0.0616302	1006
7	rs73206988	C	G	0.026839	1006
7	rs73206989	A	G	0.026839	1006
7	rs143949981	G	T	0.0238569	1006
7	rs73206992	A	G	0.026839	1006
7	rs73206994	G	C	0.026839	1006
7	rs11974238	C	G	0.026839	1006
7	rs11980996	A	C	0.026839	1006
7	rs4728685	G	A	0.799205	1006
7	rs111269265	C	T	0.0298211	1006
7	rs4728686	G	A	0.887674	1006
7	rs73206998	C	T	0.027833	1006
7	rs4728687	A	G	0.99006	1006
7	rs17766262	C	G	0.0109344	1006
7	rs73207001	C	G	0.026839	1006
7	rs55848773	G	A	0.026839	1006
7	rs113371911	A	G	0.0308151	1006
7	rs73207002	C	G	0.026839	1006
7	rs73208503	C	G	0.026839	1006
7	rs1558050	G	A	0.798211	1006
7	rs71562744	T	C	0.0387674	1006
7	rs56314218	C	T	0.026839	1006
7	rs55908081	G	T	0.026839	1006
7	rs55817867	T	C	0.026839	1006
7	rs73208506	T	C	0.026839	1006
7	rs74806711	A	T	0.0208748	1006
7	rs73208507	C	G	0.0616302	1006
7	rs7793356	G	C	0.799205	1006
7	rs11773103	A	G	0.0616302	1006
7	rs7776634	T	C	0.799205	1006
7	rs73208509	A	G	0.026839	1006
7	rs11971131	A	C	0.0616302	1006
7	rs73208511	A	T	0.026839	1006
7	rs11541453	C	T	0.026839	1006
7	rs140503843	A	G	0.0208748	1006
7	rs73208512	T	C	0.026839	1006
7	rs73208513	A	G	0.026839	1006
7	rs117333549	T	C	0.027833	1006
7	rs73208515	C	T	0.026839	1006
7	rs2057984	C	T	0.888668	1006
7	rs73208516	A	G	0.026839	1006
7	rs75771893	G	A	0.0596421	1006
7	rs73208517	T	G	0.0626243	1006
7	rs73208519	G	A	0.026839	1006
7	rs73208521	C	A	0.026839	1006
7	rs35727906	A	G	0.0178926	1006
7	rs73208522	T	G	0.0616302	1006
7	rs73208528	C	G	0.026839	1006
7	rs79161971	T	G	0.0437376	1006
7	rs73208532	C	G	0.026839	1006
7	rs73208535	A	G	0.026839	1006
7	rs73208537	T	C	0.0626243	1006
7	rs17766292	G	A	0.656064	1006
7	rs73208538	G	A	0.0417495	1006
7	rs73208540	T	C	0.028827	1006
7	rs73208541	A	G	0.028827	1006
7	rs73208542	T	G	0.028827	1006
7	rs4728688	G	A	0.767396	1006
7	rs80151495	A	G	0.152087	1006
7	rs73208546	T	C	0.0616302	1006
7	rs73208547	T	G	0.028827	1006
7	rs10231010	T	C	0.884692	1006
7	rs112046729	G	A	0.028827	1006
7	rs7792031	C	T	0.794235	1006
7	rs73208550	G	A	0.028827	1006
7	rs113934837	G	C	0.028827	1006
7	rs73208553	C	T	0.028827	1006
7	rs113326051	A	G	0.028827	1006
7	rs117742735	T	A	0.0616302	1006
7	rs112997330	C	T	0.028827	1006
7	rs10238917	T	C	0.884692	1006
7	rs7780698	T	G	0.88668	1006
7	rs73210216	T	C	0.028827	1006
7	rs73210217	A	G	0.028827	1006
7	rs73210219	C	T	0.028827	1006
7	rs73210221	T	C	0.028827	1006
7	rs73210222	A	G	0.028827	1006
7	rs62486484	C	A	0.027833	1006
7	rs117148862	C	G	0.0238569	1006
7	rs11771569	G	A	0.0626243	1006
7	rs73210226	C	T	0.028827	1006
7	rs73210230	T	C	0.028827	1006
7	rs73210233	G	C	0.028827	1006
7	rs11971394	G	A	0.028827	1006
7	rs73210234	C	G	0.0626243	1006
7	rs117208713	C	T	0.0129225	1006
7	rs11975035	T	C	0.028827	1006
7	rs2190424	T	C	0.885686	1006
7	rs6978590	C	A	0.794235	1006
7	rs13230697	A	G	0.00695825	1006
7	rs74580703	T	C	0.028827	1006
7	rs62486485	T	C	0.0884692	1006
7	rs73210236	A	G	0.028827	1006
7	rs1062274	C	T	0.028827	1006
7	rs6465099	T	A	0.794235	1006
7	rs150516950	G	A	0.0168986	1006
7	rs74388994	C	T	0.0238569	1006
7	rs10245036	T	C	0.793241	1006
7	rs117369930	C	A	0.0149105	1006
7	rs73210240	G	A	0.028827	1006
7	rs2286268	C	T	0.884692	1006
7	rs757961	T	C	0.883698	1006
7	rs117397802	C	T	0.0119284	1006
7	rs886787	C	T	0.883698	1006
7	rs3810883	A	G	0.792247	1006
7	rs73210242	C	T	0.0626243	1006
7	rs4728689	T	G	0.883698	1006
7	rs10085726	T	A	0.883698	1006
7	rs11770012	T	G	0.136183	1006
7	rs4728690	A	G	0.854871	1006
7	rs73210247	C	T	0.028827	1006
7	rs73210249	T	C	0.028827	1006
7	rs73210250	C	T	0.0626243	1006
7	rs73392358	C	T	0.0904573	1006
7	rs10273826	A	T	0.795229	1006
7	rs118035628	G	T	0.027833	1006
7	rs11975795	G	T	0.0298211	1006
7	rs4727146	A	G	0.887674	1006
7	rs137881681	G	C	0.0168986	1006
7	rs28873439	G	A	0.0904573	1006
7	rs1574795	G	A	0.795229	1006
7	rs111500959	T	C	0.026839	1006
7	rs117394964	T	G	0.0328032	1006
7	rs79058547	T	G	0.0934394	1006
7	rs6465100	T	C	0.795229	1006
7	rs10227182	A	C	0.0298211	1006
7	rs10257058	G	C	0.0298211	1006
7	rs6465101	C	G	0.885686	1006
7	rs6951682	T	C	0.0119284	1006
7	rs6952384	T	C	0.885686	1006
7	rs73210260	G	C	0.028827	1006
7	rs6975175	C	T	0.798211	1006
7	rs6975202	C	A	0.88668	1006
7	rs55856575	C	G	0.028827	1006
7	rs4400318	A	C	0.88668	1006
7	rs73210264	C	T	0.0596421	1006
7	rs186585830	T	C	0.0149105	1006
7	rs6980450	C	G	0.865805	1006
7	rs6942407	A	G	0.799205	1006
7	rs6465103	A	G	0.867793	1006
7	rs73210267	G	T	0.0298211	1006
7	rs140665919	A	G	0.0308151	1006
7	rs6948767	G	A	0.0347913	1006
7	rs6968640	T	G	0.866799	1006
7	rs10273853	G	A	0.866799	1006
7	rs10244350	A	G	0.866799	1006
7	rs35015367	C	T	0.802187	1006
7	rs73212027	T	C	0.0298211	1006
7	rs7792365	A	G	0.23161	1006
7	rs73212029	T	C	0.0308151	1006
7	rs77633631	A	G	0.0815109	1006
7	rs11771665	A	G	0.144135	1006
7	rs80253370	A	C	0.144135	1006
7	rs11975590	G	A	0.208748	1006
7	rs57469988	C	A	0.0815109	1006
7	rs59219517	T	C	0.144135	1006
7	rs112737268	T	C	0.144135	1006
7	rs34479111	C	T	0.0347913	1006
7	rs58742071	C	T	0.0815109	1006
7	rs6465104	T	A	0.558648	1006
7	rs6974860	G	A	0.00695825	1006
7	rs150593190	C	A	0.0626243	1006
7	rs7811447	G	C	0.0337972	1006
7	rs141121660	G	C	0.0178926	1006
7	rs4292616	C	G	0.0626243	1006
7	rs117049781	G	T	0.0347913	1006
7	rs2888556	T	G	0.208748	1006
7	rs11983450	T	C	0.0626243	1006
7	rs13229951	G	A	0.00695825	1006
7	rs113257872	A	G	0.177932	1006
7	rs112638961	C	T	0.0337972	1006
7	rs189864030	G	A	0.0616302	1006
7	rs111252194	T	C	0.0626243	1006
7	rs75443199	T	C	0.0815109	1006
7	rs143939037	C	T	0.0228628	1006
7	rs2214931	G	A	0.119284	1006
7	rs73212038	C	T	0.0636183	1006
7	rs79117906	G	A	0.0815109	1006
7	rs77333429	C	T	0.0815109	1006
7	rs73212041	C	A	0.0626243	1006
7	rs117369264	G	A	0.0188867	1006
7	rs112050772	A	T	0.0337972	1006
7	rs2214930	C	T	0.558648	1006
7	rs7799491	A	T	0.175944	1006
7	rs74912003	C	T	0.0188867	1006
7	rs73212045	A	C	0.0308151	1006
7	rs138530263	C	T	0.0815109	1006
7	rs55737734	G	A	0.0606362	1006
7	rs1990171	T	G	0.207753	1006
7	rs187170861	T	C	0.0129225	1006
7	rs73212049	T	C	0.0606362	1006
7	rs6970483	T	C	0.117296	1006
7	rs6950458	A	G	0.889662	1006
7	rs60793003	G	C	0.0815109	1006
7	rs147156032	C	T	0.0387674	1006
7	rs112970585	T	A	0.175944	1006
7	rs146569377	T	C	0.0129225	1006
7	rs112133800	G	T	0.175944	1006
7	rs112938026	G	A	0.115308	1006
7	rs144184965	C	A	0.0815109	1006
7	rs151207117	C	A	0.0815109	1006
7	rs62486496	C	T	0.0785288	1006
7	rs2373363	T	C	0.910537	1006
7	rs113532794	T	G	0.175944	1006
7	rs138229125	G	A	0.0178926	1006
7	rs140463561	A	C	0.0228628	1006
7	rs114215780	A	G	0.0447316	1006
7	rs187142153	A	T	0.0188867	1006
7	rs802099	C	T	0.207753	1006
7	rs802100	G	C	0.175944	1006
7	rs802101	A	C	0.115308	1006
7	rs35663624	T	C	0.119284	1006
7	rs74606005	A	C	0.0815109	1006
7	rs79076830	T	C	0.0248509	1006
7	rs55746723	G	A	0.557654	1006
7	rs802102	A	G	0.175944	1006
7	rs75617214	T	G	0.0328032	1006
7	rs73212056	C	T	0.0606362	1006
7	rs802104	T	C	0.115308	1006
7	rs73212058	G	A	0.104374	1006
7	rs1089526	T	C	0.176938	1006
7	rs112591205	A	G	0.0606362	1006
7	rs1089527	A	C	0.175944	1006
7	rs150527998	C	T	0.0238569	1006
7	rs74899557	T	A	0.0337972	1006
7	rs73212060	G	T	0.0606362	1006
7	rs802105	G	A	0.175944	1006
7	rs78826119	C	T	0.0337972	1006
7	rs802106	T	G	0.115308	1006
7	rs56148275	A	C	0.559642	1006
7	rs802107	G	A	0.116302	1006
7	rs188767315	C	T	0.0606362	1006
7	rs11773164	C	T	0.0606362	1006
7	rs73194604	A	G	0.0308151	1006
7	rs1089528	T	C	0.175944	1006
7	rs1089529	T	C	0.206759	1006
7	rs111774520	C	T	0.0337972	1006
7	rs116525884	G	A	0.0815109	1006
7	rs7804350	A	G	0.0308151	1006
7	rs7805029	G	A	0.0308151	1006
7	rs112057160	C	T	0.0337972	1006
7	rs6944762	G	T	0.0308151	1006
7	rs140943397	T	G	0.0308151	1006
7	rs79588337	C	T	0.0815109	1006
7	rs117979749	T	C	0.0308151	1006
7	rs6946313	T	C	0.0308151	1006
7	rs1089516	A	T	0.207753	1006
7	rs34023057	C	T	0.0337972	1006
7	rs148194854	C	T	0.0139165	1006
7	rs73194612	T	C	0.0308151	1006
7	rs73194613	C	T	0.0606362	1006
7	rs138050749	C	A	0.0308151	1006
7	rs1089517	A	G	0.887674	1006
7	rs114898414	T	C	0.0308151	1006
7	rs11769063	A	C	0.0606362	1006
7	rs80157542	G	A	0.0337972	1006
7	rs114885243	T	A	0.0298211	1006
7	rs1089519	T	C	0.893638	1006
7	rs146314753	C	T	0.0168986	1006
7	rs111886800	G	A	0.0308151	1006
7	rs1089520	A	C	0.115308	1006
7	rs73194619	C	A	0.0606362	1006
7	rs113025101	C	A	0.0337972	1006
7	rs111329272	G	A	0.0298211	1006
7	rs56276482	C	G	0.0298211	1006
7	rs75941794	A	G	0.0815109	1006
7	rs73194624	C	G	0.0308151	1006
7	rs73194627	G	T	0.0308151	1006
7	rs117667138	C	T	0.0347913	1006
7	rs1089521	G	C	0.175944	1006
7	rs1089522	C	T	0.175944	1006
7	rs1089524	T	C	0.207753	1006
7	rs192361993	C	T	0.0178926	1006
7	rs140236731	T	C	0.0159046	1006
7	rs7800895	C	A	0.0308151	1006
7	rs802094	C	T	0.175944	1006
7	rs802095	C	T	0.175944	1006
7	rs802097	C	T	0.206759	1006
7	rs73194634	C	T	0.0308151	1006
7	rs802098	T	C	0.207753	1006
7	rs117366205	G	A	0.0248509	1006
7	rs73194637	C	A	0.0308151	1006
7	rs149340740	G	A	0.082505	1006
7	rs112824254	G	A	0.0337972	1006
7	rs149179888	A	T	0.0596421	1006
7	rs112669406	C	A	0.0606362	1006
7	rs138850242	T	C	0.0248509	1006
7	rs145952068	C	G	0.0387674	1006
7	rs7783865	C	T	0.0318091	1006
7	rs117517262	C	T	0.0606362	1006
7	rs139177543	T	C	0.0318091	1006
7	rs7458979	T	C	0.791252	1006
7	rs116922864	C	T	0.0357853	1006
7	rs7794419	C	T	0.0318091	1006
7	rs6948007	T	C	0.700795	1006
7	rs1358065	T	A	0.821074	1006
7	rs1358064	T	C	0.822068	1006
7	rs13236967	T	C	0.0119284	1006
7	rs74608797	G	A	0.0815109	1006
7	rs11762311	G	A	0.0606362	1006
7	rs111884161	C	T	0.0318091	1006
7	rs7778976	G	A	0.693837	1006
7	rs6949001	C	A	0.695825	1006
7	rs112300487	G	A	0.0357853	1006
7	rs76989163	A	G	0.00397614	1006
7	rs139229644	T	C	0.0328032	1006
7	rs6465106	T	C	0.697813	1006
7	rs12532089	G	A	0.149105	1006
7	rs141291954	T	G	0.0139165	1006
7	rs112882833	A	G	0.0705765	1006
7	rs111337925	C	T	0.128231	1006
7	rs4728693	C	T	0.640159	1006
7	rs112376505	C	G	0.0387674	1006
7	rs147310130	A	C	0.0397614	1006
7	rs55746521	T	C	0.0626243	1006
7	rs143321030	C	T	0.0218688	1006
7	rs78232844	A	C	0.640159	1006
7	rs113423886	T	C	0.0626243	1006
7	rs802045	C	T	0.125249	1006
7	rs802046	T	G	0.0407555	1006
7	rs1636913	C	T	0.125249	1006
7	rs1636914	T	C	0.762425	1006
7	rs113240817	G	A	0.0387674	1006
7	rs115813522	A	G	0.0218688	1006
7	rs59567057	G	A	0.0218688	1006
7	rs1089469	C	G	0.129225	1006
7	rs114252751	C	T	0.0218688	1006
7	rs11770557	T	G	0.133201	1006
7	rs4728694	T	C	0.635189	1006
7	rs112560687	T	C	0.0387674	1006
7	rs1089471	T	C	0.980119	1006
7	rs11768281	T	G	0.0626243	1006
7	rs116215602	G	T	0.0218688	1006
7	rs802047	T	C	0.130219	1006
7	rs114061953	C	G	0.0218688	1006
7	rs73194650	G	A	0.0626243	1006
7	rs75142110	C	T	0.0218688	1006
7	rs77112234	A	C	0.0218688	1006
7	rs11760719	A	G	0.0626243	1006
7	rs112777546	C	T	0.0854871	1006
7	rs115298100	G	A	0.0228628	1006
7	rs802048	G	A	0.107356	1006
7	rs802049	C	T	0.0397614	1006
7	rs802050	A	G	0.0397614	1006
7	rs802051	C	T	0.0397614	1006
7	rs74659768	A	G	0.0218688	1006
7	rs112020998	T	A	0.0447316	1006
7	rs802031	T	C	0.765408	1006
7	rs1526092	A	C	0.636183	1006
7	rs139328189	C	T	0.0139165	1006
7	rs11760687	T	C	0.0626243	1006
7	rs11771466	G	A	0.0626243	1006
7	rs802032	G	A	0.0447316	1006
7	rs73194657	G	A	0.0626243	1006
7	rs73194658	G	A	0.00695825	1006
7	rs802033	C	T	0.686879	1006
7	rs73194661	A	T	0.0497018	1006
7	rs11976398	A	G	0.0208748	1006
7	rs11977095	A	C	0.0218688	1006
7	rs10499902	A	G	0.0208748	1006
7	rs76936797	G	A	0.0208748	1006
7	rs79844282	A	T	0.0208748	1006
7	rs11977186	A	C	0.0208748	1006
7	rs11977237	A	C	0.0208748	1006
7	rs11984117	C	T	0.0208748	1006
7	rs996745	C	T	0.637177	1006
7	rs35186400	G	A	0.0208748	1006
7	rs76940076	T	G	0.0208748	1006
7	rs802034	G	A	0.762425	1006
7	rs2016801	G	T	0.641153	1006
7	rs11975317	G	A	0.0208748	1006
7	rs11975323	C	T	0.0208748	1006
7	rs11976069	C	T	0.0208748	1006
7	rs117061129	G	A	0.0139165	1006
7	rs10447793	T	C	0.641153	1006
7	rs78540179	C	T	0.0208748	1006
7	rs75558389	C	A	0.0208748	1006
7	rs74946079	A	C	0.0208748	1006
7	rs112714763	T	A	0.0506958	1006
7	rs17149389	C	T	0.0497018	1006
7	rs76013486	G	T	0.0208748	1006
7	rs79648970	A	G	0.0208748	1006
7	rs802035	C	T	0.741551	1006
7	rs79012833	A	C	0.0208748	1006
7	rs80070011	G	C	0.0208748	1006
7	rs77316695	C	T	0.0208748	1006
7	rs114597734	C	T	0.0208748	1006
7	rs78868110	C	T	0.0208748	1006
7	rs17149393	C	G	0.0497018	1006
7	rs74833878	T	C	0.0208748	1006
7	rs2373726	G	A	0.637177	1006
7	rs74753139	C	T	0.0208748	1006
7	rs73194669	T	C	0.0497018	1006
7	rs75124135	G	A	0.0208748	1006
7	rs75943259	A	G	0.0208748	1006
7	rs78956913	C	A	0.0208748	1006
7	rs74877320	C	G	0.0208748	1006
7	rs77597707	G	A	0.0208748	1006
7	rs76935203	C	G	0.0208748	1006
7	rs36101759	C	T	0.0208748	1006
7	rs114729506	G	A	0.0208748	1006
7	rs116646206	C	A	0.0208748	1006
7	rs74904447	G	A	0.0208748	1006
7	rs74777564	G	T	0.0208748	1006
7	rs11973839	T	C	0.0218688	1006
7	rs11983873	G	A	0.0218688	1006
7	rs11973893	T	C	0.0218688	1006
7	rs11983904	C	G	0.0218688	1006
7	rs57585161	T	A	0.0218688	1006
7	rs76493918	A	G	0.0218688	1006
7	rs58807320	G	A	0.0218688	1006
7	rs117600803	T	C	0.0168986	1006
7	rs6943391	A	G	0.0218688	1006
7	rs6943685	C	T	0.0218688	1006
7	rs6943711	C	T	0.0218688	1006
7	rs6943724	A	G	0.0218688	1006
7	rs6944261	G	C	0.0218688	1006
7	rs6944268	G	A	0.0218688	1006
7	rs802036	T	C	0.0725646	1006
7	rs80073355	T	A	0.0308151	1006
7	rs802037	C	A	0.763419	1006
7	rs11971666	T	C	0.0218688	1006
7	rs75789912	T	G	0.0218688	1006
7	rs75891655	C	T	0.0218688	1006
7	rs77655428	A	G	0.0218688	1006
7	rs79137265	T	C	0.0218688	1006
7	rs11975766	A	G	0.0228628	1006
7	rs150667016	G	C	0.0129225	1006
7	rs6954473	A	G	0.641153	1006
7	rs74879491	G	A	0.0218688	1006
7	rs117485091	C	T	0.0218688	1006
7	rs4728695	T	G	0.641153	1006
7	rs802038	G	C	0.763419	1006
7	rs11767948	A	G	0.0497018	1006
7	rs73194676	G	C	0.0497018	1006
7	rs802039	C	A	0.763419	1006
7	rs112884386	C	T	0.0427435	1006
7	rs802040	G	A	0.763419	1006
7	rs802041	G	T	0.763419	1006
7	rs79797038	T	G	0.0337972	1006
7	rs112796991	C	T	0.0506958	1006
7	rs7808249	A	G	0.690855	1006
7	rs10236924	C	T	0.637177	1006
7	rs144113867	C	T	0.0109344	1006
7	rs802023	T	C	0.762425	1006
7	rs802024	C	T	0.0506958	1006
7	rs148791337	C	T	0.0188867	1006
7	rs6945385	T	C	0.0715706	1006
7	rs802025	C	T	0.0506958	1006
7	rs143355105	G	T	0.0188867	1006
7	rs148901039	G	C	0.0218688	1006
7	rs809066	A	G	0.906561	1006
7	rs6974007	C	T	0.0238569	1006
7	rs802026	G	A	0.0984095	1006
7	rs116979197	A	G	0.0397614	1006
7	rs112100676	A	T	0.0298211	1006
7	rs79138769	C	A	0.0387674	1006
7	rs802028	C	T	0.0984095	1006
7	rs802029	T	C	0.0984095	1006
7	rs189282694	T	C	0.0149105	1006
7	rs802030	C	G	0.0974155	1006
7	rs112854881	C	T	0.0964215	1006
7	rs2051950	T	C	0.0785288	1006
7	rs60757438	C	G	0.0795229	1006
7	rs7802658	T	C	0.829026	1006
7	rs60509911	G	A	0.0795229	1006
7	rs802054	A	G	0.909543	1006
7	rs701339	T	C	0.909543	1006
7	rs10247098	C	A	0.829026	1006
7	rs77649300	C	T	0.0437376	1006
7	rs3789250	C	T	0.829026	1006
7	rs6966140	G	A	0.776342	1006
7	rs802055	C	T	0.909543	1006
7	rs56146479	G	A	0.0745527	1006
7	rs55953428	A	C	0.0745527	1006
7	rs7786781	T	C	0.0765408	1006
7	rs802057	T	G	0.908549	1006
7	rs1089472	G	A	0.902584	1006
7	rs6949638	C	T	0.82505	1006
7	rs802062	T	G	0.908549	1006
7	rs73196414	T	C	0.0188867	1006
7	rs77463367	C	G	0.0725646	1006
7	rs73196416	A	G	0.0526839	1006
7	rs802042	G	C	0.902584	1006
7	rs117996004	G	C	0.0695825	1006
7	rs258962	A	G	0.902584	1006
7	rs258963	A	G	0.902584	1006
7	rs73196422	T	C	0.0526839	1006
7	rs117034769	G	T	0.0159046	1006
7	rs258965	T	C	0.902584	1006
7	rs73196425	C	T	0.0526839	1006
7	rs62486544	T	G	0.0705765	1006
7	rs75778555	A	T	0.0258449	1006
7	rs31627	G	A	0.89662	1006
7	rs31629	G	A	0.89662	1006
7	rs31630	G	A	0.89662	1006
7	rs31632	C	T	0.89662	1006
7	rs78439478	A	G	0.0715706	1006
7	rs31634	A	C	0.89662	1006
7	rs7776867	C	T	0.0725646	1006
7	rs31635	T	C	0.89662	1006
7	rs77270176	G	A	0.0715706	1006
7	rs7800628	G	A	0.0725646	1006
7	rs7800359	C	T	0.819085	1006
7	rs31640	C	T	0.89662	1006
7	rs13227722	C	T	0.819085	1006
7	rs150512857	C	G	0.00695825	1006
7	rs39606	A	G	0.89662	1006
7	rs80069206	C	T	0.0178926	1006
7	rs7785206	G	C	0.0725646	1006
7	rs117788595	G	A	0.0715706	1006
7	rs31644	G	C	0.89662	1006
7	rs2072207	T	C	0.819085	1006
7	rs31645	T	C	0.89662	1006
7	rs1608949	A	T	0.819085	1006
7	rs28860289	A	G	0.819085	1006
7	rs31649	A	G	0.89662	1006
7	rs77205829	A	G	0.0725646	1006
7	rs17149512	C	T	0.0715706	1006
7	rs31651	A	G	0.89662	1006
7	rs31652	G	A	0.870775	1006
7	rs45501291	A	G	0.0526839	1006
7	rs6465112	C	T	0.810139	1006
7	rs6465113	A	T	0.810139	1006
7	rs2097937	G	A	0.811133	1006
7	rs45549641	A	G	0.083499	1006
7	rs1526090	A	G	0.811133	1006
7	rs45537731	T	C	0.0308151	1006
7	rs45437295	G	T	0.083499	1006
7	rs31653	A	G	0.893638	1006
7	rs45540833	G	T	0.0487078	1006
7	rs9655950	C	T	0.811133	1006
7	rs12154399	T	C	0.811133	1006
7	rs45561635	A	C	0.0447316	1006
7	rs11773089	C	T	0.083499	1006
7	rs10487804	G	A	0.0775348	1006
7	rs45543841	C	T	0.082505	1006
7	rs2373593	G	T	0.894632	1006
7	rs45443210	G	C	0.083499	1006
7	rs45526441	G	C	0.0447316	1006
7	rs17149539	A	G	0.083499	1006
7	rs31658	T	C	0.894632	1006
7	rs45521742	G	T	0.082505	1006
7	rs45549532	A	G	0.0775348	1006
7	rs45517839	A	C	0.0775348	1006
7	rs31659	C	T	0.893638	1006
7	rs11761050	C	A	0.083499	1006
7	rs17149547	A	G	0.0775348	1006
7	rs7807638	A	G	0.083499	1006
7	rs4148830	T	A	0.811133	1006
7	rs31660	A	G	0.894632	1006
7	rs45459000	G	A	0.11332	1006
7	rs45552832	C	G	0.0775348	1006
7	rs45505301	G	A	0.082505	1006
7	rs31662	A	G	0.893638	1006
7	rs31663	G	A	0.975149	1006
7	rs4148829	A	G	0.082505	1006
7	rs35737120	C	T	0.082505	1006
7	rs45519631	C	T	0.0695825	1006
7	rs7788404	T	C	0.082505	1006
7	rs4148828	A	G	0.125249	1006
7	rs45540936	C	G	0.082505	1006
7	rs45566237	A	G	0.0308151	1006
7	rs31666	C	T	0.846918	1006
7	rs6977539	T	C	0.0785288	1006
7	rs6957680	A	G	0.0785288	1006
7	rs31667	A	G	0.841948	1006
7	rs31668	G	A	0.925447	1006
7	rs45609336	G	C	0.0785288	1006
7	rs31669	A	G	0.916501	1006
7	rs11768699	G	T	0.0775348	1006
7	rs45620931	C	T	0.0616302	1006
7	rs1017054	T	C	0.082505	1006
7	rs2230028	T	C	0.082505	1006
7	rs6956661	G	A	0.0775348	1006
7	rs45466200	G	T	0.0775348	1006
7	rs31670	G	A	0.786282	1006
7	rs31671	G	C	0.787276	1006
7	rs31672	C	T	0.787276	1006
7	rs45474405	G	A	0.0775348	1006
7	rs6977739	G	T	0.082505	1006
7	rs45547639	G	T	0.0775348	1006
7	rs45473093	A	G	0.0775348	1006
7	rs1034821	T	G	0.0775348	1006
7	rs17651890	G	A	0.0626243	1006
7	rs45503696	G	C	0.0298211	1006
7	rs45624640	A	G	0.00894632	1006
7	rs31674	T	C	0.78827	1006
7	rs45558536	C	T	0.0119284	1006
7	rs31675	T	C	0.925447	1006
7	rs31676	T	C	0.78827	1006
7	rs11768036	G	A	0.0775348	1006
7	rs11767995	C	T	0.0775348	1006
7	rs144857113	G	A	0.0109344	1006
7	rs45487294	C	G	0.0159046	1006
7	rs45533331	G	A	0.0775348	1006
7	rs45539339	T	G	0.082505	1006
7	rs45579433	G	A	0.082505	1006
7	rs45503798	T	C	0.082505	1006
7	rs17149601	C	T	0.082505	1006
7	rs17149606	C	A	0.082505	1006
7	rs17149608	G	A	0.128231	1006
7	rs1149222	G	T	0.782306	1006
7	rs4148826	T	C	0.191849	1006
7	rs1468615	T	C	0.187873	1006
7	rs45549536	A	C	0.0715706	1006
7	rs4148824	A	G	0.192843	1006
7	rs4148823	C	T	0.0427435	1006
7	rs1014283	C	A	0.191849	1006
7	rs4148822	A	G	0.0725646	1006
7	rs45495292	T	C	0.0228628	1006
7	rs45554032	G	T	0.148111	1006
7	rs1558375	T	C	0.191849	1006
7	rs1558376	T	A	0.191849	1006
7	rs2109505	T	A	0.190855	1006
7	rs4148821	G	C	0.191849	1006
7	rs45493392	A	G	0.191849	1006
7	rs1149220	T	C	0.0168986	1006
7	rs1473152	A	C	0.191849	1006
7	rs2270187	T	C	0.191849	1006
7	rs2072383	A	G	0.148111	1006
7	rs1473154	A	G	0.191849	1006
7	rs1202283	G	A	0.552684	1006
7	rs2072384	A	T	0.190855	1006
7	rs56223611	C	A	0.147117	1006
7	rs45479991	A	T	0.190855	1006
7	rs45616238	T	G	0.0715706	1006
7	rs4148818	T	C	0.191849	1006
7	rs45626341	G	A	0.0437376	1006
7	rs67721532	A	G	0.143141	1006
7	rs60123540	T	C	0.148111	1006
7	rs17149637	G	A	0.148111	1006
7	rs60040620	C	A	0.190855	1006
7	rs45553044	A	G	0.190855	1006
7	rs17149640	A	C	0.148111	1006
7	rs35313316	G	A	0.0666004	1006
7	rs17149641	T	C	0.149105	1006
7	rs45546132	C	T	0.149105	1006
7	rs45447097	G	A	0.149105	1006
7	rs17149644	T	C	0.190855	1006
7	rs17149647	T	C	0.148111	1006
7	rs45607141	A	G	0.148111	1006
7	rs45501595	T	C	0.026839	1006
7	rs17149652	G	T	0.148111	1006
7	rs4148817	C	G	0.148111	1006
7	rs4148816	G	A	0.191849	1006
7	rs4148815	A	T	0.148111	1006
7	rs45593435	A	G	0.148111	1006
7	rs76331237	A	G	0.0248509	1006
7	rs17149660	T	C	0.148111	1006
7	rs45502492	C	T	0.147117	1006
7	rs45526438	G	A	0.147117	1006
7	rs45605032	C	T	0.149105	1006
7	rs45590633	C	T	0.143141	1006
7	rs45519131	G	C	0.0178926	1006
7	rs4148814	T	C	0.148111	1006
7	rs45583842	C	T	0.0188867	1006
7	rs2302385	T	C	0.147117	1006
7	rs2302386	A	G	0.147117	1006
7	rs2302387	G	A	0.148111	1006
7	rs4148813	A	G	0.190855	1006
7	rs45469297	T	C	0.0427435	1006
7	rs988448	T	C	0.0467197	1006
7	rs10452935	A	T	0.190855	1006
7	rs10452936	C	A	0.190855	1006
7	rs142604664	C	T	0.027833	1006
7	rs6971521	A	G	0.190855	1006
7	rs112981905	G	T	0.189861	1006
7	rs7782643	G	A	0.143141	1006
7	rs60624924	A	G	0.190855	1006
7	rs142202084	T	A	0.0328032	1006
7	rs201266450	G	A	0.190855	1006
7	rs6959217	A	G	0.452286	1006
7	rs113813094	G	C	0.190855	1006
7	rs4148812	C	G	0.256461	1006
7	rs4148811	T	G	0.190855	1006
7	rs45590732	T	C	0.0715706	1006
7	rs4148810	C	T	0.190855	1006
7	rs45580537	G	T	0.0715706	1006
7	rs45605336	G	A	0.0328032	1006
7	rs4148809	T	C	0.452286	1006
7	rs2888611	C	G	0.190855	1006
7	rs76538400	G	A	0.0248509	1006
7	rs45619531	C	G	0.00994036	1006
7	rs2071646	A	G	0.258449	1006
7	rs55976025	G	C	0.121272	1006
7	rs55679062	G	A	0.0487078	1006
7	rs2071645	G	C	0.189861	1006
7	rs4148808	T	C	0.142147	1006
7	rs4148807	G	A	0.142147	1006
7	rs4148805	G	A	0.142147	1006
7	rs3747806	A	G	0.0477137	1006
7	rs6979325	A	C	0.0477137	1006
7	rs45528443	C	T	0.0109344	1006
7	rs6980362	G	A	0.0477137	1006
7	rs11981153	C	T	0.0477137	1006
7	rs45605631	T	C	0.0477137	1006
7	rs45576843	G	A	0.0477137	1006
7	rs12539936	G	A	0.190855	1006
7	rs12673662	C	G	0.141153	1006
7	rs45537841	C	T	0.190855	1006
7	rs45496691	C	A	0.189861	1006
7	rs45560338	T	C	0.189861	1006
7	rs45478299	G	A	0.189861	1006
7	rs66510518	C	G	0.142147	1006
7	rs6465116	G	A	0.140159	1006
7	rs34254427	A	G	0.0218688	1006
7	rs73198334	T	A	0.0119284	1006
7	rs9640576	G	A	0.0437376	1006
7	rs112005873	G	C	0.181909	1006
7	rs111280611	C	A	0.140159	1006
7	rs11977881	T	C	0.140159	1006
7	rs59934297	T	G	0.140159	1006
7	rs11561963	T	A	0.180915	1006
7	rs58083477	T	C	0.140159	1006
7	rs11532733	A	G	0.180915	1006
7	rs59616301	T	C	0.140159	1006
7	rs7805184	G	A	0.140159	1006
7	rs62488820	A	G	0.109344	1006
7	rs66869391	G	A	0.140159	1006
7	rs79070628	T	C	0.0685885	1006
7	rs75895503	C	A	0.0407555	1006
7	rs17209662	G	A	0.140159	1006
7	rs2178658	G	T	0.263419	1006
7	rs17275514	A	G	0.140159	1006
7	rs7789645	G	C	0.180915	1006
7	rs7793196	A	G	0.181909	1006
7	rs78753990	T	C	0.0407555	1006
7	rs998671	C	T	0.140159	1006
7	rs13221839	C	T	0.00795229	1006
7	rs12538707	T	C	0.140159	1006
7	rs117503479	T	C	0.0139165	1006
7	rs17209837	T	C	0.140159	1006
7	rs79246013	A	G	0.0407555	1006
7	rs73198343	C	T	0.0168986	1006
7	rs73198345	C	A	0.0666004	1006
7	rs12672720	A	G	0.140159	1006
7	rs55747905	T	C	0.181909	1006
7	rs80150823	T	C	0.0407555	1006
7	rs75645354	A	G	0.0407555	1006
7	rs60541816	G	A	0.140159	1006
7	rs60916103	A	G	0.139165	1006
7	rs144099862	T	C	0.0139165	1006
7	rs6946119	T	C	0.242545	1006
7	rs73198349	C	A	0.0755467	1006
7	rs75681573	C	T	0.0248509	1006
7	rs73383416	A	G	0.0407555	1006
7	rs73383419	G	A	0.0407555	1006
7	rs73383421	T	C	0.0407555	1006
7	rs73383422	A	G	0.0407555	1006
7	rs7802555	A	C	0.139165	1006
7	rs7802783	C	T	0.139165	1006
7	rs12539997	T	C	0.181909	1006
7	rs59768761	A	T	0.0407555	1006
7	rs180940676	A	G	0.0437376	1006
7	rs11984161	T	G	0.0437376	1006
7	rs1055302	C	T	0.136183	1006
7	rs3842	T	C	0.139165	1006
7	rs17064	T	A	0.0725646	1006
7	rs10244116	A	G	0.0149105	1006
7	rs28364273	G	A	0.0159046	1006
7	rs28364270	T	C	0.0119284	1006
7	rs1186744	A	G	0.0248509	1006
7	rs1186745	C	A	0.127237	1006
7	rs111609902	T	C	0.0318091	1006
7	rs1186746	T	C	0.239563	1006
7	rs6978925	C	T	0.243539	1006
7	rs1882478	C	T	0.263419	1006
7	rs6979885	G	A	0.243539	1006
7	rs28746509	G	A	0.0367793	1006
7	rs6946379	A	G	0.959245	1006
7	rs2235048	G	A	0.481113	1006
7	rs2235047	A	C	0.0188867	1006
7	rs1045642	A	G	0.482107	1006
7	rs4437575	A	G	0.463221	1006
7	rs138866486	G	A	0.0139165	1006
7	rs10808071	A	G	0.212724	1006
7	rs1002205	G	C	0.0616302	1006
7	rs1002204	A	C	0.487078	1006
7	rs17149699	C	T	0.0497018	1006
7	rs6949448	T	C	0.584493	1006
7	rs117334763	G	A	0.0149105	1006
7	rs4148751	T	C	0.0477137	1006
7	rs4148750	T	C	0.0526839	1006
7	rs1922243	C	T	0.0526839	1006
7	rs143725456	T	C	0.0188867	1006
7	rs4148749	G	C	0.0218688	1006
7	rs137933888	G	A	0.0178926	1006
7	rs1922244	G	A	0.0477137	1006
7	rs4148747	T	A	0.135189	1006
7	rs4148745	G	T	0.0208748	1006
7	rs28401781	C	T	0.135189	1006
7	rs2235067	C	T	0.132207	1006
7	rs78762243	C	T	0.0248509	1006
7	rs78633406	G	T	0.0188867	1006
7	rs4148744	G	A	0.0477137	1006
7	rs4148743	T	C	0.542744	1006
7	rs1882477	C	G	0.16501	1006
7	rs2373589	C	T	0.173956	1006
7	rs56036106	C	T	0.0904573	1006
7	rs4148742	A	G	0.134195	1006
7	rs4148741	A	T	0.0258449	1006
7	rs4148740	A	G	0.134195	1006
7	rs10246696	G	A	0.134195	1006
7	rs11979702	T	A	0.131213	1006
7	rs2141849	C	A	0.0417495	1006
7	rs70953647	C	T	0.0168986	1006
7	rs55912869	T	C	0.134195	1006
7	rs2373588	G	A	0.0417495	1006
7	rs56243536	C	T	0.134195	1006
7	rs10280101	A	C	0.134195	1006
7	rs10225473	A	G	0.131213	1006
7	rs35280822	G	A	0.412525	1006
7	rs66867614	G	A	0.134195	1006
7	rs7787082	G	A	0.177932	1006
7	rs2373587	C	G	0.0417495	1006
7	rs2373586	A	C	0.590457	1006
7	rs28681479	T	C	0.131213	1006
7	rs28371078	T	A	0.134195	1006
7	rs2373585	C	T	0.0417495	1006
7	rs80351204	G	A	0.0149105	1006
7	rs6959435	G	T	0.590457	1006
7	rs146770814	A	C	0.0387674	1006
7	rs2032583	A	G	0.134195	1006
7	rs4148739	T	C	0.134195	1006
7	rs11983225	T	C	0.134195	1006
7	rs10236274	A	G	0.0417495	1006
7	rs11760837	T	C	0.134195	1006
7	rs4148738	C	T	0.564612	1006
7	rs78666502	T	C	0.0387674	1006
7	rs117937072	A	C	0.0328032	1006
7	rs146512400	A	G	0.0238569	1006
7	rs10274587	G	A	0.134195	1006
7	rs7787569	C	A	0.0417495	1006
7	rs10234411	T	A	0.563618	1006
7	rs10248420	A	G	0.175944	1006
7	rs2235040	C	T	0.133201	1006
7	rs28381954	G	A	0.0149105	1006
7	rs12668877	C	T	0.0198807	1006
7	rs28381946	T	G	0.026839	1006
7	rs17149738	C	T	0.00695825	1006
7	rs3789246	C	T	0.0198807	1006
7	rs4728699	C	T	0.951292	1006
7	rs7795817	C	T	0.0198807	1006
7	rs12720067	C	T	0.131213	1006
7	rs10268314	T	C	0.134195	1006
7	rs12720066	A	C	0.0626243	1006
7	rs12154941	C	T	0.412525	1006
7	rs4148737	T	C	0.437376	1006
7	rs4148736	G	A	0.437376	1006
7	rs10276603	T	C	0.131213	1006
7	rs4728700	T	C	0.5666	1006
7	rs4728701	A	G	0.951292	1006
7	rs6961419	T	C	0.437376	1006
7	rs6961882	T	C	0.437376	1006
7	rs6980101	C	T	0.0218688	1006
7	rs4148735	C	T	0.437376	1006
7	rs28381924	A	T	0.0407555	1006
7	rs1922242	A	T	0.437376	1006
7	rs2235046	T	C	0.568588	1006
7	rs28381920	G	A	0.0685885	1006
7	rs2091766	C	T	0.410537	1006
7	rs12704363	C	T	0.326044	1006
7	rs28381910	G	A	0.0397614	1006
7	rs28381909	G	A	0.362823	1006
7	rs115780656	C	T	0.0208748	1006
7	rs10808072	A	G	0.493042	1006
7	rs144647855	G	A	0.0218688	1006
7	rs60412009	T	C	0.131213	1006
7	rs67781154	T	A	0.493042	1006
7	rs28381903	C	A	0.0218688	1006
7	rs2235013	C	T	0.493042	1006
7	rs2235035	G	A	0.321074	1006
7	rs2235033	A	G	0.493042	1006
7	rs2032588	G	A	0.0695825	1006
7	rs1128503	A	G	0.584493	1006
7	rs2229109	C	T	0.0328032	1006
7	rs10276036	C	T	0.584493	1006
7	rs28746508	T	G	0.0208748	1006
7	rs4728702	A	T	0.584493	1006
7	rs28381894	C	T	0.0149105	1006
7	rs12704364	C	T	0.493042	1006
7	rs6961665	C	A	0.493042	1006
7	rs3789244	G	T	0.584493	1006
7	rs148944643	A	C	0.0387674	1006
7	rs2235027	G	T	0.493042	1006
7	rs2235026	T	C	0.584493	1006
7	rs2235024	T	G	0.0387674	1006
7	rs1922240	T	C	0.32008	1006
7	rs28381877	A	G	0.0387674	1006
7	rs28381875	C	T	0.0218688	1006
7	rs73383494	A	G	0.0695825	1006
7	rs114106519	T	C	0.0129225	1006
7	rs1922241	G	A	0.322068	1006
7	rs57924923	G	A	0.0924453	1006
7	rs11772987	C	G	0.130219	1006
7	rs60749469	T	C	0.0924453	1006
7	rs74682905	A	G	0.0457256	1006
7	rs147690884	T	A	0.0328032	1006
7	rs60224992	A	C	0.0924453	1006
7	rs13239201	T	C	0.321074	1006
7	rs148893417	G	A	0.0387674	1006
7	rs56364292	C	T	0.0725646	1006
7	rs10244266	T	G	0.130219	1006
7	rs28381873	C	T	0.0924453	1006
7	rs28381872	C	T	0.0218688	1006
7	rs182260519	A	T	0.0149105	1006
7	rs28381869	C	G	0.0924453	1006
7	rs28381868	C	T	0.0705765	1006
7	rs73198396	C	T	0.0129225	1006
7	rs118078935	T	C	0.00795229	1006
7	rs868755	T	G	0.60835	1006
7	rs1882479	A	G	0.130219	1006
7	rs2235023	C	T	0.0924453	1006
7	rs28381866	A	G	0.0228628	1006
7	rs28381864	T	G	0.0178926	1006
7	rs28381863	T	C	0.0755467	1006
7	rs28381862	G	A	0.0775348	1006
7	rs6948766	G	A	0.487078	1006
7	rs13237132	C	G	0.319085	1006
7	rs76495627	A	G	0.0208748	1006
7	rs28381857	A	G	0.0974155	1006
7	rs28381855	A	G	0.0218688	1006
7	rs955000	C	G	0.0984095	1006
7	rs10274441	A	G	0.130219	1006
7	rs956825	C	T	0.317097	1006
7	rs28746505	G	T	0.0218688	1006
7	rs11975994	G	A	0.584493	1006
7	rs59112334	C	T	0.0974155	1006
7	rs77543238	C	T	0.0208748	1006
7	rs4148734	G	A	0.297217	1006
7	rs78711460	C	T	0.0218688	1006
7	rs75828361	A	G	0.0218688	1006
7	rs28381853	G	A	0.0218688	1006
7	rs1202170	C	T	0.511928	1006
7	rs1202169	T	C	0.413519	1006
7	rs28381848	T	C	0.0765408	1006
7	rs1202168	G	A	0.413519	1006
7	rs1202167	C	T	0.413519	1006
7	rs1202166	A	G	0.625249	1006
7	rs1024409	G	A	0.0218688	1006
7	rs1016794	G	A	0.413519	1006
7	rs1016793	G	A	0.388668	1006
7	rs2235021	C	A	0.413519	1006
7	rs2235020	T	A	0.413519	1006
7	rs2235019	C	A	0.0218688	1006
7	rs2235015	C	A	0.206759	1006
7	rs28381834	G	T	0.00795229	1006
7	rs6950978	T	A	0.701789	1006
7	rs6969155	G	A	0.413519	1006
7	rs12539098	T	C	0.414513	1006
7	rs56227693	G	C	0.00795229	1006
7	rs10256836	C	G	0.701789	1006
7	rs10259849	C	T	0.700795	1006
7	rs116875582	C	T	0.0258449	1006
7	rs2520464	C	T	0.413519	1006
7	rs12334183	T	C	0.205765	1006
7	rs10260862	G	C	0.207753	1006
7	rs28718458	G	A	0.206759	1006
7	rs80346336	A	G	0.0208748	1006
7	rs1211433	G	A	0.638171	1006
7	rs10280623	T	C	0.204771	1006
7	rs10264990	C	T	0.662028	1006
7	rs1202180	C	T	0.629225	1006
7	rs1202179	C	T	0.632207	1006
7	rs1989831	T	A	0.625249	1006
7	rs1989830	A	G	0.635189	1006
7	rs1989829	T	C	0.634195	1006
7	rs13226726	C	T	0.082505	1006
7	rs75232677	T	C	0.115308	1006
7	rs150409141	C	T	0.0347913	1006
7	rs1202178	G	A	0.49503	1006
7	rs73200311	C	A	0.0357853	1006
7	rs1202177	C	T	0.634195	1006
7	rs74569377	T	C	0.115308	1006
7	rs1202176	G	A	0.634195	1006
7	rs1202175	G	A	0.634195	1006
7	rs1202174	T	C	0.632207	1006
7	rs1202173	A	G	0.634195	1006
7	rs1202172	C	A	0.632207	1006
7	rs1202171	T	A	0.634195	1006
7	rs73200315	T	C	0.0646123	1006
7	rs116982650	C	T	0.0248509	1006
7	rs73387255	G	A	0.137177	1006
7	rs73200317	C	T	0.0576541	1006
7	rs117773249	G	A	0.0347913	1006
7	rs17327442	T	A	0.137177	1006
7	rs4148733	A	G	0.137177	1006
7	rs1202186	C	T	0.635189	1006
7	rs1202185	C	T	0.634195	1006
7	rs1202184	C	T	0.478131	1006
7	rs117175889	A	T	0.0218688	1006
7	rs7809208	A	C	0.122266	1006
7	rs28381827	C	T	0.0168986	1006
7	rs28381825	T	C	0.0218688	1006
7	rs1211152	A	C	0.925447	1006
7	rs1202182	G	A	0.634195	1006
7	rs1202181	G	A	0.634195	1006
7	rs17327624	G	T	0.194831	1006
7	rs112174094	A	G	0.0884692	1006
7	rs11763872	T	C	0.500994	1006
7	rs7802773	A	G	0.483101	1006
7	rs71562756	C	T	0.00894632	1006
7	rs13229143	G	C	0.49503	1006
7	rs12535512	T	C	0.408549	1006
7	rs2188526	C	T	0.44831	1006
7	rs3789243	A	G	0.471173	1006
7	rs1858923	A	G	0.44831	1006
7	rs78234380	T	A	0.0387674	1006
7	rs117448677	A	G	0.0387674	1006
7	rs17327747	C	T	0.0387674	1006
7	rs117142455	G	T	0.0387674	1006
7	rs17149792	C	T	0.0218688	1006
7	rs2214105	C	T	0.0387674	1006
7	rs2214104	A	G	0.0387674	1006
7	rs28381817	T	C	0.0666004	1006
7	rs2188525	C	A	0.0387674	1006
7	rs2214103	C	G	0.0387674	1006
7	rs2235074	G	A	0.0397614	1006
7	rs17327942	A	G	0.0208748	1006
7	rs2888599	C	T	0.0387674	1006
7	rs9282564	T	C	0.083499	1006
7	rs2214102	T	C	0.906561	1006
7	rs3213619	A	G	0.0387674	1006
7	rs28746504	A	G	0.0387674	1006
7	rs28381797	C	T	0.0387674	1006
7	rs4728709	G	A	0.0606362	1006
7	rs17149810	C	T	0.0606362	1006
7	rs4148732	T	C	0.116302	1006
7	rs144716718	A	G	0.0387674	1006
7	rs138590356	A	G	0.0119284	1006
7	rs17328198	A	C	0.0387674	1006
7	rs28381794	T	C	0.082505	1006
7	rs17328260	C	G	0.0387674	1006
7	rs79418406	A	G	0.0387674	1006
7	rs17328288	T	C	0.0387674	1006
7	rs28381787	C	T	0.0387674	1006
7	rs28381784	A	G	0.0387674	1006
7	rs4148731	G	A	0.0218688	1006
7	rs4148730	A	G	0.0218688	1006
7	rs114847793	C	T	0.0437376	1006
7	rs7794477	C	G	0.0228628	1006
7	rs12536690	A	G	0.0218688	1006
7	rs56731648	C	T	0.0387674	1006
7	rs13233308	C	T	0.466203	1006
7	rs28381780	A	G	0.0387674	1006
7	rs28381779	G	A	0.111332	1006
7	rs17149824	G	T	0.0596421	1006
7	rs28381775	T	C	0.0218688	1006
7	rs28381774	C	T	0.0218688	1006
7	rs28381772	G	T	0.0218688	1006
7	rs28381771	A	G	0.0387674	1006
7	rs141882959	C	T	0.0387674	1006
7	rs149865544	A	C	0.0139165	1006
7	rs55746263	C	T	0.0387674	1006
7	rs116888417	C	A	0.0387674	1006
7	rs113629994	A	G	0.0238569	1006
7	rs117606166	A	T	0.0387674	1006
7	rs34800935	T	C	0.245527	1006
7	rs146820683	C	T	0.0298211	1006
7	rs28381770	C	T	0.0387674	1006
7	rs6963426	G	A	0.982107	1006
7	rs17328447	T	C	0.0387674	1006
7	rs28381767	G	A	0.0407555	1006
7	rs28381763	C	G	0.0149105	1006
7	rs10231033	A	G	0.0208748	1006
7	rs10276499	T	C	0.0596421	1006
7	rs141944393	A	G	0.0149105	1006
7	rs4148729	T	G	0.0208748	1006
7	rs10264856	G	A	0.0606362	1006
7	rs17250003	A	G	0.0387674	1006
7	rs17149840	G	A	0.0208748	1006
7	rs542063598	T	A	0.0119284	1006
7	rs75974753	T	C	0.0208748	1006
7	rs28865664	T	C	0.0596421	1006
7	rs28746501	G	A	0.0109344	1006
7	rs2214101	T	C	0.0596421	1006
7	rs10280686	A	T	0.0208748	1006
7	rs2188522	C	A	0.0387674	1006
7	rs2157926	T	A	0.0596421	1006
7	rs76844600	G	A	0.0228628	1006
7	rs10233247	A	G	0.0208748	1006
7	rs2188532	C	T	0.0387674	1006
7	rs10224594	T	C	0.0208748	1006
7	rs115229840	A	G	0.0387674	1006
7	rs10275831	C	T	0.0218688	1006
7	rs58448193	G	C	0.0387674	1006
7	rs140302965	G	A	0.0119284	1006
7	rs10246878	A	G	0.749503	1006
7	rs80238698	G	A	0.0248509	1006
7	rs118038149	C	G	0.0387674	1006
7	rs144758059	A	G	0.0387674	1006
7	rs10267099	G	A	0.749503	1006
7	rs10486996	A	G	0.0387674	1006
7	rs140228429	A	G	0.0109344	1006
7	rs12539395	C	T	0.0596421	1006
7	rs118076780	T	C	0.0387674	1006
7	rs116868231	G	T	0.0506958	1006
7	rs79584784	G	A	0.0606362	1006
7	rs11973812	C	G	0.0208748	1006
7	rs11977492	T	A	0.0208748	1006
7	rs28483333	C	T	0.0208748	1006
7	rs7810499	T	C	0.0675944	1006
7	rs2373575	A	G	0.0228628	1006
7	rs143014529	C	T	0.0149105	1006
7	rs28746495	C	T	0.0596421	1006
7	rs6951067	T	C	0.0596421	1006
7	rs28381749	C	T	0.0238569	1006
7	rs28803638	T	C	0.0596421	1006
7	rs112421854	C	T	0.0735586	1006
7	rs143290724	T	C	0.0208748	1006
7	rs78413330	G	A	0.0208748	1006
7	rs117102999	C	T	0.0387674	1006
7	rs76190983	G	A	0.0208748	1006
7	rs7790722	A	T	0.0596421	1006
7	rs6465117	G	A	0.0596421	1006
7	rs117925987	C	G	0.0119284	1006
7	rs10254392	T	C	0.0208748	1006
7	rs28746490	C	T	0.0258449	1006
7	rs2106522	T	G	0.0586481	1006
7	rs28746489	T	A	0.0149105	1006
7	rs2157930	A	G	0.751491	1006
7	rs116865391	A	G	0.0198807	1006
7	rs75910150	C	T	0.0208748	1006
7	rs2157929	A	G	0.0596421	1006
7	rs111741511	A	G	0.0387674	1006
7	rs12540931	T	C	0.0596421	1006
7	rs75957367	T	C	0.0387674	1006
7	rs28746485	C	A	0.0387674	1006
7	rs73705300	T	C	0.0387674	1006
7	rs62489862	A	G	0.0735586	1006
7	rs141497420	G	T	0.0129225	1006
7	rs79583886	C	T	0.0387674	1006
7	rs149810226	A	G	0.0129225	1006
7	rs6957599	G	A	0.0208748	1006
7	rs28381744	A	C	0.0318091	1006
7	rs79849241	A	G	0.027833	1006
7	rs28381736	A	G	0.0129225	1006
7	rs28722142	T	A	0.0377734	1006
7	rs144566481	G	A	0.0387674	1006
7	rs17250255	A	G	0.0387674	1006
7	rs17328880	C	T	0.0387674	1006
7	rs7796247	G	A	0.0208748	1006
7	rs28381733	C	T	0.0159046	1006
7	rs117327090	C	T	0.0298211	1006
7	rs2188531	T	C	0.0596421	1006
7	rs1015415	A	T	0.0596421	1006
7	rs6465118	G	A	0.0596421	1006
7	rs6971865	A	G	0.0596421	1006
7	rs10278483	T	C	0.0228628	1006
7	rs2188530	A	G	0.0208748	1006
7	rs2188529	T	A	0.0208748	1006
7	rs17149864	A	G	0.0596421	1006
7	rs113686434	T	C	0.0596421	1006
7	rs78854352	C	T	0.0208748	1006
7	rs74754276	C	T	0.0208748	1006
7	rs114653646	C	A	0.0347913	1006
7	rs2188528	A	T	0.0387674	1006
7	rs2188527	G	A	0.0596421	1006
7	rs2214106	G	A	0.0596421	1006
7	rs77505893	T	C	0.0387674	1006
7	rs2373574	C	A	0.0596421	1006
7	rs28381724	G	A	0.0984095	1006
7	rs28381718	C	G	0.0387674	1006
7	rs4148727	A	G	0.0208748	1006
7	rs28381714	T	C	0.0178926	1006
7	rs11972683	C	T	0.0208748	1006
7	rs10232449	G	A	0.0208748	1006
7	rs10261685	A	C	0.0208748	1006
7	rs28572147	A	T	0.0208748	1006
7	rs150515188	C	T	0.0258449	1006
7	rs10252226	A	C	0.0208748	1006
7	rs17169578	T	G	0.0208748	1006
7	rs117818098	A	G	0.0387674	1006
7	rs74491457	A	G	0.11332	1006
7	rs112817584	A	G	0.0387674	1006
7	rs7810831	A	G	0.0337972	1006
7	rs118157941	A	G	0.0387674	1006
7	rs146812933	G	A	0.0208748	1006
7	rs6972098	T	C	0.0596421	1006
7	rs976602	T	C	0.0596421	1006
7	rs17329325	C	T	0.0129225	1006
7	rs182419852	A	G	0.0129225	1006
7	rs10281645	A	G	0.0208748	1006
7	rs6945109	A	G	0.026839	1006
7	rs146824878	A	G	0.0357853	1006
7	rs28774398	T	A	0.0596421	1006
7	rs10486997	G	A	0.0208748	1006
7	rs116965942	A	G	0.0258449	1006
7	rs12537294	T	C	0.0208748	1006
7	rs2188523	G	A	0.0208748	1006
7	rs28879532	T	A	0.0208748	1006
7	rs10259182	C	T	0.0596421	1006
7	rs141458195	T	G	0.028827	1006
7	rs117735459	C	T	0.0248509	1006
7	rs118089956	G	A	0.0377734	1006
7	rs10227951	T	C	0.0596421	1006
7	rs112157351	T	G	0.0387674	1006
7	rs10275625	C	T	0.0208748	1006
7	rs11976031	A	T	0.0596421	1006
7	rs192331935	G	A	0.0119284	1006
7	rs10237438	G	A	0.0208748	1006
7	rs78598021	C	T	0.0208748	1006
7	rs117064026	C	T	0.0387674	1006
7	rs17149882	G	A	0.0208748	1006
7	rs17329472	A	T	0.0308151	1006
7	rs2073985	G	A	0.0596421	1006
7	rs150312791	C	A	0.0159046	1006
7	rs73706914	G	A	0.0596421	1006
7	rs17251003	A	G	0.0984095	1006
7	rs28535601	C	T	0.0208748	1006
7	rs10258021	G	T	0.0208748	1006
7	rs150850916	A	C	0.0387674	1006
7	rs140632189	G	A	0.0159046	1006
7	rs62489865	A	G	0.0854871	1006
7	rs56077323	C	G	0.0666004	1006
7	rs184168742	C	T	0.0119284	1006
7	rs114137957	T	G	0.0238569	1006
7	rs117860181	G	A	0.0159046	1006
7	rs147492609	T	C	0.0198807	1006
7	rs117321381	G	A	0.0298211	1006
7	rs2008850	G	T	0.0387674	1006
7	rs10280904	T	C	0.0208748	1006
7	rs146608531	G	A	0.00795229	1006
7	rs140460625	T	A	0.0347913	1006
7	rs10226830	G	A	0.0596421	1006
7	rs28624877	T	A	0.0208748	1006
7	rs112457178	C	A	0.0387674	1006
7	rs117987950	A	C	0.0387674	1006
7	rs13437761	C	T	0.0208748	1006
7	rs13438341	A	C	0.0208748	1006
7	rs28645115	C	T	0.0596421	1006
7	rs10276409	G	T	0.0208748	1006
7	rs113229099	T	C	0.0387674	1006
7	rs10247258	A	T	0.0596421	1006
7	rs12532279	T	G	0.0596421	1006
7	rs75421748	G	T	0.0984095	1006
7	rs117342157	A	G	0.0387674	1006
7	rs13438394	A	G	0.0596421	1006
7	rs13437826	G	A	0.0596421	1006
7	rs13437893	G	A	0.0238569	1006
7	rs77994152	A	G	0.0208748	1006
7	rs35648408	G	C	0.247515	1006
7	rs7779520	G	A	0.027833	1006
7	rs73706916	T	C	0.0596421	1006
7	rs116856968	G	A	0.0347913	1006
7	rs117318147	A	G	0.0387674	1006
7	rs7779623	A	G	0.539761	1006
7	rs10952899	C	A	0.0596421	1006
7	rs6957103	G	C	0.986083	1006
7	rs7350017	G	C	0.0596421	1006
7	rs10251177	C	G	0.0208748	1006
7	rs10225368	A	G	0.0596421	1006
7	rs117897658	G	C	0.0387674	1006
7	rs78011947	A	C	0.0208748	1006
7	rs58733016	A	T	0.0387674	1006
7	rs62489868	G	A	0.0815109	1006
7	rs12532941	G	A	0.0596421	1006
7	rs114164016	G	A	0.0387674	1006
7	rs992422	T	C	0.0596421	1006
7	rs73200332	C	T	0.0894632	1006
7	rs10245617	C	T	0.0208748	1006
7	rs17329661	C	T	0.0387674	1006
7	rs73200333	G	C	0.0666004	1006
7	rs2078998	T	A	0.0387674	1006
7	rs12540032	T	C	0.0596421	1006
7	rs140340194	C	T	0.0387674	1006
7	rs149040276	G	A	0.0228628	1006
7	rs113688778	C	T	0.0387674	1006
7	rs2188828	A	C	0.0596421	1006
7	rs17329751	A	G	0.0387674	1006
7	rs2285649	G	A	0.0596421	1006
7	rs118164934	A	G	0.0258449	1006
7	rs117217285	C	T	0.0387674	1006
7	rs961151	A	G	0.0208748	1006
7	rs117784682	G	A	0.0178926	1006
7	rs111302167	T	A	0.0387674	1006
7	rs9986978	C	T	0.0208748	1006
7	rs62489869	C	G	0.084493	1006
7	rs10238564	T	G	0.0596421	1006
7	rs116764932	C	T	0.0387674	1006
7	rs150000607	C	T	0.0228628	1006
7	rs10226849	G	A	0.0596421	1006
7	rs73706922	C	A	0.0596421	1006
7	rs74536602	T	C	0.0984095	1006
7	rs73200335	G	A	0.0666004	1006
7	rs9655953	G	A	0.0208748	1006
7	rs57392086	A	T	0.0387674	1006
7	rs145180265	A	T	0.0129225	1006
7	rs7793933	C	T	0.537773	1006
7	rs10486999	A	T	0.10338	1006
7	rs1029421	T	C	0.539761	1006
7	rs80158892	A	G	0.0208748	1006
7	rs80092582	A	G	0.0387674	1006
7	rs113629897	G	A	0.0387674	1006
7	rs149559618	G	A	0.0168986	1006
7	rs76769672	A	C	0.026839	1006
7	rs76028916	A	G	0.0258449	1006
7	rs12533477	C	T	0.0596421	1006
7	rs10256319	T	C	0.0208748	1006
7	rs73706924	A	G	0.0586481	1006
7	rs74664880	G	T	0.0298211	1006
7	rs73200338	C	T	0.0397614	1006
7	rs12704370	G	A	0.534791	1006
7	rs117267703	C	T	0.0387674	1006
7	rs74605747	C	T	0.0119284	1006
7	rs10487000	A	G	0.0208748	1006
7	rs10266417	G	C	0.0208748	1006
7	rs10487002	G	A	0.0387674	1006
7	rs17149924	A	T	0.0208748	1006
7	rs17330078	G	C	0.0387674	1006
7	rs9655954	C	T	0.0596421	1006
7	rs28535947	C	A	0.0208748	1006
7	rs73200340	T	A	0.0596421	1006
7	rs138107545	G	A	0.0387674	1006
7	rs6963254	G	A	0.0904573	1006
7	rs34399169	A	T	0.0387674	1006
7	rs10230718	G	A	0.0596421	1006
7	rs117602535	A	G	0.0387674	1006
7	rs10235853	G	T	0.72664	1006
7	rs10235854	G	T	0.0208748	1006
7	rs137981978	A	C	0.0129225	1006
7	rs111304024	T	C	0.0387674	1006
7	rs77445263	C	T	0.0208748	1006
7	rs143488828	G	A	0.0129225	1006
7	rs76609162	C	T	0.0248509	1006
7	rs144245534	C	T	0.0208748	1006
7	rs187388997	A	G	0.0149105	1006
7	rs140999687	A	C	0.0109344	1006
7	rs144918693	G	C	0.0208748	1006
7	rs138634107	T	G	0.0596421	1006
7	rs79726764	A	T	0.0616302	1006
7	rs57037850	T	C	0.0725646	1006
7	rs112558909	C	T	0.0387674	1006
7	rs28437979	A	G	0.0596421	1006
7	rs6948061	T	C	0.0596421	1006
7	rs6966166	C	T	0.534791	1006
7	rs112832702	T	C	0.0387674	1006
7	rs116516551	A	T	0.0208748	1006
7	rs144917502	C	T	0.0367793	1006
7	rs141948691	C	T	0.0198807	1006
7	rs77564521	G	A	0.0596421	1006
7	rs59964059	A	G	0.0367793	1006
7	rs117972611	A	G	0.0367793	1006
7	rs10252990	C	T	0.0576541	1006
7	rs114872135	G	T	0.0367793	1006
7	rs78996140	A	G	0.0377734	1006
7	rs73200343	C	G	0.0377734	1006
7	rs17330210	T	C	0.0984095	1006
7	rs114025711	A	G	0.0367793	1006
7	rs114576994	G	A	0.0367793	1006
7	rs117577624	G	A	0.0258449	1006
7	rs10232457	A	T	0.0576541	1006
7	rs2285647	G	A	0.323062	1006
7	rs10269158	A	G	0.0576541	1006
7	rs17149946	A	G	0.0208748	1006
7	rs10260007	T	C	0.0596421	1006
7	rs10244734	G	A	0.0596421	1006
7	rs111338741	G	A	0.0596421	1006
7	rs78386244	A	T	0.0258449	1006
7	rs28379741	A	G	0.0208748	1006
7	rs13438651	T	C	0.0596421	1006
7	rs17251827	T	G	0.0198807	1006
7	rs78110377	G	T	0.0367793	1006
7	rs17251889	C	G	0.026839	1006
7	rs17149963	C	T	0.0208748	1006
7	rs12532358	A	G	0.0208748	1006
7	rs61216993	T	C	0.0387674	1006
7	rs28449219	T	C	0.0596421	1006
7	rs143222849	C	T	0.0149105	1006
7	rs10276819	G	A	0.0576541	1006
7	rs7794263	A	G	0.0208748	1006
7	rs117410911	C	G	0.0367793	1006
7	rs28375568	C	T	0.0208748	1006
7	rs150511221	T	A	0.00497018	1006
7	rs116798361	G	T	0.0367793	1006
7	rs17336922	C	T	0.0248509	1006
7	rs28642834	A	G	0.0576541	1006
7	rs117153423	G	A	0.0159046	1006
7	rs139213027	T	C	0.0516899	1006
7	rs28449354	T	C	0.0596421	1006
7	rs75122195	C	A	0.0298211	1006
7	rs28537604	A	G	0.0576541	1006
7	rs7798074	C	A	0.0576541	1006
7	rs2040634	G	A	0.0795229	1006
7	rs118084589	C	T	0.0367793	1006
7	rs10237201	G	C	0.0596421	1006
7	rs10237097	C	T	0.0596421	1006
7	rs75329256	T	C	0.0387674	1006
7	rs10215973	A	G	0.0596421	1006
7	rs76640444	T	C	0.0248509	1006
7	rs10215700	T	A	0.0576541	1006
7	rs10216040	A	T	0.0208748	1006
7	rs141812840	G	A	0.0149105	1006
7	rs118124038	A	T	0.0367793	1006
7	rs76535673	G	A	0.0984095	1006
7	rs143946342	G	A	0.0159046	1006
7	rs138393451	T	G	0.00497018	1006
7	rs73200349	C	T	0.0685885	1006
7	rs10245767	C	T	0.0576541	1006
7	rs10278291	A	G	0.0576541	1006
7	rs78335447	T	C	0.0198807	1006
7	rs10268868	T	C	0.0576541	1006
7	rs35970366	G	A	0.235586	1006
7	rs10253864	G	A	0.0208748	1006
7	rs12538627	T	C	0.0198807	1006
7	rs56018503	C	G	0.0705765	1006
7	rs79943609	G	A	0.0228628	1006
7	rs10239908	C	G	0.0576541	1006
7	rs10239922	C	T	0.0596421	1006
7	rs117994091	T	C	0.0387674	1006
7	rs117749168	T	A	0.0159046	1006
7	rs1012577	T	C	0.16004	1006
7	rs75208564	C	T	0.0367793	1006
7	rs117005994	C	T	0.0367793	1006
7	rs7801337	C	T	0.0576541	1006
7	rs113845162	A	C	0.0119284	1006
7	rs118053471	C	G	0.0387674	1006
7	rs59058733	T	G	0.0596421	1006
7	rs139333937	G	A	0.0208748	1006
7	rs117188385	T	C	0.0238569	1006
7	rs79810525	C	G	0.0228628	1006
7	rs117953527	T	C	0.0387674	1006
7	rs73200354	C	G	0.0685885	1006
7	rs111815979	G	A	0.0308151	1006
7	rs9655955	C	G	0.0576541	1006
7	rs6952943	C	A	0.0576541	1006
7	rs79407572	C	G	0.0367793	1006
7	rs10255051	G	A	0.0208748	1006
7	rs76206152	A	G	0.0367793	1006
7	rs113093948	G	A	0.0576541	1006
7	rs142239854	G	A	0.0139165	1006
7	rs77263497	A	G	0.0208748	1006
7	rs74546756	A	G	0.0208748	1006
7	rs117992819	T	A	0.0159046	1006
7	rs112461880	T	C	0.0367793	1006
7	rs77012126	T	G	0.0198807	1006
7	rs35968577	A	G	0.159046	1006
7	rs13238458	G	A	0.0685885	1006
7	rs117811896	T	C	0.0258449	1006
7	rs6955897	G	T	0.0208748	1006
7	rs10246786	A	C	0.0576541	1006
7	rs10225955	C	T	0.0208748	1006
7	rs12669619	T	C	0.0576541	1006
7	rs10249603	T	C	0.0208748	1006
7	rs11982729	G	C	0.0208748	1006
7	rs28627774	G	A	0.0576541	1006
7	rs28546778	C	T	0.0576541	1006
7	rs17150006	G	A	0.0208748	1006
7	rs17150008	C	T	0.0208748	1006
7	rs17150009	T	A	0.0576541	1006
7	rs117885103	A	G	0.026839	1006
7	rs113181589	G	T	0.0367793	1006
7	rs58927827	T	A	0.0367793	1006
7	rs28742881	A	C	0.0208748	1006
7	rs58903931	A	G	0.0367793	1006
7	rs78905882	A	G	0.0238569	1006
7	rs11764107	G	A	0.0576541	1006
7	rs117381214	A	C	0.0357853	1006
7	rs147185113	G	A	0.0367793	1006
7	rs28666506	C	A	0.0208748	1006
7	rs73706950	G	C	0.0576541	1006
7	rs77845209	G	A	0.0238569	1006
7	rs139028376	A	G	0.0139165	1006
7	rs10264991	T	C	0.0208748	1006
7	rs58638862	G	T	0.0576541	1006
7	rs80175733	A	G	0.0208748	1006
7	rs28470575	T	A	0.0208748	1006
7	rs117960773	G	A	0.00695825	1006
7	rs12670575	T	C	0.538767	1006
7	rs146137964	G	A	0.0208748	1006
7	rs79540736	G	A	0.0596421	1006
7	rs79885522	G	A	0.0208748	1006
7	rs59797284	A	T	0.138171	1006
7	rs55663104	G	T	0.145129	1006
7	rs74766406	G	A	0.138171	1006
7	rs80061430	C	G	0.159046	1006
7	rs77939101	T	C	0.159046	1006
7	rs77491588	A	C	0.0675944	1006
7	rs2888597	A	G	0.159046	1006
7	rs6947312	A	C	0.159046	1006
7	rs4728713	T	C	0.16004	1006
7	rs2041049	A	G	0.0208748	1006
7	rs61747462	A	G	0.0168986	1006
7	rs137991524	T	C	0.0586481	1006
7	rs75690702	G	A	0.0208748	1006
7	rs6977687	G	A	0.16004	1006
7	rs10263074	C	G	0.0218688	1006
7	rs10233682	A	G	0.159046	1006
7	rs144133073	C	T	0.0109344	1006
7	rs55644933	G	A	0.138171	1006
7	rs57633298	C	T	0.0377734	1006
7	rs12216611	A	G	0.0377734	1006
7	rs141030304	A	G	0.0377734	1006
7	rs6966264	C	G	0.0238569	1006
7	rs79145883	G	A	0.138171	1006
7	rs12535013	A	C	0.0208748	1006
7	rs146256890	A	G	0.0159046	1006
7	rs79485113	G	C	0.0238569	1006
7	rs142720280	C	T	0.0228628	1006
7	rs141275488	G	C	0.0228628	1006
7	rs2158929	C	T	0.137177	1006
7	rs146061106	C	T	0.0377734	1006
7	rs2888596	A	T	0.137177	1006
7	rs10244688	G	A	0.138171	1006
7	rs2888595	C	T	0.138171	1006
7	rs34683441	A	G	0.138171	1006
7	rs112992388	T	C	0.0238569	1006
7	rs117470447	C	T	0.0377734	1006
7	rs116397499	G	A	0.137177	1006
7	rs117190013	A	G	0.0377734	1006
7	rs117518793	G	A	0.0238569	1006
7	rs6962599	C	T	0.0149105	1006
7	rs58343766	C	A	0.0377734	1006
7	rs142113247	C	T	0.0208748	1006
7	rs6967901	A	T	0.137177	1006
7	rs371764398	C	T	0.028827	1006
7	rs2279541	G	C	0.138171	1006
7	rs10239100	A	C	0.138171	1006
7	rs2279542	C	G	0.522863	1006
7	rs73200358	G	A	0.0685885	1006
7	rs10272874	G	C	0.138171	1006
7	rs75132352	T	C	0.0497018	1006
7	rs60226471	T	G	0.0248509	1006
7	rs10952901	T	A	0.139165	1006
7	rs12668711	G	T	0.139165	1006
7	rs80281962	A	G	0.0974155	1006
7	rs151045177	A	C	0.0119284	1006
7	rs55966010	G	A	0.137177	1006
7	rs470	G	A	0.986083	1006
7	rs2299189	C	T	0.134195	1006
7	rs10952902	A	G	0.130219	1006
7	rs17252755	C	T	0.104374	1006
7	rs12019361	G	A	0.0705765	1006
7	rs28376469	A	G	0.487078	1006
7	rs1637507	A	G	0.684891	1006
7	rs73200363	T	C	0.0417495	1006
7	rs2299190	T	C	0.517893	1006
7	rs1637506	C	A	0.558648	1006
7	rs10952903	G	C	0.0198807	1006
7	rs6465124	A	C	0.560636	1006
7	rs1637505	C	T	0.55666	1006
7	rs111504211	G	T	0.0377734	1006
7	rs34221278	G	T	0.406561	1006
7	rs1637504	T	C	0.558648	1006
7	rs1623535	T	C	0.558648	1006
7	rs1637503	A	G	0.558648	1006
7	rs1637502	C	G	0.558648	1006
7	rs75824470	T	C	0.0467197	1006
7	rs1637501	T	C	0.0109344	1006
7	rs1637500	T	G	0.532803	1006
7	rs17337831	C	A	0.0576541	1006
7	rs1688901	G	C	0.560636	1006
7	rs1688902	G	C	0.56163	1006
7	rs1637499	T	C	0.56163	1006
7	rs1637498	T	C	0.560636	1006
7	rs79253546	G	C	0.055666	1006
7	rs1637497	G	C	0.56163	1006
7	rs1637496	G	A	0.56163	1006
7	rs182621910	T	C	0.109344	1006
7	rs4728718	G	C	0.56163	1006
7	rs150784320	T	A	0.0308151	1006
7	rs149184946	A	G	0.56163	1006
7	rs71570594	A	G	0.117296	1006
7	rs1688886	G	A	0.56163	1006
7	rs1637495	C	T	0.533797	1006
7	rs149385940	C	T	0.0109344	1006
7	rs1688887	C	G	0.56163	1006
7	rs116645798	G	A	0.0228628	1006
7	rs1637494	T	C	0.531809	1006
7	rs1688888	C	T	0.559642	1006
7	rs1688890	C	T	0.560636	1006
7	rs1688891	A	G	0.560636	1006
7	rs150393508	T	G	0.0228628	1006
7	rs2299194	G	T	0.027833	1006
7	rs34925064	C	G	0.408549	1006
7	rs1637492	A	G	0.533797	1006
7	rs182005489	C	T	0.0308151	1006
7	rs1637489	G	A	0.56163	1006
7	rs1688893	C	T	0.56163	1006
7	rs12704380	T	C	0.560636	1006
7	rs12704381	C	T	0.56163	1006
7	rs1688895	T	G	0.56163	1006
7	rs74549966	T	C	0.0258449	1006
7	rs1629569	C	T	0.56163	1006
7	rs1631368	G	A	0.560636	1006
7	rs1688896	T	G	0.56163	1006
7	rs1688897	A	G	0.56163	1006
7	rs1637488	G	A	0.56163	1006
7	rs1637487	G	A	0.56163	1006
7	rs35844181	C	A	0.333002	1006
7	rs1637511	T	C	0.472167	1006
7	rs189846843	A	T	0.00894632	1006
7	rs1688899	T	C	0.55666	1006
7	rs2021741	A	G	0.555666	1006
7	rs1637509	T	G	0.472167	1006
7	rs1637508	G	A	0.555666	1006
7	rs73202304	A	G	0.0745527	1006
7	rs77581200	G	A	0.0228628	1006
7	rs118089036	A	G	0.0258449	1006
7	rs12538351	A	G	0.083499	1006
7	rs140448385	G	C	0.0198807	1006
7	rs1637490	A	G	0.471173	1006
7	rs1613737	T	C	0.555666	1006
7	rs76419855	T	A	0.0149105	1006
7	rs73202312	A	G	0.083499	1006
7	rs1201841	T	C	0.0516899	1006
7	rs2022160	A	G	0.444334	1006
7	rs2282948	T	C	0.445328	1006
7	rs2282949	T	C	0.445328	1006
7	rs2282950	C	A	0.083499	1006
7	rs2023533	G	A	0.44334	1006
7	rs2237539	C	T	0.083499	1006
7	rs34545132	T	C	0.083499	1006
7	rs142013485	A	C	0.027833	1006
7	rs2108088	T	G	0.00894632	1006
7	rs2108087	C	G	0.444334	1006
7	rs76969953	G	A	0.0218688	1006
7	rs10249015	A	C	0.444334	1006
7	rs117191997	C	A	0.0228628	1006
7	rs11773839	C	T	0.0467197	1006
7	rs9689976	G	A	0.527833	1006
7	rs146555202	C	T	0.0139165	1006
7	rs2158766	T	C	0.444334	1006
7	rs2022163	T	C	0.444334	1006
7	rs2022164	G	A	0.444334	1006
7	rs11972409	T	C	0.44334	1006
7	rs56160917	C	T	0.445328	1006
7	rs73202325	G	C	0.0427435	1006
7	rs73202327	C	T	0.0745527	1006
7	rs141697101	G	T	0.0238569	1006
7	rs10235694	C	A	0.447316	1006
7	rs9649105	A	T	0.446322	1006
7	rs117664391	A	G	0.027833	1006
7	rs149846996	T	A	0.0616302	1006
7	rs10435249	A	T	0.138171	1006
7	rs10435250	A	G	0.445328	1006
7	rs2022555	G	C	0.445328	1006
7	rs117562286	A	G	0.0129225	1006
7	rs140857506	T	C	0.00596421	1006
7	rs1201839	C	A	0.590457	1006
7	rs10279940	A	G	0.446322	1006
7	rs145580539	G	A	0.027833	1006
7	rs10952906	A	T	0.445328	1006
7	rs11770982	T	G	0.445328	1006
7	rs138525061	G	T	0.0198807	1006
7	rs2079423	T	C	0.446322	1006
7	rs2079422	G	A	0.445328	1006
7	rs2097917	T	A	0.445328	1006
7	rs2373487	A	G	0.446322	1006
7	rs117690880	C	T	0.0347913	1006
7	rs12669586	T	G	0.446322	1006
7	rs139314412	C	G	0.0119284	1006
7	rs9641021	C	T	0.447316	1006
7	rs17254173	C	T	0.0198807	1006
7	rs78184612	A	G	0.0576541	1006
7	rs76317380	C	T	0.0437376	1006
7	rs6964758	T	G	0.317097	1006
7	rs10241669	G	A	0.445328	1006
7	rs9641022	G	C	0.446322	1006
7	rs2024019	C	T	0.457256	1006
7	rs10279744	A	G	0.459245	1006
7	rs2024018	G	T	0.457256	1006
7	rs73202335	A	T	0.0576541	1006
7	rs7802934	C	G	0.457256	1006
7	rs75242009	T	A	0.0149105	1006
7	rs138022635	A	T	0.0298211	1006
7	rs10266440	G	A	0.445328	1006
7	rs112739903	G	A	0.303181	1006
7	rs10282572	T	C	0.446322	1006
7	rs60069756	G	C	0.446322	1006
7	rs2373486	G	A	0.445328	1006
7	rs117059954	A	G	0.00894632	1006
7	rs7801432	A	G	0.083499	1006
7	rs56897831	G	A	0.445328	1006
7	rs73202341	A	C	0.0347913	1006
7	rs17150161	G	A	0.445328	1006
7	rs6465127	T	C	0.447316	1006
7	rs7811272	C	T	0.00397614	1006
7	rs76832117	T	C	0.00894632	1006
7	rs59135798	A	G	0.446322	1006
7	rs4728725	G	A	0.595427	1006
7	rs10435251	A	T	0.470179	1006
7	rs74386006	C	T	0.00497018	1006
7	rs2282951	T	G	0.471173	1006
7	rs17339594	T	A	0.0208748	1006
7	rs13245672	A	G	0.115308	1006
7	rs62486383	C	G	0.471173	1006
7	rs56050913	G	T	0.470179	1006
7	rs58850563	T	C	0.471173	1006
7	rs12671587	T	C	0.406561	1006
7	rs17150179	A	G	0.026839	1006
7	rs6958024	T	G	0.406561	1006
7	rs117849664	C	T	0.0208748	1006
7	rs73706963	T	A	0.05666	1006
7	rs56399147	A	G	0.405567	1006
7	rs55637099	C	A	0.405567	1006
7	rs7777040	A	T	0.405567	1006
7	rs144561653	T	C	0.0188867	1006
7	rs111630261	C	T	0.0198807	1006
7	rs2282952	A	G	0.05666	1006
7	rs2282953	C	G	0.05666	1006
7	rs6955194	A	T	0.463221	1006
7	rs2282954	G	A	0.297217	1006
7	rs2282955	C	A	0.405567	1006
7	rs36094117	T	G	0.107356	1006
7	rs12670301	G	A	0.463221	1006
7	rs7799148	G	C	0.405567	1006
7	rs17339970	T	C	0.405567	1006
7	rs10228892	A	C	0.05666	1006
7	rs5885611	C	T	0.405567	1006
7	rs4442059	G	A	0.405567	1006
7	rs111428945	G	A	0.0248509	1006
7	rs117846695	G	A	0.0437376	1006
7	rs7782624	C	T	0.0298211	1006
7	rs145605233	G	A	0.0159046	1006
7	rs117952485	C	T	0.0437376	1006
7	rs7780245	T	C	0.05666	1006
7	rs149290724	C	T	0.0159046	1006
7	rs545709262	A	C	0.0159046	1006
7	rs10464570	G	T	0.406561	1006
7	rs10464571	C	T	0.406561	1006
7	rs62486389	A	G	0.302187	1006
7	rs183342289	C	T	0.0129225	1006
7	rs62486407	T	C	0.405567	1006
7	rs141222773	A	G	0.05666	1006
7	rs62486409	G	A	0.405567	1006
7	rs11772873	C	T	0.405567	1006
7	rs74988745	G	T	0.026839	1006
7	rs6964103	G	A	0.463221	1006
7	rs16885885	C	G	0.05666	1006
7	rs73202359	C	G	0.0636183	1006
7	rs6968026	A	G	0.463221	1006
7	rs12539024	G	A	0.05666	1006
7	rs6951172	C	T	0.463221	1006
7	rs117722718	G	A	0.0139165	1006
7	rs6971348	T	C	0.463221	1006
7	rs12673545	C	T	0.405567	1006
7	rs4728731	C	T	0.405567	1006
7	rs917205	G	A	0.05666	1006
7	rs4727151	A	G	0.463221	1006
7	rs77534830	C	T	0.0328032	1006
7	rs17150205	G	A	0.05666	1006
7	rs9632709	T	C	0.464215	1006
7	rs6954770	T	A	0.05666	1006
7	rs10234048	C	T	0.463221	1006
7	rs10234412	C	T	0.464215	1006
7	rs35969501	C	T	0.027833	1006
7	rs2237540	C	T	0.464215	1006
7	rs12537586	A	T	0.4334	1006
7	rs10238083	G	A	0.0298211	1006
7	rs2097918	G	T	0.432406	1006
7	rs10952910	G	A	0.462227	1006
7	rs114736028	G	A	0.0308151	1006
7	rs2282956	C	A	0.432406	1006
7	rs2282957	G	T	0.463221	1006
7	rs12535312	G	A	0.4334	1006
7	rs12535365	G	A	0.434394	1006
7	rs76462560	A	G	0.026839	1006
7	rs10262528	A	G	0.0308151	1006
7	rs35532369	A	G	0.0427435	1006
7	rs4727152	A	C	0.492048	1006
7	rs117044355	G	A	0.0139165	1006
7	rs7792853	G	A	0.418489	1006
7	rs7793051	C	A	0.492048	1006
7	rs7793308	G	C	0.418489	1006
7	rs17255672	G	C	0.0258449	1006
7	rs10081280	G	C	0.0308151	1006
7	rs73202378	T	C	0.0149105	1006
7	rs11767113	C	G	0.307157	1006
7	rs17150232	A	G	0.0427435	1006
7	rs2237541	C	T	0.418489	1006
7	rs77735190	G	A	0.00695825	1006
7	rs57000676	G	A	0.0308151	1006
7	rs10227241	T	C	0.492048	1006
7	rs12704383	G	C	0.0427435	1006
7	rs3753103	C	T	0.418489	1006
7	rs13234177	T	C	0.0427435	1006
7	rs3753106	G	A	0.492048	1006
7	rs34957515	A	G	0.0437376	1006
7	rs10276334	T	C	0.982107	1006
7	rs10276578	T	C	0.764414	1006
7	rs11768853	G	A	0.418489	1006
7	rs117466771	C	T	0.0248509	1006
7	rs726329	G	A	0.0437376	1006
7	rs726328	T	C	0.493042	1006
7	rs13234922	A	G	0.0427435	1006
7	rs60532086	G	A	0.0308151	1006
7	rs73202393	A	C	0.0924453	1006
7	rs191209636	G	C	0.0248509	1006
7	rs10952911	A	G	0.492048	1006
7	rs11770825	G	A	0.492048	1006
7	rs2299198	C	A	0.418489	1006
7	rs2299199	G	C	0.461233	1006
7	rs6957754	C	T	0.418489	1006
7	rs146749495	A	G	0.0218688	1006
7	rs13230365	T	C	0.0427435	1006
7	rs12540117	G	A	0.461233	1006
7	rs10281274	C	T	0.587475	1006
7	rs79851764	A	G	0.0308151	1006
7	rs77544291	G	A	0.026839	1006
```
