## Supplementary material for "Characterization of shared and ancestry-specific signals driving complex traits using multi-ancestry fine-mapping": s1_ref.bim

```
7	rs35387208	0	85903417	A	G
7	rs58164877	0	85904465	T	C
7	rs2708542	0	85904474	G	A
7	rs114399700	0	85905293	A	G
7	rs62471129	0	85906672	A	C
7	rs73195238	0	85906804	A	G
7	rs1860774	0	85907451	A	C
7	rs6465053	0	85907742	T	A
7	rs62471130	0	85907895	T	C
7	rs12536332	0	85908678	C	G
7	rs7789376	0	85909236	T	C
7	rs7806821	0	85909601	C	T
7	rs117275990	0	85909634	G	T
7	rs76888830	0	85909666	G	T
7	rs6966204	0	85910838	T	C
7	rs117834987	0	85910913	G	A
7	rs13234946	0	85911047	A	T
7	rs2708550	0	85911180	T	C
7	rs13222675	0	85911421	T	C
7	rs62471131	0	85911625	G	A
7	rs2708553	0	85913762	T	C
7	rs116949897	0	85914199	G	A
7	rs11773616	0	85914288	C	T
7	rs113782337	0	85914586	G	A
7	rs2109832	0	85914973	A	T
7	rs140962058	0	85915609	G	A
7	rs143790749	0	85916231	T	G
7	rs2708557	0	85916255	A	G
7	rs62471156	0	85916590	A	G
7	rs2536222	0	85916943	C	A
7	rs62471157	0	85917352	T	C
7	rs34318197	0	85917672	C	T
7	rs2536224	0	85918227	A	T
7	rs2536225	0	85918229	C	G
7	rs73195256	0	85919167	A	T
7	rs73386173	0	85919281	C	T
7	rs35042687	0	85920125	C	T
7	rs75921316	0	85920752	G	A
7	rs2536229	0	85921389	G	A
7	rs2536232	0	85922238	G	A
7	rs13230263	0	85922269	G	C
7	rs2536233	0	85923078	C	G
7	rs35196625	0	85923501	G	A
7	rs2536234	0	85923703	T	C
7	rs7802142	0	85923787	T	A
7	rs7783535	0	85923959	G	C
7	rs13237988	0	85924492	A	G
7	rs2536237	0	85925407	A	G
7	rs7785485	0	85925892	T	A
7	rs7807557	0	85926851	G	A
7	rs2041511	0	85927182	T	G
7	rs12704237	0	85928048	T	C
7	rs141824929	0	85928165	G	A
7	rs1860776	0	85928712	G	A
7	rs2888502	0	85929056	C	T
7	rs13223730	0	85929226	T	C
7	rs10487048	0	85930401	A	T
7	rs13244235	0	85931065	G	C
7	rs151072828	0	85931277	T	C
7	rs1860779	0	85932735	C	T
7	rs12704238	0	85933279	T	C
7	rs12532048	0	85934281	A	G
7	rs62473260	0	85934287	T	G
7	rs12537808	0	85934790	C	T
7	rs35698845	0	85934923	A	C
7	rs13232512	0	85935270	C	G
7	rs36102301	0	85935500	C	G
7	rs36077422	0	85936278	A	G
7	rs2908014	0	85936461	T	C
7	rs2908015	0	85936559	C	T
7	rs2908016	0	85936645	C	T
7	rs6958630	0	85936702	C	T
7	rs34921412	0	85937248	T	C
7	rs7779174	0	85937295	T	A
7	rs7796001	0	85937346	A	C
7	rs17227358	0	85937352	T	C
7	rs138362536	0	85938060	T	C
7	rs73195273	0	85938140	T	C
7	rs11767791	0	85938600	C	T
7	rs146944125	0	85939151	A	G
7	rs13231057	0	85939864	G	C
7	rs78579785	0	85939928	A	G
7	rs12537644	0	85939933	G	A
7	rs2708569	0	85940035	G	A
7	rs79634190	0	85940777	C	T
7	rs35597762	0	85940844	T	C
7	rs141984418	0	85941070	A	T
7	rs67627340	0	85941142	T	A
7	rs62473292	0	85941430	C	A
7	rs2708570	0	85943701	T	G
7	rs11984052	0	85943950	C	A
7	rs2159734	0	85944547	C	G
7	rs6963410	0	85944686	A	G
7	rs12704246	0	85946478	A	T
7	rs1978266	0	85947103	T	C
7	rs7784077	0	85947368	A	G
7	rs2536242	0	85948420	C	T
7	rs12532751	0	85948905	T	C
7	rs6961940	0	85949533	G	T
7	rs6961532	0	85949545	A	G
7	rs17227610	0	85949670	T	G
7	rs79683928	0	85949837	A	G
7	rs2708573	0	85950620	T	C
7	rs6977312	0	85952083	G	A
7	rs7778609	0	85953268	C	T
7	rs2536243	0	85953393	C	G
7	rs62473294	0	85953768	A	G
7	rs6949408	0	85953997	A	T
7	rs73199406	0	85954134	A	C
7	rs4728631	0	85954344	G	A
7	rs76094199	0	85955357	T	C
7	rs62473295	0	85955498	G	A
7	rs10243581	0	85955962	T	C
7	rs2536246	0	85956237	T	A
7	rs11971934	0	85956432	G	T
7	rs10232442	0	85957336	C	A
7	rs35217914	0	85957390	A	G
7	rs35958937	0	85957700	A	G
7	rs10265308	0	85957848	A	G
7	rs2708574	0	85957876	C	A
7	rs111334551	0	85957918	G	A
7	rs2708575	0	85959092	T	C
7	rs62473299	0	85959133	C	T
7	rs10241008	0	85959422	C	T
7	rs56076245	0	85959964	G	A
7	rs4727122	0	85960008	G	A
7	rs2708577	0	85960118	T	C
7	rs73199419	0	85960120	C	T
7	rs34886965	0	85961074	G	T
7	rs35604679	0	85961260	G	A
7	rs146848024	0	85961329	T	A
7	rs74586734	0	85961540	A	T
7	rs13234978	0	85962008	T	C
7	rs75690579	0	85962169	C	G
7	rs13220966	0	85962426	A	G
7	rs11767843	0	85962908	C	T
7	rs147074637	0	85963583	C	T
7	rs12670917	0	85963604	G	C
7	rs138385613	0	85963996	A	G
7	rs12673599	0	85964034	T	C
7	rs13228219	0	85964066	C	A
7	rs56000714	0	85964252	A	T
7	rs117474159	0	85964631	C	T
7	rs10265550	0	85964990	G	A
7	rs12154370	0	85966813	C	T
7	rs10231286	0	85967146	C	T
7	rs76536681	0	85967295	A	G
7	rs12111937	0	85967326	C	G
7	rs10232084	0	85967680	G	C
7	rs6465059	0	85967778	G	A
7	rs4577889	0	85968518	T	C
7	rs10240297	0	85969536	G	C
7	rs13236004	0	85969584	C	T
7	rs148886867	0	85971525	C	A
7	rs144612290	0	85973371	T	C
7	rs34221657	0	85975460	C	T
7	rs12540580	0	85975566	T	A
7	rs12532658	0	85975719	A	G
7	rs6962401	0	85975763	T	A
7	rs2373207	0	85976321	G	A
7	rs4440556	0	85976438	T	C
7	rs9640570	0	85976944	T	C
7	rs2373208	0	85977056	C	T
7	rs2373209	0	85977527	A	C
7	rs11978015	0	85977972	G	A
7	rs6971496	0	85978823	A	T
7	rs28408708	0	85979004	T	C
7	rs138754789	0	85979064	G	A
7	rs7804971	0	85979209	G	A
7	rs56254305	0	85980107	C	T
7	rs10263406	0	85980279	C	G
7	rs76321024	0	85981156	G	A
7	rs12533153	0	85981588	A	G
7	rs35222702	0	85981600	A	C
7	rs2373210	0	85982270	G	T
7	rs2373211	0	85983415	G	C
7	rs8180789	0	85984039	C	A
7	rs79728644	0	85984882	T	C
7	rs2373212	0	85984884	C	A
7	rs186245724	0	85985072	T	C
7	rs13222370	0	85985372	A	G
7	rs13232855	0	85985974	G	A
7	rs9886055	0	85986046	A	T
7	rs2192390	0	85986442	T	C
7	rs2192394	0	85986624	A	G
7	rs2192395	0	85986626	A	G
7	rs13233503	0	85986679	C	T
7	rs7781999	0	85986935	A	T
7	rs13224382	0	85987562	T	A
7	rs13224464	0	85987609	T	A
7	rs11982663	0	85988492	C	T
7	rs75298021	0	85988572	G	A
7	rs6959812	0	85989088	G	A
7	rs12674012	0	85989621	G	T
7	rs10239212	0	85989823	T	C
7	rs141197625	0	85990049	G	A
7	rs2373213	0	85990327	G	A
7	rs13221299	0	85990350	A	G
7	rs9969120	0	85990367	G	A
7	rs36104099	0	85990936	T	C
7	rs28869926	0	85990947	C	T
7	rs140086770	0	85991228	A	G
7	rs2215822	0	85991346	A	G
7	rs73199451	0	85991398	G	A
7	rs7458833	0	85991882	C	A
7	rs13228795	0	85992026	G	A
7	rs35031876	0	85992331	C	A
7	rs4728632	0	85992547	G	A
7	rs2373214	0	85992822	A	G
7	rs7776912	0	85993122	A	C
7	rs78769566	0	85993465	G	A
7	rs62473330	0	85993624	G	A
7	rs10266595	0	85993721	A	T
7	rs79170523	0	85993769	C	T
7	rs4236502	0	85994103	A	C
7	rs77659353	0	85994210	T	C
7	rs1320792	0	85994247	A	T
7	rs9886133	0	85994965	C	A
7	rs62473331	0	85994986	A	C
7	rs1980399	0	85995030	T	A
7	rs9886249	0	85995033	T	A
7	rs62473332	0	85995587	A	G
7	rs2037881	0	85995835	G	A
7	rs13241849	0	85997058	T	G
7	rs7789479	0	85997165	T	G
7	rs10231381	0	85997176	G	A
7	rs12669356	0	85997427	T	G
7	rs62473333	0	85997484	T	A
7	rs12704250	0	85997624	G	C
7	rs77288671	0	85998245	T	C
7	rs13246141	0	85998460	T	C
7	rs7795160	0	85998498	T	G
7	rs151079155	0	85998650	T	C
7	rs4728633	0	85999227	G	C
7	rs74908419	0	85999552	T	C
7	rs117909224	0	85999770	A	G
7	rs13239748	0	86000763	A	C
7	rs111387718	0	86000948	G	C
7	rs1919890	0	86001398	T	C
7	rs2373215	0	86002020	G	T
7	rs2373216	0	86002208	G	A
7	rs2373217	0	86002254	C	G
7	rs10952877	0	86002519	T	C
7	rs62471664	0	86002651	T	G
7	rs9655941	0	86002892	G	A
7	rs1554888	0	86003885	C	T
7	rs140700865	0	86004176	T	C
7	rs62471665	0	86004735	G	A
7	rs112280001	0	86005187	T	G
7	rs112900959	0	86005726	A	G
7	rs34058338	0	86006052	C	T
7	rs57269993	0	86006083	G	A
7	rs55786201	0	86006146	A	G
7	rs4521690	0	86006535	A	G
7	rs57836456	0	86006540	A	T
7	rs36199467	0	86006595	A	G
7	rs2080187	0	86006673	C	G
7	rs62471667	0	86006783	G	A
7	rs150178154	0	86007199	C	T
7	rs75009614	0	86007301	G	A
7	rs6948295	0	86007852	T	C
7	rs6465061	0	86008178	A	C
7	rs145469912	0	86008267	T	C
7	rs6465062	0	86008433	T	C
7	rs7799934	0	86008458	C	G
7	rs145251220	0	86008889	A	G
7	rs187501660	0	86010028	A	C
7	rs4470941	0	86010807	A	G
7	rs6465063	0	86010810	G	T
7	rs73199480	0	86011218	T	C
7	rs148903409	0	86011453	G	A
7	rs34200670	0	86012140	T	C
7	rs1406680	0	86012338	A	T
7	rs1406681	0	86012395	T	C
7	rs9655942	0	86012581	G	C
7	rs111540857	0	86012950	G	A
7	rs76331609	0	86013089	T	G
7	rs35288716	0	86013093	A	C
7	rs7789279	0	86013253	G	T
7	rs36066826	0	86013891	G	T
7	rs35414561	0	86014040	A	G
7	rs73199486	0	86014114	A	G
7	rs113735751	0	86015330	A	G
7	rs1406683	0	86016178	C	T
7	rs1861069	0	86017391	A	G
7	rs1590156	0	86017458	T	C
7	rs1997378	0	86017705	T	C
7	rs7787158	0	86017833	G	A
7	rs2098292	0	86018119	G	T
7	rs1320786	0	86018255	C	T
7	rs10278387	0	86018807	C	T
7	rs10235241	0	86019034	T	C
7	rs73199490	0	86019701	T	A
7	rs6465066	0	86019978	A	G
7	rs62471674	0	86020214	A	G
7	rs2192396	0	86020243	A	G
7	rs62471675	0	86020260	G	C
7	rs7455657	0	86020566	T	C
7	rs2373218	0	86021267	A	C
7	rs2888520	0	86021354	C	T
7	rs3953455	0	86021465	G	C
7	rs10952879	0	86021505	A	T
7	rs3857782	0	86022145	A	G
7	rs4728634	0	86022295	G	C
7	rs4728635	0	86022343	A	G
7	rs62471676	0	86022549	G	A
7	rs3903590	0	86022840	G	T
7	rs3843536	0	86022970	C	A
7	rs6967852	0	86023854	T	C
7	rs7801186	0	86024218	T	C
7	rs17160796	0	86024622	T	C
7	rs10245158	0	86025252	G	T
7	rs10245075	0	86025358	C	G
7	rs17160798	0	86025636	A	G
7	rs181750865	0	86025702	G	T
7	rs7806932	0	86025756	T	C
7	rs10242995	0	86026526	T	C
7	rs10230925	0	86027044	C	T
7	rs79944116	0	86027395	C	G
7	rs79389406	0	86028309	C	A
7	rs11978129	0	86029525	T	C
7	rs35866373	0	86029631	T	C
7	rs2037883	0	86031619	C	A
7	rs144184284	0	86031786	G	A
7	rs6963316	0	86032415	C	T
7	rs6967768	0	86032891	C	T
7	rs12704253	0	86033000	G	T
7	rs12704254	0	86033041	T	C
7	rs117972247	0	86033516	T	C
7	rs10256688	0	86033694	C	T
7	rs79224931	0	86034613	T	A
7	rs13242157	0	86034640	T	C
7	rs7810452	0	86034853	C	G
7	rs76024400	0	86035472	C	A
7	rs10215849	0	86035963	T	A
7	rs12669276	0	86036006	G	A
7	rs73211013	0	86036277	G	A
7	rs10215459	0	86036290	G	A
7	rs1320781	0	86036437	C	T
7	rs1320780	0	86036570	C	T
7	rs7790333	0	86036774	G	C
7	rs2373219	0	86037161	G	A
7	rs7777923	0	86037533	T	C
7	rs62471707	0	86038243	C	T
7	rs1534757	0	86038257	C	T
7	rs2110389	0	86039111	A	G
7	rs36060942	0	86039219	C	T
7	rs1554887	0	86039576	T	C
7	rs71562720	0	86039887	A	C
7	rs1554886	0	86039947	T	C
7	rs73211021	0	86040061	G	A
7	rs67249963	0	86040564	T	C
7	rs11773166	0	86040733	T	C
7	rs1861070	0	86040815	T	C
7	rs1861071	0	86040858	G	A
7	rs7797414	0	86040994	T	C
7	rs13234612	0	86041665	G	A
7	rs1881810	0	86041699	C	T
7	rs7783883	0	86042130	G	A
7	rs7783556	0	86042162	A	C
7	rs4015937	0	86042393	A	C
7	rs143853631	0	86043047	C	A
7	rs117919954	0	86043952	T	C
7	rs1554889	0	86044499	G	A
7	rs6961850	0	86044730	C	A
7	rs6965658	0	86044793	C	G
7	rs10254008	0	86044843	A	C
7	rs6465067	0	86044936	A	G
7	rs1320772	0	86045196	C	T
7	rs1320773	0	86045366	A	G
7	rs1320774	0	86045475	G	T
7	rs35996398	0	86045535	T	C
7	rs1320775	0	86045755	C	T
7	rs117323250	0	86045837	A	T
7	rs56162424	0	86045930	G	C
7	rs36031879	0	86046002	T	A
7	rs1919881	0	86046364	T	C
7	rs66501722	0	86046452	C	T
7	rs1919882	0	86046578	A	G
7	rs2215823	0	86046701	G	A
7	rs28539578	0	86046905	C	A
7	rs7781835	0	86046924	C	T
7	rs7801093	0	86047014	T	C
7	rs2037882	0	86047038	T	A
7	rs1320776	0	86047481	G	A
7	rs1320777	0	86048676	T	C
7	rs1320778	0	86048753	G	T
7	rs6960218	0	86049695	C	T
7	rs28480066	0	86050044	G	A
7	rs951345	0	86050097	T	C
7	rs10223896	0	86050161	C	T
7	rs13221263	0	86050398	C	A
7	rs73706176	0	86051998	C	G
7	rs74363472	0	86052431	A	C
7	rs41347647	0	86052998	G	C
7	rs1320787	0	86053478	T	C
7	rs1358685	0	86054129	G	A
7	rs1358686	0	86054343	G	A
7	rs34121664	0	86055462	G	A
7	rs13362864	0	86055779	A	T
7	rs7458067	0	86056085	C	T
7	rs10246547	0	86057091	T	C
7	rs35344736	0	86057359	C	T
7	rs2215824	0	86057395	A	G
7	rs34326595	0	86057673	C	G
7	rs13340491	0	86057725	G	A
7	rs10952880	0	86058029	C	G
7	rs10155879	0	86058387	G	A
7	rs10235845	0	86058760	C	T
7	rs79005239	0	86059647	T	C
7	rs10239986	0	86059778	C	T
7	rs76761784	0	86060456	C	T
7	rs118117208	0	86061575	G	A
7	rs1919887	0	86061998	C	T
7	rs7795971	0	86062395	C	T
7	rs10255670	0	86062856	G	T
7	rs79336058	0	86063220	G	A
7	rs12670662	0	86063239	G	T
7	rs9649094	0	86063296	C	A
7	rs149557874	0	86064381	G	A
7	rs35634426	0	86064462	C	A
7	rs55662368	0	86064977	G	T
7	rs6978758	0	86065086	C	T
7	rs13230895	0	86065090	C	A
7	rs6961270	0	86065287	T	C
7	rs2110390	0	86065385	T	A
7	rs4236503	0	86066182	A	C
7	rs117929214	0	86066506	A	G
7	rs2037876	0	86066602	G	A
7	rs2037877	0	86066709	C	T
7	rs7805535	0	86067427	G	T
7	rs6977691	0	86067827	G	A
7	rs6959901	0	86068047	T	C
7	rs78339217	0	86068249	T	A
7	rs35811683	0	86068412	A	G
7	rs34049536	0	86068992	T	A
7	rs2037878	0	86069022	T	C
7	rs1406687	0	86069512	C	G
7	rs10239007	0	86069781	C	T
7	rs62471715	0	86069911	G	A
7	rs141997378	0	86069916	G	C
7	rs10271706	0	86070029	A	C
7	rs10257829	0	86070033	T	C
7	rs11764560	0	86070097	C	T
7	rs142066143	0	86070282	G	A
7	rs112044562	0	86070502	T	C
7	rs6465069	0	86070587	G	T
7	rs6465070	0	86070764	A	G
7	rs1406688	0	86071399	C	G
7	rs1406689	0	86071562	C	T
7	rs13245412	0	86071970	C	T
7	rs78384787	0	86072265	G	A
7	rs1881816	0	86072295	A	C
7	rs1881817	0	86072337	A	G
7	rs1881818	0	86072448	G	T
7	rs6465071	0	86072778	T	C
7	rs6465072	0	86072784	T	C
7	rs7799754	0	86073150	G	A
7	rs10215687	0	86073389	G	A
7	rs13222899	0	86073398	G	A
7	rs113970552	0	86073449	T	G
7	rs2110391	0	86074295	A	G
7	rs80045750	0	86074524	A	T
7	rs147593834	0	86074851	A	G
7	rs35709725	0	86075082	A	G
7	rs11762479	0	86075190	A	T
7	rs75746069	0	86075302	C	T
7	rs11762542	0	86075414	A	G
7	rs75710402	0	86075675	T	A
7	rs76488630	0	86075820	T	C
7	rs6974189	0	86075894	T	C
7	rs80154038	0	86076026	A	G
7	rs10274818	0	86076084	A	C
7	rs10245643	0	86076116	G	A
7	rs10245429	0	86076170	C	T
7	rs10261040	0	86076189	T	G
7	rs10245890	0	86076321	G	A
7	rs146873921	0	86076971	G	C
7	rs12704255	0	86077200	T	C
7	rs12334239	0	86077499	A	G
7	rs7781502	0	86078477	T	G
7	rs1534756	0	86079259	C	G
7	rs79768597	0	86079260	C	T
7	rs1534755	0	86079467	A	G
7	rs149576268	0	86079522	C	T
7	rs1534754	0	86079570	A	G
7	rs10277584	0	86079984	T	C
7	rs10232561	0	86080270	A	G
7	rs73200578	0	86080436	T	G
7	rs35580930	0	86081043	A	C
7	rs34779347	0	86081342	T	G
7	rs185945165	0	86081457	A	G
7	rs77279103	0	86081833	G	A
7	rs956030	0	86081848	T	C
7	rs76474758	0	86082177	A	G
7	rs10270887	0	86082556	C	T
7	rs78406563	0	86082599	C	A
7	rs35301325	0	86082720	A	G
7	rs34475039	0	86082816	G	A
7	rs56030889	0	86083190	C	T
7	rs35116656	0	86083280	A	G
7	rs66845392	0	86083395	T	A
7	rs12704257	0	86084360	A	G
7	rs1320790	0	86084369	G	A
7	rs12704258	0	86084378	A	C
7	rs35446938	0	86084943	T	A
7	rs6946717	0	86085024	T	C
7	rs6465073	0	86085263	A	T
7	rs7798045	0	86085473	C	T
7	rs1406690	0	86085477	G	C
7	rs12540515	0	86085893	T	C
7	rs12537688	0	86085907	C	A
7	rs62470588	0	86089140	C	G
7	rs2110386	0	86089576	A	G
7	rs6963506	0	86090107	G	A
7	rs6963267	0	86090148	C	A
7	rs34996038	0	86090279	G	A
7	rs79272192	0	86090511	A	T
7	rs1406686	0	86090736	C	T
7	rs1406685	0	86090739	A	T
7	rs75315611	0	86090773	T	G
7	rs1406684	0	86090906	A	G
7	rs35003358	0	86091068	C	T
7	rs10227095	0	86091235	C	A
7	rs10256662	0	86091507	A	T
7	rs62489164	0	86091542	T	G
7	rs10256922	0	86091724	A	G
7	rs77559130	0	86091837	C	T
7	rs952177	0	86091911	G	A
7	rs956229	0	86092160	A	G
7	rs4118319	0	86092227	T	C
7	rs2373221	0	86092259	G	C
7	rs10231314	0	86092334	C	T
7	rs28671224	0	86092405	G	A
7	rs62489165	0	86092551	T	G
7	rs189156484	0	86092788	G	T
7	rs10250585	0	86092926	T	A
7	rs78291089	0	86093352	C	T
7	rs10235600	0	86093414	C	T
7	rs10265248	0	86093744	A	G
7	rs76961734	0	86093843	A	G
7	rs59251779	0	86094206	C	T
7	rs62489166	0	86094282	T	C
7	rs61052994	0	86094401	T	C
7	rs116947392	0	86094453	G	T
7	rs117306481	0	86094473	A	G
7	rs79903283	0	86094579	G	A
7	rs7804039	0	86094788	T	C
7	rs7785342	0	86095053	C	A
7	rs12704260	0	86095073	A	T
7	rs192939813	0	86095148	A	G
7	rs144424270	0	86095756	C	T
7	rs35533601	0	86095959	A	G
7	rs10214996	0	86096617	C	T
7	rs12531551	0	86096863	C	G
7	rs2056800	0	86097013	T	C
7	rs2056799	0	86097071	A	G
7	rs146159205	0	86097456	A	G
7	rs6977399	0	86097900	C	T
7	rs79375055	0	86097920	T	C
7	rs7778550	0	86098968	A	G
7	rs12668059	0	86099183	G	A
7	rs7779590	0	86099681	A	G
7	rs77481591	0	86100052	A	G
7	rs6950753	0	86100128	G	A
7	rs78794333	0	86100391	A	G
7	rs137949173	0	86100771	G	A
7	rs145977510	0	86100811	C	T
7	rs12537221	0	86101009	T	C
7	rs1919884	0	86101394	C	G
7	rs35775766	0	86101508	A	T
7	rs1919885	0	86101774	C	T
7	rs74521117	0	86101872	T	G
7	rs10250404	0	86101893	C	A
7	rs1406679	0	86102132	T	A
7	rs150902676	0	86102251	T	C
7	rs28716489	0	86102521	A	G
7	rs7795434	0	86102758	G	A
7	rs4143536	0	86102785	A	C
7	rs4143537	0	86102891	A	G
7	rs62489168	0	86102982	C	T
7	rs75603277	0	86103158	T	C
7	rs34720781	0	86103295	G	A
7	rs1358684	0	86103402	C	T
7	rs35610258	0	86103411	G	A
7	rs7800245	0	86103733	C	G
7	rs10808069	0	86103797	T	C
7	rs17256167	0	86103820	C	T
7	rs10808070	0	86103883	C	T
7	rs1320782	0	86104355	C	T
7	rs1320783	0	86104640	T	A
7	rs12113079	0	86104673	C	T
7	rs10952882	0	86104736	G	A
7	rs12111873	0	86104750	A	G
7	rs906416	0	86104963	C	T
7	rs11773060	0	86105305	T	C
7	rs28709459	0	86105944	C	T
7	rs7788537	0	86106490	G	T
7	rs1881812	0	86106885	T	C
7	rs62489247	0	86106895	G	A
7	rs6465075	0	86107166	C	A
7	rs6959589	0	86107169	A	G
7	rs10952883	0	86107347	C	G
7	rs17160821	0	86107405	T	C
7	rs10952884	0	86107473	G	C
7	rs1395893	0	86107620	T	C
7	rs1395892	0	86107652	T	C
7	rs2110387	0	86107975	C	G
7	rs1507598	0	86108007	G	A
7	rs1507597	0	86108041	T	C
7	rs62489248	0	86108206	G	A
7	rs75157057	0	86108239	T	C
7	rs2192391	0	86108274	C	T
7	rs6465076	0	86108670	C	T
7	rs6948038	0	86108742	T	A
7	rs12531285	0	86108996	A	C
7	rs1507596	0	86109072	A	G
7	rs111415973	0	86109263	T	G
7	rs60010842	0	86110693	G	T
7	rs116891703	0	86110868	G	A
7	rs1881814	0	86111127	G	T
7	rs1881815	0	86111263	C	T
7	rs1507594	0	86111466	T	A
7	rs1507593	0	86111558	T	G
7	rs1507592	0	86111616	A	T
7	rs12531025	0	86111785	T	C
7	rs1919886	0	86112118	C	T
7	rs4727125	0	86112383	A	G
7	rs4727126	0	86112596	A	C
7	rs6953696	0	86113006	A	G
7	rs79106073	0	86113204	C	T
7	rs4728637	0	86115079	G	A
7	rs28607782	0	86115080	G	T
7	rs6964845	0	86115361	A	G
7	rs6965526	0	86115537	G	A
7	rs77446281	0	86115610	T	C
7	rs1876429	0	86115689	G	A
7	rs1881819	0	86115922	G	T
7	rs1876428	0	86116114	C	T
7	rs12704264	0	86116647	C	T
7	rs62489250	0	86116714	C	T
7	rs62489251	0	86117131	C	T
7	rs35750021	0	86117588	C	T
7	rs7785668	0	86117963	G	A
7	rs62489253	0	86118273	A	C
7	rs10952885	0	86118757	G	A
7	rs35924267	0	86119219	T	A
7	rs10281570	0	86120164	C	T
7	rs57842583	0	86120515	G	A
7	rs1507591	0	86121316	T	C
7	rs6955892	0	86122054	T	C
7	rs6973581	0	86122163	A	G
7	rs17256962	0	86123294	G	C
7	rs76797865	0	86123436	A	G
7	rs116933868	0	86123780	C	T
7	rs117234081	0	86123913	T	C
7	rs1320796	0	86124000	G	C
7	rs1320795	0	86124093	C	T
7	rs117269957	0	86124245	A	G
7	rs10255211	0	86124483	T	C
7	rs11771532	0	86124892	A	G
7	rs6948561	0	86125908	T	A
7	rs141832986	0	86126232	G	T
7	rs35358300	0	86126563	C	T
7	rs141767223	0	86126733	T	C
7	rs1320794	0	86126902	T	C
7	rs1320793	0	86126934	T	A
7	rs146231271	0	86126980	T	C
7	rs117840810	0	86127912	G	C
7	rs34493828	0	86127974	T	G
7	rs7809760	0	86128058	G	C
7	rs55701323	0	86128795	C	T
7	rs62489258	0	86129138	A	G
7	rs117442648	0	86129171	T	C
7	rs114024289	0	86129499	C	G
7	rs1395891	0	86129956	G	A
7	rs35387704	0	86130354	C	G
7	rs13225273	0	86130370	T	C
7	rs10258471	0	86130717	T	C
7	rs34571944	0	86131025	A	C
7	rs2110388	0	86131829	T	C
7	rs118168114	0	86131832	A	C
7	rs35186609	0	86132019	A	T
7	rs68088273	0	86133846	C	T
7	rs68106778	0	86133990	C	G
7	rs10499898	0	86134026	G	A
7	rs10258896	0	86134039	G	A
7	rs3897749	0	86134197	C	A
7	rs117380360	0	86134352	G	T
7	rs13229835	0	86135207	A	T
7	rs17342208	0	86135707	G	C
7	rs116925778	0	86136595	C	T
7	rs3847028	0	86136856	A	G
7	rs34113827	0	86136880	C	T
7	rs7350061	0	86136976	T	A
7	rs35269149	0	86137121	C	T
7	rs6980352	0	86137490	T	C
7	rs3847029	0	86137507	A	G
7	rs79036139	0	86137803	G	C
7	rs116991625	0	86138050	T	A
7	rs10254168	0	86138484	G	C
7	rs7798268	0	86138540	C	T
7	rs76810171	0	86139148	T	C
7	rs7777081	0	86140991	G	A
7	rs62489732	0	86141176	T	C
7	rs10281861	0	86141339	T	C
7	rs10266392	0	86141375	G	A
7	rs57632298	0	86141817	C	T
7	rs7782602	0	86142336	G	A
7	rs55840137	0	86142609	A	G
7	rs12704265	0	86142678	T	C
7	rs6974160	0	86143354	T	C
7	rs13240516	0	86143431	C	T
7	rs140542796	0	86143487	G	A
7	rs62489733	0	86143775	G	A
7	rs74738781	0	86143811	G	A
7	rs3913932	0	86144698	A	G
7	rs149462326	0	86144874	T	C
7	rs78886893	0	86145395	C	G
7	rs67284424	0	86145444	C	T
7	rs3847030	0	86145487	C	T
7	rs117642814	0	86146068	C	G
7	rs117801943	0	86146388	C	T
7	rs3847031	0	86146521	C	T
7	rs3913931	0	86146600	G	A
7	rs3913930	0	86147749	A	G
7	rs3913929	0	86148005	C	T
7	rs35216429	0	86148073	G	A
7	rs3913928	0	86148120	A	G
7	rs149135146	0	86148664	C	T
7	rs10952886	0	86148706	G	A
7	rs13243098	0	86149153	G	T
7	rs77835766	0	86149884	A	T
7	rs3847032	0	86149914	C	A
7	rs3847033	0	86150075	G	A
7	rs4299935	0	86150986	C	T
7	rs4507686	0	86150994	G	T
7	rs62489735	0	86151039	C	G
7	rs3857783	0	86151167	T	C
7	rs3953457	0	86151345	A	G
7	rs73206347	0	86151369	A	G
7	rs79509554	0	86151582	A	G
7	rs74507705	0	86151583	T	C
7	rs35302328	0	86151650	C	T
7	rs6973385	0	86152063	C	T
7	rs117897523	0	86152595	C	A
7	rs4728639	0	86153068	A	C
7	rs4728640	0	86153225	A	G
7	rs10235200	0	86153299	C	T
7	rs116852965	0	86153518	A	T
7	rs55651531	0	86153565	G	C
7	rs56412335	0	86153787	C	T
7	rs112489605	0	86154092	C	A
7	rs4728641	0	86156060	C	A
7	rs7782483	0	86156126	T	C
7	rs10254887	0	86156212	A	G
7	rs3857784	0	86156888	G	A
7	rs35513073	0	86157080	G	A
7	rs117288841	0	86157557	T	C
7	rs118131940	0	86158314	G	A
7	rs13230501	0	86158390	G	A
7	rs79425492	0	86158416	C	T
7	rs77143324	0	86158441	A	T
7	rs3857785	0	86159451	C	T
7	rs3857786	0	86159469	T	A
7	rs144702461	0	86159624	T	A
7	rs7798640	0	86159684	T	G
7	rs3913927	0	86159741	G	A
7	rs2456846	0	86159833	A	G
7	rs1702535	0	86160025	T	A
7	rs34644551	0	86160651	G	A
7	rs79477396	0	86161321	G	A
7	rs4125386	0	86161433	G	A
7	rs2660969	0	86161514	T	C
7	rs2699438	0	86161561	A	G
7	rs62489740	0	86161807	A	G
7	rs114450775	0	86161940	G	A
7	rs34968725	0	86162152	A	C
7	rs2464044	0	86162207	C	T
7	rs73206356	0	86162505	C	T
7	rs189154648	0	86162629	C	G
7	rs2373311	0	86162746	A	G
7	rs2215820	0	86162999	A	G
7	rs76900848	0	86163680	C	T
7	rs66779053	0	86164295	C	T
7	rs4015920	0	86164394	A	G
7	rs56037081	0	86164459	G	A
7	rs80199248	0	86164614	C	G
7	rs2456847	0	86164822	T	A
7	rs4015921	0	86164830	G	C
7	rs2463401	0	86165101	T	C
7	rs62487260	0	86165255	T	C
7	rs781010	0	86165304	C	G
7	rs871611	0	86165513	C	G
7	rs80317988	0	86166059	T	C
7	rs781011	0	86166392	T	G
7	rs1948976	0	86166765	T	C
7	rs73206375	0	86166778	C	T
7	rs781013	0	86166926	T	G
7	rs781014	0	86167118	G	T
7	rs1828045	0	86167845	T	C
7	rs781015	0	86168633	G	A
7	rs7792508	0	86168781	T	C
7	rs1115207	0	86169761	T	C
7	rs1115206	0	86169809	A	G
7	rs62487316	0	86169964	A	C
7	rs781016	0	86170533	T	C
7	rs77780801	0	86171010	G	T
7	rs10260830	0	86171117	T	C
7	rs116930559	0	86171317	C	T
7	rs1201370	0	86171406	C	T
7	rs10278499	0	86171821	A	G
7	rs10278854	0	86172122	A	C
7	rs10265487	0	86172552	T	C
7	rs1527769	0	86173176	C	T
7	rs1405879	0	86173228	A	G
7	rs13221496	0	86173461	A	T
7	rs79850525	0	86173582	A	G
7	rs17342836	0	86173593	C	A
7	rs17257981	0	86173914	G	C
7	rs1187706	0	86173918	T	C
7	rs17342975	0	86174521	A	G
7	rs6975147	0	86174789	A	C
7	rs10261502	0	86174809	C	T
7	rs1187707	0	86174921	T	C
7	rs6958193	0	86175213	T	C
7	rs28548774	0	86175293	T	C
7	rs138321100	0	86175410	G	A
7	rs1527770	0	86175426	C	T
7	rs36006761	0	86175529	T	A
7	rs117624472	0	86176187	C	T
7	rs13227151	0	86176490	T	C
7	rs1702559	0	86176640	A	G
7	rs1702558	0	86176936	C	T
7	rs13243413	0	86177189	C	T
7	rs34719796	0	86177329	C	T
7	rs34942868	0	86177720	T	A
7	rs28890180	0	86177823	A	C
7	rs148775650	0	86178106	G	T
7	rs80096139	0	86178373	C	A
7	rs4565396	0	86178396	T	A
7	rs117556210	0	86179023	G	C
7	rs138776698	0	86179045	C	T
7	rs10272432	0	86179351	T	A
7	rs1307291	0	86179380	A	G
7	rs10256853	0	86179439	C	T
7	rs79669162	0	86179521	A	G
7	rs34559858	0	86179920	C	T
7	rs13227486	0	86179923	C	T
7	rs1307293	0	86180032	C	G
7	rs1084099	0	86183189	C	T
7	rs36200382	0	86183212	T	G
7	rs36198889	0	86183215	C	G
7	rs76090198	0	86183616	C	T
7	rs146157958	0	86183751	G	A
7	rs78215804	0	86183972	A	G
7	rs71562725	0	86184262	C	T
7	rs781029	0	86184322	A	C
7	rs13243409	0	86184540	A	G
7	rs809088	0	86185407	G	C
7	rs35582224	0	86185640	A	T
7	rs2174812	0	86186375	A	C
7	rs781028	0	86186533	T	C
7	rs61329447	0	86186619	G	A
7	rs1605469	0	86186706	A	C
7	rs1084097	0	86187289	A	C
7	rs34075011	0	86188268	T	G
7	rs12531481	0	86188408	T	A
7	rs11772473	0	86189269	G	A
7	rs13233057	0	86190154	T	C
7	rs13245842	0	86190346	A	G
7	rs7455833	0	86191088	T	C
7	rs1527767	0	86191609	C	G
7	rs145340245	0	86192015	T	C
7	rs17160879	0	86192385	C	T
7	rs13227023	0	86192639	G	A
7	rs6973215	0	86192677	G	A
7	rs35383040	0	86192702	G	T
7	rs148155560	0	86192721	G	A
7	rs1507587	0	86194300	C	G
7	rs74350173	0	86195134	T	C
7	rs11975126	0	86195178	C	A
7	rs189887274	0	86195992	T	C
7	rs1828043	0	86196585	C	T
7	rs6465080	0	86196854	C	G
7	rs73394550	0	86197610	G	A
7	rs7808130	0	86198105	C	G
7	rs62488388	0	86198536	A	C
7	rs148523901	0	86198685	G	C
7	rs139565140	0	86199062	A	T
7	rs13247133	0	86199080	T	A
7	rs56244296	0	86199643	G	A
7	rs58456452	0	86200239	A	C
7	rs141032089	0	86200398	G	A
7	rs146910099	0	86200578	C	T
7	rs1092367	0	86201195	T	C
7	rs6954741	0	86201275	G	T
7	rs1091838	0	86201276	G	A
7	rs188810209	0	86201677	A	C
7	rs10248985	0	86201832	C	A
7	rs13244148	0	86202066	A	G
7	rs781017	0	86202462	G	C
7	rs13244782	0	86202665	A	T
7	rs75844467	0	86203332	A	G
7	rs1507589	0	86205137	T	G
7	rs1507590	0	86205299	G	C
7	rs79048618	0	86205654	T	A
7	rs1527768	0	86205878	G	A
7	rs12704267	0	86206830	C	T
7	rs73394559	0	86207250	C	T
7	rs75811517	0	86207449	G	C
7	rs10252502	0	86208124	G	C
7	rs77408902	0	86208166	G	A
7	rs73394565	0	86208231	G	A
7	rs79278367	0	86208383	A	T
7	rs6963693	0	86208439	A	C
7	rs111474016	0	86208757	A	C
7	rs192740349	0	86209079	C	T
7	rs143211891	0	86209670	T	A
7	rs1810043	0	86209714	G	A
7	rs906414	0	86209976	T	G
7	rs906415	0	86210059	C	T
7	rs4521691	0	86210161	T	C
7	rs13227618	0	86210163	C	T
7	rs12704271	0	86210485	T	C
7	rs13228281	0	86210757	C	T
7	rs34195366	0	86210859	T	C
7	rs6961472	0	86211052	T	A
7	rs35252253	0	86211152	T	A
7	rs34203719	0	86211183	T	C
7	rs61225701	0	86211626	A	G
7	rs58667406	0	86211849	G	T
7	rs13222610	0	86212214	T	A
7	rs13235461	0	86212328	A	C
7	rs13235464	0	86212339	A	G
7	rs6972995	0	86213615	T	C
7	rs4464886	0	86213851	C	A
7	rs4286871	0	86213967	A	G
7	rs4380865	0	86214054	G	C
7	rs145713485	0	86214131	C	A
7	rs138282978	0	86214144	A	T
7	rs4620211	0	86214232	A	T
7	rs12674263	0	86214955	G	A
7	rs147171301	0	86215193	T	C
7	rs6465081	0	86215582	A	G
7	rs75593601	0	86215677	T	G
7	rs146869448	0	86215703	G	A
7	rs6960188	0	86216265	T	A
7	rs146770994	0	86216511	G	A
7	rs112472436	0	86217880	T	C
7	rs117414022	0	86217978	C	T
7	rs113061072	0	86218681	G	C
7	rs2204636	0	86218706	C	T
7	rs73208336	0	86218875	C	T
7	rs146395947	0	86219536	C	T
7	rs73208339	0	86219732	A	T
7	rs701328	0	86220055	T	G
7	rs971161	0	86220144	G	A
7	rs10464569	0	86221599	G	T
7	rs1507599	0	86222259	C	A
7	rs13226602	0	86222547	C	T
7	rs13226513	0	86222572	A	C
7	rs34536358	0	86222651	A	G
7	rs1911610	0	86223282	C	T
7	rs74480409	0	86223562	G	A
7	rs12671800	0	86223764	A	C
7	rs112653143	0	86224048	C	T
7	rs13233922	0	86224157	C	A
7	rs12704276	0	86224458	C	T
7	rs36006360	0	86224933	A	T
7	rs781007	0	86226285	C	G
7	rs781008	0	86226398	A	G
7	rs781009	0	86226828	G	A
7	rs12668991	0	86227441	T	C
7	rs12669009	0	86227511	T	C
7	rs12704277	0	86227662	T	C
7	rs1605468	0	86227857	C	T
7	rs2463404	0	86227948	A	G
7	rs142145395	0	86228174	C	T
7	rs117707977	0	86228371	G	A
7	rs1727808	0	86228865	G	A
7	rs1091573	0	86228915	A	G
7	rs1092680	0	86229005	G	A
7	rs79682016	0	86229128	C	T
7	rs2102384	0	86229602	G	C
7	rs10241183	0	86230375	C	T
7	rs1084096	0	86230839	T	C
7	rs13241246	0	86231685	G	A
7	rs12704278	0	86232070	G	C
7	rs13244678	0	86232583	C	T
7	rs781023	0	86233821	A	C
7	rs62488405	0	86234000	C	A
7	rs781025	0	86234246	G	A
7	rs2204638	0	86234727	A	G
7	rs781026	0	86234920	A	T
7	rs6976533	0	86235641	G	A
7	rs6976299	0	86235658	C	T
7	rs781020	0	86236200	G	T
7	rs781019	0	86236593	A	G
7	rs1405876	0	86237581	T	G
7	rs13246651	0	86237885	C	T
7	rs13246712	0	86238045	A	G
7	rs12704279	0	86238294	G	T
7	rs1358395	0	86238621	G	A
7	rs1358396	0	86238753	A	C
7	rs76479445	0	86238901	C	T
7	rs58882293	0	86239031	A	G
7	rs12670682	0	86239259	C	T
7	rs146697185	0	86240111	A	G
7	rs73208366	0	86240398	A	T
7	rs13228078	0	86240691	A	C
7	rs13231757	0	86241350	G	T
7	rs12704280	0	86241388	A	G
7	rs1395887	0	86241642	T	C
7	rs77395713	0	86243793	G	T
7	rs13242550	0	86243889	C	T
7	rs185551654	0	86243908	G	C
7	rs1084101	0	86243967	G	A
7	rs781034	0	86244088	A	C
7	rs13243345	0	86244405	G	A
7	rs13243177	0	86244535	A	G
7	rs56240925	0	86244653	A	C
7	rs2135865	0	86245250	G	C
7	rs12704281	0	86245588	T	C
7	rs144934337	0	86246136	G	C
7	rs35182064	0	86246316	C	A
7	rs1609203	0	86246922	A	G
7	rs274611	0	86247861	A	G
7	rs2141237	0	86248253	A	G
7	rs73396449	0	86248747	C	A
7	rs76620544	0	86248820	T	A
7	rs274612	0	86248859	C	T
7	rs1828044	0	86249224	G	A
7	rs146312	0	86249396	T	G
7	rs1588126	0	86249471	C	T
7	rs183899	0	86249784	T	C
7	rs802457	0	86250071	G	A
7	rs57244830	0	86250438	G	T
7	rs1527771	0	86250942	C	T
7	rs73396458	0	86251199	A	T
7	rs802458	0	86252320	G	C
7	rs60097039	0	86252402	C	T
7	rs112575489	0	86252624	C	T
7	rs1405881	0	86252782	T	C
7	rs1830249	0	86252828	T	C
7	rs1405880	0	86253081	G	C
7	rs274637	0	86253638	C	T
7	rs78678683	0	86253706	T	A
7	rs274638	0	86254166	T	G
7	rs77052109	0	86254471	C	A
7	rs112862045	0	86254476	T	G
7	rs274639	0	86254938	G	A
7	rs701329	0	86255729	T	C
7	rs80000617	0	86256090	G	A
7	rs73396470	0	86256619	C	T
7	rs113336184	0	86256970	C	T
7	rs274640	0	86257016	G	A
7	rs701330	0	86257517	A	C
7	rs274641	0	86257939	G	A
7	rs701331	0	86258656	C	A
7	rs2660971	0	86258736	G	C
7	rs2526952	0	86258737	G	T
7	rs274642	0	86259861	A	G
7	rs1881047	0	86260579	T	G
7	rs802460	0	86260816	C	T
7	rs802461	0	86261204	C	G
7	rs75484357	0	86261727	A	G
7	rs74824805	0	86261743	A	G
7	rs802462	0	86261811	T	A
7	rs802463	0	86261977	A	G
7	rs802464	0	86262861	A	C
7	rs187993	0	86263680	T	G
7	rs78924944	0	86264021	G	A
7	rs274626	0	86264151	G	C
7	rs80099592	0	86264268	A	T
7	rs274627	0	86264311	G	T
7	rs77979340	0	86264614	G	T
7	rs75376335	0	86264947	C	A
7	rs274628	0	86265855	A	C
7	rs144397636	0	86267154	T	C
7	rs274629	0	86267267	T	A
7	rs274630	0	86267282	A	C
7	rs78592908	0	86268251	G	A
7	rs274631	0	86268908	A	G
7	rs274632	0	86269181	C	A
7	rs77253474	0	86269212	G	A
7	rs75492753	0	86269705	A	G
7	rs274633	0	86269836	C	G
7	rs200839	0	86269997	C	G
7	rs274634	0	86270016	A	C
7	rs274635	0	86270197	T	C
7	rs274636	0	86270471	A	G
7	rs74675958	0	86271384	A	C
7	rs274616	0	86271603	T	G
7	rs274617	0	86271830	C	T
7	rs274618	0	86272016	T	A
7	rs166677	0	86272294	C	T
7	rs274620	0	86272783	G	C
7	rs274621	0	86272799	G	A
7	rs274622	0	86272940	C	T
7	rs2073549	0	86273584	A	T
7	rs274623	0	86274196	T	G
7	rs56227688	0	86274210	G	A
7	rs274624	0	86274289	T	C
7	rs274625	0	86276142	C	A
7	rs117751879	0	86276785	A	G
7	rs274613	0	86276811	A	G
7	rs701332	0	86277634	T	C
7	rs77477126	0	86277685	C	T
7	rs274614	0	86278087	G	A
7	rs274615	0	86278937	T	A
7	rs73704941	0	86278965	A	T
7	rs78679914	0	86279693	T	A
7	rs802465	0	86279821	A	G
7	rs74514511	0	86280006	A	T
7	rs77840844	0	86280099	G	A
7	rs2282958	0	86280851	G	C
7	rs1024515	0	86281149	C	T
7	rs1024516	0	86281198	A	C
7	rs701334	0	86281255	G	T
7	rs1024517	0	86281264	C	G
7	rs701335	0	86282112	T	C
7	rs701336	0	86282118	G	T
7	rs802428	0	86282444	A	G
7	rs147483633	0	86283024	T	A
7	rs802429	0	86283126	A	G
7	rs802430	0	86283522	G	C
7	rs77155012	0	86283555	C	T
7	rs802431	0	86284016	A	C
7	rs802432	0	86284433	A	G
7	rs802433	0	86284561	A	G
7	rs2282960	0	86285267	T	C
7	rs802434	0	86285544	G	A
7	rs802435	0	86285652	G	C
7	rs75224859	0	86285675	C	T
7	rs802436	0	86286171	A	G
7	rs802437	0	86286201	T	C
7	rs802438	0	86286239	T	C
7	rs802439	0	86286414	C	T
7	rs802440	0	86286609	T	C
7	rs802441	0	86287103	C	T
7	rs802442	0	86287364	A	T
7	rs802443	0	86287391	T	G
7	rs802444	0	86288715	A	G
7	rs802445	0	86288853	G	T
7	rs802446	0	86289047	T	C
7	rs802447	0	86289340	T	A
7	rs2299211	0	86290695	A	T
7	rs802420	0	86291177	T	C
7	rs12535744	0	86291280	A	C
7	rs802421	0	86291446	T	A
7	rs1089588	0	86292935	T	G
7	rs80136903	0	86293482	C	G
7	rs802422	0	86293693	G	A
7	rs802423	0	86293799	G	A
7	rs1527760	0	86294493	T	C
7	rs802424	0	86294694	G	C
7	rs802425	0	86294952	C	T
7	rs802426	0	86295063	C	T
7	rs138040251	0	86295361	G	A
7	rs10257201	0	86295749	T	C
7	rs802427	0	86296335	T	C
7	rs76259509	0	86296884	G	T
7	rs802450	0	86297150	G	T
7	rs73704989	0	86299840	T	C
7	rs12668286	0	86300233	G	A
7	rs117412340	0	86300838	C	G
7	rs10263729	0	86302328	T	A
7	rs2299212	0	86302469	A	G
7	rs74564637	0	86302976	A	G
7	rs78513353	0	86303978	C	T
7	rs802449	0	86304183	G	A
7	rs13223891	0	86304479	A	T
7	rs7807067	0	86305698	C	G
7	rs7806940	0	86305699	A	G
7	rs2299213	0	86306817	T	C
7	rs117745889	0	86307366	G	A
7	rs12669901	0	86307788	G	A
7	rs802459	0	86308038	A	G
7	rs78991649	0	86308543	T	C
7	rs1581638	0	86308600	C	T
7	rs701338	0	86308889	C	A
7	rs77941682	0	86308987	A	C
7	rs2299214	0	86309106	C	T
7	rs2299215	0	86309182	T	C
7	rs57843796	0	86311106	A	G
7	rs2299216	0	86311188	A	G
7	rs73211614	0	86311410	A	G
7	rs75236179	0	86312996	A	C
7	rs1990040	0	86313074	A	G
7	rs2237543	0	86313788	C	A
7	rs2237544	0	86313868	A	G
7	rs2237545	0	86314147	T	G
7	rs13242038	0	86314420	C	T
7	rs7794411	0	86315322	A	G
7	rs7794681	0	86315426	C	T
7	rs73211621	0	86315752	G	A
7	rs11772736	0	86315922	T	G
7	rs74669722	0	86316267	A	G
7	rs75455331	0	86316294	T	C
7	rs73211624	0	86316941	C	G
7	rs2107691	0	86317671	C	T
7	rs62488001	0	86319761	A	T
7	rs118046392	0	86320768	G	A
7	rs2888550	0	86321070	C	A
7	rs10227921	0	86321811	C	A
7	rs7803445	0	86322657	A	T
7	rs802456	0	86322686	T	C
7	rs11762187	0	86323019	G	A
7	rs2840183	0	86323458	G	A
7	rs802475	0	86323502	G	A
7	rs117892312	0	86323524	T	C
7	rs78550846	0	86324704	G	A
7	rs79990269	0	86324855	G	A
7	rs12704282	0	86325268	T	C
7	rs724226	0	86325374	A	G
7	rs724225	0	86325382	A	G
7	rs724224	0	86325620	G	T
7	rs724927	0	86326309	C	A
7	rs62488002	0	86326428	G	C
7	rs802478	0	86326680	C	A
7	rs2463398	0	86327158	T	G
7	rs117599957	0	86327419	C	A
7	rs802466	0	86327438	G	A
7	rs117342224	0	86327467	A	G
7	rs76024849	0	86327769	T	A
7	rs78075280	0	86328008	T	A
7	rs802467	0	86328610	T	C
7	rs2282962	0	86328624	A	C
7	rs112440779	0	86329049	A	C
7	rs1405874	0	86329516	C	T
7	rs1405875	0	86330073	T	C
7	rs2189814	0	86331756	T	C
7	rs2189815	0	86332468	A	G
7	rs17675638	0	86333661	A	G
7	rs1012973	0	86334128	G	A
7	rs73211647	0	86335225	A	C
7	rs17607448	0	86335589	C	A
7	rs2299218	0	86335812	C	T
7	rs1527765	0	86335951	T	C
7	rs144056943	0	86335993	G	A
7	rs6950735	0	86336250	A	C
7	rs117293386	0	86336680	G	A
7	rs12333697	0	86337069	G	A
7	rs7794904	0	86338508	A	G
7	rs7795055	0	86338569	C	T
7	rs73705001	0	86340492	A	T
7	rs10230076	0	86340497	A	T
7	rs2189816	0	86341446	T	C
7	rs11981009	0	86342485	C	T
7	rs79957939	0	86342565	T	C
7	rs73398484	0	86342839	T	C
7	rs74494239	0	86342887	C	G
7	rs77669317	0	86342890	G	A
7	rs78055389	0	86343032	C	G
7	rs115070216	0	86343314	G	A
7	rs80343904	0	86343725	T	C
7	rs78517156	0	86343873	T	A
7	rs78546311	0	86344083	T	C
7	rs75869007	0	86344182	G	T
7	rs79858296	0	86345013	C	A
7	rs78713218	0	86345374	C	A
7	rs2214653	0	86345495	G	A
7	rs76670241	0	86345839	T	C
7	rs2237546	0	86346671	T	C
7	rs77679689	0	86347111	A	C
7	rs2237547	0	86348037	A	G
7	rs79325249	0	86348221	C	T
7	rs2189812	0	86348999	C	G
7	rs10245069	0	86349110	A	T
7	rs56932446	0	86349533	T	G
7	rs78264203	0	86349951	A	G
7	rs917070	0	86350901	G	C
7	rs10239714	0	86351217	T	C
7	rs2057833	0	86351661	A	G
7	rs7802129	0	86351815	A	G
7	rs2189813	0	86352799	T	C
7	rs117942327	0	86353559	G	T
7	rs917071	0	86353781	C	T
7	rs117260604	0	86354886	C	T
7	rs10952890	0	86355215	T	C
7	rs138882669	0	86355293	C	T
7	rs34436204	0	86356183	A	G
7	rs151199883	0	86359279	C	T
7	rs78276812	0	86359905	C	T
7	rs76376917	0	86359915	A	G
7	rs2237548	0	86360950	A	G
7	rs12704283	0	86361183	T	A
7	rs6465083	0	86361336	C	T
7	rs12671181	0	86361467	T	C
7	rs76635900	0	86362033	T	C
7	rs118151746	0	86362966	G	A
7	rs62488004	0	86365111	A	C
7	rs2237550	0	86366744	A	C
7	rs2237551	0	86366780	T	C
7	rs147201154	0	86368827	G	C
7	rs180798028	0	86369479	T	G
7	rs12704284	0	86369781	G	A
7	rs10238436	0	86370144	C	G
7	rs16888204	0	86370234	A	G
7	rs2282963	0	86370992	T	G
7	rs13238420	0	86371167	G	C
7	rs12704285	0	86372202	G	A
7	rs77387621	0	86372660	C	A
7	rs757656	0	86372884	A	C
7	rs2237552	0	86373375	A	C
7	rs79810306	0	86373751	T	C
7	rs2237553	0	86374533	G	A
7	rs13237764	0	86374756	T	G
7	rs12704286	0	86374941	G	A
7	rs117048602	0	86375315	T	C
7	rs62488005	0	86376336	T	C
7	rs10274631	0	86376791	A	C
7	rs2237554	0	86378896	A	C
7	rs2237555	0	86378966	G	A
7	rs111785007	0	86379403	G	A
7	rs2237556	0	86380661	T	C
7	rs150421842	0	86382301	A	G
7	rs2214860	0	86382501	C	A
7	rs12704287	0	86382560	C	T
7	rs80343269	0	86383150	T	C
7	rs2282964	0	86384238	C	T
7	rs145598237	0	86384792	G	T
7	rs79627248	0	86385171	G	T
7	rs78496941	0	86385797	T	G
7	rs71562731	0	86386037	T	C
7	rs75392979	0	86386241	T	G
7	rs10276808	0	86386262	T	G
7	rs35540420	0	86386679	T	G
7	rs2158785	0	86386989	C	A
7	rs2888551	0	86388011	T	C
7	rs77315161	0	86390378	C	G
7	rs2237557	0	86392611	C	T
7	rs77845315	0	86393233	T	G
7	rs76512438	0	86393292	G	A
7	rs55776729	0	86393339	G	A
7	rs2237558	0	86393536	G	A
7	rs17160953	0	86394223	T	C
7	rs17160964	0	86395327	G	A
7	rs6947784	0	86395556	G	C
7	rs6943659	0	86395926	T	C
7	rs77518483	0	86397940	A	G
7	rs74615319	0	86398696	G	A
7	rs75389110	0	86399552	T	C
7	rs982339	0	86399943	G	A
7	rs7341512	0	86400880	T	C
7	rs723630	0	86401275	T	C
7	rs723631	0	86401592	C	G
7	rs10246519	0	86401791	G	T
7	rs2282965	0	86401804	T	C
7	rs17697415	0	86401816	G	A
7	rs12704288	0	86401968	T	C
7	rs76200892	0	86402507	C	T
7	rs77450570	0	86403087	T	C
7	rs6961677	0	86403211	C	T
7	rs6943762	0	86403263	T	C
7	rs6465084	0	86403475	A	G
7	rs75593550	0	86404673	T	G
7	rs17160978	0	86405308	C	T
7	rs17697445	0	86405446	C	T
7	rs74393160	0	86405504	T	C
7	rs2158786	0	86406018	C	T
7	rs16888210	0	86406083	C	T
7	rs2237559	0	86406616	C	T
7	rs2237561	0	86407567	T	C
7	rs10249573	0	86408083	C	T
7	rs12690900	0	86408362	A	T
7	rs10254088	0	86409200	G	A
7	rs6965999	0	86409431	G	C
7	rs113047939	0	86409688	A	T
7	rs6970642	0	86410039	G	C
7	rs10487052	0	86410689	C	T
7	rs720025	0	86410858	T	A
7	rs13229442	0	86411677	A	T
7	rs35274762	0	86412221	T	C
7	rs58683682	0	86413001	G	T
7	rs727989	0	86413597	G	A
7	rs2250784	0	86414712	T	C
7	rs2228595	0	86415987	C	T
7	rs10280549	0	86417021	T	A
7	rs71562732	0	86417310	G	A
7	rs2299219	0	86417845	T	C
7	rs2299221	0	86418414	A	T
7	rs2190299	0	86418905	T	C
7	rs13230421	0	86420126	T	A
7	rs11772755	0	86420217	C	A
7	rs10277739	0	86420240	C	T
7	rs10234440	0	86420377	T	C
7	rs970186	0	86421670	G	C
7	rs76549475	0	86422086	G	T
7	rs12704289	0	86422141	A	G
7	rs2237562	0	86422232	T	C
7	rs17765140	0	86423068	C	T
7	rs36165845	0	86424516	C	G
7	rs7812155	0	86424752	A	G
7	rs75045268	0	86424824	C	T
7	rs79644900	0	86425325	G	A
7	rs2190301	0	86427249	C	A
7	rs76970578	0	86427304	C	A
7	rs12704290	0	86427626	G	A
7	rs7800616	0	86427780	A	G
7	rs7804907	0	86428208	C	T
7	rs117036378	0	86428561	G	C
7	rs6977175	0	86428795	A	G
7	rs6465085	0	86428988	G	A
7	rs6465086	0	86429080	T	C
7	rs10085471	0	86429397	C	A
7	rs10085604	0	86429577	T	C
7	rs150932558	0	86430681	G	A
7	rs17697543	0	86431179	G	A
7	rs75976566	0	86432628	A	G
7	rs77010511	0	86433126	G	T
7	rs1468412	0	86433451	A	T
7	rs1468413	0	86433653	C	A
7	rs55664230	0	86433963	A	C
7	rs146944787	0	86437028	C	A
7	rs141543163	0	86437490	G	A
7	rs78163219	0	86437809	C	T
7	rs10224033	0	86439009	A	T
7	rs79845214	0	86439148	T	A
7	rs150556641	0	86439193	A	C
7	rs79301007	0	86439195	C	G
7	rs74759732	0	86439212	C	A
7	rs17676277	0	86439740	T	A
7	rs79437008	0	86440400	A	G
7	rs6975875	0	86441220	A	C
7	rs6958245	0	86441234	T	C
7	rs144971819	0	86441380	A	C
7	rs2299222	0	86442404	T	C
7	rs10266758	0	86442494	G	T
7	rs2237563	0	86443168	T	C
7	rs17608250	0	86443385	C	T
7	rs17161018	0	86444931	G	A
7	rs2237564	0	86445943	T	C
7	rs6974073	0	86446058	C	A
7	rs7806785	0	86446316	C	G
7	rs2299223	0	86447280	A	T
7	rs2299224	0	86447403	T	C
7	rs2299225	0	86447580	T	G
7	rs2299226	0	86447703	T	C
7	rs10268818	0	86447945	C	A
7	rs62488011	0	86449577	G	A
7	rs76152497	0	86450987	C	T
7	rs77186512	0	86451930	C	T
7	rs2299227	0	86451972	G	A
7	rs74477759	0	86452286	A	G
7	rs17697609	0	86452383	T	C
7	rs57384334	0	86453372	A	C
7	rs2237565	0	86455536	C	T
7	rs2237566	0	86456100	A	G
7	rs58178461	0	86457229	C	A
7	rs13222916	0	86457353	G	A
7	rs139237157	0	86457396	A	C
7	rs10226672	0	86457755	G	T
7	rs7804469	0	86458128	A	G
7	rs117460381	0	86458183	G	A
7	rs2106305	0	86458840	T	C
7	rs34772514	0	86458882	C	T
7	rs13230321	0	86459347	A	G
7	rs75861744	0	86459396	T	G
7	rs9655947	0	86459975	T	C
7	rs6944719	0	86460043	A	G
7	rs17161024	0	86460830	G	A
7	rs73382326	0	86462238	C	G
7	rs145981355	0	86464510	T	G
7	rs10259486	0	86465584	C	A
7	rs192926679	0	86466747	C	G
7	rs10952891	0	86467251	G	A
7	rs73194586	0	86467257	T	C
7	rs17161026	0	86468254	G	A
7	rs6944519	0	86470420	G	A
7	rs6465087	0	86470488	T	C
7	rs6465088	0	86470554	T	G
7	rs7801589	0	86470943	T	C
7	rs17126	0	86471913	G	A
7	rs6974507	0	86472032	T	G
7	rs6954573	0	86472161	A	T
7	rs7788115	0	86472331	A	T
7	rs6955565	0	86472484	G	A
7	rs6955452	0	86472584	C	G
7	rs6955917	0	86472763	G	A
7	rs6960053	0	86473063	G	A
7	rs11766236	0	86473247	G	T
7	rs73194591	0	86473269	A	G
7	rs76806747	0	86473554	C	T
7	rs1989796	0	86474313	T	C
7	rs2282966	0	86475667	G	A
7	rs6947778	0	86476124	G	C
7	rs6967992	0	86476311	T	C
7	rs6957842	0	86477870	A	T
7	rs6978155	0	86477894	T	A
7	rs55732942	0	86479928	C	T
7	rs185663282	0	86479976	A	G
7	rs67263053	0	86480634	C	T
7	rs7789655	0	86481013	T	G
7	rs78359377	0	86481042	C	T
7	rs78388085	0	86482580	T	C
7	rs10226491	0	86483501	T	C
7	rs10269943	0	86483503	G	A
7	rs7781414	0	86483579	A	G
7	rs79284070	0	86483810	G	A
7	rs60438843	0	86484166	G	C
7	rs7792069	0	86485557	G	C
7	rs12704294	0	86486311	A	G
7	rs2237567	0	86486342	A	G
7	rs10263372	0	86486846	C	G
7	rs79937236	0	86487462	C	T
7	rs73382349	0	86489205	G	A
7	rs2299231	0	86489625	A	G
7	rs7808623	0	86490154	T	G
7	rs17161067	0	86490264	T	C
7	rs28479466	0	86491021	A	T
7	rs28755802	0	86491029	G	A
7	rs28639719	0	86491184	C	A
7	rs73194600	0	86491394	C	A
7	rs73194601	0	86492952	T	C
7	rs17161070	0	86494674	T	C
7	rs10487055	0	86496042	T	C
7	rs146643391	0	86496242	G	A
7	rs76207318	0	86496892	T	C
7	rs62488040	0	86496994	C	T
7	rs10232633	0	86498840	G	A
7	rs148392093	0	86501043	G	A
7	rs10270673	0	86501263	A	C
7	rs12704296	0	86501424	C	T
7	rs78974145	0	86502375	T	C
7	rs7788695	0	86502733	C	T
7	rs11980329	0	86503146	T	A
7	rs79275549	0	86504162	G	A
7	rs117667165	0	86504269	C	T
7	rs76229182	0	86504797	C	G
7	rs7781782	0	86506594	A	G
7	rs7781922	0	86506679	C	T
7	rs75714543	0	86506726	A	T
7	rs116944764	0	86508711	A	G
7	rs10257473	0	86510712	G	C
7	rs80016323	0	86511325	T	C
7	rs113357850	0	86512284	A	G
7	rs10236047	0	86512637	A	G
7	rs73196605	0	86514061	A	G
7	rs144650449	0	86514357	G	A
7	rs79225790	0	86514608	C	T
7	rs79071901	0	86515587	A	G
7	rs141036734	0	86518438	C	T
7	rs6972489	0	86523164	G	A
7	rs139346185	0	86524141	C	T
7	rs73382367	0	86525065	A	G
7	rs28405414	0	86525772	G	A
7	rs6965383	0	86527168	C	G
7	rs146345806	0	86528365	C	T
7	rs79360121	0	86529436	A	C
7	rs10236910	0	86530108	C	A
7	rs17161096	0	86530523	T	C
7	rs17161098	0	86531065	G	A
7	rs73382375	0	86531409	T	C
7	rs77453984	0	86532038	G	A
7	rs143774365	0	86532150	G	A
7	rs7807203	0	86532576	T	C
7	rs10258008	0	86535446	C	A
7	rs7781002	0	86536196	A	T
7	rs17608650	0	86536256	A	G
7	rs7781178	0	86536344	A	G
7	rs11974622	0	86536377	C	T
7	rs10271867	0	86539946	T	C
7	rs13231385	0	86542136	A	C
7	rs35895874	0	86542455	C	T
7	rs11981220	0	86542996	C	T
7	rs61082072	0	86543817	G	T
7	rs1029367	0	86544248	C	T
7	rs2519713	0	86544667	G	T
7	rs7810135	0	86545305	T	C
7	rs116926604	0	86545395	T	C
7	rs143741710	0	86546681	C	T
7	rs12704297	0	86546982	T	C
7	rs7783745	0	86548791	C	G
7	rs2519709	0	86549011	G	A
7	rs117763442	0	86550596	G	A
7	rs17608771	0	86551401	A	G
7	rs1476455	0	86551740	C	A
7	rs28410495	0	86552503	G	A
7	rs28583791	0	86552699	C	T
7	rs28490267	0	86552701	T	C
7	rs78623893	0	86552715	A	G
7	rs12704298	0	86553790	A	T
7	rs73382388	0	86554539	T	C
7	rs17697806	0	86555975	A	G
7	rs9640574	0	86556458	G	A
7	rs6965029	0	86556829	G	T
7	rs73196624	0	86558474	C	T
7	rs12704299	0	86558634	C	G
7	rs2519710	0	86559150	T	A
7	rs2519711	0	86559269	A	G
7	rs144596335	0	86559344	G	A
7	rs55979904	0	86559484	G	C
7	rs11976876	0	86563638	C	T
7	rs6465089	0	86564795	C	T
7	rs12113681	0	86565642	T	C
7	rs117443186	0	86567293	G	A
7	rs7797095	0	86567364	C	T
7	rs2788868	0	86568521	A	T
7	rs10235954	0	86570219	C	T
7	rs17161112	0	86570886	G	A
7	rs2373361	0	86571235	C	A
7	rs76349903	0	86571305	A	G
7	rs78621498	0	86572477	A	C
7	rs10267763	0	86573969	T	C
7	rs73196633	0	86574111	A	C
7	rs17697878	0	86574751	C	T
7	rs17765493	0	86575006	A	G
7	rs1014634	0	86575200	T	C
7	rs1557665	0	86577346	A	T
7	rs36098544	0	86580674	T	C
7	rs78488767	0	86580966	T	G
7	rs12111888	0	86581391	A	G
7	rs11979332	0	86581745	G	A
7	rs17697894	0	86582891	T	C
7	rs28362761	0	86583044	A	T
7	rs28635668	0	86584160	T	G
7	rs73382401	0	86585586	G	A
7	rs17161118	0	86586561	C	T
7	rs73384105	0	86587150	C	A
7	rs73384108	0	86587659	C	T
7	rs73384109	0	86587718	T	C
7	rs73384111	0	86587766	C	T
7	rs73384112	0	86587902	C	T
7	rs73384113	0	86588338	G	A
7	rs62488046	0	86588583	C	T
7	rs61699848	0	86589789	G	A
7	rs10274974	0	86590006	C	T
7	rs10487060	0	86590353	C	A
7	rs1999947	0	86593170	C	T
7	rs1999946	0	86593299	C	T
7	rs1999945	0	86593390	G	C
7	rs193236652	0	86593997	A	T
7	rs6976741	0	86594379	G	A
7	rs6958716	0	86594383	T	C
7	rs6976877	0	86594423	G	A
7	rs6977048	0	86594543	G	T
7	rs150040641	0	86597377	C	T
7	rs111463943	0	86597769	T	C
7	rs148644457	0	86601576	G	T
7	rs75894239	0	86601587	T	A
7	rs60623709	0	86602441	C	A
7	rs75140736	0	86603148	G	A
7	rs117264826	0	86604252	A	G
7	rs73384121	0	86606081	G	A
7	rs17609037	0	86606507	T	C
7	rs76669272	0	86606808	C	G
7	rs1767721	0	86607231	A	C
7	rs1767720	0	86607394	G	A
7	rs1767719	0	86607467	G	A
7	rs9719800	0	86607583	A	G
7	rs1767718	0	86607595	C	T
7	rs1767717	0	86608211	G	A
7	rs1624071	0	86608561	G	A
7	rs1006247	0	86608765	A	G
7	rs1006248	0	86608786	G	A
7	rs74425367	0	86608983	A	C
7	rs1024376	0	86609511	G	A
7	rs1767715	0	86609533	T	A
7	rs1024377	0	86609633	A	C
7	rs1024378	0	86609696	T	A
7	rs1633451	0	86609941	C	T
7	rs1767712	0	86609972	A	T
7	rs1767711	0	86610043	A	T
7	rs1633452	0	86610216	A	G
7	rs1767710	0	86610314	A	G
7	rs1767709	0	86610491	G	A
7	rs885996	0	86610934	G	C
7	rs149115078	0	86611013	A	G
7	rs885997	0	86611015	A	G
7	rs885998	0	86611019	A	G
7	rs28378641	0	86611101	T	C
7	rs1633455	0	86611201	A	G
7	rs1633456	0	86611241	C	G
7	rs1767708	0	86611305	G	A
7	rs1767707	0	86611326	C	T
7	rs1767706	0	86611498	C	T
7	rs71562734	0	86611569	G	A
7	rs1633457	0	86611854	C	G
7	rs1633458	0	86612081	A	G
7	rs1633459	0	86612086	A	G
7	rs147869718	0	86612109	C	T
7	rs4260834	0	86612317	C	T
7	rs4344021	0	86612332	T	C
7	rs4260835	0	86612337	C	T
7	rs4404849	0	86612769	A	T
7	rs4262263	0	86612770	C	T
7	rs10952893	0	86613157	A	G
7	rs12381395	0	86613330	C	A
7	rs13221872	0	86613465	T	C
7	rs13234802	0	86613481	G	A
7	rs13234633	0	86613513	A	G
7	rs13234729	0	86613558	C	A
7	rs10268694	0	86613691	G	A
7	rs74688817	0	86613742	C	T
7	rs148734084	0	86613755	A	G
7	rs111791306	0	86613764	T	C
7	rs11771311	0	86613805	C	T
7	rs7784035	0	86613869	G	A
7	rs1635014	0	86614005	C	T
7	rs113914042	0	86614117	C	G
7	rs111807126	0	86614209	T	A
7	rs113524734	0	86614384	A	T
7	rs113817473	0	86614407	T	C
7	rs112882401	0	86614416	C	T
7	rs113156098	0	86614485	A	G
7	rs80220497	0	86614545	C	T
7	rs12704307	0	86614745	T	C
7	rs12704309	0	86614908	A	C
7	rs141846341	0	86615092	C	G
7	rs142062200	0	86616499	A	T
7	rs4727132	0	86616705	T	C
7	rs13229149	0	86616889	G	A
7	rs147078427	0	86616906	A	T
7	rs7458969	0	86617098	A	T
7	rs115633160	0	86617213	C	T
7	rs1635026	0	86617284	C	T
7	rs113775354	0	86617463	T	C
7	rs1767704	0	86617485	A	G
7	rs1767703	0	86617526	G	T
7	rs116630917	0	86617528	G	A
7	rs1767702	0	86617531	G	T
7	rs77149046	0	86617761	T	C
7	rs1767701	0	86618002	G	C
7	rs111475739	0	86618703	G	A
7	rs1635028	0	86618788	A	C
7	rs1635029	0	86618797	A	G
7	rs12704316	0	86618882	G	T
7	rs1635030	0	86619145	A	C
7	rs1635031	0	86619320	T	C
7	rs1635032	0	86619393	T	C
7	rs182973502	0	86619540	T	A
7	rs1635033	0	86619852	T	C
7	rs1635034	0	86620077	G	A
7	rs1767699	0	86620120	T	G
7	rs6955246	0	86620498	C	G
7	rs1635035	0	86620556	T	C
7	rs6975619	0	86620718	T	C
7	rs6955450	0	86620721	A	C
7	rs111479069	0	86620730	C	T
7	rs75143419	0	86620751	C	G
7	rs1635036	0	86620787	C	T
7	rs1635037	0	86621010	C	T
7	rs1635038	0	86621294	G	A
7	rs117578296	0	86621331	G	C
7	rs142831738	0	86621406	G	A
7	rs1635039	0	86622055	T	C
7	rs1635040	0	86622164	T	C
7	rs1634988	0	86622275	C	T
7	rs1634989	0	86622413	G	A
7	rs1634990	0	86622446	G	A
7	rs1767697	0	86622783	T	C
7	rs4728656	0	86622970	T	C
7	rs1634993	0	86622973	C	A
7	rs12333646	0	86622995	T	G
7	rs12333882	0	86623131	A	G
7	rs1767696	0	86623225	A	C
7	rs1767695	0	86623241	C	T
7	rs1767694	0	86623300	T	C
7	rs1634994	0	86623334	C	G
7	rs7803627	0	86623533	C	T
7	rs6465090	0	86623653	G	A
7	rs6957757	0	86623851	T	C
7	rs6957917	0	86623957	T	G
7	rs6975542	0	86623959	A	G
7	rs4727133	0	86623988	T	C
7	rs4728657	0	86624034	A	C
7	rs1767692	0	86624091	T	C
7	rs1767691	0	86624242	T	A
7	rs1634995	0	86624724	G	A
7	rs1612547	0	86624902	T	C
7	rs62488050	0	86625044	C	T
7	rs1634996	0	86625071	G	A
7	rs1767744	0	86625102	T	C
7	rs1767743	0	86625456	T	A
7	rs1634997	0	86625642	G	A
7	rs1634998	0	86625704	C	T
7	rs1767742	0	86625854	T	G
7	rs1767741	0	86625909	G	C
7	rs1634999	0	86626102	C	G
7	rs77273752	0	86626106	C	T
7	rs1635000	0	86626107	G	T
7	rs145649176	0	86626136	C	T
7	rs1767740	0	86626143	T	C
7	rs141200730	0	86626173	G	C
7	rs17677286	0	86626292	C	T
7	rs76358856	0	86626346	A	C
7	rs1767739	0	86626353	A	C
7	rs1767738	0	86626355	A	G
7	rs77020301	0	86626615	C	T
7	rs1635001	0	86626743	C	A
7	rs1767737	0	86626763	A	G
7	rs1767736	0	86626807	T	C
7	rs1767735	0	86627187	G	A
7	rs1635002	0	86627249	C	T
7	rs4728658	0	86627319	A	G
7	rs1767734	0	86627406	T	G
7	rs767437	0	86627630	A	G
7	rs767436	0	86627679	T	G
7	rs767435	0	86627726	G	A
7	rs767434	0	86627798	T	C
7	rs1635003	0	86628006	C	T
7	rs1767729	0	86628132	A	G
7	rs1012834	0	86628156	A	C
7	rs1635004	0	86628318	C	T
7	rs1012835	0	86628370	T	C
7	rs1767726	0	86628397	A	C
7	rs1767725	0	86628526	T	C
7	rs1767724	0	86628997	T	C
7	rs17677376	0	86629155	T	A
7	rs1635005	0	86629166	T	C
7	rs1635006	0	86629423	T	G
7	rs1635007	0	86629542	T	G
7	rs1635008	0	86629562	T	G
7	rs1635009	0	86629651	C	T
7	rs1635010	0	86629756	T	G
7	rs150756042	0	86629852	G	A
7	rs1635011	0	86629910	T	C
7	rs1635012	0	86630327	T	C
7	rs1635013	0	86630396	A	G
7	rs739875	0	86630550	G	A
7	rs1767722	0	86631526	G	A
7	rs1635015	0	86631568	T	C
7	rs75925586	0	86631711	G	T
7	rs6947910	0	86631749	A	G
7	rs6947922	0	86631766	A	C
7	rs1620979	0	86631842	G	C
7	rs1635017	0	86631866	C	T
7	rs1620056	0	86631980	G	T
7	rs73198553	0	86632226	A	G
7	rs1617490	0	86632297	G	C
7	rs1616760	0	86632361	T	C
7	rs1627374	0	86632525	G	A
7	rs1631458	0	86632981	G	T
7	rs1767698	0	86633357	T	C
7	rs1635020	0	86633445	G	A
7	rs148434837	0	86633483	G	A
7	rs1767693	0	86633600	C	T
7	rs1635021	0	86633713	G	A
7	rs12704317	0	86633929	G	C
7	rs1635022	0	86634112	A	G
7	rs1635023	0	86634160	T	C
7	rs1635025	0	86634683	T	A
7	rs7780140	0	86634740	T	C
7	rs7800658	0	86634799	A	C
7	rs7801050	0	86634828	G	A
7	rs10256697	0	86635450	C	G
7	rs10227396	0	86635536	A	C
7	rs4728659	0	86635677	A	T
7	rs4727134	0	86635778	A	G
7	rs4728660	0	86635799	A	C
7	rs4727135	0	86635930	A	G
7	rs2373338	0	86636477	C	T
7	rs10242896	0	86637139	G	A
7	rs10242932	0	86637318	C	T
7	rs9886125	0	86637571	C	G
7	rs9886144	0	86637846	C	A
7	rs9886145	0	86637887	C	T
7	rs80172388	0	86638020	T	C
7	rs12704320	0	86638361	T	A
7	rs1468281	0	86638628	A	G
7	rs10250640	0	86638839	C	T
7	rs9886350	0	86639211	A	G
7	rs9886283	0	86639434	T	C
7	rs12535941	0	86639826	C	T
7	rs11771155	0	86640207	T	C
7	rs13222927	0	86640416	C	T
7	rs113878869	0	86640431	A	G
7	rs4728662	0	86640636	T	G
7	rs117480190	0	86640681	C	A
7	rs4728663	0	86640796	A	C
7	rs4727136	0	86641081	G	T
7	rs12704321	0	86641619	G	A
7	rs11761758	0	86641736	A	T
7	rs11773077	0	86642095	T	G
7	rs115722931	0	86643983	A	G
7	rs13238095	0	86644055	G	A
7	rs75498734	0	86644250	T	C
7	rs7784907	0	86644508	G	C
7	rs116943350	0	86644719	T	C
7	rs60851079	0	86646407	C	T
7	rs28408276	0	86647501	C	T
7	rs13229716	0	86647650	C	T
7	rs34799147	0	86648604	T	A
7	rs12704322	0	86648717	C	T
7	rs75274893	0	86648900	A	G
7	rs147493487	0	86648947	A	T
7	rs117683682	0	86649724	G	A
7	rs17161223	0	86651289	C	G
7	rs9886155	0	86654355	T	G
7	rs75306075	0	86654463	A	C
7	rs118023569	0	86654722	G	A
7	rs10236531	0	86654867	G	A
7	rs17615745	0	86655622	T	A
7	rs10278396	0	86656457	G	A
7	rs10282295	0	86657447	C	G
7	rs147920411	0	86660301	G	A
7	rs10236068	0	86660425	G	C
7	rs10251861	0	86660733	T	C
7	rs6971856	0	86661802	T	C
7	rs112090481	0	86662175	C	A
7	rs6953148	0	86662659	A	C
7	rs4727137	0	86663578	G	A
7	rs4727138	0	86663583	A	G
7	rs4728664	0	86663809	C	T
7	rs6963589	0	86664267	G	A
7	rs6945840	0	86664507	T	C
7	rs10271876	0	86665092	T	C
7	rs74528687	0	86666220	C	T
7	rs77941970	0	86666357	A	G
7	rs77084724	0	86666889	C	G
7	rs6962788	0	86667432	C	T
7	rs117007889	0	86668457	G	A
7	rs117404226	0	86668505	T	C
7	rs117572024	0	86670493	G	T
7	rs6950123	0	86677331	G	A
7	rs191105617	0	86677538	G	A
7	rs111778381	0	86677653	G	A
7	rs6955322	0	86678160	G	A
7	rs4727139	0	86678176	T	C
7	rs4728666	0	86678206	A	G
7	rs13241273	0	86678345	C	T
7	rs4727140	0	86678398	G	C
7	rs4728667	0	86678536	A	G
7	rs4728669	0	86678967	G	A
7	rs4728670	0	86679059	T	G
7	rs4728671	0	86679069	A	G
7	rs4728672	0	86679090	T	A
7	rs4728673	0	86679110	C	G
7	rs4728674	0	86679338	A	G
7	rs4728675	0	86679347	C	T
7	rs11766407	0	86679676	G	A
7	rs10429051	0	86679693	C	T
7	rs7798088	0	86679936	C	T
7	rs79832768	0	86680234	A	G
7	rs79248975	0	86680311	G	C
7	rs7798759	0	86680421	A	G
7	rs11768112	0	86681028	C	T
7	rs73705011	0	86681060	C	T
7	rs11761343	0	86681078	A	T
7	rs34954010	0	86681162	G	A
7	rs11771901	0	86681257	T	G
7	rs4728676	0	86681470	G	A
7	rs4727141	0	86681478	A	G
7	rs144152505	0	86681598	C	T
7	rs11768321	0	86681714	C	T
7	rs140774233	0	86683866	A	G
7	rs71562738	0	86684049	C	A
7	rs71562739	0	86684903	C	A
7	rs35595157	0	86684927	G	T
7	rs2189519	0	86686180	C	T
7	rs142177692	0	86686699	T	A
7	rs140832736	0	86689085	G	C
7	rs13243613	0	86691254	C	T
7	rs73200970	0	86691526	A	C
7	rs56347838	0	86696026	T	C
7	rs1476587	0	86696714	A	G
7	rs77857601	0	86698636	G	A
7	rs35087631	0	86698884	T	C
7	rs35937053	0	86699212	A	G
7	rs12704329	0	86699901	C	T
7	rs117807530	0	86700336	C	T
7	rs35838629	0	86700413	T	C
7	rs35427247	0	86700846	A	C
7	rs75497815	0	86700896	G	A
7	rs34673425	0	86701221	G	A
7	rs34335609	0	86701261	T	C
7	rs55707243	0	86701439	A	T
7	rs35021944	0	86701477	C	G
7	rs73388128	0	86701630	A	G
7	rs35311174	0	86701751	C	A
7	rs34832612	0	86701777	G	A
7	rs35623664	0	86701796	C	T
7	rs11771332	0	86701806	A	T
7	rs56003141	0	86701992	A	G
7	rs55745425	0	86702047	T	C
7	rs35463465	0	86702118	T	C
7	rs13225695	0	86702298	T	C
7	rs35765384	0	86702435	T	C
7	rs13225934	0	86702517	T	C
7	rs11768303	0	86702632	T	C
7	rs17161290	0	86702671	A	G
7	rs67068271	0	86703220	A	G
7	rs35767496	0	86703481	T	G
7	rs34768475	0	86703609	A	G
7	rs34986194	0	86704076	C	T
7	rs35763089	0	86704169	A	G
7	rs73200986	0	86704584	C	T
7	rs73200989	0	86704635	C	G
7	rs4728678	0	86704697	T	G
7	rs73200990	0	86704919	G	A
7	rs73200991	0	86705149	T	C
7	rs73200993	0	86705220	T	G
7	rs34690369	0	86705506	G	A
7	rs73200996	0	86705685	A	C
7	rs75208930	0	86706094	T	C
7	rs66603902	0	86706395	T	C
7	rs35823867	0	86706642	G	A
7	rs117906347	0	86706708	C	T
7	rs34042674	0	86706724	A	G
7	rs2007241	0	86706725	C	T
7	rs6944949	0	86706746	C	A
7	rs6948837	0	86706918	A	G
7	rs60760249	0	86706980	T	G
7	rs61458956	0	86707049	A	C
7	rs58105963	0	86707059	G	A
7	rs4727143	0	86707521	G	T
7	rs13237838	0	86707743	A	G
7	rs6955173	0	86708175	G	A
7	rs35116955	0	86708216	T	A
7	rs13228523	0	86708436	T	A
7	rs150424562	0	86708452	T	G
7	rs12704330	0	86708520	A	G
7	rs12704331	0	86708587	C	T
7	rs12704332	0	86708634	G	A
7	rs12704333	0	86709029	G	A
7	rs184456267	0	86709142	G	A
7	rs12704334	0	86709271	G	C
7	rs12704335	0	86709325	T	C
7	rs11976979	0	86709381	G	A
7	rs11977003	0	86709398	G	T
7	rs67667986	0	86709580	T	A
7	rs73705017	0	86709589	C	T
7	rs995150	0	86709591	T	A
7	rs12704336	0	86710174	G	A
7	rs12704337	0	86710222	C	T
7	rs138887151	0	86710296	A	G
7	rs11970980	0	86710352	A	C
7	rs36035378	0	86710460	T	C
7	rs12704338	0	86710508	C	T
7	rs11978635	0	86710797	C	T
7	rs7786714	0	86711334	T	C
7	rs12704339	0	86712221	G	A
7	rs12704340	0	86712302	C	T
7	rs67355892	0	86712488	A	C
7	rs12704341	0	86712561	C	T
7	rs7459046	0	86712595	C	T
7	rs10952895	0	86713085	A	G
7	rs12704342	0	86713369	G	C
7	rs12704343	0	86713453	C	A
7	rs73388157	0	86713568	C	T
7	rs79462302	0	86713880	A	C
7	rs13236712	0	86713963	C	T
7	rs12704345	0	86714024	T	G
7	rs28526598	0	86714298	A	G
7	rs12704346	0	86714309	T	G
7	rs80215591	0	86714376	C	A
7	rs67007977	0	86715023	C	T
7	rs10231806	0	86715423	T	C
7	rs56024721	0	86715529	G	A
7	rs10231949	0	86715547	T	C
7	rs10257010	0	86716102	G	A
7	rs12690906	0	86716454	T	G
7	rs34177473	0	86716768	C	A
7	rs35270196	0	86716810	C	T
7	rs13227616	0	86716875	A	G
7	rs141958740	0	86717025	T	A
7	rs7806978	0	86717071	G	A
7	rs78820237	0	86717160	T	C
7	rs7807144	0	86717303	C	T
7	rs12704347	0	86717304	G	A
7	rs1966355	0	86717312	G	A
7	rs35563329	0	86717622	C	G
7	rs60792988	0	86718448	C	G
7	rs118026861	0	86718618	T	C
7	rs4727144	0	86719203	A	G
7	rs4728679	0	86719524	C	A
7	rs4728680	0	86719536	G	T
7	rs57993541	0	86719582	G	A
7	rs4728681	0	86719708	T	C
7	rs11975476	0	86719916	A	G
7	rs12666850	0	86720333	T	C
7	rs12673227	0	86720495	C	T
7	rs6958141	0	86721155	A	G
7	rs35425179	0	86721299	C	T
7	rs11983408	0	86721496	C	A
7	rs6963533	0	86721959	G	A
7	rs76247521	0	86721987	G	A
7	rs35927620	0	86722137	C	T
7	rs76036936	0	86722421	T	A
7	rs12668148	0	86722529	T	C
7	rs2189088	0	86722725	G	C
7	rs35150790	0	86723000	C	T
7	rs34910441	0	86723047	G	A
7	rs35358241	0	86723157	C	T
7	rs79146485	0	86723726	C	T
7	rs12704348	0	86723794	A	G
7	rs10230935	0	86723840	C	T
7	rs117708264	0	86724484	T	G
7	rs12704349	0	86724486	G	T
7	rs66523328	0	86724708	A	G
7	rs35205756	0	86724981	G	A
7	rs145116732	0	86725934	A	G
7	rs6956788	0	86726022	G	A
7	rs140231544	0	86726954	A	G
7	rs13311971	0	86727429	A	G
7	rs116855357	0	86727912	C	T
7	rs11971432	0	86728588	C	T
7	rs11978252	0	86728725	A	G
7	rs11978999	0	86728952	A	T
7	rs79739561	0	86729071	C	T
7	rs74937596	0	86729076	A	C
7	rs13226884	0	86729268	G	A
7	rs117184614	0	86729381	T	C
7	rs80036273	0	86729389	A	G
7	rs1859129	0	86729547	A	T
7	rs67558005	0	86729601	C	T
7	rs77050973	0	86729808	G	A
7	rs66948035	0	86730528	C	T
7	rs34717048	0	86730674	C	T
7	rs62489760	0	86730816	T	C
7	rs6945077	0	86730979	C	T
7	rs6945356	0	86730980	G	A
7	rs78122199	0	86731106	G	C
7	rs76054986	0	86731158	C	G
7	rs77688276	0	86731566	C	T
7	rs17677893	0	86731966	A	G
7	rs6950665	0	86732057	C	T
7	rs145254519	0	86732350	G	A
7	rs6951163	0	86732384	A	G
7	rs34388600	0	86732474	A	G
7	rs6971631	0	86732645	T	C
7	rs1859122	0	86733473	C	T
7	rs1859123	0	86733665	A	G
7	rs6961382	0	86733792	G	A
7	rs6465091	0	86733949	T	C
7	rs13245768	0	86734235	A	G
7	rs12704350	0	86734354	C	A
7	rs34445127	0	86734525	C	T
7	rs2106951	0	86735010	A	T
7	rs2158156	0	86735343	T	C
7	rs17616052	0	86735831	A	G
7	rs10252463	0	86735877	T	C
7	rs9886188	0	86736544	T	G
7	rs77588099	0	86736697	C	T
7	rs9886220	0	86736800	T	C
7	rs9886109	0	86736822	G	A
7	rs9886113	0	86737075	C	A
7	rs9886224	0	86737155	T	C
7	rs10487071	0	86737582	G	A
7	rs13237709	0	86737704	A	G
7	rs10257609	0	86737743	T	G
7	rs56936192	0	86738800	C	T
7	rs34308465	0	86739054	T	C
7	rs75462222	0	86739562	G	A
7	rs2106952	0	86740023	G	A
7	rs2106953	0	86740092	A	C
7	rs2106954	0	86740334	A	G
7	rs62489763	0	86740663	C	T
7	rs10480550	0	86740707	G	A
7	rs10480551	0	86740837	G	A
7	rs10480552	0	86740862	C	G
7	rs10480553	0	86740932	A	C
7	rs2214351	0	86741039	A	G
7	rs7458957	0	86742238	A	G
7	rs720775	0	86743108	C	T
7	rs117226438	0	86743362	A	G
7	rs114502772	0	86743407	G	A
7	rs10270331	0	86743865	G	C
7	rs56123613	0	86744119	T	C
7	rs13237269	0	86744361	G	A
7	rs117731852	0	86744636	G	A
7	rs56981276	0	86744651	A	T
7	rs7787598	0	86745159	C	T
7	rs111939897	0	86745303	G	A
7	rs875777	0	86745380	T	C
7	rs2373387	0	86745948	T	G
7	rs886318	0	86746500	G	C
7	rs739711	0	86746741	G	C
7	rs739712	0	86746798	G	A
7	rs744136	0	86747081	T	C
7	rs75223787	0	86747317	A	G
7	rs1981535	0	86747375	A	G
7	rs1859124	0	86747876	A	G
7	rs1981536	0	86747889	C	T
7	rs2373388	0	86748298	C	T
7	rs56327053	0	86748539	G	A
7	rs17766011	0	86749169	C	A
7	rs17698411	0	86749197	C	T
7	rs148242686	0	86749371	G	A
7	rs186209903	0	86749625	C	T
7	rs7782008	0	86749663	G	A
7	rs6465092	0	86750925	A	T
7	rs151323615	0	86751514	G	A
7	rs6958626	0	86751525	A	G
7	rs6959152	0	86751607	G	T
7	rs2373389	0	86751777	C	A
7	rs56378450	0	86751901	A	C
7	rs1859125	0	86752074	C	T
7	rs1859126	0	86752134	C	A
7	rs1859127	0	86752142	T	A
7	rs1859128	0	86752171	G	C
7	rs78167286	0	86752268	G	T
7	rs73202978	0	86752348	A	G
7	rs73202980	0	86753119	T	C
7	rs73202982	0	86754560	C	A
7	rs147130713	0	86754736	T	G
7	rs6979269	0	86754982	C	T
7	rs734607	0	86755158	T	C
7	rs73202985	0	86755920	C	A
7	rs73202987	0	86755953	A	G
7	rs73202988	0	86756403	G	T
7	rs73202990	0	86756416	A	G
7	rs73202993	0	86756593	G	T
7	rs73202994	0	86756628	G	A
7	rs73202997	0	86756679	A	G
7	rs10233778	0	86756745	T	C
7	rs183804339	0	86758045	A	G
7	rs73203000	0	86758464	G	T
7	rs769156	0	86758544	A	C
7	rs73203002	0	86758900	G	C
7	rs111356636	0	86758951	A	G
7	rs17161323	0	86759238	T	C
7	rs55825235	0	86759701	G	A
7	rs74759656	0	86760160	A	G
7	rs73204806	0	86760579	G	T
7	rs117829526	0	86761122	T	G
7	rs139672552	0	86761987	G	T
7	rs2106955	0	86762349	A	G
7	rs1011952	0	86762842	G	A
7	rs1011953	0	86762989	C	T
7	rs73204809	0	86763368	C	T
7	rs1024457	0	86764142	T	G
7	rs6465093	0	86764877	G	A
7	rs11971310	0	86765642	A	G
7	rs11978231	0	86765760	G	T
7	rs10952896	0	86765763	G	A
7	rs73204813	0	86766743	A	G
7	rs56404754	0	86767009	C	A
7	rs182803425	0	86767033	G	T
7	rs7812191	0	86767689	T	C
7	rs117400801	0	86768259	G	A
7	rs73204816	0	86768872	T	C
7	rs73204817	0	86769704	G	A
7	rs17161329	0	86770106	C	T
7	rs73204819	0	86770325	T	C
7	rs6942878	0	86771338	A	G
7	rs56226963	0	86771931	G	A
7	rs56209936	0	86772016	A	C
7	rs757159	0	86772049	A	C
7	rs150117114	0	86772826	C	T
7	rs73204824	0	86773411	C	T
7	rs73204825	0	86773448	T	A
7	rs116859963	0	86773748	G	A
7	rs80328383	0	86774190	G	A
7	rs73204826	0	86774258	A	G
7	rs6964225	0	86775235	A	G
7	rs4236504	0	86776112	G	A
7	rs73204885	0	86776652	G	A
7	rs117326831	0	86776955	C	T
7	rs73204889	0	86777195	G	A
7	rs117044330	0	86777591	C	T
7	rs73204890	0	86777738	G	A
7	rs55834411	0	86778180	G	T
7	rs73204892	0	86778697	G	A
7	rs73204893	0	86778809	C	G
7	rs73204895	0	86779117	G	A
7	rs6957785	0	86779262	G	T
7	rs73204896	0	86779549	A	G
7	rs2286267	0	86781423	G	A
7	rs147236227	0	86781521	T	C
7	rs17515896	0	86781709	G	A
7	rs113458968	0	86782139	G	A
7	rs74687685	0	86782435	C	G
7	rs55971843	0	86782538	C	G
7	rs56092809	0	86782797	T	C
7	rs55661783	0	86782805	T	C
7	rs4140847	0	86783263	A	T
7	rs11981115	0	86784271	A	C
7	rs73206905	0	86784623	C	T
7	rs34110100	0	86785942	A	G
7	rs73206906	0	86786037	T	C
7	rs73206908	0	86786444	A	C
7	rs73206909	0	86786997	A	C
7	rs73206910	0	86787701	A	G
7	rs73206912	0	86788391	C	G
7	rs73206913	0	86788631	C	G
7	rs73206916	0	86789013	C	G
7	rs6944648	0	86789253	C	T
7	rs1058972	0	86789426	C	T
7	rs117804856	0	86789648	T	C
7	rs150963116	0	86789652	A	G
7	rs4639442	0	86789683	T	C
7	rs6465094	0	86789843	G	A
7	rs73206922	0	86790499	A	G
7	rs181119008	0	86790750	G	A
7	rs113841955	0	86790771	T	G
7	rs143639025	0	86790977	A	T
7	rs73206924	0	86791033	G	T
7	rs138711176	0	86791853	G	A
7	rs17616282	0	86792004	G	A
7	rs3789251	0	86793303	A	G
7	rs6966613	0	86793494	C	T
7	rs2074757	0	86794121	G	A
7	rs55823330	0	86794703	A	G
7	rs765968	0	86794724	G	A
7	rs55813769	0	86794889	T	C
7	rs78403619	0	86795118	A	G
7	rs73206937	0	86795392	C	T
7	rs73206940	0	86796143	C	A
7	rs111319184	0	86796240	G	A
7	rs73206941	0	86796346	A	T
7	rs73206942	0	86797260	T	C
7	rs113318270	0	86797331	C	T
7	rs74573735	0	86797594	G	A
7	rs73206945	0	86797775	G	A
7	rs73206947	0	86797824	C	G
7	rs6946206	0	86797980	T	C
7	rs55750589	0	86798245	C	A
7	rs73206952	0	86798549	C	A
7	rs113171102	0	86798614	C	A
7	rs11982198	0	86799219	T	C
7	rs11982256	0	86799441	T	A
7	rs6952842	0	86799661	T	C
7	rs10228392	0	86799673	A	T
7	rs10257953	0	86799726	C	T
7	rs79299518	0	86799777	T	C
7	rs973044	0	86800180	G	A
7	rs3747807	0	86800351	A	G
7	rs117360089	0	86800364	G	C
7	rs117653228	0	86800440	G	T
7	rs74574229	0	86800701	A	C
7	rs73206958	0	86801479	G	T
7	rs73206960	0	86801614	T	C
7	rs11971364	0	86801983	T	C
7	rs7800541	0	86802008	T	C
7	rs11981403	0	86802025	C	T
7	rs34234986	0	86802568	A	G
7	rs111748964	0	86803180	G	C
7	rs73206965	0	86803641	T	C
7	rs11976564	0	86804053	A	C
7	rs147360803	0	86804390	A	G
7	rs73206967	0	86804737	A	G
7	rs79257494	0	86804959	T	C
7	rs73206968	0	86804973	A	G
7	rs2108271	0	86805372	G	A
7	rs2108272	0	86805399	G	A
7	rs10263920	0	86805882	C	G
7	rs7810647	0	86805961	C	A
7	rs56397073	0	86806503	A	T
7	rs118081211	0	86807456	T	A
7	rs55878151	0	86807677	A	G
7	rs56056472	0	86807686	G	A
7	rs55743432	0	86807771	C	T
7	rs73206972	0	86808013	G	T
7	rs73206974	0	86808385	G	A
7	rs73206976	0	86808453	C	T
7	rs117278210	0	86808516	G	A
7	rs112490884	0	86809247	A	G
7	rs55891509	0	86810213	G	C
7	rs111736149	0	86810354	T	C
7	rs73206980	0	86810784	T	C
7	rs73206981	0	86810970	G	C
7	rs55665320	0	86811167	T	C
7	rs147167900	0	86811262	G	A
7	rs73206984	0	86811525	T	G
7	rs73206988	0	86812548	C	G
7	rs73206989	0	86812716	A	G
7	rs143949981	0	86813018	G	T
7	rs73206992	0	86813543	A	G
7	rs73206994	0	86813649	G	C
7	rs11974238	0	86813831	C	G
7	rs11980996	0	86813974	A	C
7	rs4728685	0	86814614	G	A
7	rs111269265	0	86814768	C	T
7	rs4728686	0	86814784	G	A
7	rs73206998	0	86815618	C	T
7	rs4728687	0	86816495	A	G
7	rs17766262	0	86816986	C	G
7	rs73207001	0	86817781	C	G
7	rs55848773	0	86818255	G	A
7	rs113371911	0	86819366	A	G
7	rs73207002	0	86820133	C	G
7	rs73208503	0	86820398	C	G
7	rs1558050	0	86820459	G	A
7	rs71562744	0	86820530	T	C
7	rs56314218	0	86821022	C	T
7	rs55908081	0	86821320	G	T
7	rs55817867	0	86821331	T	C
7	rs73208506	0	86821452	T	C
7	rs74806711	0	86821720	A	T
7	rs73208507	0	86821808	C	G
7	rs7793356	0	86821852	G	C
7	rs11773103	0	86821980	A	G
7	rs7776634	0	86822104	T	C
7	rs73208509	0	86822212	A	G
7	rs11971131	0	86823619	A	C
7	rs73208511	0	86824197	A	T
7	rs11541453	0	86824508	C	T
7	rs140503843	0	86824770	A	G
7	rs73208512	0	86825442	T	C
7	rs73208513	0	86825466	A	G
7	rs117333549	0	86825793	T	C
7	rs73208515	0	86826298	C	T
7	rs2057984	0	86826540	C	T
7	rs73208516	0	86826575	A	G
7	rs75771893	0	86827147	G	A
7	rs73208517	0	86827567	T	G
7	rs73208519	0	86827760	G	A
7	rs73208521	0	86827942	C	A
7	rs35727906	0	86828123	A	G
7	rs73208522	0	86828179	T	G
7	rs73208528	0	86828471	C	G
7	rs79161971	0	86828581	T	G
7	rs73208532	0	86829069	C	G
7	rs73208535	0	86829701	A	G
7	rs73208537	0	86830130	T	C
7	rs17766292	0	86830190	G	A
7	rs73208538	0	86831249	G	A
7	rs73208540	0	86831892	T	C
7	rs73208541	0	86831985	A	G
7	rs73208542	0	86832469	T	G
7	rs4728688	0	86832603	G	A
7	rs80151495	0	86832623	A	G
7	rs73208546	0	86833115	T	C
7	rs73208547	0	86833121	T	G
7	rs10231010	0	86833492	T	C
7	rs112046729	0	86834333	G	A
7	rs7792031	0	86834340	C	T
7	rs73208550	0	86834341	G	A
7	rs113934837	0	86834564	G	C
7	rs73208553	0	86834609	C	T
7	rs113326051	0	86834751	A	G
7	rs117742735	0	86834768	T	A
7	rs112997330	0	86834911	C	T
7	rs10238917	0	86835185	T	C
7	rs7780698	0	86835731	T	G
7	rs73210216	0	86835968	T	C
7	rs73210217	0	86836126	A	G
7	rs73210219	0	86836236	C	T
7	rs73210221	0	86836610	T	C
7	rs73210222	0	86836954	A	G
7	rs62486484	0	86837154	C	A
7	rs117148862	0	86837402	C	G
7	rs11771569	0	86838068	G	A
7	rs73210226	0	86838343	C	T
7	rs73210230	0	86840101	T	C
7	rs73210233	0	86840813	G	C
7	rs11971394	0	86841144	G	A
7	rs73210234	0	86841160	C	G
7	rs117208713	0	86841246	C	T
7	rs11975035	0	86841279	T	C
7	rs2190424	0	86841971	T	C
7	rs6978590	0	86843211	C	A
7	rs13230697	0	86843220	A	G
7	rs74580703	0	86843375	T	C
7	rs62486485	0	86843656	T	C
7	rs73210236	0	86843689	A	G
7	rs1062274	0	86843875	C	T
7	rs6465099	0	86844733	T	A
7	rs150516950	0	86845757	G	A
7	rs74388994	0	86847218	C	T
7	rs10245036	0	86847321	T	C
7	rs117369930	0	86847725	C	A
7	rs73210240	0	86847966	G	A
7	rs2286268	0	86848385	C	T
7	rs757961	0	86849510	T	C
7	rs117397802	0	86849861	C	T
7	rs886787	0	86850210	C	T
7	rs3810883	0	86850543	A	G
7	rs73210242	0	86851003	C	T
7	rs4728689	0	86851097	T	G
7	rs10085726	0	86851397	T	A
7	rs11770012	0	86852656	T	G
7	rs4728690	0	86854004	A	G
7	rs73210247	0	86854311	C	T
7	rs73210249	0	86854767	T	C
7	rs73210250	0	86854919	C	T
7	rs73392358	0	86855885	C	T
7	rs10273826	0	86856007	A	T
7	rs118035628	0	86856261	G	T
7	rs11975795	0	86856452	G	T
7	rs4727146	0	86856555	A	G
7	rs137881681	0	86856646	G	C
7	rs28873439	0	86857091	G	A
7	rs1574795	0	86857203	G	A
7	rs111500959	0	86857353	T	C
7	rs117394964	0	86857734	T	G
7	rs79058547	0	86857735	T	G
7	rs6465100	0	86858805	T	C
7	rs10227182	0	86858824	A	C
7	rs10257058	0	86859059	G	C
7	rs6465101	0	86859065	C	G
7	rs6951682	0	86859159	T	C
7	rs6952384	0	86859551	T	C
7	rs73210260	0	86859942	G	C
7	rs6975175	0	86860332	C	T
7	rs6975202	0	86860382	C	A
7	rs55856575	0	86860482	C	G
7	rs4400318	0	86860524	A	C
7	rs73210264	0	86860721	C	T
7	rs186585830	0	86860837	T	C
7	rs6980450	0	86861201	C	G
7	rs6942407	0	86861313	A	G
7	rs6465103	0	86862068	A	G
7	rs73210267	0	86862373	G	T
7	rs140665919	0	86862600	A	G
7	rs6948767	0	86862750	G	A
7	rs6968640	0	86862783	T	G
7	rs10273853	0	86863060	G	A
7	rs10244350	0	86863278	A	G
7	rs35015367	0	86863412	C	T
7	rs73212027	0	86863671	T	C
7	rs7792365	0	86864716	A	G
7	rs73212029	0	86865315	T	C
7	rs77633631	0	86866155	A	G
7	rs11771665	0	86866215	A	G
7	rs80253370	0	86866216	A	C
7	rs11975590	0	86866516	G	A
7	rs57469988	0	86867729	C	A
7	rs59219517	0	86867932	T	C
7	rs112737268	0	86868025	T	C
7	rs34479111	0	86868100	C	T
7	rs58742071	0	86869798	C	T
7	rs6465104	0	86870725	T	A
7	rs6974860	0	86870762	G	A
7	rs150593190	0	86870832	C	A
7	rs7811447	0	86871302	G	C
7	rs141121660	0	86874040	G	C
7	rs4292616	0	86875578	C	G
7	rs117049781	0	86875778	G	T
7	rs2888556	0	86875826	T	G
7	rs11983450	0	86875842	T	C
7	rs13229951	0	86875936	G	A
7	rs113257872	0	86876161	A	G
7	rs112638961	0	86876215	C	T
7	rs189864030	0	86876287	G	A
7	rs111252194	0	86876332	T	C
7	rs75443199	0	86876605	T	C
7	rs143939037	0	86877513	C	T
7	rs2214931	0	86878081	G	A
7	rs73212038	0	86878229	C	T
7	rs79117906	0	86878412	G	A
7	rs77333429	0	86878822	C	T
7	rs73212041	0	86878952	C	A
7	rs117369264	0	86879171	G	A
7	rs112050772	0	86879723	A	T
7	rs2214930	0	86880460	C	T
7	rs7799491	0	86881496	A	T
7	rs74912003	0	86881973	C	T
7	rs73212045	0	86883248	A	C
7	rs138530263	0	86883795	C	T
7	rs55737734	0	86884337	G	A
7	rs1990171	0	86885119	T	G
7	rs187170861	0	86885158	T	C
7	rs73212049	0	86885478	T	C
7	rs6970483	0	86885547	T	C
7	rs6950458	0	86885682	A	G
7	rs60793003	0	86887427	G	C
7	rs147156032	0	86887700	C	T
7	rs112970585	0	86888054	T	A
7	rs146569377	0	86888813	T	C
7	rs112133800	0	86890053	G	T
7	rs112938026	0	86890116	G	A
7	rs144184965	0	86890248	C	A
7	rs151207117	0	86890536	C	A
7	rs62486496	0	86891039	C	T
7	rs2373363	0	86891846	T	C
7	rs113532794	0	86892302	T	G
7	rs138229125	0	86894109	G	A
7	rs140463561	0	86894664	A	C
7	rs114215780	0	86895115	A	G
7	rs187142153	0	86895224	A	T
7	rs802099	0	86895298	C	T
7	rs802100	0	86895826	G	C
7	rs802101	0	86896568	A	C
7	rs35663624	0	86896862	T	C
7	rs74606005	0	86897044	A	C
7	rs79076830	0	86897142	T	C
7	rs55746723	0	86897643	G	A
7	rs802102	0	86898022	A	G
7	rs75617214	0	86898409	T	G
7	rs73212056	0	86899082	C	T
7	rs802104	0	86900269	T	C
7	rs73212058	0	86900326	G	A
7	rs1089526	0	86902545	T	C
7	rs112591205	0	86903577	A	G
7	rs1089527	0	86903624	A	C
7	rs150527998	0	86905304	C	T
7	rs74899557	0	86905608	T	A
7	rs73212060	0	86906513	G	T
7	rs802105	0	86906632	G	A
7	rs78826119	0	86907515	C	T
7	rs802106	0	86907976	T	G
7	rs56148275	0	86908195	A	C
7	rs802107	0	86908263	G	A
7	rs188767315	0	86909213	C	T
7	rs11773164	0	86909939	C	T
7	rs73194604	0	86910391	A	G
7	rs1089528	0	86911250	T	C
7	rs1089529	0	86911451	T	C
7	rs111774520	0	86912401	C	T
7	rs116525884	0	86912450	G	A
7	rs7804350	0	86912575	A	G
7	rs7805029	0	86912770	G	A
7	rs112057160	0	86914154	C	T
7	rs6944762	0	86914326	G	T
7	rs140943397	0	86914928	T	G
7	rs79588337	0	86914968	C	T
7	rs117979749	0	86915508	T	C
7	rs6946313	0	86915977	T	C
7	rs1089516	0	86916201	A	T
7	rs34023057	0	86917026	C	T
7	rs148194854	0	86917486	C	T
7	rs73194612	0	86917773	T	C
7	rs73194613	0	86917917	C	T
7	rs138050749	0	86918283	C	A
7	rs1089517	0	86918332	A	G
7	rs114898414	0	86918341	T	C
7	rs11769063	0	86918603	A	C
7	rs80157542	0	86921372	G	A
7	rs114885243	0	86922657	T	A
7	rs1089519	0	86923179	T	C
7	rs146314753	0	86923681	C	T
7	rs111886800	0	86923751	G	A
7	rs1089520	0	86924033	A	C
7	rs73194619	0	86924120	C	A
7	rs113025101	0	86924504	C	A
7	rs111329272	0	86925908	G	A
7	rs56276482	0	86926051	C	G
7	rs75941794	0	86926348	A	G
7	rs73194624	0	86926970	C	G
7	rs73194627	0	86927981	G	T
7	rs117667138	0	86928302	C	T
7	rs1089521	0	86928387	G	C
7	rs1089522	0	86928582	C	T
7	rs1089524	0	86928912	T	C
7	rs192361993	0	86928999	C	T
7	rs140236731	0	86929053	T	C
7	rs7800895	0	86929327	C	A
7	rs802094	0	86929647	C	T
7	rs802095	0	86930488	C	T
7	rs802097	0	86931261	C	T
7	rs73194634	0	86931889	C	T
7	rs802098	0	86932085	T	C
7	rs117366205	0	86933276	G	A
7	rs73194637	0	86933676	C	A
7	rs149340740	0	86933881	G	A
7	rs112824254	0	86934540	G	A
7	rs149179888	0	86935666	A	T
7	rs112669406	0	86935706	C	A
7	rs138850242	0	86936741	T	C
7	rs145952068	0	86937796	C	G
7	rs7783865	0	86938405	C	T
7	rs117517262	0	86939127	C	T
7	rs139177543	0	86939437	T	C
7	rs7458979	0	86939743	T	C
7	rs116922864	0	86939822	C	T
7	rs7794419	0	86940652	C	T
7	rs6948007	0	86941154	T	C
7	rs1358065	0	86941616	T	A
7	rs1358064	0	86941669	T	C
7	rs13236967	0	86941715	T	C
7	rs74608797	0	86942525	G	A
7	rs11762311	0	86942825	G	A
7	rs111884161	0	86944015	C	T
7	rs7778976	0	86944642	G	A
7	rs6949001	0	86944904	C	A
7	rs112300487	0	86946824	G	A
7	rs76989163	0	86946991	A	G
7	rs139229644	0	86948073	T	C
7	rs6465106	0	86948096	T	C
7	rs12532089	0	86948364	G	A
7	rs141291954	0	86948624	T	G
7	rs112882833	0	86949067	A	G
7	rs111337925	0	86949407	C	T
7	rs4728693	0	86949491	C	T
7	rs112376505	0	86949756	C	G
7	rs147310130	0	86949896	A	C
7	rs55746521	0	86949900	T	C
7	rs143321030	0	86950435	C	T
7	rs78232844	0	86950465	A	C
7	rs113423886	0	86951059	T	C
7	rs802045	0	86951639	C	T
7	rs802046	0	86951809	T	G
7	rs1636913	0	86952076	C	T
7	rs1636914	0	86952077	T	C
7	rs113240817	0	86952492	G	A
7	rs115813522	0	86952574	A	G
7	rs59567057	0	86952590	G	A
7	rs1089469	0	86952675	C	G
7	rs114252751	0	86953183	C	T
7	rs11770557	0	86953280	T	G
7	rs4728694	0	86953697	T	C
7	rs112560687	0	86955237	T	C
7	rs1089471	0	86956073	T	C
7	rs11768281	0	86956106	T	G
7	rs116215602	0	86957387	G	T
7	rs802047	0	86957785	T	C
7	rs114061953	0	86957936	C	G
7	rs73194650	0	86957971	G	A
7	rs75142110	0	86958378	C	T
7	rs77112234	0	86958635	A	C
7	rs11760719	0	86958829	A	G
7	rs112777546	0	86959208	C	T
7	rs115298100	0	86959374	G	A
7	rs802048	0	86959739	G	A
7	rs802049	0	86959855	C	T
7	rs802050	0	86960158	A	G
7	rs802051	0	86960460	C	T
7	rs74659768	0	86960749	A	G
7	rs112020998	0	86961145	T	A
7	rs802031	0	86961362	T	C
7	rs1526092	0	86962076	A	C
7	rs139328189	0	86962298	C	T
7	rs11760687	0	86962741	T	C
7	rs11771466	0	86962803	G	A
7	rs802032	0	86963250	G	A
7	rs73194657	0	86963681	G	A
7	rs73194658	0	86963706	G	A
7	rs802033	0	86964212	C	T
7	rs73194661	0	86964547	A	T
7	rs11976398	0	86964707	A	G
7	rs11977095	0	86964796	A	C
7	rs10499902	0	86964969	A	G
7	rs76936797	0	86965052	G	A
7	rs79844282	0	86965060	A	T
7	rs11977186	0	86965165	A	C
7	rs11977237	0	86965341	A	C
7	rs11984117	0	86965492	C	T
7	rs996745	0	86965599	C	T
7	rs35186400	0	86965732	G	A
7	rs76940076	0	86965754	T	G
7	rs802034	0	86966042	G	A
7	rs2016801	0	86966304	G	T
7	rs11975317	0	86966513	G	A
7	rs11975323	0	86966684	C	T
7	rs11976069	0	86966918	C	T
7	rs117061129	0	86967671	G	A
7	rs10447793	0	86967987	T	C
7	rs78540179	0	86967990	C	T
7	rs75558389	0	86968296	C	A
7	rs74946079	0	86968591	A	C
7	rs112714763	0	86969315	T	A
7	rs17149389	0	86969438	C	T
7	rs76013486	0	86969478	G	T
7	rs79648970	0	86969522	A	G
7	rs802035	0	86969559	C	T
7	rs79012833	0	86970284	A	C
7	rs80070011	0	86970339	G	C
7	rs77316695	0	86970405	C	T
7	rs114597734	0	86970538	C	T
7	rs78868110	0	86970684	C	T
7	rs17149393	0	86971554	C	G
7	rs74833878	0	86971890	T	C
7	rs2373726	0	86971895	G	A
7	rs74753139	0	86971929	C	T
7	rs73194669	0	86972429	T	C
7	rs75124135	0	86972547	G	A
7	rs75943259	0	86972798	A	G
7	rs78956913	0	86973127	C	A
7	rs74877320	0	86973143	C	G
7	rs77597707	0	86973427	G	A
7	rs76935203	0	86973941	C	G
7	rs36101759	0	86974654	C	T
7	rs114729506	0	86974806	G	A
7	rs116646206	0	86974917	C	A
7	rs74904447	0	86974951	G	A
7	rs74777564	0	86975025	G	T
7	rs11973839	0	86975232	T	C
7	rs11983873	0	86975266	G	A
7	rs11973893	0	86975436	T	C
7	rs11983904	0	86975564	C	G
7	rs57585161	0	86975568	T	A
7	rs76493918	0	86976046	A	G
7	rs58807320	0	86976461	G	A
7	rs117600803	0	86976989	T	C
7	rs6943391	0	86977425	A	G
7	rs6943685	0	86977495	C	T
7	rs6943711	0	86977568	C	T
7	rs6943724	0	86977648	A	G
7	rs6944261	0	86977702	G	C
7	rs6944268	0	86977709	G	A
7	rs802036	0	86977894	T	C
7	rs80073355	0	86978014	T	A
7	rs802037	0	86978347	C	A
7	rs11971666	0	86978554	T	C
7	rs75789912	0	86978729	T	G
7	rs75891655	0	86978778	C	T
7	rs77655428	0	86978839	A	G
7	rs79137265	0	86978934	T	C
7	rs11975766	0	86979342	A	G
7	rs150667016	0	86979462	G	C
7	rs6954473	0	86979519	A	G
7	rs74879491	0	86979860	G	A
7	rs117485091	0	86980197	C	T
7	rs4728695	0	86981523	T	G
7	rs802038	0	86981801	G	C
7	rs11767948	0	86982191	A	G
7	rs73194676	0	86982433	G	C
7	rs802039	0	86982471	C	A
7	rs112884386	0	86982707	C	T
7	rs802040	0	86982857	G	A
7	rs802041	0	86982937	G	T
7	rs79797038	0	86983155	T	G
7	rs112796991	0	86983328	C	T
7	rs7808249	0	86983715	A	G
7	rs10236924	0	86984665	C	T
7	rs144113867	0	86985437	C	T
7	rs802023	0	86985568	T	C
7	rs802024	0	86985719	C	T
7	rs148791337	0	86986144	C	T
7	rs6945385	0	86986316	T	C
7	rs802025	0	86986632	C	T
7	rs143355105	0	86987256	G	T
7	rs148901039	0	86987497	G	C
7	rs809066	0	86987655	A	G
7	rs6974007	0	86988356	C	T
7	rs802026	0	86989039	G	A
7	rs116979197	0	86989047	A	G
7	rs112100676	0	86989355	A	T
7	rs79138769	0	86990495	C	A
7	rs802028	0	86991675	C	T
7	rs802029	0	86991720	T	C
7	rs189282694	0	86991745	T	C
7	rs802030	0	86993551	C	G
7	rs112854881	0	86994775	C	T
7	rs2051950	0	86995922	T	C
7	rs60757438	0	86995951	C	G
7	rs7802658	0	86995999	T	C
7	rs60509911	0	86996211	G	A
7	rs802054	0	86996489	A	G
7	rs701339	0	86997163	T	C
7	rs10247098	0	86997694	C	A
7	rs77649300	0	86997806	C	T
7	rs3789250	0	86998335	C	T
7	rs6966140	0	86998842	G	A
7	rs802055	0	86999190	C	T
7	rs56146479	0	86999714	G	A
7	rs55953428	0	86999844	A	C
7	rs7786781	0	86999865	T	C
7	rs802057	0	87000825	T	G
7	rs1089472	0	87002734	G	A
7	rs6949638	0	87003066	C	T
7	rs802062	0	87004281	T	G
7	rs73196414	0	87005091	T	C
7	rs77463367	0	87006034	C	G
7	rs73196416	0	87006287	A	G
7	rs802042	0	87006567	G	C
7	rs117996004	0	87006852	G	C
7	rs258962	0	87007179	A	G
7	rs258963	0	87007610	A	G
7	rs73196422	0	87007744	T	C
7	rs117034769	0	87007766	G	T
7	rs258965	0	87007955	T	C
7	rs73196425	0	87008223	C	T
7	rs62486544	0	87009438	T	G
7	rs75778555	0	87009457	A	T
7	rs31627	0	87010204	G	A
7	rs31629	0	87010888	G	A
7	rs31630	0	87011349	G	A
7	rs31632	0	87012415	C	T
7	rs78439478	0	87012463	A	G
7	rs31634	0	87012698	A	C
7	rs7776867	0	87014355	C	T
7	rs31635	0	87014433	T	C
7	rs77270176	0	87014929	G	A
7	rs7800628	0	87016833	G	A
7	rs7800359	0	87016836	C	T
7	rs31640	0	87017863	C	T
7	rs13227722	0	87018531	C	T
7	rs150512857	0	87018579	C	G
7	rs39606	0	87019176	A	G
7	rs80069206	0	87020787	C	T
7	rs7785206	0	87021023	G	C
7	rs117788595	0	87021524	G	A
7	rs31644	0	87022024	G	C
7	rs2072207	0	87022596	T	C
7	rs31645	0	87022981	T	C
7	rs1608949	0	87023195	A	T
7	rs28860289	0	87024685	A	G
7	rs31649	0	87026533	A	G
7	rs77205829	0	87026573	A	G
7	rs17149512	0	87028159	C	T
7	rs31651	0	87029287	A	G
7	rs31652	0	87029687	G	A
7	rs45501291	0	87029710	A	G
7	rs6465112	0	87029984	C	T
7	rs6465113	0	87030081	A	T
7	rs2097937	0	87030903	G	A
7	rs45549641	0	87031690	A	G
7	rs1526090	0	87031809	A	G
7	rs45537731	0	87031958	T	C
7	rs45437295	0	87032251	G	T
7	rs31653	0	87032613	A	G
7	rs45540833	0	87033079	G	T
7	rs9655950	0	87033561	C	T
7	rs12154399	0	87033948	T	C
7	rs45561635	0	87033967	A	C
7	rs11773089	0	87034845	C	T
7	rs10487804	0	87036105	G	A
7	rs45543841	0	87036227	C	T
7	rs2373593	0	87036942	G	T
7	rs45443210	0	87037158	G	C
7	rs45526441	0	87037729	G	C
7	rs17149539	0	87038074	A	G
7	rs31658	0	87039141	T	C
7	rs45521742	0	87040296	G	T
7	rs45549532	0	87040387	A	G
7	rs45517839	0	87040490	A	C
7	rs31659	0	87040629	C	T
7	rs11761050	0	87041856	C	A
7	rs17149547	0	87043230	A	G
7	rs7807638	0	87043583	A	G
7	rs4148830	0	87043708	T	A
7	rs31660	0	87044443	A	G
7	rs45459000	0	87045317	G	A
7	rs45552832	0	87045390	C	G
7	rs45505301	0	87045565	G	A
7	rs31662	0	87045584	A	G
7	rs31663	0	87045837	G	A
7	rs4148829	0	87046470	A	G
7	rs35737120	0	87047039	C	T
7	rs45519631	0	87047433	C	T
7	rs7788404	0	87047813	T	C
7	rs4148828	0	87048530	A	G
7	rs45540936	0	87049583	C	G
7	rs45566237	0	87049753	A	G
7	rs31666	0	87052268	C	T
7	rs6977539	0	87052479	T	C
7	rs6957680	0	87052605	A	G
7	rs31667	0	87053150	A	G
7	rs31668	0	87053206	G	A
7	rs45609336	0	87053611	G	C
7	rs31669	0	87054247	A	G
7	rs11768699	0	87055635	G	T
7	rs45620931	0	87055681	C	T
7	rs1017054	0	87056011	T	C
7	rs2230028	0	87056176	T	C
7	rs6956661	0	87057699	G	A
7	rs45466200	0	87058570	G	T
7	rs31670	0	87059164	G	A
7	rs31671	0	87059403	G	C
7	rs31672	0	87059699	C	T
7	rs45474405	0	87059700	G	A
7	rs6977739	0	87061534	G	T
7	rs45547639	0	87061753	G	T
7	rs45473093	0	87061974	A	G
7	rs1034821	0	87062112	T	G
7	rs17651890	0	87065687	G	A
7	rs45503696	0	87066230	G	C
7	rs45624640	0	87067627	A	G
7	rs31674	0	87068464	T	C
7	rs45558536	0	87068691	C	T
7	rs31675	0	87069758	T	C
7	rs31676	0	87069880	T	C
7	rs11768036	0	87070089	G	A
7	rs11767995	0	87070096	C	T
7	rs144857113	0	87070102	G	A
7	rs45487294	0	87070147	C	G
7	rs45533331	0	87070298	G	A
7	rs45539339	0	87071530	T	G
7	rs45579433	0	87071639	G	A
7	rs45503798	0	87072140	T	C
7	rs17149601	0	87072226	C	T
7	rs17149606	0	87072505	C	A
7	rs17149608	0	87073594	G	A
7	rs1149222	0	87073775	G	T
7	rs4148826	0	87074419	T	C
7	rs1468615	0	87074964	T	C
7	rs45549536	0	87075259	A	C
7	rs4148824	0	87075362	A	G
7	rs4148823	0	87076144	C	T
7	rs1014283	0	87076587	C	A
7	rs4148822	0	87077996	A	G
7	rs45495292	0	87078458	T	C
7	rs45554032	0	87078547	G	T
7	rs1558375	0	87079069	T	C
7	rs1558376	0	87079103	T	A
7	rs2109505	0	87079406	T	A
7	rs4148821	0	87079602	G	C
7	rs45493392	0	87079880	A	G
7	rs1149220	0	87080190	T	C
7	rs1473152	0	87080350	A	C
7	rs2270187	0	87080698	T	C
7	rs2072383	0	87081349	A	G
7	rs1473154	0	87082042	A	G
7	rs1202283	0	87082292	G	A
7	rs2072384	0	87082868	A	T
7	rs56223611	0	87083157	C	A
7	rs45479991	0	87083339	A	T
7	rs45616238	0	87083577	T	G
7	rs4148818	0	87083738	T	C
7	rs45626341	0	87083969	G	A
7	rs67721532	0	87084403	A	G
7	rs60123540	0	87085182	T	C
7	rs17149637	0	87085209	G	A
7	rs60040620	0	87085379	C	A
7	rs45553044	0	87085613	A	G
7	rs17149640	0	87086039	A	C
7	rs35313316	0	87086041	G	A
7	rs17149641	0	87086090	T	C
7	rs45546132	0	87086140	C	T
7	rs45447097	0	87086144	G	A
7	rs17149644	0	87086218	T	C
7	rs17149647	0	87086931	T	C
7	rs45607141	0	87087025	A	G
7	rs45501595	0	87087135	T	C
7	rs17149652	0	87087187	G	T
7	rs4148817	0	87087397	C	G
7	rs4148816	0	87087731	G	A
7	rs4148815	0	87087834	A	T
7	rs45593435	0	87088772	A	G
7	rs76331237	0	87089058	A	G
7	rs17149660	0	87089524	T	C
7	rs45502492	0	87089898	C	T
7	rs45526438	0	87089927	G	A
7	rs45605032	0	87090301	C	T
7	rs45590633	0	87090480	C	T
7	rs45519131	0	87091361	G	C
7	rs4148814	0	87091543	T	C
7	rs45583842	0	87091592	C	T
7	rs2302385	0	87091826	T	C
7	rs2302386	0	87091944	A	G
7	rs2302387	0	87092185	G	A
7	rs4148813	0	87092376	A	G
7	rs45469297	0	87093064	T	C
7	rs988448	0	87093247	T	C
7	rs10452935	0	87094247	A	T
7	rs10452936	0	87094306	C	A
7	rs142604664	0	87094990	C	T
7	rs6971521	0	87095274	A	G
7	rs112981905	0	87095609	G	T
7	rs7782643	0	87096271	G	A
7	rs60624924	0	87096783	A	G
7	rs142202084	0	87097682	T	A
7	rs201266450	0	87097755	G	A
7	rs6959217	0	87098104	A	G
7	rs113813094	0	87098520	G	C
7	rs4148812	0	87101407	C	G
7	rs4148811	0	87101486	T	G
7	rs45590732	0	87101766	T	C
7	rs4148810	0	87102251	C	T
7	rs45580537	0	87102451	G	T
7	rs45605336	0	87102772	G	A
7	rs4148809	0	87103263	T	C
7	rs2888611	0	87103670	C	G
7	rs76538400	0	87104238	G	A
7	rs45619531	0	87104588	C	G
7	rs2071646	0	87105159	A	G
7	rs55976025	0	87105176	G	C
7	rs55679062	0	87105195	G	A
7	rs2071645	0	87105276	G	C
7	rs4148808	0	87105795	T	C
7	rs4148807	0	87105812	G	A
7	rs4148805	0	87106365	G	A
7	rs3747806	0	87106702	A	G
7	rs6979325	0	87107259	A	C
7	rs45528443	0	87107595	C	T
7	rs6980362	0	87107619	G	A
7	rs11981153	0	87107992	C	T
7	rs45605631	0	87109010	T	C
7	rs45576843	0	87109277	G	A
7	rs12539936	0	87110017	G	A
7	rs12673662	0	87110351	C	G
7	rs45537841	0	87110640	C	T
7	rs45496691	0	87110795	C	A
7	rs45560338	0	87111106	T	C
7	rs45478299	0	87111321	G	A
7	rs66510518	0	87111875	C	G
7	rs6465116	0	87113001	G	A
7	rs34254427	0	87113133	A	G
7	rs73198334	0	87113902	T	A
7	rs9640576	0	87114405	G	A
7	rs112005873	0	87114824	G	C
7	rs111280611	0	87114917	C	A
7	rs11977881	0	87115013	T	C
7	rs59934297	0	87116469	T	G
7	rs11561963	0	87116550	T	A
7	rs58083477	0	87117706	T	C
7	rs11532733	0	87117982	A	G
7	rs59616301	0	87118407	T	C
7	rs7805184	0	87118601	G	A
7	rs62488820	0	87119041	A	G
7	rs66869391	0	87119069	G	A
7	rs79070628	0	87119906	T	C
7	rs75895503	0	87121698	C	A
7	rs17209662	0	87121968	G	A
7	rs2178658	0	87122022	G	T
7	rs17275514	0	87122030	A	G
7	rs7789645	0	87122603	G	C
7	rs7793196	0	87122847	A	G
7	rs78753990	0	87123227	T	C
7	rs998671	0	87123275	C	T
7	rs13221839	0	87124038	C	T
7	rs12538707	0	87124268	T	C
7	rs117503479	0	87124294	T	C
7	rs17209837	0	87124822	T	C
7	rs79246013	0	87124959	A	G
7	rs73198343	0	87125565	C	T
7	rs73198345	0	87125643	C	A
7	rs12672720	0	87126438	A	G
7	rs55747905	0	87127099	T	C
7	rs80150823	0	87127562	T	C
7	rs75645354	0	87127840	A	G
7	rs60541816	0	87127861	G	A
7	rs60916103	0	87128356	A	G
7	rs144099862	0	87128830	T	C
7	rs6946119	0	87128865	T	C
7	rs73198349	0	87128910	C	A
7	rs75681573	0	87128992	C	T
7	rs73383416	0	87129520	A	G
7	rs73383419	0	87129538	G	A
7	rs73383421	0	87129595	T	C
7	rs73383422	0	87130107	A	G
7	rs7802555	0	87130350	A	C
7	rs7802783	0	87130397	C	T
7	rs12539997	0	87131423	T	C
7	rs59768761	0	87131544	A	T
7	rs180940676	0	87131906	A	G
7	rs11984161	0	87132251	T	G
7	rs1055302	0	87132916	C	T
7	rs3842	0	87133366	T	C
7	rs17064	0	87133470	T	A
7	rs10244116	0	87133851	A	G
7	rs28364273	0	87133863	G	A
7	rs28364270	0	87133932	T	C
7	rs1186744	0	87133933	A	G
7	rs1186745	0	87133947	C	A
7	rs111609902	0	87133977	T	C
7	rs1186746	0	87133993	T	C
7	rs6978925	0	87137015	C	T
7	rs1882478	0	87137018	C	T
7	rs6979885	0	87137461	G	A
7	rs28746509	0	87137478	G	A
7	rs6946379	0	87138186	A	G
7	rs2235048	0	87138511	G	A
7	rs2235047	0	87138532	A	C
7	rs1045642	0	87138645	A	G
7	rs4437575	0	87139316	A	G
7	rs138866486	0	87140711	G	A
7	rs10808071	0	87140808	A	G
7	rs1002205	0	87141174	G	C
7	rs1002204	0	87141497	A	C
7	rs17149699	0	87141751	C	T
7	rs6949448	0	87141814	T	C
7	rs117334763	0	87142184	G	A
7	rs4148751	0	87143153	T	C
7	rs4148750	0	87143275	T	C
7	rs1922243	0	87143504	C	T
7	rs143725456	0	87144023	T	C
7	rs4148749	0	87144413	G	C
7	rs137933888	0	87145133	G	A
7	rs1922244	0	87145483	G	A
7	rs4148747	0	87147147	T	A
7	rs4148745	0	87148265	G	T
7	rs28401781	0	87148328	C	T
7	rs2235067	0	87149922	C	T
7	rs78762243	0	87150717	C	T
7	rs78633406	0	87150723	G	T
7	rs4148744	0	87150774	G	A
7	rs4148743	0	87151090	T	C
7	rs1882477	0	87151524	C	G
7	rs2373589	0	87151658	C	T
7	rs56036106	0	87151793	C	T
7	rs4148742	0	87152045	A	G
7	rs4148741	0	87152073	A	T
7	rs4148740	0	87152103	A	G
7	rs10246696	0	87152511	G	A
7	rs11979702	0	87152623	T	A
7	rs2141849	0	87152790	C	A
7	rs70953647	0	87152886	C	T
7	rs55912869	0	87153137	T	C
7	rs2373588	0	87153160	G	A
7	rs56243536	0	87153216	C	T
7	rs10280101	0	87153585	A	C
7	rs10225473	0	87154646	A	G
7	rs35280822	0	87155595	G	A
7	rs66867614	0	87156301	G	A
7	rs7787082	0	87157051	G	A
7	rs2373587	0	87157466	C	G
7	rs2373586	0	87157583	A	C
7	rs28681479	0	87157629	T	C
7	rs28371078	0	87157644	T	A
7	rs2373585	0	87157706	C	T
7	rs80351204	0	87158115	G	A
7	rs6959435	0	87158185	G	T
7	rs146770814	0	87160120	A	C
7	rs2032583	0	87160561	A	G
7	rs4148739	0	87161049	T	C
7	rs11983225	0	87161520	T	C
7	rs10236274	0	87162341	A	G
7	rs11760837	0	87163016	T	C
7	rs4148738	0	87163049	C	T
7	rs78666502	0	87163125	T	C
7	rs117937072	0	87164349	A	C
7	rs146512400	0	87164468	A	G
7	rs10274587	0	87164483	G	A
7	rs7787569	0	87164756	C	A
7	rs10234411	0	87164892	T	A
7	rs10248420	0	87164986	A	G
7	rs2235040	0	87165750	C	T
7	rs28381954	0	87166347	G	A
7	rs12668877	0	87167004	C	T
7	rs28381946	0	87167272	T	G
7	rs17149738	0	87167902	C	T
7	rs3789246	0	87168027	C	T
7	rs4728699	0	87168749	C	T
7	rs7795817	0	87169037	C	T
7	rs12720067	0	87169356	C	T
7	rs10268314	0	87169669	T	C
7	rs12720066	0	87169702	A	C
7	rs12154941	0	87170017	C	T
7	rs4148737	0	87171152	T	C
7	rs4148736	0	87171383	G	A
7	rs10276603	0	87171527	T	C
7	rs4728700	0	87171659	T	C
7	rs4728701	0	87172053	A	G
7	rs6961419	0	87172136	T	C
7	rs6961882	0	87172389	T	C
7	rs6980101	0	87172598	C	T
7	rs4148735	0	87172881	C	T
7	rs28381924	0	87173102	A	T
7	rs1922242	0	87173667	A	T
7	rs2235046	0	87174066	T	C
7	rs28381920	0	87174390	G	A
7	rs2091766	0	87174504	C	T
7	rs12704363	0	87175626	C	T
7	rs28381910	0	87175790	G	A
7	rs28381909	0	87175804	G	A
7	rs115780656	0	87176430	C	T
7	rs10808072	0	87176463	A	G
7	rs144647855	0	87177007	G	A
7	rs60412009	0	87177121	T	C
7	rs67781154	0	87177356	T	A
7	rs28381903	0	87178528	C	A
7	rs2235013	0	87178626	C	T
7	rs2235035	0	87179086	G	A
7	rs2235033	0	87179143	A	G
7	rs2032588	0	87179443	G	A
7	rs1128503	0	87179601	A	G
7	rs2229109	0	87179809	C	T
7	rs10276036	0	87180198	C	T
7	rs28746508	0	87180560	T	G
7	rs4728702	0	87180678	A	T
7	rs28381894	0	87180966	C	T
7	rs12704364	0	87181175	C	T
7	rs6961665	0	87181418	C	A
7	rs3789244	0	87181849	G	T
7	rs148944643	0	87182563	A	C
7	rs2235027	0	87182779	G	T
7	rs2235026	0	87182882	T	C
7	rs2235024	0	87182915	T	G
7	rs1922240	0	87183354	T	C
7	rs28381877	0	87183863	A	G
7	rs28381875	0	87184001	C	T
7	rs73383494	0	87184918	A	G
7	rs114106519	0	87185698	T	C
7	rs1922241	0	87185894	G	A
7	rs57924923	0	87185979	G	A
7	rs11772987	0	87186018	C	G
7	rs60749469	0	87186152	T	C
7	rs74682905	0	87186748	A	G
7	rs147690884	0	87187189	T	A
7	rs60224992	0	87187813	A	C
7	rs13239201	0	87187995	T	C
7	rs148893417	0	87188047	G	A
7	rs56364292	0	87188092	C	T
7	rs10244266	0	87188467	T	G
7	rs28381873	0	87188610	C	T
7	rs28381872	0	87188724	C	T
7	rs182260519	0	87188858	A	T
7	rs28381869	0	87189049	C	G
7	rs28381868	0	87189184	C	T
7	rs73198396	0	87189458	C	T
7	rs118078935	0	87189473	T	C
7	rs868755	0	87189930	T	G
7	rs1882479	0	87190086	A	G
7	rs2235023	0	87190452	C	T
7	rs28381866	0	87190953	A	G
7	rs28381864	0	87191098	T	G
7	rs28381863	0	87191154	T	C
7	rs28381862	0	87191244	G	A
7	rs6948766	0	87191246	G	A
7	rs13237132	0	87191669	C	G
7	rs76495627	0	87191779	A	G
7	rs28381857	0	87191848	A	G
7	rs28381855	0	87191946	A	G
7	rs955000	0	87192246	C	G
7	rs10274441	0	87192257	A	G
7	rs956825	0	87192275	C	T
7	rs28746505	0	87192315	G	T
7	rs11975994	0	87192731	G	A
7	rs59112334	0	87193201	C	T
7	rs77543238	0	87193460	C	T
7	rs4148734	0	87193597	G	A
7	rs78711460	0	87193662	C	T
7	rs75828361	0	87193800	A	G
7	rs28381853	0	87194105	G	A
7	rs1202170	0	87195106	C	T
7	rs1202169	0	87195850	T	C
7	rs28381848	0	87195888	T	C
7	rs1202168	0	87195962	G	A
7	rs1202167	0	87197059	C	T
7	rs1202166	0	87197351	A	G
7	rs1024409	0	87198367	G	A
7	rs1016794	0	87198459	G	A
7	rs1016793	0	87199182	G	A
7	rs2235021	0	87199264	C	A
7	rs2235020	0	87199265	T	A
7	rs2235019	0	87199303	C	A
7	rs2235015	0	87199564	C	A
7	rs28381834	0	87200332	G	T
7	rs6950978	0	87200467	T	A
7	rs6969155	0	87200529	G	A
7	rs12539098	0	87200639	T	C
7	rs56227693	0	87200734	G	C
7	rs10256836	0	87200773	C	G
7	rs10259849	0	87200842	C	T
7	rs116875582	0	87201069	C	T
7	rs2520464	0	87201086	C	T
7	rs12334183	0	87201380	T	C
7	rs10260862	0	87201482	G	C
7	rs28718458	0	87201726	G	A
7	rs80346336	0	87201898	A	G
7	rs1211433	0	87202402	G	A
7	rs10280623	0	87202544	T	C
7	rs10264990	0	87202615	C	T
7	rs1202180	0	87203840	C	T
7	rs1202179	0	87204279	C	T
7	rs1989831	0	87205479	T	A
7	rs1989830	0	87205663	A	G
7	rs1989829	0	87205707	T	C
7	rs13226726	0	87206615	C	T
7	rs75232677	0	87206908	T	C
7	rs150409141	0	87206955	C	T
7	rs1202178	0	87207128	G	A
7	rs73200311	0	87207246	C	A
7	rs1202177	0	87207914	C	T
7	rs74569377	0	87208381	T	C
7	rs1202176	0	87208987	G	A
7	rs1202175	0	87209150	G	A
7	rs1202174	0	87209372	T	C
7	rs1202173	0	87210259	A	G
7	rs1202172	0	87210974	C	A
7	rs1202171	0	87211045	T	A
7	rs73200315	0	87211066	T	C
7	rs116982650	0	87211160	C	T
7	rs73387255	0	87211486	G	A
7	rs73200317	0	87211828	C	T
7	rs117773249	0	87212404	G	A
7	rs17327442	0	87212990	T	A
7	rs4148733	0	87213232	A	G
7	rs1202186	0	87213258	C	T
7	rs1202185	0	87213384	C	T
7	rs1202184	0	87213901	C	T
7	rs117175889	0	87214252	A	T
7	rs7809208	0	87214275	A	C
7	rs28381827	0	87214392	C	T
7	rs28381825	0	87214689	T	C
7	rs1211152	0	87215114	A	C
7	rs1202182	0	87215304	G	A
7	rs1202181	0	87216150	G	A
7	rs17327624	0	87216817	G	T
7	rs112174094	0	87217060	A	G
7	rs11763872	0	87217215	T	C
7	rs7802773	0	87218347	A	G
7	rs71562756	0	87218705	C	T
7	rs13229143	0	87219481	G	C
7	rs12535512	0	87220334	T	C
7	rs2188526	0	87220562	C	T
7	rs3789243	0	87220886	A	G
7	rs1858923	0	87221216	A	G
7	rs78234380	0	87222477	T	A
7	rs117448677	0	87223699	A	G
7	rs17327747	0	87223963	C	T
7	rs117142455	0	87224031	G	T
7	rs17149792	0	87224251	C	T
7	rs2214105	0	87224428	C	T
7	rs2214104	0	87224429	A	G
7	rs28381817	0	87224580	T	C
7	rs2188525	0	87224772	C	A
7	rs2214103	0	87224948	C	G
7	rs2235074	0	87225046	G	A
7	rs17327942	0	87226690	A	G
7	rs2888599	0	87229025	C	T
7	rs9282564	0	87229440	T	C
7	rs2214102	0	87229501	T	C
7	rs3213619	0	87230193	A	G
7	rs28746504	0	87231411	A	G
7	rs28381797	0	87231551	C	T
7	rs4728709	0	87233602	G	A
7	rs17149810	0	87233989	C	T
7	rs4148732	0	87234049	T	C
7	rs144716718	0	87234746	A	G
7	rs138590356	0	87234831	A	G
7	rs17328198	0	87235002	A	C
7	rs28381794	0	87236013	T	C
7	rs17328260	0	87236229	C	G
7	rs79418406	0	87236921	A	G
7	rs17328288	0	87237187	T	C
7	rs28381787	0	87237759	C	T
7	rs28381784	0	87238517	A	G
7	rs4148731	0	87239329	G	A
7	rs4148730	0	87239351	A	G
7	rs114847793	0	87240234	C	T
7	rs7794477	0	87241511	C	G
7	rs12536690	0	87243358	A	G
7	rs56731648	0	87243413	C	T
7	rs13233308	0	87244960	C	T
7	rs28381780	0	87246595	A	G
7	rs28381779	0	87246983	G	A
7	rs17149824	0	87247779	G	T
7	rs28381775	0	87247873	T	C
7	rs28381774	0	87247878	C	T
7	rs28381772	0	87248057	G	T
7	rs28381771	0	87248761	A	G
7	rs141882959	0	87249507	C	T
7	rs149865544	0	87249989	A	C
7	rs55746263	0	87250592	C	T
7	rs116888417	0	87251181	C	A
7	rs113629994	0	87252715	A	G
7	rs117606166	0	87253738	A	T
7	rs34800935	0	87256602	T	C
7	rs146820683	0	87258027	C	T
7	rs28381770	0	87259110	C	T
7	rs6963426	0	87259385	G	A
7	rs17328447	0	87260146	T	C
7	rs28381767	0	87260242	G	A
7	rs28381763	0	87261485	C	G
7	rs10231033	0	87261580	A	G
7	rs10276499	0	87261736	T	C
7	rs141944393	0	87262117	A	G
7	rs4148729	0	87262386	T	G
7	rs10264856	0	87262581	G	A
7	rs17250003	0	87262723	A	G
7	rs17149840	0	87262943	G	A
7	rs542063598	0	87262997	T	A
7	rs75974753	0	87264930	T	C
7	rs28865664	0	87268456	T	C
7	rs28746501	0	87269243	G	A
7	rs2214101	0	87269497	T	C
7	rs10280686	0	87269582	A	T
7	rs2188522	0	87269819	C	A
7	rs2157926	0	87270500	T	A
7	rs76844600	0	87271342	G	A
7	rs10233247	0	87271838	A	G
7	rs2188532	0	87273134	C	T
7	rs10224594	0	87273439	T	C
7	rs115229840	0	87273992	A	G
7	rs10275831	0	87275107	C	T
7	rs58448193	0	87275148	G	C
7	rs140302965	0	87275389	G	A
7	rs10246878	0	87275641	A	G
7	rs80238698	0	87276453	G	A
7	rs118038149	0	87276534	C	G
7	rs144758059	0	87276825	A	G
7	rs10267099	0	87278760	G	A
7	rs10486996	0	87278961	A	G
7	rs140228429	0	87279617	A	G
7	rs12539395	0	87279856	C	T
7	rs118076780	0	87282129	T	C
7	rs116868231	0	87283956	G	T
7	rs79584784	0	87284098	G	A
7	rs11973812	0	87285117	C	G
7	rs11977492	0	87285575	T	A
7	rs28483333	0	87286378	C	T
7	rs7810499	0	87286446	T	C
7	rs2373575	0	87286481	A	G
7	rs143014529	0	87286832	C	T
7	rs28746495	0	87287394	C	T
7	rs6951067	0	87288324	T	C
7	rs28381749	0	87289252	C	T
7	rs28803638	0	87290865	T	C
7	rs112421854	0	87291588	C	T
7	rs143290724	0	87292045	T	C
7	rs78413330	0	87292515	G	A
7	rs117102999	0	87292683	C	T
7	rs76190983	0	87292685	G	A
7	rs7790722	0	87293223	A	T
7	rs6465117	0	87293493	G	A
7	rs117925987	0	87293497	C	G
7	rs10254392	0	87296595	T	C
7	rs28746490	0	87297189	C	T
7	rs2106522	0	87297469	T	G
7	rs28746489	0	87297650	T	A
7	rs2157930	0	87298868	A	G
7	rs116865391	0	87299254	A	G
7	rs75910150	0	87300481	C	T
7	rs2157929	0	87302140	A	G
7	rs111741511	0	87302185	A	G
7	rs12540931	0	87302835	T	C
7	rs75957367	0	87306369	T	C
7	rs28746485	0	87307910	C	A
7	rs73705300	0	87310374	T	C
7	rs62489862	0	87314131	A	G
7	rs141497420	0	87314788	G	T
7	rs79583886	0	87314810	C	T
7	rs149810226	0	87315639	A	G
7	rs6957599	0	87315881	G	A
7	rs28381744	0	87315922	A	C
7	rs79849241	0	87318522	A	G
7	rs28381736	0	87319005	A	G
7	rs28722142	0	87319307	T	A
7	rs144566481	0	87321148	G	A
7	rs17250255	0	87322386	A	G
7	rs17328880	0	87323145	C	T
7	rs7796247	0	87324386	G	A
7	rs28381733	0	87326334	C	T
7	rs117327090	0	87327065	C	T
7	rs2188531	0	87328003	T	C
7	rs1015415	0	87330101	A	T
7	rs6465118	0	87330423	G	A
7	rs6971865	0	87331316	A	G
7	rs10278483	0	87331965	T	C
7	rs2188530	0	87332438	A	G
7	rs2188529	0	87332471	T	A
7	rs17149864	0	87334384	A	G
7	rs113686434	0	87334634	T	C
7	rs78854352	0	87334757	C	T
7	rs74754276	0	87336717	C	T
7	rs114653646	0	87337512	C	A
7	rs2188528	0	87337633	A	T
7	rs2188527	0	87337759	G	A
7	rs2214106	0	87337779	G	A
7	rs77505893	0	87338614	T	C
7	rs2373574	0	87340481	C	A
7	rs28381724	0	87340535	G	A
7	rs28381718	0	87342011	C	G
7	rs4148727	0	87342766	A	G
7	rs28381714	0	87343466	T	C
7	rs11972683	0	87344049	C	T
7	rs10232449	0	87344350	G	A
7	rs10261685	0	87344418	A	C
7	rs28572147	0	87345407	A	T
7	rs150515188	0	87346068	C	T
7	rs10252226	0	87347388	A	C
7	rs17169578	0	87348645	T	G
7	rs117818098	0	87348774	A	G
7	rs74491457	0	87348996	A	G
7	rs112817584	0	87349019	A	G
7	rs7810831	0	87350092	A	G
7	rs118157941	0	87351060	A	G
7	rs146812933	0	87352291	G	A
7	rs6972098	0	87352349	T	C
7	rs976602	0	87352948	T	C
7	rs17329325	0	87353076	C	T
7	rs182419852	0	87353923	A	G
7	rs10281645	0	87354610	A	G
7	rs6945109	0	87356426	A	G
7	rs146824878	0	87357712	A	G
7	rs28774398	0	87357866	T	A
7	rs10486997	0	87358146	G	A
7	rs116965942	0	87358492	A	G
7	rs12537294	0	87358518	T	C
7	rs2188523	0	87359505	G	A
7	rs28879532	0	87360626	T	A
7	rs10259182	0	87361543	C	T
7	rs141458195	0	87362692	T	G
7	rs117735459	0	87363217	C	T
7	rs118089956	0	87363218	G	A
7	rs10227951	0	87364097	T	C
7	rs112157351	0	87364422	T	G
7	rs10275625	0	87365248	C	T
7	rs11976031	0	87365282	A	T
7	rs192331935	0	87366063	G	A
7	rs10237438	0	87366371	G	A
7	rs78598021	0	87366800	C	T
7	rs117064026	0	87367222	C	T
7	rs17149882	0	87367277	G	A
7	rs17329472	0	87367524	A	T
7	rs2073985	0	87368731	G	A
7	rs150312791	0	87368872	C	A
7	rs73706914	0	87369685	G	A
7	rs17251003	0	87370183	A	G
7	rs28535601	0	87370269	C	T
7	rs10258021	0	87371231	G	T
7	rs150850916	0	87372278	A	C
7	rs140632189	0	87373127	G	A
7	rs62489865	0	87373485	A	G
7	rs56077323	0	87374486	C	G
7	rs184168742	0	87374711	C	T
7	rs114137957	0	87374869	T	G
7	rs117860181	0	87375209	G	A
7	rs147492609	0	87375651	T	C
7	rs117321381	0	87377373	G	A
7	rs2008850	0	87377630	G	T
7	rs10280904	0	87378436	T	C
7	rs146608531	0	87379061	G	A
7	rs140460625	0	87380337	T	A
7	rs10226830	0	87382936	G	A
7	rs28624877	0	87383177	T	A
7	rs112457178	0	87383402	C	A
7	rs117987950	0	87383915	A	C
7	rs13437761	0	87384173	C	T
7	rs13438341	0	87384221	A	C
7	rs28645115	0	87385943	C	T
7	rs10276409	0	87386086	G	T
7	rs113229099	0	87386112	T	C
7	rs10247258	0	87386604	A	T
7	rs12532279	0	87386669	T	G
7	rs75421748	0	87387398	G	T
7	rs117342157	0	87388552	A	G
7	rs13438394	0	87390330	A	G
7	rs13437826	0	87390464	G	A
7	rs13437893	0	87390822	G	A
7	rs77994152	0	87390909	A	G
7	rs35648408	0	87391161	G	C
7	rs7779520	0	87391396	G	A
7	rs73706916	0	87391616	T	C
7	rs116856968	0	87391646	G	A
7	rs117318147	0	87391734	A	G
7	rs7779623	0	87391761	A	G
7	rs10952899	0	87393137	C	A
7	rs6957103	0	87393775	G	C
7	rs7350017	0	87394353	G	C
7	rs10251177	0	87394653	C	G
7	rs10225368	0	87395206	A	G
7	rs117897658	0	87395402	G	C
7	rs78011947	0	87396187	A	C
7	rs58733016	0	87396341	A	T
7	rs62489868	0	87396402	G	A
7	rs12532941	0	87396446	G	A
7	rs114164016	0	87397132	G	A
7	rs992422	0	87397345	T	C
7	rs73200332	0	87398020	C	T
7	rs10245617	0	87398473	C	T
7	rs17329661	0	87399397	C	T
7	rs73200333	0	87399634	G	C
7	rs2078998	0	87400655	T	A
7	rs12540032	0	87402367	T	C
7	rs140340194	0	87403084	C	T
7	rs149040276	0	87403193	G	A
7	rs113688778	0	87405077	C	T
7	rs2188828	0	87405351	A	C
7	rs17329751	0	87406033	A	G
7	rs2285649	0	87407431	G	A
7	rs118164934	0	87408010	A	G
7	rs117217285	0	87408339	C	T
7	rs961151	0	87408346	A	G
7	rs117784682	0	87409154	G	A
7	rs111302167	0	87409525	T	A
7	rs9986978	0	87409744	C	T
7	rs62489869	0	87411583	C	G
7	rs10238564	0	87412489	T	G
7	rs116764932	0	87412711	C	T
7	rs150000607	0	87412816	C	T
7	rs10226849	0	87413080	G	A
7	rs73706922	0	87413272	C	A
7	rs74536602	0	87413909	T	C
7	rs73200335	0	87414386	G	A
7	rs9655953	0	87414445	G	A
7	rs57392086	0	87415722	A	T
7	rs145180265	0	87415983	A	T
7	rs7793933	0	87416839	C	T
7	rs10486999	0	87417962	A	T
7	rs1029421	0	87418861	T	C
7	rs80158892	0	87419347	A	G
7	rs80092582	0	87420979	A	G
7	rs113629897	0	87422824	G	A
7	rs149559618	0	87423537	G	A
7	rs76769672	0	87423944	A	C
7	rs76028916	0	87424125	A	G
7	rs12533477	0	87426853	C	T
7	rs10256319	0	87427045	T	C
7	rs73706924	0	87427691	A	G
7	rs74664880	0	87427785	G	T
7	rs73200338	0	87428663	C	T
7	rs12704370	0	87430669	G	A
7	rs117267703	0	87431688	C	T
7	rs74605747	0	87432057	C	T
7	rs10487000	0	87433007	A	G
7	rs10266417	0	87433458	G	C
7	rs10487002	0	87434783	G	A
7	rs17149924	0	87437255	A	T
7	rs17330078	0	87437769	G	C
7	rs9655954	0	87438081	C	T
7	rs28535947	0	87439838	C	A
7	rs73200340	0	87440576	T	A
7	rs138107545	0	87440955	G	A
7	rs6963254	0	87442238	G	A
7	rs34399169	0	87443747	A	T
7	rs10230718	0	87443972	G	A
7	rs117602535	0	87444638	A	G
7	rs10235853	0	87445748	G	T
7	rs10235854	0	87445753	G	T
7	rs137981978	0	87446741	A	C
7	rs111304024	0	87446829	T	C
7	rs77445263	0	87446929	C	T
7	rs143488828	0	87448313	G	A
7	rs76609162	0	87448426	C	T
7	rs144245534	0	87450738	C	T
7	rs187388997	0	87451984	A	G
7	rs140999687	0	87452174	A	C
7	rs144918693	0	87452193	G	C
7	rs138634107	0	87452322	T	G
7	rs79726764	0	87452371	A	T
7	rs57037850	0	87453106	T	C
7	rs112558909	0	87453110	C	T
7	rs28437979	0	87453602	A	G
7	rs6948061	0	87455064	T	C
7	rs6966166	0	87455155	C	T
7	rs112832702	0	87455171	T	C
7	rs116516551	0	87455719	A	T
7	rs144917502	0	87456692	C	T
7	rs141948691	0	87456758	C	T
7	rs77564521	0	87456978	G	A
7	rs59964059	0	87457345	A	G
7	rs117972611	0	87458522	A	G
7	rs10252990	0	87459951	C	T
7	rs114872135	0	87460216	G	T
7	rs78996140	0	87460306	A	G
7	rs73200343	0	87460326	C	G
7	rs17330210	0	87460375	T	C
7	rs114025711	0	87460713	A	G
7	rs114576994	0	87461407	G	A
7	rs117577624	0	87461550	G	A
7	rs10232457	0	87462515	A	T
7	rs2285647	0	87466971	G	A
7	rs10269158	0	87467125	A	G
7	rs17149946	0	87468013	A	G
7	rs10260007	0	87468582	T	C
7	rs10244734	0	87468583	G	A
7	rs111338741	0	87468639	G	A
7	rs78386244	0	87469086	A	T
7	rs28379741	0	87469448	A	G
7	rs13438651	0	87472022	T	C
7	rs17251827	0	87472301	T	G
7	rs78110377	0	87473634	G	T
7	rs17251889	0	87475882	C	G
7	rs17149963	0	87477482	C	T
7	rs12532358	0	87478000	A	G
7	rs61216993	0	87480160	T	C
7	rs28449219	0	87480345	T	C
7	rs143222849	0	87481066	C	T
7	rs10276819	0	87481505	G	A
7	rs7794263	0	87482126	A	G
7	rs117410911	0	87482648	C	G
7	rs28375568	0	87483028	C	T
7	rs150511221	0	87483585	T	A
7	rs116798361	0	87484724	G	T
7	rs17336922	0	87485762	C	T
7	rs28642834	0	87486884	A	G
7	rs117153423	0	87487304	G	A
7	rs139213027	0	87487519	T	C
7	rs28449354	0	87487629	T	C
7	rs75122195	0	87487679	C	A
7	rs28537604	0	87487688	A	G
7	rs7798074	0	87488221	C	A
7	rs2040634	0	87488674	G	A
7	rs118084589	0	87490512	C	T
7	rs10237201	0	87491352	G	C
7	rs10237097	0	87491388	C	T
7	rs75329256	0	87491600	T	C
7	rs10215973	0	87491724	A	G
7	rs76640444	0	87492029	T	C
7	rs10215700	0	87492050	T	A
7	rs10216040	0	87492141	A	T
7	rs141812840	0	87492313	G	A
7	rs118124038	0	87492613	A	T
7	rs76535673	0	87492660	G	A
7	rs143946342	0	87492931	G	A
7	rs138393451	0	87493079	T	G
7	rs73200349	0	87493154	C	T
7	rs10245767	0	87493681	C	T
7	rs10278291	0	87493807	A	G
7	rs78335447	0	87493899	T	C
7	rs10268868	0	87495056	T	C
7	rs35970366	0	87495087	G	A
7	rs10253864	0	87495372	G	A
7	rs12538627	0	87495725	T	C
7	rs56018503	0	87495841	C	G
7	rs79943609	0	87497188	G	A
7	rs10239908	0	87497323	C	G
7	rs10239922	0	87497370	C	T
7	rs117994091	0	87498443	T	C
7	rs117749168	0	87499219	T	A
7	rs1012577	0	87499470	T	C
7	rs75208564	0	87500266	C	T
7	rs117005994	0	87501052	C	T
7	rs7801337	0	87501222	C	T
7	rs113845162	0	87501555	A	C
7	rs118053471	0	87502029	C	G
7	rs59058733	0	87502048	T	G
7	rs139333937	0	87502834	G	A
7	rs117188385	0	87503207	T	C
7	rs79810525	0	87503583	C	G
7	rs117953527	0	87504000	T	C
7	rs73200354	0	87504411	C	G
7	rs111815979	0	87505167	G	A
7	rs9655955	0	87505430	C	G
7	rs6952943	0	87505653	C	A
7	rs79407572	0	87505881	C	G
7	rs10255051	0	87505972	G	A
7	rs76206152	0	87507111	A	G
7	rs113093948	0	87508464	G	A
7	rs142239854	0	87509200	G	A
7	rs77263497	0	87509381	A	G
7	rs74546756	0	87509626	A	G
7	rs117992819	0	87509651	T	A
7	rs112461880	0	87509681	T	C
7	rs77012126	0	87509964	T	G
7	rs35968577	0	87510015	A	G
7	rs13238458	0	87510419	G	A
7	rs117811896	0	87510796	T	C
7	rs6955897	0	87510936	G	T
7	rs10246786	0	87511396	A	C
7	rs10225955	0	87513567	C	T
7	rs12669619	0	87514832	T	C
7	rs10249603	0	87515343	T	C
7	rs11982729	0	87516527	G	C
7	rs28627774	0	87517135	G	A
7	rs28546778	0	87517427	C	T
7	rs17150006	0	87517469	G	A
7	rs17150008	0	87517586	C	T
7	rs17150009	0	87517648	T	A
7	rs117885103	0	87518435	A	G
7	rs113181589	0	87520261	G	T
7	rs58927827	0	87520578	T	A
7	rs28742881	0	87520719	A	C
7	rs58903931	0	87521017	A	G
7	rs78905882	0	87521700	A	G
7	rs11764107	0	87521865	G	A
7	rs117381214	0	87522122	A	C
7	rs147185113	0	87523569	G	A
7	rs28666506	0	87523699	C	A
7	rs73706950	0	87523791	G	C
7	rs77845209	0	87524013	G	A
7	rs139028376	0	87524401	A	G
7	rs10264991	0	87524448	T	C
7	rs58638862	0	87524860	G	T
7	rs80175733	0	87525777	A	G
7	rs28470575	0	87526010	T	A
7	rs117960773	0	87527061	G	A
7	rs12670575	0	87527384	T	C
7	rs146137964	0	87527867	G	A
7	rs79540736	0	87528502	G	A
7	rs79885522	0	87528606	G	A
7	rs59797284	0	87530341	A	T
7	rs55663104	0	87530501	G	T
7	rs74766406	0	87532911	G	A
7	rs80061430	0	87533090	C	G
7	rs77939101	0	87533837	T	C
7	rs77491588	0	87534068	A	C
7	rs2888597	0	87534363	A	G
7	rs6947312	0	87534741	A	C
7	rs4728713	0	87535096	T	C
7	rs2041049	0	87537177	A	G
7	rs61747462	0	87537188	A	G
7	rs137991524	0	87537533	T	C
7	rs75690702	0	87537845	G	A
7	rs6977687	0	87538027	G	A
7	rs10263074	0	87538063	C	G
7	rs10233682	0	87538099	A	G
7	rs144133073	0	87538385	C	T
7	rs55644933	0	87539249	G	A
7	rs57633298	0	87540875	C	T
7	rs12216611	0	87541452	A	G
7	rs141030304	0	87542565	A	G
7	rs6966264	0	87543037	C	G
7	rs79145883	0	87546726	G	A
7	rs12535013	0	87547255	A	C
7	rs146256890	0	87547794	A	G
7	rs79485113	0	87548285	G	C
7	rs142720280	0	87548382	C	T
7	rs141275488	0	87549925	G	C
7	rs2158929	0	87550234	C	T
7	rs146061106	0	87551349	C	T
7	rs2888596	0	87551788	A	T
7	rs10244688	0	87552811	G	A
7	rs2888595	0	87553329	C	T
7	rs34683441	0	87555794	A	G
7	rs112992388	0	87557483	T	C
7	rs117470447	0	87557523	C	T
7	rs116397499	0	87559377	G	A
7	rs117190013	0	87559582	A	G
7	rs117518793	0	87559893	G	A
7	rs6962599	0	87559940	C	T
7	rs58343766	0	87560237	C	A
7	rs142113247	0	87560751	C	T
7	rs6967901	0	87561050	A	T
7	rs371764398	0	87563643	C	T
7	rs2279541	0	87564179	G	C
7	rs10239100	0	87564277	A	C
7	rs2279542	0	87564497	C	G
7	rs73200358	0	87564767	G	A
7	rs10272874	0	87565062	G	C
7	rs75132352	0	87565073	T	C
7	rs60226471	0	87566184	T	G
7	rs10952901	0	87567485	T	A
7	rs12668711	0	87568041	G	T
7	rs80281962	0	87568276	A	G
7	rs151045177	0	87568900	A	C
7	rs55966010	0	87569240	G	A
7	rs470	0	87570710	G	A
7	rs2299189	0	87570995	C	T
7	rs10952902	0	87573611	A	G
7	rs17252755	0	87573612	C	T
7	rs12019361	0	87573647	G	A
7	rs28376469	0	87573871	A	G
7	rs1637507	0	87574242	A	G
7	rs73200363	0	87576971	T	C
7	rs2299190	0	87577356	T	C
7	rs1637506	0	87579198	C	A
7	rs10952903	0	87582410	G	C
7	rs6465124	0	87584781	A	C
7	rs1637505	0	87585055	C	T
7	rs111504211	0	87585087	G	T
7	rs34221278	0	87585759	G	T
7	rs1637504	0	87587857	T	C
7	rs1623535	0	87590341	T	C
7	rs1637503	0	87592643	A	G
7	rs1637502	0	87592802	C	G
7	rs75824470	0	87592898	T	C
7	rs1637501	0	87593842	T	C
7	rs1637500	0	87594188	T	G
7	rs17337831	0	87594561	C	A
7	rs1688901	0	87597174	G	C
7	rs1688902	0	87597480	G	C
7	rs1637499	0	87598568	T	C
7	rs1637498	0	87599027	T	C
7	rs79253546	0	87599239	G	C
7	rs1637497	0	87600926	G	C
7	rs1637496	0	87600931	G	A
7	rs182621910	0	87601284	T	C
7	rs4728718	0	87601356	G	C
7	rs150784320	0	87601990	T	A
7	rs149184946	0	87602307	A	G
7	rs71570594	0	87603655	A	G
7	rs1688886	0	87603743	G	A
7	rs1637495	0	87604188	C	T
7	rs149385940	0	87604667	C	T
7	rs1688887	0	87604765	C	G
7	rs116645798	0	87604962	G	A
7	rs1637494	0	87605232	T	C
7	rs1688888	0	87605618	C	T
7	rs1688890	0	87606246	C	T
7	rs1688891	0	87609357	A	G
7	rs150393508	0	87609361	T	G
7	rs2299194	0	87609578	G	T
7	rs34925064	0	87610215	C	G
7	rs1637492	0	87611115	A	G
7	rs182005489	0	87612083	C	T
7	rs1637489	0	87613561	G	A
7	rs1688893	0	87613913	C	T
7	rs12704380	0	87614295	T	C
7	rs12704381	0	87614308	C	T
7	rs1688895	0	87615040	T	G
7	rs74549966	0	87615992	T	C
7	rs1629569	0	87616394	C	T
7	rs1631368	0	87616643	G	A
7	rs1688896	0	87617870	T	G
7	rs1688897	0	87618670	A	G
7	rs1637488	0	87619079	G	A
7	rs1637487	0	87619272	G	A
7	rs35844181	0	87620284	C	A
7	rs1637511	0	87622396	T	C
7	rs189846843	0	87622711	A	T
7	rs1688899	0	87623250	T	C
7	rs2021741	0	87623298	A	G
7	rs1637509	0	87624805	T	G
7	rs1637508	0	87624935	G	A
7	rs73202304	0	87625862	A	G
7	rs77581200	0	87626185	G	A
7	rs118089036	0	87626537	A	G
7	rs12538351	0	87627727	A	G
7	rs140448385	0	87627801	G	C
7	rs1637490	0	87628945	A	G
7	rs1613737	0	87629113	T	C
7	rs76419855	0	87629263	T	A
7	rs73202312	0	87629314	A	G
7	rs1201841	0	87631526	T	C
7	rs2022160	0	87631722	A	G
7	rs2282948	0	87633251	T	C
7	rs2282949	0	87633504	T	C
7	rs2282950	0	87633527	C	A
7	rs2023533	0	87634515	G	A
7	rs2237539	0	87634725	C	T
7	rs34545132	0	87634867	T	C
7	rs142013485	0	87635035	A	C
7	rs2108088	0	87638318	T	G
7	rs2108087	0	87638550	C	G
7	rs76969953	0	87639296	G	A
7	rs10249015	0	87642035	A	C
7	rs117191997	0	87642323	C	A
7	rs11773839	0	87642860	C	T
7	rs9689976	0	87643021	G	A
7	rs146555202	0	87643793	C	T
7	rs2158766	0	87644023	T	C
7	rs2022163	0	87644091	T	C
7	rs2022164	0	87644433	G	A
7	rs11972409	0	87646755	T	C
7	rs56160917	0	87648884	C	T
7	rs73202325	0	87650145	G	C
7	rs73202327	0	87651339	C	T
7	rs141697101	0	87651395	G	T
7	rs10235694	0	87651567	C	A
7	rs9649105	0	87652094	A	T
7	rs117664391	0	87652669	A	G
7	rs149846996	0	87653564	T	A
7	rs10435249	0	87655251	A	T
7	rs10435250	0	87655476	A	G
7	rs2022555	0	87658252	G	C
7	rs117562286	0	87658287	A	G
7	rs140857506	0	87659815	T	C
7	rs1201839	0	87660094	C	A
7	rs10279940	0	87660125	A	G
7	rs145580539	0	87660154	G	A
7	rs10952906	0	87660863	A	T
7	rs11770982	0	87660986	T	G
7	rs138525061	0	87661739	G	T
7	rs2079423	0	87662070	T	C
7	rs2079422	0	87662227	G	A
7	rs2097917	0	87662944	T	A
7	rs2373487	0	87665048	A	G
7	rs117690880	0	87665560	C	T
7	rs12669586	0	87666274	T	G
7	rs139314412	0	87666316	C	G
7	rs9641021	0	87666666	C	T
7	rs17254173	0	87666688	C	T
7	rs78184612	0	87666850	A	G
7	rs76317380	0	87667071	C	T
7	rs6964758	0	87667619	T	G
7	rs10241669	0	87668283	G	A
7	rs9641022	0	87668529	G	C
7	rs2024019	0	87669005	C	T
7	rs10279744	0	87670741	A	G
7	rs2024018	0	87671335	G	T
7	rs73202335	0	87671442	A	T
7	rs7802934	0	87672045	C	G
7	rs75242009	0	87672954	T	A
7	rs138022635	0	87673997	A	T
7	rs10266440	0	87674104	G	A
7	rs112739903	0	87674292	G	A
7	rs10282572	0	87674671	T	C
7	rs60069756	0	87674939	G	C
7	rs2373486	0	87675501	G	A
7	rs117059954	0	87675631	A	G
7	rs7801432	0	87677054	A	G
7	rs56897831	0	87677128	G	A
7	rs73202341	0	87677524	A	C
7	rs17150161	0	87677874	G	A
7	rs6465127	0	87678782	T	C
7	rs7811272	0	87678870	C	T
7	rs76832117	0	87679764	T	C
7	rs59135798	0	87680696	A	G
7	rs4728725	0	87681827	G	A
7	rs10435251	0	87683635	A	T
7	rs74386006	0	87685755	C	T
7	rs2282951	0	87687549	T	G
7	rs17339594	0	87687846	T	A
7	rs13245672	0	87688046	A	G
7	rs62486383	0	87688375	C	G
7	rs56050913	0	87689005	G	T
7	rs58850563	0	87690135	T	C
7	rs12671587	0	87694367	T	C
7	rs17150179	0	87694577	A	G
7	rs6958024	0	87695787	T	G
7	rs117849664	0	87695952	C	T
7	rs73706963	0	87696571	T	A
7	rs56399147	0	87696681	A	G
7	rs55637099	0	87696723	C	A
7	rs7777040	0	87696837	A	T
7	rs144561653	0	87696890	T	C
7	rs111630261	0	87697668	C	T
7	rs2282952	0	87698037	A	G
7	rs2282953	0	87698211	C	G
7	rs6955194	0	87699624	A	T
7	rs2282954	0	87699736	G	A
7	rs2282955	0	87699849	C	A
7	rs36094117	0	87700610	T	G
7	rs12670301	0	87700875	G	A
7	rs7799148	0	87701778	G	C
7	rs17339970	0	87702280	T	C
7	rs10228892	0	87702632	A	C
7	rs5885611	0	87704476	C	T
7	rs4442059	0	87704699	G	A
7	rs111428945	0	87704999	G	A
7	rs117846695	0	87705291	G	A
7	rs7782624	0	87705368	C	T
7	rs145605233	0	87705369	G	A
7	rs117952485	0	87705821	C	T
7	rs7780245	0	87706584	T	C
7	rs149290724	0	87706979	C	T
7	rs545709262	0	87707162	A	C
7	rs10464570	0	87707387	G	T
7	rs10464571	0	87707388	C	T
7	rs62486389	0	87707510	A	G
7	rs183342289	0	87708550	C	T
7	rs62486407	0	87712484	T	C
7	rs141222773	0	87712591	A	G
7	rs62486409	0	87712602	G	A
7	rs11772873	0	87712695	C	T
7	rs74988745	0	87713187	G	T
7	rs6964103	0	87713560	G	A
7	rs16885885	0	87713579	C	G
7	rs73202359	0	87713657	C	G
7	rs6968026	0	87713925	A	G
7	rs12539024	0	87715958	G	A
7	rs6951172	0	87716300	C	T
7	rs117722718	0	87716383	G	A
7	rs6971348	0	87716462	T	C
7	rs12673545	0	87717363	C	T
7	rs4728731	0	87717611	C	T
7	rs917205	0	87717762	G	A
7	rs4727151	0	87717927	A	G
7	rs77534830	0	87717970	C	T
7	rs17150205	0	87718631	G	A
7	rs9632709	0	87719088	T	C
7	rs6954770	0	87720240	T	A
7	rs10234048	0	87721274	C	T
7	rs10234412	0	87721570	C	T
7	rs35969501	0	87721601	C	T
7	rs2237540	0	87721705	C	T
7	rs12537586	0	87721713	A	T
7	rs10238083	0	87721928	G	A
7	rs2097918	0	87722758	G	T
7	rs10952910	0	87722778	G	A
7	rs114736028	0	87724265	G	A
7	rs2282956	0	87724607	C	A
7	rs2282957	0	87724858	G	T
7	rs12535312	0	87725307	G	A
7	rs12535365	0	87725522	G	A
7	rs76462560	0	87725817	A	G
7	rs10262528	0	87726541	A	G
7	rs35532369	0	87727775	A	G
7	rs4727152	0	87728967	A	C
7	rs117044355	0	87729475	G	A
7	rs7792853	0	87730046	G	A
7	rs7793051	0	87730307	C	A
7	rs7793308	0	87730335	G	C
7	rs17255672	0	87730878	G	C
7	rs10081280	0	87731207	G	C
7	rs73202378	0	87731245	T	C
7	rs11767113	0	87731334	C	G
7	rs17150232	0	87731361	A	G
7	rs2237541	0	87731692	C	T
7	rs77735190	0	87734860	G	A
7	rs57000676	0	87735329	G	A
7	rs10227241	0	87735348	T	C
7	rs12704383	0	87735370	G	C
7	rs3753103	0	87735798	C	T
7	rs13234177	0	87735904	T	C
7	rs3753106	0	87735981	G	A
7	rs34957515	0	87737592	A	G
7	rs10276334	0	87738132	T	C
7	rs10276578	0	87738297	T	C
7	rs11768853	0	87738409	G	A
7	rs117466771	0	87738650	C	T
7	rs726329	0	87738872	G	A
7	rs726328	0	87739123	T	C
7	rs13234922	0	87739811	A	G
7	rs60532086	0	87739905	G	A
7	rs73202393	0	87740032	A	C
7	rs191209636	0	87740278	G	C
7	rs10952911	0	87740360	A	G
7	rs11770825	0	87740565	G	A
7	rs2299198	0	87741230	C	A
7	rs2299199	0	87741514	G	C
7	rs6957754	0	87742134	C	T
7	rs146749495	0	87742215	A	G
7	rs13230365	0	87742277	T	C
7	rs12540117	0	87742642	G	A
7	rs10281274	0	87742943	C	T
7	rs79851764	0	87744682	A	G
7	rs77544291	0	87744806	G	A
```
