## Supplementary material for "Characterization of shared and ancestry-specific signals driving complex traits using multi-ancestry fine-mapping": s1_snps.txt

```
rs35387208
rs58164877
rs2708542
rs114399700
rs62471129
rs73195238
rs1860774
rs6465053
rs62471130
rs12536332
rs7789376
rs7806821
rs117275990
rs76888830
rs6966204
rs117834987
rs13234946
rs2708550
rs13222675
rs62471131
rs2708553
rs116949897
rs11773616
rs113782337
rs2109832
rs140962058
rs143790749
rs2708557
rs62471156
rs2536222
rs62471157
rs34318197
rs2536224
rs2536225
rs73195256
rs73386173
rs35042687
rs75921316
rs2536229
rs2536232
rs13230263
rs2536233
rs35196625
rs2536234
rs7802142
rs7783535
rs13237988
rs2536237
rs7785485
rs7807557
rs2041511
rs12704237
rs141824929
rs1860776
rs2888502
rs13223730
rs10487048
rs13244235
rs151072828
rs1860779
rs12704238
rs12532048
rs62473260
rs12537808
rs35698845
rs13232512
rs36102301
rs36077422
rs2908014
rs2908015
rs2908016
rs6958630
rs34921412
rs7779174
rs7796001
rs17227358
rs138362536
rs73195273
rs11767791
rs146944125
rs13231057
rs78579785
rs12537644
rs2708569
rs79634190
rs35597762
rs141984418
rs67627340
rs62473292
rs2708570
rs11984052
rs2159734
rs6963410
rs12704246
rs1978266
rs7784077
rs2536242
rs12532751
rs6961940
rs6961532
rs17227610
rs79683928
rs2708573
rs6977312
rs7778609
rs2536243
rs62473294
rs6949408
rs73199406
rs4728631
rs76094199
rs62473295
rs10243581
rs2536246
rs11971934
rs10232442
rs35217914
rs35958937
rs10265308
rs2708574
rs111334551
rs2708575
rs62473299
rs10241008
rs56076245
rs4727122
rs2708577
rs73199419
rs34886965
rs35604679
rs146848024
rs74586734
rs13234978
rs75690579
rs13220966
rs11767843
rs147074637
rs12670917
rs138385613
rs12673599
rs13228219
rs56000714
rs117474159
rs10265550
rs12154370
rs10231286
rs76536681
rs12111937
rs10232084
rs6465059
rs4577889
rs10240297
rs13236004
rs148886867
rs144612290
rs34221657
rs12540580
rs12532658
rs6962401
rs2373207
rs4440556
rs9640570
rs2373208
rs2373209
rs11978015
rs6971496
rs28408708
rs138754789
rs7804971
rs56254305
rs10263406
rs76321024
rs12533153
rs35222702
rs2373210
rs2373211
rs8180789
rs79728644
rs2373212
rs186245724
rs13222370
rs13232855
rs9886055
rs2192390
rs2192394
rs2192395
rs13233503
rs7781999
rs13224382
rs13224464
rs11982663
rs75298021
rs6959812
rs12674012
rs10239212
rs141197625
rs2373213
rs13221299
rs9969120
rs36104099
rs28869926
rs140086770
rs2215822
rs73199451
rs7458833
rs13228795
rs35031876
rs4728632
rs2373214
rs7776912
rs78769566
rs62473330
rs10266595
rs79170523
rs4236502
rs77659353
rs1320792
rs9886133
rs62473331
rs1980399
rs9886249
rs62473332
rs2037881
rs13241849
rs7789479
rs10231381
rs12669356
rs62473333
rs12704250
rs77288671
rs13246141
rs7795160
rs151079155
rs4728633
rs74908419
rs117909224
rs13239748
rs111387718
rs1919890
rs2373215
rs2373216
rs2373217
rs10952877
rs62471664
rs9655941
rs1554888
rs140700865
rs62471665
rs112280001
rs112900959
rs34058338
rs57269993
rs55786201
rs4521690
rs57836456
rs36199467
rs2080187
rs62471667
rs150178154
rs75009614
rs6948295
rs6465061
rs145469912
rs6465062
rs7799934
rs145251220
rs187501660
rs4470941
rs6465063
rs73199480
rs148903409
rs34200670
rs1406680
rs1406681
rs9655942
rs111540857
rs76331609
rs35288716
rs7789279
rs36066826
rs35414561
rs73199486
rs113735751
rs1406683
rs1861069
rs1590156
rs1997378
rs7787158
rs2098292
rs1320786
rs10278387
rs10235241
rs73199490
rs6465066
rs62471674
rs2192396
rs62471675
rs7455657
rs2373218
rs2888520
rs3953455
rs10952879
rs3857782
rs4728634
rs4728635
rs62471676
rs3903590
rs3843536
rs6967852
rs7801186
rs17160796
rs10245158
rs10245075
rs17160798
rs181750865
rs7806932
rs10242995
rs10230925
rs79944116
rs79389406
rs11978129
rs35866373
rs2037883
rs144184284
rs6963316
rs6967768
rs12704253
rs12704254
rs117972247
rs10256688
rs79224931
rs13242157
rs7810452
rs76024400
rs10215849
rs12669276
rs73211013
rs10215459
rs1320781
rs1320780
rs7790333
rs2373219
rs7777923
rs62471707
rs1534757
rs2110389
rs36060942
rs1554887
rs71562720
rs1554886
rs73211021
rs67249963
rs11773166
rs1861070
rs1861071
rs7797414
rs13234612
rs1881810
rs7783883
rs7783556
rs4015937
rs143853631
rs117919954
rs1554889
rs6961850
rs6965658
rs10254008
rs6465067
rs1320772
rs1320773
rs1320774
rs35996398
rs1320775
rs117323250
rs56162424
rs36031879
rs1919881
rs66501722
rs1919882
rs2215823
rs28539578
rs7781835
rs7801093
rs2037882
rs1320776
rs1320777
rs1320778
rs6960218
rs28480066
rs951345
rs10223896
rs13221263
rs73706176
rs74363472
rs41347647
rs1320787
rs1358685
rs1358686
rs34121664
rs13362864
rs7458067
rs10246547
rs35344736
rs2215824
rs34326595
rs13340491
rs10952880
rs10155879
rs10235845
rs79005239
rs10239986
rs76761784
rs118117208
rs1919887
rs7795971
rs10255670
rs79336058
rs12670662
rs9649094
rs149557874
rs35634426
rs55662368
rs6978758
rs13230895
rs6961270
rs2110390
rs4236503
rs117929214
rs2037876
rs2037877
rs7805535
rs6977691
rs6959901
rs78339217
rs35811683
rs34049536
rs2037878
rs1406687
rs10239007
rs62471715
rs141997378
rs10271706
rs10257829
rs11764560
rs142066143
rs112044562
rs6465069
rs6465070
rs1406688
rs1406689
rs13245412
rs78384787
rs1881816
rs1881817
rs1881818
rs6465071
rs6465072
rs7799754
rs10215687
rs13222899
rs113970552
rs2110391
rs80045750
rs147593834
rs35709725
rs11762479
rs75746069
rs11762542
rs75710402
rs76488630
rs6974189
rs80154038
rs10274818
rs10245643
rs10245429
rs10261040
rs10245890
rs146873921
rs12704255
rs12334239
rs7781502
rs1534756
rs79768597
rs1534755
rs149576268
rs1534754
rs10277584
rs10232561
rs73200578
rs35580930
rs34779347
rs185945165
rs77279103
rs956030
rs76474758
rs10270887
rs78406563
rs35301325
rs34475039
rs56030889
rs35116656
rs66845392
rs12704257
rs1320790
rs12704258
rs35446938
rs6946717
rs6465073
rs7798045
rs1406690
rs12540515
rs12537688
rs62470588
rs2110386
rs6963506
rs6963267
rs34996038
rs79272192
rs1406686
rs1406685
rs75315611
rs1406684
rs35003358
rs10227095
rs10256662
rs62489164
rs10256922
rs77559130
rs952177
rs956229
rs4118319
rs2373221
rs10231314
rs28671224
rs62489165
rs189156484
rs10250585
rs78291089
rs10235600
rs10265248
rs76961734
rs59251779
rs62489166
rs61052994
rs116947392
rs117306481
rs79903283
rs7804039
rs7785342
rs12704260
rs192939813
rs144424270
rs35533601
rs10214996
rs12531551
rs2056800
rs2056799
rs146159205
rs6977399
rs79375055
rs7778550
rs12668059
rs7779590
rs77481591
rs6950753
rs78794333
rs137949173
rs145977510
rs12537221
rs1919884
rs35775766
rs1919885
rs74521117
rs10250404
rs1406679
rs150902676
rs28716489
rs7795434
rs4143536
rs4143537
rs62489168
rs75603277
rs34720781
rs1358684
rs35610258
rs7800245
rs10808069
rs17256167
rs10808070
rs1320782
rs1320783
rs12113079
rs10952882
rs12111873
rs906416
rs11773060
rs28709459
rs7788537
rs1881812
rs62489247
rs6465075
rs6959589
rs10952883
rs17160821
rs10952884
rs1395893
rs1395892
rs2110387
rs1507598
rs1507597
rs62489248
rs75157057
rs2192391
rs6465076
rs6948038
rs12531285
rs1507596
rs111415973
rs60010842
rs116891703
rs1881814
rs1881815
rs1507594
rs1507593
rs1507592
rs12531025
rs1919886
rs4727125
rs4727126
rs6953696
rs79106073
rs4728637
rs28607782
rs6964845
rs6965526
rs77446281
rs1876429
rs1881819
rs1876428
rs12704264
rs62489250
rs62489251
rs35750021
rs7785668
rs62489253
rs10952885
rs35924267
rs10281570
rs57842583
rs1507591
rs6955892
rs6973581
rs17256962
rs76797865
rs116933868
rs117234081
rs1320796
rs1320795
rs117269957
rs10255211
rs11771532
rs6948561
rs141832986
rs35358300
rs141767223
rs1320794
rs1320793
rs146231271
rs117840810
rs34493828
rs7809760
rs55701323
rs62489258
rs117442648
rs114024289
rs1395891
rs35387704
rs13225273
rs10258471
rs34571944
rs2110388
rs118168114
rs35186609
rs68088273
rs68106778
rs10499898
rs10258896
rs3897749
rs117380360
rs13229835
rs17342208
rs116925778
rs3847028
rs34113827
rs7350061
rs35269149
rs6980352
rs3847029
rs79036139
rs116991625
rs10254168
rs7798268
rs76810171
rs7777081
rs62489732
rs10281861
rs10266392
rs57632298
rs7782602
rs55840137
rs12704265
rs6974160
rs13240516
rs140542796
rs62489733
rs74738781
rs3913932
rs149462326
rs78886893
rs67284424
rs3847030
rs117642814
rs117801943
rs3847031
rs3913931
rs3913930
rs3913929
rs35216429
rs3913928
rs149135146
rs10952886
rs13243098
rs77835766
rs3847032
rs3847033
rs4299935
rs4507686
rs62489735
rs3857783
rs3953457
rs73206347
rs79509554
rs74507705
rs35302328
rs6973385
rs117897523
rs4728639
rs4728640
rs10235200
rs116852965
rs55651531
rs56412335
rs112489605
rs4728641
rs7782483
rs10254887
rs3857784
rs35513073
rs117288841
rs118131940
rs13230501
rs79425492
rs77143324
rs3857785
rs3857786
rs144702461
rs7798640
rs3913927
rs2456846
rs1702535
rs34644551
rs79477396
rs4125386
rs2660969
rs2699438
rs62489740
rs114450775
rs34968725
rs2464044
rs73206356
rs189154648
rs2373311
rs2215820
rs76900848
rs66779053
rs4015920
rs56037081
rs80199248
rs2456847
rs4015921
rs2463401
rs62487260
rs781010
rs871611
rs80317988
rs781011
rs1948976
rs73206375
rs781013
rs781014
rs1828045
rs781015
rs7792508
rs1115207
rs1115206
rs62487316
rs781016
rs77780801
rs10260830
rs116930559
rs1201370
rs10278499
rs10278854
rs10265487
rs1527769
rs1405879
rs13221496
rs79850525
rs17342836
rs17257981
rs1187706
rs17342975
rs6975147
rs10261502
rs1187707
rs6958193
rs28548774
rs138321100
rs1527770
rs36006761
rs117624472
rs13227151
rs1702559
rs1702558
rs13243413
rs34719796
rs34942868
rs28890180
rs148775650
rs80096139
rs4565396
rs117556210
rs138776698
rs10272432
rs1307291
rs10256853
rs79669162
rs34559858
rs13227486
rs1307293
rs1084099
rs36200382
rs36198889
rs76090198
rs146157958
rs78215804
rs71562725
rs781029
rs13243409
rs809088
rs35582224
rs2174812
rs781028
rs61329447
rs1605469
rs1084097
rs34075011
rs12531481
rs11772473
rs13233057
rs13245842
rs7455833
rs1527767
rs145340245
rs17160879
rs13227023
rs6973215
rs35383040
rs148155560
rs1507587
rs74350173
rs11975126
rs189887274
rs1828043
rs6465080
rs73394550
rs7808130
rs62488388
rs148523901
rs139565140
rs13247133
rs56244296
rs58456452
rs141032089
rs146910099
rs1092367
rs6954741
rs1091838
rs188810209
rs10248985
rs13244148
rs781017
rs13244782
rs75844467
rs1507589
rs1507590
rs79048618
rs1527768
rs12704267
rs73394559
rs75811517
rs10252502
rs77408902
rs73394565
rs79278367
rs6963693
rs111474016
rs192740349
rs143211891
rs1810043
rs906414
rs906415
rs4521691
rs13227618
rs12704271
rs13228281
rs34195366
rs6961472
rs35252253
rs34203719
rs61225701
rs58667406
rs13222610
rs13235461
rs13235464
rs6972995
rs4464886
rs4286871
rs4380865
rs145713485
rs138282978
rs4620211
rs12674263
rs147171301
rs6465081
rs75593601
rs146869448
rs6960188
rs146770994
rs112472436
rs117414022
rs113061072
rs2204636
rs73208336
rs146395947
rs73208339
rs701328
rs971161
rs10464569
rs1507599
rs13226602
rs13226513
rs34536358
rs1911610
rs74480409
rs12671800
rs112653143
rs13233922
rs12704276
rs36006360
rs781007
rs781008
rs781009
rs12668991
rs12669009
rs12704277
rs1605468
rs2463404
rs142145395
rs117707977
rs1727808
rs1091573
rs1092680
rs79682016
rs2102384
rs10241183
rs1084096
rs13241246
rs12704278
rs13244678
rs781023
rs62488405
rs781025
rs2204638
rs781026
rs6976533
rs6976299
rs781020
rs781019
rs1405876
rs13246651
rs13246712
rs12704279
rs1358395
rs1358396
rs76479445
rs58882293
rs12670682
rs146697185
rs73208366
rs13228078
rs13231757
rs12704280
rs1395887
rs77395713
rs13242550
rs185551654
rs1084101
rs781034
rs13243345
rs13243177
rs56240925
rs2135865
rs12704281
rs144934337
rs35182064
rs1609203
rs274611
rs2141237
rs73396449
rs76620544
rs274612
rs1828044
rs146312
rs1588126
rs183899
rs802457
rs57244830
rs1527771
rs73396458
rs802458
rs60097039
rs112575489
rs1405881
rs1830249
rs1405880
rs274637
rs78678683
rs274638
rs77052109
rs112862045
rs274639
rs701329
rs80000617
rs73396470
rs113336184
rs274640
rs701330
rs274641
rs701331
rs2660971
rs2526952
rs274642
rs1881047
rs802460
rs802461
rs75484357
rs74824805
rs802462
rs802463
rs802464
rs187993
rs78924944
rs274626
rs80099592
rs274627
rs77979340
rs75376335
rs274628
rs144397636
rs274629
rs274630
rs78592908
rs274631
rs274632
rs77253474
rs75492753
rs274633
rs200839
rs274634
rs274635
rs274636
rs74675958
rs274616
rs274617
rs274618
rs166677
rs274620
rs274621
rs274622
rs2073549
rs274623
rs56227688
rs274624
rs274625
rs117751879
rs274613
rs701332
rs77477126
rs274614
rs274615
rs73704941
rs78679914
rs802465
rs74514511
rs77840844
rs2282958
rs1024515
rs1024516
rs701334
rs1024517
rs701335
rs701336
rs802428
rs147483633
rs802429
rs802430
rs77155012
rs802431
rs802432
rs802433
rs2282960
rs802434
rs802435
rs75224859
rs802436
rs802437
rs802438
rs802439
rs802440
rs802441
rs802442
rs802443
rs802444
rs802445
rs802446
rs802447
rs2299211
rs802420
rs12535744
rs802421
rs1089588
rs80136903
rs802422
rs802423
rs1527760
rs802424
rs802425
rs802426
rs138040251
rs10257201
rs802427
rs76259509
rs802450
rs73704989
rs12668286
rs117412340
rs10263729
rs2299212
rs74564637
rs78513353
rs802449
rs13223891
rs7807067
rs7806940
rs2299213
rs117745889
rs12669901
rs802459
rs78991649
rs1581638
rs701338
rs77941682
rs2299214
rs2299215
rs57843796
rs2299216
rs73211614
rs75236179
rs1990040
rs2237543
rs2237544
rs2237545
rs13242038
rs7794411
rs7794681
rs73211621
rs11772736
rs74669722
rs75455331
rs73211624
rs2107691
rs62488001
rs118046392
rs2888550
rs10227921
rs7803445
rs802456
rs11762187
rs2840183
rs802475
rs117892312
rs78550846
rs79990269
rs12704282
rs724226
rs724225
rs724224
rs724927
rs62488002
rs802478
rs2463398
rs117599957
rs802466
rs117342224
rs76024849
rs78075280
rs802467
rs2282962
rs112440779
rs1405874
rs1405875
rs2189814
rs2189815
rs17675638
rs1012973
rs73211647
rs17607448
rs2299218
rs1527765
rs144056943
rs6950735
rs117293386
rs12333697
rs7794904
rs7795055
rs73705001
rs10230076
rs2189816
rs11981009
rs79957939
rs73398484
rs74494239
rs77669317
rs78055389
rs115070216
rs80343904
rs78517156
rs78546311
rs75869007
rs79858296
rs78713218
rs2214653
rs76670241
rs2237546
rs77679689
rs2237547
rs79325249
rs2189812
rs10245069
rs56932446
rs78264203
rs917070
rs10239714
rs2057833
rs7802129
rs2189813
rs117942327
rs917071
rs117260604
rs10952890
rs138882669
rs34436204
rs151199883
rs78276812
rs76376917
rs2237548
rs12704283
rs6465083
rs12671181
rs76635900
rs118151746
rs62488004
rs2237550
rs2237551
rs147201154
rs180798028
rs12704284
rs10238436
rs16888204
rs2282963
rs13238420
rs12704285
rs77387621
rs757656
rs2237552
rs79810306
rs2237553
rs13237764
rs12704286
rs117048602
rs62488005
rs10274631
rs2237554
rs2237555
rs111785007
rs2237556
rs150421842
rs2214860
rs12704287
rs80343269
rs2282964
rs145598237
rs79627248
rs78496941
rs71562731
rs75392979
rs10276808
rs35540420
rs2158785
rs2888551
rs77315161
rs2237557
rs77845315
rs76512438
rs55776729
rs2237558
rs17160953
rs17160964
rs6947784
rs6943659
rs77518483
rs74615319
rs75389110
rs982339
rs7341512
rs723630
rs723631
rs10246519
rs2282965
rs17697415
rs12704288
rs76200892
rs77450570
rs6961677
rs6943762
rs6465084
rs75593550
rs17160978
rs17697445
rs74393160
rs2158786
rs16888210
rs2237559
rs2237561
rs10249573
rs12690900
rs10254088
rs6965999
rs113047939
rs6970642
rs10487052
rs720025
rs13229442
rs35274762
rs58683682
rs727989
rs2250784
rs2228595
rs10280549
rs71562732
rs2299219
rs2299221
rs2190299
rs13230421
rs11772755
rs10277739
rs10234440
rs970186
rs76549475
rs12704289
rs2237562
rs17765140
rs36165845
rs7812155
rs75045268
rs79644900
rs2190301
rs76970578
rs12704290
rs7800616
rs7804907
rs117036378
rs6977175
rs6465085
rs6465086
rs10085471
rs10085604
rs150932558
rs17697543
rs75976566
rs77010511
rs1468412
rs1468413
rs55664230
rs146944787
rs141543163
rs78163219
rs10224033
rs79845214
rs150556641
rs79301007
rs74759732
rs17676277
rs79437008
rs6975875
rs6958245
rs144971819
rs2299222
rs10266758
rs2237563
rs17608250
rs17161018
rs2237564
rs6974073
rs7806785
rs2299223
rs2299224
rs2299225
rs2299226
rs10268818
rs62488011
rs76152497
rs77186512
rs2299227
rs74477759
rs17697609
rs57384334
rs2237565
rs2237566
rs58178461
rs13222916
rs139237157
rs10226672
rs7804469
rs117460381
rs2106305
rs34772514
rs13230321
rs75861744
rs9655947
rs6944719
rs17161024
rs73382326
rs145981355
rs10259486
rs192926679
rs10952891
rs73194586
rs17161026
rs6944519
rs6465087
rs6465088
rs7801589
rs17126
rs6974507
rs6954573
rs7788115
rs6955565
rs6955452
rs6955917
rs6960053
rs11766236
rs73194591
rs76806747
rs1989796
rs2282966
rs6947778
rs6967992
rs6957842
rs6978155
rs55732942
rs185663282
rs67263053
rs7789655
rs78359377
rs78388085
rs10226491
rs10269943
rs7781414
rs79284070
rs60438843
rs7792069
rs12704294
rs2237567
rs10263372
rs79937236
rs73382349
rs2299231
rs7808623
rs17161067
rs28479466
rs28755802
rs28639719
rs73194600
rs73194601
rs17161070
rs10487055
rs146643391
rs76207318
rs62488040
rs10232633
rs148392093
rs10270673
rs12704296
rs78974145
rs7788695
rs11980329
rs79275549
rs117667165
rs76229182
rs7781782
rs7781922
rs75714543
rs116944764
rs10257473
rs80016323
rs113357850
rs10236047
rs73196605
rs144650449
rs79225790
rs79071901
rs141036734
rs6972489
rs139346185
rs73382367
rs28405414
rs6965383
rs146345806
rs79360121
rs10236910
rs17161096
rs17161098
rs73382375
rs77453984
rs143774365
rs7807203
rs10258008
rs7781002
rs17608650
rs7781178
rs11974622
rs10271867
rs13231385
rs35895874
rs11981220
rs61082072
rs1029367
rs2519713
rs7810135
rs116926604
rs143741710
rs12704297
rs7783745
rs2519709
rs117763442
rs17608771
rs1476455
rs28410495
rs28583791
rs28490267
rs78623893
rs12704298
rs73382388
rs17697806
rs9640574
rs6965029
rs73196624
rs12704299
rs2519710
rs2519711
rs144596335
rs55979904
rs11976876
rs6465089
rs12113681
rs117443186
rs7797095
rs2788868
rs10235954
rs17161112
rs2373361
rs76349903
rs78621498
rs10267763
rs73196633
rs17697878
rs17765493
rs1014634
rs1557665
rs36098544
rs78488767
rs12111888
rs11979332
rs17697894
rs28362761
rs28635668
rs73382401
rs17161118
rs73384105
rs73384108
rs73384109
rs73384111
rs73384112
rs73384113
rs62488046
rs61699848
rs10274974
rs10487060
rs1999947
rs1999946
rs1999945
rs193236652
rs6976741
rs6958716
rs6976877
rs6977048
rs150040641
rs111463943
rs148644457
rs75894239
rs60623709
rs75140736
rs117264826
rs73384121
rs17609037
rs76669272
rs1767721
rs1767720
rs1767719
rs9719800
rs1767718
rs1767717
rs1624071
rs1006247
rs1006248
rs74425367
rs1024376
rs1767715
rs1024377
rs1024378
rs1633451
rs1767712
rs1767711
rs1633452
rs1767710
rs1767709
rs885996
rs149115078
rs885997
rs885998
rs28378641
rs1633455
rs1633456
rs1767708
rs1767707
rs1767706
rs71562734
rs1633457
rs1633458
rs1633459
rs147869718
rs4260834
rs4344021
rs4260835
rs4404849
rs4262263
rs10952893
rs12381395
rs13221872
rs13234802
rs13234633
rs13234729
rs10268694
rs74688817
rs148734084
rs111791306
rs11771311
rs7784035
rs1635014
rs113914042
rs111807126
rs113524734
rs113817473
rs112882401
rs113156098
rs80220497
rs12704307
rs12704309
rs141846341
rs142062200
rs4727132
rs13229149
rs147078427
rs7458969
rs115633160
rs1635026
rs113775354
rs1767704
rs1767703
rs116630917
rs1767702
rs77149046
rs1767701
rs111475739
rs1635028
rs1635029
rs12704316
rs1635030
rs1635031
rs1635032
rs182973502
rs1635033
rs1635034
rs1767699
rs6955246
rs1635035
rs6975619
rs6955450
rs111479069
rs75143419
rs1635036
rs1635037
rs1635038
rs117578296
rs142831738
rs1635039
rs1635040
rs1634988
rs1634989
rs1634990
rs1767697
rs4728656
rs1634993
rs12333646
rs12333882
rs1767696
rs1767695
rs1767694
rs1634994
rs7803627
rs6465090
rs6957757
rs6957917
rs6975542
rs4727133
rs4728657
rs1767692
rs1767691
rs1634995
rs1612547
rs62488050
rs1634996
rs1767744
rs1767743
rs1634997
rs1634998
rs1767742
rs1767741
rs1634999
rs77273752
rs1635000
rs145649176
rs1767740
rs141200730
rs17677286
rs76358856
rs1767739
rs1767738
rs77020301
rs1635001
rs1767737
rs1767736
rs1767735
rs1635002
rs4728658
rs1767734
rs767437
rs767436
rs767435
rs767434
rs1635003
rs1767729
rs1012834
rs1635004
rs1012835
rs1767726
rs1767725
rs1767724
rs17677376
rs1635005
rs1635006
rs1635007
rs1635008
rs1635009
rs1635010
rs150756042
rs1635011
rs1635012
rs1635013
rs739875
rs1767722
rs1635015
rs75925586
rs6947910
rs6947922
rs1620979
rs1635017
rs1620056
rs73198553
rs1617490
rs1616760
rs1627374
rs1631458
rs1767698
rs1635020
rs148434837
rs1767693
rs1635021
rs12704317
rs1635022
rs1635023
rs1635025
rs7780140
rs7800658
rs7801050
rs10256697
rs10227396
rs4728659
rs4727134
rs4728660
rs4727135
rs2373338
rs10242896
rs10242932
rs9886125
rs9886144
rs9886145
rs80172388
rs12704320
rs1468281
rs10250640
rs9886350
rs9886283
rs12535941
rs11771155
rs13222927
rs113878869
rs4728662
rs117480190
rs4728663
rs4727136
rs12704321
rs11761758
rs11773077
rs115722931
rs13238095
rs75498734
rs7784907
rs116943350
rs60851079
rs28408276
rs13229716
rs34799147
rs12704322
rs75274893
rs147493487
rs117683682
rs17161223
rs9886155
rs75306075
rs118023569
rs10236531
rs17615745
rs10278396
rs10282295
rs147920411
rs10236068
rs10251861
rs6971856
rs112090481
rs6953148
rs4727137
rs4727138
rs4728664
rs6963589
rs6945840
rs10271876
rs74528687
rs77941970
rs77084724
rs6962788
rs117007889
rs117404226
rs117572024
rs6950123
rs191105617
rs111778381
rs6955322
rs4727139
rs4728666
rs13241273
rs4727140
rs4728667
rs4728669
rs4728670
rs4728671
rs4728672
rs4728673
rs4728674
rs4728675
rs11766407
rs10429051
rs7798088
rs79832768
rs79248975
rs7798759
rs11768112
rs73705011
rs11761343
rs34954010
rs11771901
rs4728676
rs4727141
rs144152505
rs11768321
rs140774233
rs71562738
rs71562739
rs35595157
rs2189519
rs142177692
rs140832736
rs13243613
rs73200970
rs56347838
rs1476587
rs77857601
rs35087631
rs35937053
rs12704329
rs117807530
rs35838629
rs35427247
rs75497815
rs34673425
rs34335609
rs55707243
rs35021944
rs73388128
rs35311174
rs34832612
rs35623664
rs11771332
rs56003141
rs55745425
rs35463465
rs13225695
rs35765384
rs13225934
rs11768303
rs17161290
rs67068271
rs35767496
rs34768475
rs34986194
rs35763089
rs73200986
rs73200989
rs4728678
rs73200990
rs73200991
rs73200993
rs34690369
rs73200996
rs75208930
rs66603902
rs35823867
rs117906347
rs34042674
rs2007241
rs6944949
rs6948837
rs60760249
rs61458956
rs58105963
rs4727143
rs13237838
rs6955173
rs35116955
rs13228523
rs150424562
rs12704330
rs12704331
rs12704332
rs12704333
rs184456267
rs12704334
rs12704335
rs11976979
rs11977003
rs67667986
rs73705017
rs995150
rs12704336
rs12704337
rs138887151
rs11970980
rs36035378
rs12704338
rs11978635
rs7786714
rs12704339
rs12704340
rs67355892
rs12704341
rs7459046
rs10952895
rs12704342
rs12704343
rs73388157
rs79462302
rs13236712
rs12704345
rs28526598
rs12704346
rs80215591
rs67007977
rs10231806
rs56024721
rs10231949
rs10257010
rs12690906
rs34177473
rs35270196
rs13227616
rs141958740
rs7806978
rs78820237
rs7807144
rs12704347
rs1966355
rs35563329
rs60792988
rs118026861
rs4727144
rs4728679
rs4728680
rs57993541
rs4728681
rs11975476
rs12666850
rs12673227
rs6958141
rs35425179
rs11983408
rs6963533
rs76247521
rs35927620
rs76036936
rs12668148
rs2189088
rs35150790
rs34910441
rs35358241
rs79146485
rs12704348
rs10230935
rs117708264
rs12704349
rs66523328
rs35205756
rs145116732
rs6956788
rs140231544
rs13311971
rs116855357
rs11971432
rs11978252
rs11978999
rs79739561
rs74937596
rs13226884
rs117184614
rs80036273
rs1859129
rs67558005
rs77050973
rs66948035
rs34717048
rs62489760
rs6945077
rs6945356
rs78122199
rs76054986
rs77688276
rs17677893
rs6950665
rs145254519
rs6951163
rs34388600
rs6971631
rs1859122
rs1859123
rs6961382
rs6465091
rs13245768
rs12704350
rs34445127
rs2106951
rs2158156
rs17616052
rs10252463
rs9886188
rs77588099
rs9886220
rs9886109
rs9886113
rs9886224
rs10487071
rs13237709
rs10257609
rs56936192
rs34308465
rs75462222
rs2106952
rs2106953
rs2106954
rs62489763
rs10480550
rs10480551
rs10480552
rs10480553
rs2214351
rs7458957
rs720775
rs117226438
rs114502772
rs10270331
rs56123613
rs13237269
rs117731852
rs56981276
rs7787598
rs111939897
rs875777
rs2373387
rs886318
rs739711
rs739712
rs744136
rs75223787
rs1981535
rs1859124
rs1981536
rs2373388
rs56327053
rs17766011
rs17698411
rs148242686
rs186209903
rs7782008
rs6465092
rs151323615
rs6958626
rs6959152
rs2373389
rs56378450
rs1859125
rs1859126
rs1859127
rs1859128
rs78167286
rs73202978
rs73202980
rs73202982
rs147130713
rs6979269
rs734607
rs73202985
rs73202987
rs73202988
rs73202990
rs73202993
rs73202994
rs73202997
rs10233778
rs183804339
rs73203000
rs769156
rs73203002
rs111356636
rs17161323
rs55825235
rs74759656
rs73204806
rs117829526
rs139672552
rs2106955
rs1011952
rs1011953
rs73204809
rs1024457
rs6465093
rs11971310
rs11978231
rs10952896
rs73204813
rs56404754
rs182803425
rs7812191
rs117400801
rs73204816
rs73204817
rs17161329
rs73204819
rs6942878
rs56226963
rs56209936
rs757159
rs150117114
rs73204824
rs73204825
rs116859963
rs80328383
rs73204826
rs6964225
rs4236504
rs73204885
rs117326831
rs73204889
rs117044330
rs73204890
rs55834411
rs73204892
rs73204893
rs73204895
rs6957785
rs73204896
rs2286267
rs147236227
rs17515896
rs113458968
rs74687685
rs55971843
rs56092809
rs55661783
rs4140847
rs11981115
rs73206905
rs34110100
rs73206906
rs73206908
rs73206909
rs73206910
rs73206912
rs73206913
rs73206916
rs6944648
rs1058972
rs117804856
rs150963116
rs4639442
rs6465094
rs73206922
rs181119008
rs113841955
rs143639025
rs73206924
rs138711176
rs17616282
rs3789251
rs6966613
rs2074757
rs55823330
rs765968
rs55813769
rs78403619
rs73206937
rs73206940
rs111319184
rs73206941
rs73206942
rs113318270
rs74573735
rs73206945
rs73206947
rs6946206
rs55750589
rs73206952
rs113171102
rs11982198
rs11982256
rs6952842
rs10228392
rs10257953
rs79299518
rs973044
rs3747807
rs117360089
rs117653228
rs74574229
rs73206958
rs73206960
rs11971364
rs7800541
rs11981403
rs34234986
rs111748964
rs73206965
rs11976564
rs147360803
rs73206967
rs79257494
rs73206968
rs2108271
rs2108272
rs10263920
rs7810647
rs56397073
rs118081211
rs55878151
rs56056472
rs55743432
rs73206972
rs73206974
rs73206976
rs117278210
rs112490884
rs55891509
rs111736149
rs73206980
rs73206981
rs55665320
rs147167900
rs73206984
rs73206988
rs73206989
rs143949981
rs73206992
rs73206994
rs11974238
rs11980996
rs4728685
rs111269265
rs4728686
rs73206998
rs4728687
rs17766262
rs73207001
rs55848773
rs113371911
rs73207002
rs73208503
rs1558050
rs71562744
rs56314218
rs55908081
rs55817867
rs73208506
rs74806711
rs73208507
rs7793356
rs11773103
rs7776634
rs73208509
rs11971131
rs73208511
rs11541453
rs140503843
rs73208512
rs73208513
rs117333549
rs73208515
rs2057984
rs73208516
rs75771893
rs73208517
rs73208519
rs73208521
rs35727906
rs73208522
rs73208528
rs79161971
rs73208532
rs73208535
rs73208537
rs17766292
rs73208538
rs73208540
rs73208541
rs73208542
rs4728688
rs80151495
rs73208546
rs73208547
rs10231010
rs112046729
rs7792031
rs73208550
rs113934837
rs73208553
rs113326051
rs117742735
rs112997330
rs10238917
rs7780698
rs73210216
rs73210217
rs73210219
rs73210221
rs73210222
rs62486484
rs117148862
rs11771569
rs73210226
rs73210230
rs73210233
rs11971394
rs73210234
rs117208713
rs11975035
rs2190424
rs6978590
rs13230697
rs74580703
rs62486485
rs73210236
rs1062274
rs6465099
rs150516950
rs74388994
rs10245036
rs117369930
rs73210240
rs2286268
rs757961
rs117397802
rs886787
rs3810883
rs73210242
rs4728689
rs10085726
rs11770012
rs4728690
rs73210247
rs73210249
rs73210250
rs73392358
rs10273826
rs118035628
rs11975795
rs4727146
rs137881681
rs28873439
rs1574795
rs111500959
rs117394964
rs79058547
rs6465100
rs10227182
rs10257058
rs6465101
rs6951682
rs6952384
rs73210260
rs6975175
rs6975202
rs55856575
rs4400318
rs73210264
rs186585830
rs6980450
rs6942407
rs6465103
rs73210267
rs140665919
rs6948767
rs6968640
rs10273853
rs10244350
rs35015367
rs73212027
rs7792365
rs73212029
rs77633631
rs11771665
rs80253370
rs11975590
rs57469988
rs59219517
rs112737268
rs34479111
rs58742071
rs6465104
rs6974860
rs150593190
rs7811447
rs141121660
rs4292616
rs117049781
rs2888556
rs11983450
rs13229951
rs113257872
rs112638961
rs189864030
rs111252194
rs75443199
rs143939037
rs2214931
rs73212038
rs79117906
rs77333429
rs73212041
rs117369264
rs112050772
rs2214930
rs7799491
rs74912003
rs73212045
rs138530263
rs55737734
rs1990171
rs187170861
rs73212049
rs6970483
rs6950458
rs60793003
rs147156032
rs112970585
rs146569377
rs112133800
rs112938026
rs144184965
rs151207117
rs62486496
rs2373363
rs113532794
rs138229125
rs140463561
rs114215780
rs187142153
rs802099
rs802100
rs802101
rs35663624
rs74606005
rs79076830
rs55746723
rs802102
rs75617214
rs73212056
rs802104
rs73212058
rs1089526
rs112591205
rs1089527
rs150527998
rs74899557
rs73212060
rs802105
rs78826119
rs802106
rs56148275
rs802107
rs188767315
rs11773164
rs73194604
rs1089528
rs1089529
rs111774520
rs116525884
rs7804350
rs7805029
rs112057160
rs6944762
rs140943397
rs79588337
rs117979749
rs6946313
rs1089516
rs34023057
rs148194854
rs73194612
rs73194613
rs138050749
rs1089517
rs114898414
rs11769063
rs80157542
rs114885243
rs1089519
rs146314753
rs111886800
rs1089520
rs73194619
rs113025101
rs111329272
rs56276482
rs75941794
rs73194624
rs73194627
rs117667138
rs1089521
rs1089522
rs1089524
rs192361993
rs140236731
rs7800895
rs802094
rs802095
rs802097
rs73194634
rs802098
rs117366205
rs73194637
rs149340740
rs112824254
rs149179888
rs112669406
rs138850242
rs145952068
rs7783865
rs117517262
rs139177543
rs7458979
rs116922864
rs7794419
rs6948007
rs1358065
rs1358064
rs13236967
rs74608797
rs11762311
rs111884161
rs7778976
rs6949001
rs112300487
rs76989163
rs139229644
rs6465106
rs12532089
rs141291954
rs112882833
rs111337925
rs4728693
rs112376505
rs147310130
rs55746521
rs143321030
rs78232844
rs113423886
rs802045
rs802046
rs1636913
rs1636914
rs113240817
rs115813522
rs59567057
rs1089469
rs114252751
rs11770557
rs4728694
rs112560687
rs1089471
rs11768281
rs116215602
rs802047
rs114061953
rs73194650
rs75142110
rs77112234
rs11760719
rs112777546
rs115298100
rs802048
rs802049
rs802050
rs802051
rs74659768
rs112020998
rs802031
rs1526092
rs139328189
rs11760687
rs11771466
rs802032
rs73194657
rs73194658
rs802033
rs73194661
rs11976398
rs11977095
rs10499902
rs76936797
rs79844282
rs11977186
rs11977237
rs11984117
rs996745
rs35186400
rs76940076
rs802034
rs2016801
rs11975317
rs11975323
rs11976069
rs117061129
rs10447793
rs78540179
rs75558389
rs74946079
rs112714763
rs17149389
rs76013486
rs79648970
rs802035
rs79012833
rs80070011
rs77316695
rs114597734
rs78868110
rs17149393
rs74833878
rs2373726
rs74753139
rs73194669
rs75124135
rs75943259
rs78956913
rs74877320
rs77597707
rs76935203
rs36101759
rs114729506
rs116646206
rs74904447
rs74777564
rs11973839
rs11983873
rs11973893
rs11983904
rs57585161
rs76493918
rs58807320
rs117600803
rs6943391
rs6943685
rs6943711
rs6943724
rs6944261
rs6944268
rs802036
rs80073355
rs802037
rs11971666
rs75789912
rs75891655
rs77655428
rs79137265
rs11975766
rs150667016
rs6954473
rs74879491
rs117485091
rs4728695
rs802038
rs11767948
rs73194676
rs802039
rs112884386
rs802040
rs802041
rs79797038
rs112796991
rs7808249
rs10236924
rs144113867
rs802023
rs802024
rs148791337
rs6945385
rs802025
rs143355105
rs148901039
rs809066
rs6974007
rs802026
rs116979197
rs112100676
rs79138769
rs802028
rs802029
rs189282694
rs802030
rs112854881
rs2051950
rs60757438
rs7802658
rs60509911
rs802054
rs701339
rs10247098
rs77649300
rs3789250
rs6966140
rs802055
rs56146479
rs55953428
rs7786781
rs802057
rs1089472
rs6949638
rs802062
rs73196414
rs77463367
rs73196416
rs802042
rs117996004
rs258962
rs258963
rs73196422
rs117034769
rs258965
rs73196425
rs62486544
rs75778555
rs31627
rs31629
rs31630
rs31632
rs78439478
rs31634
rs7776867
rs31635
rs77270176
rs7800628
rs7800359
rs31640
rs13227722
rs150512857
rs39606
rs80069206
rs7785206
rs117788595
rs31644
rs2072207
rs31645
rs1608949
rs28860289
rs31649
rs77205829
rs17149512
rs31651
rs31652
rs45501291
rs6465112
rs6465113
rs2097937
rs45549641
rs1526090
rs45537731
rs45437295
rs31653
rs45540833
rs9655950
rs12154399
rs45561635
rs11773089
rs10487804
rs45543841
rs2373593
rs45443210
rs45526441
rs17149539
rs31658
rs45521742
rs45549532
rs45517839
rs31659
rs11761050
rs17149547
rs7807638
rs4148830
rs31660
rs45459000
rs45552832
rs45505301
rs31662
rs31663
rs4148829
rs35737120
rs45519631
rs7788404
rs4148828
rs45540936
rs45566237
rs31666
rs6977539
rs6957680
rs31667
rs31668
rs45609336
rs31669
rs11768699
rs45620931
rs1017054
rs2230028
rs6956661
rs45466200
rs31670
rs31671
rs31672
rs45474405
rs6977739
rs45547639
rs45473093
rs1034821
rs17651890
rs45503696
rs45624640
rs31674
rs45558536
rs31675
rs31676
rs11768036
rs11767995
rs144857113
rs45487294
rs45533331
rs45539339
rs45579433
rs45503798
rs17149601
rs17149606
rs17149608
rs1149222
rs4148826
rs1468615
rs45549536
rs4148824
rs4148823
rs1014283
rs4148822
rs45495292
rs45554032
rs1558375
rs1558376
rs2109505
rs4148821
rs45493392
rs1149220
rs1473152
rs2270187
rs2072383
rs1473154
rs1202283
rs2072384
rs56223611
rs45479991
rs45616238
rs4148818
rs45626341
rs67721532
rs60123540
rs17149637
rs60040620
rs45553044
rs17149640
rs35313316
rs17149641
rs45546132
rs45447097
rs17149644
rs17149647
rs45607141
rs45501595
rs17149652
rs4148817
rs4148816
rs4148815
rs45593435
rs76331237
rs17149660
rs45502492
rs45526438
rs45605032
rs45590633
rs45519131
rs4148814
rs45583842
rs2302385
rs2302386
rs2302387
rs4148813
rs45469297
rs988448
rs10452935
rs10452936
rs142604664
rs6971521
rs112981905
rs7782643
rs60624924
rs142202084
rs201266450
rs6959217
rs113813094
rs4148812
rs4148811
rs45590732
rs4148810
rs45580537
rs45605336
rs4148809
rs2888611
rs76538400
rs45619531
rs2071646
rs55976025
rs55679062
rs2071645
rs4148808
rs4148807
rs4148805
rs3747806
rs6979325
rs45528443
rs6980362
rs11981153
rs45605631
rs45576843
rs12539936
rs12673662
rs45537841
rs45496691
rs45560338
rs45478299
rs66510518
rs6465116
rs34254427
rs73198334
rs9640576
rs112005873
rs111280611
rs11977881
rs59934297
rs11561963
rs58083477
rs11532733
rs59616301
rs7805184
rs62488820
rs66869391
rs79070628
rs75895503
rs17209662
rs2178658
rs17275514
rs7789645
rs7793196
rs78753990
rs998671
rs13221839
rs12538707
rs117503479
rs17209837
rs79246013
rs73198343
rs73198345
rs12672720
rs55747905
rs80150823
rs75645354
rs60541816
rs60916103
rs144099862
rs6946119
rs73198349
rs75681573
rs73383416
rs73383419
rs73383421
rs73383422
rs7802555
rs7802783
rs12539997
rs59768761
rs180940676
rs11984161
rs1055302
rs3842
rs17064
rs10244116
rs28364273
rs28364270
rs1186744
rs1186745
rs111609902
rs1186746
rs6978925
rs1882478
rs6979885
rs28746509
rs6946379
rs2235048
rs2235047
rs1045642
rs4437575
rs138866486
rs10808071
rs1002205
rs1002204
rs17149699
rs6949448
rs117334763
rs4148751
rs4148750
rs1922243
rs143725456
rs4148749
rs137933888
rs1922244
rs4148747
rs4148745
rs28401781
rs2235067
rs78762243
rs78633406
rs4148744
rs4148743
rs1882477
rs2373589
rs56036106
rs4148742
rs4148741
rs4148740
rs10246696
rs11979702
rs2141849
rs70953647
rs55912869
rs2373588
rs56243536
rs10280101
rs10225473
rs35280822
rs66867614
rs7787082
rs2373587
rs2373586
rs28681479
rs28371078
rs2373585
rs80351204
rs6959435
rs146770814
rs2032583
rs4148739
rs11983225
rs10236274
rs11760837
rs4148738
rs78666502
rs117937072
rs146512400
rs10274587
rs7787569
rs10234411
rs10248420
rs2235040
rs28381954
rs12668877
rs28381946
rs17149738
rs3789246
rs4728699
rs7795817
rs12720067
rs10268314
rs12720066
rs12154941
rs4148737
rs4148736
rs10276603
rs4728700
rs4728701
rs6961419
rs6961882
rs6980101
rs4148735
rs28381924
rs1922242
rs2235046
rs28381920
rs2091766
rs12704363
rs28381910
rs28381909
rs115780656
rs10808072
rs144647855
rs60412009
rs67781154
rs28381903
rs2235013
rs2235035
rs2235033
rs2032588
rs1128503
rs2229109
rs10276036
rs28746508
rs4728702
rs28381894
rs12704364
rs6961665
rs3789244
rs148944643
rs2235027
rs2235026
rs2235024
rs1922240
rs28381877
rs28381875
rs73383494
rs114106519
rs1922241
rs57924923
rs11772987
rs60749469
rs74682905
rs147690884
rs60224992
rs13239201
rs148893417
rs56364292
rs10244266
rs28381873
rs28381872
rs182260519
rs28381869
rs28381868
rs73198396
rs118078935
rs868755
rs1882479
rs2235023
rs28381866
rs28381864
rs28381863
rs28381862
rs6948766
rs13237132
rs76495627
rs28381857
rs28381855
rs955000
rs10274441
rs956825
rs28746505
rs11975994
rs59112334
rs77543238
rs4148734
rs78711460
rs75828361
rs28381853
rs1202170
rs1202169
rs28381848
rs1202168
rs1202167
rs1202166
rs1024409
rs1016794
rs1016793
rs2235021
rs2235020
rs2235019
rs2235015
rs28381834
rs6950978
rs6969155
rs12539098
rs56227693
rs10256836
rs10259849
rs116875582
rs2520464
rs12334183
rs10260862
rs28718458
rs80346336
rs1211433
rs10280623
rs10264990
rs1202180
rs1202179
rs1989831
rs1989830
rs1989829
rs13226726
rs75232677
rs150409141
rs1202178
rs73200311
rs1202177
rs74569377
rs1202176
rs1202175
rs1202174
rs1202173
rs1202172
rs1202171
rs73200315
rs116982650
rs73387255
rs73200317
rs117773249
rs17327442
rs4148733
rs1202186
rs1202185
rs1202184
rs117175889
rs7809208
rs28381827
rs28381825
rs1211152
rs1202182
rs1202181
rs17327624
rs112174094
rs11763872
rs7802773
rs71562756
rs13229143
rs12535512
rs2188526
rs3789243
rs1858923
rs78234380
rs117448677
rs17327747
rs117142455
rs17149792
rs2214105
rs2214104
rs28381817
rs2188525
rs2214103
rs2235074
rs17327942
rs2888599
rs9282564
rs2214102
rs3213619
rs28746504
rs28381797
rs4728709
rs17149810
rs4148732
rs144716718
rs138590356
rs17328198
rs28381794
rs17328260
rs79418406
rs17328288
rs28381787
rs28381784
rs4148731
rs4148730
rs114847793
rs7794477
rs12536690
rs56731648
rs13233308
rs28381780
rs28381779
rs17149824
rs28381775
rs28381774
rs28381772
rs28381771
rs141882959
rs149865544
rs55746263
rs116888417
rs113629994
rs117606166
rs34800935
rs146820683
rs28381770
rs6963426
rs17328447
rs28381767
rs28381763
rs10231033
rs10276499
rs141944393
rs4148729
rs10264856
rs17250003
rs17149840
rs542063598
rs75974753
rs28865664
rs28746501
rs2214101
rs10280686
rs2188522
rs2157926
rs76844600
rs10233247
rs2188532
rs10224594
rs115229840
rs10275831
rs58448193
rs140302965
rs10246878
rs80238698
rs118038149
rs144758059
rs10267099
rs10486996
rs140228429
rs12539395
rs118076780
rs116868231
rs79584784
rs11973812
rs11977492
rs28483333
rs7810499
rs2373575
rs143014529
rs28746495
rs6951067
rs28381749
rs28803638
rs112421854
rs143290724
rs78413330
rs117102999
rs76190983
rs7790722
rs6465117
rs117925987
rs10254392
rs28746490
rs2106522
rs28746489
rs2157930
rs116865391
rs75910150
rs2157929
rs111741511
rs12540931
rs75957367
rs28746485
rs73705300
rs62489862
rs141497420
rs79583886
rs149810226
rs6957599
rs28381744
rs79849241
rs28381736
rs28722142
rs144566481
rs17250255
rs17328880
rs7796247
rs28381733
rs117327090
rs2188531
rs1015415
rs6465118
rs6971865
rs10278483
rs2188530
rs2188529
rs17149864
rs113686434
rs78854352
rs74754276
rs114653646
rs2188528
rs2188527
rs2214106
rs77505893
rs2373574
rs28381724
rs28381718
rs4148727
rs28381714
rs11972683
rs10232449
rs10261685
rs28572147
rs150515188
rs10252226
rs17169578
rs117818098
rs74491457
rs112817584
rs7810831
rs118157941
rs146812933
rs6972098
rs976602
rs17329325
rs182419852
rs10281645
rs6945109
rs146824878
rs28774398
rs10486997
rs116965942
rs12537294
rs2188523
rs28879532
rs10259182
rs141458195
rs117735459
rs118089956
rs10227951
rs112157351
rs10275625
rs11976031
rs192331935
rs10237438
rs78598021
rs117064026
rs17149882
rs17329472
rs2073985
rs150312791
rs73706914
rs17251003
rs28535601
rs10258021
rs150850916
rs140632189
rs62489865
rs56077323
rs184168742
rs114137957
rs117860181
rs147492609
rs117321381
rs2008850
rs10280904
rs146608531
rs140460625
rs10226830
rs28624877
rs112457178
rs117987950
rs13437761
rs13438341
rs28645115
rs10276409
rs113229099
rs10247258
rs12532279
rs75421748
rs117342157
rs13438394
rs13437826
rs13437893
rs77994152
rs35648408
rs7779520
rs73706916
rs116856968
rs117318147
rs7779623
rs10952899
rs6957103
rs7350017
rs10251177
rs10225368
rs117897658
rs78011947
rs58733016
rs62489868
rs12532941
rs114164016
rs992422
rs73200332
rs10245617
rs17329661
rs73200333
rs2078998
rs12540032
rs140340194
rs149040276
rs113688778
rs2188828
rs17329751
rs2285649
rs118164934
rs117217285
rs961151
rs117784682
rs111302167
rs9986978
rs62489869
rs10238564
rs116764932
rs150000607
rs10226849
rs73706922
rs74536602
rs73200335
rs9655953
rs57392086
rs145180265
rs7793933
rs10486999
rs1029421
rs80158892
rs80092582
rs113629897
rs149559618
rs76769672
rs76028916
rs12533477
rs10256319
rs73706924
rs74664880
rs73200338
rs12704370
rs117267703
rs74605747
rs10487000
rs10266417
rs10487002
rs17149924
rs17330078
rs9655954
rs28535947
rs73200340
rs138107545
rs6963254
rs34399169
rs10230718
rs117602535
rs10235853
rs10235854
rs137981978
rs111304024
rs77445263
rs143488828
rs76609162
rs144245534
rs187388997
rs140999687
rs144918693
rs138634107
rs79726764
rs57037850
rs112558909
rs28437979
rs6948061
rs6966166
rs112832702
rs116516551
rs144917502
rs141948691
rs77564521
rs59964059
rs117972611
rs10252990
rs114872135
rs78996140
rs73200343
rs17330210
rs114025711
rs114576994
rs117577624
rs10232457
rs2285647
rs10269158
rs17149946
rs10260007
rs10244734
rs111338741
rs78386244
rs28379741
rs13438651
rs17251827
rs78110377
rs17251889
rs17149963
rs12532358
rs61216993
rs28449219
rs143222849
rs10276819
rs7794263
rs117410911
rs28375568
rs150511221
rs116798361
rs17336922
rs28642834
rs117153423
rs139213027
rs28449354
rs75122195
rs28537604
rs7798074
rs2040634
rs118084589
rs10237201
rs10237097
rs75329256
rs10215973
rs76640444
rs10215700
rs10216040
rs141812840
rs118124038
rs76535673
rs143946342
rs138393451
rs73200349
rs10245767
rs10278291
rs78335447
rs10268868
rs35970366
rs10253864
rs12538627
rs56018503
rs79943609
rs10239908
rs10239922
rs117994091
rs117749168
rs1012577
rs75208564
rs117005994
rs7801337
rs113845162
rs118053471
rs59058733
rs139333937
rs117188385
rs79810525
rs117953527
rs73200354
rs111815979
rs9655955
rs6952943
rs79407572
rs10255051
rs76206152
rs113093948
rs142239854
rs77263497
rs74546756
rs117992819
rs112461880
rs77012126
rs35968577
rs13238458
rs117811896
rs6955897
rs10246786
rs10225955
rs12669619
rs10249603
rs11982729
rs28627774
rs28546778
rs17150006
rs17150008
rs17150009
rs117885103
rs113181589
rs58927827
rs28742881
rs58903931
rs78905882
rs11764107
rs117381214
rs147185113
rs28666506
rs73706950
rs77845209
rs139028376
rs10264991
rs58638862
rs80175733
rs28470575
rs117960773
rs12670575
rs146137964
rs79540736
rs79885522
rs59797284
rs55663104
rs74766406
rs80061430
rs77939101
rs77491588
rs2888597
rs6947312
rs4728713
rs2041049
rs61747462
rs137991524
rs75690702
rs6977687
rs10263074
rs10233682
rs144133073
rs55644933
rs57633298
rs12216611
rs141030304
rs6966264
rs79145883
rs12535013
rs146256890
rs79485113
rs142720280
rs141275488
rs2158929
rs146061106
rs2888596
rs10244688
rs2888595
rs34683441
rs112992388
rs117470447
rs116397499
rs117190013
rs117518793
rs6962599
rs58343766
rs142113247
rs6967901
rs371764398
rs2279541
rs10239100
rs2279542
rs73200358
rs10272874
rs75132352
rs60226471
rs10952901
rs12668711
rs80281962
rs151045177
rs55966010
rs470
rs2299189
rs10952902
rs17252755
rs12019361
rs28376469
rs1637507
rs73200363
rs2299190
rs1637506
rs10952903
rs6465124
rs1637505
rs111504211
rs34221278
rs1637504
rs1623535
rs1637503
rs1637502
rs75824470
rs1637501
rs1637500
rs17337831
rs1688901
rs1688902
rs1637499
rs1637498
rs79253546
rs1637497
rs1637496
rs182621910
rs4728718
rs150784320
rs149184946
rs71570594
rs1688886
rs1637495
rs149385940
rs1688887
rs116645798
rs1637494
rs1688888
rs1688890
rs1688891
rs150393508
rs2299194
rs34925064
rs1637492
rs182005489
rs1637489
rs1688893
rs12704380
rs12704381
rs1688895
rs74549966
rs1629569
rs1631368
rs1688896
rs1688897
rs1637488
rs1637487
rs35844181
rs1637511
rs189846843
rs1688899
rs2021741
rs1637509
rs1637508
rs73202304
rs77581200
rs118089036
rs12538351
rs140448385
rs1637490
rs1613737
rs76419855
rs73202312
rs1201841
rs2022160
rs2282948
rs2282949
rs2282950
rs2023533
rs2237539
rs34545132
rs142013485
rs2108088
rs2108087
rs76969953
rs10249015
rs117191997
rs11773839
rs9689976
rs146555202
rs2158766
rs2022163
rs2022164
rs11972409
rs56160917
rs73202325
rs73202327
rs141697101
rs10235694
rs9649105
rs117664391
rs149846996
rs10435249
rs10435250
rs2022555
rs117562286
rs140857506
rs1201839
rs10279940
rs145580539
rs10952906
rs11770982
rs138525061
rs2079423
rs2079422
rs2097917
rs2373487
rs117690880
rs12669586
rs139314412
rs9641021
rs17254173
rs78184612
rs76317380
rs6964758
rs10241669
rs9641022
rs2024019
rs10279744
rs2024018
rs73202335
rs7802934
rs75242009
rs138022635
rs10266440
rs112739903
rs10282572
rs60069756
rs2373486
rs117059954
rs7801432
rs56897831
rs73202341
rs17150161
rs6465127
rs7811272
rs76832117
rs59135798
rs4728725
rs10435251
rs74386006
rs2282951
rs17339594
rs13245672
rs62486383
rs56050913
rs58850563
rs12671587
rs17150179
rs6958024
rs117849664
rs73706963
rs56399147
rs55637099
rs7777040
rs144561653
rs111630261
rs2282952
rs2282953
rs6955194
rs2282954
rs2282955
rs36094117
rs12670301
rs7799148
rs17339970
rs10228892
rs5885611
rs4442059
rs111428945
rs117846695
rs7782624
rs145605233
rs117952485
rs7780245
rs149290724
rs545709262
rs10464570
rs10464571
rs62486389
rs183342289
rs62486407
rs141222773
rs62486409
rs11772873
rs74988745
rs6964103
rs16885885
rs73202359
rs6968026
rs12539024
rs6951172
rs117722718
rs6971348
rs12673545
rs4728731
rs917205
rs4727151
rs77534830
rs17150205
rs9632709
rs6954770
rs10234048
rs10234412
rs35969501
rs2237540
rs12537586
rs10238083
rs2097918
rs10952910
rs114736028
rs2282956
rs2282957
rs12535312
rs12535365
rs76462560
rs10262528
rs35532369
rs4727152
rs117044355
rs7792853
rs7793051
rs7793308
rs17255672
rs10081280
rs73202378
rs11767113
rs17150232
rs2237541
rs77735190
rs57000676
rs10227241
rs12704383
rs3753103
rs13234177
rs3753106
rs34957515
rs10276334
rs10276578
rs11768853
rs117466771
rs726329
rs726328
rs13234922
rs60532086
rs73202393
rs191209636
rs10952911
rs11770825
rs2299198
rs2299199
rs6957754
rs146749495
rs13230365
rs12540117
rs10281274
rs79851764
rs77544291
```
