## Supplementary material for "Characterization of shared and ancestry-specific signals driving complex traits using multi-ancestry fine-mapping": s2.afreq

```
#CHROM	ID	REF	ALT	ALT_FREQS	OBS_CT
7	rs35387208	A	G	0.0525794	1008
7	rs58164877	T	C	0.114087	1008
7	rs2708542	G	A	0.319444	1008
7	rs114399700	A	G	0.0515873	1008
7	rs1860774	A	C	0.947421	1008
7	rs6465053	T	A	0.0525794	1008
7	rs62471130	T	C	0.0525794	1008
7	rs12536332	C	G	0.0515873	1008
7	rs7789376	T	C	0.0525794	1008
7	rs7806821	C	T	0.0525794	1008
7	rs6966204	T	C	0.0525794	1008
7	rs117834987	G	A	0.00297619	1008
7	rs2708550	T	C	0.947421	1008
7	rs2708553	T	C	0.947421	1008
7	rs117416656	A	G	0.0267857	1008
7	rs2109832	A	T	0.113095	1008
7	rs148478982	A	G	0.0168651	1008
7	rs2708557	A	G	0.947421	1008
7	rs4728630	T	G	0.0198413	1008
7	rs2536222	C	A	0.947421	1008
7	rs34318197	C	T	0.237103	1008
7	rs2536224	A	T	0.0793651	1008
7	rs2536225	C	G	0.0793651	1008
7	rs142831232	T	C	0.046627	1008
7	rs74522137	G	A	0.0277778	1008
7	rs73195256	A	T	0.231151	1008
7	rs73386173	C	T	0.0525794	1008
7	rs78219705	A	G	0.244048	1008
7	rs2536229	G	A	0.947421	1008
7	rs2536232	G	A	0.0803571	1008
7	rs13230263	G	C	0.0525794	1008
7	rs2536233	C	G	0.0803571	1008
7	rs2536234	T	C	0.0803571	1008
7	rs7802142	T	A	0.0525794	1008
7	rs7783535	G	C	0.0525794	1008
7	rs2536237	A	G	0.0803571	1008
7	rs7785485	T	A	0.0525794	1008
7	rs7807557	G	A	0.0525794	1008
7	rs2041511	T	G	0.947421	1008
7	rs12704237	T	C	0.0525794	1008
7	rs1860776	G	A	0.947421	1008
7	rs80163249	T	C	0.0297619	1008
7	rs13223730	T	C	0.0525794	1008
7	rs10487048	A	T	0.0525794	1008
7	rs78723812	T	C	0.0297619	1008
7	rs1860779	C	T	0.599206	1008
7	rs12704238	T	C	0.0525794	1008
7	rs12532048	A	G	0.0525794	1008
7	rs12537808	C	T	0.599206	1008
7	rs36102301	C	G	0.0525794	1008
7	rs2908014	T	C	0.947421	1008
7	rs2908015	C	T	0.0803571	1008
7	rs2908016	C	T	0.947421	1008
7	rs6958630	C	T	0.181548	1008
7	rs7779174	T	A	0.0525794	1008
7	rs7796001	A	C	0.0525794	1008
7	rs73195273	T	C	0.181548	1008
7	rs11767791	C	T	0.112103	1008
7	rs146944125	A	G	0.0505952	1008
7	rs13231057	G	C	0.0525794	1008
7	rs78579785	A	G	0.112103	1008
7	rs12537644	G	A	0.0525794	1008
7	rs2708569	G	A	0.0803571	1008
7	rs150618262	A	T	0.0138889	1008
7	rs77343318	T	C	0.0119048	1008
7	rs2708570	T	G	0.945437	1008
7	rs11984052	C	A	0.0545635	1008
7	rs2159734	C	G	0.945437	1008
7	rs6963410	A	G	0.0545635	1008
7	rs1978266	T	C	0.945437	1008
7	rs7784077	A	G	0.0545635	1008
7	rs2536242	C	T	0.0505952	1008
7	rs12532751	T	C	0.615079	1008
7	rs6961940	G	T	0.0505952	1008
7	rs6961532	A	G	0.613095	1008
7	rs79683928	A	G	0.0396825	1008
7	rs2708573	T	C	0.0793651	1008
7	rs6977312	G	A	0.638889	1008
7	rs148740614	G	C	0.0297619	1008
7	rs77885489	T	C	0.0297619	1008
7	rs7778609	C	T	0.281746	1008
7	rs2536243	C	G	0.0654762	1008
7	rs78653499	G	A	0.0297619	1008
7	rs62473294	A	G	0.00595238	1008
7	rs6949408	A	T	0.281746	1008
7	rs4728631	G	A	0.624008	1008
7	rs76094199	T	C	0.0654762	1008
7	rs10243581	T	C	0.652778	1008
7	rs2536246	T	A	0.0654762	1008
7	rs11971934	G	T	0.652778	1008
7	rs10232442	C	A	0.652778	1008
7	rs79497124	A	G	0.0208333	1008
7	rs35958937	A	G	0.227183	1008
7	rs10265308	A	G	0.652778	1008
7	rs2708574	C	A	0.0654762	1008
7	rs2708575	T	C	0.0654762	1008
7	rs10241008	C	T	0.652778	1008
7	rs4727122	G	A	0.652778	1008
7	rs2708577	T	C	0.0654762	1008
7	rs73199419	C	T	0.227183	1008
7	rs74586734	A	T	0.623016	1008
7	rs13234978	T	C	0.934524	1008
7	rs75690579	C	G	0.0545635	1008
7	rs11767843	C	T	0.227183	1008
7	rs147074637	C	T	0.0505952	1008
7	rs12670917	G	C	0.652778	1008
7	rs12673599	T	C	0.934524	1008
7	rs56000714	A	T	0.934524	1008
7	rs10265550	G	A	0.281746	1008
7	rs144430685	T	C	0.0248016	1008
7	rs151082069	T	C	0.0178571	1008
7	rs78773446	T	A	0.0446429	1008
7	rs12154370	C	T	0.0545635	1008
7	rs77246832	T	C	0.0297619	1008
7	rs10231286	C	T	0.934524	1008
7	rs12111937	C	G	0.0545635	1008
7	rs10232084	G	C	0.652778	1008
7	rs6465059	G	A	0.282738	1008
7	rs4577889	T	C	0.281746	1008
7	rs74546263	T	A	0.0297619	1008
7	rs10240297	G	C	0.934524	1008
7	rs148886867	C	A	0.623016	1008
7	rs374877048	C	T	0.0297619	1008
7	rs201686044	T	A	0.0178571	1008
7	rs12540580	T	A	0.934524	1008
7	rs12532658	A	G	0.652778	1008
7	rs6962401	T	A	0.934524	1008
7	rs2373207	G	A	0.934524	1008
7	rs4440556	T	C	0.934524	1008
7	rs9640570	T	C	0.934524	1008
7	rs2373208	C	T	0.934524	1008
7	rs2373209	A	C	0.652778	1008
7	rs11978015	G	A	0.281746	1008
7	rs6971496	A	T	0.934524	1008
7	rs28408708	T	C	0.651786	1008
7	rs7804971	G	A	0.934524	1008
7	rs56254305	C	T	0.934524	1008
7	rs10263406	C	G	0.934524	1008
7	rs12533153	A	G	0.304563	1008
7	rs2373210	G	T	0.630952	1008
7	rs2373211	G	C	0.62996	1008
7	rs8180789	C	A	0.304563	1008
7	rs2373212	C	A	0.62996	1008
7	rs13232855	G	A	0.304563	1008
7	rs9886055	A	T	0.934524	1008
7	rs2192390	T	C	0.304563	1008
7	rs2192394	A	G	0.304563	1008
7	rs2192395	A	G	0.934524	1008
7	rs117136056	T	C	0.0297619	1008
7	rs7781999	A	T	0.304563	1008
7	rs150826783	G	T	0.00992063	1008
7	rs11982663	C	T	0.0545635	1008
7	rs75298021	G	A	0.62996	1008
7	rs6959812	G	A	0.62996	1008
7	rs12674012	G	T	0.62996	1008
7	rs10239212	T	C	0.304563	1008
7	rs147804509	G	A	0.0436508	1008
7	rs2373213	G	A	0.87996	1008
7	rs9969120	G	A	0.304563	1008
7	rs28869926	C	T	0.308532	1008
7	rs2215822	A	G	0.934524	1008
7	rs73199451	G	A	0.252976	1008
7	rs7458833	C	A	0.934524	1008
7	rs149928077	G	C	0.0436508	1008
7	rs4728632	G	A	0.252976	1008
7	rs7776912	A	C	0.626984	1008
7	rs78769566	G	A	0.622024	1008
7	rs10266595	A	T	0.294643	1008
7	rs77851029	C	T	0.0376984	1008
7	rs4236502	A	C	0.252976	1008
7	rs77659353	T	C	0.0496032	1008
7	rs1320792	A	T	0.921627	1008
7	rs140569672	T	C	0.0228175	1008
7	rs9886133	C	A	0.622024	1008
7	rs1980399	T	A	0.313492	1008
7	rs9886249	T	A	0.621032	1008
7	rs78434956	G	A	0.00892857	1008
7	rs148108926	T	G	0.0446429	1008
7	rs2037881	G	A	0.934524	1008
7	rs7789479	T	G	0.30754	1008
7	rs10231381	G	A	0.626984	1008
7	rs12669356	T	G	0.626984	1008
7	rs62473333	T	A	0.252976	1008
7	rs117612392	T	C	0.247024	1008
7	rs77288671	T	C	0.934524	1008
7	rs7795160	T	G	0.934524	1008
7	rs4728633	G	C	0.30754	1008
7	rs74908419	T	C	0.626984	1008
7	rs1919890	T	C	0.934524	1008
7	rs2373215	G	T	0.934524	1008
7	rs2373216	G	A	0.303571	1008
7	rs2373217	C	G	0.934524	1008
7	rs10952877	T	C	0.625992	1008
7	rs9655941	G	A	0.630952	1008
7	rs1554888	C	T	0.934524	1008
7	rs62471665	G	A	0.303571	1008
7	rs146976355	C	T	0.0297619	1008
7	rs112280001	T	G	0.0843254	1008
7	rs34058338	C	T	0.622024	1008
7	rs55786201	A	G	0.626984	1008
7	rs4521690	A	G	0.626984	1008
7	rs2080187	C	G	0.626984	1008
7	rs187200147	T	G	0.0109127	1008
7	rs75009614	G	A	0.622024	1008
7	rs6948295	T	C	0.30754	1008
7	rs6465061	A	C	0.30754	1008
7	rs145469912	T	C	0.622024	1008
7	rs6465062	T	C	0.934524	1008
7	rs7799934	C	G	0.303571	1008
7	rs145251220	A	G	0.303571	1008
7	rs4470941	A	G	0.303571	1008
7	rs6465063	G	T	0.934524	1008
7	rs1406680	A	T	0.934524	1008
7	rs1406681	T	C	0.625992	1008
7	rs9655942	G	C	0.303571	1008
7	rs7789279	G	T	0.934524	1008
7	rs73199486	A	G	0.189484	1008
7	rs1406683	C	T	0.934524	1008
7	rs1861069	A	G	0.30754	1008
7	rs1590156	T	C	0.626984	1008
7	rs1997378	T	C	0.626984	1008
7	rs7787158	G	A	0.626984	1008
7	rs2098292	G	T	0.249008	1008
7	rs1320786	C	T	0.934524	1008
7	rs10278387	C	T	0.30754	1008
7	rs10235241	T	C	0.30754	1008
7	rs6465066	A	G	0.303571	1008
7	rs2192396	A	G	0.934524	1008
7	rs7455657	T	C	0.630952	1008
7	rs2373218	A	C	0.303571	1008
7	rs2888520	C	T	0.303571	1008
7	rs3953455	G	C	0.303571	1008
7	rs10952879	A	T	0.625992	1008
7	rs116867694	C	T	0.0228175	1008
7	rs3857782	A	G	0.630952	1008
7	rs4728634	G	C	0.249008	1008
7	rs4728635	A	G	0.303571	1008
7	rs3903590	G	T	0.935516	1008
7	rs3843536	C	A	0.625992	1008
7	rs6967852	T	C	0.630952	1008
7	rs7801186	T	C	0.934524	1008
7	rs17160796	T	C	0.625992	1008
7	rs10245158	G	T	0.303571	1008
7	rs537870280	A	T	0.0168651	1008
7	rs10245075	C	G	0.934524	1008
7	rs193288918	T	C	0.0128968	1008
7	rs17160798	A	G	0.622024	1008
7	rs7806932	T	C	0.934524	1008
7	rs10242995	T	C	0.630952	1008
7	rs10230925	C	T	0.303571	1008
7	rs11978129	T	C	0.630952	1008
7	rs2037883	C	A	0.626984	1008
7	rs78261046	A	C	0.0436508	1008
7	rs6963316	C	T	0.30754	1008
7	rs6967768	C	T	0.30754	1008
7	rs12704253	G	T	0.30754	1008
7	rs12704254	T	C	0.30754	1008
7	rs117972247	T	C	0.0505952	1008
7	rs10256688	C	T	0.302579	1008
7	rs7810452	C	G	0.30754	1008
7	rs10215849	T	A	0.30754	1008
7	rs12669276	G	A	0.622024	1008
7	rs73211013	G	A	0.0813492	1008
7	rs10215459	G	A	0.934524	1008
7	rs1320781	C	T	0.934524	1008
7	rs1320780	C	T	0.622024	1008
7	rs7790333	G	C	0.0545635	1008
7	rs2373219	G	A	0.626984	1008
7	rs7777923	T	C	0.30754	1008
7	rs150439301	C	A	0.031746	1008
7	rs62471707	C	T	0.252976	1008
7	rs1534757	C	T	0.934524	1008
7	rs2110389	A	G	0.630952	1008
7	rs1554887	T	C	0.30754	1008
7	rs1554886	T	C	0.626984	1008
7	rs11773166	T	C	0.252976	1008
7	rs1861070	T	C	0.931548	1008
7	rs1861071	G	A	0.934524	1008
7	rs7797414	T	C	0.30754	1008
7	rs1881810	C	T	0.934524	1008
7	rs7783883	G	A	0.303571	1008
7	rs7783556	A	C	0.303571	1008
7	rs4015937	A	C	0.630952	1008
7	rs60385301	C	T	0.0297619	1008
7	rs143853631	C	A	0.626984	1008
7	rs186539090	A	T	0.0178571	1008
7	rs1554889	G	A	0.934524	1008
7	rs6961850	C	A	0.303571	1008
7	rs6965658	C	G	0.303571	1008
7	rs10254008	A	C	0.630952	1008
7	rs6465067	A	G	0.303571	1008
7	rs1320772	C	T	0.934524	1008
7	rs1320773	A	G	0.30754	1008
7	rs1320774	G	T	0.934524	1008
7	rs1320775	C	T	0.934524	1008
7	rs56162424	G	C	0.625992	1008
7	rs1919881	T	C	0.630952	1008
7	rs1919882	A	G	0.630952	1008
7	rs2215823	G	A	0.622024	1008
7	rs28539578	C	A	0.626984	1008
7	rs7781835	C	T	0.0833333	1008
7	rs7801093	T	C	0.30754	1008
7	rs2037882	T	A	0.626984	1008
7	rs1320776	G	A	0.303571	1008
7	rs1320777	T	C	0.625992	1008
7	rs1320778	G	T	0.303571	1008
7	rs6960218	C	T	0.626984	1008
7	rs28480066	G	A	0.626984	1008
7	rs10223896	C	T	0.626984	1008
7	rs73706176	C	G	0.0545635	1008
7	rs41347647	G	C	0.625992	1008
7	rs1320787	T	C	0.87996	1008
7	rs1358685	G	A	0.0545635	1008
7	rs1358686	G	A	0.0545635	1008
7	rs13362864	A	T	0.0545635	1008
7	rs7458067	C	T	0.626984	1008
7	rs10246547	T	C	0.0545635	1008
7	rs35344736	C	T	0.0545635	1008
7	rs2215824	A	G	0.87996	1008
7	rs34326595	C	G	0.252976	1008
7	rs13340491	G	A	0.0545635	1008
7	rs10952880	C	G	0.87996	1008
7	rs10155879	G	A	0.0545635	1008
7	rs10235845	C	T	0.0545635	1008
7	rs10239986	C	T	0.626984	1008
7	rs76761784	C	T	0.0545635	1008
7	rs1919887	C	T	0.934524	1008
7	rs7795971	C	T	0.0545635	1008
7	rs10255670	G	T	0.0545635	1008
7	rs79336058	G	A	0.0545635	1008
7	rs12670662	G	T	0.622024	1008
7	rs9649094	C	A	0.0545635	1008
7	rs149557874	G	A	0.0555556	1008
7	rs55662368	G	T	0.0545635	1008
7	rs6978758	C	T	0.935516	1008
7	rs13230895	C	A	0.308532	1008
7	rs6961270	T	C	0.30754	1008
7	rs2110390	T	A	0.626984	1008
7	rs28613319	T	C	0.0486111	1008
7	rs4236503	A	C	0.30754	1008
7	rs2037876	G	A	0.30754	1008
7	rs2037877	C	T	0.934524	1008
7	rs7805535	G	T	0.934524	1008
7	rs6977691	G	A	0.626984	1008
7	rs6959901	T	C	0.626984	1008
7	rs2037878	T	C	0.252976	1008
7	rs1406687	C	G	0.934524	1008
7	rs10239007	C	T	0.30754	1008
7	rs141997378	G	C	0.626984	1008
7	rs10271706	A	C	0.934524	1008
7	rs10257829	T	C	0.305556	1008
7	rs11764560	C	T	0.252976	1008
7	rs112044562	T	C	0.626984	1008
7	rs6465069	G	T	0.934524	1008
7	rs6465070	A	G	0.934524	1008
7	rs1406688	C	G	0.30754	1008
7	rs1406689	C	T	0.308532	1008
7	rs78384787	G	A	0.622024	1008
7	rs1881816	A	C	0.0545635	1008
7	rs1881817	A	G	0.0545635	1008
7	rs1881818	G	T	0.934524	1008
7	rs6465071	T	C	0.934524	1008
7	rs6465072	T	C	0.934524	1008
7	rs7799754	G	A	0.308532	1008
7	rs10215687	G	A	0.622024	1008
7	rs113970552	T	G	0.0585317	1008
7	rs2110391	A	G	0.0644841	1008
7	rs80045750	A	T	0.617063	1008
7	rs147593834	A	G	0.00892857	1008
7	rs11762479	A	T	0.617063	1008
7	rs75710402	T	A	0.590278	1008
7	rs76488630	T	C	0.617063	1008
7	rs6974189	T	C	0.748016	1008
7	rs76989798	G	C	0.015873	1008
7	rs10274818	A	C	0.126984	1008
7	rs10245643	G	A	0.126984	1008
7	rs79177875	G	C	0.0357143	1008
7	rs10245429	C	T	0.127976	1008
7	rs10261040	T	G	0.744048	1008
7	rs10245890	G	A	0.126984	1008
7	rs12704255	T	C	0.126984	1008
7	rs12334239	A	G	0.126984	1008
7	rs7781502	T	G	0.752976	1008
7	rs1534756	C	G	0.126984	1008
7	rs79768597	C	T	0.616071	1008
7	rs1534755	A	G	0.126984	1008
7	rs1534754	A	G	0.753968	1008
7	rs10277584	T	C	0.126984	1008
7	rs10232561	A	G	0.752976	1008
7	rs35580930	A	C	0.126984	1008
7	rs956030	T	C	0.617063	1008
7	rs76474758	A	G	0.0625	1008
7	rs10270887	C	T	0.126984	1008
7	rs78406563	C	A	0.0625	1008
7	rs35301325	A	G	0.0644841	1008
7	rs34475039	G	A	0.0644841	1008
7	rs66845392	T	A	0.0644841	1008
7	rs12704257	A	G	0.126984	1008
7	rs1320790	G	A	0.617063	1008
7	rs12704258	A	C	0.126984	1008
7	rs6946717	T	C	0.126984	1008
7	rs6465073	A	T	0.126984	1008
7	rs7798045	C	T	0.0644841	1008
7	rs1406690	G	C	0.752976	1008
7	rs12540515	T	C	0.126984	1008
7	rs12537688	C	A	0.126984	1008
7	rs572046661	C	G	0.0188492	1008
7	rs2110386	A	G	0.126984	1008
7	rs6963506	G	A	0.0644841	1008
7	rs6963267	C	A	0.126984	1008
7	rs146973944	G	A	0.0436508	1008
7	rs79272192	A	T	0.0813492	1008
7	rs1406686	C	T	0.126984	1008
7	rs1406685	A	T	0.744048	1008
7	rs75315611	T	G	0.0625	1008
7	rs1406684	A	G	0.744048	1008
7	rs76796258	T	C	0.106151	1008
7	rs35003358	C	T	0.126984	1008
7	rs10227095	C	A	0.940476	1008
7	rs10256662	A	T	0.752976	1008
7	rs10256922	A	G	0.625992	1008
7	rs77559130	C	T	0.0625	1008
7	rs952177	G	A	0.752976	1008
7	rs4118319	T	C	0.625992	1008
7	rs2373221	G	C	0.752976	1008
7	rs28671224	G	A	0.625992	1008
7	rs76961734	A	G	0.077381	1008
7	rs7804039	T	C	0.0644841	1008
7	rs117284831	T	C	0.014881	1008
7	rs10214996	C	T	0.625992	1008
7	rs12531551	C	G	0.0644841	1008
7	rs2056800	T	C	0.625992	1008
7	rs2056799	A	G	0.625992	1008
7	rs77978747	T	C	0.0545635	1008
7	rs6977399	C	T	0.0644841	1008
7	rs79375055	T	C	0.617063	1008
7	rs145682644	T	C	0.0426587	1008
7	rs12668059	G	A	0.617063	1008
7	rs7779590	A	G	0.0644841	1008
7	rs78794333	A	G	0.0625	1008
7	rs12537221	T	C	0.625	1008
7	rs1919884	C	G	0.625	1008
7	rs1919885	C	T	0.625	1008
7	rs74521117	T	G	0.0634921	1008
7	rs10250404	C	A	0.625	1008
7	rs28716489	A	G	0.625	1008
7	rs7795434	G	A	0.0615079	1008
7	rs4143536	A	C	0.617063	1008
7	rs4143537	A	G	0.625992	1008
7	rs62489168	C	T	0.0674603	1008
7	rs75603277	T	C	0.0634921	1008
7	rs1358684	C	T	0.719246	1008
7	rs35610258	G	A	0.0694444	1008
7	rs7800245	C	G	0.71627	1008
7	rs10808069	T	C	0.647817	1008
7	rs10808070	C	T	0.647817	1008
7	rs1320782	C	T	0.0674603	1008
7	rs12113079	C	T	0.0674603	1008
7	rs10952882	G	A	0.0674603	1008
7	rs12111873	A	G	0.0674603	1008
7	rs906416	C	T	0.638889	1008
7	rs11773060	T	C	0.0674603	1008
7	rs7788537	G	T	0.639881	1008
7	rs1881812	T	C	0.0674603	1008
7	rs6465075	C	A	0.0674603	1008
7	rs10952883	C	G	0.0674603	1008
7	rs10952884	G	C	0.0674603	1008
7	rs1395892	T	C	0.777778	1008
7	rs2110387	C	G	0.646825	1008
7	rs1507598	G	A	0.714286	1008
7	rs1507597	T	C	0.777778	1008
7	rs75157057	T	C	0.647817	1008
7	rs2192391	C	T	0.0674603	1008
7	rs6465076	C	T	0.0684524	1008
7	rs6948038	T	A	0.0674603	1008
7	rs12531285	A	C	0.0674603	1008
7	rs1507596	A	G	0.0674603	1008
7	rs143850211	G	A	0.0406746	1008
7	rs60010842	G	T	0.0625	1008
7	rs116891703	G	A	0.0753968	1008
7	rs1881814	G	T	0.715278	1008
7	rs1881815	C	T	0.0674603	1008
7	rs1507594	T	A	0.715278	1008
7	rs1507593	T	G	0.715278	1008
7	rs1507592	A	T	0.715278	1008
7	rs12531025	T	C	0.0674603	1008
7	rs117361501	C	A	0.0625	1008
7	rs4727125	A	G	0.715278	1008
7	rs4727126	A	C	0.638889	1008
7	rs6953696	A	G	0.715278	1008
7	rs79106073	C	T	0.638889	1008
7	rs373425691	A	G	0.0456349	1008
7	rs4728637	G	A	0.715278	1008
7	rs28607782	G	T	0.0625	1008
7	rs6964845	A	G	0.715278	1008
7	rs6965526	G	A	0.715278	1008
7	rs77446281	T	C	0.0753968	1008
7	rs1876429	G	A	0.777778	1008
7	rs1881819	G	T	0.638889	1008
7	rs1876428	C	T	0.0674603	1008
7	rs12704264	C	T	0.715278	1008
7	rs79699883	C	T	0.0406746	1008
7	rs7785668	G	A	0.715278	1008
7	rs10952885	G	A	0.715278	1008
7	rs139318784	A	C	0.0367063	1008
7	rs35924267	T	A	0.0674603	1008
7	rs57842583	G	A	0.0625	1008
7	rs1507591	T	C	0.0674603	1008
7	rs6955892	T	C	0.0674603	1008
7	rs6973581	A	G	0.0674603	1008
7	rs76797865	A	G	0.0625	1008
7	rs116933868	C	T	0.0625	1008
7	rs1320796	G	C	0.772817	1008
7	rs1320795	C	T	0.77381	1008
7	rs10255211	T	C	0.701389	1008
7	rs11771532	A	G	0.0674603	1008
7	rs6948561	T	A	0.0674603	1008
7	rs35358300	C	T	0.0674603	1008
7	rs1320794	T	C	0.772817	1008
7	rs1320793	T	A	0.772817	1008
7	rs7809760	G	C	0.772817	1008
7	rs55701323	C	T	0.0625	1008
7	rs62489258	A	G	0.0674603	1008
7	rs1395891	G	A	0.772817	1008
7	rs35387704	C	G	0.0674603	1008
7	rs10258471	T	C	0.772817	1008
7	rs117208818	T	C	0.0396825	1008
7	rs140544770	G	A	0.0386905	1008
7	rs116975282	C	T	0.0198413	1008
7	rs2110388	T	C	0.772817	1008
7	rs35186609	A	T	0.0674603	1008
7	rs10258896	G	A	0.0625	1008
7	rs3897749	C	A	0.0625	1008
7	rs17342208	G	C	0.0625	1008
7	rs3847028	A	G	0.941468	1008
7	rs7350061	T	A	0.597222	1008
7	rs6980352	T	C	0.0664683	1008
7	rs3847029	A	G	0.732143	1008
7	rs79036139	G	C	0.597222	1008
7	rs10254168	G	C	0.0625	1008
7	rs7798268	C	T	0.0664683	1008
7	rs76810171	T	C	0.0625	1008
7	rs7777081	G	A	0.733135	1008
7	rs10281861	T	C	0.604167	1008
7	rs10266392	G	A	0.733135	1008
7	rs57632298	C	T	0.0625	1008
7	rs7782602	G	A	0.12996	1008
7	rs55840137	A	G	0.598214	1008
7	rs6974160	T	C	0.128968	1008
7	rs13240516	C	T	0.604167	1008
7	rs74522582	C	T	0.0545635	1008
7	rs74738781	G	A	0.598214	1008
7	rs3913932	A	G	0.604167	1008
7	rs78886893	C	G	0.0625	1008
7	rs3847030	C	T	0.598214	1008
7	rs117642814	C	G	0.0625	1008
7	rs3847031	C	T	0.733135	1008
7	rs3913931	G	A	0.0664683	1008
7	rs3913930	A	G	0.128968	1008
7	rs3913929	C	T	0.128968	1008
7	rs3913928	A	G	0.733135	1008
7	rs10952886	G	A	0.733135	1008
7	rs77835766	A	T	0.12004	1008
7	rs3847032	C	A	0.604167	1008
7	rs3847033	G	A	0.598214	1008
7	rs4299935	C	T	0.128968	1008
7	rs4507686	G	T	0.0664683	1008
7	rs3857783	T	C	0.128968	1008
7	rs3953457	A	G	0.604167	1008
7	rs79509554	A	G	0.0625	1008
7	rs139935396	T	C	0.015873	1008
7	rs6973385	C	T	0.733135	1008
7	rs117897523	C	A	0.115079	1008
7	rs4728639	A	C	0.598214	1008
7	rs4728640	A	G	0.604167	1008
7	rs10235200	C	T	0.604167	1008
7	rs55651531	G	C	0.0625	1008
7	rs137936673	G	A	0.014881	1008
7	rs112489605	C	A	0.128968	1008
7	rs4728641	C	A	0.604167	1008
7	rs7782483	T	C	0.604167	1008
7	rs10254887	A	G	0.604167	1008
7	rs3857784	G	A	0.604167	1008
7	rs35513073	G	A	0.128968	1008
7	rs118131940	G	A	0.0625	1008
7	rs79425492	C	T	0.599206	1008
7	rs77143324	A	T	0.599206	1008
7	rs117607984	C	T	0.0615079	1008
7	rs3857785	C	T	0.604167	1008
7	rs3857786	T	A	0.604167	1008
7	rs7798640	T	G	0.128968	1008
7	rs3913927	G	A	0.604167	1008
7	rs2456846	A	G	0.604167	1008
7	rs1702535	T	A	0.598214	1008
7	rs79477396	G	A	0.0625	1008
7	rs4125386	G	A	0.128968	1008
7	rs2660969	T	C	0.604167	1008
7	rs2699438	A	G	0.604167	1008
7	rs143364328	T	C	0.0257937	1008
7	rs138332549	T	C	0.0376984	1008
7	rs2464044	C	T	0.733135	1008
7	rs2373311	A	G	0.604167	1008
7	rs2215820	A	G	0.733135	1008
7	rs4015920	A	G	0.733135	1008
7	rs80199248	C	G	0.0625	1008
7	rs2456847	T	A	0.599206	1008
7	rs4015921	G	C	0.0664683	1008
7	rs2463401	T	C	0.598214	1008
7	rs781010	C	G	0.733135	1008
7	rs871611	C	G	0.599206	1008
7	rs80317988	T	C	0.0625	1008
7	rs781011	T	G	0.266865	1008
7	rs1948976	T	C	0.128968	1008
7	rs781013	T	G	0.266865	1008
7	rs781014	G	T	0.266865	1008
7	rs1828045	T	C	0.128968	1008
7	rs781015	G	A	0.264881	1008
7	rs7792508	T	C	0.131944	1008
7	rs1115207	T	C	0.598214	1008
7	rs1115206	A	G	0.0674603	1008
7	rs781016	T	C	0.264881	1008
7	rs1201370	C	T	0.264881	1008
7	rs1405879	A	G	0.130952	1008
7	rs1187706	T	C	0.265873	1008
7	rs6975147	A	C	0.597222	1008
7	rs1187707	T	C	0.265873	1008
7	rs6958193	T	C	0.598214	1008
7	rs1702559	A	G	0.402778	1008
7	rs1702558	C	T	0.395833	1008
7	rs117280785	C	A	0.0406746	1008
7	rs145069804	C	A	0.015873	1008
7	rs1307291	A	G	0.264881	1008
7	rs79669162	A	G	0.598214	1008
7	rs34559858	C	T	0.12996	1008
7	rs1307293	C	G	0.264881	1008
7	rs535896851	T	A	0.0386905	1008
7	rs541549927	A	C	0.030754	1008
7	rs1084099	C	T	0.266865	1008
7	rs36198889	C	G	0.128968	1008
7	rs150532218	C	G	0.0386905	1008
7	rs76090198	C	T	0.59623	1008
7	rs78215804	A	G	0.0674603	1008
7	rs781029	A	C	0.40377	1008
7	rs142884573	A	G	0.0446429	1008
7	rs809088	G	C	0.40377	1008
7	rs142182168	T	C	0.0406746	1008
7	rs145911327	C	T	0.0595238	1008
7	rs2174812	A	C	0.604167	1008
7	rs781028	T	C	0.264881	1008
7	rs61329447	G	A	0.0644841	1008
7	rs1605469	A	C	0.130952	1008
7	rs1084097	A	C	0.264881	1008
7	rs34075011	T	G	0.130952	1008
7	rs12531481	T	A	0.604167	1008
7	rs11772473	G	A	0.604167	1008
7	rs13245842	A	G	0.130952	1008
7	rs186854998	T	C	0.0119048	1008
7	rs1527767	C	G	0.605159	1008
7	rs138594425	A	T	0.0863095	1008
7	rs17160879	C	T	0.594246	1008
7	rs6973215	G	A	0.91369	1008
7	rs1507587	C	G	0.0853175	1008
7	rs11975126	C	A	0.28373	1008
7	rs189887274	T	C	0.0109127	1008
7	rs1828043	C	T	0.0853175	1008
7	rs6465080	C	G	0.284722	1008
7	rs150442893	A	G	0.014881	1008
7	rs73394550	G	A	0.0853175	1008
7	rs7808130	C	G	0.0853175	1008
7	rs148523901	G	C	0.0168651	1008
7	rs13247133	T	A	0.105159	1008
7	rs56244296	G	A	0.0853175	1008
7	rs58456452	A	C	0.0853175	1008
7	rs146910099	C	T	0.0853175	1008
7	rs139312703	T	A	0.0376984	1008
7	rs1092367	T	C	0.71627	1008
7	rs6954741	G	T	0.28373	1008
7	rs10248985	C	A	0.0644841	1008
7	rs13244148	A	G	0.191468	1008
7	rs781017	G	C	0.71627	1008
7	rs144146976	G	A	0.0416667	1008
7	rs13244782	A	T	0.105159	1008
7	rs78732296	A	G	0.0575397	1008
7	rs1507589	T	G	0.0853175	1008
7	rs1507590	G	C	0.0853175	1008
7	rs1527768	G	A	0.093254	1008
7	rs12704267	C	T	0.105159	1008
7	rs118169398	G	A	0.0297619	1008
7	rs73394559	C	T	0.0853175	1008
7	rs75796009	T	A	0.0585317	1008
7	rs10252502	G	C	0.0952381	1008
7	rs77408902	G	A	0.0853175	1008
7	rs73394565	G	A	0.0882937	1008
7	rs79278367	A	T	0.0257937	1008
7	rs6963693	A	C	0.094246	1008
7	rs111474016	A	C	0.0853175	1008
7	rs1810043	G	A	0.190476	1008
7	rs906414	T	G	0.190476	1008
7	rs906415	C	T	0.190476	1008
7	rs4521691	T	C	0.189484	1008
7	rs13227618	C	T	0.190476	1008
7	rs12704271	T	C	0.190476	1008
7	rs13228281	C	T	0.190476	1008
7	rs34195366	T	C	0.190476	1008
7	rs6961472	T	A	0.284722	1008
7	rs35252253	T	A	0.190476	1008
7	rs34203719	T	C	0.190476	1008
7	rs61225701	A	G	0.190476	1008
7	rs138623399	G	T	0.0119048	1008
7	rs58667406	G	T	0.190476	1008
7	rs13222610	T	A	0.190476	1008
7	rs13235461	A	C	0.190476	1008
7	rs13235464	A	G	0.190476	1008
7	rs6972995	T	C	0.190476	1008
7	rs4464886	C	A	0.190476	1008
7	rs4286871	A	G	0.0853175	1008
7	rs4380865	G	C	0.190476	1008
7	rs4620211	A	T	0.190476	1008
7	rs12674263	G	A	0.190476	1008
7	rs147171301	T	C	0.0853175	1008
7	rs6465081	A	G	0.190476	1008
7	rs75593601	T	G	0.191468	1008
7	rs6960188	T	A	0.093254	1008
7	rs112472436	T	C	0.190476	1008
7	rs2204636	C	T	0.0823413	1008
7	rs73208339	A	T	0.0386905	1008
7	rs701328	T	G	0.71627	1008
7	rs971161	G	A	0.190476	1008
7	rs146973651	G	A	0.0337302	1008
7	rs10464569	G	T	0.190476	1008
7	rs1507599	C	A	0.093254	1008
7	rs13226602	C	T	0.190476	1008
7	rs13226513	A	C	0.190476	1008
7	rs1911610	C	T	0.190476	1008
7	rs12671800	A	C	0.189484	1008
7	rs112653143	C	T	0.0853175	1008
7	rs13233922	C	A	0.190476	1008
7	rs12704276	C	T	0.19246	1008
7	rs36006360	A	T	0.10119	1008
7	rs190623319	T	A	0.0198413	1008
7	rs181840273	A	C	0.0198413	1008
7	rs781007	C	G	0.719246	1008
7	rs781008	A	G	0.809524	1008
7	rs781009	G	A	0.809524	1008
7	rs12668991	T	C	0.190476	1008
7	rs12669009	T	C	0.190476	1008
7	rs12704277	T	C	0.190476	1008
7	rs1605468	C	T	0.720238	1008
7	rs2463404	A	G	0.809524	1008
7	rs1727808	G	A	0.805556	1008
7	rs1091573	A	G	0.805556	1008
7	rs1092680	G	A	0.805556	1008
7	rs79682016	C	T	0.093254	1008
7	rs2102384	G	C	0.093254	1008
7	rs10241183	C	T	0.0873016	1008
7	rs1084096	T	C	0.71627	1008
7	rs13241246	G	A	0.202381	1008
7	rs12704278	G	C	0.202381	1008
7	rs13244678	C	T	0.103175	1008
7	rs781023	A	C	0.798611	1008
7	rs62488405	C	A	0.0952381	1008
7	rs781025	G	A	0.701389	1008
7	rs138568316	A	C	0.0198413	1008
7	rs2204638	A	G	0.0952381	1008
7	rs781026	A	T	0.798611	1008
7	rs117679226	G	T	0.0793651	1008
7	rs6976533	G	A	0.195437	1008
7	rs6976299	C	T	0.201389	1008
7	rs781020	G	T	0.798611	1008
7	rs781019	A	G	0.798611	1008
7	rs1405876	T	G	0.0962302	1008
7	rs13246651	C	T	0.201389	1008
7	rs13246712	A	G	0.201389	1008
7	rs12704279	G	T	0.102183	1008
7	rs1358395	G	A	0.201389	1008
7	rs1358396	A	C	0.203373	1008
7	rs58882293	A	G	0.0952381	1008
7	rs12670682	C	T	0.201389	1008
7	rs13228078	A	C	0.10119	1008
7	rs13231757	G	T	0.102183	1008
7	rs12704280	A	G	0.203373	1008
7	rs1395887	T	C	0.702381	1008
7	rs138513155	A	G	0.0615079	1008
7	rs77395713	G	T	0.102183	1008
7	rs13242550	C	T	0.203373	1008
7	rs1084101	G	A	0.702381	1008
7	rs13243345	G	A	0.204365	1008
7	rs13243177	A	G	0.203373	1008
7	rs56240925	A	C	0.203373	1008
7	rs2135865	G	C	0.203373	1008
7	rs12704281	T	C	0.196429	1008
7	rs1609203	A	G	0.196429	1008
7	rs274611	A	G	0.907738	1008
7	rs2141237	A	G	0.10119	1008
7	rs73396449	C	A	0.0992063	1008
7	rs76620544	T	A	0.0992063	1008
7	rs274612	C	T	0.71131	1008
7	rs1828044	G	A	0.0992063	1008
7	rs146312	T	G	0.897817	1008
7	rs1588126	C	T	0.0952381	1008
7	rs183899	T	C	0.715278	1008
7	rs802457	G	A	0.0873016	1008
7	rs57244830	G	T	0.0952381	1008
7	rs1527771	C	T	0.0952381	1008
7	rs73396458	A	T	0.0952381	1008
7	rs192519694	A	T	0.0109127	1008
7	rs802458	G	C	0.0873016	1008
7	rs60097039	C	T	0.0952381	1008
7	rs112575489	C	T	0.0952381	1008
7	rs144303473	T	C	0.0228175	1008
7	rs1405881	T	C	0.0962302	1008
7	rs1830249	T	C	0.0952381	1008
7	rs1405880	G	C	0.0952381	1008
7	rs274637	C	T	0.897817	1008
7	rs78678683	T	A	0.0952381	1008
7	rs274638	T	G	0.715278	1008
7	rs77052109	C	A	0.0952381	1008
7	rs112862045	T	G	0.0952381	1008
7	rs274639	G	A	0.715278	1008
7	rs76796674	G	A	0.154762	1008
7	rs701329	T	C	0.0873016	1008
7	rs73396470	C	T	0.0982143	1008
7	rs113336184	C	T	0.0982143	1008
7	rs274640	G	A	0.813492	1008
7	rs701330	A	C	0.0853175	1008
7	rs701331	C	A	0.0843254	1008
7	rs2660971	G	C	0.89881	1008
7	rs2526952	G	T	0.899802	1008
7	rs274642	A	G	0.718254	1008
7	rs1881047	T	G	0.720238	1008
7	rs802460	C	T	0.899802	1008
7	rs802461	C	G	0.899802	1008
7	rs78971171	A	G	0.238095	1008
7	rs75484357	A	G	0.094246	1008
7	rs802462	T	A	0.899802	1008
7	rs802463	A	G	0.899802	1008
7	rs802464	A	C	0.803571	1008
7	rs187993	T	G	0.718254	1008
7	rs274626	G	C	0.947421	1008
7	rs274627	G	T	0.718254	1008
7	rs75376335	C	A	0.651786	1008
7	rs274628	A	C	0.899802	1008
7	rs274629	T	A	0.899802	1008
7	rs274630	A	C	0.899802	1008
7	rs274631	A	G	0.899802	1008
7	rs274632	C	A	0.816468	1008
7	rs77253474	G	A	0.0962302	1008
7	rs77640774	C	T	0.0456349	1008
7	rs274633	C	G	0.899802	1008
7	rs200839	C	G	0.899802	1008
7	rs274634	A	C	0.899802	1008
7	rs274635	T	C	0.719246	1008
7	rs274636	A	G	0.899802	1008
7	rs274616	T	G	0.899802	1008
7	rs274617	C	T	0.899802	1008
7	rs274618	T	A	0.899802	1008
7	rs166677	C	T	0.803571	1008
7	rs274620	G	C	0.89881	1008
7	rs274621	G	A	0.89881	1008
7	rs274622	C	T	0.89881	1008
7	rs274623	T	G	0.895833	1008
7	rs56227688	G	A	0.0952381	1008
7	rs274624	T	C	0.895833	1008
7	rs274625	C	A	0.890873	1008
7	rs138972714	C	T	0.0496032	1008
7	rs274613	A	G	0.895833	1008
7	rs701332	T	C	0.0843254	1008
7	rs274614	G	A	0.895833	1008
7	rs274615	T	A	0.800595	1008
7	rs78679914	T	A	0.094246	1008
7	rs802465	A	G	0.895833	1008
7	rs74514511	A	T	0.094246	1008
7	rs12671279	G	A	0.00793651	1008
7	rs2282958	G	C	0.094246	1008
7	rs1024515	C	T	0.094246	1008
7	rs1024516	A	C	0.717262	1008
7	rs701334	G	T	0.894841	1008
7	rs1024517	C	G	0.71627	1008
7	rs701335	T	C	0.894841	1008
7	rs701336	G	T	0.894841	1008
7	rs802428	A	G	0.894841	1008
7	rs802429	A	G	0.0843254	1008
7	rs802430	G	C	0.895833	1008
7	rs77155012	C	T	0.0982143	1008
7	rs802431	A	C	0.895833	1008
7	rs802432	A	G	0.0843254	1008
7	rs802433	A	G	0.895833	1008
7	rs2282960	T	C	0.810516	1008
7	rs802434	G	A	0.894841	1008
7	rs802435	G	C	0.894841	1008
7	rs802436	A	G	0.891865	1008
7	rs802437	T	C	0.894841	1008
7	rs802438	T	C	0.894841	1008
7	rs802439	C	T	0.179563	1008
7	rs802440	T	C	0.894841	1008
7	rs802441	C	T	0.179563	1008
7	rs802442	A	T	0.895833	1008
7	rs802443	T	G	0.895833	1008
7	rs802444	A	G	0.180556	1008
7	rs802445	G	T	0.895833	1008
7	rs802446	T	C	0.895833	1008
7	rs802447	T	A	0.895833	1008
7	rs149191944	A	G	0.0128968	1008
7	rs2299211	A	T	0.094246	1008
7	rs802420	T	C	0.895833	1008
7	rs12535744	A	C	0.717262	1008
7	rs802421	T	A	0.895833	1008
7	rs1089588	T	G	0.181548	1008
7	rs80136903	C	G	0.0952381	1008
7	rs802422	G	A	0.179563	1008
7	rs802423	G	A	0.895833	1008
7	rs1527760	T	C	0.724206	1008
7	rs802424	G	C	0.171627	1008
7	rs802425	C	T	0.818452	1008
7	rs802426	C	T	0.895833	1008
7	rs10257201	T	C	0.077381	1008
7	rs802427	T	C	0.895833	1008
7	rs802450	G	T	0.895833	1008
7	rs79303220	G	T	0.0436508	1008
7	rs73704989	T	C	0.094246	1008
7	rs12668286	G	A	0.094246	1008
7	rs77149205	T	A	0.0644841	1008
7	rs141017256	T	G	0.0357143	1008
7	rs10263729	T	A	0.172619	1008
7	rs2299212	A	G	0.895833	1008
7	rs74564637	A	G	0.0218254	1008
7	rs802449	G	A	0.895833	1008
7	rs13223891	A	T	0.173611	1008
7	rs145047511	C	A	0.0198413	1008
7	rs7806940	A	G	0.077381	1008
7	rs2299213	T	C	0.723214	1008
7	rs12669901	G	A	0.723214	1008
7	rs802459	A	G	0.895833	1008
7	rs1581638	C	T	0.0962302	1008
7	rs78899972	G	A	0.0853175	1008
7	rs701338	C	A	0.895833	1008
7	rs77941682	A	C	0.0674603	1008
7	rs2299214	C	T	0.723214	1008
7	rs2299215	T	C	0.723214	1008
7	rs77707184	A	C	0.0436508	1008
7	rs57843796	A	G	0.0952381	1008
7	rs2299216	A	G	0.723214	1008
7	rs1990040	A	G	0.724206	1008
7	rs2237543	C	A	0.0952381	1008
7	rs2237544	A	G	0.724206	1008
7	rs2237545	T	G	0.094246	1008
7	rs13242038	C	T	0.077381	1008
7	rs7794411	A	G	0.094246	1008
7	rs7794681	C	T	0.895833	1008
7	rs11772736	T	G	0.724206	1008
7	rs74669722	A	G	0.0218254	1008
7	rs75455331	T	C	0.0952381	1008
7	rs73211624	C	G	0.723214	1008
7	rs2107691	C	T	0.895833	1008
7	rs62488001	A	T	0.0287698	1008
7	rs2888550	C	A	0.171627	1008
7	rs10227921	C	A	0.077381	1008
7	rs802456	T	C	0.895833	1008
7	rs11762187	G	A	0.077381	1008
7	rs2840183	G	A	0.171627	1008
7	rs802475	G	A	0.895833	1008
7	rs78550846	G	A	0.094246	1008
7	rs79990269	G	A	0.094246	1008
7	rs12704282	T	C	0.077381	1008
7	rs724226	A	G	0.896825	1008
7	rs724225	A	G	0.895833	1008
7	rs724224	G	T	0.818452	1008
7	rs724927	C	A	0.818452	1008
7	rs117256962	C	T	0.0813492	1008
7	rs802478	C	A	0.818452	1008
7	rs2463398	T	G	0.895833	1008
7	rs802466	G	A	0.895833	1008
7	rs78075280	T	A	0.094246	1008
7	rs802467	T	C	0.818452	1008
7	rs2282962	A	C	0.71131	1008
7	rs1405874	C	T	0.710317	1008
7	rs1405875	T	C	0.71131	1008
7	rs2189814	T	C	0.71131	1008
7	rs75473932	T	C	0.0257937	1008
7	rs2189815	A	G	0.107143	1008
7	rs17675638	A	G	0.107143	1008
7	rs1012973	G	A	0.71131	1008
7	rs17607448	C	A	0.107143	1008
7	rs116845489	G	C	0.031746	1008
7	rs2299218	C	T	0.077381	1008
7	rs1527765	T	C	0.107143	1008
7	rs6950735	A	C	0.077381	1008
7	rs12333697	G	A	0.895833	1008
7	rs7795055	C	T	0.727183	1008
7	rs73705001	A	T	0.030754	1008
7	rs10230076	A	T	0.931548	1008
7	rs11981009	C	T	0.0664683	1008
7	rs79957939	T	C	0.0664683	1008
7	rs74494239	C	G	0.0753968	1008
7	rs77669317	G	A	0.0753968	1008
7	rs78055389	C	G	0.0744048	1008
7	rs115070216	G	A	0.0744048	1008
7	rs150737284	G	A	0.0138889	1008
7	rs80343904	T	C	0.0744048	1008
7	rs78517156	T	A	0.0744048	1008
7	rs78546311	T	C	0.0744048	1008
7	rs75869007	G	T	0.0744048	1008
7	rs79858296	C	A	0.0436508	1008
7	rs78713218	C	A	0.0744048	1008
7	rs2214653	G	A	0.713294	1008
7	rs76670241	T	C	0.0744048	1008
7	rs2237546	T	C	0.787698	1008
7	rs77679689	A	C	0.0744048	1008
7	rs4728650	C	A	0.0416667	1008
7	rs2237547	A	G	0.228175	1008
7	rs2189812	C	G	0.945437	1008
7	rs56932446	T	G	0.231151	1008
7	rs78264203	A	G	0.0744048	1008
7	rs917070	G	C	0.0496032	1008
7	rs77336309	A	C	0.0684524	1008
7	rs10239714	T	C	0.231151	1008
7	rs2057833	A	G	0.0238095	1008
7	rs7802129	A	G	0.0238095	1008
7	rs2189813	T	C	0.231151	1008
7	rs79684277	G	T	0.0416667	1008
7	rs145554517	C	A	0.0406746	1008
7	rs917071	C	T	0.231151	1008
7	rs34436204	A	G	0.0833333	1008
7	rs2237548	A	G	0.231151	1008
7	rs12704283	T	A	0.0833333	1008
7	rs6465083	C	T	0.231151	1008
7	rs12671181	T	C	0.0496032	1008
7	rs2237549	G	C	0.0446429	1008
7	rs2237550	A	C	0.231151	1008
7	rs2237551	T	C	0.0744048	1008
7	rs12704284	G	A	0.231151	1008
7	rs10238436	C	G	0.230159	1008
7	rs2282963	T	G	0.218254	1008
7	rs13238420	G	C	0.0833333	1008
7	rs10262216	T	C	0.0228175	1008
7	rs757656	A	C	0.218254	1008
7	rs2237552	A	C	0.0615079	1008
7	rs2237553	G	A	0.218254	1008
7	rs13237764	T	G	0.218254	1008
7	rs12704286	G	A	0.218254	1008
7	rs62488005	T	C	0.0297619	1008
7	rs10274631	A	C	0.218254	1008
7	rs2237554	A	C	0.219246	1008
7	rs113080919	G	A	0.0625	1008
7	rs2237555	G	A	0.218254	1008
7	rs13437644	A	G	0.0228175	1008
7	rs117895724	G	C	0.0555556	1008
7	rs2237556	T	C	0.218254	1008
7	rs117392783	C	T	0.0178571	1008
7	rs2214860	C	A	0.0615079	1008
7	rs12704287	C	T	0.0833333	1008
7	rs80343269	T	C	0.0496032	1008
7	rs2282964	C	T	0.218254	1008
7	rs144910594	G	A	0.0386905	1008
7	rs78496941	T	G	0.0496032	1008
7	rs12531897	A	G	0.0238095	1008
7	rs75392979	T	G	0.0486111	1008
7	rs10276808	T	G	0.218254	1008
7	rs35540420	T	G	0.0496032	1008
7	rs2158785	C	A	0.154762	1008
7	rs2888551	T	C	0.0615079	1008
7	rs77315161	C	G	0.0615079	1008
7	rs2237557	C	T	0.0615079	1008
7	rs149120656	G	A	0.0178571	1008
7	rs77845315	T	G	0.0496032	1008
7	rs76512438	G	A	0.0496032	1008
7	rs2237558	G	A	0.218254	1008
7	rs117192294	A	T	0.014881	1008
7	rs6947784	G	C	0.155754	1008
7	rs6943659	T	C	0.217262	1008
7	rs146938736	T	A	0.0218254	1008
7	rs77518483	A	G	0.0654762	1008
7	rs72612687	T	A	0.18254	1008
7	rs144261616	T	C	0.0545635	1008
7	rs982339	G	A	0.138889	1008
7	rs7341512	T	C	0.138889	1008
7	rs723630	T	C	0.138889	1008
7	rs723631	C	G	0.206349	1008
7	rs10246519	G	T	0.138889	1008
7	rs2282965	T	C	0.207341	1008
7	rs17697415	G	A	0.0565476	1008
7	rs12704288	T	C	0.138889	1008
7	rs76200892	C	T	0.0674603	1008
7	rs6961677	C	T	0.208333	1008
7	rs6943762	T	C	0.0823413	1008
7	rs118097902	A	G	0.0178571	1008
7	rs6465084	A	G	0.138889	1008
7	rs75593550	T	G	0.0674603	1008
7	rs17160978	C	T	0.0674603	1008
7	rs17697445	C	T	0.0674603	1008
7	rs2158786	C	T	0.206349	1008
7	rs16888210	C	T	0.0684524	1008
7	rs140228730	T	G	0.0426587	1008
7	rs2237559	C	T	0.0674603	1008
7	rs17765050	T	C	0.0396825	1008
7	rs76312978	T	A	0.0238095	1008
7	rs2237561	T	C	0.208333	1008
7	rs76736194	T	A	0.0674603	1008
7	rs12690900	A	T	0.139881	1008
7	rs10254088	G	A	0.207341	1008
7	rs6965999	G	C	0.139881	1008
7	rs6970642	G	C	0.139881	1008
7	rs10487052	C	T	0.139881	1008
7	rs720025	T	A	0.207341	1008
7	rs117588818	T	C	0.0674603	1008
7	rs13229442	A	T	0.138889	1008
7	rs35274762	T	C	0.0823413	1008
7	rs58683682	G	T	0.0664683	1008
7	rs727989	G	A	0.139881	1008
7	rs2250784	T	C	0.207341	1008
7	rs2228595	C	T	0.0515873	1008
7	rs139883982	C	A	0.0416667	1008
7	rs78916856	G	A	0.0257937	1008
7	rs10280549	T	A	0.207341	1008
7	rs2299219	T	C	0.204365	1008
7	rs2299220	A	G	0.0694444	1008
7	rs2299221	A	T	0.0694444	1008
7	rs13230421	T	A	0.0813492	1008
7	rs10277739	C	T	0.166667	1008
7	rs10234440	T	C	0.136905	1008
7	rs970186	G	C	0.137897	1008
7	rs76549475	G	T	0.0694444	1008
7	rs12704289	A	G	0.00198413	1008
7	rs2237562	T	C	0.207341	1008
7	rs75067322	C	G	0.0257937	1008
7	rs17765140	C	T	0.0694444	1008
7	rs36165845	C	G	0.136905	1008
7	rs148014302	T	C	0.0486111	1008
7	rs75045268	C	T	0.0694444	1008
7	rs79644900	G	A	0.0694444	1008
7	rs2190301	C	A	0.136905	1008
7	rs76970578	C	A	0.0684524	1008
7	rs12704290	G	A	0.0813492	1008
7	rs7804907	C	T	0.207341	1008
7	rs117036378	G	C	0.0694444	1008
7	rs6977175	A	G	0.206349	1008
7	rs192656772	T	A	0.0426587	1008
7	rs10085471	C	A	0.136905	1008
7	rs10085604	T	C	0.207341	1008
7	rs17697543	G	A	0.0684524	1008
7	rs1468412	A	T	0.206349	1008
7	rs1468413	C	A	0.136905	1008
7	rs55664230	A	C	0.0188492	1008
7	rs78163219	C	T	0.0684524	1008
7	rs117868311	C	A	0.0218254	1008
7	rs185919851	G	A	0.0198413	1008
7	rs79845214	T	A	0.0684524	1008
7	rs79301007	C	G	0.0545635	1008
7	rs74759732	C	A	0.0555556	1008
7	rs17676277	T	A	0.0178571	1008
7	rs6975875	A	C	0.137897	1008
7	rs17765146	G	A	0.0525794	1008
7	rs2299222	T	C	0.0664683	1008
7	rs10266758	G	T	0.137897	1008
7	rs2237563	T	C	0.0188492	1008
7	rs17608250	C	T	0.0555556	1008
7	rs2237564	T	C	0.0426587	1008
7	rs7806785	C	G	0.206349	1008
7	rs2299223	A	T	0.0684524	1008
7	rs2299224	T	C	0.0684524	1008
7	rs2299225	T	G	0.0664683	1008
7	rs2299226	T	C	0.137897	1008
7	rs10268818	C	A	0.136905	1008
7	rs76152497	C	T	0.0555556	1008
7	rs77186512	C	T	0.0684524	1008
7	rs17697609	T	C	0.0684524	1008
7	rs2237565	C	T	0.186508	1008
7	rs143091711	G	A	0.0218254	1008
7	rs2237566	A	G	0.1875	1008
7	rs13222916	G	A	0.141865	1008
7	rs2106305	T	C	0.0426587	1008
7	rs10249376	T	C	0.0386905	1008
7	rs13230321	A	G	0.146825	1008
7	rs78408363	C	G	0.00793651	1008
7	rs10253313	T	C	0.0386905	1008
7	rs6944719	A	G	0.186508	1008
7	rs10238192	G	C	0.0386905	1008
7	rs118152786	G	T	0.0386905	1008
7	rs10275872	A	G	0.0386905	1008
7	rs10250697	G	C	0.0386905	1008
7	rs142461100	A	G	0.0386905	1008
7	rs79150396	T	C	0.0386905	1008
7	rs28370356	T	C	0.0386905	1008
7	rs140980216	C	T	0.0367063	1008
7	rs140428145	T	C	0.0218254	1008
7	rs6944519	G	A	0.175595	1008
7	rs6465088	T	G	0.175595	1008
7	rs17126	G	A	0.175595	1008
7	rs113117292	C	T	0.0386905	1008
7	rs7788115	A	T	0.0684524	1008
7	rs1989796	T	C	0.248016	1008
7	rs2282966	G	A	0.174603	1008
7	rs140131836	G	A	0.0208333	1008
7	rs78993765	C	A	0.0327381	1008
7	rs67263053	C	T	0.0753968	1008
7	rs7789655	T	G	0.0823413	1008
7	rs78359377	C	T	0.0912698	1008
7	rs7781414	A	G	0.160714	1008
7	rs79284070	G	A	0.0863095	1008
7	rs12704294	A	G	0.0714286	1008
7	rs2237567	A	G	0.0882937	1008
7	rs142182607	G	A	0.0416667	1008
7	rs79937236	C	T	0.0882937	1008
7	rs2299231	A	G	0.0912698	1008
7	rs17161070	T	C	0.0912698	1008
7	rs140608865	C	T	0.0744048	1008
7	rs117277137	G	A	0.0674603	1008
7	rs10232633	G	A	0.0912698	1008
7	rs10270673	A	C	0.161706	1008
7	rs12704296	C	T	0.0704365	1008
7	rs78974145	T	C	0.0882937	1008
7	rs7788695	C	T	0.161706	1008
7	rs11980329	T	A	0.0704365	1008
7	rs148939633	A	G	0.0218254	1008
7	rs3761812	T	A	0.0248016	1008
7	rs10257473	G	C	0.125	1008
7	rs10236047	A	G	0.125	1008
7	rs79225790	C	T	0.0208333	1008
7	rs79071901	A	G	0.125992	1008
7	rs74669261	A	G	0.0248016	1008
7	rs78335929	C	A	0.0248016	1008
7	rs4728652	T	C	0.0208333	1008
7	rs138002568	T	C	0.0367063	1008
7	rs190362930	G	A	0.0248016	1008
7	rs6965383	C	G	0.195437	1008
7	rs10236910	C	A	0.125992	1008
7	rs17161096	T	C	0.125992	1008
7	rs73382375	T	C	0.125992	1008
7	rs77453984	G	A	0.123016	1008
7	rs7807203	T	C	0.194444	1008
7	rs10258008	C	A	0.124008	1008
7	rs7781002	A	T	0.0654762	1008
7	rs17608650	A	G	0.0248016	1008
7	rs7781178	A	G	0.19246	1008
7	rs11974622	C	T	0.124008	1008
7	rs138172434	T	A	0.0357143	1008
7	rs10271867	T	C	0.125	1008
7	rs11981220	C	T	0.123016	1008
7	rs61082072	G	T	0.125	1008
7	rs2519713	G	T	0.230159	1008
7	rs7810135	T	C	0.125992	1008
7	rs12704297	T	C	0.0634921	1008
7	rs144422958	A	C	0.0505952	1008
7	rs7783745	C	G	0.125992	1008
7	rs1476455	C	A	0.125992	1008
7	rs28583791	C	T	0.125992	1008
7	rs28490267	T	C	0.125992	1008
7	rs78623893	A	G	0.123016	1008
7	rs145982804	G	A	0.030754	1008
7	rs12704298	A	T	0.189484	1008
7	rs73382388	T	C	0.125	1008
7	rs17697806	A	G	0.123016	1008
7	rs9640574	G	A	0.125992	1008
7	rs6965029	G	T	0.125	1008
7	rs116997489	A	G	0.0694444	1008
7	rs12704299	C	G	0.189484	1008
7	rs55979904	G	C	0.0615079	1008
7	rs11976876	C	T	0.133929	1008
7	rs12113681	T	C	0.134921	1008
7	rs79243398	A	C	0.0456349	1008
7	rs7797095	C	T	0.0565476	1008
7	rs2788868	A	T	0.194444	1008
7	rs10235954	C	T	0.195437	1008
7	rs2373361	C	A	0.132937	1008
7	rs10267763	T	C	0.133929	1008
7	rs17697878	C	T	0.134921	1008
7	rs17765493	A	G	0.132937	1008
7	rs1014634	T	C	0.134921	1008
7	rs1557665	A	T	0.134921	1008
7	rs57660136	C	T	0.0406746	1008
7	rs74620416	C	T	0.0456349	1008
7	rs36098544	T	C	0.0575397	1008
7	rs78488767	T	G	0.132937	1008
7	rs11979332	G	A	0.134921	1008
7	rs17697894	T	C	0.134921	1008
7	rs28635668	T	G	0.134921	1008
7	rs73382401	G	A	0.105159	1008
7	rs73384105	C	A	0.103175	1008
7	rs73384108	C	T	0.0168651	1008
7	rs73384109	T	C	0.0198413	1008
7	rs73384111	C	T	0.0168651	1008
7	rs73384112	C	T	0.0168651	1008
7	rs141732391	G	A	0.0138889	1008
7	rs73384113	G	A	0.0168651	1008
7	rs144943093	G	A	0.0287698	1008
7	rs61699848	G	A	0.0168651	1008
7	rs10274974	C	T	0.0873016	1008
7	rs10487060	C	A	0.015873	1008
7	rs10487061	T	C	0.0823413	1008
7	rs1999946	C	T	0.0168651	1008
7	rs1999945	G	C	0.0168651	1008
7	rs6976741	G	A	0.0863095	1008
7	rs6976877	G	A	0.0724206	1008
7	rs146599115	G	A	0.0138889	1008
7	rs143855599	G	A	0.0138889	1008
7	rs59352637	G	T	0.0138889	1008
7	rs17765549	C	G	0.0833333	1008
7	rs78070788	A	G	0.0138889	1008
7	rs76647209	T	G	0.0138889	1008
7	rs1767721	A	C	0.113095	1008
7	rs117500401	C	T	0.0386905	1008
7	rs1767720	G	A	0.108135	1008
7	rs1767719	G	A	0.0386905	1008
7	rs9719800	A	G	0.144841	1008
7	rs1767718	C	T	0.178571	1008
7	rs1767717	G	A	0.1875	1008
7	rs1624071	G	A	0.1875	1008
7	rs1006247	A	G	0.190476	1008
7	rs1006248	G	A	0.1875	1008
7	rs1024376	G	A	0.272817	1008
7	rs1767715	T	A	0.272817	1008
7	rs1024377	A	C	0.271825	1008
7	rs1024378	T	A	0.271825	1008
7	rs1633451	C	T	0.271825	1008
7	rs1767712	A	T	0.271825	1008
7	rs1767711	A	T	0.271825	1008
7	rs1633452	A	G	0.271825	1008
7	rs1767710	A	G	0.271825	1008
7	rs1767709	G	A	0.271825	1008
7	rs885996	G	C	0.271825	1008
7	rs885997	A	G	0.271825	1008
7	rs885998	A	G	0.272817	1008
7	rs28378641	T	C	0.014881	1008
7	rs1633455	A	G	0.271825	1008
7	rs1633456	C	G	0.271825	1008
7	rs1767708	G	A	0.271825	1008
7	rs1767707	C	T	0.272817	1008
7	rs1767706	C	T	0.269841	1008
7	rs1633457	C	G	0.271825	1008
7	rs1633458	A	G	0.271825	1008
7	rs1633459	A	G	0.271825	1008
7	rs147869718	C	T	0.014881	1008
7	rs4260834	C	T	0.27381	1008
7	rs4344021	T	C	0.27381	1008
7	rs4260835	C	T	0.27877	1008
7	rs151061552	G	A	0.0238095	1008
7	rs186653292	G	A	0.047619	1008
7	rs4404849	A	T	0.135913	1008
7	rs4262263	C	T	0.135913	1008
7	rs10952893	A	G	0.271825	1008
7	rs12381395	C	A	0.27381	1008
7	rs13221872	T	C	0.271825	1008
7	rs13234802	G	A	0.271825	1008
7	rs13234633	A	G	0.271825	1008
7	rs13234729	C	A	0.271825	1008
7	rs147460431	T	C	0.0406746	1008
7	rs10268694	G	A	0.27381	1008
7	rs74688817	C	T	0.27381	1008
7	rs148734084	A	G	0.27381	1008
7	rs111791306	T	C	0.27381	1008
7	rs7784035	G	A	0.271825	1008
7	rs1635014	C	T	0.271825	1008
7	rs113914042	C	G	0.271825	1008
7	rs111807126	T	A	0.271825	1008
7	rs146516032	G	A	0.030754	1008
7	rs113524734	A	T	0.271825	1008
7	rs113817473	T	C	0.135913	1008
7	rs112882401	C	T	0.271825	1008
7	rs113156098	A	G	0.271825	1008
7	rs80220497	C	T	0.271825	1008
7	rs12704307	T	C	0.271825	1008
7	rs12704309	A	C	0.271825	1008
7	rs141846341	C	G	0.014881	1008
7	rs139950115	C	A	0.0436508	1008
7	rs142062200	A	T	0.0119048	1008
7	rs4727132	T	C	0.271825	1008
7	rs13229149	G	A	0.271825	1008
7	rs7458969	A	T	0.271825	1008
7	rs115633160	C	T	0.135913	1008
7	rs1635026	C	T	0.271825	1008
7	rs113775354	T	C	0.12004	1008
7	rs1767704	A	G	0.271825	1008
7	rs1767703	G	T	0.271825	1008
7	rs116630917	G	A	0.014881	1008
7	rs1767702	G	T	0.12004	1008
7	rs1767701	G	C	0.272817	1008
7	rs145608617	T	G	0.0416667	1008
7	rs76616900	G	T	0.0595238	1008
7	rs1635028	A	C	0.271825	1008
7	rs1635029	A	G	0.271825	1008
7	rs12704316	G	T	0.133929	1008
7	rs1635030	A	C	0.271825	1008
7	rs1635031	T	C	0.271825	1008
7	rs1635032	T	C	0.271825	1008
7	rs1635033	T	C	0.271825	1008
7	rs1635034	G	A	0.271825	1008
7	rs1767699	T	G	0.271825	1008
7	rs6955246	C	G	0.271825	1008
7	rs1635035	T	C	0.271825	1008
7	rs6975619	T	C	0.271825	1008
7	rs6955450	A	C	0.270833	1008
7	rs111479069	C	T	0.12004	1008
7	rs75143419	C	G	0.12004	1008
7	rs1635036	C	T	0.271825	1008
7	rs1635037	C	T	0.271825	1008
7	rs1635038	G	A	0.271825	1008
7	rs1635039	T	C	0.271825	1008
7	rs1635040	T	C	0.271825	1008
7	rs1634988	C	T	0.271825	1008
7	rs1634989	G	A	0.271825	1008
7	rs1634990	G	A	0.271825	1008
7	rs1767697	T	C	0.271825	1008
7	rs4728656	T	C	0.575397	1008
7	rs12333646	T	G	0.014881	1008
7	rs12333882	A	G	0.014881	1008
7	rs1767696	A	C	0.272817	1008
7	rs1767695	C	T	0.272817	1008
7	rs1767694	T	C	0.271825	1008
7	rs7803627	C	T	0.271825	1008
7	rs6465090	G	A	0.271825	1008
7	rs6957757	T	C	0.271825	1008
7	rs6957917	T	G	0.271825	1008
7	rs6975542	A	G	0.271825	1008
7	rs4727133	T	C	0.271825	1008
7	rs4728657	A	C	0.271825	1008
7	rs1767692	T	C	0.271825	1008
7	rs1767691	T	A	0.135913	1008
7	rs74971428	T	C	0.0396825	1008
7	rs1634995	G	A	0.272817	1008
7	rs1612547	T	C	0.271825	1008
7	rs62488050	C	T	0.0119048	1008
7	rs1634996	G	A	0.12004	1008
7	rs1767744	T	C	0.271825	1008
7	rs1767743	T	A	0.271825	1008
7	rs1634997	G	A	0.271825	1008
7	rs1634998	C	T	0.271825	1008
7	rs1767742	T	G	0.271825	1008
7	rs1767741	G	C	0.271825	1008
7	rs1634999	C	G	0.27381	1008
7	rs1635000	G	T	0.27381	1008
7	rs1767740	T	C	0.27381	1008
7	rs141200730	G	C	0.014881	1008
7	rs1767739	A	C	0.271825	1008
7	rs1767738	A	G	0.12004	1008
7	rs77020301	C	T	0.014881	1008
7	rs1635001	C	A	0.271825	1008
7	rs1767737	A	G	0.271825	1008
7	rs1767736	T	C	0.271825	1008
7	rs1767735	G	A	0.271825	1008
7	rs1635002	C	T	0.272817	1008
7	rs4728658	A	G	0.12004	1008
7	rs1767734	T	G	0.271825	1008
7	rs767437	A	G	0.271825	1008
7	rs767436	T	G	0.271825	1008
7	rs767435	G	A	0.271825	1008
7	rs767434	T	C	0.271825	1008
7	rs1635003	C	T	0.271825	1008
7	rs1767729	A	G	0.271825	1008
7	rs1012834	A	C	0.271825	1008
7	rs1635004	C	T	0.271825	1008
7	rs1012835	T	C	0.271825	1008
7	rs1767726	A	C	0.271825	1008
7	rs1767725	T	C	0.271825	1008
7	rs1767724	T	C	0.271825	1008
7	rs1635005	T	C	0.271825	1008
7	rs1635006	T	G	0.271825	1008
7	rs1635007	T	G	0.271825	1008
7	rs1635008	T	G	0.271825	1008
7	rs1635009	C	T	0.271825	1008
7	rs1635010	T	G	0.271825	1008
7	rs1635011	T	C	0.271825	1008
7	rs1635012	T	C	0.271825	1008
7	rs1635013	A	G	0.271825	1008
7	rs739875	G	A	0.271825	1008
7	rs1767722	G	A	0.275794	1008
7	rs75925586	G	T	0.12004	1008
7	rs6947910	A	G	0.271825	1008
7	rs6947922	A	C	0.271825	1008
7	rs1620979	G	C	0.271825	1008
7	rs1635017	C	T	0.271825	1008
7	rs1620056	G	T	0.12004	1008
7	rs116919219	C	T	0.014881	1008
7	rs1617490	G	C	0.271825	1008
7	rs1616760	T	C	0.271825	1008
7	rs1627374	G	A	0.271825	1008
7	rs1631458	G	T	0.271825	1008
7	rs1767698	T	C	0.271825	1008
7	rs1635020	G	A	0.271825	1008
7	rs1767693	C	T	0.272817	1008
7	rs1635021	G	A	0.271825	1008
7	rs12704317	G	C	0.133929	1008
7	rs139719474	G	A	0.0228175	1008
7	rs1635022	A	G	0.271825	1008
7	rs1635023	T	C	0.271825	1008
7	rs1635025	T	A	0.135913	1008
7	rs7780140	T	C	0.271825	1008
7	rs7800658	A	C	0.271825	1008
7	rs10256697	C	G	0.271825	1008
7	rs10227396	A	C	0.271825	1008
7	rs147693122	G	A	0.0228175	1008
7	rs4728659	A	T	0.271825	1008
7	rs4727134	A	G	0.271825	1008
7	rs4728660	A	C	0.271825	1008
7	rs4727135	A	G	0.271825	1008
7	rs2373338	C	T	0.271825	1008
7	rs10242896	G	A	0.271825	1008
7	rs10242932	C	T	0.271825	1008
7	rs9886125	C	G	0.271825	1008
7	rs9886144	C	A	0.271825	1008
7	rs9886145	C	T	0.271825	1008
7	rs12704320	T	A	0.134921	1008
7	rs1468281	A	G	0.271825	1008
7	rs185782710	G	A	0.0228175	1008
7	rs190258667	A	T	0.0228175	1008
7	rs10250640	C	T	0.271825	1008
7	rs9886350	A	G	0.271825	1008
7	rs9886283	T	C	0.271825	1008
7	rs12535941	C	T	0.12004	1008
7	rs11771155	T	C	0.271825	1008
7	rs13222927	C	T	0.271825	1008
7	rs113878869	A	G	0.00595238	1008
7	rs4728662	T	G	0.271825	1008
7	rs4728663	A	C	0.271825	1008
7	rs75170880	T	G	0.0238095	1008
7	rs4727136	G	T	0.271825	1008
7	rs12704321	G	A	0.303571	1008
7	rs11761758	A	T	0.131944	1008
7	rs11773077	T	G	0.302579	1008
7	rs79001314	C	T	0.0595238	1008
7	rs79390412	G	C	0.030754	1008
7	rs115722931	A	G	0.0208333	1008
7	rs13238095	G	A	0.144841	1008
7	rs75498734	T	C	0.0208333	1008
7	rs60851079	C	T	0.142857	1008
7	rs28408276	C	T	0.144841	1008
7	rs13229716	C	T	0.145833	1008
7	rs34799147	T	A	0.142857	1008
7	rs12704322	C	T	0.143849	1008
7	rs75274893	A	G	0.0208333	1008
7	rs139362038	G	A	0.0109127	1008
7	rs9886155	T	G	0.145833	1008
7	rs10236531	G	A	0.308532	1008
7	rs10278396	G	A	0.303571	1008
7	rs10282295	C	G	0.143849	1008
7	rs147920411	G	A	0.137897	1008
7	rs10236068	G	C	0.143849	1008
7	rs10251861	T	C	0.143849	1008
7	rs138054081	A	G	0.0178571	1008
7	rs6971856	T	C	0.144841	1008
7	rs6953148	A	C	0.281746	1008
7	rs4727137	G	A	0.137897	1008
7	rs4727138	A	G	0.302579	1008
7	rs4728664	C	T	0.137897	1008
7	rs6963589	G	A	0.157738	1008
7	rs6945840	T	C	0.143849	1008
7	rs10271876	T	C	0.302579	1008
7	rs74528687	C	T	0.137897	1008
7	rs77084724	C	G	0.0208333	1008
7	rs116889201	C	T	0.0228175	1008
7	rs141222930	G	A	0.0178571	1008
7	rs143786817	T	C	0.0595238	1008
7	rs4727139	T	C	0.900794	1008
7	rs4728666	A	G	0.900794	1008
7	rs80013067	T	C	0.00297619	1008
7	rs4727140	G	C	0.750992	1008
7	rs4728667	A	G	0.750992	1008
7	rs4728669	G	A	0.750992	1008
7	rs4728670	T	G	0.750992	1008
7	rs4728671	A	G	0.750992	1008
7	rs4728672	T	A	0.750992	1008
7	rs4728673	C	G	0.750992	1008
7	rs4728674	A	G	0.750992	1008
7	rs4728675	C	T	0.750992	1008
7	rs11766407	G	A	0.751984	1008
7	rs10429051	C	T	0.751984	1008
7	rs7798088	C	T	0.750992	1008
7	rs79832768	A	G	0.014881	1008
7	rs79248975	G	C	0.014881	1008
7	rs7798759	A	G	0.750992	1008
7	rs11768112	C	T	0.749008	1008
7	rs11761343	A	T	0.749008	1008
7	rs34954010	G	A	0.147817	1008
7	rs11771901	T	G	0.75	1008
7	rs4728676	G	A	0.749008	1008
7	rs4727141	A	G	0.900794	1008
7	rs11768321	C	T	0.534722	1008
7	rs75690728	T	G	0.0882937	1008
7	rs71562738	C	A	0.349206	1008
7	rs71562739	C	A	0.348214	1008
7	rs35595157	G	T	0.348214	1008
7	rs2189519	C	T	0.369048	1008
7	rs720753	G	A	0.0892857	1008
7	rs13243613	C	T	0.347222	1008
7	rs187178049	G	A	0.0138889	1008
7	rs56347838	T	C	0.347222	1008
7	rs1476587	A	G	0.349206	1008
7	rs77459803	C	T	0.0416667	1008
7	rs75497815	G	A	0.0188492	1008
7	rs76508159	G	C	0.0416667	1008
7	rs73388128	A	G	0.0218254	1008
7	rs17161290	A	G	0.0218254	1008
7	rs4728678	T	G	0.372024	1008
7	rs6944949	C	A	0.37004	1008
7	rs6948837	A	G	0.37004	1008
7	rs60760249	T	G	0.37004	1008
7	rs61458956	A	C	0.37004	1008
7	rs58105963	G	A	0.37004	1008
7	rs4727143	G	T	0.372024	1008
7	rs13237838	A	G	0.372024	1008
7	rs6955173	G	A	0.372024	1008
7	rs35116955	T	A	0.368056	1008
7	rs12704330	A	G	0.372024	1008
7	rs12704331	C	T	0.372024	1008
7	rs12704332	G	A	0.372024	1008
7	rs12704333	G	A	0.372024	1008
7	rs12704334	G	C	0.372024	1008
7	rs12704335	T	C	0.372024	1008
7	rs11976979	G	A	0.373016	1008
7	rs11977003	G	T	0.373016	1008
7	rs995150	T	A	0.372024	1008
7	rs12704336	G	A	0.372024	1008
7	rs12704337	C	T	0.372024	1008
7	rs11970980	A	C	0.375992	1008
7	rs36035378	T	C	0.37004	1008
7	rs12704338	C	T	0.372024	1008
7	rs11978635	C	T	0.372024	1008
7	rs139439688	C	A	0.0297619	1008
7	rs7786714	T	C	0.372024	1008
7	rs12704339	G	A	0.372024	1008
7	rs12704340	C	T	0.372024	1008
7	rs12704341	C	T	0.371032	1008
7	rs7459046	C	T	0.369048	1008
7	rs10952895	A	G	0.369048	1008
7	rs12704342	G	C	0.37004	1008
7	rs12704343	C	A	0.37004	1008
7	rs73388157	C	T	0.0208333	1008
7	rs13236712	C	T	0.368056	1008
7	rs12704345	T	G	0.347222	1008
7	rs28526598	A	G	0.348214	1008
7	rs12704346	T	G	0.371032	1008
7	rs80215591	C	A	0.0178571	1008
7	rs10231806	T	C	0.43254	1008
7	rs10231949	T	C	0.435516	1008
7	rs10257010	G	A	0.43254	1008
7	rs12690906	T	G	0.456349	1008
7	rs35270196	C	T	0.43254	1008
7	rs13227616	A	G	0.43254	1008
7	rs78820237	T	C	0.0198413	1008
7	rs12704347	G	A	0.433532	1008
7	rs1966355	G	A	0.43254	1008
7	rs60792988	C	G	0.43254	1008
7	rs4727144	A	G	0.456349	1008
7	rs4728679	C	A	0.43254	1008
7	rs4728680	G	T	0.43254	1008
7	rs4728681	T	C	0.436508	1008
7	rs11975476	A	G	0.456349	1008
7	rs12666850	T	C	0.43254	1008
7	rs12673227	C	T	0.43254	1008
7	rs6958141	A	G	0.456349	1008
7	rs6963533	G	A	0.436508	1008
7	rs76247521	G	A	0.0198413	1008
7	rs35927620	C	T	0.43254	1008
7	rs76036936	T	A	0.0198413	1008
7	rs12668148	T	C	0.43254	1008
7	rs2189088	G	C	0.436508	1008
7	rs138477770	T	A	0.0208333	1008
7	rs35358241	C	T	0.28869	1008
7	rs10230935	C	T	0.436508	1008
7	rs11978252	A	G	0.456349	1008
7	rs78122199	G	C	0.0198413	1008
7	rs1859122	C	T	0.450397	1008
7	rs13245768	A	G	0.426587	1008
7	rs12704350	C	A	0.451389	1008
7	rs2106951	A	T	0.427579	1008
7	rs2158156	T	C	0.451389	1008
7	rs9886109	G	A	0.450397	1008
7	rs9886113	C	A	0.427579	1008
7	rs10487071	G	A	0.50496	1008
7	rs56936192	C	T	0.0188492	1008
7	rs146029452	A	G	0.0168651	1008
7	rs2106952	G	A	0.505952	1008
7	rs2106953	A	C	0.507937	1008
7	rs2106954	A	G	0.489087	1008
7	rs10480550	G	A	0.509921	1008
7	rs10480551	G	A	0.505952	1008
7	rs10480552	C	G	0.505952	1008
7	rs10480553	A	C	0.507937	1008
7	rs2214351	A	G	0.507937	1008
7	rs7458957	A	G	0.510913	1008
7	rs720775	C	T	0.511905	1008
7	rs114502772	G	A	0.0188492	1008
7	rs10270331	G	C	0.493056	1008
7	rs139957219	C	T	0.00892857	1008
7	rs13237269	G	A	0.493056	1008
7	rs56981276	A	T	0.493056	1008
7	rs875777	T	C	0.474206	1008
7	rs2373387	T	G	0.496032	1008
7	rs886318	G	C	0.478175	1008
7	rs739711	G	C	0.478175	1008
7	rs739712	G	A	0.478175	1008
7	rs744136	T	C	0.479167	1008
7	rs1981535	A	G	0.479167	1008
7	rs1859124	A	G	0.71131	1008
7	rs1981536	C	T	0.479167	1008
7	rs2373388	C	T	0.497024	1008
7	rs56327053	G	A	0.479167	1008
7	rs17766011	C	A	0.478175	1008
7	rs17698411	C	T	0.478175	1008
7	rs148242686	G	A	0.0188492	1008
7	rs186209903	C	T	0.0178571	1008
7	rs7782008	G	A	0.478175	1008
7	rs6465092	A	T	0.478175	1008
7	rs6958626	A	G	0.478175	1008
7	rs6959152	G	T	0.478175	1008
7	rs78736811	G	A	0.0168651	1008
7	rs2373389	C	A	0.478175	1008
7	rs56378450	A	C	0.0188492	1008
7	rs1859125	C	T	0.478175	1008
7	rs1859126	C	A	0.478175	1008
7	rs1859127	T	A	0.478175	1008
7	rs1859128	G	C	0.478175	1008
7	rs73202978	A	G	0.0138889	1008
7	rs73202980	T	C	0.0138889	1008
7	rs73202982	C	A	0.0138889	1008
7	rs6979269	C	T	0.0287698	1008
7	rs734607	T	C	0.0287698	1008
7	rs73202985	C	A	0.0287698	1008
7	rs73202987	A	G	0.0287698	1008
7	rs77354869	T	C	0.0337302	1008
7	rs117719689	G	T	0.0198413	1008
7	rs73202988	G	T	0.0287698	1008
7	rs75111031	C	T	0.0168651	1008
7	rs73202990	A	G	0.014881	1008
7	rs73202993	G	T	0.0138889	1008
7	rs73202994	G	A	0.0287698	1008
7	rs73202997	A	G	0.0287698	1008
7	rs60728787	C	T	0.0337302	1008
7	rs73203000	G	T	0.0248016	1008
7	rs769156	A	C	0.438492	1008
7	rs73203002	G	C	0.0386905	1008
7	rs17161323	T	C	0.0386905	1008
7	rs55825235	G	A	0.0396825	1008
7	rs74759656	A	G	0.0138889	1008
7	rs73204806	G	T	0.0248016	1008
7	rs144500645	T	C	0.015873	1008
7	rs2106955	A	G	0.452381	1008
7	rs1011952	G	A	0.419643	1008
7	rs1011953	C	T	0.419643	1008
7	rs1024457	T	G	0.499008	1008
7	rs149760174	T	C	0.0327381	1008
7	rs6465093	G	A	0.496032	1008
7	rs11971310	A	G	0.0793651	1008
7	rs11978231	G	T	0.0793651	1008
7	rs10952896	G	A	0.496032	1008
7	rs73204813	A	G	0.0793651	1008
7	rs56404754	C	A	0.0793651	1008
7	rs7812191	T	C	0.421627	1008
7	rs73204816	T	C	0.0793651	1008
7	rs73204817	G	A	0.0793651	1008
7	rs17161329	C	T	0.0793651	1008
7	rs73204819	T	C	0.0793651	1008
7	rs6942878	A	G	0.433532	1008
7	rs56226963	G	A	0.0793651	1008
7	rs56209936	A	C	0.0793651	1008
7	rs757159	A	C	0.433532	1008
7	rs150117114	C	T	0.0654762	1008
7	rs73204824	C	T	0.0793651	1008
7	rs73204825	T	A	0.0793651	1008
7	rs76345487	G	A	0.0228175	1008
7	rs73204826	A	G	0.0793651	1008
7	rs6964225	A	G	0.766865	1008
7	rs4236504	G	A	0.535714	1008
7	rs73204885	G	A	0.0654762	1008
7	rs76812022	T	C	0.0178571	1008
7	rs73204890	G	A	0.0138889	1008
7	rs55834411	G	T	0.0128968	1008
7	rs73204892	G	A	0.0128968	1008
7	rs73204893	C	G	0.0654762	1008
7	rs73204895	G	A	0.0138889	1008
7	rs6957785	G	T	0.536706	1008
7	rs73204896	A	G	0.0654762	1008
7	rs2286267	G	A	0.536706	1008
7	rs17515896	G	A	0.16369	1008
7	rs113458968	G	A	0.0654762	1008
7	rs115370781	G	T	0.0168651	1008
7	rs55971843	C	G	0.0654762	1008
7	rs56092809	T	C	0.0654762	1008
7	rs55661783	T	C	0.0654762	1008
7	rs4140847	A	T	0.614087	1008
7	rs11981115	A	C	0.0654762	1008
7	rs116928258	T	G	0.0654762	1008
7	rs73206905	C	T	0.0218254	1008
7	rs148171116	A	G	0.0337302	1008
7	rs73206906	T	C	0.0654762	1008
7	rs73206908	A	C	0.0654762	1008
7	rs73206909	A	C	0.0654762	1008
7	rs73206910	A	G	0.0654762	1008
7	rs73206912	C	G	0.0138889	1008
7	rs73206913	C	G	0.0654762	1008
7	rs73206916	C	G	0.0218254	1008
7	rs1058972	C	T	0.526786	1008
7	rs117804856	T	C	0.0654762	1008
7	rs150963116	A	G	0.0654762	1008
7	rs4639442	T	C	0.614087	1008
7	rs6465094	G	A	0.406746	1008
7	rs73206922	A	G	0.0654762	1008
7	rs181119008	G	A	0.0654762	1008
7	rs73206924	G	T	0.0654762	1008
7	rs3789251	A	G	0.614087	1008
7	rs6966613	C	T	0.548611	1008
7	rs2074757	G	A	0.612103	1008
7	rs55823330	A	G	0.0634921	1008
7	rs765968	G	A	0.612103	1008
7	rs55813769	T	C	0.0634921	1008
7	rs78403619	A	G	0.0634921	1008
7	rs73206937	C	T	0.0218254	1008
7	rs73206941	A	T	0.0634921	1008
7	rs73206942	T	C	0.0634921	1008
7	rs74573735	G	A	0.0634921	1008
7	rs73206945	G	A	0.0634921	1008
7	rs73206947	C	G	0.0634921	1008
7	rs55750589	C	A	0.0138889	1008
7	rs73206952	C	A	0.0634921	1008
7	rs113171102	C	A	0.0634921	1008
7	rs11982198	T	C	0.0634921	1008
7	rs11982256	T	A	0.0634921	1008
7	rs6952842	T	C	0.526786	1008
7	rs10228392	A	T	0.612103	1008
7	rs10257953	C	T	0.612103	1008
7	rs973044	G	A	0.0634921	1008
7	rs3747807	A	G	0.612103	1008
7	rs73206958	G	T	0.0634921	1008
7	rs73206960	T	C	0.0634921	1008
7	rs11971364	T	C	0.0634921	1008
7	rs7800541	T	C	0.525794	1008
7	rs11981403	C	T	0.0634921	1008
7	rs73206965	T	C	0.0634921	1008
7	rs11976564	A	C	0.0634921	1008
7	rs141157902	T	G	0.0228175	1008
7	rs147360803	A	G	0.0218254	1008
7	rs73206967	A	G	0.0634921	1008
7	rs73206968	A	G	0.0634921	1008
7	rs2108271	G	A	0.611111	1008
7	rs2108272	G	A	0.611111	1008
7	rs10263920	C	G	0.525794	1008
7	rs7810647	C	A	0.611111	1008
7	rs56397073	A	T	0.0634921	1008
7	rs55878151	A	G	0.0634921	1008
7	rs56056472	G	A	0.0634921	1008
7	rs55743432	C	T	0.0634921	1008
7	rs73206972	G	T	0.0634921	1008
7	rs73206974	G	A	0.0634921	1008
7	rs73206976	C	T	0.0634921	1008
7	rs55891509	G	C	0.0634921	1008
7	rs111736149	T	C	0.0634921	1008
7	rs73206980	T	C	0.0634921	1008
7	rs73206981	G	C	0.0634921	1008
7	rs55665320	T	C	0.0634921	1008
7	rs73206984	T	G	0.0218254	1008
7	rs141954186	G	A	0.102183	1008
7	rs73206988	C	G	0.0634921	1008
7	rs73206989	A	G	0.0634921	1008
7	rs73206992	A	G	0.0634921	1008
7	rs73206994	G	C	0.0634921	1008
7	rs11974238	C	G	0.0634921	1008
7	rs11980996	A	C	0.0634921	1008
7	rs4728685	G	A	0.526786	1008
7	rs4728686	G	A	0.612103	1008
7	rs73206998	C	T	0.0248016	1008
7	rs17766262	C	G	0.165675	1008
7	rs138374672	A	G	0.0198413	1008
7	rs73207001	C	G	0.0654762	1008
7	rs149808621	T	C	0.0347222	1008
7	rs17766268	G	A	0.0734127	1008
7	rs55848773	G	A	0.0654762	1008
7	rs117589230	C	T	0.00892857	1008
7	rs73207002	C	G	0.0654762	1008
7	rs73208503	C	G	0.0654762	1008
7	rs1558050	G	A	0.526786	1008
7	rs56314218	C	T	0.0654762	1008
7	rs55908081	G	T	0.0654762	1008
7	rs55817867	T	C	0.0654762	1008
7	rs73208506	T	C	0.0654762	1008
7	rs73208507	C	G	0.0218254	1008
7	rs7793356	G	C	0.527778	1008
7	rs11773103	A	G	0.0218254	1008
7	rs7776634	T	C	0.526786	1008
7	rs73208509	A	G	0.0654762	1008
7	rs11971131	A	C	0.0218254	1008
7	rs73208511	A	T	0.0654762	1008
7	rs11541453	C	T	0.0664683	1008
7	rs145434463	A	C	0.00992063	1008
7	rs73208512	T	C	0.0654762	1008
7	rs73208513	A	G	0.0654762	1008
7	rs73208515	C	T	0.0654762	1008
7	rs2057984	C	T	0.576389	1008
7	rs73208516	A	G	0.0654762	1008
7	rs73208517	T	G	0.0218254	1008
7	rs73208519	G	A	0.0654762	1008
7	rs73208521	C	A	0.0654762	1008
7	rs73208522	T	G	0.0218254	1008
7	rs73208528	C	G	0.0654762	1008
7	rs73208532	C	G	0.0654762	1008
7	rs73208535	A	G	0.0654762	1008
7	rs73208537	T	C	0.0218254	1008
7	rs17766292	G	A	0.391865	1008
7	rs150482378	G	A	0.0208333	1008
7	rs73208540	T	C	0.0654762	1008
7	rs73208541	A	G	0.0654762	1008
7	rs73208542	T	G	0.0753968	1008
7	rs4728688	G	A	0.555556	1008
7	rs73208546	T	C	0.0218254	1008
7	rs73208547	T	G	0.0644841	1008
7	rs10231010	T	C	0.618056	1008
7	rs112046729	G	A	0.0644841	1008
7	rs7792031	C	T	0.515873	1008
7	rs73208550	G	A	0.0644841	1008
7	rs113934837	G	C	0.0644841	1008
7	rs73208553	C	T	0.0644841	1008
7	rs113326051	A	G	0.0644841	1008
7	rs117742735	T	A	0.0218254	1008
7	rs112997330	C	T	0.0644841	1008
7	rs10238917	T	C	0.618056	1008
7	rs7780698	T	G	0.618056	1008
7	rs73210216	T	C	0.0644841	1008
7	rs73210217	A	G	0.0644841	1008
7	rs73210219	C	T	0.0644841	1008
7	rs73210221	T	C	0.0644841	1008
7	rs73210222	A	G	0.0644841	1008
7	rs11771569	G	A	0.0218254	1008
7	rs73210226	C	T	0.0644841	1008
7	rs117106877	G	A	0.0486111	1008
7	rs73210230	T	C	0.0644841	1008
7	rs78877784	G	A	0.0456349	1008
7	rs73210233	G	C	0.0644841	1008
7	rs11971394	G	A	0.0644841	1008
7	rs73210234	C	G	0.0218254	1008
7	rs11975035	T	C	0.0644841	1008
7	rs149973823	G	A	0.0198413	1008
7	rs2190424	T	C	0.619048	1008
7	rs6978590	C	A	0.531746	1008
7	rs74580703	T	C	0.0644841	1008
7	rs73210236	A	G	0.0644841	1008
7	rs1062274	C	T	0.0644841	1008
7	rs6465099	T	A	0.531746	1008
7	rs148053121	G	A	0.0287698	1008
7	rs369251816	T	C	0.00992063	1008
7	rs10245036	T	C	0.530754	1008
7	rs73210240	G	A	0.0644841	1008
7	rs2286268	C	T	0.613095	1008
7	rs757961	T	C	0.616071	1008
7	rs886787	C	T	0.611111	1008
7	rs3810883	A	G	0.529762	1008
7	rs73210242	C	T	0.0218254	1008
7	rs4728689	T	G	0.611111	1008
7	rs10085726	T	A	0.611111	1008
7	rs4728690	A	G	0.549603	1008
7	rs73210247	C	T	0.0644841	1008
7	rs73210249	T	C	0.0644841	1008
7	rs73210250	C	T	0.0218254	1008
7	rs10273826	A	T	0.522817	1008
7	rs118035628	G	T	0.0793651	1008
7	rs11975795	G	T	0.0694444	1008
7	rs4727146	A	G	0.644841	1008
7	rs28873439	G	A	0.0982143	1008
7	rs1574795	G	A	0.543651	1008
7	rs6465100	T	C	0.545635	1008
7	rs10227182	A	C	0.078373	1008
7	rs10257058	G	C	0.078373	1008
7	rs6465101	C	G	0.641865	1008
7	rs6951682	T	C	0.103175	1008
7	rs6952384	T	C	0.649802	1008
7	rs73210260	G	C	0.078373	1008
7	rs6975175	C	T	0.548611	1008
7	rs6975202	C	A	0.645833	1008
7	rs55856575	C	G	0.078373	1008
7	rs4400318	A	C	0.649802	1008
7	rs73210264	C	T	0.0188492	1008
7	rs6980450	C	G	0.645833	1008
7	rs6942407	A	G	0.56746	1008
7	rs6465103	A	G	0.646825	1008
7	rs73210267	G	T	0.078373	1008
7	rs6948767	G	A	0.0178571	1008
7	rs6968640	T	G	0.646825	1008
7	rs10273853	G	A	0.645833	1008
7	rs10244350	A	G	0.645833	1008
7	rs35015367	C	T	0.549603	1008
7	rs73212027	T	C	0.078373	1008
7	rs58691881	G	T	0.0555556	1008
7	rs7792365	A	G	0.0178571	1008
7	rs73212029	T	C	0.0813492	1008
7	rs11771665	A	G	0.015873	1008
7	rs80253370	A	C	0.015873	1008
7	rs11975590	G	A	0.0962302	1008
7	rs144697785	T	C	0.0575397	1008
7	rs59219517	T	C	0.015873	1008
7	rs112737268	T	C	0.015873	1008
7	rs370476415	C	T	0.0178571	1008
7	rs375602181	G	A	0.047619	1008
7	rs374836819	C	A	0.0565476	1008
7	rs6465104	T	A	0.389881	1008
7	rs150593190	C	A	0.015873	1008
7	rs74464075	T	C	0.0198413	1008
7	rs4292616	C	G	0.015873	1008
7	rs2888556	T	G	0.0962302	1008
7	rs11983450	T	C	0.015873	1008
7	rs113257872	A	G	0.015873	1008
7	rs189864030	G	A	0.015873	1008
7	rs111252194	T	C	0.015873	1008
7	rs2214931	G	A	0.10119	1008
7	rs73212041	C	A	0.015873	1008
7	rs2214930	C	T	0.391865	1008
7	rs7799491	A	T	0.015873	1008
7	rs73212045	A	C	0.0803571	1008
7	rs55737734	G	A	0.015873	1008
7	rs1990171	T	G	0.0962302	1008
7	rs73212049	T	C	0.015873	1008
7	rs6950458	A	G	0.619048	1008
7	rs112970585	T	A	0.015873	1008
7	rs151258006	A	C	0.031746	1008
7	rs187980083	T	C	0.015873	1008
7	rs112133800	G	T	0.015873	1008
7	rs148351467	T	G	0.0505952	1008
7	rs2373363	T	C	0.796627	1008
7	rs113532794	T	G	0.015873	1008
7	rs147773879	T	G	0.0198413	1008
7	rs802099	C	T	0.0972222	1008
7	rs144703073	A	T	0.0248016	1008
7	rs802100	G	C	0.015873	1008
7	rs148083758	C	A	0.0565476	1008
7	rs185628706	T	G	0.0257937	1008
7	rs35663624	T	C	0.10119	1008
7	rs55746723	G	A	0.394841	1008
7	rs802102	A	G	0.015873	1008
7	rs73212056	C	T	0.015873	1008
7	rs141359494	C	T	0.00892857	1008
7	rs180868798	C	T	0.0218254	1008
7	rs73212058	G	A	0.00297619	1008
7	rs1089526	T	C	0.015873	1008
7	rs112591205	A	G	0.015873	1008
7	rs1089527	A	C	0.015873	1008
7	rs73212060	G	T	0.015873	1008
7	rs802105	G	A	0.015873	1008
7	rs56148275	A	C	0.396825	1008
7	rs188767315	C	T	0.015873	1008
7	rs11773164	C	T	0.0168651	1008
7	rs73194604	A	G	0.0803571	1008
7	rs1089528	T	C	0.015873	1008
7	rs1089529	T	C	0.0962302	1008
7	rs143267258	C	A	0.0198413	1008
7	rs7804350	A	G	0.0803571	1008
7	rs7805029	G	A	0.0803571	1008
7	rs6944762	G	T	0.0803571	1008
7	rs140943397	T	G	0.0803571	1008
7	rs117979749	T	C	0.0803571	1008
7	rs6946313	T	C	0.0803571	1008
7	rs1089516	A	T	0.0962302	1008
7	rs73194612	T	C	0.0803571	1008
7	rs73194613	C	T	0.015873	1008
7	rs182600701	C	T	0.0277778	1008
7	rs138050749	C	A	0.0803571	1008
7	rs1089517	A	G	0.624008	1008
7	rs114898414	T	C	0.0803571	1008
7	rs11769063	A	C	0.0168651	1008
7	rs139650031	C	T	0.0406746	1008
7	rs114885243	T	A	0.0803571	1008
7	rs188454680	G	A	0.0168651	1008
7	rs1089519	T	C	0.618056	1008
7	rs111886800	G	A	0.0803571	1008
7	rs73194619	C	A	0.015873	1008
7	rs56276482	C	G	0.0803571	1008
7	rs73194624	C	G	0.0803571	1008
7	rs149798141	G	C	0.015873	1008
7	rs73194627	G	T	0.0803571	1008
7	rs1089521	G	C	0.015873	1008
7	rs140592182	T	C	0.0248016	1008
7	rs77565392	A	C	0.0347222	1008
7	rs1089522	C	T	0.015873	1008
7	rs1089524	T	C	0.0962302	1008
7	rs150312779	G	A	0.014881	1008
7	rs7800895	C	A	0.0803571	1008
7	rs77613556	G	A	0.0376984	1008
7	rs802094	C	T	0.015873	1008
7	rs117054572	G	A	0.0803571	1008
7	rs802095	C	T	0.015873	1008
7	rs802097	C	T	0.0962302	1008
7	rs73194634	C	T	0.0803571	1008
7	rs802098	T	C	0.0962302	1008
7	rs73194637	C	A	0.0803571	1008
7	rs149179888	A	T	0.015873	1008
7	rs112669406	C	A	0.015873	1008
7	rs7783865	C	T	0.0803571	1008
7	rs145810812	A	G	0.0803571	1008
7	rs117517262	C	T	0.015873	1008
7	rs139177543	T	C	0.0803571	1008
7	rs7458979	T	C	0.902778	1008
7	rs7794419	C	T	0.0803571	1008
7	rs6948007	T	C	0.527778	1008
7	rs1358065	T	A	0.984127	1008
7	rs1358064	T	C	0.984127	1008
7	rs11762311	G	A	0.0168651	1008
7	rs111884161	C	T	0.078373	1008
7	rs59691693	C	T	0.0188492	1008
7	rs7778976	G	A	0.52381	1008
7	rs6949001	C	A	0.540675	1008
7	rs6465106	T	C	0.598214	1008
7	rs12532089	G	A	0.399802	1008
7	rs112882833	A	G	0.0496032	1008
7	rs111337925	C	T	0.0337302	1008
7	rs4728693	C	T	0.681548	1008
7	rs55746521	T	C	0.0337302	1008
7	rs78232844	A	C	0.680556	1008
7	rs370327325	A	G	0.0188492	1008
7	rs113423886	T	C	0.0337302	1008
7	rs142832205	A	G	0.0505952	1008
7	rs802045	C	T	0.0337302	1008
7	rs1636913	C	T	0.0337302	1008
7	rs1636914	T	C	0.714286	1008
7	rs1089469	C	G	0.0426587	1008
7	rs4728694	T	C	0.579365	1008
7	rs141239561	A	G	0.0436508	1008
7	rs11768281	T	G	0.0337302	1008
7	rs117107438	G	A	0.00892857	1008
7	rs802047	T	C	0.0426587	1008
7	rs73194650	G	A	0.0337302	1008
7	rs11760719	A	G	0.0337302	1008
7	rs112777546	C	T	0.0426587	1008
7	rs113664580	C	T	0.0208333	1008
7	rs802048	G	A	0.0426587	1008
7	rs148128449	T	A	0.0238095	1008
7	rs117768804	C	T	0.0376984	1008
7	rs802031	T	C	0.714286	1008
7	rs1526092	A	C	0.671627	1008
7	rs11760687	T	C	0.0337302	1008
7	rs11771466	G	A	0.0337302	1008
7	rs73194657	G	A	0.0337302	1008
7	rs802033	C	T	0.665675	1008
7	rs73194661	A	T	0.0357143	1008
7	rs117158111	G	T	0.0525794	1008
7	rs996745	C	T	0.670635	1008
7	rs802034	G	A	0.713294	1008
7	rs144899598	C	T	0.015873	1008
7	rs2016801	G	T	0.677579	1008
7	rs10447793	T	C	0.677579	1008
7	rs17149389	C	T	0.0357143	1008
7	rs802035	C	T	0.713294	1008
7	rs17149393	C	G	0.0357143	1008
7	rs2373726	G	A	0.670635	1008
7	rs73194669	T	C	0.0357143	1008
7	rs184698683	T	C	0.0277778	1008
7	rs116882440	C	T	0.0416667	1008
7	rs77665561	T	A	0.0496032	1008
7	rs802037	C	A	0.720238	1008
7	rs6954473	A	G	0.683532	1008
7	rs75450691	T	A	0.031746	1008
7	rs10235461	T	C	0.0178571	1008
7	rs4728695	T	G	0.683532	1008
7	rs802038	G	C	0.720238	1008
7	rs11767948	A	G	0.0367063	1008
7	rs73194676	G	C	0.0367063	1008
7	rs802039	C	A	0.722222	1008
7	rs802040	G	A	0.720238	1008
7	rs802041	G	T	0.720238	1008
7	rs7808249	A	G	0.719246	1008
7	rs78932483	C	G	0.104167	1008
7	rs10236924	C	T	0.674603	1008
7	rs802023	T	C	0.720238	1008
7	rs6945385	T	C	0.0367063	1008
7	rs809066	A	G	0.837302	1008
7	rs802026	G	A	0.0128968	1008
7	rs117242779	A	G	0.0684524	1008
7	rs192093938	A	G	0.0119048	1008
7	rs802028	C	T	0.0128968	1008
7	rs802029	T	C	0.0128968	1008
7	rs117727209	T	C	0.0684524	1008
7	rs802030	C	G	0.0128968	1008
7	rs112854881	C	T	0.0128968	1008
7	rs2051950	T	C	0.0128968	1008
7	rs60757438	C	G	0.0128968	1008
7	rs7802658	T	C	0.761905	1008
7	rs60509911	G	A	0.0138889	1008
7	rs802054	A	G	0.759921	1008
7	rs701339	T	C	0.758929	1008
7	rs10247098	C	A	0.746032	1008
7	rs3789250	C	T	0.746032	1008
7	rs6966140	G	A	0.747024	1008
7	rs802055	C	T	0.759921	1008
7	rs56146479	G	A	0.0128968	1008
7	rs55953428	A	C	0.0128968	1008
7	rs7786781	T	C	0.0128968	1008
7	rs802057	T	G	0.753968	1008
7	rs79346825	A	T	0.0486111	1008
7	rs1089472	G	A	0.744048	1008
7	rs79101266	C	G	0.119048	1008
7	rs6949638	C	T	0.731151	1008
7	rs802062	T	G	0.744048	1008
7	rs76278704	T	A	0.078373	1008
7	rs77463367	C	G	0.0128968	1008
7	rs802042	G	C	0.743056	1008
7	rs258962	A	G	0.744048	1008
7	rs258963	A	G	0.744048	1008
7	rs258965	T	C	0.744048	1008
7	rs31627	G	A	0.719246	1008
7	rs143648232	T	A	0.030754	1008
7	rs31629	G	A	0.72123	1008
7	rs31630	G	A	0.720238	1008
7	rs189665487	T	A	0.030754	1008
7	rs31632	C	T	0.720238	1008
7	rs78439478	A	G	0.0128968	1008
7	rs31634	A	C	0.723214	1008
7	rs117501885	G	A	0.031746	1008
7	rs7776867	C	T	0.0128968	1008
7	rs31635	T	C	0.723214	1008
7	rs77270176	G	A	0.0128968	1008
7	rs117827271	T	C	0.0257937	1008
7	rs7800628	G	A	0.0128968	1008
7	rs7800359	C	T	0.707341	1008
7	rs31640	C	T	0.720238	1008
7	rs13227722	C	T	0.707341	1008
7	rs39606	A	G	0.720238	1008
7	rs7785206	G	C	0.0128968	1008
7	rs117788595	G	A	0.0128968	1008
7	rs117231761	A	T	0.0436508	1008
7	rs31644	G	C	0.722222	1008
7	rs2072207	T	C	0.709325	1008
7	rs31645	T	C	0.722222	1008
7	rs74298122	G	A	0.0267857	1008
7	rs1608949	A	T	0.709325	1008
7	rs28860289	A	G	0.709325	1008
7	rs31649	A	G	0.722222	1008
7	rs77205829	A	G	0.0128968	1008
7	rs17149512	C	T	0.0128968	1008
7	rs31651	A	G	0.72619	1008
7	rs143935375	A	G	0.0109127	1008
7	rs31652	G	A	0.719246	1008
7	rs6465112	C	T	0.709325	1008
7	rs6465113	A	T	0.709325	1008
7	rs45557036	C	T	0.00297619	1008
7	rs2097937	G	A	0.710317	1008
7	rs45549641	A	G	0.0128968	1008
7	rs1526090	A	G	0.714286	1008
7	rs45565639	A	G	0.0357143	1008
7	rs1526091	A	T	0.0168651	1008
7	rs45437295	G	T	0.0138889	1008
7	rs31653	A	G	0.727183	1008
7	rs9655950	C	T	0.706349	1008
7	rs12154399	T	C	0.71131	1008
7	rs11773089	C	T	0.0128968	1008
7	rs10487804	G	A	0.0128968	1008
7	rs45543841	C	T	0.0128968	1008
7	rs2373593	G	T	0.719246	1008
7	rs45443210	G	C	0.0128968	1008
7	rs17149539	A	G	0.0128968	1008
7	rs31658	T	C	0.727183	1008
7	rs45521742	G	T	0.0128968	1008
7	rs1405125	A	C	0.0188492	1008
7	rs45549532	A	G	0.0128968	1008
7	rs45517839	A	C	0.0128968	1008
7	rs31659	C	T	0.719246	1008
7	rs11761050	C	A	0.0128968	1008
7	rs17149547	A	G	0.0128968	1008
7	rs7807638	A	G	0.0128968	1008
7	rs4148830	T	A	0.712302	1008
7	rs31660	A	G	0.728175	1008
7	rs45552832	C	G	0.0128968	1008
7	rs45505301	G	A	0.0128968	1008
7	rs31662	A	G	0.728175	1008
7	rs4148829	A	G	0.0128968	1008
7	rs35737120	C	T	0.0128968	1008
7	rs7788404	T	C	0.0128968	1008
7	rs4148828	A	G	0.193452	1008
7	rs45569244	T	C	0.0198413	1008
7	rs45540936	C	G	0.0128968	1008
7	rs140713801	C	G	0.0138889	1008
7	rs31666	C	T	0.685516	1008
7	rs6977539	T	C	0.0287698	1008
7	rs6957680	A	G	0.0277778	1008
7	rs31667	A	G	0.685516	1008
7	rs31668	G	A	0.713294	1008
7	rs45609336	G	C	0.0277778	1008
7	rs31669	A	G	0.718254	1008
7	rs45576033	T	C	0.0267857	1008
7	rs11768699	G	T	0.0277778	1008
7	rs45461491	T	G	0.122024	1008
7	rs1017054	T	C	0.0277778	1008
7	rs2230028	T	C	0.0277778	1008
7	rs6956661	G	A	0.0277778	1008
7	rs45466200	G	T	0.0277778	1008
7	rs31670	G	A	0.69246	1008
7	rs31671	G	C	0.69246	1008
7	rs31672	C	T	0.69246	1008
7	rs45474405	G	A	0.0277778	1008
7	rs6977739	G	T	0.0277778	1008
7	rs45547639	G	T	0.0277778	1008
7	rs45473093	A	G	0.0277778	1008
7	rs1034821	T	G	0.0277778	1008
7	rs45438194	C	T	0.031746	1008
7	rs45488793	T	C	0.0386905	1008
7	rs31674	T	C	0.694444	1008
7	rs31675	T	C	0.722222	1008
7	rs31676	T	C	0.693452	1008
7	rs11768036	G	A	0.0297619	1008
7	rs11767995	C	T	0.0277778	1008
7	rs45533331	G	A	0.0277778	1008
7	rs45541342	C	T	0.030754	1008
7	rs45539339	T	G	0.0277778	1008
7	rs45579433	G	A	0.0277778	1008
7	rs45503798	T	C	0.0277778	1008
7	rs17149601	C	T	0.0277778	1008
7	rs17149606	C	A	0.0277778	1008
7	rs17149608	G	A	0.229167	1008
7	rs1149222	G	T	0.614087	1008
7	rs4148826	T	C	0.270833	1008
7	rs1468615	T	C	0.270833	1008
7	rs4148824	A	G	0.275794	1008
7	rs4148823	C	T	0.0714286	1008
7	rs1014283	C	A	0.271825	1008
7	rs1149221	C	G	0.0456349	1008
7	rs4148822	A	G	0.200397	1008
7	rs45554032	G	T	0.200397	1008
7	rs1558375	T	C	0.271825	1008
7	rs1558376	T	A	0.271825	1008
7	rs2109505	T	A	0.270833	1008
7	rs4148821	G	C	0.269841	1008
7	rs45493392	A	G	0.270833	1008
7	rs1473152	A	C	0.271825	1008
7	rs2270187	T	C	0.271825	1008
7	rs2072383	A	G	0.200397	1008
7	rs1473154	A	G	0.271825	1008
7	rs1202283	G	A	0.383929	1008
7	rs2072384	A	T	0.271825	1008
7	rs56223611	C	A	0.200397	1008
7	rs45479991	A	T	0.271825	1008
7	rs191581514	G	A	0.015873	1008
7	rs4148818	T	C	0.271825	1008
7	rs67721532	A	G	0.200397	1008
7	rs60123540	T	C	0.200397	1008
7	rs17149637	G	A	0.200397	1008
7	rs60040620	C	A	0.271825	1008
7	rs45553044	A	G	0.271825	1008
7	rs17149640	A	C	0.200397	1008
7	rs17149641	T	C	0.202381	1008
7	rs45546132	C	T	0.202381	1008
7	rs45447097	G	A	0.202381	1008
7	rs17149644	T	C	0.271825	1008
7	rs17149647	T	C	0.202381	1008
7	rs45607141	A	G	0.202381	1008
7	rs17149652	G	T	0.202381	1008
7	rs4148817	C	G	0.202381	1008
7	rs4148816	G	A	0.274802	1008
7	rs4148815	A	T	0.202381	1008
7	rs45489093	T	G	0.0297619	1008
7	rs45593435	A	G	0.202381	1008
7	rs139353156	A	G	0.0218254	1008
7	rs17149660	T	C	0.202381	1008
7	rs45502492	C	T	0.202381	1008
7	rs45526438	G	A	0.202381	1008
7	rs45605032	C	T	0.202381	1008
7	rs45590633	C	T	0.202381	1008
7	rs4148814	T	C	0.203373	1008
7	rs2302385	T	C	0.202381	1008
7	rs2302386	A	G	0.202381	1008
7	rs2302387	G	A	0.202381	1008
7	rs4148813	A	G	0.27381	1008
7	rs988448	T	C	0.0714286	1008
7	rs10452935	A	T	0.27381	1008
7	rs10452936	C	A	0.27381	1008
7	rs6971521	A	G	0.27381	1008
7	rs112981905	G	T	0.27381	1008
7	rs7782643	G	A	0.202381	1008
7	rs60624924	A	G	0.27381	1008
7	rs201266450	G	A	0.27381	1008
7	rs6959217	A	G	0.618056	1008
7	rs189321173	A	G	0.0228175	1008
7	rs113813094	G	C	0.27381	1008
7	rs372819216	A	G	0.139881	1008
7	rs4148812	C	G	0.340278	1008
7	rs4148811	T	G	0.27381	1008
7	rs45473394	C	T	0.015873	1008
7	rs4148810	C	T	0.268849	1008
7	rs4148809	T	C	0.62004	1008
7	rs2888611	C	G	0.275794	1008
7	rs2071646	A	G	0.267857	1008
7	rs55976025	G	C	0.0734127	1008
7	rs55679062	G	A	0.0724206	1008
7	rs2071645	G	C	0.287698	1008
7	rs4148808	T	C	0.275794	1008
7	rs4148807	G	A	0.275794	1008
7	rs4148806	A	G	0.0168651	1008
7	rs4148805	G	A	0.275794	1008
7	rs45500291	T	A	0.0357143	1008
7	rs2707945	A	G	0.0793651	1008
7	rs12539936	G	A	0.28869	1008
7	rs12673662	C	G	0.275794	1008
7	rs45565442	A	G	0.030754	1008
7	rs45537841	C	T	0.28869	1008
7	rs45496691	C	A	0.28869	1008
7	rs45560338	T	C	0.290675	1008
7	rs45478299	G	A	0.289683	1008
7	rs66510518	C	G	0.281746	1008
7	rs6465116	G	A	0.281746	1008
7	rs112005873	G	C	0.293651	1008
7	rs111280611	C	A	0.281746	1008
7	rs11977881	T	C	0.281746	1008
7	rs59934297	T	G	0.281746	1008
7	rs11561963	T	A	0.293651	1008
7	rs58083477	T	C	0.281746	1008
7	rs11532733	A	G	0.293651	1008
7	rs59616301	T	C	0.281746	1008
7	rs7805184	G	A	0.281746	1008
7	rs66869391	G	A	0.281746	1008
7	rs17209662	G	A	0.280754	1008
7	rs2178658	G	T	0.325397	1008
7	rs17275514	A	G	0.280754	1008
7	rs7789645	G	C	0.292659	1008
7	rs7793196	A	G	0.292659	1008
7	rs998671	C	T	0.281746	1008
7	rs12538707	T	C	0.280754	1008
7	rs17209837	T	C	0.280754	1008
7	rs77524078	A	C	0.0823413	1008
7	rs73198345	C	A	0.280754	1008
7	rs78087336	G	T	0.201389	1008
7	rs12672720	A	G	0.280754	1008
7	rs55747905	T	C	0.292659	1008
7	rs60541816	G	A	0.281746	1008
7	rs60916103	A	G	0.28373	1008
7	rs6946119	T	C	0.124008	1008
7	rs73383421	T	C	0.0119048	1008
7	rs73383422	A	G	0.0119048	1008
7	rs7802555	A	C	0.282738	1008
7	rs7802783	C	T	0.282738	1008
7	rs12539997	T	C	0.294643	1008
7	rs59768761	A	T	0.0119048	1008
7	rs180940676	A	G	0.0119048	1008
7	rs11984161	T	G	0.0119048	1008
7	rs1055302	C	T	0.290675	1008
7	rs3842	T	C	0.295635	1008
7	rs1186744	A	G	0.00793651	1008
7	rs1186745	C	A	0.139881	1008
7	rs1186746	T	C	0.175595	1008
7	rs6978925	C	T	0.139881	1008
7	rs1882478	C	T	0.560516	1008
7	rs6979885	G	A	0.139881	1008
7	rs2235048	G	A	0.60119	1008
7	rs2235047	A	C	0.420635	1008
7	rs1045642	A	G	0.602183	1008
7	rs4437575	A	G	0.181548	1008
7	rs10808071	A	G	0.0853175	1008
7	rs1002205	G	C	0.40377	1008
7	rs1002204	A	C	0.604167	1008
7	rs17149699	C	T	0.365079	1008
7	rs6949448	T	C	0.609127	1008
7	rs80186165	G	C	0.00892857	1008
7	rs4148751	T	C	0.37004	1008
7	rs4148750	T	C	0.37004	1008
7	rs1922243	C	T	0.37004	1008
7	rs148109572	C	G	0.0257937	1008
7	rs4148749	G	C	0.137897	1008
7	rs1922244	G	A	0.372024	1008
7	rs4148747	T	A	0.0694444	1008
7	rs4148745	G	T	0.138889	1008
7	rs28401781	C	T	0.0694444	1008
7	rs2235067	C	T	0.0684524	1008
7	rs4148744	G	A	0.365079	1008
7	rs4148743	T	C	0.222222	1008
7	rs1882477	C	G	0.436508	1008
7	rs2373589	C	T	0.458333	1008
7	rs4148742	A	G	0.0694444	1008
7	rs4148741	A	T	0.208333	1008
7	rs4148740	A	G	0.0694444	1008
7	rs10246696	G	A	0.0694444	1008
7	rs11979702	T	A	0.0694444	1008
7	rs2141849	C	A	0.366071	1008
7	rs55912869	T	C	0.0694444	1008
7	rs2373588	G	A	0.367063	1008
7	rs56243536	C	T	0.0694444	1008
7	rs10280101	A	C	0.0694444	1008
7	rs10225473	A	G	0.0694444	1008
7	rs12673269	T	A	0.0525794	1008
7	rs35280822	G	A	0.160714	1008
7	rs66867614	G	A	0.0694444	1008
7	rs7787082	G	A	0.434524	1008
7	rs2373587	C	G	0.365079	1008
7	rs2373586	A	C	0.595238	1008
7	rs28681479	T	C	0.0694444	1008
7	rs28371078	T	A	0.0694444	1008
7	rs2373585	C	T	0.365079	1008
7	rs6959435	G	T	0.595238	1008
7	rs142161615	G	A	0.0257937	1008
7	rs2032583	A	G	0.0694444	1008
7	rs4148739	T	C	0.0694444	1008
7	rs11983225	T	C	0.0694444	1008
7	rs28381963	G	A	0.0248016	1008
7	rs10236274	A	G	0.365079	1008
7	rs11760837	T	C	0.0694444	1008
7	rs4148738	C	T	0.594246	1008
7	rs144164379	A	G	0.0486111	1008
7	rs10274587	G	A	0.0714286	1008
7	rs7787569	C	A	0.364087	1008
7	rs10234411	T	A	0.594246	1008
7	rs10248420	A	G	0.434524	1008
7	rs2235040	C	T	0.0694444	1008
7	rs12668877	C	T	0.135913	1008
7	rs3789246	C	T	0.135913	1008
7	rs2235066	C	T	0.0178571	1008
7	rs4728699	C	T	0.997024	1008
7	rs7795817	C	T	0.135913	1008
7	rs12720067	C	T	0.0684524	1008
7	rs10268314	T	C	0.0704365	1008
7	rs12154941	C	T	0.161706	1008
7	rs4148737	T	C	0.300595	1008
7	rs4148736	G	A	0.299603	1008
7	rs10276603	T	C	0.0704365	1008
7	rs4728700	T	C	0.37004	1008
7	rs4728701	A	G	0.996032	1008
7	rs6961419	T	C	0.299603	1008
7	rs6961882	T	C	0.299603	1008
7	rs6980101	C	T	0.135913	1008
7	rs4148735	C	T	0.299603	1008
7	rs1922242	A	T	0.300595	1008
7	rs2235046	T	C	0.37004	1008
7	rs2091766	C	T	0.299603	1008
7	rs12704363	C	T	0.293651	1008
7	rs28381909	G	A	0.305556	1008
7	rs28381907	C	G	0.0297619	1008
7	rs10808072	A	G	0.375	1008
7	rs60412009	T	C	0.0744048	1008
7	rs67781154	T	A	0.375	1008
7	rs2235013	C	T	0.375	1008
7	rs2235035	G	A	0.295635	1008
7	rs2235033	A	G	0.375	1008
7	rs1128503	A	G	0.373016	1008
7	rs2235029	A	C	0.0109127	1008
7	rs10276036	C	T	0.373016	1008
7	rs118036437	T	A	0.0287698	1008
7	rs4728702	A	T	0.373016	1008
7	rs28381894	C	T	0.00595238	1008
7	rs12704364	C	T	0.373016	1008
7	rs6961665	C	A	0.373016	1008
7	rs3789244	G	T	0.373016	1008
7	rs2235027	G	T	0.373016	1008
7	rs375881656	G	A	0.0198413	1008
7	rs2235026	T	C	0.375	1008
7	rs1922240	T	C	0.293651	1008
7	rs28381880	T	C	0.0287698	1008
7	rs1922241	G	A	0.293651	1008
7	rs11772987	C	G	0.0744048	1008
7	rs13239201	T	C	0.294643	1008
7	rs10244266	T	G	0.077381	1008
7	rs182260519	A	T	0.00595238	1008
7	rs868755	T	G	0.580357	1008
7	rs1882479	A	G	0.0744048	1008
7	rs28381866	A	G	0.206349	1008
7	rs6948766	G	A	0.373016	1008
7	rs13237132	C	G	0.292659	1008
7	rs10274441	A	G	0.0734127	1008
7	rs956825	C	T	0.292659	1008
7	rs11975994	G	A	0.372024	1008
7	rs4148734	G	A	0.16369	1008
7	rs1202170	C	T	0.626984	1008
7	rs1202169	T	C	0.627976	1008
7	rs1202168	G	A	0.627976	1008
7	rs1202167	C	T	0.625	1008
7	rs1202166	A	G	0.702381	1008
7	rs1024409	G	A	0.0744048	1008
7	rs1016794	G	A	0.631944	1008
7	rs1016793	G	A	0.424603	1008
7	rs2235021	C	A	0.631944	1008
7	rs2235020	T	A	0.630952	1008
7	rs2235016	A	C	0.0555556	1008
7	rs2235015	C	A	0.0714286	1008
7	rs2235014	A	G	0.0287698	1008
7	rs6950978	T	A	0.835317	1008
7	rs6969155	G	A	0.631944	1008
7	rs12539098	T	C	0.631944	1008
7	rs10256836	C	G	0.835317	1008
7	rs10259849	C	T	0.835317	1008
7	rs79271559	A	G	0.031746	1008
7	rs16885833	A	G	0.0555556	1008
7	rs2520464	C	T	0.631944	1008
7	rs12334183	T	C	0.0714286	1008
7	rs10260862	G	C	0.0714286	1008
7	rs28718458	G	A	0.0714286	1008
7	rs80346336	A	G	0.0753968	1008
7	rs1211433	G	A	0.743056	1008
7	rs10280623	T	C	0.0714286	1008
7	rs10264990	C	T	0.872024	1008
7	rs1202180	C	T	0.972222	1008
7	rs1202179	C	T	0.914683	1008
7	rs150635385	A	G	0.0376984	1008
7	rs73705258	C	T	0.0595238	1008
7	rs1989831	T	A	0.875	1008
7	rs1989830	A	G	0.973214	1008
7	rs1989829	T	C	0.973214	1008
7	rs75232677	T	C	0.127976	1008
7	rs1202178	G	A	0.785714	1008
7	rs4727148	G	A	0.0595238	1008
7	rs1202177	C	T	0.973214	1008
7	rs74569377	T	C	0.127976	1008
7	rs139483176	T	C	0.014881	1008
7	rs1202176	G	A	0.973214	1008
7	rs76599415	T	A	0.0595238	1008
7	rs1202175	G	A	0.973214	1008
7	rs1202174	T	C	0.91369	1008
7	rs1202173	A	G	0.973214	1008
7	rs1202172	C	A	0.91369	1008
7	rs1202171	T	A	0.973214	1008
7	rs73387255	G	A	0.126984	1008
7	rs4728705	G	A	0.0595238	1008
7	rs17327442	T	A	0.127976	1008
7	rs4148733	A	G	0.127976	1008
7	rs1202186	C	T	0.973214	1008
7	rs1202185	C	T	0.973214	1008
7	rs1202184	C	T	0.672619	1008
7	rs7809208	A	C	0.316468	1008
7	rs28381827	C	T	0.114087	1008
7	rs4728706	T	C	0.0605159	1008
7	rs1202182	G	A	0.973214	1008
7	rs1202181	G	A	0.973214	1008
7	rs143612865	A	G	0.0109127	1008
7	rs17327624	G	T	0.114087	1008
7	rs112174094	A	G	0.00892857	1008
7	rs11763872	T	C	0.667659	1008
7	rs137945247	C	T	0.0565476	1008
7	rs7802773	A	G	0.608135	1008
7	rs13229143	G	C	0.478175	1008
7	rs12535512	T	C	0.480159	1008
7	rs2188526	C	T	0.478175	1008
7	rs3789243	A	G	0.606151	1008
7	rs1858923	A	G	0.477183	1008
7	rs4728707	C	A	0.0496032	1008
7	rs113860603	C	G	0.0515873	1008
7	rs78234380	T	A	0.0535714	1008
7	rs117685365	T	C	0.0396825	1008
7	rs79882395	G	C	0.0515873	1008
7	rs17149792	C	T	0.0753968	1008
7	rs2214104	A	G	0.0535714	1008
7	rs2235074	G	A	0.0535714	1008
7	rs28381808	A	G	0.0228175	1008
7	rs28381802	G	T	0.0515873	1008
7	rs3213619	A	G	0.0535714	1008
7	rs2188524	T	C	0.0992063	1008
7	rs28746504	A	G	0.0535714	1008
7	rs12720464	C	T	0.231151	1008
7	rs28381796	A	G	0.0515873	1008
7	rs4728709	G	A	0.12996	1008
7	rs17149810	C	T	0.130952	1008
7	rs4148732	T	C	0.142857	1008
7	rs17149813	C	T	0.0515873	1008
7	rs12668917	A	G	0.047619	1008
7	rs28381789	C	T	0.0515873	1008
7	rs28381782	G	C	0.0515873	1008
7	rs28381781	A	C	0.0515873	1008
7	rs4148731	G	A	0.0734127	1008
7	rs4148730	A	G	0.0734127	1008
7	rs80158700	C	T	0.0515873	1008
7	rs12536690	A	G	0.0793651	1008
7	rs183587574	C	T	0.00992063	1008
7	rs13233308	C	T	0.475198	1008
7	rs28381779	G	A	0.137897	1008
7	rs17149824	G	T	0.134921	1008
7	rs28381775	T	C	0.0813492	1008
7	rs28381774	C	T	0.132937	1008
7	rs28381772	G	T	0.0813492	1008
7	rs1978095	A	G	0.239087	1008
7	rs574506934	T	A	0.0367063	1008
7	rs34800935	T	C	0.44246	1008
7	rs10231033	A	G	0.0813492	1008
7	rs10276499	T	C	0.134921	1008
7	rs4148729	T	G	0.0813492	1008
7	rs10264856	G	A	0.124008	1008
7	rs17149840	G	A	0.0823413	1008
7	rs79377334	T	G	0.00694444	1008
7	rs78418524	T	C	0.0218254	1008
7	rs75974753	T	C	0.0813492	1008
7	rs147854810	C	T	0.00595238	1008
7	rs28865664	T	C	0.134921	1008
7	rs2214101	T	C	0.0833333	1008
7	rs10280686	A	T	0.0813492	1008
7	rs2157926	T	A	0.134921	1008
7	rs10233247	A	G	0.125992	1008
7	rs10224594	T	C	0.0813492	1008
7	rs10275831	C	T	0.0813492	1008
7	rs78192655	C	T	0.046627	1008
7	rs12539395	C	T	0.134921	1008
7	rs79025582	G	A	0.0515873	1008
7	rs78969207	C	T	0.0515873	1008
7	rs77049124	C	T	0.0515873	1008
7	rs11973812	C	G	0.0813492	1008
7	rs11977492	T	A	0.0813492	1008
7	rs77233919	G	A	0.0515873	1008
7	rs28483333	C	T	0.0813492	1008
7	rs28746497	G	C	0.0357143	1008
7	rs28746495	C	T	0.0833333	1008
7	rs6951067	T	C	0.135913	1008
7	rs28803638	T	C	0.134921	1008
7	rs147109444	T	C	0.0168651	1008
7	rs35229105	C	T	0.0515873	1008
7	rs78413330	G	A	0.0813492	1008
7	rs76190983	G	A	0.0813492	1008
7	rs7790722	A	T	0.134921	1008
7	rs6465117	G	A	0.0833333	1008
7	rs117714927	C	T	0.0496032	1008
7	rs10254392	T	C	0.0813492	1008
7	rs2106522	T	G	0.0833333	1008
7	rs117457838	T	C	0.0515873	1008
7	rs2157930	A	G	0.980159	1008
7	rs75910150	C	T	0.0813492	1008
7	rs76298828	G	C	0.0515873	1008
7	rs76589011	C	T	0.047619	1008
7	rs2157929	A	G	0.134921	1008
7	rs12540931	T	C	0.0833333	1008
7	rs77976438	A	G	0.0575397	1008
7	rs117546457	C	T	0.0436508	1008
7	rs76053309	G	A	0.0515873	1008
7	rs73705300	T	C	0.0545635	1008
7	rs77079297	T	G	0.0436508	1008
7	rs79219534	G	A	0.0515873	1008
7	rs117017813	C	A	0.0515873	1008
7	rs6957599	G	A	0.0813492	1008
7	rs28722142	T	A	0.141865	1008
7	rs17149850	A	G	0.0515873	1008
7	rs17149854	G	A	0.0515873	1008
7	rs7796247	G	A	0.0813492	1008
7	rs12670317	T	G	0.0515873	1008
7	rs2188531	T	C	0.134921	1008
7	rs1015415	A	T	0.0833333	1008
7	rs6465118	G	A	0.0843254	1008
7	rs6971865	A	G	0.133929	1008
7	rs192403611	G	A	0.0515873	1008
7	rs10278483	T	C	0.0853175	1008
7	rs2188530	A	G	0.0823413	1008
7	rs2188529	T	A	0.0823413	1008
7	rs17146782	C	G	0.0515873	1008
7	rs17149864	A	G	0.0873016	1008
7	rs113686434	T	C	0.138889	1008
7	rs78854352	C	T	0.0853175	1008
7	rs17149866	T	C	0.0515873	1008
7	rs74994266	A	G	0.0515873	1008
7	rs74754276	C	T	0.0823413	1008
7	rs76859635	G	T	0.223214	1008
7	rs150956696	A	C	0.0119048	1008
7	rs2188527	G	A	0.135913	1008
7	rs2214106	G	A	0.135913	1008
7	rs2373574	C	A	0.0843254	1008
7	rs28381724	G	A	0.138889	1008
7	rs28381717	G	T	0.00595238	1008
7	rs3747802	A	G	0.0515873	1008
7	rs4148727	A	G	0.0853175	1008
7	rs28381715	T	G	0.0515873	1008
7	rs11972683	C	T	0.0823413	1008
7	rs10232449	G	A	0.0823413	1008
7	rs10261685	A	C	0.0823413	1008
7	rs28572147	A	T	0.0823413	1008
7	rs117277383	C	T	0.0515873	1008
7	rs17160359	G	T	0.0426587	1008
7	rs10252226	A	C	0.0823413	1008
7	rs17169578	T	G	0.0823413	1008
7	rs149273359	C	T	0.0446429	1008
7	rs74491457	A	G	0.139881	1008
7	rs117001434	C	T	0.0505952	1008
7	rs76671425	C	T	0.0505952	1008
7	rs146812933	G	A	0.0823413	1008
7	rs6972098	T	C	0.135913	1008
7	rs77881424	C	T	0.0515873	1008
7	rs976602	T	C	0.0843254	1008
7	rs10281645	A	G	0.0823413	1008
7	rs569723039	T	G	0.00595238	1008
7	rs188436561	T	C	0.114087	1008
7	rs377493877	A	G	0.0208333	1008
7	rs28774398	T	A	0.0843254	1008
7	rs10486997	G	A	0.0823413	1008
7	rs148832461	G	A	0.0446429	1008
7	rs12537294	T	C	0.0823413	1008
7	rs117541684	C	T	0.230159	1008
7	rs2188523	G	A	0.0823413	1008
7	rs28879532	T	A	0.0833333	1008
7	rs2157927	G	T	0.172619	1008
7	rs10259182	C	T	0.0853175	1008
7	rs116964768	G	A	0.0228175	1008
7	rs10227951	T	C	0.137897	1008
7	rs117667854	A	C	0.0515873	1008
7	rs75492158	G	C	0.0515873	1008
7	rs10275625	C	T	0.0833333	1008
7	rs11976031	A	T	0.0853175	1008
7	rs10237438	G	A	0.0833333	1008
7	rs78598021	C	T	0.0833333	1008
7	rs17149880	G	A	0.0515873	1008
7	rs17149882	G	A	0.0833333	1008
7	rs17149884	G	C	0.0515873	1008
7	rs2073985	G	A	0.136905	1008
7	rs150312791	C	A	0.00297619	1008
7	rs78073668	G	T	0.00892857	1008
7	rs73706914	G	A	0.137897	1008
7	rs17251003	A	G	0.138889	1008
7	rs28535601	C	T	0.0833333	1008
7	rs148707262	A	G	0.047619	1008
7	rs10258021	G	T	0.0833333	1008
7	rs140632189	G	A	0.00496032	1008
7	rs117860181	G	A	0.0128968	1008
7	rs117126156	A	G	0.0515873	1008
7	rs10280904	T	C	0.0833333	1008
7	rs117880546	C	A	0.0515873	1008
7	rs200515831	G	A	0.0515873	1008
7	rs10226830	G	A	0.0853175	1008
7	rs28624877	T	A	0.0833333	1008
7	rs143321659	G	T	0.00595238	1008
7	rs75554059	A	T	0.0515873	1008
7	rs13437761	C	T	0.0833333	1008
7	rs13438341	A	C	0.0833333	1008
7	rs115723565	C	T	0.0515873	1008
7	rs141063654	A	G	0.0625	1008
7	rs116038965	C	T	0.0515873	1008
7	rs28645115	C	T	0.136905	1008
7	rs10276409	G	T	0.0833333	1008
7	rs10247258	A	T	0.0853175	1008
7	rs12532279	T	G	0.0853175	1008
7	rs75421748	G	T	0.136905	1008
7	rs79909306	T	A	0.0515873	1008
7	rs13438394	A	G	0.0853175	1008
7	rs13437826	G	A	0.0853175	1008
7	rs13437893	G	A	0.0833333	1008
7	rs77994152	A	G	0.0833333	1008
7	rs35648408	G	C	0.0198413	1008
7	rs73706916	T	C	0.136905	1008
7	rs7779623	A	G	0.524802	1008
7	rs77779072	T	C	0.0496032	1008
7	rs80092821	C	T	0.077381	1008
7	rs79219859	A	G	0.232143	1008
7	rs10952899	C	A	0.136905	1008
7	rs76540606	T	G	0.0515873	1008
7	rs75989688	A	G	0.149802	1008
7	rs7350017	G	C	0.0853175	1008
7	rs10251177	C	G	0.0833333	1008
7	rs10225368	A	G	0.136905	1008
7	rs12670560	G	A	0.0515873	1008
7	rs78011947	A	C	0.0833333	1008
7	rs12532941	G	A	0.136905	1008
7	rs992422	T	C	0.136905	1008
7	rs79370812	G	A	0.0515873	1008
7	rs10245617	C	T	0.0833333	1008
7	rs74988193	T	C	0.0228175	1008
7	rs150544975	A	G	0.00992063	1008
7	rs12540032	T	C	0.136905	1008
7	rs2188828	A	C	0.141865	1008
7	rs2285649	G	A	0.141865	1008
7	rs2285648	G	C	0.0515873	1008
7	rs76890023	C	T	0.0446429	1008
7	rs961151	A	G	0.0982143	1008
7	rs141119985	T	A	0.015873	1008
7	rs9986978	C	T	0.0982143	1008
7	rs10238564	T	G	0.146825	1008
7	rs76733750	A	G	0.0515873	1008
7	rs10226849	G	A	0.151786	1008
7	rs73706922	C	A	0.146825	1008
7	rs74536602	T	C	0.136905	1008
7	rs9655953	G	A	0.093254	1008
7	rs117903192	G	T	0.0277778	1008
7	rs10486998	G	A	0.0515873	1008
7	rs7793933	C	T	0.52381	1008
7	rs10486999	A	T	0.138889	1008
7	rs1029421	T	C	0.529762	1008
7	rs80158892	A	G	0.0982143	1008
7	rs2373500	A	G	0.0515873	1008
7	rs12533477	C	T	0.0853175	1008
7	rs10256319	T	C	0.0833333	1008
7	rs73706924	A	G	0.136905	1008
7	rs12704370	G	A	0.522817	1008
7	rs117332166	G	A	0.0287698	1008
7	rs17149905	A	C	0.0535714	1008
7	rs17149907	A	G	0.0535714	1008
7	rs10487000	A	G	0.0833333	1008
7	rs10266417	G	C	0.0833333	1008
7	rs138563219	A	G	0.0248016	1008
7	rs17149924	A	T	0.0833333	1008
7	rs9655954	C	T	0.0853175	1008
7	rs28535947	C	A	0.0833333	1008
7	rs77972014	T	G	0.0515873	1008
7	rs17149925	T	C	0.0515873	1008
7	rs139438500	C	T	0.0515873	1008
7	rs10230718	G	A	0.0853175	1008
7	rs76798712	G	A	0.0515873	1008
7	rs10235853	G	T	0.47619	1008
7	rs74332929	G	A	0.0515873	1008
7	rs10235854	G	T	0.0843254	1008
7	rs144245534	C	T	0.0843254	1008
7	rs144918693	G	C	0.0843254	1008
7	rs138634107	T	G	0.0863095	1008
7	rs79726764	A	T	0.0982143	1008
7	rs57037850	T	C	0.0198413	1008
7	rs112558909	C	T	0.031746	1008
7	rs28437979	A	G	0.137897	1008
7	rs144339069	G	A	0.0515873	1008
7	rs146572938	C	T	0.0376984	1008
7	rs6948061	T	C	0.0863095	1008
7	rs6966166	C	T	0.526786	1008
7	rs151187110	G	A	0.0515873	1008
7	rs116516551	A	T	0.0843254	1008
7	rs141948691	C	T	0.00892857	1008
7	rs150902559	T	A	0.0218254	1008
7	rs10252990	C	T	0.137897	1008
7	rs17330210	T	C	0.140873	1008
7	rs17149933	G	A	0.0515873	1008
7	rs10232457	A	T	0.137897	1008
7	rs77757476	A	T	0.0525794	1008
7	rs2285647	G	A	0.246032	1008
7	rs10269158	A	G	0.0863095	1008
7	rs77986674	C	A	0.0515873	1008
7	rs17149946	A	G	0.0843254	1008
7	rs10260007	T	C	0.137897	1008
7	rs10244734	G	A	0.0863095	1008
7	rs28379741	A	G	0.0843254	1008
7	rs147185230	A	G	0.0545635	1008
7	rs13438651	T	C	0.137897	1008
7	rs17149957	A	C	0.0515873	1008
7	rs3213633	T	G	0.0515873	1008
7	rs17149963	C	T	0.0843254	1008
7	rs12532358	A	G	0.0843254	1008
7	rs28449219	T	C	0.137897	1008
7	rs10276819	G	A	0.137897	1008
7	rs117960250	T	C	0.0515873	1008
7	rs7794263	A	G	0.0843254	1008
7	rs78963830	G	A	0.0515873	1008
7	rs28375568	C	T	0.0843254	1008
7	rs17149966	T	G	0.0515873	1008
7	rs28642834	A	G	0.137897	1008
7	rs28449354	T	C	0.137897	1008
7	rs28537604	A	G	0.0863095	1008
7	rs7798074	C	A	0.137897	1008
7	rs10237201	G	C	0.137897	1008
7	rs10237097	C	T	0.137897	1008
7	rs10215973	A	G	0.0863095	1008
7	rs10215700	T	A	0.0863095	1008
7	rs10216040	A	T	0.0843254	1008
7	rs146185121	A	G	0.0615079	1008
7	rs76535673	G	A	0.136905	1008
7	rs142934939	C	T	0.014881	1008
7	rs10245767	C	T	0.0863095	1008
7	rs10278291	A	G	0.136905	1008
7	rs78335447	T	C	0.0843254	1008
7	rs74771386	C	A	0.093254	1008
7	rs117043078	T	C	0.0515873	1008
7	rs10268868	T	C	0.0863095	1008
7	rs35970366	G	A	0.0208333	1008
7	rs10253864	G	A	0.0843254	1008
7	rs193039180	G	T	0.00992063	1008
7	rs12538627	T	C	0.0843254	1008
7	rs117535462	C	G	0.0515873	1008
7	rs10239908	C	G	0.137897	1008
7	rs10239922	C	T	0.0863095	1008
7	rs78160655	C	G	0.0505952	1008
7	rs78114090	C	G	0.0515873	1008
7	rs117749168	T	A	0.00892857	1008
7	rs149629534	C	T	0.00992063	1008
7	rs7801337	C	T	0.137897	1008
7	rs59058733	T	G	0.137897	1008
7	rs139333937	G	A	0.0843254	1008
7	rs117907882	T	C	0.0515873	1008
7	rs74371187	T	G	0.0138889	1008
7	rs9655955	C	G	0.137897	1008
7	rs6952943	C	A	0.0873016	1008
7	rs10255051	G	A	0.0843254	1008
7	rs76583794	T	G	0.0515873	1008
7	rs113093948	G	A	0.0863095	1008
7	rs118035945	G	A	0.0515873	1008
7	rs77263497	A	G	0.0863095	1008
7	rs74546756	A	G	0.0863095	1008
7	rs77012126	T	G	0.0863095	1008
7	rs6955897	G	T	0.0833333	1008
7	rs10246786	A	C	0.139881	1008
7	rs10225955	C	T	0.0843254	1008
7	rs12669619	T	C	0.139881	1008
7	rs10249603	T	C	0.0873016	1008
7	rs11982729	G	C	0.0863095	1008
7	rs28627774	G	A	0.0863095	1008
7	rs28546778	C	T	0.0863095	1008
7	rs17150006	G	A	0.0843254	1008
7	rs17150008	C	T	0.0843254	1008
7	rs17150009	T	A	0.137897	1008
7	rs117885103	A	G	0.00198413	1008
7	rs117498068	A	G	0.0257937	1008
7	rs28742881	A	C	0.0853175	1008
7	rs113367897	G	A	0.0416667	1008
7	rs28666506	C	A	0.0843254	1008
7	rs73706950	G	C	0.137897	1008
7	rs10264991	T	C	0.0863095	1008
7	rs117588184	T	C	0.0515873	1008
7	rs58638862	G	T	0.139881	1008
7	rs2282944	C	G	0.0515873	1008
7	rs80175733	A	G	0.0863095	1008
7	rs28470575	T	A	0.0863095	1008
7	rs117981939	G	A	0.0515873	1008
7	rs12670575	T	C	0.529762	1008
7	rs146137964	G	A	0.0843254	1008
7	rs79540736	G	A	0.0863095	1008
7	rs79885522	G	A	0.0843254	1008
7	rs149000144	C	G	0.0327381	1008
7	rs59797284	A	T	0.156746	1008
7	rs55663104	G	T	0.237103	1008
7	rs74766406	G	A	0.156746	1008
7	rs80061430	C	G	0.298611	1008
7	rs142333999	C	G	0.0575397	1008
7	rs17150028	A	G	0.220238	1008
7	rs77939101	T	C	0.301587	1008
7	rs6947312	A	C	0.244048	1008
7	rs4728713	T	C	0.301587	1008
7	rs2041049	A	G	0.0863095	1008
7	rs12666742	A	G	0.0575397	1008
7	rs17146787	C	G	0.0575397	1008
7	rs75690702	G	A	0.0843254	1008
7	rs6977687	G	A	0.300595	1008
7	rs10263074	C	G	0.0843254	1008
7	rs10233682	A	G	0.299603	1008
7	rs55644933	G	A	0.154762	1008
7	rs12666563	T	C	0.0575397	1008
7	rs12669259	A	C	0.0565476	1008
7	rs117980655	T	A	0.0138889	1008
7	rs9640577	G	A	0.0644841	1008
7	rs138167146	T	C	0.0218254	1008
7	rs79145883	G	A	0.155754	1008
7	rs12535013	A	C	0.0833333	1008
7	rs2158929	C	T	0.155754	1008
7	rs141978540	C	T	0.0565476	1008
7	rs2888596	A	T	0.155754	1008
7	rs10244688	G	A	0.155754	1008
7	rs2888595	C	T	0.21131	1008
7	rs149231336	T	C	0.0218254	1008
7	rs34683441	A	G	0.214286	1008
7	rs117569837	G	A	0.0565476	1008
7	rs141867246	C	T	0.0248016	1008
7	rs116397499	G	A	0.156746	1008
7	rs151101001	G	A	0.0565476	1008
7	rs6967901	A	T	0.156746	1008
7	rs116868136	C	A	0.0565476	1008
7	rs148253397	G	A	0.0446429	1008
7	rs2279541	G	C	0.156746	1008
7	rs10239100	A	C	0.213294	1008
7	rs118019617	G	A	0.0565476	1008
7	rs2279542	C	G	0.540675	1008
7	rs10272874	G	C	0.214286	1008
7	rs60226471	T	G	0.0833333	1008
7	rs149701977	A	C	0.0208333	1008
7	rs10952901	T	A	0.213294	1008
7	rs12668711	G	T	0.214286	1008
7	rs80281962	A	G	0.155754	1008
7	rs17150051	A	G	0.0565476	1008
7	rs55966010	G	A	0.156746	1008
7	rs973445	G	A	0.0565476	1008
7	rs971485	T	G	0.0565476	1008
7	rs2299189	C	T	0.156746	1008
7	rs79659319	A	C	0.0267857	1008
7	rs2022165	T	G	0.0575397	1008
7	rs10952902	A	G	0.102183	1008
7	rs12019361	G	A	0.0109127	1008
7	rs28376469	A	G	0.231151	1008
7	rs12667984	A	G	0.047619	1008
7	rs1637507	A	G	0.659722	1008
7	rs2299190	T	C	0.310516	1008
7	rs117254081	A	G	0.0188492	1008
7	rs1637506	C	A	0.40873	1008
7	rs149259454	G	A	0.149802	1008
7	rs187528043	T	C	0.00694444	1008
7	rs532737154	C	T	0.00297619	1008
7	rs140162021	C	T	0.047619	1008
7	rs201315977	G	A	0.0753968	1008
7	rs368310191	G	C	0.047619	1008
7	rs201175489	C	G	0.0456349	1008
7	rs149796028	T	G	0.047619	1008
7	rs6465124	A	C	0.360119	1008
7	rs1637505	C	T	0.409722	1008
7	rs112387436	G	T	0.047619	1008
7	rs116861601	A	G	0.047619	1008
7	rs78816115	C	T	0.0704365	1008
7	rs1637504	T	C	0.364087	1008
7	rs1623535	T	C	0.411706	1008
7	rs138927920	G	C	0.0188492	1008
7	rs1637503	A	G	0.364087	1008
7	rs1637502	C	G	0.362103	1008
7	rs59884570	A	G	0.0386905	1008
7	rs1637500	T	G	0.078373	1008
7	rs2237535	A	C	0.047619	1008
7	rs16885871	C	T	0.047619	1008
7	rs1688901	G	C	0.414683	1008
7	rs1688902	G	C	0.414683	1008
7	rs76224807	T	C	0.0496032	1008
7	rs1637499	T	C	0.367063	1008
7	rs1637498	T	C	0.367063	1008
7	rs1637497	G	C	0.414683	1008
7	rs1637496	G	A	0.414683	1008
7	rs12670500	C	G	0.0496032	1008
7	rs12666125	A	G	0.0496032	1008
7	rs4728718	G	C	0.41369	1008
7	rs545944961	G	A	0.0496032	1008
7	rs149184946	A	G	0.415675	1008
7	rs147224496	A	G	0.0496032	1008
7	rs36187880	G	A	0.0496032	1008
7	rs1688886	G	A	0.41369	1008
7	rs117613837	C	T	0.0496032	1008
7	rs55697820	A	T	0.160714	1008
7	rs1637495	C	T	0.0664683	1008
7	rs1688887	C	G	0.364087	1008
7	rs1637494	T	C	0.0664683	1008
7	rs2237536	C	G	0.0496032	1008
7	rs1688888	C	T	0.364087	1008
7	rs1688890	C	T	0.41369	1008
7	rs2299191	T	C	0.0496032	1008
7	rs12674310	T	A	0.0496032	1008
7	rs1688891	A	G	0.364087	1008
7	rs2299194	G	T	0.297619	1008
7	rs113346264	A	T	0.0496032	1008
7	rs79287801	C	T	0.0496032	1008
7	rs1637492	A	G	0.0674603	1008
7	rs4728719	G	C	0.0496032	1008
7	rs60042989	C	T	0.0327381	1008
7	rs111920807	A	C	0.0496032	1008
7	rs76884640	T	C	0.159722	1008
7	rs1637489	G	A	0.41369	1008
7	rs1688893	C	T	0.41369	1008
7	rs12704380	T	C	0.364087	1008
7	rs12704381	C	T	0.364087	1008
7	rs12667129	C	T	0.0496032	1008
7	rs1688895	T	G	0.41369	1008
7	rs1629569	C	T	0.41369	1008
7	rs1631368	G	A	0.364087	1008
7	rs112815499	C	T	0.0496032	1008
7	rs1688896	T	G	0.41369	1008
7	rs1688897	A	G	0.364087	1008
7	rs1637488	G	A	0.41369	1008
7	rs1637487	G	A	0.41369	1008
7	rs74779300	G	A	0.159722	1008
7	rs1637511	T	C	0.0634921	1008
7	rs1688899	T	C	0.410714	1008
7	rs2021741	A	G	0.361111	1008
7	rs4728721	C	T	0.0486111	1008
7	rs17150089	G	A	0.0763889	1008
7	rs1637509	T	G	0.0634921	1008
7	rs1637508	G	A	0.410714	1008
7	rs2237538	A	G	0.0486111	1008
7	rs143312904	C	T	0.00793651	1008
7	rs116112086	C	T	0.0486111	1008
7	rs12668088	C	T	0.0486111	1008
7	rs12538351	A	G	0.301587	1008
7	rs1637490	A	G	0.0634921	1008
7	rs1613737	T	C	0.364087	1008
7	rs73202312	A	G	0.300595	1008
7	rs4728723	T	C	0.0496032	1008
7	rs4728724	C	G	0.0496032	1008
7	rs2282945	G	C	0.0496032	1008
7	rs117982116	T	C	0.0496032	1008
7	rs1201841	T	C	0.0634921	1008
7	rs2022160	A	G	0.636905	1008
7	rs77405145	A	G	0.0376984	1008
7	rs148861065	A	G	0.00793651	1008
7	rs2282946	T	C	0.0496032	1008
7	rs78310458	T	C	0.0376984	1008
7	rs150202918	G	A	0.00793651	1008
7	rs2282948	T	C	0.58631	1008
7	rs118030927	G	A	0.0218254	1008
7	rs2282949	T	C	0.635913	1008
7	rs2282950	C	A	0.300595	1008
7	rs2023533	G	A	0.635913	1008
7	rs2237539	C	T	0.300595	1008
7	rs34545132	T	C	0.300595	1008
7	rs373790373	A	G	0.0496032	1008
7	rs141970993	T	G	0.0496032	1008
7	rs201716010	A	C	0.0496032	1008
7	rs566632262	T	C	0.0496032	1008
7	rs200034778	A	C	0.0496032	1008
7	rs202072021	A	G	0.0496032	1008
7	rs2108087	C	G	0.635913	1008
7	rs76969953	G	A	0.0178571	1008
7	rs2022161	T	G	0.0386905	1008
7	rs2022162	G	A	0.0386905	1008
7	rs10249015	A	C	0.561508	1008
7	rs9689976	G	A	0.835317	1008
7	rs112808220	G	C	0.0386905	1008
7	rs2158766	T	C	0.561508	1008
7	rs2022163	T	C	0.5625	1008
7	rs2022164	G	A	0.5625	1008
7	rs17150134	A	G	0.0386905	1008
7	rs11972409	T	C	0.5625	1008
7	rs56160917	C	T	0.587302	1008
7	rs10235694	C	A	0.628968	1008
7	rs9649105	A	T	0.588294	1008
7	rs12668239	C	T	0.0406746	1008
7	rs112400164	C	G	0.0406746	1008
7	rs78144530	C	T	0.0406746	1008
7	rs113105088	T	C	0.0406746	1008
7	rs10435249	A	T	0.264881	1008
7	rs75482561	G	T	0.0406746	1008
7	rs10435250	A	G	0.587302	1008
7	rs113128783	A	T	0.0406746	1008
7	rs2022555	G	C	0.58631	1008
7	rs1201839	C	A	0.894841	1008
7	rs10279940	A	G	0.626984	1008
7	rs10952906	A	T	0.587302	1008
7	rs11770982	T	G	0.587302	1008
7	rs2079423	T	C	0.626984	1008
7	rs2079422	G	A	0.58631	1008
7	rs147254815	G	A	0.0188492	1008
7	rs2097917	T	A	0.58631	1008
7	rs2373487	A	G	0.58631	1008
7	rs12669586	T	G	0.58631	1008
7	rs9641021	C	T	0.626984	1008
7	rs141889299	A	T	0.0337302	1008
7	rs6964758	T	G	0.328373	1008
7	rs113211295	C	T	0.0406746	1008
7	rs10241669	G	A	0.58631	1008
7	rs9641022	G	C	0.626984	1008
7	rs2024019	C	T	0.587302	1008
7	rs141574951	A	G	0.0188492	1008
7	rs10279744	A	G	0.627976	1008
7	rs2024018	G	T	0.587302	1008
7	rs150938574	G	T	0.0406746	1008
7	rs139474891	C	G	0.0406746	1008
7	rs7802934	C	G	0.587302	1008
7	rs3810881	T	C	0.0406746	1008
7	rs10266440	G	A	0.584325	1008
7	rs112739903	G	A	0.322421	1008
7	rs10282572	T	C	0.625	1008
7	rs60069756	G	C	0.584325	1008
7	rs2373486	G	A	0.584325	1008
7	rs7801432	A	G	0.240079	1008
7	rs56897831	G	A	0.583333	1008
7	rs17150161	G	A	0.584325	1008
7	rs6465127	T	C	0.624008	1008
7	rs113480727	C	A	0.0406746	1008
7	rs59135798	A	G	0.585317	1008
7	rs4728725	G	A	0.904762	1008
7	rs10435251	A	T	0.576389	1008
7	rs4728728	T	C	0.0396825	1008
7	rs113729842	C	T	0.0396825	1008
7	rs2282951	T	G	0.577381	1008
7	rs62486383	C	G	0.577381	1008
7	rs56050913	G	T	0.582341	1008
7	rs4728729	C	T	0.0396825	1008
7	rs58850563	T	C	0.577381	1008
7	rs113093464	G	A	0.0396825	1008
7	rs187480522	C	T	0.00595238	1008
7	rs12671587	T	C	0.580357	1008
7	rs17150179	A	G	0.248016	1008
7	rs6958024	T	G	0.580357	1008
7	rs73706963	T	A	0.242063	1008
7	rs542246994	A	T	0.0367063	1008
7	rs56399147	A	G	0.617063	1008
7	rs112393519	C	G	0.0367063	1008
7	rs55637099	C	A	0.580357	1008
7	rs7777040	A	T	0.580357	1008
7	rs2282952	A	G	0.253968	1008
7	rs2282953	C	G	0.253968	1008
7	rs6955194	A	T	0.871032	1008
7	rs2282954	G	A	0.305556	1008
7	rs2282955	C	A	0.617063	1008
7	rs12670301	G	A	0.871032	1008
7	rs7799148	G	C	0.580357	1008
7	rs17339970	T	C	0.580357	1008
7	rs10228892	A	C	0.253968	1008
7	rs5885611	C	T	0.617063	1008
7	rs4442059	G	A	0.580357	1008
7	rs4728730	C	T	0.0367063	1008
7	rs143401086	G	T	0.0367063	1008
7	rs7780245	T	C	0.253968	1008
7	rs142532369	C	T	0.0367063	1008
7	rs10464570	G	T	0.617063	1008
7	rs10464571	C	T	0.617063	1008
7	rs62486389	A	G	0.303571	1008
7	rs113096797	G	A	0.0367063	1008
7	rs138201918	A	G	0.0367063	1008
7	rs141264569	A	T	0.0248016	1008
7	rs9979048	T	C	0.0367063	1008
7	rs192356181	T	C	0.0267857	1008
7	rs62486407	T	C	0.580357	1008
7	rs141222773	A	G	0.253968	1008
7	rs62486409	G	A	0.580357	1008
7	rs11772873	C	T	0.580357	1008
7	rs148954354	C	T	0.0367063	1008
7	rs74988745	G	T	0.253968	1008
7	rs6964103	G	A	0.871032	1008
7	rs16885885	C	G	0.253968	1008
7	rs6968026	A	G	0.871032	1008
7	rs12666405	G	C	0.0367063	1008
7	rs17150196	A	G	0.0367063	1008
7	rs12539024	G	A	0.253968	1008
7	rs6951172	C	T	0.871032	1008
7	rs6971348	T	C	0.871032	1008
7	rs12673545	C	T	0.617063	1008
7	rs4728731	C	T	0.617063	1008
7	rs917205	G	A	0.253968	1008
7	rs4727151	A	G	0.87004	1008
7	rs17150205	G	A	0.253968	1008
7	rs9632709	T	C	0.871032	1008
7	rs74923878	G	C	0.0208333	1008
7	rs6954770	T	A	0.253968	1008
7	rs10234048	C	T	0.871032	1008
7	rs10234412	C	T	0.871032	1008
7	rs35969501	C	T	0.0367063	1008
7	rs2237540	C	T	0.871032	1008
7	rs12537586	A	T	0.871032	1008
7	rs2097918	G	T	0.871032	1008
7	rs10952910	G	A	0.871032	1008
7	rs2282956	C	A	0.871032	1008
7	rs2282957	G	T	0.87004	1008
7	rs12535312	G	A	0.87004	1008
7	rs12535365	G	A	0.834325	1008
7	rs76462560	A	G	0.252976	1008
7	rs76764283	A	G	0.0367063	1008
7	rs35532369	A	G	0.0367063	1008
7	rs4727152	A	C	0.907738	1008
7	rs12669633	C	G	0.0367063	1008
7	rs7792853	G	A	0.834325	1008
7	rs7793051	C	A	0.907738	1008
7	rs7793308	G	C	0.834325	1008
7	rs74729286	T	C	0.0367063	1008
7	rs11767113	C	G	0.306548	1008
7	rs17150232	A	G	0.0367063	1008
7	rs2237541	C	T	0.834325	1008
7	rs17150234	A	T	0.0367063	1008
7	rs140236265	T	G	0.0367063	1008
7	rs78689128	T	C	0.031746	1008
7	rs10227241	T	C	0.907738	1008
7	rs12704383	G	C	0.0367063	1008
7	rs3753103	C	T	0.871032	1008
7	rs13234177	T	C	0.0367063	1008
7	rs3753106	G	A	0.907738	1008
7	rs34957515	A	G	0.0367063	1008
7	rs118110632	C	T	0.0367063	1008
7	rs11768853	G	A	0.871032	1008
7	rs726329	G	A	0.0367063	1008
7	rs117442876	G	A	0.0367063	1008
7	rs726328	T	C	0.907738	1008
7	rs13234922	A	G	0.0367063	1008
7	rs73202393	A	C	0.277778	1008
7	rs10952911	A	G	0.907738	1008
7	rs11770825	G	A	0.907738	1008
7	rs12668809	A	T	0.0367063	1008
7	rs2299198	C	A	0.871032	1008
7	rs2299199	G	C	0.907738	1008
7	rs6957754	C	T	0.835317	1008
7	rs13230365	T	C	0.0367063	1008
7	rs12540117	G	A	0.907738	1008
7	rs10281274	C	T	0.907738	1008
7	rs77544291	G	A	0.251984	1008
```
