## Supplementary material for "Characterization of shared and ancestry-specific signals driving complex traits using multi-ancestry fine-mapping": susiex_nc3.cs80.cs

```
CS_ID	SNP	BP	REF_ALLELE	ALT_ALLELE	REF_FRQ	BETA	SE	-LOG10P	CS_PIP	OVRL_PIP
1	rs6943762	86403263	C,C	T,T	0.870775,0.917659	-0.0469284,-0.0396906	0.00589404,0.0155508	14.7714,1.97057	0.548273	0.548273
1	rs35274762	86412221	C,C	T,T	0.871769,0.917659	-0.0468612,-0.0391844	0.00591347,0.0155508	14.64,1.93021	0.428124	0.428124
2	rs13233308	87244960	T,T	C,C	0.533797,0.524802	-0.0224457,-0.00775859	0.00396336,0.00855989	7.82832,0.438029	0.26539	0.26539
2	rs6966166	87455155	T,T	C,C	0.465209,0.473214	0.0203207,0.0112843	0.00396391,0.00856165	6.52976,0.726998	0.198468	0.198468
2	rs12704370	87430669	A,A	G,G	0.465209,0.477183	0.0204112,0.00998698	0.00396391,0.00855827	6.58252,0.613975	0.174081	0.174081
2	rs12670575	87527384	C,C	T,T	0.461233,0.470238	0.0196987,0.00982766	0.00396624,0.00856454	6.16661,0.600012	0.0514991	0.0514991
2	rs7793933	87416839	T,T	C,C	0.462227,0.47619	0.0197389,0.00944606	0.00396563,0.00855906	6.19104,0.569034	0.045201	0.045201
2	rs7779623	87391761	G,G	A,A	0.460239,0.475198	0.0199689,0.00963737	0.00396686,0.00855989	6.31828,0.584663	0.0435471	0.0435471
2	rs2279542	87564497	G,G	C,C	0.477137,0.459325	0.0197931,0.0111986	0.00395844,0.00857778	6.24212,0.717352	0.0425331	0.0425331
```
