## Supplementary material for "Characterization of shared and ancestry-specific signals driving complex traits using multi-ancestry fine-mapping": susiex_nc3.cs80.snp

```
BP	SNP	PIP(CS1)	LogBF(CS1,Pop1)	LogBF(CS1,Pop2)	PIP(CS2)	LogBF(CS2,Pop1)	LogBF(CS2,Pop2)
85903417	rs35387208	6.91578e-17	-1.58426	-1.09453	3.98441e-08	-2.08039	-1.14916
85904465	rs58164877	3.68305e-16	0.126172	-1.13244	5.92502e-08	-1.67551	-1.15724
85904474	rs2708542	2.57524e-15	1.88149	-0.942974	3.69244e-07	-0.495252	-0.507818
85905293	rs114399700	7.75059e-17	-1.45328	-1.11155	7.12866e-08	-1.56221	-1.08561
85906672	rs62471129	1.45358e-15	0.366602	-1.66822e-10	3.53642e-07	-1.04624	-1.66822e-10
85906804	rs73195238	2.54733e-16	-1.37496	-1.66822e-10	1.7533e-07	-1.74786	-1.66822e-10
85907451	rs1860774	7.04434e-17	-1.65884	-1.00153	4.66914e-08	-1.96936	-1.10161
85907742	rs6465053	7.00045e-17	-1.66671	-0.999909	4.65477e-08	-1.97341	-1.10063
85907895	rs62471130	7.02582e-17	-1.66671	-0.996291	4.66496e-08	-1.97341	-1.09845
85908678	rs12536332	7.05889e-17	-1.65833	-0.999972	4.67013e-08	-1.9691	-1.10166
85909236	rs7789376	8.16223e-16	0.833332	-1.04382	7.44494e-08	-1.47875	-1.12566
85909601	rs7806821	6.40332e-17	-1.69667	-1.0591	5.35005e-08	-1.80131	-1.13353
85909634	rs117275990	3.61281e-16	-1.02553	-1.66822e-10	2.14645e-06	0.757045	-1.66822e-10
85909666	rs76888830	3.95276e-16	-0.935597	-1.66822e-10	3.00818e-07	-1.20802	-1.66822e-10
85910838	rs6966204	7.13217e-17	-1.64987	-0.998105	4.70064e-08	-1.9647	-1.09955
85910913	rs117834987	5.34156e-17	-1.996	-0.941074	5.26913e-08	-1.94834	-1.00174
85911047	rs13234946	1.47748e-15	0.382914	-1.66822e-10	3.57418e-07	-1.03562	-1.66822e-10
85911180	rs2708550	6.88095e-17	-1.6718	-1.01204	4.60934e-08	-1.97602	-1.10784
85911421	rs13222675	1.45358e-15	0.366602	-1.66822e-10	3.53642e-07	-1.04624	-1.66822e-10
85911625	rs62471131	1.63894e-15	0.486627	-1.66822e-10	3.82553e-07	-0.967659	-1.66822e-10
85913762	rs2708553	7.01377e-17	-1.65438	-1.01034	4.65551e-08	-1.96705	-1.10684
85914199	rs116949897	1.60345e-16	-1.83785	-1.66822e-10	1.29351e-07	-2.052	-1.66822e-10
85914288	rs11773616	2.63315e-16	-1.34183	-1.66822e-10	1.85297e-07	-1.69257	-1.66822e-10
85914586	rs113782337	1.14034e-15	0.123906	-1.66822e-10	5.23215e-07	-0.654534	-1.66822e-10
85914953	rs117416656	4.11963e-16	-2.47813e-10	-0.894248	4.36989e-07	-2.47813e-10	-0.834618
85914973	rs2109832	3.54135e-16	0.0806415	-1.12614	5.82054e-08	-1.69493	-1.15562
85915406	rs148478982	4.62233e-15	-2.47813e-10	1.52347	3.16953e-06	-2.47813e-10	1.14681
85915609	rs140962058	3.0365e-16	-1.1993	-1.66822e-10	2.35036e-07	-1.45479	-1.66822e-10
85916231	rs143790749	1.5851e-16	-1.84936	-1.66822e-10	1.28835e-07	-2.05599	-1.66822e-10
85916255	rs2708557	7.02575e-17	-1.65438	-1.00863	4.6602e-08	-1.96705	-1.10584
85916361	rs4728630	3.23291e-16	-2.47813e-10	-1.13663	3.3657e-07	-2.47813e-10	-1.09572
85916590	rs62471156	1.52216e-15	0.412708	-1.66822e-10	3.64437e-07	-1.01617	-1.66822e-10
85916943	rs2536222	7.08189e-17	-1.64642	-1.00863	4.67961e-08	-1.96289	-1.10584
85917352	rs62471157	1.52216e-15	0.412708	-1.66822e-10	3.64437e-07	-1.01617	-1.66822e-10
85917672	rs34318197	2.04725e-16	-0.461899	-1.13161	8.48258e-08	-1.71428	-0.759648
85918227	rs2536224	4.96968e-17	-2.08149	-0.927753	7.06808e-08	-1.62251	-1.03384
85918229	rs2536225	4.96968e-17	-2.08149	-0.927753	7.06808e-08	-1.62251	-1.03384
85918414	rs142831232	3.68263e-16	-2.47813e-10	-1.00638	3.98091e-07	-2.47813e-10	-0.927845
85918452	rs74522137	6.40993e-16	-2.47813e-10	-0.452161	3.30786e-07	-2.47813e-10	-1.11305
85919167	rs73195256	5.28048e-16	0.509041	-1.15503	8.17508e-08	-1.63355	-0.877299
85919281	rs73386173	7.09568e-17	-1.59401	-1.0591	5.84539e-08	-1.71276	-1.13353
85920005	rs78219705	3.27078e-16	-2.47813e-10	-1.12498	3.16481e-07	-2.47813e-10	-1.15726
85920125	rs35042687	1.47748e-15	0.382914	-1.66822e-10	3.57418e-07	-1.03562	-1.66822e-10
85920752	rs75921316	2.52087e-15	0.917179	-1.66822e-10	3.984e-07	-0.92707	-1.66822e-10
85921389	rs2536229	8.31452e-16	0.859257	-1.05126	7.50424e-08	-1.46692	-1.12956
85922238	rs2536232	4.8426e-17	-2.08206	-0.953083	6.35265e-08	-1.70841	-1.05466
85922269	rs13230263	8.78139e-16	0.904916	-1.04229	7.69962e-08	-1.44593	-1.12484
85923078	rs2536233	4.85235e-17	-2.08234	-0.950791	6.40495e-08	-1.70184	-1.05303
85923501	rs35196625	1.47748e-15	0.382914	-1.66822e-10	3.57418e-07	-1.03562	-1.66822e-10
85923703	rs2536234	4.8192e-17	-2.08259	-0.957401	6.42213e-08	-1.69448	-1.05772
85923787	rs7802142	8.36569e-17	-1.39295	-1.09551	4.09595e-08	-2.05242	-1.14952
85923959	rs7783535	8.78139e-16	0.904916	-1.04229	7.69962e-08	-1.44593	-1.12484
85924492	rs13237988	3.82084e-14	3.63563	-1.66822e-10	2.99017e-07	-1.21403	-1.66822e-10
85925407	rs2536237	4.82038e-17	-2.08234	-0.957401	6.37499e-08	-1.70184	-1.05772
85925892	rs7785485	8.99533e-16	0.93052	-1.04382	7.78504e-08	-1.43408	-1.12566
85926851	rs7807557	9.00914e-16	0.93052	-1.04229	7.79142e-08	-1.43408	-1.12484
85927182	rs2041511	7.02616e-17	-1.64642	-1.01653	4.65802e-08	-1.96289	-1.11046
85928048	rs12704237	9.00914e-16	0.93052	-1.04229	7.79142e-08	-1.43408	-1.12484
85928165	rs141824929	2.14187e-16	-1.54833	-1.66822e-10	2.2609e-07	-1.49359	-1.66822e-10
85928712	rs1860776	8.70225e-16	0.906287	-1.05272	7.66253e-08	-1.4453	-1.1303
85928930	rs80163249	6.35952e-16	-2.47813e-10	-0.460057	3.28158e-07	-2.47813e-10	-1.12103
85929056	rs2888502	1.49962e-15	0.397789	-1.66822e-10	3.60902e-07	-1.02592	-1.66822e-10
85929226	rs13223730	8.41397e-17	-1.38374	-1.09897	4.09891e-08	-2.05046	-1.15076
85930401	rs10487048	8.40487e-17	-1.38374	-1.10005	4.09738e-08	-2.05046	-1.15113
85931065	rs13244235	1.49962e-15	0.397789	-1.66822e-10	3.60902e-07	-1.02592	-1.66822e-10
85931277	rs151072828	4.30374e-16	-0.850526	-1.66822e-10	2.74086e-07	-1.30109	-1.66822e-10
85932293	rs78723812	6.29501e-16	-2.47813e-10	-0.470252	3.27399e-07	-2.47813e-10	-1.12335
85932735	rs1860779	7.46653e-17	-1.54993	-1.05224	1.46355e-07	-1.41249	-0.516005
85933279	rs12704238	8.8618e-16	0.93052	-1.05878	7.72527e-08	-1.43408	-1.13337
85934281	rs12532048	7.28165e-17	-1.52719	-1.10005	3.99843e-08	-2.07491	-1.15113
85934287	rs62473260	1.55701e-16	-1.86725	-1.66822e-10	1.29864e-07	-2.04804	-1.66822e-10
85934790	rs12537808	7.42002e-17	-1.55857	-1.04984	1.45797e-07	-1.42218	-0.510127
85934923	rs35698845	1.47748e-15	0.382914	-1.66822e-10	3.57418e-07	-1.03562	-1.66822e-10
85935270	rs13232512	1.52216e-15	0.412708	-1.66822e-10	3.64437e-07	-1.01617	-1.66822e-10
85935500	rs36102301	7.04655e-17	-1.64133	-1.01873	4.66459e-08	-1.96021	-1.11173
85936278	rs36077422	1.54743e-15	0.429168	-1.66822e-10	3.68383e-07	-1.0054	-1.66822e-10
85936461	rs2908014	6.75573e-17	-1.67516	-1.02704	4.56195e-08	-1.97773	-1.11646
85936559	rs2908015	4.88045e-17	-2.07864	-0.948718	5.82075e-08	-1.79896	-1.05155
85936645	rs2908016	6.69882e-17	-1.68362	-1.02704	4.54249e-08	-1.982	-1.11646
85936702	rs6958630	2.64511e-16	-0.179369	-1.15793	5.96756e-08	-1.88853	-0.937072
85937248	rs34921412	1.52547e-15	0.414877	-1.66822e-10	3.50959e-07	-1.05386	-1.66822e-10
85937295	rs7779174	6.98661e-17	-1.64987	-1.01873	4.64373e-08	-1.9647	-1.11173
85937346	rs7796001	7.14581e-17	-1.57974	-1.06632	5.89767e-08	-1.70034	-1.13705
85937352	rs17227358	1.54743e-15	0.429168	-1.66822e-10	3.68383e-07	-1.0054	-1.66822e-10
85938060	rs138362536	1.64922e-16	-1.80971	-1.66822e-10	1.39829e-07	-1.97411	-1.66822e-10
85938140	rs73195273	2.75252e-16	-0.139897	-1.1576	5.95102e-08	-1.87578	-0.952598
85938600	rs11767791	4.11371e-16	0.243476	-1.13916	6.23289e-08	-1.62427	-1.15783
85939151	rs146944125	7.69688e-17	-1.45148	-1.1203	7.0812e-08	-1.56057	-1.09392
85939864	rs13231057	7.04254e-17	-1.6354	-1.02523	4.58801e-08	-1.97305	-1.11544
85939928	rs78579785	3.94039e-16	0.198577	-1.13731	6.1117e-08	-1.64409	-1.15765
85939933	rs12537644	7.55913e-17	-1.51637	-1.07347	6.03122e-08	-1.67461	-1.14038
85940035	rs2708569	4.98897e-17	-2.07723	-0.928132	6.12438e-08	-1.76293	-1.03673
85940777	rs79634190	1.74704e-16	-1.75209	-1.66822e-10	1.70585e-07	-1.77529	-1.66822e-10
85940844	rs35597762	1.72538e-15	0.538021	-1.66822e-10	3.95954e-07	-0.93323	-1.66822e-10
85941070	rs141984418	2.73468e-16	-1.304	-1.66822e-10	2.63431e-07	-1.34074	-1.66822e-10
85941114	rs150618262	4.07557e-16	-2.47813e-10	-0.905	3.55748e-07	-2.47813e-10	-1.04031
85941142	rs67627340	1.69664e-15	0.521224	-1.66822e-10	3.91577e-07	-0.944345	-1.66822e-10
85941430	rs62473292	1.77912e-15	0.568694	-1.66822e-10	4.04092e-07	-0.912884	-1.66822e-10
85942014	rs77343318	3.92776e-16	-2.47813e-10	-0.941941	4.30799e-07	-2.47813e-10	-0.848885
85943701	rs2708570	8.4382e-17	-1.48636	-0.993468	5.24526e-08	-1.85281	-1.10181
85943950	rs11984052	7.98678e-17	-1.51205	-1.02276	5.07822e-08	-1.86866	-1.11832
85944547	rs2159734	1.12296e-15	1.1786	-1.07006	8.99602e-08	-1.27356	-1.1416
85944686	rs6963410	1.27848e-15	1.3071	-1.06885	9.60171e-08	-1.20892	-1.14108
85946478	rs12704246	1.67054e-15	0.505725	-1.66822e-10	3.84055e-07	-0.963741	-1.66822e-10
85947103	rs1978266	1.11988e-15	1.1786	-1.0728	8.98551e-08	-1.27356	-1.14277
85947368	rs7784077	1.34166e-15	1.35667	-1.07019	9.84163e-08	-1.18367	-1.14165
85948420	rs2536242	5.76181e-17	-1.78572	-1.07562	4.81878e-08	-1.90218	-1.13724
85948905	rs12532751	1.09684e-16	-1.44791	-0.769663	2.84619e-07	-1.3724	0.109025
85949533	rs6961940	8.10557e-17	-1.49861	-1.02144	5.06778e-08	-1.88236	-1.10668
85949545	rs6961532	1.27026e-16	-1.32441	-0.746381	3.51935e-07	-1.18912	0.138042
85949670	rs17227610	1.64288e-15	0.489023	-1.66822e-10	3.79864e-07	-0.974713	-1.66822e-10
85949837	rs79683928	7.30142e-16	0.664902	-0.986844	2.21577e-06	1.90791	-1.11909
85950620	rs2708573	7.822e-17	-2.0231	-0.53256	1.29174e-07	-1.34208	-0.711293
85952083	rs6977312	2.6031e-16	-1.10867	-0.244642	5.15203e-07	-0.941161	0.271196
85952695	rs148740614	3.30261e-16	-2.47813e-10	-1.1153	3.8276e-07	-2.47813e-10	-0.967119
85952883	rs77885489	4.55379e-16	-2.47813e-10	-0.794049	3.16778e-07	-2.47813e-10	-1.15632
85953268	rs7778609	8.51168e-17	-1.52983	-0.941326	8.30806e-08	-1.97543	-0.519283
85953393	rs2536243	7.17408e-17	-2.0231	-0.619025	1.30762e-07	-1.34208	-0.699071
85953485	rs78653499	4.45127e-16	-2.47813e-10	-0.816821	3.16489e-07	-2.47813e-10	-1.15724
85953768	rs62473294	2.77636e-16	-0.76543	-0.523438	1.15015e-07	-1.61344	-0.556026
85953997	rs6949408	8.48588e-17	-1.52983	-0.944362	8.26481e-08	-1.97543	-0.524503
85954134	rs73199406	3.28252e-16	-1.1214	-1.66822e-10	4.56513e-07	-0.790909	-1.66822e-10
85954344	rs4728631	1.1313e-16	-1.33554	-0.851106	2.91497e-07	-1.20121	-0.0382912
85955357	rs76094199	7.24315e-17	-2.0231	-0.609445	1.31924e-07	-1.34208	-0.690227
85955498	rs62473295	1.55136e-16	-1.87088	-1.66822e-10	1.29675e-07	-2.04949	-1.66822e-10
85955962	rs10243581	2.38665e-16	-1.08377	-0.356346	4.93156e-07	-0.937832	0.224131
85956237	rs2536246	7.24315e-17	-2.0231	-0.609445	1.31924e-07	-1.34208	-0.690227
85956432	rs11971934	2.32616e-16	-1.10944	-0.356346	4.79783e-07	-0.965324	0.224131
85957336	rs10232442	2.35519e-16	-1.08377	-0.369613	4.84631e-07	-0.937832	0.206694
85957366	rs79497124	5.16767e-16	-2.47813e-10	-0.667587	4.96062e-07	-2.47813e-10	-0.707825
85957390	rs35217914	1.67054e-15	0.505725	-1.66822e-10	3.84055e-07	-0.963741	-1.66822e-10
85957700	rs35958937	4.56054e-16	0.239628	-1.0322	1.71637e-07	-1.25059	-0.518559
85957848	rs10265308	2.30906e-16	-1.09665	-0.376519	4.7367e-07	-0.951619	0.197603
85957876	rs2708574	7.24483e-17	-2.02596	-0.606347	1.30962e-07	-1.35225	-0.687366
85957918	rs111334551	1.25578e-16	-2.08225	-1.66822e-10	1.31581e-07	-2.0349	-1.66822e-10
85959092	rs2708575	7.17543e-17	-2.02876	-0.613176	1.2883e-07	-1.36236	-0.693672
85959133	rs62473299	1.67054e-15	0.505725	-1.66822e-10	3.84055e-07	-0.963741	-1.66822e-10
85959422	rs10241008	2.30854e-16	-1.08377	-0.38962	4.72021e-07	-0.937832	0.180329
85959964	rs56076245	1.67054e-15	0.505725	-1.66822e-10	3.84055e-07	-0.963741	-1.66822e-10
85960008	rs4727122	2.29427e-16	-1.08377	-0.395821	4.68172e-07	-0.937832	0.172141
85960118	rs2708577	7.17543e-17	-2.02876	-0.613176	1.2883e-07	-1.36236	-0.693672
85960120	rs73199419	3.2047e-14	4.4592	-0.99942	5.44979e-07	-0.166753	-0.447027
85961074	rs34886965	1.67054e-15	0.505725	-1.66822e-10	3.84055e-07	-0.963741	-1.66822e-10
85961260	rs35604679	1.67054e-15	0.505725	-1.66822e-10	3.84055e-07	-0.963741	-1.66822e-10
85961329	rs146848024	3.20966e-16	-1.14384	-1.66822e-10	1.76415e-06	0.560896	-1.66822e-10
85961540	rs74586734	1.12915e-16	-1.31208	-0.876472	2.82348e-07	-1.17574	-0.0956477
85962008	rs13234978	7.18955e-17	-2.03638	-0.603584	1.26313e-07	-1.39095	-0.684814
85962169	rs75690579	4.45978e-17	-2.00233	-1.11517	3.96261e-08	-2.07856	-1.15647
85962426	rs13220966	1.67054e-15	0.505725	-1.66822e-10	3.84055e-07	-0.963741	-1.66822e-10
85962908	rs11767843	4.97803e-16	0.34022	-1.0452	1.77021e-07	-1.18994	-0.548316
85963583	rs147074637	8.17362e-17	-1.36711	-1.14457	6.94051e-08	-1.54711	-1.12746
85963604	rs12670917	2.24956e-16	-1.08377	-0.415499	4.56139e-07	-0.937832	0.146104
85963996	rs138385613	1.45897e-16	-1.93228	-1.66822e-10	1.37864e-07	-1.98826	-1.66822e-10
85964034	rs12673599	7.09945e-17	-2.03638	-0.616194	1.24851e-07	-1.39095	-0.696458
85964066	rs13228219	1.61819e-15	0.473886	-1.66822e-10	3.76111e-07	-0.984642	-1.66822e-10
85964252	rs56000714	7.18955e-17	-2.03638	-0.603584	1.26313e-07	-1.39095	-0.684814
85964631	rs117474159	1.2988e-16	-2.04857	-1.66822e-10	1.26273e-07	-2.07608	-1.66822e-10
85964990	rs10265550	8.44369e-17	-1.49459	-0.984586	7.82291e-08	-1.95959	-0.595292
85966506	rs144430685	5.65616e-16	-2.47813e-10	-0.577264	6.97799e-07	-2.47813e-10	-0.366596
85966569	rs151082069	3.16477e-16	-2.47813e-10	-1.15793	3.24793e-07	-2.47813e-10	-1.13134
85966707	rs78773446	4.60922e-16	-2.47813e-10	-0.781952	4.30461e-07	-2.47813e-10	-0.84967
85966813	rs12154370	4.41542e-17	-2.00701	-1.12048	3.97829e-08	-2.07378	-1.15731
85967044	rs77246832	3.27244e-16	-2.47813e-10	-1.12448	3.9094e-07	-2.47813e-10	-0.945973
85967146	rs10231286	6.93207e-17	-2.02875	-0.647686	1.24799e-07	-1.36234	-0.725487
85967295	rs76536681	2.86722e-16	-1.25667	-1.66822e-10	2.05691e-07	-1.58815	-1.66822e-10
85967326	rs12111937	4.39352e-17	-2.01113	-1.12133	3.97152e-08	-2.07538	-1.15742
85967680	rs10232084	2.01366e-16	-1.20129	-0.408763	4.05717e-07	-1.0639	0.155026
85967778	rs6465059	9.98047e-16	1.02464	-1.03402	1.85781e-07	-1.04473	-0.645227
85968518	rs4577889	8.39323e-17	-1.49459	-0.990581	7.73855e-08	-1.95959	-0.606134
85968713	rs74546263	4.42333e-16	-2.47813e-10	-0.823117	3.17595e-07	-2.47813e-10	-1.15375
85969536	rs10240297	6.82915e-17	-2.03128	-0.660119	1.22238e-07	-1.37163	-0.736927
85969584	rs13236004	1.61819e-15	0.473886	-1.66822e-10	3.76111e-07	-0.984642	-1.66822e-10
85971525	rs148886867	1.10737e-16	-1.2894	-0.91862	2.66195e-07	-1.15116	-0.179142
85971855	rs374877048	3.20343e-16	-2.47813e-10	-1.14579	4.2023e-07	-2.47813e-10	-0.873725
85972010	rs201686044	1.44279e-15	-2.47813e-10	0.359155	1.92492e-06	-2.47813e-10	0.648112
85973371	rs144612290	1.62701e-15	0.479321	-1.66822e-10	3.77454e-07	-0.981079	-1.66822e-10
85975460	rs34221657	1.61819e-15	0.473886	-1.66822e-10	3.76111e-07	-0.984642	-1.66822e-10
85975566	rs12540580	6.6441e-17	-2.04344	-0.675428	1.14956e-07	-1.41899	-0.750996
85975719	rs12532658	2.0914e-16	-1.06952	-0.50266	4.12262e-07	-0.922571	0.0297039
85975763	rs6962401	6.74187e-17	-2.041	-0.663256	1.17403e-07	-1.4091	-0.739812
85976321	rs2373207	6.6341e-17	-2.04214	-0.678237	1.14202e-07	-1.42299	-0.753576
85976438	rs4440556	6.70179e-17	-2.041	-0.669219	1.16761e-07	-1.4091	-0.745292
85976944	rs9640570	6.68099e-17	-2.041	-0.672328	1.16428e-07	-1.4091	-0.748149
85977056	rs2373208	6.66473e-17	-2.04344	-0.672328	1.15283e-07	-1.41899	-0.748149
85977527	rs2373209	2.05e-16	-1.08377	-0.508396	4.02894e-07	-0.937832	0.0219775
85977972	rs11978015	9.77642e-16	1.02464	-1.05468	1.70884e-07	-1.04473	-0.728812
85978823	rs6971496	6.58482e-17	-2.04344	-0.68439	1.14014e-07	-1.41899	-0.759223
85979004	rs28408708	2.0428e-16	-1.0615	-0.534182	3.9664e-07	-0.913999	-0.0174986
85979064	rs138754789	2.17331e-15	0.768824	-1.66822e-10	6.99645e-06	1.93863	-1.66822e-10
85979209	rs7804971	1.94514e-16	-1.05751	-0.587165	6.56133e-08	-2.06111	-0.669636
85980107	rs56254305	1.9214e-16	-1.06307	-0.593882	6.42914e-08	-2.07525	-0.675848
85980279	rs10263406	6.48819e-17	-2.02911	-0.713497	1.1628e-07	-1.37263	-0.785893
85981156	rs76321024	3.27607e-16	-1.12337	-1.66822e-10	6.05802e-07	-0.507973	-1.66822e-10
85981588	rs12533153	1.42736e-15	1.4161	-1.06771	1.26157e-07	-1.01406	-1.06294
85981600	rs35222702	1.56778e-15	0.442238	-1.66822e-10	3.68403e-07	-1.00535	-1.66822e-10
85982270	rs2373210	1.51253e-16	-0.779316	-1.11691	2.31946e-07	-0.872071	-0.595952
85983415	rs2373211	1.5065e-16	-0.779316	-1.1209	2.26984e-07	-0.872071	-0.617576
85984039	rs8180789	1.38443e-15	1.38557	-1.06771	1.24049e-07	-1.03091	-1.06294
85984882	rs79728644	1.51033e-16	-1.89768	-1.66822e-10	2.17837e-07	-1.53078	-1.66822e-10
85984884	rs2373212	1.50442e-16	-0.779316	-1.12228	2.25782e-07	-0.872071	-0.622884
85985072	rs186245724	1.26861e-16	-2.07209	-1.66822e-10	1.38148e-07	-1.9862	-1.66822e-10
85985372	rs13222370	1.51923e-15	0.410781	-1.66822e-10	3.60922e-07	-1.02587	-1.66822e-10
85985974	rs13232855	1.38802e-15	1.38557	-1.06512	1.23725e-07	-1.03091	-1.06555
85986046	rs9886055	6.42702e-17	-2.04428	-0.707802	1.10255e-07	-1.43105	-0.780681
85986442	rs2192390	1.44372e-15	1.4161	-1.0563	1.24775e-07	-1.01406	-1.07395
85986624	rs2192394	1.43105e-15	1.4161	-1.06512	1.25827e-07	-1.01406	-1.06555
85986626	rs2192395	6.42702e-17	-2.04428	-0.707802	1.10255e-07	-1.43105	-0.780681
85986662	rs117136056	3.83492e-16	-2.47813e-10	-0.965863	4.48524e-07	-2.47813e-10	-0.808565
85986679	rs13233503	1.56778e-15	0.442238	-1.66822e-10	3.68403e-07	-1.00535	-1.66822e-10
85986935	rs7781999	1.38497e-15	1.38557	-1.06732	1.24e-07	-1.03091	-1.06334
85987297	rs150826783	1.03071e-15	-2.47813e-10	0.0228192	1.21903e-06	-2.47813e-10	0.191285
85987562	rs13224382	1.54444e-15	0.427235	-1.66822e-10	3.64812e-07	-1.01514	-1.66822e-10
85987609	rs13224464	1.54444e-15	0.427235	-1.66822e-10	3.64812e-07	-1.01514	-1.66822e-10
85988492	rs11982663	4.39105e-17	-1.99429	-1.13873	3.95147e-08	-2.08083	-1.15703
85988572	rs75298021	1.50883e-16	-0.779316	-1.11936	2.2832e-07	-0.872071	-0.611708
85989088	rs6959812	1.46611e-16	-0.815628	-1.11177	2.24399e-07	-0.917004	-0.584096
85989621	rs12674012	1.51569e-16	-0.779316	-1.11483	2.32166e-07	-0.872071	-0.595004
85989823	rs10239212	1.45049e-15	1.4161	-1.05163	1.24258e-07	-1.01406	-1.0781
85989835	rs147804509	3.30343e-16	-2.47813e-10	-1.11505	3.42971e-07	-2.47813e-10	-1.07688
85990049	rs141197625	1.56536e-16	-1.86189	-1.66822e-10	1.25863e-07	-2.07933	-1.66822e-10
85990327	rs2373213	9.64755e-17	-2.04166	-0.304232	1.45989e-07	-1.42587	-0.505133
85990350	rs13221299	1.51923e-15	0.410781	-1.66822e-10	3.60922e-07	-1.02587	-1.66822e-10
85990367	rs9969120	9.24455e-17	-1.305	-1.08356	5.05893e-08	-1.94567	-1.04512
85990936	rs36104099	1.49675e-15	0.395869	-1.66822e-10	3.57437e-07	-1.03557	-1.66822e-10
85990947	rs28869926	1.41261e-15	1.35518	-1.01716	1.17451e-07	-1.04762	-1.10089
85991228	rs140086770	1.34664e-16	-2.0124	-1.66822e-10	1.25795e-07	-2.07987	-1.66822e-10
85991346	rs2215822	6.49434e-17	-2.02086	-0.720807	1.1822e-07	-1.3434	-0.798578
85991398	rs73199451	6.16991e-14	5.13444	-1.0196	3.58471e-07	-0.00516856	-1.02751
85991882	rs7458833	6.58944e-17	-2.02967	-0.697455	1.15996e-07	-1.38359	-0.777376
85991912	rs149928077	3.1851e-16	-2.47813e-10	-1.15153	3.24227e-07	-2.47813e-10	-1.13308
85992026	rs13228795	1.51923e-15	0.410781	-1.66822e-10	3.60922e-07	-1.02587	-1.66822e-10
85992331	rs35031876	1.51923e-15	0.410781	-1.66822e-10	3.60922e-07	-1.02587	-1.66822e-10
85992547	rs4728632	5.9153e-14	5.08986	-1.01716	3.49191e-07	-0.0290549	-1.02985
85992822	rs2373214	1.51923e-15	0.410781	-1.66822e-10	3.60922e-07	-1.02587	-1.66822e-10
85993122	rs7776912	1.43072e-16	-0.814177	-1.13765	2.21677e-07	-0.835767	-0.677537
85993465	rs78769566	1.17501e-16	-1.02143	-1.1273	1.93406e-07	-1.03274	-0.616993
85993624	rs62473330	1.39929e-16	-1.97404	-1.66822e-10	1.25459e-07	-2.08255	-1.66822e-10
85993721	rs10266595	1.35591e-15	1.26922	-0.972166	1.09876e-07	-1.10528	-1.10989
85993769	rs79170523	1.28191e-16	-2.06166	-1.66822e-10	1.83759e-07	-1.7009	-1.66822e-10
85994048	rs77851029	3.16975e-16	-2.47813e-10	-1.15636	7.74803e-07	-2.47813e-10	-0.261918
85994103	rs4236502	8.66845e-16	0.800003	-0.950324	1.19587e-07	-1.04952	-1.08096
85994210	rs77659353	4.06358e-17	-2.07023	-1.1403	4.02818e-08	-2.06341	-1.15522
85994247	rs1320792	7.58835e-17	-2.00136	-0.584618	1.46183e-07	-1.21032	-0.719352
85994659	rs140569672	4.97387e-16	-2.47813e-10	-0.705811	6.23029e-07	-2.47813e-10	-0.479934
85994965	rs9886133	1.51966e-16	-0.739855	-1.15167	2.20595e-07	-0.762071	-0.756125
85994986	rs62473331	2.203e-16	-1.52019	-1.66822e-10	1.27254e-07	-2.06834	-1.66822e-10
85995030	rs1980399	1.62427e-15	1.50542	-1.02779	1.28525e-07	-0.964444	-1.09396
85995033	rs9886249	1.73964e-16	-0.631199	-1.12513	2.77785e-07	-0.665269	-0.622411
85995408	rs78434956	3.19356e-16	-2.47813e-10	-1.14887	3.17606e-07	-2.47813e-10	-1.15372
85995587	rs62473332	1.5505e-15	0.431156	-1.66822e-10	3.68997e-07	-1.00374	-1.66822e-10
85995746	rs148108926	3.64529e-16	-2.47813e-10	-1.01657	4.0063e-07	-2.47813e-10	-0.921489
85995835	rs2037881	6.88911e-17	-2.03021	-0.652444	1.28866e-07	-1.31939	-0.736363
85997058	rs13241849	1.5742e-15	0.446325	-1.66822e-10	3.88229e-07	-0.952932	-1.66822e-10
85997165	rs7789479	1.53864e-15	1.4161	-0.992633	1.19898e-07	-1.01406	-1.11382
85997176	rs10231381	1.52188e-16	-0.753565	-1.1365	2.34253e-07	-0.786159	-0.671966
85997427	rs12669356	1.50015e-16	-0.767951	-1.1365	2.30948e-07	-0.800367	-0.671966
85997484	rs62473333	6.12898e-14	5.08986	-0.981675	3.38885e-07	-0.0290549	-1.05981
85997624	rs12704250	1.52748e-15	0.416193	-1.66822e-10	3.654e-07	-1.01353	-1.66822e-10
85998230	rs117612392	3.63575e-16	-2.47813e-10	-1.0192	3.28376e-07	-2.47813e-10	-1.12037
85998245	rs77288671	6.9531e-17	-2.03021	-0.643199	1.29959e-07	-1.31939	-0.727916
85998460	rs13246141	1.5505e-15	0.431156	-1.66822e-10	3.68997e-07	-1.00374	-1.66822e-10
85998498	rs7795160	6.97333e-17	-2.03021	-0.640293	1.30304e-07	-1.31939	-0.72526
85998650	rs151079155	1.50551e-16	-1.90088	-1.66822e-10	1.25477e-07	-2.08241	-1.66822e-10
85999227	rs4728633	1.53414e-15	1.4161	-0.995562	1.20082e-07	-1.01406	-1.11229
85999552	rs74908419	1.54968e-16	-0.737652	-1.13431	2.40406e-07	-0.770441	-0.661756
85999770	rs117909224	1.26852e-16	-2.07216	-1.66822e-10	1.33212e-07	-2.02258	-1.66822e-10
86000763	rs13239748	1.75846e-15	0.557014	-1.66822e-10	4.00926e-07	-0.920749	-1.66822e-10
86000948	rs111387718	2.70055e-16	-1.31655	-1.66822e-10	1.77614e-07	-1.73491	-1.66822e-10
86001398	rs1919890	6.9597e-17	-2.03537	-0.637088	1.28096e-07	-1.33942	-0.722328
86002020	rs2373215	7.08169e-17	-2.02414	-0.630941	1.42346e-07	-1.23956	-0.716706
86002208	rs2373216	2.00619e-15	1.50542	-0.816613	1.20875e-07	-0.964444	-1.15532
86002254	rs2373217	7.13191e-17	-1.98926	-0.658754	1.47155e-07	-1.18092	-0.742123
86002519	rs10952877	1.22437e-16	-0.951492	-1.15609	1.58837e-07	-0.972898	-0.873749
86002651	rs62471664	1.62457e-15	0.477815	-1.66822e-10	3.8048e-07	-0.973094	-1.66822e-10
86002892	rs9655941	1.56156e-16	-0.708481	-1.15584	1.9757e-07	-0.741626	-0.88681
86003885	rs1554888	7.06522e-17	-2.03295	-0.624465	1.30822e-07	-1.32991	-0.710779
86004176	rs140700865	7.7951e-16	-0.256514	-1.66822e-10	3.53066e-07	-1.04787	-1.66822e-10
86004735	rs62471665	2.00619e-15	1.50542	-0.816613	1.20875e-07	-0.964444	-1.15532
86004816	rs146976355	3.16478e-16	-2.47813e-10	-1.15793	3.23471e-07	-2.47813e-10	-1.13542
86005187	rs112280001	2.49076e-16	-1.25731	-0.140108	4.56089e-08	-1.95361	-1.14081
86005726	rs112900959	1.17098e-15	0.150419	-1.66822e-10	2.22087e-07	-1.51146	-1.66822e-10
86006052	rs34058338	1.23433e-16	-0.951492	-1.14799	1.84854e-07	-0.972898	-0.722065
86006083	rs57269993	1.31839e-16	-2.0336	-1.66822e-10	1.27213e-07	-2.06866	-1.66822e-10
86006146	rs55786201	1.57423e-16	-0.708481	-1.14776	2.30324e-07	-0.741626	-0.733416
86006535	rs4521690	1.57423e-16	-0.708481	-1.14776	2.30324e-07	-0.741626	-0.733416
86006540	rs57836456	7.93159e-16	-0.239157	-1.66822e-10	1.61688e-06	0.473729	-1.66822e-10
86006595	rs36199467	1.62457e-15	0.477815	-1.66822e-10	3.8048e-07	-0.973094	-1.66822e-10
86006673	rs2080187	1.57423e-16	-0.708481	-1.14776	2.30324e-07	-0.741626	-0.733416
86006783	rs62471667	1.60022e-15	0.462718	-1.66822e-10	3.7672e-07	-0.983025	-1.66822e-10
86007194	rs187200147	4.07499e-16	-2.47813e-10	-0.905142	4.45466e-07	-2.47813e-10	-0.815406
86007199	rs150178154	2.66903e-16	-1.32829	-1.66822e-10	1.95131e-07	-1.64086	-1.66822e-10
86007301	rs75009614	1.23337e-16	-0.951492	-1.14877	1.83879e-07	-0.972898	-0.72735
86007852	rs6948295	1.72188e-15	1.50142	-0.965425	1.1851e-07	-1.01323	-1.1263
86008178	rs6465061	1.67614e-15	1.47449	-0.965425	1.22308e-07	-0.981683	-1.1263
86008267	rs145469912	1.25171e-16	-0.938255	-1.14725	1.882e-07	-0.959786	-0.717234
86008433	rs6465062	7.03762e-17	-2.03021	-0.631116	1.31403e-07	-1.31939	-0.716866
86008458	rs7799934	2.00619e-15	1.50542	-0.816613	1.20875e-07	-0.964444	-1.15532
86008889	rs145251220	1.94509e-15	1.47449	-0.816613	1.18809e-07	-0.981683	-1.15532
86010028	rs187501660	1.89604e-16	-1.67024	-1.66822e-10	6.70495e-07	-0.40651	-1.66822e-10
86010807	rs4470941	1.14839e-16	-1.28794	-0.883709	4.59409e-08	-1.9417	-1.14547
86010810	rs6465063	7.01505e-17	-2.03021	-0.634328	1.31017e-07	-1.31939	-0.719805
86011218	rs73199480	4.64605e-16	-0.773993	-1.66822e-10	1.03286e-06	0.0255557	-1.66822e-10
86011453	rs148903409	1.6401e-16	-1.81525	-1.66822e-10	1.26252e-07	-2.07624	-1.66822e-10
86012140	rs34200670	1.75846e-15	0.557014	-1.66822e-10	4.00926e-07	-0.920749	-1.66822e-10
86012338	rs1406680	7.01505e-17	-2.03021	-0.634328	1.31017e-07	-1.31939	-0.719805
86012395	rs1406681	1.23914e-16	-0.938255	-1.15734	1.64209e-07	-0.959786	-0.853603
86012581	rs9655942	1.99784e-15	1.50542	-0.820784	1.20921e-07	-0.964444	-1.15495
86012950	rs111540857	1.33125e-16	-2.02389	-1.66822e-10	1.37515e-07	-1.99079	-1.66822e-10
86013089	rs76331609	7.60412e-15	2.02126	-1.66822e-10	5.65912e-07	-0.576088	-1.66822e-10
86013093	rs35288716	1.75846e-15	0.557014	-1.66822e-10	4.00926e-07	-0.920749	-1.66822e-10
86013253	rs7789279	7.01838e-17	-2.03295	-0.631116	1.30028e-07	-1.32991	-0.716866
86013891	rs36066826	1.75846e-15	0.557014	-1.66822e-10	4.00926e-07	-0.920749	-1.66822e-10
86014040	rs35414561	1.75846e-15	0.557014	-1.66822e-10	4.00926e-07	-0.920749	-1.66822e-10
86014114	rs73199486	1.82423e-15	1.38222	-0.788484	8.52304e-08	-1.31809	-1.15108
86015330	rs113735751	2.09212e-16	-1.57183	-1.66822e-10	1.01695e-06	0.0100344	-1.66822e-10
86016178	rs1406683	7.07629e-17	-2.02766	-0.628188	1.3303e-07	-1.30977	-0.714186
86017391	rs1861069	9.98845e-17	-1.30163	-1.00954	4.75937e-08	-1.94743	-1.1044
86017458	rs1590156	1.57423e-16	-0.708481	-1.14776	2.30324e-07	-0.741626	-0.733416
86017705	rs1997378	1.59875e-16	-0.692306	-1.14848	2.32927e-07	-0.725647	-0.738155
86017833	rs7787158	1.47652e-16	-0.767951	-1.15237	2.1002e-07	-0.800367	-0.766957
86018119	rs2098292	8.82389e-14	5.13444	-0.661819	3.15344e-07	-0.00516856	-1.15569
86018255	rs1320786	7.07404e-17	-2.02505	-0.631116	1.33965e-07	-1.30008	-0.716866
86018807	rs10278387	9.96076e-17	-1.30163	-1.01232	4.76741e-08	-1.94743	-1.10271
86019034	rs10235241	1.62531e-15	1.4437	-0.965425	1.20234e-07	-0.998786	-1.1263
86019701	rs73199490	1.73172e-15	0.541693	-1.66822e-10	3.96874e-07	-0.930907	-1.66822e-10
86019978	rs6465066	1.8985e-15	1.47449	-0.840857	1.19119e-07	-0.981683	-1.15272
86020214	rs62471674	1.73172e-15	0.541693	-1.66822e-10	3.96874e-07	-0.930907	-1.66822e-10
86020243	rs2192396	7.11774e-17	-2.02505	-0.624957	1.34722e-07	-1.30008	-0.711229
86020260	rs62471675	1.73172e-15	0.541693	-1.66822e-10	3.96874e-07	-0.930907	-1.66822e-10
86020566	rs7455657	1.44802e-16	-0.78226	-1.15755	1.88896e-07	-0.814497	-0.858832
86021267	rs2373218	1.84093e-15	1.4437	-0.840857	1.17099e-07	-0.998786	-1.15272
86021354	rs2888520	1.89088e-15	1.47449	-0.84488	1.19182e-07	-0.981683	-1.15219
86021465	rs3953455	1.11968e-16	-1.28794	-0.909025	4.62238e-08	-1.9417	-1.13934
86021505	rs10952879	1.23841e-16	-0.938255	-1.15793	1.68434e-07	-0.959786	-0.828197
86021506	rs116867694	4.30742e-16	-2.47813e-10	-0.849671	4.11233e-07	-2.47813e-10	-0.895367
86022145	rs3857782	1.58375e-16	-0.692306	-1.15791	2.0989e-07	-0.725647	-0.842296
86022295	rs4728634	9.02556e-14	5.20515	-0.709925	3.56897e-07	0.114076	-1.15116
86022343	rs4728635	1.83354e-15	1.4437	-0.84488	1.17161e-07	-0.998786	-1.15219
86022549	rs62471676	4.93311e-16	-0.714041	-1.66822e-10	2.18767e-07	-1.52652	-1.66822e-10
86022840	rs3903590	2.09211e-16	-1.10204	-0.469794	7.16347e-08	-2.07473	-0.568219
86022970	rs3843536	1.23841e-16	-0.938255	-1.15793	1.69142e-07	-0.959786	-0.824005
86023854	rs6967852	1.5587e-16	-0.708481	-1.15768	2.03988e-07	-0.741626	-0.854839
86024218	rs7801186	7.23009e-17	-2.02211	-0.612238	1.3777e-07	-1.28936	-0.699579
86024622	rs17160796	1.20456e-16	-0.965966	-1.15793	1.64562e-07	-0.987233	-0.824005
86025252	rs10245158	1.84093e-15	1.4437	-0.840857	1.17099e-07	-0.998786	-1.15272
86025304	rs537870280	4.72302e-16	-2.47813e-10	-0.757562	5.87478e-07	-2.47813e-10	-0.538689
86025358	rs10245075	2.13619e-16	-1.04602	-0.504967	6.97386e-08	-2.06891	-0.600865
86025491	rs193288918	3.16502e-16	-2.47813e-10	-1.15785	3.30341e-07	-2.47813e-10	-1.1144
86025636	rs17160798	1.14363e-16	-1.02019	-1.15562	1.42894e-07	-1.08364	-0.868784
86025702	rs181750865	3.66502e-16	-1.01118	-1.66822e-10	3.93161e-07	-0.940306	-1.66822e-10
86025756	rs7806932	7.23009e-17	-2.02211	-0.612238	1.3777e-07	-1.28936	-0.699579
86026526	rs10242995	1.42756e-16	-0.796492	-1.15755	1.8626e-07	-0.828551	-0.858832
86027044	rs10230925	1.7625e-15	1.4161	-0.856794	1.15586e-07	-1.01406	-1.15045
86027395	rs79944116	1.35991e-16	-2.00259	-1.66822e-10	1.34288e-07	-2.01454	-1.66822e-10
86028309	rs79389406	1.26537e-16	-2.07465	-1.66822e-10	1.68087e-07	-1.79005	-1.66822e-10
86029525	rs11978129	1.51351e-16	-0.737652	-1.15793	2.01603e-07	-0.770441	-0.837785
86029631	rs35866373	1.70287e-15	0.524889	-1.66822e-10	3.92484e-07	-0.942031	-1.66822e-10
86031619	rs2037883	1.49102e-16	-0.767951	-1.1426	2.23901e-07	-0.800367	-0.702955
86031786	rs144184284	7.2231e-16	-0.332726	-1.66822e-10	8.11728e-07	-0.215362	-1.66822e-10
86032244	rs78261046	3.43623e-16	-2.47813e-10	-1.07564	3.20551e-07	-2.47813e-10	-1.14448
86032415	rs6963316	1.5478e-15	1.4161	-0.986697	1.19541e-07	-1.01406	-1.11681
86032891	rs6967768	1.44769e-15	1.35518	-0.992633	1.15942e-07	-1.04762	-1.11382
86033000	rs12704253	1.45197e-15	1.35518	-0.989678	1.15767e-07	-1.04762	-1.11533
86033041	rs12704254	1.44769e-15	1.35518	-0.992633	1.15942e-07	-1.04762	-1.11382
86033516	rs117972247	5.01182e-17	-1.90877	-1.09202	4.81927e-08	-1.89437	-1.14495
86033694	rs10256688	1.42061e-15	1.35518	-1.01152	1.18554e-07	-1.04762	-1.09154
86034613	rs79224931	1.37552e-16	-1.99118	-1.66822e-10	1.59037e-07	-1.84539	-1.66822e-10
86034640	rs13242157	1.78844e-15	0.573917	-1.66822e-10	4.05452e-07	-0.909525	-1.66822e-10
86034853	rs7810452	1.43489e-15	1.34334	-0.989678	1.12948e-07	-1.07227	-1.11533
86035472	rs76024400	6.4917e-16	-0.439485	-1.66822e-10	2.15388e-07	-1.54209	-1.66822e-10
86035963	rs10215849	9.14841e-17	-1.36825	-1.03076	4.69875e-08	-1.97431	-1.09034
86036006	rs12669276	1.16281e-16	-1.0191	-1.14007	1.81009e-07	-1.03986	-0.676125
86036277	rs73211013	1.76866e-16	-1.49788	-0.24191	4.19742e-08	-2.03632	-1.14115
86036290	rs10215459	7.23436e-17	-2.02505	-0.608706	1.36743e-07	-1.30008	-0.696341
86036437	rs1320781	7.19005e-17	-2.02766	-0.612238	1.34987e-07	-1.30977	-0.699579
86036570	rs1320780	5.50744e-17	-1.76256	-1.14393	7.47933e-08	-1.90265	-0.697152
86036774	rs7790333	4.52817e-17	-1.97374	-1.12854	3.96395e-08	-2.07678	-1.15792
86037161	rs2373219	1.42668e-16	-0.812058	-1.1426	2.14359e-07	-0.843922	-0.702955
86037533	rs7777923	9.293e-17	-1.35517	-1.02817	4.71412e-08	-1.96917	-1.09221
86037623	rs150439301	4.37451e-16	-2.47813e-10	-0.834215	4.21171e-07	-2.47813e-10	-0.871488
86038243	rs62471707	6.10011e-14	5.00113	-0.897668	3.07932e-07	-0.0764059	-1.10824
86038257	rs1534757	7.12222e-17	-2.02766	-0.621717	1.3382e-07	-1.30977	-0.708263
86039111	rs2110389	1.43654e-16	-0.812058	-1.13572	2.26903e-07	-0.843922	-0.646083
86039219	rs36060942	1.62457e-15	0.477815	-1.66822e-10	3.8048e-07	-0.973094	-1.66822e-10
86039576	rs1554887	9.41653e-17	-1.34196	-1.02817	4.73896e-08	-1.96392	-1.09221
86039887	rs71562720	8.84561e-14	4.47508	-1.66822e-10	4.22102e-07	-0.86928	-1.66822e-10
86039947	rs1554886	1.40417e-16	-0.826128	-1.14444	2.09241e-07	-0.857814	-0.713223
86040061	rs73211021	2.31344e-16	-1.47127	-1.66822e-10	1.77033e-07	-1.73819	-1.66822e-10
86040564	rs67249963	1.45864e-15	0.370083	-1.66822e-10	3.5457e-07	-1.04362	-1.66822e-10
86040733	rs11773166	7.63583e-16	0.636566	-0.913724	1.06405e-07	-1.14642	-1.10086
86040815	rs1861070	7.18179e-17	-2.03295	-0.608101	1.34684e-07	-1.32991	-0.681684
86040858	rs1861071	7.07303e-17	-2.00348	-0.65283	1.4153e-07	-1.2253	-0.736715
86040994	rs7797414	9.39211e-17	-1.34196	-1.03076	4.74784e-08	-1.96392	-1.09034
86041665	rs13234612	1.62457e-15	0.477815	-1.66822e-10	3.8048e-07	-0.973094	-1.66822e-10
86041699	rs1881810	6.99588e-17	-2.03295	-0.634328	1.29646e-07	-1.32991	-0.719805
86042130	rs7783883	1.549e-15	1.29479	-0.864611	1.08282e-07	-1.08063	-1.14915
86042162	rs7783556	1.05302e-16	-1.32864	-0.929712	4.57356e-08	-1.95854	-1.13311
86042393	rs4015937	1.38536e-16	-0.826128	-1.15792	1.855e-07	-0.857814	-0.833656
86042969	rs60385301	3.18783e-16	-2.47813e-10	-1.15067	3.34543e-07	-2.47813e-10	-1.10176
86043047	rs143853631	1.34417e-16	-0.857362	-1.15687	1.70118e-07	-0.888649	-0.889387
86043852	rs186539090	6.08155e-16	-2.47813e-10	-0.504751	7.7554e-07	-2.47813e-10	-0.260968
86043952	rs117919954	1.26386e-16	-2.07584	-1.66822e-10	1.6147e-07	-1.83021	-1.66822e-10
86044499	rs1554889	7.03762e-17	-2.03021	-0.631116	1.31403e-07	-1.31939	-0.716866
86044730	rs6961850	1.04587e-16	-1.32864	-0.936523	4.58416e-08	-1.95854	-1.13079
86044793	rs6965658	1.03908e-16	-1.34196	-0.929712	4.54904e-08	-1.96392	-1.13311
86044843	rs10254008	1.25478e-16	-0.925162	-1.15789	1.68926e-07	-0.955565	-0.829502
86044936	rs6465067	1.02545e-16	-1.35517	-0.929712	4.5252e-08	-1.96917	-1.13311
86045196	rs1320772	7.03762e-17	-2.03021	-0.631116	1.31403e-07	-1.31939	-0.716866
86045366	rs1320773	1.34758e-15	1.29479	-1.00391	1.12866e-07	-1.08063	-1.10769
86045475	rs1320774	7.01838e-17	-2.03295	-0.631116	1.30028e-07	-1.32991	-0.716866
86045535	rs35996398	1.48044e-15	0.384911	-1.66822e-10	3.58011e-07	-1.03396	-1.66822e-10
86045755	rs1320775	6.98762e-17	-2.04027	-0.628188	1.26617e-07	-1.35918	-0.714186
86045837	rs117323250	1.36902e-16	-1.99592	-1.66822e-10	1.2637e-07	-2.07531	-1.66822e-10
86045930	rs56162424	1.11384e-16	-1.04456	-1.15764	1.54988e-07	-1.06506	-0.806115
86046002	rs36031879	1.48044e-15	0.384911	-1.66822e-10	3.58011e-07	-1.03396	-1.66822e-10
86046364	rs1919881	1.38548e-16	-0.826128	-1.15784	1.86898e-07	-0.857814	-0.826149
86046452	rs66501722	1.48044e-15	0.384911	-1.66822e-10	3.58011e-07	-1.03396	-1.66822e-10
86046578	rs1919882	1.36622e-16	-0.840122	-1.15784	1.84334e-07	-0.87163	-0.826149
86046701	rs2215823	1.11796e-16	-1.05844	-1.14007	1.74095e-07	-1.0788	-0.676125
86046905	rs28539578	1.23877e-16	-0.953294	-1.1426	1.86466e-07	-0.983323	-0.702955
86046924	rs7781835	1.63274e-16	-1.54243	-0.277324	4.2586e-08	-2.03942	-1.12358
86047014	rs7801093	1.35888e-15	1.29479	-0.995562	1.12349e-07	-1.08063	-1.11229
86047038	rs2037882	1.23877e-16	-0.953294	-1.1426	1.86466e-07	-0.983323	-0.702955
86047481	rs1320776	1.02195e-16	-1.35517	-0.93313	4.53038e-08	-1.96917	-1.13197
86048676	rs1320777	1.13492e-16	-1.02595	-1.1575	1.58555e-07	-1.04664	-0.801788
86048753	rs1320778	1.02545e-16	-1.35517	-0.929712	4.5252e-08	-1.96917	-1.13311
86049695	rs6960218	1.11305e-16	-1.05847	-1.14444	1.67147e-07	-1.08243	-0.713223
86050044	rs28480066	1.27177e-16	-0.925162	-1.14444	1.89756e-07	-0.955565	-0.713223
86050097	rs951345	1.60022e-15	0.462718	-1.66822e-10	3.7672e-07	-0.983025	-1.66822e-10
86050161	rs10223896	1.17371e-16	-1.00724	-1.1426	1.76803e-07	-1.03654	-0.702955
86050398	rs13221263	6.59799e-14	4.18192	-1.66822e-10	3.67045e-07	-1.00904	-1.66822e-10
86051998	rs73706176	4.5402e-17	-1.96747	-1.13215	3.97033e-08	-2.07523	-1.15786
86052431	rs74363472	2.99725e-16	-1.21231	-1.66822e-10	2.06781e-07	-1.58287	-1.66822e-10
86052998	rs41347647	1.08481e-16	-1.07097	-1.15764	1.50989e-07	-1.09121	-0.806115
86053478	rs1320787	1.01108e-16	-1.60912	-0.689877	5.18711e-08	-2.08158	-0.884183
86054129	rs1358685	1.11417e-16	-1.10887	-1.09303	7.40011e-08	-1.45993	-1.15051
86054343	rs1358686	1.07271e-16	-1.14666	-1.09317	7.18004e-08	-1.49008	-1.15056
86055462	rs34121664	1.52748e-15	0.416193	-1.66822e-10	3.654e-07	-1.01353	-1.66822e-10
86055779	rs13362864	1.09909e-16	-1.12236	-1.09317	7.32043e-08	-1.47071	-1.15056
86056085	rs7458067	1.23536e-16	-0.953294	-1.14535	1.83579e-07	-0.983323	-0.718556
86057091	rs10246547	1.12786e-16	-1.09652	-1.09317	7.47326e-08	-1.45005	-1.15056
86057359	rs35344736	1.14196e-16	-1.0841	-1.09317	7.54805e-08	-1.44009	-1.15056
86057395	rs2215824	1.03291e-16	-1.58776	-0.689877	5.19412e-08	-2.08023	-0.884183
86057673	rs34326595	6.8695e-16	0.555327	-0.938245	1.02786e-07	-1.19384	-1.08804
86057725	rs13340491	4.73032e-17	-1.92243	-1.13618	4.0293e-08	-2.06087	-1.15748
86058029	rs10952880	1.02068e-16	-1.58776	-0.701787	5.14712e-08	-2.08023	-0.893274
86058387	rs10155879	1.15762e-16	-1.0716	-1.09204	7.62709e-08	-1.43006	-1.15018
86058760	rs10235845	4.56326e-17	-1.96103	-1.13353	3.97754e-08	-2.0735	-1.15778
86059647	rs79005239	1.35548e-16	-2.00586	-1.66822e-10	1.26899e-07	-2.07113	-1.66822e-10
86059778	rs10239986	1.12922e-16	-1.04588	-1.1426	1.70191e-07	-1.07465	-0.702955
86060456	rs76761784	4.33008e-17	-2.01019	-1.13682	3.94308e-08	-2.08259	-1.15739
86061575	rs118117208	1.94936e-16	-1.64251	-1.66822e-10	1.84618e-07	-1.69624	-1.66822e-10
86061998	rs1919887	6.86733e-17	-2.02984	-0.655977	1.2863e-07	-1.318	-0.739588
86062395	rs7795971	1.18605e-16	-1.0451	-1.09428	7.78561e-08	-1.40873	-1.15093
86062856	rs10255670	1.06472e-16	-1.14666	-1.10064	7.16303e-08	-1.49008	-1.15293
86063220	rs79336058	4.32886e-17	-2.00988	-1.13741	3.94356e-08	-2.08257	-1.15728
86063239	rs12670662	1.06472e-16	-1.10933	-1.13797	1.67319e-07	-1.12918	-0.665439
86063296	rs9649094	1.09205e-16	-1.12236	-1.09959	7.30539e-08	-1.47071	-1.15262
86064381	rs149557874	1.37893e-16	-0.831107	-1.1576	1.2067e-07	-0.991504	-1.12996
86064462	rs35634426	1.75846e-15	0.557014	-1.66822e-10	4.00926e-07	-0.920749	-1.66822e-10
86064977	rs55662368	1.07871e-16	-1.13455	-1.09969	7.23449e-08	-1.48043	-1.15265
86065086	rs6978758	6.91937e-17	-2.03774	-0.640535	1.28112e-07	-1.34886	-0.712767
86065090	rs13230895	8.86138e-17	-1.39406	-1.03683	4.65427e-08	-1.98422	-1.08993
86065287	rs6961270	8.86982e-17	-1.39406	-1.03588	4.67019e-08	-1.98422	-1.08652
86065385	rs2110390	1.18644e-16	-0.992892	-1.14616	1.75697e-07	-1.02239	-0.723377
86065860	rs28613319	4.34347e-16	-2.47813e-10	-0.841338	4.13518e-07	-2.47813e-10	-0.889825
86066182	rs4236503	9.12492e-17	-1.36825	-1.03333	4.70767e-08	-1.97431	-1.08844
86066506	rs117929214	1.28734e-16	-2.05743	-1.66822e-10	1.25441e-07	-2.08269	-1.66822e-10
86066602	rs2037876	9.2451e-17	-1.35517	-1.03333	4.73192e-08	-1.96917	-1.08844
86066709	rs2037877	6.71197e-17	-2.03769	-0.671009	1.23043e-07	-1.34869	-0.753301
86067427	rs7805535	6.46768e-17	-2.05112	-0.694654	1.13671e-07	-1.40639	-0.77483
86067827	rs6977691	1.18552e-16	-0.992892	-1.14694	1.74857e-07	-1.02239	-0.728172
86068047	rs6959901	1.18552e-16	-0.992892	-1.14694	1.74857e-07	-1.02239	-0.728172
86068249	rs78339217	1.31561e-16	-2.03571	-1.66822e-10	1.93266e-07	-1.65046	-1.66822e-10
86068412	rs35811683	8.84561e-14	4.47508	-1.66822e-10	4.22102e-07	-0.86928	-1.66822e-10
86068992	rs34049536	1.70287e-15	0.524889	-1.66822e-10	3.92484e-07	-0.942031	-1.66822e-10
86069022	rs2037878	7.09487e-16	0.594333	-0.94497	1.05554e-07	-1.17113	-1.08417
86069512	rs1406687	6.74544e-17	-2.0449	-0.65883	1.20743e-07	-1.37867	-0.742193
86069781	rs10239007	1.54319e-15	1.4161	-0.989678	1.19718e-07	-1.01406	-1.11533
86069911	rs62471715	1.67713e-15	0.509659	-1.66822e-10	3.88553e-07	-0.952097	-1.66822e-10
86069916	rs141997378	1.23437e-16	-0.953294	-1.14616	1.82697e-07	-0.983323	-0.723377
86070029	rs10271706	6.7005e-17	-2.04251	-0.667907	1.20972e-07	-1.36849	-0.750474
86070033	rs10257829	9.21959e-17	-1.36195	-1.02932	4.64464e-08	-1.9874	-1.08882
86070097	rs11764560	6.86692e-16	0.567636	-0.950931	1.04298e-07	-1.18668	-1.08059
86070282	rs142066143	1.85468e-16	-1.6923	-1.66822e-10	1.54422e-07	-1.87484	-1.66822e-10
86070502	rs112044562	1.22123e-16	-0.96657	-1.14358	1.8305e-07	-0.996422	-0.708348
86070587	rs6465069	6.51223e-17	-2.04701	-0.691902	1.16086e-07	-1.38787	-0.772327
86070764	rs6465070	6.66378e-17	-2.0449	-0.671009	1.19409e-07	-1.37867	-0.753301
86071399	rs1406688	1.3751e-15	1.29479	-0.98369	1.1168e-07	-1.08063	-1.11826
86071562	rs1406689	9.43683e-17	-1.32864	-1.03934	4.79012e-08	-1.95854	-1.08685
86071970	rs13245412	1.93857e-15	0.654528	-1.66822e-10	4.27851e-07	-0.855752	-1.66822e-10
86072265	rs78384787	1.14477e-16	-1.03187	-1.14293	1.76005e-07	-1.0525	-0.691514
86072295	rs1881816	4.42907e-17	-1.97362	-1.15079	3.99219e-08	-2.07675	-1.15085
86072337	rs1881817	1.56301e-16	-0.716231	-1.14716	5.92876e-08	-1.6784	-1.15372
86072448	rs1881818	6.54239e-17	-2.05125	-0.683042	1.14811e-07	-1.40698	-0.764264
86072778	rs6465071	6.60176e-17	-2.05702	-0.668235	1.13188e-07	-1.43471	-0.750772
86072784	rs6465072	6.61075e-17	-2.05876	-0.665135	1.12511e-07	-1.44353	-0.747945
86073150	rs7799754	9.34447e-17	-1.31519	-1.06262	4.97346e-08	-1.95304	-1.05478
86073389	rs10215687	6.60178e-17	-1.66166	-1.06359	8.7381e-08	-2.05348	-0.390767
86073398	rs13222899	1.79178e-15	0.575785	-1.66822e-10	3.86594e-07	-0.957151	-1.66822e-10
86073449	rs113970552	4.41214e-17	-2.01139	-1.11685	3.9522e-08	-2.07982	-1.15785
86074295	rs2110391	1.3488e-16	-1.11116	-0.89964	6.69491e-08	-1.6543	-1.0563
86074524	rs80045750	4.16771e-17	-2.05295	-1.13228	7.58608e-08	-1.98372	-0.601909
86074851	rs147593834	5.3663e-16	0.102901	-0.732774	1.28158e-06	1.08781	-0.846491
86075082	rs35709725	1.46026e-15	0.371189	-1.66822e-10	6.24032e-07	-0.478325	-1.66822e-10
86075190	rs11762479	4.13656e-17	-2.05807	-1.13466	7.57637e-08	-1.97371	-0.613194
86075302	rs75746069	5.26802e-15	1.65423	-1.66822e-10	4.332e-07	-0.843327	-1.66822e-10
86075414	rs11762542	1.30469e-15	0.25854	-1.66822e-10	2.36207e-07	-1.44982	-1.66822e-10
86075675	rs75710402	4.20259e-17	-2.05295	-1.12394	7.85792e-08	-1.98372	-0.566702
86075820	rs76488630	4.16771e-17	-2.05295	-1.13228	7.58608e-08	-1.98372	-0.601909
86075894	rs6974189	1.23591e-16	-1.09242	-1.00578	4.95852e-08	-2.00046	-1.01037
86075975	rs76989798	3.16538e-16	-2.47813e-10	-1.15774	3.24669e-07	-2.47813e-10	-1.13172
86076026	rs80154038	1.34247e-16	-2.0155	-1.66822e-10	2.27992e-07	-1.48522	-1.66822e-10
86076084	rs10274818	1.6637e-16	-1.19895	-0.602018	5.63859e-08	-2.05469	-0.82762
86076116	rs10245643	1.65605e-16	-1.19895	-0.606628	5.61861e-08	-2.05469	-0.831171
86076151	rs79177875	3.17934e-16	-2.47813e-10	-1.15334	3.1815e-07	-2.47813e-10	-1.15201
86076170	rs10245429	1.70488e-16	-1.18381	-0.592708	5.67495e-08	-2.05193	-0.82395
86076189	rs10261040	1.62329e-16	-0.920895	-0.904661	6.03818e-08	-1.73469	-1.07915
86076321	rs10245890	1.64922e-16	-1.19895	-0.61076	5.60077e-08	-2.05469	-0.83435
86076971	rs146873921	1.2897e-16	-2.0556	-1.66822e-10	1.31451e-07	-2.03589	-1.66822e-10
86077200	rs12704255	1.63137e-16	-1.21396	-0.606628	5.60385e-08	-2.05732	-0.831171
86077499	rs12334239	1.62464e-16	-1.21396	-0.61076	5.58606e-08	-2.05732	-0.83435
86078477	rs7781502	1.21775e-16	-1.12113	-0.99188	4.82833e-08	-2.00859	-1.02885
86079259	rs1534756	1.57719e-16	-1.24361	-0.61076	5.55891e-08	-2.06219	-0.83435
86079260	rs79768597	4.17642e-17	-2.06251	-1.12063	8.08507e-08	-1.96374	-0.558182
86079467	rs1534755	6.24649e-17	-2.08084	-0.699739	6.94348e-08	-1.77227	-0.901864
86079522	rs149576268	1.5997e-16	-1.84019	-1.66822e-10	1.27755e-07	-2.06441	-1.66822e-10
86079570	rs1534754	1.21216e-16	-1.09242	-1.02519	4.98834e-08	-2.00046	-1.00438
86079984	rs10277584	1.62464e-16	-1.21396	-0.61076	5.58606e-08	-2.05732	-0.83435
86080270	rs10232561	1.23115e-16	-1.11052	-0.991536	4.84121e-08	-2.00562	-1.02915
86080436	rs73200578	1.20723e-15	0.180905	-1.66822e-10	5.35431e-07	-0.631455	-1.66822e-10
86081043	rs35580930	6.28582e-17	-2.08255	-0.691753	6.99595e-08	-1.77072	-0.895886
86081342	rs34779347	1.1728e-15	0.151973	-1.66822e-10	5.2318e-07	-0.654602	-1.66822e-10
86081457	rs185945165	1.26899e-16	-2.07179	-1.66822e-10	1.25713e-07	-2.08053	-1.66822e-10
86081833	rs77279103	1.42889e-16	-1.95311	-1.66822e-10	1.53842e-07	-1.8786	-1.66822e-10
86081848	rs956030	4.17554e-17	-2.05225	-1.13111	7.6561e-08	-1.97994	-0.596495
86082177	rs76474758	5.30804e-17	-2.0517	-0.891675	9.00206e-08	-1.47469	-0.939802
86082556	rs10270887	1.60512e-16	-1.24361	-0.593205	5.63464e-08	-2.06219	-0.820818
86082599	rs78406563	5.31904e-17	-2.0517	-0.889604	9.01896e-08	-1.47469	-0.937927
86082720	rs35301325	4.87859e-17	-2.07919	-0.94855	4.28108e-08	-2.07171	-1.08602
86082816	rs34475039	4.87859e-17	-2.07919	-0.94855	4.28108e-08	-2.07171	-1.08602
86083190	rs56030889	9.13689e-16	-0.0976904	-1.66822e-10	4.29155e-07	-0.852709	-1.66822e-10
86083280	rs35116656	1.26032e-15	0.223942	-1.66822e-10	5.54226e-07	-0.596953	-1.66822e-10
86083395	rs66845392	4.88517e-17	-2.08003	-0.946356	4.29353e-08	-2.0701	-1.08474
86084360	rs12704257	1.59453e-16	-1.25911	-0.584321	5.60079e-08	-2.07509	-0.813946
86084369	rs1320790	4.11701e-17	-2.06636	-1.13111	8.18185e-08	-1.91353	-0.596495
86084378	rs12704258	1.60205e-16	-1.25911	-0.579617	5.62124e-08	-2.07509	-0.810301
86084943	rs35446938	1.22406e-15	0.194745	-1.66822e-10	5.414e-07	-0.620368	-1.66822e-10
86085024	rs6946717	1.58036e-16	-1.27274	-0.579617	5.66944e-08	-2.06655	-0.810301
86085263	rs6465073	6.58691e-17	-2.08205	-0.645462	7.368e-08	-1.75389	-0.860905
86085473	rs7798045	4.98619e-17	-2.08191	-0.924009	4.37535e-08	-2.06459	-1.07136
86085477	rs1406690	1.24517e-16	-1.10429	-0.986456	4.82849e-08	-2.00386	-1.03355
86085893	rs12540515	1.5821e-16	-1.2854	-0.565863	5.73656e-08	-2.06546	-0.799619
86085907	rs12537688	1.59656e-16	-1.2854	-0.556761	5.77737e-08	-2.06546	-0.792531
86088252	rs572046661	4.64874e-16	-2.47813e-10	-0.773414	5.60142e-07	-2.47813e-10	-0.586336
86089140	rs62470588	8.65571e-16	-0.151791	-1.66822e-10	4.11294e-07	-0.895217	-1.66822e-10
86089576	rs2110386	1.5578e-16	-1.28712	-0.579617	5.65819e-08	-2.06854	-0.810301
86090107	rs6963506	4.93707e-17	-2.08265	-0.933176	4.37052e-08	-2.06016	-1.0769
86090148	rs6963267	6.78374e-17	-2.08273	-0.615333	7.68371e-08	-1.73498	-0.837864
86090197	rs146973944	3.34048e-16	-2.47813e-10	-1.1039	3.38231e-07	-2.47813e-10	-1.0908
86090279	rs34996038	1.20723e-15	0.180905	-1.66822e-10	5.35431e-07	-0.631455	-1.66822e-10
86090511	rs79272192	3.26732e-16	-0.654162	-0.471879	1.40135e-07	-0.876272	-1.09565
86090736	rs1406686	1.99803e-16	-1.1182	-0.499649	6.14285e-08	-2.04893	-0.74772
86090739	rs1406685	1.63815e-16	-0.935297	-0.881146	5.86359e-08	-1.75173	-1.09145
86090773	rs75315611	5.65417e-17	-2.04303	-0.837168	9.81065e-08	-1.43825	-0.890226
86090906	rs1406684	1.3859e-16	-1.1229	-0.860759	5.46736e-08	-1.81224	-1.1009
86090985	rs76796258	3.32499e-16	-2.47813e-10	-1.10854	3.18989e-07	-2.47813e-10	-1.14937
86091068	rs35003358	7.15033e-17	-2.07481	-0.570624	7.5373e-08	-1.78876	-0.803321
86091235	rs10227095	4.94775e-17	-1.86618	-1.14748	7.76902e-08	-2.0356	-0.526203
86091507	rs10256662	1.28928e-16	-1.07204	-0.983887	4.93153e-08	-1.98057	-1.03572
86091542	rs62489164	1.86294e-16	-1.68786	-1.66822e-10	1.26335e-07	-2.07559	-1.66822e-10
86091724	rs10256922	6.07099e-17	-1.7132	-1.09587	1.56168e-07	-1.3699	-0.493698
86091837	rs77559130	5.66005e-17	-2.06123	-0.817927	9.02533e-08	-1.53928	-0.872624
86091911	rs952177	1.3032e-16	-1.07204	-0.973152	4.88881e-08	-1.98057	-1.04442
86092160	rs956229	1.41269e-16	-1.96451	-1.66822e-10	2.61657e-07	-1.34749	-1.66822e-10
86092227	rs4118319	4.79874e-17	-1.96622	-1.07802	8.15233e-08	-2.07577	-0.437863
86092259	rs2373221	1.33361e-16	-1.04897	-0.973152	4.92526e-08	-1.97314	-1.04442
86092334	rs10231314	1.41854e-16	-1.96038	-1.66822e-10	2.64353e-07	-1.33724	-1.66822e-10
86092405	rs28671224	4.67478e-17	-1.99905	-1.07136	8.41076e-08	-2.06429	-0.418141
86092551	rs62489165	8.89224e-16	-0.124831	-1.66822e-10	4.20091e-07	-0.874055	-1.66822e-10
86092788	rs189156484	1.77084e-16	-1.73856	-1.66822e-10	1.41753e-07	-1.96044	-1.66822e-10
86092926	rs10250585	1.41671e-16	-1.96167	-1.66822e-10	2.63511e-07	-1.34043	-1.66822e-10
86093352	rs78291089	1.38157e-16	-1.98679	-1.66822e-10	1.31696e-07	-2.03403	-1.66822e-10
86093414	rs10235600	1.41671e-16	-1.96167	-1.66822e-10	2.63511e-07	-1.34043	-1.66822e-10
86093744	rs10265248	1.41469e-16	-1.9631	-1.66822e-10	2.62581e-07	-1.34397	-1.66822e-10
86093843	rs76961734	6.55398e-16	0.593197	-1.02314	3.57489e-06	2.06673	-0.799569
86094206	rs59251779	1.41469e-16	-1.9631	-1.66822e-10	2.62581e-07	-1.34397	-1.66822e-10
86094282	rs62489166	8.65571e-16	-0.151791	-1.66822e-10	4.11294e-07	-0.895217	-1.66822e-10
86094401	rs61052994	1.4107e-16	-1.96592	-1.66822e-10	2.60738e-07	-1.35101	-1.66822e-10
86094453	rs116947392	2.50534e-16	-1.39159	-1.66822e-10	5.55014e-07	-0.595534	-1.66822e-10
86094473	rs117306481	2.6825e-16	-1.32326	-1.66822e-10	1.85441e-07	-1.69179	-1.66822e-10
86094579	rs79903283	1.79164e-16	-1.72688	-1.66822e-10	2.05561e-07	-1.58878	-1.66822e-10
86094788	rs7804039	5.02369e-17	-2.07211	-0.926318	4.36455e-08	-2.06566	-1.07276
86095053	rs7785342	1.36606e-16	-1.99808	-1.66822e-10	2.39659e-07	-1.43531	-1.66822e-10
86095073	rs12704260	1.18905e-15	0.165728	-1.66822e-10	5.28966e-07	-0.643602	-1.66822e-10
86095148	rs192939813	2.93575e-16	-1.23305	-1.66822e-10	1.92241e-07	-1.65578	-1.66822e-10
86095756	rs144424270	1.46552e-16	-1.9278	-1.66822e-10	1.25635e-07	-2.08114	-1.66822e-10
86095959	rs35533601	8.43772e-16	-0.177298	-1.66822e-10	4.03156e-07	-0.915203	-1.66822e-10
86096142	rs117284831	3.17676e-16	-2.47813e-10	-1.15415	3.17213e-07	-2.47813e-10	-1.15495
86096617	rs10214996	6.24922e-17	-1.69397	-1.08617	1.6542e-07	-1.34329	-0.46275
86096863	rs12531551	5.01216e-17	-2.07211	-0.928616	4.35848e-08	-2.06566	-1.07415
86097013	rs2056800	4.79117e-17	-1.98584	-1.05998	8.64172e-08	-2.0698	-0.385539
86097071	rs2056799	4.79117e-17	-1.98584	-1.05998	8.64172e-08	-2.0698	-0.385539
86097456	rs146159205	1.14587e-14	2.43133	-1.66822e-10	1.05709e-06	0.0487529	-1.66822e-10
86097504	rs77978747	3.5834e-16	-2.47813e-10	-1.0337	3.33217e-07	-2.47813e-10	-1.10573
86097900	rs6977399	4.9384e-17	-2.07362	-0.941934	4.33268e-08	-2.06363	-1.08212
86097920	rs79375055	4.41048e-17	-2.02956	-1.09906	8.81409e-08	-1.96349	-0.472103
86098189	rs145682644	2.27514e-15	-2.47813e-10	0.814618	3.68436e-07	-2.47813e-10	-1.00526
86098968	rs7778550	1.35666e-16	-2.00498	-1.66822e-10	2.35069e-07	-1.45465	-1.66822e-10
86099183	rs12668059	4.27527e-17	-2.04239	-1.11736	8.42485e-08	-1.94209	-0.538671
86099681	rs7779590	4.68747e-17	-2.07362	-0.994081	4.20704e-08	-2.06363	-1.11155
86100052	rs77481591	2.67549e-16	-1.32588	-1.66822e-10	4.75415e-07	-0.750339	-1.66822e-10
86100128	rs6950753	1.33008e-16	-2.02477	-1.66822e-10	2.21636e-07	-1.51349	-1.66822e-10
86100391	rs78794333	5.88245e-17	-2.07346	-0.76716	8.80569e-08	-1.61057	-0.825972
86100771	rs137949173	1.32027e-16	-2.03218	-1.66822e-10	2.17989e-07	-1.53008	-1.66822e-10
86100811	rs145977510	1.8117e-16	-1.71575	-1.66822e-10	1.5978e-07	-1.84073	-1.66822e-10
86101009	rs12537221	5.66477e-17	-1.82114	-1.05719	8.56576e-08	-2.08266	-0.381511
86101394	rs1919884	5.57595e-17	-1.82114	-1.07299	8.18828e-08	-2.08266	-0.42658
86101508	rs35775766	8.43772e-16	-0.177298	-1.66822e-10	4.03156e-07	-0.915203	-1.66822e-10
86101774	rs1919885	4.43212e-17	-1.99905	-1.12467	7.00359e-08	-2.06429	-0.601231
86101872	rs74521117	5.6936e-17	-2.07457	-0.798678	8.43667e-08	-1.61865	-0.860699
86101893	rs10250404	4.49671e-17	-1.99035	-1.1189	7.13873e-08	-2.06807	-0.578337
86102132	rs1406679	8.54585e-16	-0.164565	-1.66822e-10	4.07197e-07	-0.905231	-1.66822e-10
86102251	rs150902676	1.39726e-16	-1.9755	-1.66822e-10	3.27739e-07	-1.12231	-1.66822e-10
86102521	rs28716489	4.41458e-17	-1.99905	-1.12863	6.88823e-08	-2.06429	-0.617839
86102758	rs7795434	4.14115e-17	-2.07987	-1.11175	4.04553e-08	-2.05863	-1.1557
86102785	rs4143536	4.29803e-17	-2.00412	-1.15032	6.70096e-08	-2.00033	-0.709363
86102891	rs4143537	5.58607e-17	-1.76019	-1.13213	1.25066e-07	-1.45119	-0.634497
86102982	rs62489168	4.73309e-17	-2.06876	-0.989259	4.15476e-08	-2.06939	-1.11829
86103158	rs75603277	7.05732e-17	-1.82794	-0.830592	1.46253e-07	-1.03953	-0.88966
86103295	rs34720781	1.02745e-15	0.0196586	-1.66822e-10	4.24341e-07	-0.863989	-1.66822e-10
86103402	rs1358684	6.30126e-17	-1.63273	-1.13912	8.55353e-08	-1.68248	-0.78312
86103411	rs35610258	4.15348e-17	-2.06782	-1.12083	4.29532e-08	-1.9976	-1.15682
86103733	rs7800245	5.92909e-17	-1.68023	-1.15249	9.12867e-08	-1.68537	-0.71515
86103797	rs10808069	4.39534e-17	-1.97786	-1.1542	6.02302e-08	-2.08131	-0.73504
86103820	rs17256167	1.01404e-15	0.00652041	-1.66822e-10	4.2012e-07	-0.873987	-1.66822e-10
86103883	rs10808070	4.27642e-17	-2.0037	-1.15578	5.9464e-08	-2.07512	-0.754037
86104355	rs1320782	7.74447e-17	-1.46969	-1.09592	4.78724e-08	-1.88946	-1.15653
86104640	rs1320783	1.81308e-16	-1.71498	-1.66822e-10	1.25421e-07	-2.08285	-1.66822e-10
86104673	rs12113079	4.07456e-17	-2.06887	-1.13896	4.26338e-08	-2.00941	-1.15247
86104736	rs10952882	7.12457e-17	-1.54272	-1.10633	4.59421e-08	-1.92946	-1.15769
86104750	rs12111873	4.08777e-17	-2.06498	-1.13962	4.3018e-08	-2.0008	-1.15211
86104963	rs906416	4.20845e-17	-2.02043	-1.15507	5.78355e-08	-2.00629	-0.850635
86105305	rs11773060	7.55421e-17	-1.48198	-1.10851	4.74834e-08	-1.89633	-1.15782
86105944	rs28709459	1.38775e-16	-1.98233	-1.66822e-10	2.50022e-07	-1.39298	-1.66822e-10
86106490	rs7788537	5.16497e-17	-1.81595	-1.15474	6.17442e-08	-2.07423	-0.717299
86106885	rs1881812	7.45388e-17	-1.49535	-1.10851	4.71325e-08	-1.90375	-1.15782
86106895	rs62489247	1.51065e-15	0.405115	-1.66822e-10	5.71287e-07	-0.566635	-1.66822e-10
86107166	rs6465075	7.44588e-17	-1.49535	-1.10958	4.71304e-08	-1.90375	-1.15786
86107169	rs6959589	1.38007e-16	-1.98788	-1.66822e-10	2.46385e-07	-1.40763	-1.66822e-10
86107347	rs10952883	4.07694e-17	-2.06698	-1.14027	4.28467e-08	-2.00516	-1.15174
86107405	rs17160821	1.37061e-16	-1.99475	-1.66822e-10	2.41857e-07	-1.42618	-1.66822e-10
86107473	rs10952884	4.08513e-17	-2.06498	-1.14027	4.30341e-08	-2.0008	-1.15174
86107620	rs1395893	1.05146e-15	0.0427554	-1.66822e-10	4.76247e-07	-0.748589	-1.66822e-10
86107652	rs1395892	1.05878e-16	-1.33513	-0.917767	4.48422e-08	-2.0667	-1.04468
86107975	rs2110387	4.25059e-17	-2.00764	-1.1579	5.65001e-08	-2.07382	-0.806467
86108007	rs1507598	5.84327e-17	-1.69839	-1.14891	8.6673e-08	-1.70341	-0.748972
86108041	rs1507597	1.02878e-16	-1.34902	-0.932611	4.52297e-08	-2.06869	-1.03408
86108206	rs62489248	1.5324e-15	0.41941	-1.66822e-10	5.77701e-07	-0.555471	-1.66822e-10
86108239	rs75157057	4.26725e-17	-2.0037	-1.15793	5.62442e-08	-2.07512	-0.809706
86108274	rs2192391	4.06667e-17	-2.06887	-1.1409	4.26816e-08	-2.00941	-1.15135
86108670	rs6465076	4.11411e-17	-2.06698	-1.13119	4.26963e-08	-2.00516	-1.15525
86108742	rs6948038	4.07182e-17	-2.06698	-1.14152	4.28802e-08	-2.00516	-1.15096
86108996	rs12531285	4.05313e-17	-2.07037	-1.14273	4.23566e-08	-2.01827	-1.15013
86109072	rs1507596	4.05313e-17	-2.07037	-1.14273	4.23566e-08	-2.01827	-1.15013
86109263	rs111415973	1.76e-16	-1.7447	-1.66822e-10	5.66127e-07	-0.575708	-1.66822e-10
86109793	rs143850211	3.68955e-16	-2.47813e-10	-1.0045	3.70036e-07	-2.47813e-10	-1.00093
86110693	rs60010842	9.19794e-17	-1.86056	-0.533053	7.86754e-08	-1.93245	-0.616749
86110868	rs116891703	3.55912e-16	-1.12625	0.0857583	1.13804e-07	-1.3063	-0.873748
86111127	rs1881814	6.1344e-17	-1.65125	-1.14744	9.04637e-08	-1.95613	-0.453452
86111263	rs1881815	4.06689e-17	-2.06698	-1.14273	4.29157e-08	-2.00516	-1.15013
86111466	rs1507594	6.1344e-17	-1.65125	-1.14744	9.04637e-08	-1.95613	-0.453452
86111558	rs1507593	6.19655e-17	-1.64116	-1.14744	9.09616e-08	-1.95064	-0.453452
86111616	rs1507592	6.07359e-17	-1.66121	-1.14744	8.99789e-08	-1.9615	-0.453452
86111785	rs12531025	4.04136e-17	-2.07206	-1.14395	4.22302e-08	-2.02218	-1.14921
86111949	rs117361501	3.6409e-16	-2.47813e-10	-1.01778	3.85954e-07	-2.47813e-10	-0.958809
86112118	rs1919886	1.33607e-16	-2.02028	-1.66822e-10	1.55755e-07	-1.86624	-1.66822e-10
86112383	rs4727125	6.75361e-17	-1.55585	-1.14667	9.50999e-08	-1.91234	-0.447255
86112596	rs4727126	5.20995e-17	-1.80835	-1.15368	6.24273e-08	-2.07553	-0.704989
86113006	rs6953696	6.74842e-17	-1.55585	-1.14744	9.45124e-08	-1.91234	-0.453452
86113204	rs79106073	5.0339e-17	-1.84272	-1.15368	6.24964e-08	-2.07443	-0.704989
86114697	rs373425691	3.52362e-16	-2.47813e-10	-1.05052	3.62825e-07	-2.47813e-10	-1.02061
86115079	rs4728637	6.80435e-17	-1.54318	-1.15185	9.35076e-08	-1.88258	-0.493908
86115080	rs28607782	9.113e-17	-1.87726	-0.525631	7.69427e-08	-1.96162	-0.609841
86115361	rs6964845	7.0107e-17	-1.51331	-1.15185	9.178e-08	-1.90122	-0.493908
86115537	rs6965526	6.93076e-17	-1.52478	-1.15185	9.11898e-08	-1.90768	-0.493908
86115610	rs77446281	5.87657e-16	-0.532716	-0.00631991	2.25691e-07	-0.57852	-0.916839
86115689	rs1876429	1.07898e-16	-1.29541	-0.938583	4.62384e-08	-2.05113	-1.02959
86115922	rs1881819	5.02984e-17	-1.84407	-1.15314	6.30441e-08	-2.07109	-0.699605
86116114	rs1876428	4.08826e-17	-2.06486	-1.13962	4.23958e-08	-2.01537	-1.15211
86116647	rs12704264	4.34866e-17	-1.98635	-1.15638	8.70303e-08	-1.893	-0.555267
86116714	rs62489250	1.6517e-15	0.49438	-1.66822e-10	6.12623e-07	-0.496777	-1.66822e-10
86116967	rs79699883	3.234e-16	-2.47813e-10	-1.13629	3.29015e-07	-2.47813e-10	-1.11842
86117131	rs62489251	1.6517e-15	0.49438	-1.66822e-10	6.12623e-07	-0.496777	-1.66822e-10
86117588	rs35750021	1.67833e-15	0.510376	-1.66822e-10	6.20363e-07	-0.484223	-1.66822e-10
86117963	rs7785668	6.75427e-17	-1.55431	-1.14811	9.36952e-08	-1.91542	-0.459063
86118273	rs62489253	1.67833e-15	0.510376	-1.66822e-10	6.20363e-07	-0.484223	-1.66822e-10
86118757	rs10952885	6.19289e-17	-1.64037	-1.14883	8.8866e-08	-1.96219	-0.46521
86119012	rs139318784	3.17084e-16	-2.47813e-10	-1.15601	3.19317e-07	-2.47813e-10	-1.14834
86119219	rs35924267	4.08303e-17	-2.06486	-1.1409	4.2428e-08	-2.01537	-1.15135
86120164	rs10281570	1.44322e-16	-1.94314	-1.66822e-10	2.75612e-07	-1.29553	-1.66822e-10
86120515	rs57842583	9.21137e-17	-1.86551	-0.526641	7.94735e-08	-1.92832	-0.610781
86121316	rs1507591	4.05297e-17	-2.06807	-1.14507	4.24171e-08	-2.01869	-1.14829
86122054	rs6955892	4.05152e-17	-2.06843	-1.14507	4.23696e-08	-2.01981	-1.14829
86122163	rs6973581	4.04234e-17	-2.07023	-1.14554	4.22257e-08	-2.02363	-1.14787
86123294	rs17256962	1.95697e-15	0.66397	-1.66822e-10	7.00206e-07	-0.363152	-1.66822e-10
86123436	rs76797865	8.82084e-17	-1.90563	-0.529851	8.35122e-08	-1.87576	-0.613769
86123780	rs116933868	8.8492e-17	-1.90563	-0.526641	8.37621e-08	-1.87576	-0.610781
86123913	rs117234081	1.34247e-16	-2.0155	-1.66822e-10	2.27992e-07	-1.48522	-1.66822e-10
86124000	rs1320796	1.07225e-16	-1.30415	-0.936094	4.5745e-08	-2.06175	-1.02969
86124093	rs1320795	5.51908e-17	-1.88987	-1.01451	9.13717e-08	-1.44917	-0.950419
86124245	rs117269957	1.33478e-16	-2.02125	-1.66822e-10	2.24068e-07	-1.50258	-1.66822e-10
86124483	rs10255211	4.9433e-17	-2.03177	-0.982797	4.44829e-08	-2.02479	-1.09463
86124892	rs11771532	4.05245e-17	-2.0712	-1.14207	4.20387e-08	-2.02535	-1.15059
86125908	rs6948561	4.05745e-17	-2.0712	-1.14084	4.20051e-08	-2.02535	-1.15139
86126232	rs141832986	2.7351e-16	-1.30384	-1.66822e-10	1.64606e-07	-1.81097	-1.66822e-10
86126563	rs35358300	4.06002e-17	-2.0712	-1.14021	4.19891e-08	-2.02535	-1.15177
86126733	rs141767223	1.33478e-16	-2.02125	-1.66822e-10	2.24068e-07	-1.50258	-1.66822e-10
86126902	rs1320794	5.92777e-17	-1.86077	-0.972175	8.82532e-08	-1.43487	-0.999441
86126934	rs1320793	5.98282e-17	-1.85415	-0.969555	9.05581e-08	-1.40669	-1.00184
86126980	rs146231271	1.33605e-16	-2.02029	-1.66822e-10	2.24724e-07	-1.49966	-1.66822e-10
86127912	rs117840810	1.30254e-16	-2.04569	-1.66822e-10	2.0656e-07	-1.58394	-1.66822e-10
86127974	rs34493828	2.08471e-15	0.727207	-1.66822e-10	7.36188e-07	-0.313041	-1.66822e-10
86128058	rs7809760	1.23674e-16	-1.2236	-0.873928	4.45335e-08	-2.04808	-1.07021
86128795	rs55701323	8.52419e-17	-1.92263	-0.547056	8.25716e-08	-1.87109	-0.629775
86129138	rs62489258	4.06705e-17	-2.07281	-1.13686	4.17637e-08	-2.02899	-1.15351
86129171	rs117442648	1.29013e-16	-2.05527	-1.66822e-10	1.99065e-07	-1.6209	-1.66822e-10
86129499	rs114024289	1.28851e-16	-2.05652	-1.66822e-10	1.98041e-07	-1.62605	-1.66822e-10
86129956	rs1395891	1.24808e-16	-1.17336	-0.915042	4.5961e-08	-2.04188	-1.04486
86130354	rs35387704	4.09315e-17	-2.07909	-1.12419	4.06465e-08	-2.05246	-1.15715
86130370	rs13225273	2.05033e-15	0.710578	-1.66822e-10	7.2654e-07	-0.326233	-1.66822e-10
86130717	rs10258471	1.03604e-16	-1.35605	-0.918553	4.48144e-08	-2.06956	-1.04244
86131025	rs34571944	2.05033e-15	0.710578	-1.66822e-10	7.2654e-07	-0.326233	-1.66822e-10
86131037	rs117208818	3.20518e-16	-2.47813e-10	-1.14524	3.41272e-07	-2.47813e-10	-1.08185
86131344	rs140544770	3.19742e-16	-2.47813e-10	-1.14767	3.17315e-07	-2.47813e-10	-1.15463
86131747	rs116975282	3.22256e-16	-2.47813e-10	-1.13983	3.36146e-07	-2.47813e-10	-1.09698
86131829	rs2110388	5.92138e-17	-1.84107	-0.992956	9.31255e-08	-1.40152	-0.97906
86131832	rs118168114	1.3084e-16	-2.04121	-1.66822e-10	2.09912e-07	-1.56784	-1.66822e-10
86132019	rs35186609	4.05936e-17	-2.07401	-1.13756	4.10331e-08	-2.04696	-1.15319
86133846	rs68088273	2.81324e-15	1.02691	-1.66822e-10	1.06152e-06	0.0529315	-1.66822e-10
86133990	rs68106778	2.81324e-15	1.02691	-1.66822e-10	1.06152e-06	0.0529315	-1.66822e-10
86134026	rs10499898	2.81324e-15	1.02691	-1.66822e-10	1.06152e-06	0.0529315	-1.66822e-10
86134039	rs10258896	9.01044e-17	-1.90622	-0.507987	7.70811e-08	-1.95196	-0.617712
86134197	rs3897749	8.94014e-17	-1.91051	-0.511537	7.71195e-08	-1.94822	-0.620948
86134352	rs117380360	5.05658e-16	-0.689319	-1.66822e-10	4.78252e-07	-0.744389	-1.66822e-10
86135207	rs13229835	2.9774e-15	1.08362	-1.66822e-10	1.175e-06	0.154495	-1.66822e-10
86135707	rs17342208	8.68241e-17	-1.92671	-0.524587	7.73657e-08	-1.93315	-0.632836
86136595	rs116925778	1.27116e-16	-2.07008	-1.66822e-10	1.8575e-07	-1.69012	-1.66822e-10
86136856	rs3847028	5.71429e-17	-2.06706	-0.80257	5.95228e-08	-1.80179	-1.02638
86136880	rs34113827	2.90559e-15	1.05921	-1.66822e-10	1.09034e-06	0.0797146	-1.66822e-10
86136976	rs7350061	1.22449e-16	-1.09906	-1.00842	4.10762e-08	-2.08281	-1.11629
86137121	rs35269149	2.95788e-15	1.07705	-1.66822e-10	1.10659e-06	0.0945143	-1.66822e-10
86137490	rs6980352	3.9459e-17	-2.0829	-1.15702	5.43189e-08	-1.81526	-1.10439
86137507	rs3847029	1.27599e-16	-1.65771	-0.408581	3.96544e-08	-2.08204	-1.15228
86137803	rs79036139	1.23496e-16	-1.09056	-1.00842	4.10735e-08	-2.08287	-1.11629
86138050	rs116991625	1.38365e-16	-1.98528	-1.66822e-10	3.18136e-07	-1.15205	-1.66822e-10
86138484	rs10254168	8.71104e-17	-1.91051	-0.537497	7.5318e-08	-1.94822	-0.644586
86138540	rs7798268	3.94705e-17	-2.0817	-1.15793	5.18964e-08	-1.84718	-1.1181
86139148	rs76810171	8.37125e-17	-1.94372	-0.544074	7.4292e-08	-1.95596	-0.650566
86140991	rs7777081	1.66274e-16	-1.47861	-0.322928	4.08254e-08	-2.06182	-1.14341
86141176	rs62489732	1.29381e-16	-2.05242	-1.66822e-10	1.33687e-07	-2.01903	-1.66822e-10
86141339	rs10281861	1.31039e-16	-0.994328	-1.04536	4.38822e-08	-2.03793	-1.09508
86141375	rs10266392	1.68743e-16	-1.4694	-0.317405	4.0927e-08	-2.06007	-1.14267
86141817	rs57632298	8.3743e-17	-1.93716	-0.55027	7.4093e-08	-1.95301	-0.656198
86142336	rs7782602	5.87703e-17	-1.96303	-0.878511	7.14534e-08	-1.6123	-1.03318
86142609	rs55840137	1.18427e-16	-1.13559	-1.00529	4.10598e-08	-2.08236	-1.11714
86142678	rs12704265	3.06073e-15	1.11123	-1.66822e-10	1.13846e-06	0.122904	-1.66822e-10
86143354	rs6974160	5.61164e-17	-1.97521	-0.912539	7.01551e-08	-1.59646	-1.06736
86143431	rs13240516	4.74904e-17	-2.05424	-1.00041	7.38482e-08	-1.49043	-1.12209
86143487	rs140542796	8.94693e-16	-0.1187	-1.66822e-10	3.20336e-07	-1.14515	-1.66822e-10
86143699	rs74522582	3.75659e-16	-2.47813e-10	-0.9865	3.47565e-07	-2.47813e-10	-1.06358
86143775	rs62489733	3.32892e-16	-1.10736	-1.66822e-10	2.85106e-07	-1.26166	-1.66822e-10
86143811	rs74738781	1.20512e-16	-1.12138	-1.00206	4.09805e-08	-2.08264	-1.11879
86144698	rs3913932	4.76812e-17	-2.05927	-0.991369	7.18175e-08	-1.51418	-1.12621
86144874	rs149462326	1.26615e-16	-2.07403	-1.66822e-10	1.81432e-07	-1.71365	-1.66822e-10
86145395	rs78886893	8.20037e-17	-1.94212	-0.566297	7.56795e-08	-1.91727	-0.670751
86145444	rs67284424	3.11115e-15	1.12757	-1.66822e-10	1.15403e-06	0.136485	-1.66822e-10
86145487	rs3847030	1.2477e-16	-1.09262	-0.996085	4.08511e-08	-2.0829	-1.12169
86146068	rs117642814	8.2072e-17	-1.93824	-0.56934	7.51584e-08	-1.92142	-0.673512
86146388	rs117801943	2.02169e-16	-1.60608	-1.66822e-10	1.25788e-07	-2.07993	-1.66822e-10
86146521	rs3847031	1.65752e-16	-1.53086	-0.273829	4.07554e-08	-2.07061	-1.13632
86146600	rs3913931	3.96433e-17	-2.07856	-1.1567	4.97827e-08	-1.87653	-1.13033
86147749	rs3913930	5.64934e-17	-1.96852	-0.912539	6.9976e-08	-1.59901	-1.06736
86148005	rs3913929	5.65154e-17	-1.97396	-0.906704	7.10309e-08	-1.58761	-1.0638
86148073	rs35216429	3.11115e-15	1.12757	-1.66822e-10	1.15403e-06	0.136485	-1.66822e-10
86148120	rs3913928	1.49961e-16	-1.59974	-0.30507	4.02143e-08	-2.07933	-1.14097
86148664	rs149135146	1.28466e-16	-2.05952	-1.66822e-10	1.95532e-07	-1.6388	-1.66822e-10
86148706	rs10952886	1.5742e-16	-1.55119	-0.30507	4.04252e-08	-2.0741	-1.14097
86149153	rs13243098	3.11115e-15	1.12757	-1.66822e-10	1.15403e-06	0.136485	-1.66822e-10
86149884	rs77835766	1.22239e-15	-0.38162	0.575007	4.6348e-07	-0.291783	-0.483981
86149914	rs3847032	1.30415e-16	-1.00962	-1.03484	4.34231e-08	-2.041	-1.10254
86150075	rs3847033	1.38889e-16	-0.973303	-1.0082	4.1233e-08	-2.07968	-1.11561
86150986	rs4299935	6.07056e-17	-1.94624	-0.862901	6.9135e-08	-1.64216	-1.03631
86150994	rs4507686	3.984e-17	-2.07777	-1.15254	4.94971e-08	-1.87103	-1.14158
86151039	rs62489735	3.11115e-15	1.12757	-1.66822e-10	1.15403e-06	0.136485	-1.66822e-10
86151167	rs3857783	6.05918e-17	-1.95148	-0.859539	6.98248e-08	-1.63439	-1.03415
86151345	rs3953457	1.20256e-16	-1.08297	-1.04258	4.30752e-08	-2.05445	-1.09713
86151369	rs73206347	3.04922e-16	-1.19513	-1.66822e-10	5.6403e-07	-0.579419	-1.66822e-10
86151582	rs79509554	7.87316e-17	-1.94212	-0.607017	7.2939e-08	-1.91727	-0.707635
86151583	rs74507705	3.44117e-16	-1.0742	-1.66822e-10	1.35072e-07	-2.00872	-1.66822e-10
86151650	rs35302328	3.06073e-15	1.11123	-1.66822e-10	1.13846e-06	0.122904	-1.66822e-10
86152043	rs139935396	3.28188e-16	-2.47813e-10	-1.12159	3.45034e-07	-2.47813e-10	-1.07088
86152063	rs6973385	1.74847e-16	-1.50285	-0.24842	4.10278e-08	-2.06808	-1.1322
86152595	rs117897523	1.27326e-15	-0.594011	0.828164	3.15669e-07	-0.855475	-0.304358
86153068	rs4728639	1.22614e-16	-1.10705	-0.999085	4.0913e-08	-2.08282	-1.12025
86153225	rs4728640	1.27105e-16	-1.0248	-1.04536	4.36187e-08	-2.04396	-1.09508
86153299	rs10235200	1.27105e-16	-1.0248	-1.04536	4.36187e-08	-2.04396	-1.09508
86153518	rs116852965	1.78984e-16	-1.72789	-1.66822e-10	1.54287e-07	-1.87571	-1.66822e-10
86153565	rs55651531	7.81074e-17	-1.93201	-0.625083	7.10019e-08	-1.92787	-0.723954
86153787	rs56412335	3.06073e-15	1.11123	-1.66822e-10	1.13846e-06	0.122904	-1.66822e-10
86153946	rs137936673	3.8236e-16	-2.47813e-10	-0.968817	3.38011e-07	-2.47813e-10	-1.09145
86154092	rs112489605	6.01869e-17	-1.95148	-0.866244	6.95248e-08	-1.63439	-1.03845
86156060	rs4728641	1.27459e-16	-1.0248	-1.04258	4.35296e-08	-2.04396	-1.09713
86156126	rs7782483	1.35876e-16	-0.963412	-1.04003	4.39956e-08	-2.03148	-1.09896
86156212	rs10254887	1.27785e-16	-1.0248	-1.04003	4.345e-08	-2.04396	-1.09896
86156888	rs3857784	1.27785e-16	-1.0248	-1.04003	4.345e-08	-2.04396	-1.09896
86157080	rs35513073	5.65154e-17	-1.97396	-0.906704	7.10309e-08	-1.58761	-1.0638
86157557	rs117288841	1.29426e-16	-2.05207	-1.66822e-10	2.01629e-07	-1.6081	-1.66822e-10
86158314	rs118131940	7.53329e-17	-1.9244	-0.668861	6.7746e-08	-1.93539	-0.763371
86158390	rs13230501	3.06073e-15	1.11123	-1.66822e-10	1.13846e-06	0.122904	-1.66822e-10
86158416	rs79425492	1.2229e-16	-1.10705	-1.00173	4.09965e-08	-2.08282	-1.11822
86158441	rs77143324	1.25613e-16	-1.09262	-0.989351	4.07529e-08	-2.0829	-1.1241
86159110	rs117607984	4.32176e-16	-2.47813e-10	-0.846348	3.87328e-07	-2.47813e-10	-0.955254
86159451	rs3857785	1.3208e-16	-0.994328	-1.03745	4.36338e-08	-2.03793	-1.10076
86159469	rs3857786	1.28683e-16	-1.02039	-1.03745	4.34667e-08	-2.04177	-1.10076
86159624	rs144702461	2.43023e-16	-1.42202	-1.66822e-10	1.50737e-07	-1.89899	-1.66822e-10
86159684	rs7798640	5.49217e-17	-1.99067	-0.918606	7.2367e-08	-1.56175	-1.07103
86159741	rs3913927	1.3413e-16	-0.978925	-1.03745	4.37725e-08	-2.03476	-1.10076
86159833	rs2456846	1.3413e-16	-0.978925	-1.03745	4.37725e-08	-2.03476	-1.10076
86160025	rs1702535	1.39745e-16	-0.973303	-1.00206	4.11023e-08	-2.07968	-1.11879
86160651	rs34644551	3.11115e-15	1.12757	-1.66822e-10	1.15403e-06	0.136485	-1.66822e-10
86161321	rs79477396	7.3235e-17	-1.9244	-0.697105	6.60518e-08	-1.93539	-0.788696
86161433	rs4125386	5.49855e-17	-1.98951	-0.918606	7.30321e-08	-1.5526	-1.07103
86161514	rs2660969	1.38783e-16	-0.950076	-1.0322	4.41719e-08	-2.02215	-1.10428
86161561	rs2699438	1.36274e-16	-0.965681	-1.03484	4.40914e-08	-2.02573	-1.10254
86161596	rs143364328	3.77016e-16	-2.47813e-10	-0.982891	3.96041e-07	-2.47813e-10	-0.933008
86161807	rs62489740	3.26304e-15	1.17523	-1.66822e-10	1.25549e-06	0.220757	-1.66822e-10
86161885	rs138332549	5.07372e-16	-2.47813e-10	-0.685936	4.91601e-07	-2.47813e-10	-0.716859
86161940	rs114450775	1.30626e-16	-2.04284	-1.66822e-10	2.08699e-07	-1.57363	-1.66822e-10
86162152	rs34968725	3.11115e-15	1.12757	-1.66822e-10	1.15403e-06	0.136485	-1.66822e-10
86162207	rs2464044	1.56791e-16	-1.59276	-0.267512	4.04444e-08	-2.07927	-1.13533
86162505	rs73206356	3.32281e-15	1.19339	-1.66822e-10	1.27481e-06	0.236024	-1.66822e-10
86162629	rs189154648	1.39612e-16	-1.97631	-1.66822e-10	3.2694e-07	-1.12475	-1.66822e-10
86162746	rs2373311	1.37035e-16	-0.965681	-1.02926	4.39313e-08	-2.02573	-1.10617
86162999	rs2215820	1.54534e-16	-1.60094	-0.273829	4.0377e-08	-2.07994	-1.13632
86163680	rs76900848	1.79003e-16	-1.72778	-1.66822e-10	1.54274e-07	-1.8758	-1.66822e-10
86164295	rs66779053	3.20977e-15	1.15877	-1.66822e-10	1.23824e-06	0.206919	-1.66822e-10
86164394	rs4015920	1.45134e-16	-1.47751	-0.460012	1.25898e-07	-0.922903	-1.15615
86164459	rs56037081	3.26304e-15	1.17523	-1.66822e-10	1.25549e-06	0.220757	-1.66822e-10
86164614	rs80199248	6.82722e-17	-1.92803	-0.763648	6.24701e-08	-1.93185	-0.847989
86164822	rs2456847	1.23698e-16	-1.12308	-0.974257	4.04643e-08	-2.0829	-1.13121
86164830	rs4015921	3.95566e-17	-2.0829	-1.15455	5.31544e-08	-1.80679	-1.13453
86165101	rs2463401	1.48783e-16	-0.929202	-0.983491	4.08881e-08	-2.07638	-1.12731
86165255	rs62487260	3.26304e-15	1.17523	-1.66822e-10	1.25549e-06	0.220757	-1.66822e-10
86165304	rs781010	1.40705e-16	-1.63822	-0.330292	3.99967e-08	-2.08137	-1.14436
86165513	rs871611	1.22437e-16	-1.14348	-0.964111	4.03463e-08	-2.08215	-1.13487
86166059	rs80317988	6.64416e-17	-1.92803	-0.790827	6.09861e-08	-1.93185	-0.872031
86166392	rs781011	1.51607e-16	-1.61325	-0.280641	4.03157e-08	-2.08041	-1.13738
86166765	rs1948976	5.30756e-17	-1.98565	-0.957816	6.99034e-08	-1.57345	-1.09396
86166778	rs73206375	3.11115e-15	1.12757	-1.66822e-10	1.15403e-06	0.136485	-1.66822e-10
86166926	rs781013	1.50813e-16	-1.63155	-0.267588	4.03609e-08	-2.08133	-1.13534
86167118	rs781014	1.39255e-16	-1.66687	-0.312009	4.00445e-08	-2.0826	-1.14194
86167845	rs1828045	5.29298e-17	-1.9805	-0.965717	6.87936e-08	-1.58502	-1.09839
86168633	rs781015	1.42651e-16	-1.64172	-0.313056	3.99461e-08	-2.08217	-1.14482
86168781	rs7792508	4.98452e-17	-1.98565	-1.02061	6.7416e-08	-1.57345	-1.13019
86169761	rs1115207	1.24889e-16	-1.12391	-0.96385	4.03254e-08	-2.08275	-1.13479
86169809	rs1115206	3.95368e-17	-2.08278	-1.15516	5.30926e-08	-1.80619	-1.1363
86169964	rs62487316	3.11115e-15	1.12757	-1.66822e-10	1.15403e-06	0.136485	-1.66822e-10
86170533	rs781016	1.47117e-16	-1.60472	-0.319229	3.99584e-08	-2.08111	-1.14558
86171010	rs77780801	1.43854e-16	-1.94638	-1.66822e-10	1.36033e-07	-2.00163	-1.66822e-10
86171117	rs10260830	1.30732e-16	-2.04203	-1.66822e-10	2.09302e-07	-1.57075	-1.66822e-10
86171317	rs116930559	1.31755e-16	-2.03424	-1.66822e-10	2.1497e-07	-1.54403	-1.66822e-10
86171406	rs1201370	1.44295e-16	-1.61248	-0.330839	3.98858e-08	-2.08155	-1.14695
86171821	rs10278499	1.80055e-15	0.580666	-1.66822e-10	4.55584e-07	-0.792946	-1.66822e-10
86172122	rs10278854	1.30632e-16	-2.04279	-1.66822e-10	2.08736e-07	-1.57346	-1.66822e-10
86172552	rs10265487	1.30927e-16	-2.04054	-1.66822e-10	2.10403e-07	-1.5655	-1.66822e-10
86173176	rs1527769	3.06073e-15	1.11123	-1.66822e-10	1.13846e-06	0.122904	-1.66822e-10
86173228	rs1405879	5.04745e-17	-1.9992	-0.994507	7.1367e-08	-1.52858	-1.11811
86173461	rs13221496	3.11115e-15	1.12757	-1.66822e-10	1.15403e-06	0.136485	-1.66822e-10
86173582	rs79850525	1.26148e-16	-2.07773	-1.66822e-10	1.3417e-07	-2.01542	-1.66822e-10
86173593	rs17342836	3.16772e-15	1.14559	-1.66822e-10	1.17145e-06	0.151472	-1.66822e-10
86173914	rs17257981	1.80055e-15	0.580666	-1.66822e-10	4.55584e-07	-0.792946	-1.66822e-10
86173918	rs1187706	1.50729e-16	-1.5898	-0.309901	4.00683e-08	-2.08008	-1.14386
86174521	rs17342975	3.11115e-15	1.12757	-1.66822e-10	1.15403e-06	0.136485	-1.66822e-10
86174789	rs6975147	1.23273e-16	-1.13797	-0.962813	4.02739e-08	-2.08252	-1.1363
86174809	rs10261502	1.80055e-15	0.580666	-1.66822e-10	4.55584e-07	-0.792946	-1.66822e-10
86174921	rs1187707	1.51656e-16	-1.58984	-0.303725	4.01349e-08	-2.07923	-1.14305
86175213	rs6958193	1.34245e-16	-1.06497	-0.950544	4.01478e-08	-2.08287	-1.13909
86175293	rs28548774	1.27088e-16	-2.0703	-1.66822e-10	2.06108e-07	-1.58612	-1.66822e-10
86175410	rs138321100	1.44076e-16	-1.94484	-1.66822e-10	4.26107e-07	-0.859836	-1.66822e-10
86175426	rs1527770	1.2756e-16	-2.06659	-1.66822e-10	2.10694e-07	-1.56412	-1.66822e-10
86175529	rs36006761	3.00732e-15	1.09362	-1.66822e-10	1.12193e-06	0.108279	-1.66822e-10
86176187	rs117624472	3.05638e-15	1.10981	-1.66822e-10	1.13711e-06	0.121721	-1.66822e-10
86176490	rs13227151	3.05638e-15	1.10981	-1.66822e-10	1.13711e-06	0.121721	-1.66822e-10
86176640	rs1702559	1.20576e-16	-1.16458	-0.958323	4.02403e-08	-2.0818	-1.13786
86176936	rs1702558	4.84301e-17	-2.05786	-0.9772	6.89111e-08	-1.54961	-1.1321
86177189	rs13243413	3.05638e-15	1.10981	-1.66822e-10	1.13711e-06	0.121721	-1.66822e-10
86177329	rs34719796	3.00732e-15	1.09362	-1.66822e-10	1.12193e-06	0.108279	-1.66822e-10
86177415	rs117280785	3.26141e-16	-2.47813e-10	-1.12785	3.61256e-07	-2.47813e-10	-1.02494
86177720	rs34942868	3.05638e-15	1.10981	-1.66822e-10	1.13711e-06	0.121721	-1.66822e-10
86177823	rs28890180	1.32432e-16	-2.02911	-1.66822e-10	2.18605e-07	-1.52726	-1.66822e-10
86178106	rs148775650	4.74755e-16	-0.752381	-1.66822e-10	2.85791e-07	-1.25927	-1.66822e-10
86178373	rs80096139	1.80055e-15	0.580666	-1.66822e-10	4.55584e-07	-0.792946	-1.66822e-10
86178396	rs4565396	3.05638e-15	1.10981	-1.66822e-10	1.13711e-06	0.121721	-1.66822e-10
86178729	rs145069804	4.6794e-16	-2.47813e-10	-0.766839	3.88924e-07	-2.47813e-10	-0.951144
86179023	rs117556210	3.05638e-15	1.10981	-1.66822e-10	1.13711e-06	0.121721	-1.66822e-10
86179045	rs138776698	1.30759e-16	-2.04182	-1.66822e-10	2.09457e-07	-1.57001	-1.66822e-10
86179351	rs10272432	1.28533e-16	-2.059	-1.66822e-10	2.19179e-07	-1.52464	-1.66822e-10
86179380	rs1307291	1.39092e-16	-1.65053	-0.32952	3.98483e-08	-2.08265	-1.1468
86179439	rs10256853	1.33697e-16	-2.0196	-1.66822e-10	2.55758e-07	-1.3703	-1.66822e-10
86179521	rs79669162	1.34015e-16	-1.06663	-0.950601	4.01583e-08	-2.08262	-1.13907
86179920	rs34559858	5.49849e-17	-1.96884	-0.939285	6.52869e-08	-1.64877	-1.08696
86179923	rs13227486	3.11141e-15	1.12765	-1.66822e-10	1.15411e-06	0.136554	-1.66822e-10
86180032	rs1307293	1.40122e-16	-1.64315	-0.32952	3.98567e-08	-2.08244	-1.1468
86181223	rs535896851	4.24227e-16	-2.47813e-10	-0.864911	4.42022e-07	-2.47813e-10	-0.823168
86182187	rs541549927	4.28146e-16	-2.47813e-10	-0.855715	5.30103e-07	-2.47813e-10	-0.641456
86183189	rs1084099	1.4479e-16	-1.64315	-0.296748	3.99584e-08	-2.08244	-1.14425
86183212	rs36200382	3.16242e-15	1.14391	-1.66822e-10	1.16982e-06	0.15008	-1.66822e-10
86183215	rs36198889	5.54514e-17	-1.96499	-0.934684	6.73101e-08	-1.61184	-1.09337
86183228	rs150532218	5.04043e-16	-2.47813e-10	-0.692519	4.87056e-07	-2.47813e-10	-0.726148
86183616	rs76090198	1.22621e-16	-1.17304	-0.933036	3.99475e-08	-2.08122	-1.14574
86183751	rs146157958	1.34506e-16	-2.01357	-1.66822e-10	2.293e-07	-1.4795	-1.66822e-10
86183972	rs78215804	4.04465e-17	-2.08272	-1.13248	5.17801e-08	-1.8117	-1.15582
86184262	rs71562725	3.21965e-15	1.16185	-1.66822e-10	1.18741e-06	0.165004	-1.66822e-10
86184322	rs781029	1.21233e-16	-1.18768	-0.929783	3.99455e-08	-2.08052	-1.14649
86184512	rs142884573	9.43627e-16	-2.47813e-10	-0.0654491	3.16542e-07	-2.47813e-10	-1.15707
86184540	rs13243409	3.16242e-15	1.14391	-1.66822e-10	1.16982e-06	0.15008	-1.66822e-10
86185407	rs809088	1.21207e-16	-1.18768	-0.929994	3.99625e-08	-2.08052	-1.14606
86185640	rs35582224	3.11847e-15	1.12992	-1.66822e-10	1.08616e-06	0.0758729	-1.66822e-10
86186074	rs142182168	3.21149e-16	-2.47813e-10	-1.14328	3.48672e-07	-2.47813e-10	-1.0604
86186181	rs145911327	4.3276e-16	-2.47813e-10	-0.844997	3.82043e-07	-2.47813e-10	-0.968994
86186375	rs2174812	5.32666e-17	-2.0317	-0.908175	7.52805e-08	-1.44278	-1.15052
86186533	rs781028	1.39914e-16	-1.68785	-0.286302	4.00954e-08	-2.08196	-1.14131
86186619	rs61329447	6.14891e-17	-1.92261	-0.873711	5.61715e-08	-1.95076	-0.93536
86186706	rs1605469	5.19782e-17	-2.002	-0.96236	7.1325e-08	-1.55518	-1.0921
86187289	rs1084097	1.497e-16	-1.6207	-0.285852	4.00979e-08	-2.08196	-1.14125
86188268	rs34075011	5.09353e-17	-2.05345	-0.931177	1.23098e-07	-1.02706	-1.07448
86188408	rs12531481	9.74288e-17	-1.35248	-0.983579	4.17593e-08	-2.05791	-1.1247
86189269	rs11772473	5.57502e-17	-1.97125	-0.923046	1.30099e-07	-0.901571	-1.14466
86190154	rs13233057	2.91501e-15	1.06245	-1.66822e-10	1.02778e-06	0.0206336	-1.66822e-10
86190346	rs13245842	5.02703e-17	-2.05554	-0.942223	1.16213e-07	-1.07798	-1.08113
86190988	rs186854998	7.07295e-16	-2.47813e-10	-0.353732	9.39893e-07	-2.47813e-10	-0.0687604
86191088	rs7455833	1.49084e-16	-1.91067	-1.66822e-10	3.6409e-07	-1.01712	-1.66822e-10
86191609	rs1527767	6.35016e-17	-1.82884	-0.935274	1.93433e-07	-0.506601	-1.14299
86191809	rs138594425	4.89041e-16	-2.47813e-10	-0.722734	5.94651e-07	-2.47813e-10	-0.526552
86192015	rs145340245	2.72373e-16	-1.30801	-1.66822e-10	1.25865e-07	-2.07932	-1.66822e-10
86192385	rs17160879	9.60039e-17	-1.55729	-0.793505	4.76228e-08	-1.89635	-1.15487
86192639	rs13227023	1.35943e-15	0.299643	-1.66822e-10	4.65575e-07	-0.771253	-1.66822e-10
86192677	rs6973215	7.10779e-17	-1.88616	-0.765239	1.20366e-07	-1.07371	-1.05028
86192702	rs35383040	1.95877e-15	0.664892	-1.66822e-10	6.3817e-07	-0.455922	-1.66822e-10
86192721	rs148155560	2.80935e-16	-1.27706	-1.66822e-10	3.22098e-07	-1.13967	-1.66822e-10
86194300	rs1507587	1.10941e-15	0.865532	-0.769129	8.78883e-08	-1.40974	-1.02872
86195134	rs74350173	1.74561e-16	-1.75291	-1.66822e-10	2.25487e-07	-1.49627	-1.66822e-10
86195178	rs11975126	2.7609e-16	-0.150835	-1.14362	8.58644e-08	-1.91273	-0.549025
86195992	rs189887274	1.83249e-16	-0.60403	-1.10031	1.42301e-06	1.49466	-1.14866
86196585	rs1828043	1.09917e-15	0.810645	-0.723511	8.72472e-08	-1.44389	-1.00189
86196854	rs6465080	2.58316e-16	-0.216842	-1.14415	8.35802e-08	-1.93192	-0.556801
86197516	rs150442893	3.42453e-16	-2.47813e-10	-1.07905	3.20354e-07	-2.47813e-10	-1.1451
86197610	rs73394550	1.09127e-15	0.794755	-0.714838	8.7052e-08	-1.45135	-0.996676
86198105	rs7808130	1.10939e-15	0.810645	-0.714256	8.77343e-08	-1.44389	-0.996325
86198536	rs62488388	6.27309e-16	-0.473741	-1.66822e-10	3.35917e-07	-1.09766	-1.66822e-10
86198685	rs148523901	3.42259e-16	-0.764897	-0.314716	1.01731e-07	-1.80338	-0.488813
86199062	rs139565140	1.7769e-16	-1.73514	-1.66822e-10	2.76867e-07	-1.29099	-1.66822e-10
86199080	rs13247133	1.67836e-10	13.1104	-1.08708	1.63884e-07	-1.10281	-0.712563
86199643	rs56244296	1.20749e-15	0.915355	-0.734235	9.1108e-08	-1.39419	-1.00829
86200239	rs58456452	8.92123e-16	0.595691	-0.717268	7.93351e-08	-1.54271	-0.998141
86200398	rs141032089	1.60111e-16	-1.83931	-1.66822e-10	2.00512e-07	-1.61365	-1.66822e-10
86200578	rs146910099	1.10675e-15	0.827729	-0.733723	8.53701e-08	-1.45954	-1.00799
86200765	rs139312703	3.20146e-16	-2.47813e-10	-1.1464	3.17476e-07	-2.47813e-10	-1.15412
86201195	rs1092367	2.41679e-16	-0.286526	-1.14104	8.53847e-08	-1.93454	-0.532822
86201275	rs6954741	2.37371e-16	-0.305472	-1.14009	8.54143e-08	-1.93995	-0.527066
86201276	rs1091838	1.86939e-16	-1.6844	-1.66822e-10	1.25656e-07	-2.08098	-1.66822e-10
86201677	rs188810209	2.05173e-16	-1.59133	-1.66822e-10	2.96671e-07	-1.2219	-1.66822e-10
86201832	rs10248985	1.63755e-16	-1.52189	-0.294922	7.858e-08	-1.87644	-0.673971
86202066	rs13244148	1.16404e-14	3.56052	-1.11347	7.57991e-08	-2.03847	-0.547968
86202462	rs781017	2.41269e-16	-0.286526	-1.14274	8.44865e-08	-1.93454	-0.543396
86202510	rs144146976	3.33909e-16	-2.47813e-10	-1.10431	3.40275e-07	-2.47813e-10	-1.08477
86202665	rs13244782	2.9546e-10	13.637	-1.04815	1.29012e-07	-1.2397	-0.814925
86203332	rs75844467	1.35999e-16	-2.00253	-1.66822e-10	3.98058e-07	-0.927929	-1.66822e-10
86203452	rs78732296	3.26278e-16	-2.47813e-10	-1.12743	3.6998e-07	-2.47813e-10	-1.00108
86205137	rs1507589	9.94541e-16	0.728092	-0.740991	8.3085e-08	-1.48237	-1.0123
86205299	rs1507590	1.15384e-15	0.899059	-0.763387	8.88663e-08	-1.40199	-1.02541
86205654	rs79048618	1.74145e-16	-1.75529	-1.66822e-10	2.68532e-07	-1.32156	-1.66822e-10
86205878	rs1527768	9.84967e-17	-1.16828	-1.15688	4.11743e-08	-2.08116	-1.11555
86206830	rs12704267	1.73085e-10	13.1189	-1.06477	1.47422e-07	-1.15806	-0.763165
86206852	rs118169398	5.26689e-16	-2.47813e-10	-0.64857	5.05921e-07	-2.47813e-10	-0.688147
86207250	rs73394559	1.07033e-15	0.828974	-0.768428	8.5708e-08	-1.43526	-1.02832
86207393	rs75796009	3.16827e-16	-2.47813e-10	-1.15682	3.27497e-07	-2.47813e-10	-1.12305
86207449	rs75811517	5.0983e-16	-0.681103	-1.66822e-10	1.60557e-07	-1.83588	-1.66822e-10
86208124	rs10252502	1.00361e-16	-1.1489	-1.1575	4.13703e-08	-2.07689	-1.11507
86208166	rs77408902	9.61286e-16	0.710583	-0.757492	8.16222e-08	-1.49045	-1.02198
86208231	rs73394565	1.09715e-15	0.882017	-0.796729	8.56004e-08	-1.41012	-1.05472
86208383	rs79278367	1.49351e-15	-1.56209	1.95579	2.18057e-07	-1.27897	-0.250799
86208439	rs6963693	9.60963e-17	-1.19298	-1.15685	4.11618e-08	-2.07919	-1.11782
86208757	rs111474016	1.18829e-15	0.933515	-0.768428	9.00834e-08	-1.38547	-1.02832
86209079	rs192740349	6.01403e-16	-0.515916	-1.66822e-10	1.90028e-07	-1.66735	-1.66822e-10
86209670	rs143211891	1.57048e-16	-1.85863	-1.66822e-10	2.15696e-07	-1.54066	-1.66822e-10
86209714	rs1810043	6.98695e-15	3.05206	-1.11544	7.57745e-08	-2.03687	-0.549899
86209976	rs906414	7.241e-15	3.08544	-1.1131	7.66883e-08	-2.03366	-0.541119
86210059	rs906415	6.72779e-15	3.01548	-1.11665	7.51707e-08	-2.04027	-0.554494
86210161	rs4521691	7.208e-15	3.08544	-1.11767	7.62069e-08	-2.03366	-0.547416
86210163	rs13227618	7.23291e-15	3.08544	-1.11422	7.63695e-08	-2.03366	-0.545286
86210485	rs12704271	6.99552e-15	3.05206	-1.11422	7.61248e-08	-2.03687	-0.545286
86210757	rs13228281	6.71269e-15	3.01548	-1.1189	7.45209e-08	-2.04027	-0.563175
86210859	rs34195366	7.22405e-15	3.08544	-1.11544	7.6018e-08	-2.03366	-0.549899
86211052	rs6961472	2.21704e-16	-0.372254	-1.14158	8.13504e-08	-1.97533	-0.540429
86211152	rs35252253	6.76053e-15	3.02033	-1.11665	7.55267e-08	-2.03555	-0.554494
86211183	rs34203719	6.95479e-15	3.05206	-1.12006	7.44362e-08	-2.03687	-0.567718
86211626	rs61225701	6.72058e-15	3.01548	-1.11773	7.48616e-08	-2.04027	-0.558614
86211783	rs138623399	1.44291e-15	-2.47813e-10	0.359239	1.98773e-06	-2.47813e-10	0.680222
86211849	rs58667406	6.49508e-15	2.98232	-1.1187	7.4356e-08	-2.04325	-0.562408
86212214	rs13222610	6.73741e-15	3.01548	-1.11522	7.55797e-08	-2.04027	-0.549068
86212328	rs13235461	5.68939e-15	2.8475	-1.11632	7.42138e-08	-2.05435	-0.553224
86212339	rs13235464	5.51966e-15	2.81488	-1.11399	7.46873e-08	-2.05679	-0.544432
86213615	rs6972995	6.27015e-15	2.94928	-1.1209	7.35034e-08	-2.04613	-0.571066
86213851	rs4464886	6.04738e-15	2.91634	-1.12413	7.23471e-08	-2.04889	-0.584156
86213967	rs4286871	9.27979e-16	0.710407	-0.792579	7.99908e-08	-1.49053	-1.04209
86214054	rs4380865	6.24316e-15	2.94928	-1.12522	7.22234e-08	-2.04613	-0.588635
86214131	rs145713485	1.25911e-16	-2.07961	-1.66822e-10	1.28247e-07	-2.06057	-1.66822e-10
86214144	rs138282978	1.58871e-16	-1.84709	-1.66822e-10	1.6828e-07	-1.7889	-1.66822e-10
86214232	rs4620211	6.03444e-15	2.91634	-1.12628	7.17033e-08	-2.04889	-0.593095
86214955	rs12674263	6.02813e-15	2.91634	-1.12732	7.13854e-08	-2.04889	-0.597538
86215193	rs147171301	1.01827e-15	0.813456	-0.802775	8.34427e-08	-1.44257	-1.0478
86215582	rs6465081	6.01647e-15	2.91634	-1.12926	7.07889e-08	-2.04889	-0.605929
86215677	rs75593601	6.50825e-15	2.98232	-1.11668	7.45538e-08	-2.04325	-0.559752
86215703	rs146869448	1.95315e-16	-1.64056	-1.66822e-10	2.77839e-07	-1.28748	-1.66822e-10
86216265	rs6960188	1.00483e-16	-1.1474	-1.15779	4.21975e-08	-2.07677	-1.0954
86216511	rs146770994	1.30708e-16	-2.04222	-1.66822e-10	2.16453e-07	-1.53715	-1.66822e-10
86217880	rs112472436	6.62545e-15	3.01548	-1.13198	7.05378e-08	-2.04027	-0.618106
86217978	rs117414022	1.58946e-16	-1.84662	-1.66822e-10	1.25415e-07	-2.0829	-1.66822e-10
86218681	rs113061072	1.67779e-16	-1.79253	-1.66822e-10	1.67192e-07	-1.79539	-1.66822e-10
86218706	rs2204636	8.25648e-16	0.643938	-0.842949	7.5786e-08	-1.52092	-1.06569
86218875	rs73208336	3.05658e-16	-1.19271	-1.66822e-10	5.35224e-07	-0.631842	-1.66822e-10
86219536	rs146395947	1.26634e-16	-2.07388	-1.66822e-10	1.26992e-07	-2.0704	-1.66822e-10
86219732	rs73208339	2.25031e-16	-0.996703	-0.502238	9.64933e-08	-1.65022	-0.694828
86220055	rs701328	2.24598e-16	-0.352074	-1.14879	7.81259e-08	-1.97023	-0.585978
86220144	rs971161	6.35999e-15	2.98232	-1.13972	6.77235e-08	-2.04325	-0.65584
86221273	rs146973651	1.12903e-15	-2.47813e-10	0.113932	1.32345e-06	-2.47813e-10	0.273472
86221599	rs10464569	6.3813e-15	2.98232	-1.13638	6.88821e-08	-2.04325	-0.638877
86222259	rs1507599	8.83805e-17	-1.27846	-1.15507	4.29411e-08	-2.08189	-1.0728
86222547	rs13226602	5.12971e-15	2.75949	-1.13187	6.76668e-08	-2.08234	-0.617594
86222572	rs13226513	4.94847e-15	2.72715	-1.13549	6.65082e-08	-2.08263	-0.634569
86222651	rs34536358	2.09644e-10	12.2457	-1.66822e-10	6.11667e-07	-0.498338	-1.66822e-10
86223282	rs1911610	5.12049e-15	2.75949	-1.13367	6.71072e-08	-2.08234	-0.625899
86223562	rs74480409	1.30333e-16	-2.04509	-1.66822e-10	3.1057e-07	-1.17612	-1.66822e-10
86223764	rs12671800	4.92861e-15	2.72467	-1.13704	6.63922e-08	-2.08217	-0.636776
86224048	rs112653143	1.30705e-15	1.11129	-0.850946	8.81218e-08	-1.36196	-1.07385
86224157	rs13233922	9.21266e-15	3.3235	-1.11034	7.70112e-08	-2.07033	-0.500248
86224458	rs12704276	1.06587e-14	3.44155	-1.0826	8.34115e-08	-2.0546	-0.436141
86224933	rs36006360	4.40038e-10	14.0551	-1.06788	1.38014e-07	-1.28328	-0.703893
86225734	rs190623319	3.16778e-16	-2.47813e-10	-1.15698	3.1966e-07	-2.47813e-10	-1.14727
86225787	rs181840273	3.19238e-16	-2.47813e-10	-1.14924	3.25062e-07	-2.47813e-10	-1.13051
86226285	rs781007	2.01236e-16	-0.469256	-1.14145	1.00102e-07	-1.7835	-0.524837
86226398	rs781008	1.00886e-14	3.43806	-1.13408	7.00337e-08	-2.06603	-0.599522
86226828	rs781009	1.01265e-14	3.43806	-1.13033	7.1279e-08	-2.06603	-0.581898
86227441	rs12668991	9.75327e-15	3.40425	-1.13407	6.9909e-08	-2.06785	-0.599484
86227511	rs12669009	9.76238e-15	3.40425	-1.13314	7.02231e-08	-2.06785	-0.595002
86227662	rs12704277	9.02102e-15	3.33433	-1.1422	6.7015e-08	-2.0676	-0.642012
86227857	rs1605468	1.99435e-16	-0.473374	-1.14632	9.17828e-08	-1.82225	-0.572852
86227948	rs2463404	1.09305e-14	3.51632	-1.13219	7.04178e-08	-2.06957	-0.590508
86228174	rs142145395	3.58809e-16	-1.03239	-1.66822e-10	7.39154e-07	-0.309021	-1.66822e-10
86228371	rs117707977	2.23369e-15	0.796231	-1.66822e-10	5.40872e-07	-0.621344	-1.66822e-10
86228865	rs1727808	1.07999e-14	3.47968	-1.10757	7.7172e-08	-2.0713	-0.497187
86228915	rs1091573	1.12029e-14	3.51632	-1.10757	7.73057e-08	-2.06957	-0.497187
86229005	rs1092680	1.07999e-14	3.47968	-1.10757	7.7172e-08	-2.0713	-0.497187
86229128	rs79682016	1.51343e-15	1.21038	-0.803425	9.68585e-08	-1.29569	-1.04559
86229602	rs2102384	1.48759e-15	1.19316	-0.803425	9.60476e-08	-1.30409	-1.04559
86230375	rs10241183	8.39547e-17	-1.33292	-1.15198	5.37747e-08	-1.83953	-1.09019
86230839	rs1084096	2.24799e-16	-0.378023	-1.12195	1.08651e-07	-1.78306	-0.443331
86231685	rs13241246	1.08557e-14	3.44539	-1.06813	7.97205e-08	-2.07282	-0.463182
86232070	rs12704278	1.0807e-14	3.44539	-1.07262	8.10785e-08	-2.07282	-0.446291
86232583	rs13244678	4.57599e-10	14.1536	-1.12728	1.5803e-07	-1.31584	-0.535904
86233821	rs781023	1.20722e-14	3.5494	-1.06592	8.11086e-08	-2.06791	-0.450825
86234000	rs62488405	8.48522e-17	-1.3192	-1.15507	5.03745e-08	-1.84725	-1.14779
86234246	rs781025	2.36585e-16	-0.338302	-1.11057	1.03226e-07	-1.76627	-0.511335
86234293	rs138568316	3.54939e-16	-2.47813e-10	-1.04323	4.18841e-07	-2.47813e-10	-0.877036
86234727	rs2204638	8.36727e-17	-1.33292	-1.15534	5.07918e-08	-1.83953	-1.14726
86234920	rs781026	1.21609e-14	3.5494	-1.0586	8.27507e-08	-2.06791	-0.430782
86235470	rs117679226	4.18377e-16	-2.47813e-10	-0.878797	4.82845e-07	-2.47813e-10	-0.734832
86235641	rs6976533	1.10953e-14	3.47999	-1.08089	8.4295e-08	-2.07129	-0.408915
86235658	rs6976299	1.1323e-14	3.47999	-1.06058	8.20307e-08	-2.07129	-0.436144
86236200	rs781020	1.22056e-14	3.5494	-1.05493	8.3572e-08	-2.06791	-0.420906
86236593	rs781019	1.22056e-14	3.5494	-1.05493	8.3572e-08	-2.06791	-0.420906
86237581	rs1405876	7.94999e-17	-1.38526	-1.15416	5.22907e-08	-1.80823	-1.14948
86237885	rs13246651	1.13868e-14	3.47999	-1.05496	8.32831e-08	-2.07129	-0.420992
86238045	rs13246712	1.14153e-14	3.47999	-1.05246	8.38393e-08	-2.07129	-0.414336
86238294	rs12704279	4.52621e-10	14.1536	-1.13821	1.69079e-07	-1.31584	-0.468322
86238621	rs1358395	1.10055e-14	3.44769	-1.05672	8.29472e-08	-2.07061	-0.425712
86238753	rs1358396	4.46648e-15	2.54922	-1.06005	8.58022e-08	-2.04546	-0.417022
86238901	rs76479445	2.78337e-16	-1.28635	-1.66822e-10	7.16088e-07	-0.340724	-1.66822e-10
86239031	rs58882293	7.83147e-17	-1.39837	-1.15607	5.2933e-08	-1.7999	-1.1456
86239259	rs12670682	1.17889e-14	3.5147	-1.05496	8.34195e-08	-2.06965	-0.420992
86240111	rs146697185	2.74905e-16	-1.29875	-1.66822e-10	1.25448e-07	-2.08264	-1.66822e-10
86240398	rs73208366	2.37451e-16	-1.44522	-1.66822e-10	3.85479e-07	-0.960039	-1.66822e-10
86240691	rs13228078	2.08037e-10	13.3474	-1.10931	1.26615e-07	-1.48305	-0.590327
86241350	rs13231757	2.07346e-10	13.3474	-1.11263	1.27472e-07	-1.48305	-0.583585
86241388	rs12704280	7.09787e-15	3.02505	-1.07268	7.97728e-08	-2.08281	-0.45253
86241642	rs1395887	2.07365e-16	-0.473374	-1.10733	9.88288e-08	-1.82225	-0.498888
86242921	rs138513155	3.20371e-16	-2.47813e-10	-1.1457	3.20474e-07	-2.47813e-10	-1.14472
86243793	rs77395713	1.40166e-15	1.10212	-0.771889	9.42453e-08	-1.34815	-1.02047
86243889	rs13242550	6.91528e-15	2.99185	-1.06554	8.13984e-08	-2.0829	-0.432275
86243908	rs185551654	1.33791e-16	-2.0189	-1.66822e-10	1.33083e-07	-2.02355	-1.66822e-10
86243967	rs1084101	2.25838e-16	-0.396295	-1.09907	1.03621e-07	-1.8039	-0.469891
86244088	rs781034	2.75441e-16	-1.29681	-1.66822e-10	7.05085e-07	-0.356208	-1.66822e-10
86244405	rs13243345	7.21512e-15	3.02505	-1.05629	8.3044e-08	-2.08281	-0.412342
86244535	rs13243177	6.4611e-15	2.92577	-1.0674	8.09875e-08	-2.08274	-0.437497
86244653	rs56240925	6.49633e-15	2.92577	-1.06196	8.22276e-08	-2.08274	-0.4223
86245250	rs2135865	6.79728e-15	2.99185	-1.08275	7.74415e-08	-2.0829	-0.482107
86245588	rs12704281	7.2115e-15	3.06169	-1.09343	8.15884e-08	-2.0826	-0.43024
86246136	rs144934337	1.36458e-16	-1.99916	-1.66822e-10	2.51621e-07	-1.3866	-1.66822e-10
86246316	rs35182064	2.76538e-10	12.5227	-1.66822e-10	7.15796e-07	-0.341131	-1.66822e-10
86246922	rs1609203	7.71074e-15	3.12862	-1.09343	8.16477e-08	-2.08187	-0.43024
86247861	rs274611	9.20133e-17	-1.54247	-0.850775	9.27599e-08	-1.74217	-0.642339
86248253	rs2141237	1.13277e-15	0.823713	-0.706468	8.31338e-08	-1.50021	-0.993868
86248747	rs73396449	1.44102e-15	1.13552	-0.77759	8.56867e-08	-1.43294	-1.03089
86248820	rs76620544	1.60251e-15	1.22702	-0.762873	9.00834e-08	-1.39146	-1.02233
86248859	rs274612	7.10619e-16	0.301059	-0.650103	5.92885e-07	-1.43028	0.900749
86249224	rs1828044	1.57984e-15	1.20976	-0.759863	8.95347e-08	-1.39934	-1.02056
86249396	rs146312	8.49289e-17	-1.66317	-0.810193	1.13661e-07	-1.57361	-0.607703
86249471	rs1588126	1.45577e-15	1.3004	-0.932293	8.59133e-08	-1.35771	-1.10348
86249784	rs183899	6.70297e-16	0.393337	-0.800796	4.74982e-07	-1.38158	0.630326
86250071	rs802457	3.72432e-11	11.622	-1.10417	1.16832e-07	-1.89307	-0.260718
86250438	rs57244830	1.24982e-15	1.15447	-0.938894	8.01117e-08	-1.4244	-1.1067
86250942	rs1527771	1.26294e-15	1.15447	-0.928451	8.05224e-08	-1.4244	-1.10159
86251199	rs73396458	1.25205e-15	1.15447	-0.937115	8.01808e-08	-1.4244	-1.10584
86251622	rs192519694	3.16631e-16	-2.47813e-10	-1.15744	3.22565e-07	-2.47813e-10	-1.13822
86252320	rs802458	4.33891e-11	11.7738	-1.10325	1.18537e-07	-1.87483	-0.264472
86252402	rs60097039	1.34077e-15	1.20976	-0.923942	8.27518e-08	-1.39934	-1.09934
86252624	rs112575489	1.3906e-15	1.24625	-0.923942	8.41437e-08	-1.38266	-1.09934
86252657	rs144303473	3.2018e-16	-2.47813e-10	-1.1463	3.37964e-07	-2.47813e-10	-1.09159
86252782	rs1405881	1.43991e-15	1.28295	-0.925792	8.53464e-08	-1.36578	-1.10203
86252828	rs1830249	1.38746e-15	1.24625	-0.926202	8.40488e-08	-1.38266	-1.10047
86253081	rs1405880	1.13029e-15	1.04534	-0.930294	7.66247e-08	-1.47311	-1.1025
86253638	rs274637	8.50278e-17	-1.72339	-0.748812	1.32486e-07	-1.49691	-0.531135
86253706	rs78678683	1.32962e-15	1.20976	-0.932293	8.24098e-08	-1.39934	-1.10348
86254166	rs274638	6.94037e-16	0.395811	-0.768466	4.87494e-07	-1.42705	0.701803
86254471	rs77052109	1.25529e-15	1.1694	-0.949459	8.0248e-08	-1.41766	-1.11174
86254476	rs112862045	1.30979e-15	1.20976	-0.947324	8.18143e-08	-1.39934	-1.11073
86254938	rs274639	6.89503e-16	0.395811	-0.77502	4.80546e-07	-1.42705	0.687449
86255332	rs76796674	5.25729e-16	-2.47813e-10	-0.650394	5.5292e-07	-2.47813e-10	-0.599314
86255729	rs701329	5.58772e-11	12.0307	-1.10725	1.24309e-07	-1.84383	-0.247934
86256090	rs80000617	1.40336e-16	-1.97114	-1.66822e-10	1.75643e-07	-1.74607	-1.66822e-10
86256619	rs73396470	1.97279e-15	1.55512	-0.883091	9.58634e-08	-1.27944	-1.07216
86256970	rs113336184	1.87281e-15	1.54695	-0.926941	9.55622e-08	-1.25893	-1.09581
86257016	rs274640	3.07815e-14	4.45548	-1.03599	1.336e-06	-0.409448	0.692355
86257517	rs701330	4.85393e-10	14.1834	-1.09811	1.89179e-07	-1.44564	-0.22619
86257939	rs274641	3.41581e-16	-1.0816	-1.66822e-10	7.18712e-07	-0.337066	-1.66822e-10
86258656	rs701331	4.06889e-11	11.7215	-1.11523	1.33074e-07	-1.88119	-0.142429
86258736	rs2660971	5.672e-17	-2.01849	-0.858562	1.61426e-07	-1.16775	-0.662726
86258737	rs2526952	5.77767e-17	-2.01453	-0.84406	1.63066e-07	-1.18239	-0.637982
86259861	rs274642	1.76031e-15	1.37222	-0.81416	5.20523e-07	-1.2793	0.619608
86260579	rs1881047	1.96675e-15	1.47554	-0.806581	5.13187e-07	-1.31502	0.641136
86260816	rs802460	6.0895e-17	-2.00412	-0.801911	1.6486e-07	-1.21849	-0.590942
86261204	rs802461	6.06339e-17	-2.00842	-0.801911	1.67267e-07	-1.20399	-0.590942
86261382	rs78971171	3.19595e-16	-2.47813e-10	-1.14813	3.17236e-07	-2.47813e-10	-1.15488
86261727	rs75484357	2.20199e-15	1.68253	-0.900592	1.00649e-07	-1.21497	-1.08791
86261743	rs74824805	1.68211e-16	-1.78996	-1.66822e-10	1.89625e-07	-1.66948	-1.66822e-10
86261811	rs802462	6.03166e-17	-2.00412	-0.811455	1.62883e-07	-1.21849	-0.603004
86261977	rs802463	6.06339e-17	-2.00842	-0.801911	1.67267e-07	-1.20399	-0.590942
86262861	rs802464	5.66318e-16	-0.110638	-0.465386	7.91842e-08	-1.98191	-0.56084
86263680	rs187993	1.95329e-15	1.44624	-0.784147	5.25552e-07	-1.3286	0.678525
86264021	rs78924944	6.73161e-15	1.89939	-1.66822e-10	1.38959e-07	-1.98035	-1.66822e-10
86264151	rs274626	1.35521e-15	-1.68529	1.98182	5.60375e-07	-1.97998	1.39406
86264268	rs80099592	5.26834e-16	-0.648296	-1.66822e-10	1.87916e-07	-1.67853	-1.66822e-10
86264311	rs274627	2.10619e-15	1.53452	-0.797062	5.32079e-07	-1.2875	0.649761
86264614	rs77979340	4.07259e-16	-0.905731	-1.66822e-10	2.37366e-06	0.85766	-1.66822e-10
86264947	rs75376335	7.1334e-14	5.00781	-0.747859	2.86947e-06	0.679587	0.367767
86265855	rs274628	5.95375e-17	-2.01712	-0.811455	1.68857e-07	-1.18247	-0.603004
86267154	rs144397636	3.49989e-16	-1.05728	-1.66822e-10	8.27664e-07	-0.19592	-1.66822e-10
86267267	rs274629	6.01471e-17	-2.01307	-0.805312	1.67694e-07	-1.19715	-0.595237
86267282	rs274630	5.94158e-17	-2.01307	-0.817545	1.65118e-07	-1.19715	-0.610718
86268251	rs78592908	1.5975e-14	2.7636	-1.66822e-10	1.27261e-06	0.234298	-1.66822e-10
86268908	rs274631	5.93043e-17	-2.02104	-0.811455	1.71375e-07	-1.16767	-0.603004
86269181	rs274632	1.63556e-13	6.14302	-1.05329	1.30186e-06	-0.339563	0.596588
86269212	rs77253474	1.55029e-15	1.33759	-0.906573	7.88177e-08	-1.45529	-1.0921
86269242	rs77640774	4.8417e-16	-2.47813e-10	-0.732745	6.2279e-07	-2.47813e-10	-0.480317
86269705	rs75492753	5.34557e-16	-0.633742	-1.66822e-10	1.54184e-06	0.426205	-1.66822e-10
86269836	rs274633	5.93561e-17	-2.01712	-0.814507	1.68206e-07	-1.18247	-0.606868
86269997	rs200839	5.93561e-17	-2.01712	-0.814507	1.68206e-07	-1.18247	-0.606868
86270016	rs274634	5.93561e-17	-2.01712	-0.814507	1.68206e-07	-1.18247	-0.606868
86270197	rs274635	1.99565e-15	1.4466	-0.763052	5.83504e-07	-1.29834	0.752862
86270471	rs274636	5.93561e-17	-2.01712	-0.814507	1.68206e-07	-1.18247	-0.606868
86271384	rs74675958	1.34455e-16	-2.01395	-1.66822e-10	1.67983e-07	-1.79066	-1.66822e-10
86271603	rs274616	5.93248e-17	-1.99932	-0.832836	1.51536e-07	-1.26355	-0.630153
86271830	rs274617	5.87328e-17	-2.00022	-0.841962	1.53281e-07	-1.24046	-0.641799
86272016	rs274618	5.83495e-17	-2.02485	-0.823883	1.71233e-07	-1.15274	-0.618762
86272294	rs166677	4.03379e-16	-0.434805	-0.480499	8.6857e-08	-1.87434	-0.575927
86272783	rs274620	6.13487e-17	-1.97881	-0.819792	1.48777e-07	-1.29726	-0.614818
86272799	rs274621	5.99714e-17	-1.98628	-0.835029	1.4807e-07	-1.28267	-0.634175
86272940	rs274622	5.86061e-17	-2.00022	-0.844122	1.52673e-07	-1.24046	-0.645774
86273584	rs2073549	4.03653e-16	-0.914624	-1.66822e-10	2.532e-06	0.922238	-1.66822e-10
86274196	rs274623	5.88959e-17	-2.07769	-0.761714	3.21507e-07	-0.560441	-0.581068
86274210	rs56227688	1.32067e-15	1.13688	-0.866167	7.43586e-08	-1.53953	-1.0661
86274289	rs274624	5.70274e-17	-2.07045	-0.801201	3.38335e-07	-0.461564	-0.628927
86276142	rs274625	5.84486e-17	-2.07852	-0.768517	1.95458e-07	-1.06205	-0.577135
86276344	rs138972714	8.9097e-16	-2.47813e-10	-0.122869	1.09733e-06	-2.47813e-10	0.0861058
86276785	rs117751879	1.60228e-16	-1.83858	-1.66822e-10	1.25481e-07	-2.08237	-1.66822e-10
86276811	rs274613	6.19239e-17	-2.07601	-0.713268	3.40311e-07	-0.561767	-0.522899
86277634	rs701332	1.54912e-12	8.48672	-1.1487	1.41773e-07	-2.06309	0.102793
86277685	rs77477126	2.73009e-16	-1.30568	-1.66822e-10	1.31881e-07	-2.03263	-1.66822e-10
86278087	rs274614	6.1709e-17	-2.07601	-0.716744	3.389e-07	-0.561767	-0.527055
86278937	rs274615	2.33434e-16	-1.23045	-0.231835	1.41621e-07	-1.58881	-0.372565
86278965	rs73704941	2.80529e-14	3.32667	-1.66822e-10	4.19833e-07	-0.874669	-1.66822e-10
86279693	rs78679914	8.92571e-16	0.692378	-0.813452	7.90693e-08	-1.51088	-1.03332
86279821	rs802465	6.19194e-17	-2.07601	-0.71334	3.40282e-07	-0.561767	-0.522985
86280006	rs74514511	9.64036e-16	0.793197	-0.837249	8.16503e-08	-1.46462	-1.04747
86280099	rs77840844	1.46229e-16	-1.93001	-1.66822e-10	1.45213e-07	-1.93633	-1.66822e-10
86280615	rs12671279	4.3723e-16	-2.47813e-10	-0.83472	4.98214e-07	-2.47813e-10	-0.703496
86280851	rs2282958	9.6919e-16	0.793197	-0.831917	8.19069e-08	-1.46462	-1.04433
86281149	rs1024515	1.10251e-15	0.922082	-0.831917	7.78176e-08	-1.51583	-1.04433
86281198	rs1024516	2.24581e-15	1.37017	-0.568532	8.05905e-07	-1.35467	1.13211
86281255	rs701334	6.28834e-17	-2.06425	-0.70965	4.26119e-07	-0.334711	-0.525097
86281264	rs1024517	2.56407e-15	1.50742	-0.573251	8.95464e-07	-1.23282	1.11564
86282112	rs701335	6.48262e-17	-2.05191	-0.691565	4.84018e-07	-0.228761	-0.503643
86282118	rs701336	6.50591e-17	-2.05191	-0.687978	4.86079e-07	-0.228761	-0.499395
86282444	rs802428	6.38887e-17	-2.05191	-0.706131	4.75729e-07	-0.228761	-0.520918
86283024	rs147483633	9.36026e-15	2.22905	-1.66822e-10	9.2074e-07	-0.0893486	-1.66822e-10
86283126	rs802429	1.75136e-12	8.61698	-1.15626	1.60114e-07	-2.06831	0.229676
86283522	rs802430	6.35932e-17	-2.06379	-0.698889	3.97941e-07	-0.422484	-0.505738
86283555	rs77155012	1.15194e-15	0.850337	-0.716313	8.09644e-08	-1.54675	-0.973765
86284016	rs802431	6.12202e-17	-2.07314	-0.727565	3.479e-07	-0.522604	-0.540008
86284433	rs802432	1.61276e-12	8.53141	-1.15313	1.50393e-07	-2.06498	0.163704
86284561	rs802433	6.31225e-17	-2.06379	-0.706319	3.9443e-07	-0.422484	-0.5146
86285267	rs2282960	1.83657e-13	6.15184	-0.946195	2.56645e-06	-0.0483311	0.984085
86285544	rs802434	6.34622e-17	-2.037	-0.727731	5.06753e-07	-0.139889	-0.546615
86285652	rs802435	6.50652e-17	-2.02629	-0.713505	5.50929e-07	-0.0732413	-0.529679
86285675	rs75224859	3.63935e-16	-1.0182	-1.66822e-10	1.35691e-07	-2.00415	-1.66822e-10
86286171	rs802436	6.46464e-17	-2.037	-0.709242	5.22019e-07	-0.139889	-0.516933
86286201	rs802437	6.43687e-17	-2.03356	-0.716996	5.24736e-07	-0.1178	-0.53383
86286239	rs802438	6.43687e-17	-2.03356	-0.716996	5.24736e-07	-0.1178	-0.53383
86286414	rs802439	6.56136e-16	0.590864	-1.01968	2.38719e-07	-1.50482	0.0655785
86286609	rs802440	6.56111e-17	-2.01444	-0.716996	5.87131e-07	-0.00544899	-0.53383
86287103	rs802441	6.66848e-16	0.617436	-1.03005	2.30359e-07	-1.5092	0.0343089
86287364	rs802442	6.36203e-17	-2.04891	-0.71334	4.34442e-07	-0.31748	-0.522985
86287391	rs802443	6.35263e-17	-2.03961	-0.724116	4.57004e-07	-0.253957	-0.535877
86288715	rs802444	6.32208e-16	0.593135	-1.0591	2.10437e-07	-1.49792	-0.0674212
86288853	rs802445	6.30463e-17	-2.05448	-0.71683	4.14957e-07	-0.359195	-0.527158
86289047	rs802446	6.32183e-17	-2.05176	-0.71683	4.23676e-07	-0.338401	-0.527158
86289340	rs802447	6.32667e-17	-2.05448	-0.71334	4.16692e-07	-0.359195	-0.522985
86289819	rs149191944	3.30722e-16	-2.47813e-10	-1.1139	3.48254e-07	-2.47813e-10	-1.06159
86290695	rs2299211	1.05663e-15	0.897654	-0.849995	8.51103e-08	-1.41568	-1.05489
86291177	rs802420	6.19978e-17	-2.05708	-0.731001	3.9963e-07	-0.379862	-0.544126
86291280	rs12535744	2.07184e-15	1.33884	-0.617829	7.06464e-07	-1.38814	1.03389
86291446	rs802421	6.17151e-17	-2.05448	-0.738171	4.0448e-07	-0.359195	-0.55273
86292935	rs1089588	7.33411e-16	0.705262	-1.02274	2.31675e-07	-1.56586	0.0966625
86293482	rs80136903	1.1506e-15	0.975091	-0.842231	7.89872e-08	-1.49267	-1.05257
86293693	rs802422	5.19183e-16	0.421761	-1.08469	2.1053e-07	-1.42331	-0.141587
86293799	rs802423	6.24878e-17	-2.05956	-0.720654	3.96387e-07	-0.400402	-0.531732
86294493	rs1527760	1.33154e-15	1.04324	-0.764325	4.9606e-07	-1.51431	0.806476
86294694	rs802424	4.78437e-16	0.380396	-1.12505	2.00417e-07	-1.38613	-0.227997
86294952	rs802425	1.63365e-13	6.09842	-1.00986	1.77759e-06	-0.318938	0.887427
86295063	rs802426	6.24261e-17	-2.05708	-0.724116	4.0294e-07	-0.379862	-0.535877
86295361	rs138040251	3.29682e-16	-1.11705	-1.66822e-10	1.43511e-07	-1.94811	-1.66822e-10
86295749	rs10257201	2.14624e-12	8.76883	-1.10478	1.27002e-07	-2.07059	0.000271946
86296335	rs802427	6.2977e-17	-2.05176	-0.720654	4.21742e-07	-0.338401	-0.531732
86296884	rs76259509	7.6114e-16	-0.280362	-1.66822e-10	2.01312e-07	-1.60967	-1.66822e-10
86297150	rs802450	6.28826e-17	-2.05708	-0.71683	4.06469e-07	-0.379862	-0.527158
86298586	rs79303220	3.34128e-16	-2.47813e-10	-1.10366	3.38006e-07	-2.47813e-10	-1.09146
86299840	rs73704989	1.80821e-15	1.52554	-0.940627	1.10786e-07	-1.10281	-1.10412
86300233	rs12668286	1.40163e-15	1.25741	-0.927193	9.72341e-08	-1.24008	-1.09733
86300838	rs117412340	1.5314e-16	-1.88382	-1.66822e-10	1.25418e-07	-2.08288	-1.66822e-10
86301123	rs77149205	3.18809e-16	-2.47813e-10	-1.15059	3.40665e-07	-2.47813e-10	-1.08363
86301355	rs141017256	3.30078e-16	-2.47813e-10	-1.11585	3.16301e-07	-2.47813e-10	-1.15783
86302328	rs10263729	4.8981e-16	0.403724	-1.12489	1.95334e-07	-1.39845	-0.241361
86302469	rs2299212	6.12586e-17	-2.0619	-0.738171	3.80308e-07	-0.420816	-0.55273
86302976	rs74564637	7.61929e-16	-1.12194	0.84261	1.49256e-07	-1.09235	-0.816518
86303978	rs78513353	1.03707e-15	0.0289737	-1.66822e-10	4.42532e-07	-0.822013	-1.66822e-10
86304183	rs802449	6.21257e-17	-2.0619	-0.724116	3.86771e-07	-0.420816	-0.535877
86304479	rs13223891	5.12709e-16	0.450704	-1.12618	1.87881e-07	-1.42277	-0.25595
86304808	rs145047511	3.56718e-16	-2.47813e-10	-1.03823	3.53794e-07	-2.47813e-10	-1.04581
86305698	rs7807067	4.87632e-16	-0.725618	-1.66822e-10	1.43612e-06	0.355175	-1.66822e-10
86305699	rs7806940	1.96077e-12	8.66651	-1.09285	1.20899e-07	-2.06758	-0.051992
86306817	rs2299213	1.35341e-15	1.06804	-0.772837	4.84442e-07	-1.5037	0.772173
86307366	rs117745889	1.72839e-16	-1.76282	-1.66822e-10	6.26746e-07	-0.473986	-1.66822e-10
86307788	rs12669901	1.38551e-15	1.09571	-0.777072	4.85608e-07	-1.4918	0.762677
86308038	rs802459	6.1889e-17	-2.06572	-0.724116	3.79386e-07	-0.440096	-0.535877
86308543	rs78991649	5.22784e-16	-0.656012	-1.66822e-10	4.9501e-07	-0.709948	-1.66822e-10
86308600	rs1581638	1.21481e-15	1.11687	-0.929708	8.1964e-08	-1.42948	-1.07876
86308884	rs78899972	3.81118e-16	-2.47813e-10	-0.972071	4.55275e-07	-2.47813e-10	-0.793625
86308889	rs701338	6.26592e-17	-2.06413	-0.71334	3.83921e-07	-0.441104	-0.522985
86308987	rs77941682	4.30822e-16	0.305105	-1.15459	8.7628e-08	-1.3672	-1.07423
86309106	rs2299214	1.29e-15	1.0158	-0.768579	4.78303e-07	-1.52597	0.781691
86309182	rs2299215	1.29e-15	1.0158	-0.768579	4.78303e-07	-1.52597	0.781691
86309552	rs77707184	3.24299e-16	-2.47813e-10	-1.13351	3.26815e-07	-2.47813e-10	-1.12513
86311106	rs57843796	1.15768e-15	1.09178	-0.95279	8.81434e-08	-1.32222	-1.11334
86311188	rs2299216	1.12674e-15	0.862783	-0.750881	4.66251e-07	-1.59075	0.820951
86311410	rs73211614	3.25712e-16	-1.12917	-1.66822e-10	4.20834e-07	-0.872289	-1.66822e-10
86312996	rs75236179	2.32805e-16	-1.46498	-1.66822e-10	4.63974e-07	-0.774697	-1.66822e-10
86313074	rs1990040	1.18387e-15	0.934225	-0.772862	4.6481e-07	-1.56024	0.787347
86313788	rs2237543	1.18758e-15	1.09178	-0.927289	8.94164e-08	-1.32222	-1.099
86313868	rs2237544	1.14052e-15	0.909969	-0.785912	4.46791e-07	-1.57031	0.757874
86314147	rs2237545	1.29625e-15	1.1661	-0.914051	1.10572e-07	-1.11836	-1.09051
86314420	rs13242038	1.71379e-12	8.48884	-1.0498	1.03627e-07	-2.07214	-0.201589
86315322	rs7794411	1.21097e-15	1.11077	-0.926779	1.06593e-07	-1.1484	-1.09712
86315426	rs7794681	6.45111e-17	-2.06413	-0.684213	3.97485e-07	-0.441104	-0.488267
86315752	rs73211621	1.25615e-16	-2.08196	-1.66822e-10	1.45533e-07	-1.93412	-1.66822e-10
86315922	rs11772736	1.13851e-15	0.899816	-0.777518	4.46237e-07	-1.59054	0.776864
86316267	rs74669722	2.57995e-16	-1.44329	0.0810482	1.22432e-07	-1.02913	-1.07784
86316294	rs75455331	1.2664e-15	1.14697	-0.91822	1.08772e-07	-1.12877	-1.0965
86316941	rs73211624	1.18688e-15	0.909969	-0.746067	4.8095e-07	-1.57031	0.831548
86317671	rs2107691	6.76563e-17	-2.0619	-0.638836	4.28032e-07	-0.420816	-0.434512
86319761	rs62488001	5.36606e-17	-1.77522	-1.15728	8.62384e-07	0.960622	-1.11545
86320768	rs118046392	6.30012e-14	4.13573	-1.66822e-10	1.93782e-06	0.654792	-1.66822e-10
86321070	rs2888550	4.50444e-16	0.331757	-1.1367	1.92324e-07	-1.35989	-0.295453
86321811	rs10227921	1.70317e-12	8.49894	-1.06612	1.09035e-07	-2.07242	-0.150432
86322657	rs7803445	1.25731e-16	-2.08103	-1.66822e-10	1.44155e-07	-1.94364	-1.66822e-10
86322686	rs802456	7.31288e-17	-2.05176	-0.571201	5.03249e-07	-0.338401	-0.355042
86323019	rs11762187	1.93048e-12	8.59082	-1.03271	9.8437e-08	-2.07519	-0.249924
86323458	rs2840183	4.50444e-16	0.331757	-1.1367	1.92324e-07	-1.35989	-0.295453
86323502	rs802475	7.3299e-17	-2.0619	-0.558729	4.70242e-07	-0.420816	-0.340463
86323524	rs117892312	2.03964e-16	-1.59723	-1.66822e-10	1.54157e-07	-1.87656	-1.66822e-10
86324704	rs78550846	1.74167e-15	1.46954	-0.922123	9.50825e-08	-1.26506	-1.09472
86324855	rs79990269	1.67721e-15	1.43183	-0.922123	9.33824e-08	-1.28311	-1.09472
86325268	rs12704282	2.26254e-12	8.76883	-1.05201	1.04475e-07	-2.07059	-0.194991
86325374	rs724226	7.48209e-17	-2.06413	-0.535953	4.74533e-07	-0.441104	-0.311091
86325382	rs724225	7.45469e-17	-2.06623	-0.537523	4.62912e-07	-0.461264	-0.315725
86325620	rs724224	8.18087e-13	7.69346	-0.993918	2.84848e-06	0.0944921	0.945521
86326309	rs724927	3.66974e-14	4.60514	-1.00986	1.18208e-06	-0.72692	0.887427
86326406	rs117256962	3.17979e-16	-2.47813e-10	-1.1532	3.32306e-07	-2.47813e-10	-1.10847
86326428	rs62488002	5.19334e-16	-0.662633	-1.66822e-10	1.5055e-07	-1.90023	-1.66822e-10
86326680	rs802478	4.87592e-14	4.90549	-1.02602	1.25015e-06	-0.609604	0.826092
86327158	rs2463398	8.4293e-17	-1.9987	-0.482185	2.62229e-07	-1.09386	-0.251444
86327419	rs117599957	2.4035e-16	-1.43308	-1.66822e-10	3.64485e-07	-1.01604	-1.66822e-10
86327438	rs802466	8.4293e-17	-1.9987	-0.482185	2.62229e-07	-1.09386	-0.251444
86327467	rs117342224	1.38514e-16	-1.98421	-1.66822e-10	1.48754e-07	-1.91223	-1.66822e-10
86327769	rs76024849	2.1487e-13	5.36261	-1.66822e-10	1.40724e-06	0.334858	-1.66822e-10
86328008	rs78075280	3.08699e-15	2.00308	-0.883309	1.08558e-07	-1.15333	-1.07391
86328610	rs802467	3.3569e-14	4.5322	-1.02602	1.14447e-06	-0.697918	0.826092
86328624	rs2282962	4.05561e-16	-0.24128	-0.668629	3.6807e-07	-1.87176	0.865507
86329049	rs112440779	1.31072e-16	-2.03943	-1.66822e-10	1.36501e-07	-1.99819	-1.66822e-10
86329516	rs1405874	5.08612e-16	-0.0208614	-0.662633	4.3162e-07	-1.7828	0.935823
86330073	rs1405875	4.4985e-16	-0.0934514	-0.712816	3.83181e-07	-1.8122	0.846178
86331756	rs2189814	3.99105e-16	-0.217666	-0.70829	3.70014e-07	-1.85675	0.855768
86332381	rs75473932	4.24105e-16	-2.47813e-10	-0.8652	4.31863e-07	-2.47813e-10	-0.846418
86332468	rs2189815	2.79108e-15	1.90216	-0.883161	1.42651e-07	-0.878497	-1.07563
86333661	rs17675638	2.91197e-15	1.94457	-0.883161	1.46023e-07	-0.855136	-1.07563
86334128	rs1012973	4.75926e-16	-0.0371024	-0.712816	3.92182e-07	-1.78898	0.846178
86335225	rs73211647	1.63487e-16	-1.81845	-1.66822e-10	2.27525e-07	-1.48727	-1.66822e-10
86335589	rs17607448	3.20744e-15	2.02395	-0.865904	1.32054e-07	-0.96525	-1.06606
86335800	rs116845489	3.16623e-16	-2.47813e-10	-1.15747	3.2051e-07	-2.47813e-10	-1.14461
86335812	rs2299218	1.41757e-11	10.4456	-0.893734	7.50753e-08	-2.06656	-0.529475
86335951	rs1527765	3.4055e-15	2.08387	-0.865904	1.36261e-07	-0.933888	-1.06606
86335993	rs144056943	1.35429e-16	-2.00673	-1.66822e-10	1.2745e-07	-2.06681	-1.66822e-10
86336250	rs6950735	1.5733e-11	10.494	-0.837937	6.94786e-08	-2.06477	-0.608742
86336680	rs117293386	4.24188e-16	-0.865004	-1.66822e-10	1.19659e-06	0.172705	-1.66822e-10
86337069	rs12333697	9.10997e-17	-1.98417	-0.419053	2.731e-07	-1.12614	-0.178548
86338508	rs7794904	2.76594e-16	-1.29263	-1.66822e-10	2.89224e-07	-1.24733	-1.66822e-10
86338569	rs7795055	2.72572e-16	-0.389355	-0.917922	2.95137e-07	-1.88082	0.653734
86340492	rs73705001	1.46788e-16	-2.02802	0.101824	5.61853e-08	-2.07759	-0.808278
86340497	rs10230076	2.07709e-16	-2.00595	0.426904	2.70291e-07	-1.07362	-0.241405
86341446	rs2189816	1.55095e-16	-1.87114	-1.66822e-10	1.64132e-07	-1.81386	-1.66822e-10
86342485	rs11981009	4.9481e-16	0.439147	-1.15015	9.29665e-08	-1.31837	-1.06392
86342565	rs79957939	4.91081e-16	0.429691	-1.14826	9.30704e-08	-1.32357	-1.0576
86342839	rs73398484	1.86754e-16	-1.68539	-1.66822e-10	1.2705e-07	-2.06995	-1.66822e-10
86342887	rs74494239	5.42841e-16	0.539559	-1.15792	9.453e-08	-1.26264	-1.10297
86342890	rs77669317	5.32991e-16	0.521236	-1.15791	9.38771e-08	-1.27287	-1.09967
86343032	rs78055389	5.32996e-16	0.521236	-1.1579	9.45218e-08	-1.27287	-1.09282
86343314	rs115070216	3.49404e-16	0.0987879	-1.15774	8.44005e-08	-1.39623	-1.08272
86343720	rs150737284	3.26305e-16	-2.47813e-10	-1.12735	3.32461e-07	-2.47813e-10	-1.108
86343725	rs80343904	3.54706e-16	0.113856	-1.15775	8.51031e-08	-1.38777	-1.08289
86343873	rs78517156	3.52496e-16	0.107506	-1.15765	8.49543e-08	-1.39134	-1.08107
86344083	rs78546311	3.5469e-16	0.113856	-1.15779	8.50223e-08	-1.38777	-1.08384
86344182	rs75869007	2.85222e-16	-0.104135	-1.15778	7.44552e-08	-1.5079	-1.09642
86345013	rs79858296	6.96158e-16	-1.10509	0.735486	1.93147e-07	-2.08274	0.43166
86345374	rs78713218	3.5189e-16	0.105967	-1.15783	8.45662e-08	-1.3922	-1.08479
86345495	rs2214653	5.47594e-16	0.393539	-1.00319	1.87536e-07	-2.03552	0.354959
86345839	rs76670241	3.54703e-16	0.113856	-1.15776	8.50881e-08	-1.38777	-1.08307
86346671	rs2237546	2.91851e-15	2.01525	-0.951603	5.09539e-07	-1.84156	1.16054
86347111	rs77679689	3.54674e-16	0.113856	-1.15784	8.4927e-08	-1.38777	-1.08496
86347166	rs4728650	5.14084e-16	-2.47813e-10	-0.672794	8.28039e-07	-2.47813e-10	-0.195466
86348037	rs2237547	4.50354e-15	2.59969	-1.10225	1.11909e-07	-1.7153	-0.481544
86348221	rs79325249	2.00498e-16	-1.61438	-1.66822e-10	1.97586e-07	-1.62835	-1.66822e-10
86348999	rs2189812	2.4294e-16	-1.41424	-0.00813008	7.88218e-08	-1.99664	-0.550701
86349110	rs10245069	3.76438e-16	-0.984427	-1.66822e-10	1.57372e-07	-1.85592	-1.66822e-10
86349533	rs56932446	2.77426e-14	4.43043	-1.11489	8.43812e-08	-2.07398	-0.405202
86349951	rs78264203	3.50981e-16	0.0972188	-1.15167	8.08301e-08	-1.39712	-1.12506
86350901	rs917070	2.99558e-16	-1.98036	0.76749	3.52422e-07	-1.47293	0.423235
86351014	rs77336309	3.29433e-16	-2.47813e-10	-1.11781	3.16389e-07	-2.47813e-10	-1.15755
86351217	rs10239714	2.51806e-14	4.31776	-1.09911	7.9872e-08	-2.0693	-0.4648
86351661	rs2057833	2.54721e-16	-1.30904	-0.0659715	1.02806e-07	-2.02079	-0.260895
86351815	rs7802129	2.53299e-16	-1.31464	-0.0659715	1.02644e-07	-2.02237	-0.260895
86352799	rs2189813	2.41766e-14	4.28162	-1.10365	8.13002e-08	-2.06758	-0.448796
86353559	rs117942327	1.52565e-16	-1.88759	-1.66822e-10	1.26164e-07	-2.07694	-1.66822e-10
86353609	rs79684277	8.65941e-16	-2.47813e-10	-0.151364	1.0667e-06	-2.47813e-10	0.057796
86353683	rs145554517	4.2881e-16	-2.47813e-10	-0.854166	5.0299e-07	-2.47813e-10	-0.693957
86353781	rs917071	3.25028e-14	4.5809	-1.107	8.1402e-08	-2.07866	-0.436469
86354886	rs117260604	1.61002e-16	-1.83376	-1.66822e-10	4.97142e-07	-0.705652	-1.66822e-10
86355215	rs10952890	3.03273e-16	-1.20055	-1.66822e-10	5.41606e-07	-0.619988	-1.66822e-10
86355293	rs138882669	1.1856e-15	0.162825	-1.66822e-10	3.82342e-07	-0.968213	-1.66822e-10
86356183	rs34436204	3.50978e-05	20.0376	4.23639	4.7553e-08	-2.02365	-1.02903
86359279	rs151199883	1.97153e-16	-1.6312	-1.66822e-10	1.94339e-07	-1.64492	-1.66822e-10
86359905	rs78276812	1.90309e-16	-1.66653	-1.66822e-10	1.87696e-07	-1.6797	-1.66822e-10
86359915	rs76376917	3.60388e-16	-1.028	-1.66822e-10	1.51299e-07	-1.89527	-1.66822e-10
86360950	rs2237548	3.11941e-14	4.54405	-1.11124	8.28303e-08	-2.07768	-0.420057
86361183	rs12704283	1.40693e-05	19.0556	4.30423	4.8294e-08	-2.01886	-1.01836
86361336	rs6465083	3.35714e-14	4.62155	-1.1153	8.40533e-08	-2.07962	-0.403455
86361467	rs12671181	3.1954e-16	-1.98442	0.836123	3.37681e-07	-1.57791	0.485486
86362033	rs76635900	1.39138e-16	-1.97971	-1.66822e-10	1.63442e-07	-1.81807	-1.66822e-10
86362966	rs118151746	1.83177e-16	-1.70472	-1.66822e-10	3.83921e-07	-0.96409	-1.66822e-10
86365111	rs62488004	1.74371e-16	-1.754	-1.66822e-10	1.29079e-07	-2.0541	-1.66822e-10
86365865	rs2237549	5.68898e-16	-2.47813e-10	-0.571478	8.14272e-07	-2.47813e-10	-0.212232
86366744	rs2237550	2.68216e-14	4.39398	-1.1122	8.35731e-08	-2.07258	-0.416226
86366780	rs2237551	3.0409e-16	-0.0427793	-1.15508	7.55529e-08	-1.47461	-1.11508
86368827	rs147201154	4.92722e-16	-0.715235	-1.66822e-10	3.2541e-07	-1.12944	-1.66822e-10
86369479	rs180798028	1.76366e-16	-1.74262	-1.66822e-10	5.25404e-07	-0.650359	-1.66822e-10
86369781	rs12704284	2.47509e-14	4.33104	-1.1296	9.14248e-08	-2.06328	-0.335731
86370144	rs10238436	4.07877e-13	7.12397	-1.12043	8.68403e-08	-2.08037	-0.370089
86370234	rs16888204	3.85227e-16	-0.961349	-1.66822e-10	1.70998e-07	-1.77288	-1.66822e-10
86370992	rs2282963	1.41471e-14	3.72617	-1.08408	8.46346e-08	-2.06275	-0.413434
86371167	rs13238420	7.75856e-05	21.0339	4.03337	4.58926e-08	-2.02946	-1.05877
86372031	rs10262216	9.43893e-16	-2.47813e-10	-0.0651673	7.98049e-07	-2.47813e-10	-0.232357
86372202	rs12704285	1.5204e-15	0.411548	-1.66822e-10	1.25897e-07	-2.07906	-1.66822e-10
86372660	rs77387621	4.96388e-16	-0.707822	-1.66822e-10	3.60392e-07	-1.02733	-1.66822e-10
86372884	rs757656	4.08242e-14	4.81668	-1.11483	9.38131e-08	-2.0746	-0.298619
86373375	rs2237552	3.31148e-16	0.0450914	-1.15771	7.93814e-08	-1.42621	-1.11405
86373751	rs79810306	2.14924e-16	-1.5449	-1.66822e-10	2.11589e-07	-1.55988	-1.66822e-10
86374533	rs2237553	3.35805e-14	4.62646	-1.11994	9.68299e-08	-2.06663	-0.27494
86374756	rs13237764	3.48496e-14	4.66355	-1.11994	9.66584e-08	-2.0684	-0.27494
86374941	rs12704286	3.778e-14	4.74178	-1.11742	9.51935e-08	-2.07179	-0.286821
86375315	rs117048602	2.50108e-15	0.909297	-1.66822e-10	1.77768e-07	-1.73405	-1.66822e-10
86376336	rs62488005	1.1828e-15	-0.444293	0.604753	3.89214e-07	-1.04981	0.0994177
86376791	rs10274631	3.84255e-14	4.74178	-1.10048	8.87358e-08	-2.07179	-0.35707
86378896	rs2237554	3.8645e-14	4.74124	-1.09424	8.76234e-08	-2.0739	-0.367579
86378936	rs113080919	8.12912e-16	-2.47813e-10	-0.214558	9.65992e-07	-2.47813e-10	-0.0413712
86378966	rs2237555	4.13521e-14	4.81668	-1.10198	8.89885e-08	-2.0746	-0.351416
86379278	rs13437644	1.20805e-15	-2.47813e-10	0.181585	1.00251e-06	-2.47813e-10	-0.00426423
86379396	rs117895724	3.63203e-16	-2.47813e-10	-1.02022	4.29382e-07	-2.47813e-10	-0.85218
86379403	rs111785007	6.49656e-16	-0.438737	-1.66822e-10	2.01425e-07	-1.60911	-1.66822e-10
86380661	rs2237556	4.44485e-14	4.89575	-1.10884	9.12069e-08	-2.07711	-0.324285
86382301	rs150421842	7.92061e-15	2.06204	-1.66822e-10	1.61937e-07	-1.82732	-1.66822e-10
86382442	rs117392783	1.12997e-15	-2.47813e-10	0.114768	8.33709e-07	-2.47813e-10	-0.188643
86382501	rs2214860	3.67948e-16	0.147329	-1.15457	8.71347e-08	-1.36889	-1.07819
86382560	rs12704287	4.64779e-05	20.3102	4.24463	4.56964e-08	-2.06476	-1.02775
86383150	rs80343269	3.67181e-16	-1.99444	0.985111	3.04479e-07	-1.81692	0.62099
86384238	rs2282964	3.78068e-14	4.74178	-1.11671	9.48818e-08	-2.07179	-0.290101
86384792	rs145598237	1.68384e-16	-1.78894	-1.66822e-10	1.43893e-07	-1.94545	-1.66822e-10
86385171	rs79627248	1.28606e-16	-2.05843	-1.66822e-10	2.38516e-07	-1.44009	-1.66822e-10
86385416	rs144910594	5.43274e-16	-2.47813e-10	-0.617567	5.6112e-07	-2.47813e-10	-0.584591
86385797	rs78496941	3.78548e-16	-1.98615	1.00732	3.06429e-07	-1.83077	0.641228
86386037	rs71562731	9.6877e-14	4.56602	-1.66822e-10	4.28138e-07	-0.855081	-1.66822e-10
86386099	rs12531897	3.60555e-16	-2.47813e-10	-1.02754	3.48059e-07	-2.47813e-10	-1.06215
86386241	rs75392979	3.51395e-16	-2.07545	1.02218	4.62078e-07	-1.44898	0.670185
86386262	rs10276808	4.06097e-14	4.81668	-1.1201	9.61358e-08	-2.0746	-0.274162
86386679	rs35540420	3.82078e-16	-1.97146	1.00191	3.2778e-07	-1.75848	0.636294
86386989	rs2158785	1.34929e-12	8.33949	-1.13959	1.89094e-07	-2.02311	0.350827
86388011	rs2888551	2.68741e-16	-0.17229	-1.14914	7.46972e-08	-1.54437	-1.05672
86390378	rs77315161	2.80453e-16	-0.122951	-1.15582	7.45626e-08	-1.51803	-1.08486
86392611	rs2237557	2.71678e-16	-0.15422	-1.15634	7.30885e-08	-1.53476	-1.0881
86392930	rs149120656	3.37268e-15	-2.47813e-10	1.20828	2.67252e-06	-2.47813e-10	0.976252
86393233	rs77845315	4.08405e-16	-1.98597	1.08305	3.28253e-07	-1.83106	0.710321
86393292	rs76512438	4.10655e-16	-1.98597	1.08855	3.29903e-07	-1.83106	0.715337
86393339	rs55776729	4.14595e-16	-0.887877	-1.66822e-10	1.71751e-07	-1.76848	-1.66822e-10
86393536	rs2237558	4.66439e-14	4.97526	-1.14014	1.07755e-07	-2.07917	-0.155499
86393953	rs117192294	5.38138e-16	-2.47813e-10	-0.627064	4.33218e-07	-2.47813e-10	-0.843286
86394223	rs17160953	2.3409e-15	0.84311	-1.66822e-10	1.81922e-07	-1.71095	-1.66822e-10
86395327	rs17160964	1.31707e-16	-2.0346	-1.66822e-10	1.48759e-07	-1.9122	-1.66822e-10
86395556	rs6947784	1.03985e-13	5.77912	-1.14229	4.0736e-07	-2.06568	1.16085
86395926	rs6943659	6.79897e-15	3.06664	-1.15729	1.82186e-07	-1.89827	0.188768
86396927	rs146938736	1.19153e-15	-2.47813e-10	0.167816	1.00288e-06	-2.47813e-10	-0.00389789
86397940	rs77518483	2.22237e-16	-0.378363	-1.13307	6.8969e-08	-1.67668	-1.00419
86398213	rs72612687	3.32053e-16	-2.47813e-10	-1.10988	3.16285e-07	-2.47813e-10	-1.15788
86398696	rs74615319	1.58127e-16	-1.85178	-1.66822e-10	1.76304e-07	-1.74232	-1.66822e-10
86399020	rs144261616	3.81311e-16	-2.47813e-10	-0.971565	4.03758e-07	-2.47813e-10	-0.913711
86399552	rs75389110	1.256e-16	-2.08208	-1.66822e-10	1.4379e-07	-1.94617	-1.66822e-10
86399943	rs982339	6.37275e-12	9.64946	-0.897095	1.11306e-07	-2.03394	-0.168309
86400880	rs7341512	5.09761e-12	9.45769	-0.928586	1.17326e-07	-2.04559	-0.103985
86401275	rs723630	5.4748e-12	9.50777	-0.907282	1.12581e-07	-2.04269	-0.148168
86401592	rs723631	8.66448e-14	5.40668	-0.952288	7.01879e-08	-2.05484	-0.608511
86401791	rs10246519	5.88532e-12	9.59323	-0.920434	1.15605e-07	-2.04311	-0.121236
86401804	rs2282965	6.75343e-14	5.21499	-1.00978	7.79991e-08	-2.04872	-0.509112
86401816	rs17697415	5.26262e-16	-2.03272	1.38333	5.50463e-07	-1.52873	0.924962
86401968	rs12704288	5.41734e-12	9.50777	-0.917831	1.15029e-07	-2.04269	-0.126652
86402507	rs76200892	2.34257e-16	-0.302236	-1.15653	5.96367e-08	-1.72023	-1.10603
86403087	rs77450570	1.54611e-16	-1.87427	-1.66822e-10	1.93179e-07	-1.65091	-1.66822e-10
86403211	rs6961677	6.32459e-14	5.13726	-0.997655	7.76885e-08	-2.04318	-0.518643
86403263	rs6943762	0.548273	30.1472	3.7832	4.14038e-08	-2.07447	-1.11668
86403292	rs118097902	3.16565e-16	-2.47813e-10	-1.15765	3.17541e-07	-2.47813e-10	-1.15392
86403475	rs6465084	5.16622e-12	9.45769	-0.915215	1.14079e-07	-2.04559	-0.132053
86404673	rs75593550	2.47924e-16	-0.247009	-1.15505	6.16256e-08	-1.69507	-1.09838
86405308	rs17160978	2.52243e-16	-0.230353	-1.15443	6.22673e-08	-1.6874	-1.09569
86405446	rs17697445	2.28393e-16	-0.327203	-1.15691	5.88244e-08	-1.73145	-1.10852
86405504	rs74393160	1.74152e-16	-1.75525	-1.66822e-10	1.59988e-07	-1.83943	-1.66822e-10
86406018	rs2158786	8.62609e-14	5.36433	-0.914383	6.64265e-08	-2.05218	-0.666247
86406083	rs16888210	2.42366e-16	-0.271022	-1.15371	6.14374e-08	-1.70607	-1.09044
86406368	rs140228730	3.9707e-16	-2.47813e-10	-0.931067	3.45266e-07	-2.47813e-10	-1.07021
86406616	rs2237559	2.41063e-16	-0.27844	-1.15168	6.1542e-08	-1.70945	-1.08536
86407279	rs17765050	3.24282e-16	-2.47813e-10	-1.13357	3.20766e-07	-2.47813e-10	-1.14382
86407483	rs76312978	1.13309e-15	-2.47813e-10	0.117522	9.33103e-07	-2.47813e-10	-0.0760112
86407567	rs2237561	5.491e-14	5.05608	-1.05781	8.80205e-08	-2.03691	-0.400049
86408083	rs10249573	1.80474e-16	-1.7196	-1.66822e-10	1.42779e-07	-1.95323	-1.66822e-10
86408208	rs76736194	1.0522e-15	-2.47813e-10	0.0434539	1.19209e-06	-2.47813e-10	0.168936
86408362	rs12690900	4.61507e-12	9.41225	-0.982592	1.31216e-07	-2.04813	0.0104429
86409200	rs10254088	8.59309e-14	5.40668	-0.96056	7.0794e-08	-2.05484	-0.599914
86409431	rs6965999	3.48818e-12	9.12796	-0.978245	1.27966e-07	-2.06208	-0.000683219
86409688	rs113047939	1.76575e-16	-1.74144	-1.66822e-10	1.2588e-07	-2.0792	-1.66822e-10
86410039	rs6970642	4.19501e-12	9.17286	-0.83863	9.65378e-08	-2.0601	-0.284489
86410689	rs10487052	5.65312e-12	9.48624	-0.853699	9.87828e-08	-2.06252	-0.259083
86410858	rs720025	8.94276e-14	5.32038	-0.834372	5.99169e-08	-2.05108	-0.77049
86411584	rs117588818	1.16155e-15	-2.47813e-10	0.142326	1.32249e-06	-2.47813e-10	0.272744
86411677	rs13229442	8.40209e-08	19.1588	-0.919636	1.75216e-07	-1.63318	-0.115325
86412221	rs35274762	0.428124	29.9965	3.68652	4.09674e-08	-2.07667	-1.12508
86413001	rs58683682	2.168e-16	-0.394798	-1.14141	5.61486e-08	-1.83073	-1.0558
86413597	rs727989	4.72149e-12	9.20134	-0.74889	8.34981e-08	-2.07152	-0.418185
86414712	rs2250784	6.72888e-14	5.11	-0.908434	6.59756e-08	-2.04113	-0.684115
86415987	rs2228595	4.27366e-16	-2.05765	1.20011	6.05374e-07	-1.35881	0.850127
86416558	rs139883982	9.96114e-16	-2.47813e-10	-0.0113186	3.60388e-07	-2.47813e-10	-1.02735
86416962	rs78916856	1.16215e-15	-2.47813e-10	0.142846	9.48992e-07	-2.47813e-10	-0.0591265
86417021	rs10280549	1.1389e-10	12.5636	-0.928074	3.5538e-07	-0.379051	-0.662289
86417310	rs71562732	3.96045e-16	-0.933653	-1.66822e-10	1.5324e-07	-1.88252	-1.66822e-10
86417845	rs2299219	9.15025e-11	12.3549	-0.938189	3.43238e-07	-0.449757	-0.626345
86417998	rs2299220	1.88516e-15	-2.47813e-10	0.626589	1.9087e-06	-2.47813e-10	0.639654
86418414	rs2299221	1.49147e-16	-0.86216	-1.04809	5.77956e-08	-1.95786	-0.89975
86418905	rs2190299	1.44629e-15	0.361574	-1.66822e-10	2.74973e-07	-1.29785	-1.66822e-10
86420126	rs13230421	0.0160311	27.2727	3.12543	1.40572e-07	-0.823023	-1.14578
86420217	rs11772755	1.58488e-15	0.453081	-1.66822e-10	2.83976e-07	-1.26564	-1.66822e-10
86420240	rs10277739	1.03431e-13	5.24347	-0.611992	1.07113e-07	-1.41722	-0.82342
86420377	rs10234440	3.85953e-08	18.3434	-0.882187	1.03659e-06	0.278773	-0.249612
86421670	rs970186	6.68563e-12	9.74001	-0.939716	3.78979e-07	-0.821743	-0.155303
86422086	rs76549475	1.11726e-16	-1.10876	-1.09036	4.89026e-08	-2.0394	-0.985296
86422141	rs12704289	7.40555e-08	19.2696	-1.15674	2.50122e-07	-0.292046	-1.10053
86422232	rs2237562	2.43946e-13	6.3291	-0.839574	1.35068e-07	-1.22642	-0.782332
86422505	rs75067322	1.70599e-15	-2.47813e-10	0.52672	1.35319e-06	-2.47813e-10	0.295694
86423068	rs17765140	1.1162e-16	-1.10876	-1.09131	4.88285e-08	-2.0394	-0.986813
86424516	rs36165845	3.77985e-07	20.702	-0.959102	2.11468e-06	0.834485	-0.0923524
86424742	rs148014302	3.61628e-16	-2.47813e-10	-1.02457	4.6249e-07	-2.47813e-10	-0.777901
86424752	rs7812155	1.61164e-15	0.469828	-1.66822e-10	2.86693e-07	-1.25612	-1.66822e-10
86424824	rs75045268	1.12207e-16	-1.09698	-1.09785	4.84364e-08	-2.03688	-0.997392
86425325	rs79644900	1.12007e-16	-1.09698	-1.09963	4.82952e-08	-2.03688	-1.00031
86427249	rs2190301	3.67039e-07	20.714	-1.00044	2.52204e-06	0.906962	0.0113333
86427304	rs76970578	1.11574e-16	-1.09076	-1.10973	4.72153e-08	-2.03553	-1.02428
86427626	rs12704290	0.00739693	26.7398	2.88485	9.60571e-08	-1.19428	-1.1553
86427780	rs7800616	1.61164e-15	0.469828	-1.66822e-10	2.86693e-07	-1.25612	-1.66822e-10
86428208	rs7804907	2.38993e-13	6.35776	-0.888753	1.51623e-07	-1.16852	-0.724613
86428561	rs117036378	1.11703e-16	-1.09076	-1.10858	4.76428e-08	-2.03553	-1.01527
86428795	rs6977175	2.28782e-13	6.28857	-0.863229	1.34109e-07	-1.23931	-0.776556
86428988	rs6465085	1.86698e-15	0.616899	-1.66822e-10	3.11998e-07	-1.17153	-1.66822e-10
86429040	rs192656772	1.67165e-15	-2.47813e-10	0.506385	3.24793e-07	-2.47813e-10	-1.13134
86429080	rs6465086	1.68806e-15	0.516154	-1.66822e-10	2.94378e-07	-1.22966	-1.66822e-10
86429397	rs10085471	3.89029e-07	20.7743	-1.0026	2.59304e-06	0.928838	0.0172231
86429577	rs10085604	2.46827e-13	6.36971	-0.86845	1.41396e-07	-1.21342	-0.749536
86430681	rs150932558	1.60124e-15	0.463355	-1.66822e-10	3.46363e-05	3.53813	-1.66822e-10
86431179	rs17697543	1.31945e-16	-0.946436	-1.08636	5.14687e-08	-1.98666	-0.986894
86432628	rs75976566	6.86631e-16	-0.383383	-1.66822e-10	1.33719e-06	0.283801	-1.66822e-10
86433126	rs77010511	2.37315e-15	0.856794	-1.66822e-10	4.59578e-07	-0.784219	-1.66822e-10
86433451	rs1468412	2.16246e-13	6.24411	-0.875118	1.38238e-07	-1.25339	-0.732159
86433653	rs1468413	4.69997e-07	20.9503	-0.989468	2.66927e-06	0.99292	-0.0178848
86433963	rs55664230	4.04641e-16	-0.335376	-0.576804	2.66689e-07	-0.531808	-0.796634
86437028	rs146944787	1.31564e-16	-2.03569	-1.66822e-10	1.25434e-07	-2.08275	-1.66822e-10
86437490	rs141543163	1.97314e-16	-1.63039	-1.66822e-10	1.33745e-07	-2.0186	-1.66822e-10
86437809	rs78163219	1.08797e-16	-1.11489	-1.11081	4.79029e-08	-2.01928	-1.02607
86438046	rs117868311	3.43682e-16	-2.47813e-10	-1.07546	3.26652e-07	-2.47813e-10	-1.12563
86438885	rs185919851	4.18247e-16	-2.47813e-10	-0.879108	4.99757e-07	-2.47813e-10	-0.700404
86439009	rs10224033	1.58488e-15	0.453081	-1.66822e-10	2.83976e-07	-1.26564	-1.66822e-10
86439148	rs79845214	1.17298e-16	-1.03571	-1.11475	4.74119e-08	-2.02292	-1.03273
86439193	rs150556641	1.8089e-16	-1.71729	-1.66822e-10	1.48572e-07	-1.91346	-1.66822e-10
86439195	rs79301007	3.69715e-16	-2.02662	1.02418	1.04607e-06	-0.50886	0.547131
86439212	rs74759732	3.64909e-16	-2.02478	1.00925	1.12009e-06	-0.499191	0.60583
86439740	rs17676277	4.30547e-17	-1.99691	-1.1558	8.19448e-08	-1.39636	-1.11212
86440400	rs79437008	4.80095e-16	-0.741196	-1.66822e-10	4.06225e-07	-0.907619	-1.66822e-10
86441220	rs6975875	1.10089e-11	10.2709	-0.97189	4.86776e-07	-0.644417	-0.0823057
86441234	rs6958245	1.54692e-15	0.428841	-1.66822e-10	2.80103e-07	-1.27937	-1.66822e-10
86441380	rs144971819	1.35848e-15	0.298944	-1.66822e-10	3.5789e-07	-1.0343	-1.66822e-10
86441423	rs17765146	3.7806e-16	-2.47813e-10	-0.980128	3.43958e-07	-2.47813e-10	-1.07401
86442404	rs2299222	9.12657e-17	-1.24668	-1.15473	4.1924e-08	-2.0609	-1.11777
86442494	rs10266758	1.1008e-11	10.3022	-1.00326	5.77812e-07	-0.553331	-0.00194688
86443168	rs2237563	4.29804e-17	-1.99691	-1.15753	8.12191e-08	-1.39636	-1.12102
86443385	rs17608250	3.27439e-16	-2.02101	0.897136	1.03235e-06	-0.479768	0.504832
86444931	rs17161018	2.94607e-16	-1.22954	-1.66822e-10	1.27863e-07	-2.06356	-1.66822e-10
86445943	rs2237564	4.13372e-16	-0.347787	-0.543046	6.15815e-08	-1.92268	-0.871487
86446058	rs6974073	1.56476e-15	0.440308	-1.66822e-10	2.81927e-07	-1.27288	-1.66822e-10
86446316	rs7806785	3.02194e-13	6.62775	-0.924104	1.67052e-07	-1.12935	-0.666871
86447280	rs2299223	1.06892e-16	-1.12108	-1.12228	4.59134e-08	-2.04197	-1.0458
86447403	rs2299224	1.06892e-16	-1.12108	-1.12228	4.59134e-08	-2.04197	-1.0458
86447580	rs2299225	8.67234e-17	-1.29631	-1.15615	4.13837e-08	-2.06831	-1.12333
86447703	rs2299226	1.03908e-11	10.2201	-0.978852	4.8661e-07	-0.661724	-0.065339
86447945	rs10268818	6.97539e-07	21.3706	-1.015	3.34283e-06	1.14774	0.052308
86449577	rs62488011	1.39582e-16	-1.97653	-1.66822e-10	1.3312e-07	-2.02328	-1.66822e-10
86450987	rs76152497	2.53178e-16	-2.01388	0.632788	8.44089e-07	-0.444233	0.267965
86451930	rs77186512	1.11406e-16	-1.08576	-1.11624	4.67505e-08	-2.03443	-1.03527
86451972	rs2299227	1.66452e-16	-1.80047	-1.66822e-10	5.05909e-07	-0.68817	-1.66822e-10
86452286	rs74477759	2.61349e-16	-1.34932	-1.66822e-10	1.57673e-07	-1.85401	-1.66822e-10
86452383	rs17697609	1.10553e-16	-1.09198	-1.1177	4.65693e-08	-2.0358	-1.03779
86453372	rs57384334	1.18113e-14	2.46163	-1.66822e-10	5.9163e-07	-0.531646	-1.66822e-10
86455536	rs2237565	3.86342e-15	1.7506	-0.406468	6.58894e-08	-1.64719	-1.07936
86455708	rs143091711	3.18059e-16	-2.47813e-10	-1.15294	3.25471e-07	-2.47813e-10	-1.12925
86456100	rs2237566	5.48126e-15	2.11108	-0.417172	6.43152e-08	-1.68295	-1.06778
86457229	rs58178461	2.58205e-15	0.941157	-1.66822e-10	3.14978e-07	-1.16203	-1.66822e-10
86457353	rs13222916	1.03004e-08	14.5718	1.56844	8.30968e-08	-1.42062	-1.0739
86457396	rs139237157	1.27877e-16	-2.06411	-1.66822e-10	1.37303e-07	-1.99234	-1.66822e-10
86457755	rs10226672	1.06772e-14	2.36068	-1.66822e-10	5.31692e-07	-0.638462	-1.66822e-10
86458128	rs7804469	1.09206e-14	2.38323	-1.66822e-10	5.38577e-07	-0.625596	-1.66822e-10
86458183	rs117460381	1.45207e-16	-1.93702	-1.66822e-10	1.25429e-07	-2.08278	-1.66822e-10
86458840	rs2106305	1.34684e-16	-1.1109	-0.901349	4.22078e-08	-2.08035	-1.09157
86458882	rs34772514	1.44285e-16	-1.94339	-1.66822e-10	3.62044e-07	-1.02276	-1.66822e-10
86458927	rs10249376	4.76516e-16	-2.47813e-10	-0.748679	4.139e-07	-2.47813e-10	-0.888902
86459347	rs13230321	1.35708e-08	15.0009	1.41507	8.95707e-08	-1.33287	-1.08663
86459396	rs75861744	5.41023e-16	-0.621718	-1.66822e-10	1.81459e-06	0.58909	-1.66822e-10
86459658	rs78408363	3.70454e-16	-2.47813e-10	-1.00045	3.73154e-07	-2.47813e-10	-0.992535
86459805	rs10253313	4.69799e-16	-2.47813e-10	-0.762876	4.09173e-07	-2.47813e-10	-0.900389
86459975	rs9655947	1.09206e-14	2.38323	-1.66822e-10	5.38577e-07	-0.625596	-1.66822e-10
86460043	rs6944719	2.81407e-15	1.14765	-0.120443	4.15651e-08	-2.05305	-1.13421
86460066	rs10238192	5.28427e-16	-2.47813e-10	-0.645276	4.50592e-07	-2.47813e-10	-0.803964
86460830	rs17161024	1.09206e-14	2.38323	-1.66822e-10	5.38577e-07	-0.625596	-1.66822e-10
86460963	rs118152786	5.13631e-16	-2.47813e-10	-0.673676	4.40113e-07	-2.47813e-10	-0.827494
86462157	rs10275872	5.68341e-16	-2.47813e-10	-0.572458	4.78894e-07	-2.47813e-10	-0.743048
86462238	rs73382326	1.11493e-14	2.40395	-1.66822e-10	5.28481e-07	-0.64452	-1.66822e-10
86463081	rs10250697	4.95311e-16	-2.47813e-10	-0.709995	4.27158e-07	-2.47813e-10	-0.857373
86463825	rs142461100	4.54317e-16	-2.47813e-10	-0.796386	3.98307e-07	-2.47813e-10	-0.927303
86464510	rs145981355	1.58661e-15	0.454172	-1.66822e-10	4.37023e-07	-0.834542	-1.66822e-10
86465469	rs79150396	4.62931e-16	-2.47813e-10	-0.777603	4.04347e-07	-2.47813e-10	-0.912253
86465584	rs10259486	1.04632e-14	2.34044	-1.66822e-10	5.25597e-07	-0.649992	-1.66822e-10
86466747	rs192926679	2.06253e-16	-1.58608	-1.66822e-10	1.43768e-07	-1.94632	-1.66822e-10
86466801	rs28370356	5.02624e-16	-2.47813e-10	-0.695338	4.32327e-07	-2.47813e-10	-0.845345
86467251	rs10952891	1.27253e-14	2.53617	-1.66822e-10	5.698e-07	-0.569241	-1.66822e-10
86467257	rs73194586	1.54915e-16	-1.8723	-1.66822e-10	5.16223e-07	-0.667988	-1.66822e-10
86468254	rs17161026	6.7488e-16	-0.400646	-1.66822e-10	1.41365e-06	0.339407	-1.66822e-10
86468516	rs140980216	3.17177e-16	-2.47813e-10	-1.15572	3.1648e-07	-2.47813e-10	-1.15727
86469455	rs140428145	3.49816e-16	-2.47813e-10	-1.05777	3.23054e-07	-2.47813e-10	-1.13671
86470420	rs6944519	1.39998e-15	0.84704	-0.518005	4.36537e-08	-2.02976	-1.10848
86470488	rs6465087	7.40646e-16	-0.307658	-1.66822e-10	1.94547e-07	-1.64386	-1.66822e-10
86470554	rs6465088	1.4825e-15	0.894831	-0.508526	4.32709e-08	-2.03598	-1.11107
86470943	rs7801589	7.9466e-16	-0.237265	-1.66822e-10	2.01547e-07	-1.6085	-1.66822e-10
86471913	rs17126	1.3863e-15	0.841708	-0.522495	4.4259e-08	-2.01725	-1.10722
86471995	rs113117292	4.7836e-16	-2.47813e-10	-0.744817	4.15199e-07	-2.47813e-10	-0.885769
86472032	rs6974507	8.71226e-16	-0.145279	-1.66822e-10	2.0611e-07	-1.58612	-1.66822e-10
86472161	rs6954573	8.19231e-16	-0.206814	-1.66822e-10	2.04695e-07	-1.593	-1.66822e-10
86472331	rs7788115	2.17743e-11	8.29848	1.68258	4.02801e-08	-2.06233	-1.15634
86472484	rs6955565	8.2297e-16	-0.20226	-1.66822e-10	1.98343e-07	-1.62453	-1.66822e-10
86472584	rs6955452	6.46087e-16	-0.444246	-1.66822e-10	1.88266e-07	-1.67667	-1.66822e-10
86472763	rs6955917	6.52511e-16	-0.434353	-1.66822e-10	1.89197e-07	-1.67174	-1.66822e-10
86473063	rs6960053	8.4478e-16	-0.176104	-1.66822e-10	2.07945e-07	-1.57725	-1.66822e-10
86473247	rs11766236	2.48739e-15	0.90381	-1.66822e-10	4.23923e-07	-0.864974	-1.66822e-10
86473269	rs73194591	1.88891e-16	-1.67401	-1.66822e-10	1.65606e-07	-1.80491	-1.66822e-10
86473554	rs76806747	1.32997e-16	-2.02486	-1.66822e-10	1.32764e-07	-2.02595	-1.66822e-10
86474313	rs1989796	5.66935e-17	-1.74005	-1.13747	1.21659e-07	-1.78187	-0.331443
86475667	rs2282966	1.63886e-15	0.916221	-0.429646	4.18845e-08	-2.05546	-1.12415
86476124	rs6947778	7.16376e-16	-0.340975	-1.66822e-10	1.98356e-07	-1.62446	-1.66822e-10
86476311	rs6967992	7.16376e-16	-0.340975	-1.66822e-10	1.98356e-07	-1.62446	-1.66822e-10
86477670	rs140131836	3.87289e-16	-2.47813e-10	-0.956008	4.74727e-07	-2.47813e-10	-0.751786
86477870	rs6957842	8.27054e-16	-0.197311	-1.66822e-10	2.05693e-07	-1.58814	-1.66822e-10
86477894	rs6978155	9.37932e-16	-0.0715031	-1.66822e-10	2.19602e-07	-1.52271	-1.66822e-10
86479928	rs55732942	7.49516e-16	-0.295753	-1.66822e-10	6.43753e-07	-0.447211	-1.66822e-10
86479976	rs185663282	1.97553e-16	-1.62917	-1.66822e-10	1.40622e-07	-1.96845	-1.66822e-10
86480202	rs78993765	3.88592e-16	-2.47813e-10	-0.952649	3.53132e-07	-2.47813e-10	-1.04768
86480634	rs67263053	1.24571e-11	8.1836	1.23902	4.01188e-08	-2.06643	-1.15625
86481013	rs7789655	1.40005e-13	2.82664	2.10761	4.22688e-08	-2.08222	-1.08826
86481042	rs78359377	8.36344e-17	-1.44044	-1.04829	4.067e-08	-2.08178	-1.12726
86482580	rs78388085	4.23596e-16	-0.8664	-1.66822e-10	1.4533e-07	-1.93552	-1.66822e-10
86483501	rs10226491	4.49476e-16	-0.807099	-1.66822e-10	1.48429e-07	-1.91442	-1.66822e-10
86483503	rs10269943	4.39723e-16	-0.829034	-1.66822e-10	1.4055e-07	-1.96896	-1.66822e-10
86483579	rs7781414	2.02536e-15	1.1352	-0.436875	4.0418e-08	-2.05815	-1.1571
86483810	rs79284070	8.61824e-17	-1.3308	-1.12791	4.3622e-08	-1.98151	-1.15746
86484166	rs60438843	4.66072e-16	-0.770841	-1.66822e-10	1.50422e-07	-1.90108	-1.66822e-10
86485557	rs7792069	4.70694e-16	-0.760971	-1.66822e-10	1.50978e-07	-1.8974	-1.66822e-10
86486311	rs12704294	5.46141e-12	8.05835	0.539683	4.03913e-08	-2.0597	-1.15621
86486342	rs2237567	8.22261e-17	-1.37098	-1.13473	4.29779e-08	-1.99591	-1.15793
86486846	rs10263372	4.8657e-16	-0.7278	-1.66822e-10	1.52885e-07	-1.88484	-1.66822e-10
86487430	rs142182607	7.27265e-16	-2.47813e-10	-0.325889	8.8354e-07	-2.47813e-10	-0.13059
86487462	rs79937236	8.14801e-17	-1.38093	-1.13389	4.283e-08	-1.99937	-1.15792
86489205	rs73382349	4.83677e-16	-0.733763	-1.66822e-10	1.44821e-07	-1.93903	-1.66822e-10
86489625	rs2299231	2.29771e-16	-0.329205	-1.14889	4.75448e-08	-1.90017	-1.15269
86490154	rs7808623	4.98387e-16	-0.703802	-1.66822e-10	1.62085e-07	-1.8264	-1.66822e-10
86490264	rs17161067	4.8657e-16	-0.7278	-1.66822e-10	1.52885e-07	-1.88484	-1.66822e-10
86491021	rs28479466	4.91477e-16	-0.717766	-1.66822e-10	1.53474e-07	-1.88099	-1.66822e-10
86491029	rs28755802	4.91477e-16	-0.717766	-1.66822e-10	1.53474e-07	-1.88099	-1.66822e-10
86491184	rs28639719	4.91477e-16	-0.717766	-1.66822e-10	1.53474e-07	-1.88099	-1.66822e-10
86491394	rs73194600	1.76283e-16	-1.74309	-1.66822e-10	5.48218e-07	-0.607854	-1.66822e-10
86492952	rs73194601	1.88233e-16	-1.6775	-1.66822e-10	6.2653e-07	-0.47433	-1.66822e-10
86494674	rs17161070	2.73258e-16	-0.152766	-1.152	5.31495e-08	-1.79167	-1.14975
86494728	rs140608865	4.75372e-16	-2.47813e-10	-0.751082	4.03541e-07	-2.47813e-10	-0.91425
86495648	rs117277137	3.32272e-16	-2.47813e-10	-1.10923	3.25471e-07	-2.47813e-10	-1.12925
86496042	rs10487055	1.26139e-16	-2.0778	-1.66822e-10	1.39271e-07	-1.97811	-1.66822e-10
86496242	rs146643391	1.8168e-16	-1.71293	-1.66822e-10	4.25741e-07	-0.860695	-1.66822e-10
86496892	rs76207318	3.69407e-16	-1.00328	-1.66822e-10	1.40486e-07	-1.96942	-1.66822e-10
86496994	rs62488040	1.33167e-16	-2.02357	-1.66822e-10	1.52665e-07	-1.88628	-1.66822e-10
86498840	rs10232633	2.42695e-16	-0.267642	-1.15573	5.21662e-08	-1.81671	-1.14338
86501043	rs148392093	1.91206e-16	-1.66183	-1.66822e-10	3.62336e-07	-1.02195	-1.66822e-10
86501263	rs10270673	2.07864e-15	0.939209	-0.21492	4.10889e-08	-2.04822	-1.15057
86501424	rs12704296	6.96278e-12	7.68226	1.15865	4.24604e-08	-2.03279	-1.13317
86502375	rs78974145	7.59284e-17	-1.43362	-1.15177	4.54827e-08	-1.94467	-1.15252
86502733	rs7788695	2.2694e-15	1.01629	-0.204195	4.08127e-08	-2.05594	-1.14959
86503146	rs11980329	3.54799e-12	7.06485	1.10187	4.06532e-08	-2.07073	-1.13872
86504162	rs79275549	9.65986e-16	-0.0420312	-1.66822e-10	2.16634e-06	0.76627	-1.66822e-10
86504269	rs117667165	1.47106e-16	-1.92403	-1.66822e-10	1.30108e-07	-2.04616	-1.66822e-10
86504400	rs148939633	3.47917e-16	-2.47813e-10	-1.06322	3.6048e-07	-2.47813e-10	-1.02709
86504797	rs76229182	1.64431e-16	-1.81269	-1.66822e-10	2.17206e-07	-1.53368	-1.66822e-10
86506594	rs7781782	4.63476e-16	-0.776427	-1.66822e-10	1.4285e-07	-1.95273	-1.66822e-10
86506679	rs7781922	5.59014e-16	-0.589006	-1.66822e-10	1.51794e-07	-1.89201	-1.66822e-10
86506726	rs75714543	5.59014e-16	-0.589006	-1.66822e-10	1.51794e-07	-1.89201	-1.66822e-10
86507321	rs3761812	3.46242e-16	-2.47813e-10	-1.06804	3.22233e-07	-2.47813e-10	-1.13925
86508711	rs116944764	7.41045e-16	-0.307119	-1.66822e-10	2.58486e-07	-1.35968	-1.66822e-10
86510712	rs10257473	5.92619e-16	-0.0415709	-0.489058	8.26039e-08	-1.76223	-0.738239
86511325	rs80016323	3.92317e-15	1.35948	-1.66822e-10	1.2567e-07	-2.08087	-1.66822e-10
86512284	rs113357850	5.61984e-16	-0.583707	-1.66822e-10	1.13367e-06	0.118685	-1.66822e-10
86512637	rs10236047	4.37497e-16	-0.31238	-0.521731	6.91542e-08	-1.91415	-0.764034
86514061	rs73196605	9.32193e-16	-0.0776407	-1.66822e-10	3.05913e-06	1.11136	-1.66822e-10
86514357	rs144650449	1.51482e-16	-1.89471	-1.66822e-10	1.30618e-07	-2.04225	-1.66822e-10
86514608	rs79225790	5.13342e-16	0.186881	-0.861119	3.07747e-07	-0.259633	-0.925615
86515587	rs79071901	5.69927e-16	-0.0732094	-0.496462	8.11729e-08	-1.7747	-0.743248
86516912	rs74669261	4.31277e-16	-2.47813e-10	-0.84843	4.34054e-07	-2.47813e-10	-0.841358
86516989	rs78335929	3.41449e-16	-2.47813e-10	-1.08198	3.20294e-07	-2.47813e-10	-1.14529
86518438	rs141036734	1.66312e-15	0.501269	-1.66822e-10	8.34998e-07	-0.187097	-1.66822e-10
86520894	rs4728652	3.20686e-16	-2.47813e-10	-1.14472	3.17113e-07	-2.47813e-10	-1.15527
86523164	rs6972489	5.10819e-16	-0.679164	-1.66822e-10	1.4748e-07	-1.92083	-1.66822e-10
86524141	rs139346185	3.48358e-16	-1.06195	-1.66822e-10	1.67788e-06	0.510759	-1.66822e-10
86525065	rs73382367	6.13602e-16	-0.495835	-1.66822e-10	1.57076e-07	-1.85779	-1.66822e-10
86525751	rs138002568	3.2611e-16	-2.47813e-10	-1.12794	3.17077e-07	-2.47813e-10	-1.15538
86525772	rs28405414	5.10819e-16	-0.679164	-1.66822e-10	1.4748e-07	-1.92083	-1.66822e-10
86525906	rs190362930	3.16535e-16	-2.47813e-10	-1.15775	3.16305e-07	-2.47813e-10	-1.15782
86527168	rs6965383	7.51904e-16	0.76869	-1.06126	5.09649e-08	-2.02671	-0.956678
86528365	rs146345806	1.44796e-16	-1.93985	-1.66822e-10	1.28118e-07	-2.06158	-1.66822e-10
86529436	rs79360121	2.0174e-15	0.694386	-1.66822e-10	1.28035e-07	-2.06222	-1.66822e-10
86530108	rs10236910	5.37578e-16	0.0134702	-0.641576	7.50424e-08	-1.7402	-0.856278
86530523	rs17161096	5.58199e-16	0.0134702	-0.603935	7.72448e-08	-1.7402	-0.827352
86531065	rs17161098	5.21905e-16	-0.657694	-1.66822e-10	1.48568e-07	-1.91348	-1.66822e-10
86531409	rs73382375	3.87602e-16	-0.324736	-0.630465	6.3358e-08	-1.91795	-0.847772
86532038	rs77453984	1.36565e-16	-1.42834	-0.57004	6.47606e-08	-1.95924	-0.784591
86532150	rs143774365	1.45121e-16	-1.93761	-1.66822e-10	1.28229e-07	-2.06071	-1.66822e-10
86532576	rs7807203	8.26489e-16	0.843871	-1.04186	4.9232e-08	-2.0385	-0.979482
86535446	rs10258008	3.5433e-16	-0.31238	-0.732572	5.87503e-08	-1.91415	-0.927077
86536196	rs7781002	4.23883e-12	7.61732	0.727303	3.98053e-08	-2.07321	-1.15732
86536256	rs17608650	5.11965e-16	0.054276	-0.731199	2.61416e-07	-0.506661	-0.841751
86536344	rs7781178	8.12496e-16	0.817173	-1.03224	4.90894e-08	-2.03514	-0.98574
86536377	rs11974622	4.91574e-16	-0.0301048	-0.687462	7.07721e-08	-1.75768	-0.897384
86537954	rs138172434	3.16845e-16	-2.47813e-10	-1.15677	3.18852e-07	-2.47813e-10	-1.1498
86539946	rs10271867	4.88166e-16	-0.0450216	-0.679504	7.08384e-08	-1.7636	-0.890527
86542136	rs13231385	5.01502e-14	3.9076	-1.66822e-10	3.23301e-07	-1.13594	-1.66822e-10
86542455	rs35895874	5.61478e-16	-0.584608	-1.66822e-10	1.5245e-07	-1.88769	-1.66822e-10
86542996	rs11981220	5.20188e-16	0.057516	-0.718507	7.18924e-08	-1.72225	-0.917106
86543817	rs61082072	3.91432e-16	-0.214958	-0.73041	5.98098e-08	-1.89534	-0.92802
86544248	rs1029367	6.16338e-16	-0.491384	-1.66822e-10	1.5558e-07	-1.86736	-1.66822e-10
86544667	rs2519713	6.60131e-17	-1.62165	-1.10367	1.24253e-07	-1.67381	-0.418398
86545305	rs7810135	5.68804e-16	0.127941	-0.699585	7.44468e-08	-1.69985	-0.904588
86545395	rs116926604	2.30336e-16	-1.47564	-1.66822e-10	1.33493e-07	-2.02048	-1.66822e-10
86546681	rs143741710	1.34559e-16	-2.01318	-1.66822e-10	1.25518e-07	-2.08208	-1.66822e-10
86546982	rs12704297	6.50331e-12	7.96236	0.810281	4.05875e-08	-2.05938	-1.15169
86547430	rs144422958	5.19094e-16	-2.47813e-10	-0.663095	7.40755e-07	-2.47813e-10	-0.306857
86548791	rs7783745	3.82353e-16	-0.241713	-0.727124	5.9491e-08	-1.90375	-0.924952
86549011	rs2519709	1.61129e-16	-1.83298	-1.66822e-10	4.87367e-07	-0.725509	-1.66822e-10
86550596	rs117763442	1.50798e-16	-1.89924	-1.66822e-10	1.29627e-07	-2.04986	-1.66822e-10
86551401	rs17608771	1.92762e-16	-1.65372	-1.66822e-10	1.2624e-07	-2.07634	-1.66822e-10
86551740	rs1476455	5.55461e-16	0.0970008	-0.692383	7.3894e-08	-1.71267	-0.899226
86552503	rs28410495	6.01776e-16	-0.515295	-1.66822e-10	1.54226e-07	-1.87611	-1.66822e-10
86552699	rs28583791	5.39308e-16	0.0317393	-0.656633	7.55134e-08	-1.71781	-0.872407
86552701	rs28490267	4.42169e-16	-0.145044	-0.678445	6.36229e-08	-1.87274	-0.888809
86552715	rs78623893	1.097e-16	-1.51197	-0.705463	5.60068e-08	-1.99397	-0.89508
86553581	rs145982804	7.2792e-16	-2.47813e-10	-0.32499	5.43064e-07	-2.47813e-10	-0.617299
86553790	rs12704298	7.1508e-16	0.695705	-1.03849	4.80432e-08	-2.02153	-1.0209
86554539	rs73382388	4.16723e-16	-0.208203	-0.674556	6.29783e-08	-1.88513	-0.886604
86555975	rs17697806	1.13514e-16	-1.51197	-0.671283	5.75517e-08	-1.99397	-0.867869
86556458	rs9640574	6.40591e-16	0.173204	-0.625994	7.98386e-08	-1.68088	-0.853639
86556829	rs6965029	5.19805e-16	-0.0200275	-0.641698	7.31656e-08	-1.75995	-0.861851
86558312	rs116997489	3.30332e-16	-2.47813e-10	-1.11508	3.25389e-07	-2.47813e-10	-1.1295
86558474	rs73196624	1.31976e-16	-2.03256	-1.66822e-10	1.27711e-07	-2.06476	-1.66822e-10
86558634	rs12704299	8.28202e-16	0.844641	-1.04056	4.72021e-08	-2.04143	-1.01866
86559150	rs2519710	1.66699e-16	-1.79899	-1.66822e-10	5.26779e-07	-0.647746	-1.66822e-10
86559269	rs2519711	1.67293e-16	-1.79543	-1.66822e-10	5.31003e-07	-0.639758	-1.66822e-10
86559344	rs144596335	1.52167e-16	-1.8902	-1.66822e-10	1.38441e-07	-1.98408	-1.66822e-10
86559484	rs55979904	5.98555e-12	7.77279	0.916893	4.08097e-08	-2.06769	-1.13791
86563638	rs11976876	5.58482e-16	0.194927	-0.784885	6.97398e-08	-1.68249	-0.987263
86564795	rs6465089	5.96675e-16	-0.523807	-1.66822e-10	1.55442e-07	-1.86825	-1.66822e-10
86565642	rs12113681	4.20425e-16	-0.0520312	-0.821883	5.86018e-08	-1.8323	-1.01146
86566901	rs79243398	3.18823e-16	-2.47813e-10	-1.15054	3.3542e-07	-2.47813e-10	-1.09914
86567293	rs117443186	2.65509e-16	-1.33353	-1.66822e-10	2.0527e-07	-1.5902	-1.66822e-10
86567364	rs7797095	8.40848e-13	6.15399	0.572999	4.00227e-08	-2.07633	-1.14875
86568521	rs2788868	3.06665e-16	-0.0939068	-1.09552	6.4662e-08	-1.69742	-1.04794
86570219	rs10235954	3.73063e-16	0.0302618	-1.0237	4.48133e-08	-2.00027	-1.11175
86570886	rs17161112	1.25988e-16	-2.07899	-1.66822e-10	1.27213e-07	-2.06866	-1.66822e-10
86571235	rs2373361	4.91289e-16	0.121007	-0.839154	6.52005e-08	-1.71313	-1.02393
86571305	rs76349903	4.50722e-12	8.40601	-1.66822e-10	9.37732e-07	-0.0710629	-1.66822e-10
86572477	rs78621498	1.60056e-16	-1.83966	-1.66822e-10	1.4499e-07	-1.93786	-1.66822e-10
86573969	rs10267763	6.15205e-16	0.313516	-0.806741	7.31573e-08	-1.61998	-1.00194
86574111	rs73196633	2.14547e-16	-1.54665	-1.66822e-10	1.27496e-07	-2.06644	-1.66822e-10
86574751	rs17697878	4.14157e-16	-0.0814365	-0.807498	5.83821e-08	-1.84256	-1.00496
86575006	rs17765493	4.12357e-16	-0.0667614	-0.826528	5.8229e-08	-1.83746	-1.01269
86575200	rs1014634	6.18389e-16	0.329728	-0.817791	7.4165e-08	-1.61284	-0.995399
86577346	rs1557665	5.45371e-16	0.162097	-0.775812	6.84366e-08	-1.70907	-0.979546
86578789	rs57660136	1.23296e-15	-2.47813e-10	0.201989	1.84797e-06	-2.47813e-10	0.607315
86580088	rs74620416	3.27725e-16	-2.47813e-10	-1.12301	3.55852e-07	-2.47813e-10	-1.04001
86580674	rs36098544	1.18899e-12	6.01584	1.05759	4.2798e-08	-2.07967	-1.07837
86580966	rs78488767	9.34788e-17	-1.49622	-0.881228	4.87775e-08	-1.98769	-1.03957
86581391	rs12111888	5.76412e-16	-0.558358	-1.66822e-10	1.50465e-07	-1.9008	-1.66822e-10
86581745	rs11979332	5.70241e-16	0.193507	-0.762629	6.99536e-08	-1.69619	-0.970503
86582891	rs17697894	3.90597e-16	-0.175665	-0.771838	5.71754e-08	-1.89158	-0.976828
86583044	rs28362761	5.76412e-16	-0.558358	-1.66822e-10	1.50465e-07	-1.9008	-1.66822e-10
86584160	rs28635668	4.14816e-16	-0.112159	-0.775186	5.87166e-08	-1.86269	-0.979118
86585586	rs73382401	4.96511e-16	0.320253	-1.02783	5.75993e-08	-1.75229	-1.10872
86586561	rs17161118	5.42835e-16	-0.618376	-1.66822e-10	1.44847e-07	-1.93885	-1.66822e-10
86587150	rs73384105	3.83828e-16	0.109561	-1.07455	5.47409e-08	-1.7783	-1.13361
86587659	rs73384108	1.00122e-16	-1.6786	-0.630194	7.55364e-08	-2.08249	-0.507426
86587718	rs73384109	1.30956e-16	-1.72893	-0.311391	9.79543e-08	-2.07571	-0.254312
86587766	rs73384111	1.09619e-16	-1.64033	-0.577836	8.002e-08	-2.08282	-0.449432
86587902	rs73384112	1.01529e-16	-1.73547	-0.559363	8.20272e-08	-2.07844	-0.429032
86588157	rs141732391	9.49689e-16	-2.47813e-10	-0.0590462	1.04897e-06	-2.47813e-10	0.0410327
86588338	rs73384113	9.98734e-17	-1.74178	-0.569501	8.11749e-08	-2.0777	-0.440224
86588583	rs62488046	1.30587e-16	-2.04314	-1.66822e-10	1.37357e-07	-1.99194	-1.66822e-10
86589758	rs144943093	3.82165e-16	-2.47813e-10	-0.969327	3.35347e-07	-2.47813e-10	-1.09936
86589789	rs61699848	9.92545e-17	-1.75121	-0.566284	8.15649e-08	-2.07646	-0.436671
86590006	rs10274974	3.13804e-14	2.75076	0.687999	4.59436e-08	-2.07042	-1.01669
86590353	rs10487060	5.51612e-17	-1.95423	-0.950688	6.27841e-08	-1.71518	-1.05964
86592245	rs10487061	4.68695e-16	-2.47813e-10	-0.765228	6.69759e-07	-2.47813e-10	-0.407608
86593170	rs1999947	2.09987e-16	-1.56813	-1.66822e-10	1.25765e-07	-2.08011	-1.66822e-10
86593299	rs1999946	1.59122e-16	-1.54439	-0.301116	1.08474e-07	-2.08157	-0.146445
86593390	rs1999945	1.08244e-16	-1.76583	-0.464957	9.13853e-08	-2.07423	-0.325211
86593997	rs193236652	1.86591e-15	0.616325	-1.66822e-10	3.34104e-07	-1.10307	-1.66822e-10
86594379	rs6976741	2.80255e-14	2.71801	0.607683	4.55625e-08	-2.07203	-1.02341
86594383	rs6958716	4.33577e-16	-0.843112	-1.66822e-10	1.43e-07	-1.95168	-1.66822e-10
86594423	rs6976877	1.07337e-14	2.62047	-0.254507	4.01954e-08	-2.0756	-1.14517
86594543	rs6977048	4.40654e-16	-0.826921	-1.66822e-10	1.4376e-07	-1.94638	-1.66822e-10
86597377	rs150040641	1.5393e-16	-1.87868	-1.66822e-10	1.2544e-07	-2.0827	-1.66822e-10
86597430	rs146599115	1.06414e-15	-2.47813e-10	0.0547448	1.18121e-06	-2.47813e-10	0.159768
86597769	rs111463943	2.14799e-16	-1.54548	-1.66822e-10	1.35037e-07	-2.00898	-1.66822e-10
86600948	rs143855599	8.82254e-16	-2.47813e-10	-0.132701	9.71234e-07	-2.47813e-10	-0.0359598
86601576	rs148644457	1.82477e-16	-1.70856	-1.66822e-10	1.89255e-07	-1.67143	-1.66822e-10
86601587	rs75894239	3.72127e-16	-0.995946	-1.66822e-10	3.84337e-07	-0.963008	-1.66822e-10
86602441	rs60623709	1.91034e-16	-1.66273	-1.66822e-10	1.25423e-07	-2.08284	-1.66822e-10
86603148	rs75140736	8.97878e-16	-0.115146	-1.66822e-10	2.62867e-07	-1.34288	-1.66822e-10
86604252	rs117264826	6.03843e-16	-0.511866	-1.66822e-10	2.17067e-07	-1.53432	-1.66822e-10
86605262	rs59352637	7.65495e-16	-2.47813e-10	-0.274657	8.36997e-07	-2.47813e-10	-0.184706
86606081	rs73384121	1.8886e-16	-1.67417	-1.66822e-10	1.25451e-07	-2.08262	-1.66822e-10
86606507	rs17609037	1.27342e-16	-2.06831	-1.66822e-10	1.26075e-07	-2.07765	-1.66822e-10
86606808	rs76669272	1.69354e-16	-1.78319	-1.66822e-10	1.31238e-07	-2.03751	-1.66822e-10
86606829	rs17765549	3.57821e-16	-2.47813e-10	-1.03515	3.34993e-07	-2.47813e-10	-1.10042
86606988	rs78070788	1.00952e-15	-2.47813e-10	0.00205466	1.11805e-06	-2.47813e-10	0.104818
86607069	rs76647209	1.07463e-15	-2.47813e-10	0.0645517	1.19335e-06	-2.47813e-10	0.16999
86607231	rs1767721	5.80015e-15	2.42236	-0.671898	4.15571e-08	-2.04664	-1.14082
86607306	rs117500401	3.64652e-16	-2.47813e-10	-1.01624	3.36174e-07	-2.47813e-10	-1.0969
86607394	rs1767720	4.86789e-16	-0.301662	-0.425688	1.1723e-07	-0.992464	-1.15793
86607467	rs1767719	5.41996e-17	-2.08108	-0.841428	1.08504e-07	-1.25748	-0.970259
86607583	rs9719800	8.12155e-17	-2.06398	-0.45409	1.77448e-07	-0.62792	-1.10793
86607595	rs1767718	5.86416e-17	-2.06736	-0.776379	9.08331e-07	1.03406	-1.13697
86608211	rs1767717	2.09011e-16	-0.908433	-0.664363	7.86488e-08	-1.48342	-1.06612
86608561	rs1624071	2.07387e-16	-0.924278	-0.656314	7.98297e-08	-1.472	-1.06263
86608765	rs1006247	2.08828e-16	-0.908433	-0.665235	7.60669e-08	-1.48342	-1.0995
86608786	rs1006248	2.15693e-16	-0.892481	-0.648845	7.82923e-08	-1.49472	-1.05936
86608983	rs74425367	3.45171e-16	-1.07114	-1.66822e-10	1.53068e-07	-1.88364	-1.66822e-10
86609511	rs1024376	8.80295e-17	-1.61954	-0.817971	1.57189e-07	-0.754738	-1.10234
86609533	rs1767715	8.83612e-17	-1.61954	-0.81421	1.57429e-07	-0.754738	-1.10082
86609633	rs1024377	8.78338e-17	-1.61954	-0.820197	1.57901e-07	-0.754738	-1.09782
86609696	rs1024378	8.81636e-17	-1.61954	-0.816449	1.58151e-07	-0.754738	-1.09624
86609941	rs1633451	8.81636e-17	-1.61954	-0.816449	1.58151e-07	-0.754738	-1.09624
86609972	rs1767712	8.78338e-17	-1.61954	-0.820197	1.57901e-07	-0.754738	-1.09782
86610043	rs1767711	8.81636e-17	-1.61954	-0.816449	1.58151e-07	-0.754738	-1.09624
86610216	rs1633452	8.72678e-17	-1.62975	-0.816449	1.60934e-07	-0.737293	-1.09624
86610314	rs1767710	8.72678e-17	-1.62975	-0.816449	1.60934e-07	-0.737293	-1.09624
86610491	rs1767709	8.72678e-17	-1.62975	-0.816449	1.60934e-07	-0.737293	-1.09624
86610934	rs885996	8.69413e-17	-1.62975	-0.820197	1.60679e-07	-0.737293	-1.09782
86611013	rs149115078	2.03383e-16	-1.60009	-1.66822e-10	1.61331e-07	-1.83107	-1.66822e-10
86611015	rs885997	9.05251e-17	-1.58936	-0.820197	1.36056e-07	-0.90364	-1.09782
86611019	rs885998	8.64373e-17	-1.62975	-0.82601	1.60631e-07	-0.737293	-1.09812
86611101	rs28378641	3.67448e-14	4.7489	-1.15232	8.51285e-07	0.95913	-1.12691
86611201	rs1633455	8.62813e-17	-1.63985	-0.817716	1.63697e-07	-0.719733	-1.09677
86611241	rs1633456	8.62813e-17	-1.63985	-0.817716	1.63697e-07	-0.719733	-1.09677
86611305	rs1767708	8.59575e-17	-1.63985	-0.821476	1.63438e-07	-0.719733	-1.09836
86611326	rs1767707	8.64774e-17	-1.63985	-0.815447	1.63834e-07	-0.719733	-1.09594
86611498	rs1767706	8.53259e-17	-1.63985	-0.828852	1.62668e-07	-0.719733	-1.10309
86611569	rs71562734	2.46902e-15	0.896396	-1.66822e-10	1.30965e-07	-2.03959	-1.66822e-10
86611854	rs1633457	8.47857e-17	-1.64984	-0.825215	1.66092e-07	-0.702057	-1.09993
86612081	rs1633458	8.47857e-17	-1.64984	-0.825215	1.66092e-07	-0.702057	-1.09993
86612086	rs1633459	8.51033e-17	-1.64984	-0.821476	1.66352e-07	-0.702057	-1.09836
86612109	rs147869718	4.18945e-14	4.87626	-1.14853	9.24968e-07	1.03389	-1.11866
86612317	rs4260834	8.39364e-17	-1.64984	-0.835283	1.66033e-07	-0.702057	-1.10028
86612332	rs4344021	8.31116e-17	-1.65971	-0.835283	1.69013e-07	-0.684266	-1.10028
86612337	rs4260835	8.28389e-17	-1.64984	-0.848444	1.66668e-07	-0.702057	-1.09646
86612388	rs151061552	3.1767e-16	-2.47813e-10	-1.15417	3.32021e-07	-2.47813e-10	-1.10933
86612740	rs186653292	4.84895e-16	-2.47813e-10	-0.731247	3.19914e-07	-2.47813e-10	-1.14648
86612769	rs4404849	9.24417e-17	-1.33784	-1.05077	4.56289e-08	-2.03267	-1.06131
86612770	rs4262263	9.23152e-17	-1.33784	-1.05213	4.55696e-08	-2.03267	-1.06261
86613157	rs10952893	8.28284e-17	-1.66948	-0.828934	1.71862e-07	-0.666358	-1.10148
86613330	rs12381395	8.46053e-17	-1.64791	-0.829269	1.58304e-07	-0.745065	-1.10495
86613465	rs13221872	8.28284e-17	-1.66948	-0.828934	1.71862e-07	-0.666358	-1.10148
86613481	rs13234802	8.28284e-17	-1.66948	-0.828934	1.71862e-07	-0.666358	-1.10148
86613513	rs13234633	8.24922e-17	-1.66948	-0.833001	1.71574e-07	-0.666358	-1.10315
86613558	rs13234729	8.24922e-17	-1.66948	-0.833001	1.71574e-07	-0.666358	-1.10315
86613676	rs147460431	5.41829e-16	-2.47813e-10	-0.620229	5.50428e-07	-2.47813e-10	-0.60383
86613691	rs10268694	8.27951e-17	-1.66948	-0.829336	1.72034e-07	-0.666358	-1.10048
86613742	rs74688817	8.26446e-17	-1.67912	-0.821507	1.75742e-07	-0.648336	-1.09717
86613755	rs148734084	8.31344e-17	-1.66948	-0.825246	1.7233e-07	-0.666358	-1.09876
86613764	rs111791306	8.26367e-17	-1.68298	-0.817747	1.855e-07	-0.595903	-1.09557
86613805	rs11771311	2.63503e-15	0.961469	-1.66822e-10	1.70966e-06	0.529523	-1.66822e-10
86613869	rs7784035	8.49726e-17	-1.63985	-0.833001	1.62656e-07	-0.719733	-1.10315
86614005	rs1635014	8.21896e-17	-1.66948	-0.836677	1.71316e-07	-0.666358	-1.10466
86614117	rs113914042	8.21896e-17	-1.66948	-0.836677	1.71316e-07	-0.666358	-1.10466
86614209	rs111807126	8.21896e-17	-1.66948	-0.836677	1.71316e-07	-0.666358	-1.10466
86614249	rs146516032	8.71383e-16	-2.47813e-10	-0.145099	4.05605e-07	-2.47813e-10	-0.909146
86614384	rs113524734	8.18897e-17	-1.66948	-0.840332	1.71063e-07	-0.666358	-1.10614
86614407	rs113817473	8.58723e-17	-1.4217	-1.04062	4.7234e-08	-2.00775	-1.05167
86614416	rs112882401	8.29958e-17	-1.65971	-0.836677	1.68276e-07	-0.684266	-1.10466
86614485	rs113156098	8.18897e-17	-1.66948	-0.840332	1.71063e-07	-0.666358	-1.10614
86614545	rs80220497	8.18897e-17	-1.66948	-0.840332	1.71063e-07	-0.666358	-1.10614
86614745	rs12704307	8.18897e-17	-1.66948	-0.840332	1.71063e-07	-0.666358	-1.10614
86614908	rs12704309	8.18897e-17	-1.66948	-0.840332	1.71063e-07	-0.666358	-1.10614
86615092	rs141846341	5.19326e-14	5.09113	-1.14861	1.06843e-06	1.17822	-1.11881
86616438	rs139950115	5.07511e-16	-2.47813e-10	-0.685661	3.93408e-07	-2.47813e-10	-0.939679
86616499	rs142062200	1.06675e-16	-1.93357	-0.311822	9.67619e-08	-1.80701	-0.535265
86616705	rs4727132	8.08176e-17	-1.68866	-0.834325	1.77795e-07	-0.630197	-1.1037
86616889	rs13229149	8.08176e-17	-1.68866	-0.834325	1.77795e-07	-0.630197	-1.1037
86616906	rs147078427	1.57105e-15	0.44432	-1.66822e-10	1.25952e-07	-2.07862	-1.66822e-10
86617098	rs7458969	8.05202e-17	-1.68866	-0.838012	1.77528e-07	-0.630197	-1.1052
86617213	rs115633160	1.05854e-16	-2.0788	-0.174322	2.74588e-07	-0.420843	-0.878413
86617284	rs1635026	8.05202e-17	-1.68866	-0.838012	1.77528e-07	-0.630197	-1.1052
86617463	rs113775354	8.28299e-17	-1.44952	-1.04887	4.0734e-07	0.17709	-1.08197
86617485	rs1767704	8.05202e-17	-1.68866	-0.838012	1.77528e-07	-0.630197	-1.1052
86617526	rs1767703	7.94732e-17	-1.69808	-0.841677	1.80531e-07	-0.611943	-1.10668
86617528	rs116630917	5.58389e-14	5.1571	-1.14205	1.13115e-06	1.22275	-1.10629
86617531	rs1767702	8.22545e-17	-1.45649	-1.04887	4.02004e-07	0.163905	-1.08197
86617761	rs77149046	1.84363e-16	-1.69828	-1.66822e-10	1.29656e-07	-2.04964	-1.66822e-10
86618002	rs1767701	7.9927e-17	-1.69808	-0.835984	1.80938e-07	-0.611943	-1.10443
86618491	rs145608617	4.55364e-16	-2.47813e-10	-0.794082	4.46083e-07	-2.47813e-10	-0.814023
86618557	rs76616900	3.26899e-16	-2.47813e-10	-1.12553	3.20408e-07	-2.47813e-10	-1.14493
86618703	rs111475739	2.35854e-16	-1.45197	-1.66822e-10	1.40132e-07	-1.97194	-1.66822e-10
86618788	rs1635028	7.83778e-17	-1.70832	-0.845322	1.83949e-07	-0.591729	-1.10814
86618797	rs1635029	7.83778e-17	-1.70832	-0.845322	1.83949e-07	-0.591729	-1.10814
86618882	rs12704316	1.77823e-16	-1.74689	0.0124945	2.98818e-07	-0.424661	-0.790032
86619145	rs1635030	7.83778e-17	-1.70832	-0.845322	1.83949e-07	-0.591729	-1.10814
86619320	rs1635031	7.80943e-17	-1.70832	-0.848946	1.83684e-07	-0.591729	-1.10958
86619393	rs1635032	7.80943e-17	-1.70832	-0.848946	1.83684e-07	-0.591729	-1.10958
86619540	rs182973502	4.94103e-16	-0.712437	-1.66822e-10	3.4155e-07	-1.08103	-1.66822e-10
86619852	rs1635033	7.77349e-17	-1.71519	-0.846689	1.78278e-07	-0.622494	-1.10869
86620077	rs1635034	7.82708e-17	-1.70832	-0.846689	1.83848e-07	-0.591729	-1.10869
86620120	rs1767699	7.82708e-17	-1.70832	-0.846689	1.83848e-07	-0.591729	-1.10869
86620498	rs6955246	7.82708e-17	-1.70832	-0.846689	1.83848e-07	-0.591729	-1.10869
86620556	rs1635035	7.82708e-17	-1.70832	-0.846689	1.83848e-07	-0.591729	-1.10869
86620718	rs6975619	7.41263e-17	-1.75594	-0.853472	2.21096e-07	-0.404388	-1.11154
86620721	rs6955450	8.07982e-17	-1.68224	-0.84099	1.89987e-07	-0.559159	-1.10841
86620730	rs111479069	9.62488e-17	-1.31155	-1.0367	5.27348e-07	0.42509	-1.07176
86620751	rs75143419	8.16976e-17	-1.47043	-1.04173	3.91423e-07	0.131251	-1.07599
86620787	rs1635036	7.79868e-17	-1.70832	-0.850323	1.83584e-07	-0.591729	-1.11013
86621010	rs1635037	7.72738e-17	-1.7175	-0.850323	1.87011e-07	-0.573231	-1.11013
86621294	rs1635038	7.77055e-17	-1.70832	-0.853937	1.83324e-07	-0.591729	-1.11154
86621331	rs117578296	1.22812e-15	0.19806	-1.66822e-10	3.78835e-06	1.32516	-1.66822e-10
86621406	rs142831738	1.03767e-15	0.0295508	-1.66822e-10	3.50936e-06	1.24866	-1.66822e-10
86622055	rs1635039	7.72738e-17	-1.7175	-0.850323	1.87011e-07	-0.573231	-1.11013
86622164	rs1635040	7.72738e-17	-1.7175	-0.850323	1.87011e-07	-0.573231	-1.11013
86622275	rs1634988	7.72738e-17	-1.7175	-0.850323	1.87011e-07	-0.573231	-1.11013
86622413	rs1634989	7.82708e-17	-1.70832	-0.846689	1.83848e-07	-0.591729	-1.10869
86622446	rs1634990	7.72738e-17	-1.7175	-0.850323	1.87011e-07	-0.573231	-1.11013
86622783	rs1767697	7.79868e-17	-1.70832	-0.850323	1.83584e-07	-0.591729	-1.11013
86622970	rs4728656	6.46112e-17	-1.59601	-1.15079	4.36334e-08	-2.0794	-1.05931
86622973	rs1634993	1.25839e-16	-2.08017	-1.66822e-10	2.2438e-07	-1.50119	-1.66822e-10
86622995	rs12333646	5.09299e-14	4.9957	-1.07268	1.14964e-06	1.13598	-1.0033
86623131	rs12333882	4.4017e-14	4.85639	-1.07924	1.19367e-06	1.18245	-1.01218
86623225	rs1767696	7.70526e-17	-1.70832	-0.862374	1.82924e-07	-0.591729	-1.11373
86623241	rs1767695	7.70526e-17	-1.70832	-0.862374	1.82924e-07	-0.591729	-1.11373
86623300	rs1767694	7.6995e-17	-1.7175	-0.853937	1.86746e-07	-0.573231	-1.11154
86623334	rs1634994	1.25575e-16	-2.08228	-1.66822e-10	2.34094e-07	-1.4588	-1.66822e-10
86623533	rs7803627	7.59989e-17	-1.72658	-0.857887	1.89963e-07	-0.554618	-1.11308
86623653	rs6465090	7.65759e-17	-1.72658	-0.850323	1.90525e-07	-0.554618	-1.11013
86623851	rs6957757	7.65759e-17	-1.72658	-0.850323	1.90525e-07	-0.554618	-1.11013
86623957	rs6957917	7.65759e-17	-1.72658	-0.850323	1.90525e-07	-0.554618	-1.11013
86623959	rs6975542	7.67489e-17	-1.72658	-0.848066	1.90695e-07	-0.554618	-1.10923
86623988	rs4727133	7.78956e-17	-1.71174	-0.848066	1.92606e-07	-0.544648	-1.10923
86624034	rs4728657	7.67489e-17	-1.72658	-0.848066	1.90695e-07	-0.554618	-1.10923
86624091	rs1767692	7.60644e-17	-1.73553	-0.848066	1.943e-07	-0.535888	-1.10923
86624242	rs1767691	9.14317e-17	-1.38858	-1.01101	4.80746e-08	-2.01837	-1.0234
86624393	rs74971428	5.12106e-16	-2.47813e-10	-0.676649	5.19767e-07	-2.47813e-10	-0.661145
86624724	rs1634995	7.38684e-17	-1.74438	-0.868514	1.96451e-07	-0.517043	-1.11707
86624902	rs1612547	7.63437e-17	-1.73553	-0.844401	1.94584e-07	-0.535888	-1.10777
86625044	rs62488050	1.04252e-16	-1.93357	-0.334794	9.48758e-08	-1.80701	-0.554949
86625071	rs1634996	8.13397e-17	-1.49008	-1.02647	3.84254e-07	0.0998731	-1.0631
86625102	rs1767744	7.53945e-17	-1.74438	-0.848066	1.97997e-07	-0.517043	-1.10923
86625456	rs1767743	7.53945e-17	-1.74438	-0.848066	1.97997e-07	-0.517043	-1.10923
86625642	rs1634997	7.53945e-17	-1.74438	-0.848066	1.97997e-07	-0.517043	-1.10923
86625704	rs1634998	7.63437e-17	-1.73553	-0.844401	1.94584e-07	-0.535888	-1.10777
86625854	rs1767742	7.50134e-17	-1.75311	-0.844401	2.02082e-07	-0.498082	-1.10777
86625909	rs1767741	7.57877e-17	-1.73553	-0.851711	1.94021e-07	-0.535888	-1.11067
86626102	rs1634999	7.45927e-17	-1.74596	-0.857177	2.41066e-07	-0.321347	-1.10811
86626106	rs77273752	1.61904e-16	-1.82817	-1.66822e-10	1.3292e-07	-2.02478	-1.66822e-10
86626107	rs1635000	7.45927e-17	-1.74596	-0.857177	2.41066e-07	-0.321347	-1.10811
86626136	rs145649176	1.97193e-16	-1.631	-1.66822e-10	1.26836e-07	-2.07163	-1.66822e-10
86626143	rs1767740	7.48626e-17	-1.74596	-0.853565	2.41422e-07	-0.321347	-1.10663
86626173	rs141200730	3.94775e-14	4.8202	-1.15189	8.84503e-07	0.996407	-1.12591
86626292	rs17677286	3.11545e-15	1.12895	-1.66822e-10	2.15403e-06	0.760569	-1.66822e-10
86626346	rs76358856	1.30529e-16	-2.04359	-1.66822e-10	1.71375e-07	-1.77067	-1.66822e-10
86626353	rs1767739	7.48215e-17	-1.74438	-0.855695	1.97404e-07	-0.517043	-1.11223
86626355	rs1767738	8.72793e-17	-1.43225	-1.01382	4.33472e-07	0.209613	-1.05231
86626615	rs77020301	4.9722e-14	4.99191	-1.09289	1.09113e-06	1.11144	-1.031
86626743	rs1635001	7.48215e-17	-1.74438	-0.855695	1.97404e-07	-0.517043	-1.11223
86626763	rs1767737	7.48215e-17	-1.74438	-0.855695	1.97404e-07	-0.517043	-1.11223
86626807	rs1767736	7.48215e-17	-1.74438	-0.855695	1.97404e-07	-0.517043	-1.11223
86627187	rs1767735	7.48215e-17	-1.74438	-0.855695	1.97404e-07	-0.517043	-1.11223
86627249	rs1635002	7.98056e-17	-1.60242	-0.933167	1.3299e-07	-0.88619	-1.13806
86627319	rs4728658	1.031e-15	1.05122	-1.02811	9.30368e-07	0.985547	-1.06449
86627406	rs1767734	7.48215e-17	-1.74438	-0.855695	1.97404e-07	-0.517043	-1.11223
86627630	rs767437	7.45526e-17	-1.74438	-0.859295	1.9713e-07	-0.517043	-1.11362
86627679	rs767436	7.42863e-17	-1.74438	-0.862874	1.96859e-07	-0.517043	-1.11499
86627726	rs767435	7.42863e-17	-1.74438	-0.862874	1.96859e-07	-0.517043	-1.11499
86627798	rs767434	7.42863e-17	-1.74438	-0.862874	1.96859e-07	-0.517043	-1.11499
86628006	rs1635003	7.40225e-17	-1.74438	-0.866432	1.96594e-07	-0.517043	-1.11634
86628132	rs1767729	7.42863e-17	-1.74438	-0.862874	1.96859e-07	-0.517043	-1.11499
86628156	rs1012834	7.40225e-17	-1.74438	-0.866432	1.96594e-07	-0.517043	-1.11634
86628318	rs1635004	7.40225e-17	-1.74438	-0.866432	1.96594e-07	-0.517043	-1.11634
86628370	rs1012835	7.70141e-17	-1.70832	-0.862874	1.82692e-07	-0.591729	-1.11499
86628397	rs1767726	7.42863e-17	-1.74438	-0.862874	1.96859e-07	-0.517043	-1.11499
86628526	rs1767725	7.40225e-17	-1.74438	-0.866432	1.96594e-07	-0.517043	-1.11634
86628997	rs1767724	7.33789e-17	-1.75311	-0.866432	2.00357e-07	-0.498082	-1.11634
86629155	rs17677376	1.02774e-15	0.0199392	-1.66822e-10	2.51186e-07	-1.38833	-1.66822e-10
86629166	rs1635005	7.33789e-17	-1.75311	-0.866432	2.00357e-07	-0.498082	-1.11634
86629423	rs1635006	7.24923e-17	-1.76173	-0.869968	2.03945e-07	-0.479004	-1.11767
86629542	rs1635007	7.27491e-17	-1.76173	-0.866432	2.04216e-07	-0.479004	-1.11634
86629562	rs1635008	7.24923e-17	-1.76173	-0.869968	2.03945e-07	-0.479004	-1.11767
86629651	rs1635009	7.31198e-17	-1.75311	-0.869968	2.00091e-07	-0.498082	-1.11767
86629756	rs1635010	7.1986e-17	-1.76173	-0.876977	2.03416e-07	-0.479004	-1.12027
86629852	rs150756042	5.2183e-16	-0.657838	-1.66822e-10	3.78918e-06	1.32538	-1.66822e-10
86629910	rs1635011	6.72506e-17	-1.81229	-0.894465	2.30542e-07	-0.347602	-1.12649
86630327	rs1635012	7.22379e-17	-1.76173	-0.873483	2.03678e-07	-0.479004	-1.11898
86630396	rs1635013	7.22379e-17	-1.76173	-0.873483	2.03678e-07	-0.479004	-1.11898
86630550	rs739875	7.22379e-17	-1.76173	-0.873483	2.03678e-07	-0.479004	-1.11898
86631526	rs1767722	6.95205e-17	-1.77024	-0.903321	2.06481e-07	-0.459811	-1.12451
86631568	rs1635015	1.25661e-16	-2.08159	-1.66822e-10	2.30014e-07	-1.47639	-1.66822e-10
86631711	rs75925586	8.72918e-17	-1.43865	-1.00728	4.307e-07	0.197585	-1.0467
86631749	rs6947910	7.11288e-17	-1.77024	-0.880449	2.07096e-07	-0.459811	-1.12153
86631766	rs6947922	7.11288e-17	-1.77024	-0.880449	2.07096e-07	-0.459811	-1.12153
86631842	rs1620979	7.08838e-17	-1.77024	-0.883901	2.06839e-07	-0.459811	-1.12277
86631866	rs1635017	7.08838e-17	-1.77024	-0.883901	2.06839e-07	-0.459811	-1.12277
86631980	rs1620056	8.39134e-17	-1.47659	-1.0088	3.97832e-07	0.119511	-1.04801
86631987	rs116919219	1.19398e-15	-2.47813e-10	0.169866	1.5515e-06	-2.47813e-10	0.432452
86632226	rs73198553	2.12921e-16	-1.55426	-1.66822e-10	2.16116e-07	-1.53871	-1.66822e-10
86632297	rs1617490	7.06169e-17	-1.77024	-0.887673	2.06561e-07	-0.459811	-1.12412
86632361	rs1616760	7.03767e-17	-1.77024	-0.891079	2.06314e-07	-0.459811	-1.12532
86632525	rs1627374	7.03767e-17	-1.77024	-0.891079	2.06314e-07	-0.459811	-1.12532
86632981	rs1631458	7.01389e-17	-1.77024	-0.894465	2.06072e-07	-0.459811	-1.12649
86633357	rs1767698	7.30231e-17	-1.72658	-0.897829	1.87216e-07	-0.554618	-1.12765
86633445	rs1635020	7.0738e-17	-1.76173	-0.894465	2.02154e-07	-0.479004	-1.12649
86633483	rs148434837	2.08278e-16	-1.57631	-1.66822e-10	3.39245e-07	-1.0878	-1.66822e-10
86633600	rs1767693	6.90788e-17	-1.77863	-0.901302	2.09775e-07	-0.440502	-1.12799
86633713	rs1635021	7.11108e-17	-1.75311	-0.897829	1.98105e-07	-0.498082	-1.12765
86633929	rs12704317	1.58094e-16	-1.806	-0.0459874	3.32921e-07	-0.284131	-0.82249
86634050	rs139719474	3.20913e-16	-2.47813e-10	-1.14401	3.18905e-07	-2.47813e-10	-1.14963
86634112	rs1635022	6.8865e-17	-1.77024	-0.912795	2.04815e-07	-0.459811	-1.13261
86634160	rs1635023	6.8865e-17	-1.77024	-0.912795	2.04815e-07	-0.459811	-1.13261
86634683	rs1635025	8.94445e-17	-1.44096	-0.980598	5.03297e-08	-2.00169	-0.994245
86634740	rs7780140	6.72701e-17	-1.78691	-0.919554	2.12449e-07	-0.421076	-1.13475
86634799	rs7800658	6.84011e-17	-1.77024	-0.919554	2.04377e-07	-0.459811	-1.13475
86634828	rs7801050	4.02771e-16	-0.916813	-1.66822e-10	1.49587e-07	-1.90665	-1.66822e-10
86635450	rs10256697	6.74e-17	-1.77863	-0.925905	2.07956e-07	-0.440502	-1.1367
86635536	rs10227396	6.97485e-17	-1.74438	-0.925905	1.92633e-07	-0.517043	-1.1367
86635635	rs147693122	3.4078e-16	-2.47813e-10	-1.08394	3.26656e-07	-2.47813e-10	-1.12562
86635677	rs4728659	6.77547e-17	-1.77024	-0.929048	2.03787e-07	-0.459811	-1.13764
86635778	rs4727134	6.71884e-17	-1.77863	-0.929048	2.0776e-07	-0.440502	-1.13764
86635799	rs4728660	6.74e-17	-1.77863	-0.925905	2.07956e-07	-0.440502	-1.1367
86635930	rs4727135	6.71884e-17	-1.77863	-0.929048	2.0776e-07	-0.440502	-1.13764
86636477	rs2373338	6.66344e-17	-1.78691	-0.929048	2.11835e-07	-0.421076	-1.13764
86637139	rs10242896	6.57319e-17	-1.79589	-0.933709	2.16143e-07	-0.399574	-1.13901
86637318	rs10242932	6.57319e-17	-1.79589	-0.933709	2.16143e-07	-0.399574	-1.13901
86637571	rs9886125	6.57319e-17	-1.79589	-0.933709	2.16143e-07	-0.399574	-1.13901
86637846	rs9886144	6.70834e-17	-1.77863	-0.930612	2.07663e-07	-0.440502	-1.13811
86637887	rs9886145	6.63246e-17	-1.78691	-0.933709	2.11545e-07	-0.421076	-1.13901
86638020	rs80172388	1.34648e-16	-2.01252	-1.66822e-10	1.32102e-07	-2.03095	-1.66822e-10
86638361	rs12704320	1.5974e-16	-1.78746	-0.0541695	3.18023e-07	-0.330328	-0.822074
86638628	rs1468281	6.57319e-17	-1.79589	-0.933709	2.16143e-07	-0.399574	-1.13901
86638711	rs185782710	3.32411e-16	-2.47813e-10	-1.10881	3.21609e-07	-2.47813e-10	-1.14119
86638712	rs190258667	3.35182e-16	-2.47813e-10	-1.10051	3.23215e-07	-2.47813e-10	-1.13621
86638839	rs10250640	6.52055e-17	-1.80393	-0.933709	2.20436e-07	-0.379904	-1.13901
86639211	rs9886350	6.74396e-17	-1.77024	-0.933709	2.03507e-07	-0.459811	-1.13901
86639434	rs9886283	6.50052e-17	-1.80393	-0.936785	2.20241e-07	-0.379904	-1.1399
86639826	rs12535941	8.74948e-17	-1.48341	-0.960192	4.09623e-07	0.106504	-1.00579
86640207	rs11771155	6.75553e-17	-1.76396	-0.938277	2.03312e-07	-0.459461	-1.14032
86640416	rs13222927	6.7133e-17	-1.77328	-0.935227	2.0786e-07	-0.438207	-1.13945
86640431	rs113878869	6.24146e-17	-1.73857	-1.04281	7.97467e-08	-1.89594	-0.639736
86640636	rs4728662	6.91331e-17	-1.73784	-0.941307	1.91836e-07	-0.51671	-1.14117
86640681	rs117480190	2.3324e-16	-1.46311	-1.66822e-10	2.70152e-07	-1.31554	-1.66822e-10
86640796	rs4728663	7.38022e-17	-1.67248	-0.941307	1.6029e-07	-0.696367	-1.14117
86640994	rs75170880	6.94564e-16	-2.47813e-10	-0.371896	6.25724e-07	-2.47813e-10	-0.475618
86641081	rs4727136	7.57782e-17	-1.64007	-0.947304	1.49488e-07	-0.764499	-1.14281
86641619	rs12704321	4.89382e-17	-1.88237	-1.14225	6.67821e-08	-1.72989	-0.983201
86641736	rs11761758	1.01317e-16	-1.81801	-0.47891	1.11978e-07	-1.23135	-0.964869
86642095	rs11773077	7.47761e-17	-1.54906	-1.05162	9.06698e-08	-1.25079	-1.15652
86643199	rs79001314	3.57088e-16	-2.47813e-10	-1.0372	3.69155e-07	-2.47813e-10	-1.00331
86643328	rs79390412	3.22673e-16	-2.47813e-10	-1.13854	3.16683e-07	-2.47813e-10	-1.15663
86643983	rs115722931	2.22397e-13	4.88249	0.514551	3.87692e-06	0.904857	0.443413
86644055	rs13238095	6.14091e-17	-1.9362	-0.861423	7.23867e-08	-1.47956	-1.15294
86644250	rs75498734	2.19025e-13	4.86783	0.513932	3.83756e-06	0.895259	0.442807
86644508	rs7784907	1.35844e-16	-2.00367	-1.66822e-10	2.25246e-07	-1.49733	-1.66822e-10
86644719	rs116943350	1.35211e-16	-2.00834	-1.66822e-10	1.39494e-07	-1.97651	-1.66822e-10
86646407	rs60851079	1.93151e-16	-1.03817	-0.613534	7.35138e-07	0.350639	-0.665107
86647501	rs28408276	6.06597e-17	-1.96491	-0.844995	7.41875e-08	-1.45731	-1.15062
86647650	rs13229716	5.97974e-17	-1.96181	-0.862407	7.8289e-08	-1.40116	-1.15296
86648604	rs34799147	2.25356e-16	-0.919596	-0.577901	9.09859e-07	0.52994	-0.631177
86648717	rs12704322	6.57854e-17	-1.90583	-0.822953	1.38922e-07	-0.83211	-1.14851
86648900	rs75274893	2.39097e-13	5.00946	0.459981	3.94134e-06	0.974723	0.390026
86648947	rs147493487	6.26067e-16	-0.475723	-1.66822e-10	1.89309e-07	-1.67114	-1.66822e-10
86649724	rs117683682	2.32899e-16	-1.46457	-1.66822e-10	2.94278e-07	-1.23	-1.66822e-10
86651289	rs17161223	1.38742e-16	-1.98256	-1.66822e-10	1.33101e-07	-2.02342	-1.66822e-10
86653794	rs139362038	3.16612e-16	-2.47813e-10	-1.1575	3.20406e-07	-2.47813e-10	-1.14494
86654355	rs9886155	5.78205e-17	-1.98263	-0.875205	8.04797e-08	-1.37206	-1.15446
86654463	rs75306075	1.56633e-16	-1.86128	-1.66822e-10	1.40734e-07	-1.96765	-1.66822e-10
86654722	rs118023569	1.78496e-16	-1.73061	-1.66822e-10	1.43173e-07	-1.95047	-1.66822e-10
86654867	rs10236531	7.19901e-17	-1.57142	-1.06723	9.3317e-08	-1.22233	-1.15619
86655622	rs17615745	3.41942e-16	-1.08054	-1.66822e-10	1.51527e-07	-1.89377	-1.66822e-10
86656457	rs10278396	6.66783e-17	-1.62382	-1.09148	1.01098e-07	-1.15112	-1.14732
86657447	rs10282295	5.90649e-17	-1.98263	-0.853911	8.08504e-08	-1.37206	-1.14986
86660301	rs147920411	3.61421e-15	1.70889	-0.431447	2.38611e-06	1.31306	-0.450169
86660425	rs10236068	5.77232e-17	-1.97936	-0.880164	7.6071e-08	-1.42922	-1.15364
86660733	rs10251861	5.71583e-17	-1.98347	-0.88589	7.68191e-08	-1.41875	-1.15433
86661174	rs138054081	4.53255e-16	-2.47813e-10	-0.798725	3.18541e-07	-2.47813e-10	-1.15077
86661802	rs6971856	5.71582e-17	-1.98347	-0.88589	7.68323e-08	-1.41875	-1.15416
86662175	rs112090481	1.02988e-15	0.0220172	-1.66822e-10	4.35803e-06	1.46525	-1.66822e-10
86662659	rs6953148	4.81852e-17	-1.9258	-1.11433	9.57818e-07	0.795405	-0.845274
86663578	rs4727137	2.61862e-16	-1.00561	-0.34175	1.03479e-06	0.38903	-0.361601
86663583	rs4727138	5.77278e-17	-1.72542	-1.13402	1.27669e-07	-0.945571	-1.11951
86663809	rs4728664	2.82882e-16	-0.949932	-0.320219	1.05149e-06	0.383766	-0.340332
86664267	rs6963589	4.13477e-17	-2.05797	-1.13519	4.21068e-08	-2.07789	-1.09643
86664507	rs6945840	5.65017e-17	-1.98347	-0.897444	7.67255e-08	-1.41875	-1.15555
86665092	rs10271876	6.33012e-17	-1.63557	-1.1317	1.00231e-07	-1.18472	-1.12233
86666220	rs74528687	2.82075e-16	-0.979193	-0.293814	1.14198e-06	0.440232	-0.314243
86666357	rs77941970	1.58128e-13	5.05598	-1.66822e-10	2.87038e-06	1.04767	-1.66822e-10
86666889	rs77084724	1.1805e-13	4.5905	0.173187	2.29625e-06	0.7147	0.109806
86666998	rs116889201	3.16514e-16	-2.47813e-10	-1.15781	3.18374e-07	-2.47813e-10	-1.1513
86667432	rs6962788	1.38214e-16	-1.98637	-1.66822e-10	2.35745e-07	-1.45178	-1.66822e-10
86668457	rs117007889	2.05949e-15	0.715031	-1.66822e-10	2.35337e-07	-1.45351	-1.66822e-10
86668505	rs117404226	1.26269e-16	-2.07676	-1.66822e-10	1.25913e-07	-2.07893	-1.66822e-10
86670493	rs117572024	1.96519e-16	-1.63442	-1.66822e-10	1.25586e-07	-2.08154	-1.66822e-10
86670722	rs141222930	1.05226e-15	-2.47813e-10	0.0435157	9.92728e-07	-2.47813e-10	-0.0140697
86672225	rs143786817	4.13553e-16	-2.47813e-10	-0.890394	4.46547e-07	-2.47813e-10	-0.812982
86677331	rs6950123	1.51797e-16	-1.89264	-1.66822e-10	1.27537e-07	-2.06612	-1.66822e-10
86677538	rs191105617	1.45131e-15	0.365042	-1.66822e-10	2.83854e-07	-1.26607	-1.66822e-10
86677653	rs111778381	1.46343e-16	-1.92923	-1.66822e-10	3.16043e-07	-1.15865	-1.66822e-10
86678160	rs6955322	2.49557e-16	-1.39549	-1.66822e-10	2.81393e-05	3.3304	-1.66822e-10
86678176	rs4727139	7.34078e-17	-1.58838	-1.03077	6.22738e-07	0.499601	-0.980001
86678206	rs4728666	7.57191e-17	-1.58226	-1.00589	7.16651e-07	0.610838	-0.950776
86678274	rs80013067	3.16636e-16	-2.47813e-10	-1.15743	3.19242e-07	-2.47813e-10	-1.14858
86678345	rs13241273	8.74177e-16	-0.141897	-1.66822e-10	0.000159709	5.06658	-1.66822e-10
86678398	rs4727140	4.21272e-17	-2.02879	-1.1457	1.58062e-07	-0.763208	-1.08833
86678536	rs4728667	4.23513e-17	-2.02501	-1.14417	1.54661e-07	-0.781467	-1.09183
86678967	rs4728669	4.23333e-17	-2.01708	-1.15252	1.5286e-07	-0.817608	-1.06739
86679059	rs4728670	4.25287e-17	-2.02245	-1.14255	1.51746e-07	-0.797084	-1.09524
86679069	rs4728671	4.26635e-17	-2.01847	-1.14337	1.49288e-07	-0.815108	-1.09354
86679090	rs4728672	4.16352e-17	-2.04369	-1.14255	1.69522e-07	-0.686309	-1.09524
86679110	rs4728673	4.22963e-17	-2.02631	-1.14417	1.55053e-07	-0.778935	-1.09183
86679338	rs4728674	4.23871e-17	-2.01293	-1.15541	1.52356e-07	-0.835491	-1.05282
86679347	rs4728675	4.2226e-17	-2.01708	-1.15506	1.5477e-07	-0.817608	-1.05498
86679676	rs11766407	4.2984e-17	-1.99969	-1.15466	1.44116e-07	-0.888385	-1.05553
86679693	rs10429051	4.2984e-17	-1.99969	-1.15466	1.44116e-07	-0.888385	-1.05553
86679936	rs7798088	4.32377e-17	-1.99502	-1.15345	1.40521e-07	-0.905765	-1.06341
86680234	rs79832768	4.56068e-14	4.77986	-0.967231	1.68814e-06	1.30311	-0.786249
86680311	rs79248975	4.78005e-14	4.82399	-0.964379	1.74826e-06	1.33412	-0.782271
86680421	rs7798759	4.32785e-17	-1.99502	-1.1525	1.39949e-07	-0.905765	-1.06749
86681028	rs11768112	4.41916e-17	-1.98059	-1.14605	1.18245e-07	-1.05752	-1.08425
86681060	rs73705011	1.25731e-16	-2.08103	-1.66822e-10	2.87601e-07	-1.25295	-1.66822e-10
86681078	rs11761343	4.30281e-17	-2.00453	-1.1488	1.29365e-07	-0.975103	-1.07678
86681162	rs34954010	1.88362e-15	1.73441	-1.10864	1.86746e-07	-1.10178	-0.582997
86681257	rs11771901	4.71356e-17	-1.9152	-1.14696	1.00117e-07	-1.22769	-1.0805
86681470	rs4728676	4.15909e-17	-2.07811	-1.10919	2.69127e-07	-0.187797	-1.13155
86681478	rs4727141	9.64618e-17	-1.41151	-0.934525	2.27548e-07	-0.609617	-0.877548
86681598	rs144152505	4.77334e-16	-0.746963	-1.66822e-10	1.95075e-07	-1.64114	-1.66822e-10
86681714	rs11768321	4.39264e-16	0.31828	-1.14836	4.3314e-08	-1.99131	-1.15474
86682705	rs75690728	8.85481e-16	-2.47813e-10	-0.129049	6.51638e-07	-2.47813e-10	-0.435038
86683866	rs140774233	1.48457e-15	0.387698	-1.66822e-10	7.41891e-07	-0.305325	-1.66822e-10
86684049	rs71562738	4.50823e-17	-1.99976	-1.10693	7.77018e-08	-1.66586	-0.895794
86684903	rs71562739	4.453e-17	-1.99676	-1.12226	7.4605e-08	-1.67249	-0.929826
86684927	rs35595157	4.50467e-17	-1.9937	-1.11378	7.567e-08	-1.67908	-0.909068
86686180	rs2189519	5.97079e-17	-1.67022	-1.15549	5.10451e-08	-1.90731	-1.07451
86686699	rs142177692	2.16072e-16	-1.53957	-1.66822e-10	1.69635e-07	-1.78088	-1.66822e-10
86689085	rs140832736	4.6398e-16	-0.775338	-1.66822e-10	5.96141e-05	4.08112	-1.66822e-10
86690632	rs720753	4.17775e-16	-2.47813e-10	-0.880237	4.63795e-07	-2.47813e-10	-0.775085
86691254	rs13243613	4.42129e-17	-2.0056	-1.12056	8.23174e-08	-1.57783	-0.926116
86691526	rs73200970	4.61241e-16	-0.781259	-1.66822e-10	5.88522e-05	4.06826	-1.66822e-10
86694569	rs187178049	3.38964e-16	-2.47813e-10	-1.08929	3.51809e-07	-2.47813e-10	-1.05144
86696026	rs56347838	4.40458e-17	-2.01078	-1.11917	8.08433e-08	-1.59934	-0.922675
86696714	rs1476587	4.39369e-17	-2.01649	-1.11594	8.23735e-08	-1.58414	-0.919119
86698636	rs77857601	1.14524e-15	0.128193	-1.66822e-10	3.4886e-07	-1.05986	-1.66822e-10
86698884	rs35087631	2.27066e-16	-1.48994	-1.66822e-10	1.07296e-05	2.36624	-1.66822e-10
86699212	rs35937053	2.16746e-16	-1.53645	-1.66822e-10	9.43043e-06	2.23717	-1.66822e-10
86699665	rs77459803	1.22706e-15	-2.47813e-10	0.197194	1.4734e-06	-2.47813e-10	0.380799
86699901	rs12704329	2.16032e-16	-1.53975	-1.66822e-10	9.34325e-06	2.22788	-1.66822e-10
86700336	rs117807530	1.71093e-15	0.529612	-1.66822e-10	1.00386e-06	-0.00292305	-1.66822e-10
86700413	rs35838629	2.16032e-16	-1.53975	-1.66822e-10	9.34325e-06	2.22788	-1.66822e-10
86700846	rs35427247	4.35443e-16	-0.838816	-1.66822e-10	5.18909e-05	3.94237	-1.66822e-10
86700896	rs75497815	1.48453e-13	6.13348	-1.14063	2.61757e-06	1.99261	-1.03714
86700941	rs76508159	3.26876e-16	-2.47813e-10	-1.1256	3.16438e-07	-2.47813e-10	-1.1574
86701221	rs34673425	2.14461e-16	-1.54705	-1.66822e-10	9.15275e-06	2.20728	-1.66822e-10
86701261	rs34335609	2.14461e-16	-1.54705	-1.66822e-10	9.15275e-06	2.20728	-1.66822e-10
86701439	rs55707243	4.59352e-16	-0.785363	-1.66822e-10	5.83293e-05	4.05933	-1.66822e-10
86701477	rs35021944	2.14461e-16	-1.54705	-1.66822e-10	9.15275e-06	2.20728	-1.66822e-10
86701630	rs73388128	2.46939e-16	-0.328202	-1.07784	2.89908e-07	-0.336836	-0.908128
86701751	rs35311174	2.13762e-16	-1.55032	-1.66822e-10	9.06845e-06	2.19803	-1.66822e-10
86701777	rs34832612	2.13762e-16	-1.55032	-1.66822e-10	9.06845e-06	2.19803	-1.66822e-10
86701796	rs35623664	2.123e-16	-1.55718	-1.66822e-10	8.89335e-06	2.17853	-1.66822e-10
86701806	rs11771332	1.44462e-16	-1.94216	-1.66822e-10	1.25519e-07	-2.08207	-1.66822e-10
86701992	rs56003141	2.123e-16	-1.55718	-1.66822e-10	8.89335e-06	2.17853	-1.66822e-10
86702047	rs55745425	2.13762e-16	-1.55032	-1.66822e-10	9.06845e-06	2.19803	-1.66822e-10
86702118	rs35463465	2.13762e-16	-1.55032	-1.66822e-10	9.06845e-06	2.19803	-1.66822e-10
86702298	rs13225695	2.1299e-16	-1.55393	-1.66822e-10	8.97582e-06	2.18776	-1.66822e-10
86702435	rs35765384	2.1299e-16	-1.55393	-1.66822e-10	8.97582e-06	2.18776	-1.66822e-10
86702517	rs13225934	2.2404e-16	-1.50336	-1.66822e-10	1.03411e-05	2.32935	-1.66822e-10
86702632	rs11768303	2.1299e-16	-1.55393	-1.66822e-10	8.97582e-06	2.18776	-1.66822e-10
86702671	rs17161290	2.4542e-16	-0.334845	-1.07736	2.88234e-07	-0.343462	-0.907293
86703220	rs67068271	2.13762e-16	-1.55032	-1.66822e-10	9.06845e-06	2.19803	-1.66822e-10
86703481	rs35767496	2.24428e-16	-1.50163	-1.66822e-10	2.44113e-06	0.885689	-1.66822e-10
86703609	rs34768475	2.13762e-16	-1.55032	-1.66822e-10	9.06845e-06	2.19803	-1.66822e-10
86704076	rs34986194	2.25425e-16	-1.49719	-1.66822e-10	1.05181e-05	2.34633	-1.66822e-10
86704169	rs35763089	2.13762e-16	-1.55032	-1.66822e-10	9.06845e-06	2.19803	-1.66822e-10
86704584	rs73200986	2.14461e-16	-1.54705	-1.66822e-10	9.15275e-06	2.20728	-1.66822e-10
86704635	rs73200989	2.14461e-16	-1.54705	-1.66822e-10	9.15275e-06	2.20728	-1.66822e-10
86704697	rs4728678	7.56858e-17	-1.43098	-1.15761	4.56974e-08	-1.99954	-1.09294
86704919	rs73200990	2.22962e-16	-1.50818	-1.66822e-10	1.02042e-05	2.31603	-1.66822e-10
86705149	rs73200991	2.14461e-16	-1.54705	-1.66822e-10	9.15275e-06	2.20728	-1.66822e-10
86705220	rs73200993	2.14461e-16	-1.54705	-1.66822e-10	9.15275e-06	2.20728	-1.66822e-10
86705506	rs34690369	2.14461e-16	-1.54705	-1.66822e-10	9.15275e-06	2.20728	-1.66822e-10
86705685	rs73200996	2.15244e-16	-1.54341	-1.66822e-10	9.24745e-06	2.21758	-1.66822e-10
86706094	rs75208930	1.25625e-16	-2.08188	-1.66822e-10	3.99329e-07	-0.924741	-1.66822e-10
86706395	rs66603902	2.17303e-16	-1.53389	-1.66822e-10	9.49864e-06	2.24438	-1.66822e-10
86706642	rs35823867	2.2457e-16	-1.50099	-1.66822e-10	1.04087e-05	2.33587	-1.66822e-10
86706708	rs117906347	2.28548e-16	-1.48343	-1.66822e-10	1.28021e-07	-2.06233	-1.66822e-10
86706724	rs34042674	2.27852e-16	-1.48649	-1.66822e-10	1.08315e-05	2.37569	-1.66822e-10
86706725	rs2007241	1.27955e-16	-2.0635	-1.66822e-10	1.2566e-07	-2.08095	-1.66822e-10
86706746	rs6944949	1.50992e-16	-0.742748	-1.1552	5.03064e-08	-1.90943	-1.08696
86706918	rs6948837	1.48947e-16	-0.756784	-1.15481	5.07767e-08	-1.9021	-1.08499
86706980	rs60760249	1.50992e-16	-0.742748	-1.1552	5.03064e-08	-1.90943	-1.08696
86707049	rs61458956	1.50936e-16	-0.742748	-1.15557	5.02086e-08	-1.90943	-1.08891
86707059	rs58105963	1.48775e-16	-0.757542	-1.1552	5.00406e-08	-1.91473	-1.08696
86707521	rs4727143	7.74336e-17	-1.40804	-1.15772	4.49477e-08	-2.00748	-1.10155
86707743	rs13237838	7.74265e-17	-1.40804	-1.15782	4.487e-08	-2.00748	-1.10328
86708175	rs6955173	7.74215e-17	-1.40804	-1.15788	4.47936e-08	-2.00748	-1.10498
86708216	rs35116955	1.53359e-16	-0.727873	-1.15453	5.08069e-08	-1.90405	-1.08244
86708436	rs13228523	2.2873e-16	-1.48264	-1.66822e-10	1.0946e-05	2.3862	-1.66822e-10
86708452	rs150424562	2.45222e-16	-1.41301	-1.66822e-10	1.86735e-07	-1.68484	-1.66822e-10
86708520	rs12704330	7.74215e-17	-1.40804	-1.15788	4.47936e-08	-2.00748	-1.10498
86708587	rs12704331	7.74185e-17	-1.40804	-1.15792	4.47186e-08	-2.00748	-1.10666
86708634	rs12704332	7.74177e-17	-1.40804	-1.15793	4.46449e-08	-2.00748	-1.10831
86709029	rs12704333	7.74177e-17	-1.40804	-1.15793	4.46449e-08	-2.00748	-1.10831
86709142	rs184456267	1.75859e-16	-1.7455	-1.66822e-10	1.28e-07	-2.0625	-1.66822e-10
86709271	rs12704334	8.01098e-17	-1.37385	-1.15793	4.42511e-08	-2.01634	-1.10831
86709325	rs12704335	7.82789e-17	-1.39697	-1.15793	4.44827e-08	-2.01112	-1.10831
86709381	rs11976979	7.74181e-17	-1.40804	-1.15792	4.46048e-08	-2.00748	-1.10921
86709398	rs11977003	7.74181e-17	-1.40804	-1.15792	4.46048e-08	-2.00748	-1.10921
86709580	rs67667986	2.29526e-16	-1.47916	-1.66822e-10	1.10501e-05	2.39567	-1.66822e-10
86709589	rs73705017	1.90803e-16	-1.66394	-1.66822e-10	1.25514e-07	-2.08211	-1.66822e-10
86709591	rs995150	7.86942e-17	-1.3917	-1.15791	7.78483e-08	-1.44983	-1.10993
86710174	rs12704336	7.82835e-17	-1.39697	-1.15787	4.43398e-08	-2.01112	-1.11153
86710222	rs12704337	7.8289e-17	-1.39697	-1.1578	4.42703e-08	-2.01112	-1.1131
86710296	rs138887151	8.01921e-16	-0.22817	-1.66822e-10	2.36465e-06	0.853859	-1.66822e-10
86710352	rs11970980	5.70145e-17	-1.7163	-1.15557	1.36765e-07	-0.864321	-1.13194
86710460	rs36035378	1.55178e-16	-0.712917	-1.15769	4.99357e-08	-1.89859	-1.1052
86710508	rs12704338	7.69169e-17	-1.41475	-1.1577	4.37387e-08	-2.02166	-1.11464
86710797	rs11978635	7.82966e-17	-1.39697	-1.1577	4.42022e-08	-2.01112	-1.11464
86711090	rs139439688	3.23167e-16	-2.47813e-10	-1.13701	3.22961e-07	-2.47813e-10	-1.13699
86711334	rs7786714	7.91845e-17	-1.38582	-1.15758	4.3979e-08	-2.01466	-1.11615
86712221	rs12704339	7.92267e-17	-1.38582	-1.15705	4.37868e-08	-2.01466	-1.12053
86712302	rs12704340	7.8348e-17	-1.39697	-1.15705	4.39424e-08	-2.01112	-1.12053
86712488	rs67355892	2.24803e-16	-1.49995	-1.66822e-10	1.04385e-05	2.33873	-1.66822e-10
86712561	rs12704341	7.92247e-17	-1.38582	-1.15707	4.38848e-08	-2.01466	-1.11829
86712595	rs7459046	1.57735e-16	-0.696373	-1.15789	4.98793e-08	-1.89249	-1.11243
86713085	rs10952895	7.83453e-17	-1.39697	-1.15708	4.53561e-08	-2.01112	-1.08887
86713369	rs12704342	7.99326e-17	-1.37825	-1.15574	4.57391e-08	-2.00907	-1.0825
86713453	rs12704343	7.98679e-17	-1.37906	-1.15574	4.52425e-08	-2.01998	-1.0825
86713568	rs73388157	3.13335e-16	-0.266391	-0.901517	4.03287e-07	-0.275176	-0.639701
86713880	rs79462302	2.36381e-16	-1.44974	-1.66822e-10	1.52688e-07	-1.88613	-1.66822e-10
86713963	rs13236712	1.55605e-16	-0.712917	-1.15494	5.10553e-08	-1.89859	-1.08302
86714024	rs12704345	4.62839e-17	-1.99007	-1.09031	8.23968e-08	-1.64827	-0.854705
86714298	rs28526598	4.67855e-17	-1.9796	-1.09	8.52872e-08	-1.61512	-0.853381
86714309	rs12704346	6.48274e-17	-1.58572	-1.15773	5.00258e-08	-1.90285	-1.09914
86714376	rs80215591	2.25552e-13	6.50158	-1.09045	3.7633e-06	2.25305	-0.934528
86715023	rs67007977	1.73207e-16	-1.76069	-1.66822e-10	9.02952e-07	-0.108857	-1.66822e-10
86715423	rs10231806	4.4951e-17	-2.03834	-1.07126	1.02447e-07	-1.44869	-0.836485
86715529	rs56024721	3.06869e-16	-1.18876	-1.66822e-10	3.0127e-06	1.09606	-1.66822e-10
86715547	rs10231949	4.78179e-17	-1.98347	-1.06431	3.31603e-06	1.98645	-0.794449
86716102	rs10257010	4.44044e-17	-2.07343	-1.04841	3.74467e-07	-0.195309	-0.793713
86716454	rs12690906	9.86719e-17	-1.21172	-1.11166	1.37489e-07	-1.02394	-0.967044
86716768	rs34177473	1.78262e-16	-1.73192	-1.66822e-10	9.68721e-07	-0.0385502	-1.66822e-10
86716810	rs35270196	4.47401e-17	-2.07343	-1.04088	3.79607e-07	-0.195309	-0.780082
86716875	rs13227616	4.76169e-17	-2.00199	-1.05001	9.53675e-08	-1.56017	-0.796622
86717025	rs141958740	3.89475e-14	3.65479	-1.66822e-10	8.94409e-07	-0.118363	-1.66822e-10
86717071	rs7806978	2.1035e-16	-1.56641	-1.66822e-10	1.22036e-06	0.192374	-1.66822e-10
86717160	rs78820237	1.19772e-13	5.8289	-1.05073	2.55481e-06	1.77895	-0.847748
86717303	rs7807144	2.53757e-16	-1.3788	-1.66822e-10	8.1494e-07	-0.211412	-1.66822e-10
86717304	rs12704347	4.46327e-17	-2.07466	-1.04206	3.85289e-07	-0.177346	-0.783188
86717312	rs1966355	4.45797e-17	-2.07466	-1.04325	3.84845e-07	-0.177346	-0.784339
86717622	rs35563329	1.77292e-16	-1.73738	-1.66822e-10	9.56009e-07	-0.0517591	-1.66822e-10
86718448	rs60792988	4.46098e-17	-2.07466	-1.04257	3.85314e-07	-0.177346	-0.783122
86718618	rs118026861	1.49959e-16	-1.90482	-1.66822e-10	1.26047e-07	-2.07787	-1.66822e-10
86719203	rs4727144	1.00132e-16	-1.19855	-1.11014	1.35938e-07	-1.03835	-0.963976
86719524	rs4728679	4.41181e-17	-2.0758	-1.05251	3.85296e-07	-0.159295	-0.801219
86719536	rs4728680	4.41181e-17	-2.0758	-1.05251	3.85296e-07	-0.159295	-0.801219
86719582	rs57993541	2.01136e-16	-1.6112	-1.66822e-10	1.26059e-07	-2.07778	-1.66822e-10
86719708	rs4728681	4.8191e-17	-1.98278	-1.05723	3.19599e-06	1.94139	-0.786269
86719916	rs11975476	9.73907e-17	-1.22479	-1.11166	1.39499e-07	-1.00942	-0.967044
86720333	rs12666850	4.39625e-17	-2.07685	-1.05499	3.9056e-07	-0.141158	-0.805786
86720495	rs12673227	4.38551e-17	-2.07685	-1.05743	3.88792e-07	-0.141158	-0.810323
86721155	rs6958141	9.84455e-17	-1.21172	-1.11396	1.36845e-07	-1.02394	-0.971741
86721299	rs35425179	3.11058e-16	-1.1752	-1.66822e-10	3.09058e-06	1.12159	-1.66822e-10
86721496	rs11983408	1.73743e-16	-1.7576	-1.66822e-10	9.09881e-07	-0.101213	-1.66822e-10
86721959	rs6963533	4.43115e-17	-2.05279	-1.07115	1.78927e-06	1.38852	-0.813486
86721987	rs76247521	1.25258e-13	5.89269	-1.06974	2.58468e-06	1.82356	-0.880731
86722137	rs35927620	4.3645e-17	-2.07685	-1.06224	3.85315e-07	-0.141158	-0.819308
86722421	rs76036936	1.27278e-13	5.91013	-1.07118	2.60974e-06	1.83577	-0.883289
86722529	rs12668148	4.35882e-17	-2.0758	-1.0646	3.7671e-07	-0.159295	-0.823756
86722725	rs2189088	4.45202e-17	-2.05037	-1.06886	1.84373e-06	1.41397	-0.808947
86722972	rs138477770	1.19751e-15	-2.47813e-10	0.172816	1.14151e-06	-2.47813e-10	0.125579
86723000	rs35150790	1.74192e-16	-1.75502	-1.66822e-10	9.15691e-07	-0.094848	-1.66822e-10
86723047	rs34910441	1.74192e-16	-1.75502	-1.66822e-10	9.15691e-07	-0.094848	-1.66822e-10
86723157	rs35358241	2.42838e-16	-0.680741	-0.742044	1.09657e-07	-2.03013	-0.187042
86723726	rs79146485	4.14018e-13	6.01848	-1.66822e-10	5.78564e-06	1.74861	-1.66822e-10
86723794	rs12704348	3.12527e-16	-1.17049	-1.66822e-10	3.11803e-06	1.13043	-1.66822e-10
86723840	rs10230935	4.3676e-17	-2.05511	-1.08328	1.70207e-06	1.36317	-0.838098
86724484	rs117708264	2.02895e-16	-1.60249	-1.66822e-10	2.15161e-07	-1.54314	-1.66822e-10
86724486	rs12704349	1.69405e-16	-1.78289	-1.66822e-10	8.54192e-07	-0.164371	-1.66822e-10
86724708	rs66523328	1.76734e-16	-1.74054	-1.66822e-10	3.47059e-06	1.23755	-1.66822e-10
86724981	rs35205756	1.97077e-16	-1.63158	-1.66822e-10	1.06176e-06	0.0531601	-1.66822e-10
86725934	rs145116732	1.8639e-16	-1.68734	-1.66822e-10	2.36325e-07	-1.44932	-1.66822e-10
86726022	rs6956788	1.97077e-16	-1.63158	-1.66822e-10	1.06176e-06	0.0531601	-1.66822e-10
86726954	rs140231544	1.74717e-16	-1.75201	-1.66822e-10	9.22487e-07	-0.0874537	-1.66822e-10
86727429	rs13311971	1.75775e-16	-1.74598	-1.66822e-10	3.41215e-06	1.22057	-1.66822e-10
86727912	rs116855357	1.99433e-16	-1.6197	-1.66822e-10	1.33015e-07	-2.02406	-1.66822e-10
86728588	rs11971432	1.75775e-16	-1.74598	-1.66822e-10	3.41215e-06	1.22057	-1.66822e-10
86728725	rs11978252	1.32446e-16	-0.896518	-1.13249	9.76706e-08	-1.32039	-1.01254
86728952	rs11978999	1.75775e-16	-1.74598	-1.66822e-10	3.41215e-06	1.22057	-1.66822e-10
86729071	rs79739561	1.3591e-16	-2.00319	-1.66822e-10	6.32646e-07	-0.464616	-1.66822e-10
86729076	rs74937596	1.36263e-16	-2.00059	-1.66822e-10	6.40037e-07	-0.453001	-1.66822e-10
86729268	rs13226884	1.75775e-16	-1.74598	-1.66822e-10	3.41215e-06	1.22057	-1.66822e-10
86729381	rs117184614	2.00194e-16	-1.61589	-1.66822e-10	1.6037e-07	-1.83705	-1.66822e-10
86729389	rs80036273	1.3591e-16	-2.00319	-1.66822e-10	6.32646e-07	-0.464616	-1.66822e-10
86729547	rs1859129	1.75775e-16	-1.74598	-1.66822e-10	3.41215e-06	1.22057	-1.66822e-10
86729601	rs67558005	1.75775e-16	-1.74598	-1.66822e-10	3.41215e-06	1.22057	-1.66822e-10
86729808	rs77050973	1.3591e-16	-2.00319	-1.66822e-10	6.32646e-07	-0.464616	-1.66822e-10
86730528	rs66948035	1.75775e-16	-1.74598	-1.66822e-10	3.41215e-06	1.22057	-1.66822e-10
86730674	rs34717048	1.73207e-16	-1.76069	-1.66822e-10	9.02952e-07	-0.108857	-1.66822e-10
86730816	rs62489760	2.1789e-16	-1.53119	-1.66822e-10	1.55998e-07	-1.86468	-1.66822e-10
86730979	rs6945077	1.95135e-16	-1.64149	-1.66822e-10	1.03906e-06	0.0315471	-1.66822e-10
86730980	rs6945356	1.75775e-16	-1.74598	-1.66822e-10	3.41215e-06	1.22057	-1.66822e-10
86731106	rs78122199	1.42918e-13	6.05611	-1.10127	2.73369e-06	1.93818	-0.939302
86731158	rs76054986	1.3591e-16	-2.00319	-1.66822e-10	6.32646e-07	-0.464616	-1.66822e-10
86731566	rs77688276	1.31457e-16	-2.0365	-1.66822e-10	5.35978e-07	-0.630433	-1.66822e-10
86731966	rs17677893	1.31457e-16	-2.0365	-1.66822e-10	5.35978e-07	-0.630433	-1.66822e-10
86732057	rs6950665	1.99853e-16	-1.6176	-1.66822e-10	1.09443e-06	0.0834579	-1.66822e-10
86732350	rs145254519	2.02864e-16	-1.60265	-1.66822e-10	3.38571e-07	-1.08979	-1.66822e-10
86732384	rs6951163	1.77814e-16	-1.73444	-1.66822e-10	3.53689e-06	1.25648	-1.66822e-10
86732474	rs34388600	1.25637e-16	-2.08179	-1.66822e-10	2.62484e-07	-1.34434	-1.66822e-10
86732645	rs6971631	3.01168e-15	1.09507	-1.66822e-10	4.12414e-06	1.41009	-1.66822e-10
86733473	rs1859122	1.29113e-16	-0.909962	-1.14453	9.43408e-08	-1.32499	-1.04263
86733665	rs1859123	1.3287e-16	-2.02581	-1.66822e-10	6.92361e-07	-0.37442	-1.66822e-10
86733792	rs6961382	2.43243e-16	-1.42112	-1.66822e-10	6.10142e-07	-0.500834	-1.66822e-10
86733949	rs6465091	2.00372e-15	0.687581	-1.66822e-10	2.68846e-06	0.982197	-1.66822e-10
86734235	rs13245768	4.5265e-17	-2.00847	-1.09418	1.17325e-07	-1.26686	-0.882718
86734354	rs12704350	1.19371e-16	-0.996295	-1.13665	1.06104e-07	-1.22739	-1.02272
86734525	rs34445127	2.91365e-16	-1.2406	-1.66822e-10	7.61128e-07	-0.279725	-1.66822e-10
86735010	rs2106951	4.53252e-17	-2.01126	-1.09006	1.19534e-07	-1.25749	-0.873431
86735343	rs2158156	1.19694e-16	-0.996295	-1.13395	1.06816e-07	-1.22739	-1.01603
86735831	rs17616052	1.30691e-16	-2.04235	-1.66822e-10	5.18267e-07	-0.664036	-1.66822e-10
86735877	rs10252463	2.00783e-16	-1.61295	-1.66822e-10	2.70697e-06	0.989057	-1.66822e-10
86736544	rs9886188	2.00783e-16	-1.61295	-1.66822e-10	2.70697e-06	0.989057	-1.66822e-10
86736697	rs77588099	1.30932e-16	-2.0405	-1.66822e-10	5.2389e-07	-0.653246	-1.66822e-10
86736800	rs9886220	2.00783e-16	-1.61295	-1.66822e-10	2.70697e-06	0.989057	-1.66822e-10
86736822	rs9886109	1.24572e-16	-0.950474	-1.13982	1.01278e-07	-1.26715	-1.02951
86737075	rs9886113	4.43799e-17	-1.99128	-1.13111	1.49757e-06	1.3381	-0.941032
86737155	rs9886224	2.55704e-16	-1.37116	-1.66822e-10	6.2718e-07	-0.473294	-1.66822e-10
86737582	rs10487071	1.09445e-15	0.880511	-0.797681	6.99598e-08	-2.03608	-0.63053
86737704	rs13237709	2.24247e-16	-1.50243	-1.66822e-10	5.37277e-07	-0.628014	-1.66822e-10
86737743	rs10257609	1.34694e-16	-2.01218	-1.66822e-10	5.89572e-07	-0.53513	-1.66822e-10
86738800	rs56936192	1.26768e-13	5.97211	-1.13718	2.397e-06	1.8811	-1.01365
86739054	rs34308465	2.12315e-16	-1.55711	-1.66822e-10	3.81368e-07	-0.970762	-1.66822e-10
86739562	rs75462222	1.33013e-16	-2.02473	-1.66822e-10	5.7071e-07	-0.567645	-1.66822e-10
86739829	rs146029452	6.83214e-16	-2.47813e-10	-0.388372	7.03307e-07	-2.47813e-10	-0.358734
86740023	rs2106952	1.19536e-15	0.935798	-0.764779	7.45905e-08	-2.00851	-0.593998
86740092	rs2106953	1.09655e-15	0.914598	-0.829856	6.80406e-08	-2.01181	-0.68261
86740334	rs2106954	6.0544e-17	-2.02705	-0.784758	1.5969e-07	-1.31925	-0.522048
86740663	rs62489763	1.72676e-16	-1.76376	-1.66822e-10	1.30938e-07	-2.0398	-1.66822e-10
86740707	rs10480550	1.50022e-16	-1.02558	-0.878819	1.31959e-07	-1.32568	-0.706354
86740837	rs10480551	1.15452e-15	0.974529	-0.838269	6.86782e-08	-2.00233	-0.682764
86740862	rs10480552	9.94907e-16	0.817254	-0.829785	6.77599e-08	-2.02612	-0.672433
86740932	rs10480553	1.14935e-15	0.974529	-0.84276	6.76284e-08	-2.00233	-0.698168
86741039	rs2214351	1.12233e-15	0.955133	-0.847148	6.70609e-08	-2.00545	-0.703471
86742238	rs7458957	1.53238e-16	-0.989962	-0.893227	1.23887e-07	-1.36792	-0.727244
86743108	rs720775	1.61349e-16	-0.949577	-0.882031	1.29744e-07	-1.33549	-0.713478
86743362	rs117226438	2.72024e-16	-1.30929	-1.66822e-10	4.10158e-07	-0.897984	-1.66822e-10
86743407	rs114502772	3.27207e-13	6.93304	-1.14987	4.56359e-06	2.56327	-1.05194
86743865	rs10270331	5.66088e-17	-2.05664	-0.822373	1.25655e-07	-1.54164	-0.539347
86744119	rs56123613	3.91337e-16	-0.945611	-1.66822e-10	9.95463e-07	-0.0113184	-1.66822e-10
86744360	rs139957219	3.18024e-16	-2.47813e-10	-1.15305	3.18576e-07	-2.47813e-10	-1.15066
86744361	rs13237269	5.49374e-17	-2.0648	-0.844181	1.22815e-07	-1.53476	-0.569088
86744636	rs117731852	1.94602e-16	-1.64423	-1.66822e-10	2.60969e-07	-1.35012	-1.66822e-10
86744651	rs56981276	5.5654e-17	-2.06061	-0.835417	1.25801e-07	-1.52272	-0.557104
86745159	rs7787598	4.64405e-16	-0.774423	-1.66822e-10	4.59522e-07	-0.784339	-1.66822e-10
86745303	rs111939897	1.30587e-16	-2.04314	-1.66822e-10	2.50987e-07	-1.38913	-1.66822e-10
86745380	rs875777	6.47321e-17	-1.81931	-0.925618	6.13813e-08	-2.06758	-0.729841
86745948	rs2373387	8.05089e-17	-1.73976	-0.787049	1.07498e-07	-1.79994	-0.437115
86746500	rs886318	1.19788e-16	-1.26482	-0.864637	8.80883e-08	-1.79216	-0.644027
86746741	rs739711	1.16051e-16	-1.27591	-0.885245	8.5144e-08	-1.79875	-0.671428
86746798	rs739712	1.17345e-16	-1.26482	-0.885245	8.57074e-08	-1.79216	-0.671428
86747081	rs744136	1.15475e-16	-1.26482	-0.901304	8.41962e-08	-1.79216	-0.689218
86747317	rs75223787	1.48646e-16	-1.91362	-1.66822e-10	1.66015e-07	-1.80245	-1.66822e-10
86747375	rs1981535	1.15033e-16	-1.26482	-0.905142	8.37602e-08	-1.79216	-0.694409
86747876	rs1859124	4.73539e-17	-2.08116	-0.97637	7.38289e-08	-2.04049	-0.572291
86747889	rs1981536	1.15475e-16	-1.26482	-0.901304	8.41962e-08	-1.79216	-0.689218
86748298	rs2373388	7.67726e-17	-1.71605	-0.858283	9.54682e-08	-1.82197	-0.533767
86748539	rs56327053	1.14202e-16	-1.27591	-0.901304	8.36427e-08	-1.79875	-0.689218
86749169	rs17766011	1.15356e-16	-1.26482	-0.902337	8.38093e-08	-1.79216	-0.693824
86749197	rs17698411	1.13646e-16	-1.27591	-0.906188	8.2827e-08	-1.79875	-0.699018
86749371	rs148242686	8.25126e-17	-1.44496	-1.05727	7.04968e-07	0.752756	-1.10913
86749625	rs186209903	2.39858e-13	6.61458	-1.14196	2.42929e-06	1.91631	-1.03548
86749663	rs7782008	1.14084e-16	-1.27591	-0.902337	8.32584e-08	-1.79875	-0.693824
86750925	rs6465092	1.10949e-16	-1.2961	-0.91001	8.14229e-08	-1.81069	-0.704184
86751514	rs151323615	1.43087e-16	-1.95173	-1.66822e-10	1.27151e-07	-2.06915	-1.66822e-10
86751525	rs6958626	1.10529e-16	-1.2961	-0.913804	8.10057e-08	-1.81069	-0.709322
86751607	rs6959152	1.10949e-16	-1.2961	-0.91001	8.14229e-08	-1.81069	-0.704184
86751690	rs78736811	3.34779e-16	-2.47813e-10	-1.10171	3.20932e-07	-2.47813e-10	-1.1433
86751777	rs2373389	1.11374e-16	-1.2961	-0.906188	8.18446e-08	-1.81069	-0.699018
86751901	rs56378450	7.97531e-17	-1.49633	-1.03992	8.22453e-07	0.894602	-1.09684
86752074	rs1859125	1.10113e-16	-1.2961	-0.917569	8.05929e-08	-1.81069	-0.71443
86752134	rs1859126	1.01417e-16	-1.38975	-0.906188	7.75529e-08	-1.86455	-0.699018
86752142	rs1859127	1.10949e-16	-1.2961	-0.91001	8.14229e-08	-1.81069	-0.704184
86752171	rs1859128	1.11058e-16	-1.30706	-0.898067	8.22146e-08	-1.81712	-0.688076
86752268	rs78167286	1.60541e-16	-1.83663	-1.66822e-10	1.39856e-07	-1.97391	-1.66822e-10
86752348	rs73202978	7.2476e-17	-1.50791	-1.12402	7.54139e-07	0.868432	-1.15738
86753119	rs73202980	6.98021e-17	-1.53724	-1.13228	7.04928e-07	0.801499	-1.15793
86754560	rs73202982	7.77401e-17	-1.40997	-1.15184	9.42831e-07	1.08545	-1.15109
86754736	rs147130713	1.66171e-16	-1.80216	-1.66822e-10	1.41268e-07	-1.96387	-1.66822e-10
86754982	rs6979269	2.26249e-16	-0.439519	-1.05403	4.5139e-08	-2.07934	-1.02544
86755158	rs734607	2.4673e-16	-0.36515	-1.04174	4.56489e-08	-2.08194	-1.0116
86755920	rs73202985	2.17563e-16	-0.487819	-1.04487	4.57267e-08	-2.07672	-1.01513
86755953	rs73202987	2.11685e-16	-0.511126	-1.04895	4.55874e-08	-2.07518	-1.01972
86756052	rs77354869	4.53771e-16	-2.47813e-10	-0.797587	4.13687e-07	-2.47813e-10	-0.889418
86756333	rs117719689	3.24981e-16	-2.47813e-10	-1.13141	3.16349e-07	-2.47813e-10	-1.15768
86756403	rs73202988	2.17563e-16	-0.487819	-1.04487	4.57267e-08	-2.07672	-1.01513
86756406	rs75111031	3.23023e-16	-2.47813e-10	-1.13746	3.165e-07	-2.47813e-10	-1.1572
86756416	rs73202990	2.16454e-13	6.45576	-1.0858	2.43304e-06	1.80885	-0.926474
86756593	rs73202993	7.92714e-17	-1.39242	-1.14988	9.77541e-07	1.1234	-1.15288
86756628	rs73202994	2.18565e-16	-0.476104	-1.05199	4.53296e-08	-2.07743	-1.02314
86756679	rs73202997	2.1581e-16	-0.487819	-1.05296	4.53119e-08	-2.07672	-1.02424
86756745	rs10233778	1.40368e-16	-1.97091	-1.66822e-10	1.59744e-07	-1.84096	-1.66822e-10
86756893	rs60728787	4.13079e-16	-2.47813e-10	-0.891542	6.16349e-07	-2.47813e-10	-0.490713
86758045	rs183804339	1.60079e-16	-1.83951	-1.66822e-10	1.37938e-07	-1.98772	-1.66822e-10
86758464	rs73203000	2.18517e-13	6.50524	-1.1258	2.00102e-06	1.84228	-1.15539
86758544	rs769156	7.62061e-17	-1.99868	-0.583055	1.29895e-07	-1.75926	-0.28854
86758900	rs73203002	1.99757e-16	-0.463168	-1.15491	3.96274e-08	-2.07815	-1.15685
86758951	rs111356636	2.31384e-16	-1.4711	-1.66822e-10	1.68392e-06	0.514355	-1.66822e-10
86759238	rs17161323	2.01741e-16	-0.451365	-1.15683	3.96785e-08	-2.07877	-1.15495
86759701	rs55825235	1.34418e-15	1.33617	-1.04781	9.53281e-08	-1.25324	-1.10397
86760160	rs74759656	7.93524e-17	-1.39843	-1.14285	9.61469e-07	1.11043	-1.15649
86760579	rs73204806	3.09984e-13	6.86041	-1.13132	2.55186e-06	2.08356	-1.1535
86761122	rs117829526	1.07456e-15	0.0644824	-1.66822e-10	3.79883e-07	-0.974664	-1.66822e-10
86761530	rs144500645	3.24738e-16	-2.47813e-10	-1.13216	3.17067e-07	-2.47813e-10	-1.15542
86761987	rs139672552	1.26197e-16	-2.07734	-1.66822e-10	1.4189e-07	-1.95947	-1.66822e-10
86762349	rs2106955	1.05411e-16	-1.54291	-0.714411	8.49417e-08	-2.06489	-0.407674
86762842	rs1011952	8.41365e-17	-1.53285	-0.949893	6.04441e-08	-2.0739	-0.738909
86762989	rs1011953	8.13969e-17	-1.57295	-0.942896	6.19688e-08	-2.05889	-0.729004
86763368	rs73204809	4.49232e-13	6.10011	-1.66822e-10	5.71965e-06	1.73714	-1.66822e-10
86764142	rs1024457	6.91893e-17	-2.06698	-0.611355	1.0704e-07	-2.08205	-0.159279
86764280	rs149760174	5.68839e-16	-2.47813e-10	-0.571583	4.42976e-07	-2.47813e-10	-0.821011
86764877	rs6465093	6.77316e-17	-2.06554	-0.634082	1.04003e-07	-2.08234	-0.187769
86765642	rs11971310	2.1715e-16	-0.612179	-0.922411	5.79238e-08	-2.07281	-0.782589
86765760	rs11978231	1.92229e-16	-0.735723	-0.920772	5.79395e-08	-2.07461	-0.78052
86765763	rs10952896	6.7833e-17	-2.06405	-0.634082	1.03978e-07	-2.08257	-0.187769
86766743	rs73204813	2.23808e-16	-0.600918	-0.903474	5.92657e-08	-2.07372	-0.758778
86767009	rs56404754	1.89925e-16	-0.767602	-0.900949	5.95614e-08	-2.0719	-0.755617
86767033	rs182803425	1.25996e-16	-2.07893	-1.66822e-10	1.26406e-07	-2.07503	-1.66822e-10
86767689	rs7812191	7.81898e-17	-1.6332	-0.922843	2.12903e-07	-0.84297	-0.71072
86768259	rs117400801	1.47623e-16	-1.92052	-1.66822e-10	1.78524e-07	-1.7298	-1.66822e-10
86768872	rs73204816	2.19386e-16	-0.623398	-0.900949	5.95641e-08	-2.07186	-0.755617
86769704	rs73204817	1.98916e-16	-0.718826	-0.903474	5.91379e-08	-2.07588	-0.758778
86770106	rs17161329	9.23607e-17	-1.41022	-0.979256	1.16123e-06	0.998088	-0.855379
86770325	rs73204819	1.02759e-16	-1.30178	-0.98101	1.21649e-06	1.04686	-0.857663
86771338	rs6942878	6.64536e-17	-1.68469	-1.03398	5.40361e-08	-2.04654	-0.878334
86771931	rs56226963	2.04392e-16	-0.685057	-0.910083	5.85207e-08	-2.07808	-0.767067
86772016	rs56209936	2.00435e-16	-0.695994	-0.918694	5.79287e-08	-2.07741	-0.7779
86772049	rs757159	7.1606e-17	-1.62127	-1.02273	5.35265e-08	-2.07279	-0.861561
86772826	rs150117114	1.39243e-13	5.9156	-0.986807	2.35219e-06	1.6114	-0.762826
86773411	rs73204824	1.95504e-16	-0.718826	-0.920772	5.7866e-08	-2.07588	-0.78052
86773448	rs73204825	1.95504e-16	-0.718826	-0.920772	5.7866e-08	-2.07588	-0.78052
86773748	rs116859963	1.3364e-16	-2.02003	-1.66822e-10	1.52472e-07	-1.88755	-1.66822e-10
86774050	rs76345487	1.37385e-15	-2.47813e-10	0.310189	7.98124e-07	-2.47813e-10	-0.232262
86774190	rs80328383	7.65289e-16	-0.274927	-1.66822e-10	3.99787e-07	-0.923595	-1.66822e-10
86774258	rs73204826	1.96231e-16	-0.668659	-0.967226	5.43667e-08	-2.07899	-0.839784
86775235	rs6964225	2.48237e-16	-0.301624	-1.09917	1.36737e-07	-0.843971	-1.1525
86776112	rs4236504	1.0215e-16	-1.70205	-0.586686	8.70613e-08	-2.05331	-0.394607
86776652	rs73204885	1.72828e-13	6.1443	-0.999429	2.69658e-06	1.76734	-0.78213
86776955	rs117326831	6.18898e-16	-0.48724	-1.66822e-10	2.81936e-07	-1.27285	-1.66822e-10
86777059	rs76812022	3.29913e-16	-2.47813e-10	-1.11635	3.18339e-07	-2.47813e-10	-1.15141
86777195	rs73204889	5.43874e-13	6.29129	-1.66822e-10	5.50174e-06	1.69829	-1.66822e-10
86777591	rs117044330	1.33901e-16	-2.01808	-1.66822e-10	2.63307e-07	-1.34121	-1.66822e-10
86777738	rs73204890	9.62681e-17	-1.21508	-1.13297	1.06928e-06	1.21814	-1.15792
86778180	rs55834411	9.55038e-17	-1.21508	-1.14094	1.07292e-06	1.21814	-1.15453
86778697	rs73204892	9.60841e-17	-1.20837	-1.14159	1.08735e-06	1.2312	-1.15423
86778809	rs73204893	1.91596e-13	6.25403	-1.00606	2.87747e-06	1.84252	-0.792386
86779117	rs73204895	9.61927e-17	-1.20837	-1.14046	1.08422e-06	1.2312	-1.15711
86779262	rs6957785	1.06078e-16	-1.65807	-0.592934	8.56876e-08	-2.06647	-0.397352
86779549	rs73204896	1.82467e-13	6.20521	-1.00606	2.78273e-06	1.80905	-0.792386
86781423	rs2286267	1.06989e-16	-1.68469	-0.557757	9.10458e-08	-2.04654	-0.356623
86781521	rs147236227	1.77681e-16	-1.73519	-1.66822e-10	2.39687e-07	-1.43519	-1.66822e-10
86781709	rs17515896	4.29789e-17	-2.05742	-1.09705	4.26788e-08	-2.04345	-1.11738
86782139	rs113458968	1.88501e-13	6.23774	-1.00606	2.84549e-06	1.83135	-0.792386
86782435	rs74687685	1.25834e-16	-2.08022	-1.66822e-10	1.30712e-07	-2.04153	-1.66822e-10
86782476	rs115370781	3.35259e-16	-2.47813e-10	-1.10028	3.20421e-07	-2.47813e-10	-1.14489
86782538	rs55971843	1.90446e-13	6.25403	-1.01209	2.85061e-06	1.84252	-0.801763
86782797	rs56092809	1.34735e-13	5.88582	-0.989929	2.29415e-06	1.59117	-0.767577
86782805	rs55661783	1.3221e-13	5.87014	-0.993177	2.25864e-06	1.58053	-0.772536
86783263	rs4140847	1.21005e-16	-2.06265	-0.0566977	1.85891e-07	-2.08273	0.393362
86784271	rs11981115	1.3813e-13	5.91241	-0.991634	2.32989e-06	1.60923	-0.770179
86784517	rs116928258	3.51328e-16	-2.47813e-10	-1.05346	4.22491e-07	-2.47813e-10	-0.868358
86784623	rs73206905	1.03287e-16	-1.22231	-1.05536	1.06593e-06	1.1971	-1.14002
86784719	rs148171116	3.51299e-16	-2.47813e-10	-1.05354	3.85457e-07	-2.47813e-10	-0.960096
86785942	rs34110100	5.64069e-16	-0.580003	-1.66822e-10	3.63507e-06	1.28386	-1.66822e-10
86786037	rs73206906	1.27743e-13	5.83884	-0.996241	2.20082e-06	1.55929	-0.777231
86786444	rs73206908	1.33242e-13	5.87945	-0.994713	2.26762e-06	1.58685	-0.774887
86786997	rs73206909	1.33038e-13	5.87945	-0.996241	2.26231e-06	1.58685	-0.777231
86787701	rs73206910	1.25761e-13	5.8232	-0.996241	2.17762e-06	1.54869	-0.777231
86788391	rs73206912	1.02694e-16	-1.20071	-1.08271	1.10613e-06	1.23914	-1.14505
86788631	rs73206913	1.23637e-13	5.80617	-0.996241	2.15262e-06	1.53715	-0.777231
86789013	rs73206916	1.0245e-16	-1.20071	-1.0851	1.0996e-06	1.23914	-1.15097
86789253	rs6944648	1.03427e-15	0.0262734	-1.66822e-10	7.9704e-07	-0.233621	-1.66822e-10
86789426	rs1058972	8.44603e-17	-1.79324	-0.685661	8.24352e-08	-2.02499	-0.477527
86789648	rs117804856	1.28917e-13	5.84799	-0.996241	2.21452e-06	1.5655	-0.777231
86789652	rs150963116	1.12744e-13	5.71393	-0.996241	2.79056e-06	1.7967	-0.777231
86789683	rs4639442	1.24267e-16	-2.05206	-0.0406892	1.895e-07	-2.08249	0.412351
86789843	rs6465094	5.30308e-17	-1.94248	-1.00182	1.59872e-07	-0.990059	-0.850091
86790499	rs73206922	1.2343e-13	5.80617	-0.997915	2.1471e-06	1.53715	-0.779801
86790750	rs181119008	1.2343e-13	5.80617	-0.997915	2.1471e-06	1.53715	-0.779801
86790771	rs113841955	1.79231e-16	-1.7265	-1.66822e-10	9.52463e-07	-0.0554758	-1.66822e-10
86790977	rs143639025	6.17136e-16	-0.490091	-1.66822e-10	2.81364e-07	-1.27488	-1.66822e-10
86791033	rs73206924	1.2343e-13	5.80617	-0.997915	2.1471e-06	1.53715	-0.779801
86791853	rs138711176	1.84983e-16	-1.69492	-1.66822e-10	1.54006e-07	-1.87754	-1.66822e-10
86792004	rs17616282	1.26008e-16	-2.07883	-1.66822e-10	1.27638e-07	-2.06533	-1.66822e-10
86793303	rs3789251	1.27021e-16	-2.05397	-0.0168526	1.94889e-07	-2.08268	0.440587
86793494	rs6966613	3.37597e-16	-0.60712	-0.486208	2.09608e-07	-1.21725	-0.352039
86794121	rs2074757	1.24069e-16	-2.05397	-0.040366	2.02803e-07	-2.08268	0.48039
86794703	rs55823330	1.20799e-13	5.81658	-1.02988	2.19999e-06	1.5442	-0.762521
86794724	rs765968	1.21177e-16	-2.05397	-0.0639569	1.97087e-07	-2.08268	0.4518
86794889	rs55813769	1.2271e-13	5.83228	-1.02988	2.22352e-06	1.55484	-0.762521
86795118	rs78403619	1.20963e-13	5.81658	-1.02852	2.20526e-06	1.5442	-0.760129
86795392	rs73206937	1.01765e-16	-1.20819	-1.08433	1.084e-06	1.22461	-1.15073
86796143	rs73206940	4.19217e-13	6.03096	-1.66822e-10	3.86964e-06	1.34639	-1.66822e-10
86796240	rs111319184	1.45111e-16	-1.93768	-1.66822e-10	2.57043e-07	-1.36528	-1.66822e-10
86796346	rs73206941	1.1393e-13	5.7594	-1.03124	2.11141e-06	1.50549	-0.764906
86797260	rs73206942	1.1393e-13	5.7594	-1.03124	2.11141e-06	1.50549	-0.764906
86797331	rs113318270	1.81609e-16	-1.71333	-1.66822e-10	1.1041e-06	0.0922556	-1.66822e-10
86797594	rs74573735	1.18589e-13	5.79947	-1.03124	2.16946e-06	1.53261	-0.764906
86797775	rs73206945	1.18589e-13	5.79947	-1.03124	2.16946e-06	1.53261	-0.764906
86797824	rs73206947	1.12171e-13	5.74384	-1.03124	2.0893e-06	1.49497	-0.764906
86797980	rs6946206	5.06964e-15	1.61584	-1.66822e-10	5.90739e-07	-0.533153	-1.66822e-10
86798245	rs55750589	1.0102e-16	-1.21563	-1.08423	1.07382e-06	1.21012	-1.14567
86798549	rs73206952	1.1202e-13	5.74384	-1.03259	2.08434e-06	1.49497	-0.767284
86798614	rs113171102	1.16745e-13	5.7838	-1.03124	2.14657e-06	1.52201	-0.764906
86799219	rs11982198	1.16588e-13	5.7838	-1.03259	2.14147e-06	1.52201	-0.767284
86799441	rs11982256	7.70459e-14	5.37633	-1.03935	1.77141e-06	1.34431	-0.779305
86799661	rs6952842	9.19541e-17	-1.76276	-0.631127	8.68904e-08	-2.03751	-0.412368
86799673	rs10228392	1.26578e-16	-2.05007	-0.0242461	2.0689e-07	-2.08223	0.499895
86799726	rs10257953	1.29653e-16	-2.05007	-0.000245286	2.12977e-07	-2.08223	0.528892
86799777	rs79299518	1.29658e-16	-2.05028	-1.66822e-10	1.87646e-07	-1.67997	-1.66822e-10
86800180	rs973044	1.14777e-13	5.76815	-1.03259	2.1189e-06	1.51141	-0.767284
86800351	rs3747807	1.25248e-16	-2.06835	-0.0165306	2.08942e-07	-2.08169	0.509223
86800364	rs117360089	3.35471e-16	-1.09965	-1.66822e-10	1.81508e-07	-1.71323	-1.66822e-10
86800440	rs117653228	1.54593e-16	-1.87438	-1.66822e-10	2.1262e-07	-1.55502	-1.66822e-10
86800701	rs74574229	1.30037e-16	-2.04736	-1.66822e-10	1.89554e-07	-1.66985	-1.66822e-10
86801479	rs73206958	1.11394e-13	5.73689	-1.03124	2.07951e-06	1.49027	-0.764906
86801614	rs73206960	8.14001e-14	5.42047	-1.02852	1.6889e-06	1.27744	-0.760129
86801983	rs11971364	1.12996e-13	5.75251	-1.03259	2.0966e-06	1.50083	-0.767284
86802008	rs7800541	9.0293e-17	-1.82848	-0.583645	9.47492e-08	-2.00758	-0.355715
86802025	rs11981403	1.67399e-13	6.14968	-1.03672	2.72695e-06	1.77102	-0.774612
86802568	rs34234986	1.4122e-15	0.337725	-1.66822e-10	9.23489e-07	-0.0863681	-1.66822e-10
86803180	rs111748964	1.64531e-16	-1.81208	-1.66822e-10	7.70334e-07	-0.267703	-1.66822e-10
86803641	rs73206965	1.08438e-13	5.71134	-1.03259	2.03907e-06	1.47301	-0.767284
86804053	rs11976564	1.11244e-13	5.73689	-1.03259	2.07457e-06	1.49027	-0.767284
86804346	rs141157902	3.38882e-16	-2.47813e-10	-1.08953	3.67784e-07	-2.47813e-10	-1.00703
86804390	rs147360803	1.03204e-16	-1.18641	-1.09207	1.12818e-06	1.26684	-1.153
86804737	rs73206967	1.09365e-13	5.71986	-1.03259	2.05083e-06	1.47876	-0.767284
86804959	rs79257494	1.37832e-16	-1.98915	-1.66822e-10	1.3509e-07	-2.00858	-1.66822e-10
86804973	rs73206968	1.05126e-13	5.68032	-1.03259	1.99681e-06	1.45206	-0.767284
86805372	rs2108271	1.34301e-16	-2.05007	0.0349748	2.2234e-07	-2.08223	0.571914
86805399	rs2108272	1.34301e-16	-2.05007	0.0349748	2.2234e-07	-2.08223	0.571914
86805882	rs10263920	9.32286e-17	-1.81437	-0.565756	9.60598e-08	-2.01496	-0.334597
86805961	rs7810647	1.34575e-16	-2.04803	0.0349748	2.22411e-07	-2.08191	0.571914
86806503	rs56397073	1.07529e-13	5.70426	-1.03393	2.02453e-06	1.46822	-0.769656
86807456	rs118081211	1.8819e-16	-1.67773	-1.66822e-10	1.28377e-07	-2.05956	-1.66822e-10
86807677	rs55878151	1.03371e-13	5.66483	-1.03393	1.97137e-06	1.44161	-0.769656
86807686	rs56056472	1.07529e-13	5.70426	-1.03393	2.02453e-06	1.46822	-0.769656
86807771	rs55743432	7.43478e-14	5.33526	-1.03393	1.58029e-06	1.22049	-0.769656
86808013	rs73206972	1.07818e-13	5.70426	-1.03124	2.03417e-06	1.46822	-0.764906
86808385	rs73206974	1.24149e-13	5.84799	-1.03393	2.23136e-06	1.5655	-0.769656
86808453	rs73206976	1.07818e-13	5.70426	-1.03124	2.03417e-06	1.46822	-0.764906
86808516	rs117278210	5.31141e-16	-0.640152	-1.66822e-10	1.642e-07	-1.81344	-1.66822e-10
86809247	rs112490884	1.73439e-16	-1.75936	-1.66822e-10	9.85284e-07	-0.0215969	-1.66822e-10
86810213	rs55891509	1.06008e-13	5.68868	-1.03259	2.0081e-06	1.4577	-0.767284
86810354	rs111736149	1.06008e-13	5.68868	-1.03259	2.0081e-06	1.4577	-0.767284
86810784	rs73206980	1.06008e-13	5.68868	-1.03259	2.0081e-06	1.4577	-0.767284
86810970	rs73206981	1.06008e-13	5.68868	-1.03259	2.0081e-06	1.4577	-0.767284
86811167	rs55665320	1.01777e-13	5.64795	-1.03259	1.95368e-06	1.43023	-0.767284
86811262	rs147167900	1.51936e-16	-1.89172	-1.66822e-10	1.33234e-07	-2.02242	-1.66822e-10
86811525	rs73206984	1.0529e-16	-1.16435	-1.09411	1.17653e-06	1.30934	-1.15355
86812162	rs141954186	4.43339e-16	-2.47813e-10	-0.820844	3.98813e-07	-2.47813e-10	-0.926034
86812548	rs73206988	1.04231e-13	5.67311	-1.03393	1.98241e-06	1.4472	-0.769656
86812716	rs73206989	1.04371e-13	5.67311	-1.03259	1.98712e-06	1.4472	-0.767284
86813018	rs143949981	1.38079e-16	-1.98736	-1.66822e-10	1.29605e-07	-2.05003	-1.66822e-10
86813543	rs73206992	1.00081e-13	5.63248	-1.03393	1.92885e-06	1.41981	-0.769656
86813649	rs73206994	1.02622e-13	5.65756	-1.03393	1.96172e-06	1.43671	-0.769656
86813831	rs11974238	1.02622e-13	5.65756	-1.03393	1.96172e-06	1.43671	-0.769656
86813974	rs11980996	1.02622e-13	5.65756	-1.03393	1.96172e-06	1.43671	-0.769656
86814614	rs4728685	9.04502e-17	-1.79029	-0.620092	8.96598e-08	-2.01925	-0.39925
86814768	rs111269265	1.69163e-16	-1.78432	-1.66822e-10	9.24415e-07	-0.0853657	-1.66822e-10
86814784	rs4728686	1.24245e-16	-2.06099	-0.0319362	2.04856e-07	-2.08281	0.490593
86815618	rs73206998	2.34336e-14	4.30101	-1.15426	4.96857e-07	0.423112	-1.12934
86816495	rs4728687	5.56611e-16	-0.593314	-1.66822e-10	5.79325e-07	-0.552663	-1.66822e-10
86816986	rs17766262	4.28623e-17	-2.06423	-1.09296	4.24174e-08	-2.04995	-1.11702
86817311	rs138374672	3.31096e-16	-2.47813e-10	-1.11277	3.16466e-07	-2.47813e-10	-1.15731
86817781	rs73207001	9.89746e-14	5.62508	-1.03764	1.78461e-06	1.41482	-0.842389
86818099	rs149808621	3.58033e-16	-2.47813e-10	-1.03456	3.33555e-07	-2.47813e-10	-1.10472
86818215	rs17766268	3.89698e-16	-2.47813e-10	-0.949809	3.85851e-07	-2.47813e-10	-0.959074
86818255	rs55848773	1.42678e-13	5.9929	-1.03974	2.28183e-06	1.66399	-0.845787
86818440	rs117589230	3.40322e-16	-2.47813e-10	-1.08529	3.74304e-07	-2.47813e-10	-0.989458
86819366	rs113371911	1.63226e-16	-1.82005	-1.66822e-10	7.54534e-07	-0.288427	-1.66822e-10
86820133	rs73207002	9.52457e-14	5.59407	-1.04504	1.7268e-06	1.39394	-0.854443
86820398	rs73208503	9.51942e-14	5.59407	-1.04558	1.72527e-06	1.39394	-0.85533
86820459	rs1558050	9.31512e-17	-1.77819	-0.602765	9.04132e-08	-2.03144	-0.378697
86820530	rs71562744	1.25867e-16	-2.07996	-1.66822e-10	1.49506e-07	-1.90719	-1.66822e-10
86821022	rs56314218	1.18679e-13	5.81658	-1.04758	1.99841e-06	1.5442	-0.858622
86821320	rs55908081	1.16666e-13	5.79947	-1.04758	1.97539e-06	1.53261	-0.858622
86821331	rs55817867	9.49522e-14	5.59407	-1.04812	1.71806e-06	1.39394	-0.859516
86821452	rs73208506	9.34935e-14	5.57859	-1.04812	1.70026e-06	1.38353	-0.859516
86821720	rs74806711	1.19996e-15	0.17486	-1.66822e-10	5.75981e-07	-0.558452	-1.66822e-10
86821808	rs73208507	1.07775e-16	-1.15745	-1.07768	1.19819e-06	1.32259	-1.14855
86821852	rs7793356	9.45433e-17	-1.77517	-0.590953	9.2316e-08	-2.02603	-0.363284
86821980	rs11773103	1.07464e-16	-1.15745	-1.08058	1.19703e-06	1.32259	-1.14952
86822104	rs7776634	8.99627e-17	-1.81867	-0.597118	9.34625e-08	-2.00496	-0.37201
86822212	rs73208509	9.31814e-14	5.57859	-1.05147	1.69089e-06	1.38353	-0.865044
86823619	rs11971131	1.10961e-16	-1.12724	-1.07876	1.26893e-06	1.38032	-1.14892
86824197	rs73208511	9.14128e-14	5.56312	-1.05516	1.66313e-06	1.37312	-0.871195
86824508	rs11541453	1.11415e-13	5.76815	-1.06231	1.89864e-06	1.51141	-0.877047
86824509	rs145434463	7.22218e-16	-2.47813e-10	-0.332853	5.59633e-07	-2.47813e-10	-0.587246
86824770	rs140503843	1.38259e-16	-1.98605	-1.66822e-10	1.76294e-07	-1.74237	-1.66822e-10
86825442	rs73208512	8.96558e-14	5.54626	-1.05771	1.63739e-06	1.36179	-0.875463
86825466	rs73208513	9.11801e-14	5.56312	-1.05771	1.65605e-06	1.37312	-0.875463
86825793	rs117333549	1.73117e-16	-1.76121	-1.66822e-10	2.61761e-07	-1.3471	-1.66822e-10
86826298	rs73208515	8.94411e-14	5.54626	-1.06011	1.63079e-06	1.36179	-0.879498
86826540	rs2057984	2.18597e-16	-2.08279	0.554845	3.34637e-07	-2.07062	0.969136
86826575	rs73208516	8.93349e-14	5.54626	-1.0613	1.62752e-06	1.36179	-0.881505
86827147	rs75771893	1.33575e-16	-2.02051	-1.66822e-10	1.36643e-07	-1.99715	-1.66822e-10
86827567	rs73208517	1.16927e-16	-1.07768	-1.07594	1.27921e-06	1.38742	-1.14795
86827760	rs73208519	8.91143e-14	5.54626	-1.06377	1.62071e-06	1.36179	-0.885697
86827942	rs73208521	8.91143e-14	5.54626	-1.06377	1.62071e-06	1.36179	-0.885697
86828123	rs35727906	1.27344e-16	-2.06829	-1.66822e-10	7.05898e-07	-0.355055	-1.66822e-10
86828179	rs73208522	1.14823e-16	-1.09654	-1.07525	1.34664e-06	1.43855	-1.14771
86828471	rs73208528	8.90105e-14	5.54626	-1.06494	1.6175e-06	1.36179	-0.887683
86828581	rs79161971	1.26716e-16	-2.07323	-1.66822e-10	1.434e-07	-1.94889	-1.66822e-10
86829069	rs73208532	8.75453e-14	5.53083	-1.06609	1.59765e-06	1.35142	-0.889661
86829701	rs73208535	8.74446e-14	5.53083	-1.06725	1.5945e-06	1.35142	-0.891632
86830130	rs73208537	1.16228e-16	-1.05431	-1.10531	1.325e-06	1.43073	-1.15609
86830190	rs17766292	6.51437e-17	-2.01181	-0.72677	1.93929e-07	-1.19097	-0.456058
86830634	rs150482378	3.24397e-16	-2.47813e-10	-1.13321	3.16283e-07	-2.47813e-10	-1.15789
86831249	rs73208538	2.21254e-16	-1.51587	-1.66822e-10	1.63338e-07	-1.8187	-1.66822e-10
86831892	rs73208540	3.86303e-14	4.74027	-1.09366	1.65885e-06	1.43787	-0.938514
86831985	rs73208541	3.89605e-14	4.75642	-1.10129	1.65437e-06	1.44947	-0.952824
86832469	rs73208542	3.85795e-14	4.72549	-1.08019	1.72905e-06	1.42725	-0.886448
86832603	rs4728688	1.74291e-16	-1.41979	-0.334662	3.18e-07	-0.984054	-0.168422
86832623	rs80151495	1.9947e-16	-1.61952	-1.66822e-10	6.89939e-07	-0.377923	-1.66822e-10
86833115	rs73208546	1.56744e-16	-0.757368	-1.1032	2.47999e-06	2.05716	-1.15567
86833121	rs73208547	3.38273e-14	4.62106	-1.10722	1.52588e-06	1.35239	-0.936584
86833492	rs10231010	1.15759e-16	-2.07759	-0.0860754	1.8485e-07	-2.08034	0.385363
86834333	rs112046729	3.55587e-14	4.66649	-1.10273	1.59104e-06	1.38493	-0.927311
86834340	rs7792031	8.48102e-17	-1.91929	-0.555477	9.50018e-08	-1.96997	-0.39066
86834341	rs73208550	3.47936e-14	4.65178	-1.10977	1.55147e-06	1.37438	-0.941952
86834564	rs113934837	3.47936e-14	4.65178	-1.10977	1.55147e-06	1.37438	-0.941952
86834609	rs73208553	3.47936e-14	4.65178	-1.10977	1.55147e-06	1.37438	-0.941952
86834751	rs113326051	3.47645e-14	4.65178	-1.11061	1.54872e-06	1.37438	-0.943727
86834768	rs117742735	1.59997e-16	-0.739755	-1.10027	2.55989e-06	2.08824	-1.15505
86834911	rs112997330	3.32221e-14	4.6064	-1.11061	1.4992e-06	1.34189	-0.943727
86835185	rs10238917	1.19316e-16	-2.07793	-0.0554678	1.91804e-07	-2.0801	0.422047
86835731	rs7780698	1.24469e-16	-2.07508	-0.0160465	2.00656e-07	-2.08211	0.469171
86835968	rs73210216	3.31945e-14	4.6064	-1.11144	1.49655e-06	1.34189	-0.945494
86836126	rs73210217	3.26848e-14	4.59174	-1.11226	1.47834e-06	1.33141	-0.947255
86836236	rs73210219	3.26848e-14	4.59174	-1.11226	1.47834e-06	1.33141	-0.947255
86836610	rs73210221	3.38303e-14	4.62709	-1.11315	1.51329e-06	1.3567	-0.949183
86836954	rs73210222	3.96597e-14	4.78606	-1.11315	1.69617e-06	1.47078	-0.949183
86837154	rs62486484	1.36927e-16	-1.99573	-1.66822e-10	1.31807e-07	-2.03319	-1.66822e-10
86837402	rs117148862	1.34122e-16	-2.01643	-1.66822e-10	1.46408e-07	-1.92813	-1.66822e-10
86838068	rs11771569	1.68989e-16	-0.717808	-1.06754	2.44585e-06	2.03251	-1.14488
86838343	rs73210226	3.89399e-14	4.77123	-1.11664	1.66546e-06	1.46012	-0.956791
86838373	rs117106877	4.09691e-16	-2.47813e-10	-0.899778	4.27158e-07	-2.47813e-10	-0.857374
86840101	rs73210230	3.19782e-14	4.5771	-1.11948	1.43993e-06	1.32094	-0.963117
86840792	rs78877784	1.64479e-15	-2.47813e-10	0.490188	9.92336e-07	-2.47813e-10	-0.014465
86840813	rs73210233	3.76351e-14	4.74027	-1.11976	1.61751e-06	1.43787	-0.963753
86841144	rs11971394	3.14904e-14	4.56248	-1.12022	1.42255e-06	1.31049	-0.964805
86841160	rs73210234	1.80888e-16	-0.65424	-1.06306	2.73455e-06	2.14235	-1.14315
86841246	rs117208713	1.26677e-16	-2.07354	-1.66822e-10	3.35919e-07	-1.09766	-1.66822e-10
86841279	rs11975035	3.48906e-14	4.66649	-1.1217	1.52736e-06	1.38493	-0.968158
86841500	rs149973823	3.17431e-16	-2.47813e-10	-1.15492	3.21892e-07	-2.47813e-10	-1.14031
86841971	rs2190424	1.14304e-16	-2.0816	-0.0947201	1.83258e-07	-2.07725	0.373615
86843211	rs6978590	8.61785e-17	-1.89026	-0.568504	9.60573e-08	-1.99192	-0.35766
86843220	rs13230697	2.86941e-16	-1.2559	-1.66822e-10	4.03811e-07	-0.913581	-1.66822e-10
86843375	rs74580703	2.86693e-14	4.47373	-1.12532	1.31962e-06	1.24715	-0.97658
86843656	rs62486485	2.03129e-16	-1.60134	-1.66822e-10	2.4205e-07	-1.42538	-1.66822e-10
86843689	rs73210236	3.42248e-14	4.65178	-1.12625	1.49537e-06	1.37438	-0.978778
86843875	rs1062274	3.31896e-14	4.62106	-1.12625	1.46284e-06	1.35239	-0.978778
86844733	rs6465099	7.59466e-17	-1.91929	-0.665862	8.76964e-08	-1.96997	-0.470675
86845313	rs148053121	4.07528e-16	-2.47813e-10	-0.90507	4.42205e-07	-2.47813e-10	-0.822754
86845314	rs369251816	3.76752e-16	-2.47813e-10	-0.983593	3.77455e-07	-2.47813e-10	-0.981075
86845757	rs150516950	4.31588e-16	-0.84771	-1.66822e-10	1.54126e-07	-1.87676	-1.66822e-10
86847218	rs74388994	1.93538e-15	0.652877	-1.66822e-10	8.80291e-07	-0.134274	-1.66822e-10
86847321	rs10245036	8.50692e-17	-1.95114	-0.520575	1.04537e-07	-1.95794	-0.307045
86847725	rs117369930	2.2428e-16	-1.50228	-1.66822e-10	1.40013e-07	-1.97279	-1.66822e-10
86847966	rs73210240	2.17271e-14	4.20134	-1.13021	1.07495e-06	1.05386	-0.98836
86848385	rs2286268	1.89405e-16	-2.051	0.379711	3.21297e-07	-2.08141	0.939248
86849510	rs757961	1.29855e-16	-2.05998	0.0112107	2.02139e-07	-2.08264	0.477068
86849861	rs117397802	1.76016e-16	-1.74461	-1.66822e-10	1.61389e-06	0.471875	-1.66822e-10
86850210	rs886787	2.007e-16	-2.05998	0.446607	3.25774e-07	-2.08264	0.954317
86850543	rs3810883	9.42821e-17	-1.99575	-0.373141	1.30871e-07	-1.90276	-0.137547
86851003	rs73210242	1.81319e-16	-0.655495	-1.05943	2.73263e-06	2.14019	-1.1417
86851097	rs4728689	1.92925e-16	-2.05646	0.403586	3.24754e-07	-2.08215	0.950693
86851397	rs10085726	1.94488e-16	-2.05825	0.413442	3.28404e-07	-2.08243	0.962144
86852656	rs11770012	1.32519e-16	-2.02845	-1.66822e-10	1.62585e-07	-1.82333	-1.66822e-10
86854004	rs4728690	2.74626e-16	-1.00875	-0.29102	2.14639e-07	-1.43378	-0.11179
86854311	rs73210247	2.11847e-14	4.19551	-1.14965	1.01172e-06	1.04974	-1.04486
86854767	rs73210249	1.32185e-14	3.72082	-1.14662	7.33193e-07	0.717173	-1.03429
86854919	rs73210250	1.79412e-16	-0.655495	-1.07	2.72141e-06	2.14019	-1.14581
86855885	rs73392358	1.41039e-16	-1.96614	-1.66822e-10	1.34978e-07	-2.00942	-1.66822e-10
86856007	rs10273826	8.47218e-17	-2.06252	-0.41329	1.69364e-07	-1.71828	-0.0641928
86856261	rs118035628	1.19097e-14	3.62548	-1.15555	5.9337e-07	0.524949	-1.05366
86856452	rs11975795	1.18197e-14	3.61993	-1.15759	3.91608e-07	0.160684	-1.10495
86856555	rs4727146	1.30407e-16	-1.86761	-0.176903	2.0987e-07	-1.99991	0.431867
86856646	rs137881681	2.32699e-13	5.44232	-1.66822e-10	1.8999e-06	0.635027	-1.66822e-10
86857091	rs28873439	5.87591e-17	-1.68989	-1.15185	5.63772e-08	-1.77317	-1.10929
86857203	rs1574795	1.40557e-16	-2.07605	0.106477	2.86341e-07	-1.69604	0.438697
86857353	rs111500959	1.55052e-16	-1.87142	-1.66822e-10	4.09198e-07	-0.900328	-1.66822e-10
86857734	rs117394964	1.3232e-16	-2.02996	-1.66822e-10	2.70955e-07	-1.31258	-1.66822e-10
86857735	rs79058547	1.38561e-16	-1.98387	-1.66822e-10	1.33799e-07	-2.01818	-1.66822e-10
86858805	rs6465100	1.39738e-16	-2.08048	0.105068	3.04313e-07	-1.65315	0.456679
86858824	rs10227182	1.15151e-14	3.59241	-1.15618	4.01282e-07	0.143431	-1.06329
86859059	rs10257058	1.13762e-14	3.57866	-1.15457	4.01909e-07	0.134828	-1.05313
86859065	rs6465101	2.76786e-16	-1.88438	0.592447	4.74999e-07	-2.02678	1.27556
86859159	rs6951682	4.41174e-15	1.68685	-0.210007	4.05294e-06	1.82007	-0.427401
86859551	rs6952384	1.42836e-16	-1.84304	-0.110442	2.00051e-07	-2.00388	0.38793
86859942	rs73210260	1.01753e-14	3.46301	-1.15048	5.19103e-07	0.371549	-1.03397
86860332	rs6975175	1.45009e-16	-2.08236	0.143972	3.00048e-07	-1.65044	0.439853
86860382	rs6975202	2.67792e-16	-1.8633	0.538329	4.26864e-07	-1.99385	1.13579
86860482	rs55856575	8.45413e-15	3.27583	-1.1486	4.6194e-07	0.247564	-1.02666
86860524	rs4400318	1.57145e-16	-1.88351	0.0255002	2.35136e-07	-2.00655	0.552184
86860721	rs73210264	1.72206e-16	-0.633765	-1.13273	2.15674e-06	1.91666	-1.15484
86860837	rs186585830	1.25628e-16	-2.08185	-1.66822e-10	1.34226e-07	-2.01501	-1.66822e-10
86861201	rs6980450	2.10285e-16	-2.02049	0.453775	3.54114e-07	-2.0822	1.03729
86861313	rs6942407	2.33276e-16	-1.6576	0.194641	1.75477e-07	-2.08243	0.335409
86862068	rs6465103	2.30678e-16	-2.02598	0.551822	3.98811e-07	-2.07681	1.15077
86862373	rs73210267	1.23931e-14	3.65908	-1.14936	5.99299e-07	0.510784	-1.02955
86862600	rs140665919	1.52341e-16	-1.88906	-1.66822e-10	1.25791e-07	-2.0799	-1.66822e-10
86862750	rs6948767	5.73376e-17	-1.81341	-1.05281	9.3477e-07	1.06722	-1.14145
86862783	rs6968640	2.35337e-16	-2.03491	0.580742	4.13737e-07	-2.07365	1.18436
86863060	rs10273853	2.25582e-16	-2.04456	0.548068	4.00617e-07	-2.06864	1.14711
86863278	rs10244350	2.26195e-16	-2.03258	0.5388	3.93953e-07	-2.07463	1.13634
86863412	rs35015367	2.62206e-16	-1.6352	0.289151	1.6932e-07	-2.0828	0.300065
86863671	rs73212027	1.05389e-14	3.48109	-1.13344	5.59195e-07	0.391618	-0.979647
86864263	rs58691881	5.74976e-16	-2.47813e-10	-0.560851	3.306e-07	-2.47813e-10	-1.11362
86864716	rs7792365	4.83019e-17	-2.08289	-0.954816	5.6699e-08	-1.80342	-1.07335
86865315	rs73212029	1.55527e-14	3.88017	-1.14336	8.22976e-07	0.802394	-1.00399
86866155	rs77633631	1.29754e-16	-2.04954	-1.66822e-10	1.67913e-07	-1.79108	-1.66822e-10
86866215	rs11771665	1.75127e-16	-0.59174	-1.15793	1.99423e-07	-0.537424	-1.08168
86866216	rs80253370	1.78022e-16	-0.577787	-1.15548	2.0844e-07	-0.523219	-1.05165
86866516	rs11975590	3.99252e-17	-2.07044	-1.15773	9.48748e-08	-1.22419	-1.13778
86866927	rs144697785	4.70229e-16	-2.47813e-10	-0.761961	3.80471e-07	-2.47813e-10	-0.973118
86867729	rs57469988	1.29731e-16	-2.04972	-1.66822e-10	1.68e-07	-1.79056	-1.66822e-10
86867932	rs59219517	1.31462e-16	-0.880614	-1.15585	1.52716e-07	-0.831793	-1.05415
86868025	rs112737268	1.35026e-16	-0.855343	-1.15437	1.5816e-07	-0.806016	-1.0449
86868100	rs34479111	1.28422e-16	-2.05986	-1.66822e-10	1.26704e-07	-2.07267	-1.66822e-10
86868195	rs370476415	3.18358e-16	-2.47813e-10	-1.152	3.16407e-07	-2.47813e-10	-1.1575
86868377	rs375602181	4.01277e-16	-2.47813e-10	-0.920529	4.12934e-07	-2.47813e-10	-0.89124
86869798	rs58742071	1.29332e-16	-2.05279	-1.66822e-10	1.69591e-07	-1.78114	-1.66822e-10
86870686	rs374836819	5.79282e-16	-2.47813e-10	-0.55339	3.37342e-07	-2.47813e-10	-1.09343
86870725	rs6465104	1.20308e-16	-1.89581	-0.229309	3.13337e-07	-1.21978	0.0525328
86870762	rs6974860	2.81493e-16	-1.27507	-1.66822e-10	3.94702e-07	-0.936395	-1.66822e-10
86870832	rs150593190	2.84183e-16	-0.107681	-1.15788	8.91115e-06	3.26581	-1.08528
86871302	rs7811447	1.98032e-16	-1.62675	-1.66822e-10	2.33918e-06	0.84303	-1.66822e-10
86874040	rs141121660	1.26351e-16	-2.07612	-1.66822e-10	1.36019e-07	-2.00173	-1.66822e-10
86874077	rs74464075	3.17351e-16	-2.47813e-10	-1.15517	3.16799e-07	-2.47813e-10	-1.15626
86875578	rs4292616	2.60813e-16	-0.195043	-1.15633	7.92811e-06	3.12141	-1.05777
86875778	rs117049781	3.18001e-16	-1.15313	-1.66822e-10	2.54968e-07	-1.37339	-1.66822e-10
86875826	rs2888556	4.02132e-17	-2.07189	-1.14909	9.19428e-08	-1.23658	-1.15678
86875842	rs11983450	2.88663e-16	-0.0973362	-1.15258	9.52503e-06	3.28283	-1.03568
86875936	rs13229951	2.85139e-16	-1.2622	-1.66822e-10	4.00797e-07	-0.921073	-1.66822e-10
86876161	rs113257872	2.08409e-16	-0.474403	-1.10128	1.28515e-06	1.13726	-0.89316
86876215	rs112638961	1.74746e-16	-1.75185	-1.66822e-10	1.67806e-06	0.510868	-1.66822e-10
86876287	rs189864030	2.31313e-16	-0.316229	-1.15518	4.6255e-06	2.57452	-1.0497
86876332	rs111252194	2.69886e-16	-0.162381	-1.1548	8.45649e-06	3.17555	-1.04739
86876605	rs75443199	1.28955e-16	-2.05572	-1.66822e-10	1.71223e-07	-1.77156	-1.66822e-10
86877513	rs143939037	1.28467e-16	-2.05951	-1.66822e-10	1.26222e-07	-2.07648	-1.66822e-10
86878081	rs2214931	2.72259e-16	-1.15737	-0.151056	1.45696e-07	-1.45602	-0.476992
86878229	rs73212038	1.29819e-16	-2.04904	-1.66822e-10	1.34274e-07	-2.01465	-1.66822e-10
86878412	rs79117906	1.28426e-16	-2.05983	-1.66822e-10	1.73748e-07	-1.75692	-1.66822e-10
86878822	rs77333429	1.2826e-16	-2.06112	-1.66822e-10	1.7461e-07	-1.75197	-1.66822e-10
86878952	rs73212041	2.77162e-16	-0.140824	-1.14975	8.97714e-06	3.21118	-1.02327
86879171	rs117369264	1.51605e-16	-1.8939	-1.66822e-10	1.67287e-07	-1.79482	-1.66822e-10
86879723	rs112050772	1.76109e-16	-1.74408	-1.66822e-10	1.71481e-06	0.53253	-1.66822e-10
86880460	rs2214930	1.14392e-16	-1.87851	-0.29704	2.95928e-07	-1.18305	-0.0413602
86881496	rs7799491	1.84327e-16	-0.637399	-1.06107	9.72087e-07	0.77739	-0.812471
86881973	rs74912003	9.32592e-14	4.52796	-1.66822e-10	1.68054e-06	0.512346	-1.66822e-10
86883248	rs73212045	1.11966e-14	3.56338	-1.15519	6.2815e-07	0.58335	-1.0551
86883795	rs138530263	1.27224e-16	-2.06923	-1.66822e-10	1.81052e-07	-1.71574	-1.66822e-10
86884337	rs55737734	2.40401e-16	-0.28826	-1.14461	5.70404e-06	2.73871	-1.00431
86885119	rs1990171	4.08461e-17	-2.07352	-1.13185	9.26972e-08	-1.22839	-1.1568
86885158	rs187170861	2.32215e-16	-1.46752	-1.66822e-10	2.33681e-07	-1.46057	-1.66822e-10
86885478	rs73212049	2.40288e-16	-0.28826	-1.14508	5.69489e-06	2.73871	-1.00592
86885547	rs6970483	1.53669e-16	-1.88038	-1.66822e-10	1.49741e-07	-1.90562	-1.66822e-10
86885682	rs6950458	2.18803e-16	-2.01329	0.48628	3.8936e-07	-1.93517	0.985151
86887427	rs60793003	1.27098e-16	-2.07022	-1.66822e-10	1.82005e-07	-1.71049	-1.66822e-10
86887700	rs147156032	2.06996e-16	-1.58248	-1.66822e-10	1.76277e-07	-1.74247	-1.66822e-10
86888054	rs112970585	1.82008e-16	-0.666589	-1.04454	9.61955e-07	0.736269	-0.781828
86888276	rs151258006	5.88543e-16	-2.47813e-10	-0.53753	7.48404e-07	-2.47813e-10	-0.296583
86888486	rs187980083	3.3268e-16	-2.47813e-10	-1.108	3.23677e-07	-2.47813e-10	-1.13478
86888813	rs146569377	1.47061e-16	-1.92433	-1.66822e-10	2.25972e-07	-1.49412	-1.66822e-10
86890053	rs112133800	1.8135e-16	-0.666589	-1.04816	9.55605e-07	0.736269	-0.788451
86890116	rs112938026	1.51227e-16	-1.8964	-1.66822e-10	1.47453e-07	-1.92102	-1.66822e-10
86890248	rs144184965	1.27098e-16	-2.07022	-1.66822e-10	1.82005e-07	-1.71049	-1.66822e-10
86890536	rs151207117	1.26977e-16	-2.07118	-1.66822e-10	1.8297e-07	-1.7052	-1.66822e-10
86891039	rs62486496	1.25973e-16	-2.07911	-1.66822e-10	1.91312e-07	-1.66062	-1.66822e-10
86891285	rs148351467	1.08717e-15	-2.47813e-10	0.0761573	1.02962e-06	-2.47813e-10	0.0224178
86891846	rs2373363	6.81254e-17	-2.03989	-0.65394	1.05167e-07	-1.98262	-0.276357
86892302	rs113532794	1.8064e-16	-0.666589	-1.05209	9.48721e-07	0.736269	-0.795681
86893022	rs147773879	3.17543e-16	-2.47813e-10	-1.15457	3.16322e-07	-2.47813e-10	-1.15777
86894109	rs138229125	1.29964e-16	-2.04793	-1.66822e-10	1.38253e-07	-1.98544	-1.66822e-10
86894664	rs140463561	1.80826e-16	-1.71765	-1.66822e-10	3.16436e-07	-1.15741	-1.66822e-10
86895115	rs114215780	5.48557e-16	-0.607889	-1.66822e-10	1.65008e-05	2.79664	-1.66822e-10
86895224	rs187142153	1.56329e-16	-1.86322	-1.66822e-10	1.73699e-07	-1.7572	-1.66822e-10
86895298	rs802099	4.19533e-17	-2.07691	-1.10172	9.03489e-08	-1.26396	-1.14688
86895813	rs144703073	3.16493e-16	-2.47813e-10	-1.15788	3.36363e-07	-2.47813e-10	-1.09634
86895826	rs802100	2.0052e-16	-0.576533	-1.03773	1.10518e-06	0.862754	-0.769515
86896162	rs148083758	3.65621e-16	-2.47813e-10	-1.01358	3.3013e-07	-2.47813e-10	-1.11504
86896283	rs185628706	5.85923e-16	-2.47813e-10	-0.541992	5.03836e-07	-2.47813e-10	-0.692276
86896568	rs802101	1.51227e-16	-1.8964	-1.66822e-10	1.47453e-07	-1.92102	-1.66822e-10
86896862	rs35663624	3.8682e-16	-0.994341	0.0371202	1.95008e-07	-1.32067	-0.32081
86897044	rs74606005	1.27098e-16	-2.07022	-1.66822e-10	1.82005e-07	-1.71049	-1.66822e-10
86897142	rs79076830	3.1896e-16	-1.15011	-1.66822e-10	2.61295e-07	-1.34888	-1.66822e-10
86897643	rs55746723	9.2731e-17	-1.89975	-0.485726	2.20188e-07	-1.2572	-0.262844
86898022	rs802102	1.97977e-16	-0.576533	-1.05049	1.07981e-06	0.862754	-0.792739
86898409	rs75617214	1.89049e-16	-1.67317	-1.66822e-10	1.53109e-06	0.419211	-1.66822e-10
86899082	rs73212056	2.37413e-16	-0.299102	-1.14628	5.57118e-06	2.72093	-1.0101
86899300	rs141359494	3.18218e-16	-2.47813e-10	-1.15244	3.31234e-07	-2.47813e-10	-1.1117
86899875	rs180868798	1.6857e-15	-2.47813e-10	0.514758	7.60728e-07	-2.47813e-10	-0.280251
86900269	rs802104	1.49256e-16	-1.90952	-1.66822e-10	1.45664e-07	-1.93323	-1.66822e-10
86900326	rs73212058	6.58182e-17	-2.02024	-0.708048	7.85317e-08	-1.91095	-0.640071
86902545	rs1089526	1.91516e-16	-0.615224	-1.04499	9.76596e-07	0.75219	-0.782643
86903577	rs112591205	2.40436e-16	-0.28826	-1.14447	5.70683e-06	2.73871	-1.00382
86903624	rs1089527	1.91623e-16	-0.621915	-1.03773	1.03708e-06	0.799155	-0.769515
86905304	rs150527998	1.80743e-16	-1.71811	-1.66822e-10	1.29006e-07	-2.05467	-1.66822e-10
86905608	rs74899557	1.67954e-16	-1.79149	-1.66822e-10	1.49841e-06	0.397632	-1.66822e-10
86906513	rs73212060	2.40827e-16	-0.28826	-1.14284	5.73769e-06	2.73871	-0.998428
86906632	rs802105	1.90924e-16	-0.621915	-1.04139	1.03027e-06	0.799155	-0.776107
86907515	rs78826119	1.6681e-16	-1.79832	-1.66822e-10	1.46871e-06	0.377615	-1.66822e-10
86907976	rs802106	1.47319e-16	-1.92258	-1.66822e-10	1.43909e-07	-1.94534	-1.66822e-10
86908195	rs56148275	6.39818e-17	-1.90169	-0.854889	1.49083e-07	-1.2152	-0.694829
86908263	rs802107	1.56011e-16	-1.86525	-1.66822e-10	1.60582e-07	-1.83572	-1.66822e-10
86909213	rs188767315	2.24142e-16	-0.354971	-1.14793	5.05099e-06	2.62896	-1.01615
86909939	rs11773164	2.38755e-16	-0.28826	-1.15148	5.48528e-06	2.73871	-1.04342
86910391	rs73194604	5.84958e-15	2.91542	-1.15648	4.01335e-07	0.144264	-1.06399
86911250	rs1089528	1.58802e-16	-0.797829	-1.04969	7.90813e-07	0.549798	-0.791264
86911451	rs1089529	4.02429e-17	-2.08001	-1.14024	7.8935e-08	-1.388	-1.1579
86911579	rs143267258	3.16749e-16	-2.47813e-10	-1.15707	3.33757e-07	-2.47813e-10	-1.10411
86912401	rs111774520	1.63647e-16	-1.81747	-1.66822e-10	1.38741e-06	0.320668	-1.66822e-10
86912450	rs116525884	1.2686e-16	-2.07209	-1.66822e-10	1.83947e-07	-1.69988	-1.66822e-10
86912575	rs7804350	8.56878e-15	3.29522	-1.15452	5.25034e-07	0.4001	-1.05116
86912770	rs7805029	5.92947e-15	2.9283	-1.15579	4.06845e-07	0.152865	-1.05896
86914154	rs112057160	1.64212e-16	-1.81402	-1.66822e-10	1.40185e-06	0.331018	-1.66822e-10
86914326	rs6944762	8.45601e-15	3.28197	-1.15452	5.2033e-07	0.391101	-1.05116
86914928	rs140943397	7.12963e-15	3.11111	-1.15428	4.6415e-07	0.275518	-1.04984
86914968	rs79588337	1.26642e-16	-2.07381	-1.66822e-10	1.85937e-07	-1.68912	-1.66822e-10
86915508	rs117979749	7.1314e-15	3.11111	-1.15403	4.6477e-07	0.275518	-1.0485
86915977	rs6946313	1.01853e-14	3.4685	-1.15498	5.89345e-07	0.51828	-1.05379
86916201	rs1089516	4.0237e-17	-2.08152	-1.13888	8.32258e-08	-1.33514	-1.15783
86917026	rs34023057	1.30559e-16	-2.04335	-1.66822e-10	1.25738e-07	-2.08032	-1.66822e-10
86917486	rs148194854	1.95889e-16	-1.63763	-1.66822e-10	1.82719e-07	-1.70658	-1.66822e-10
86917773	rs73194612	1.01876e-14	3.4685	-1.15475	5.90118e-07	0.51828	-1.05248
86917917	rs73194613	2.06881e-16	-0.444828	-1.13821	4.49295e-06	2.4798	-0.98406
86918107	rs182600701	3.47494e-16	-2.47813e-10	-1.06443	4.02338e-07	-2.47813e-10	-0.917235
86918283	rs138050749	1.00575e-14	3.45518	-1.15428	5.86312e-07	0.509163	-1.04984
86918332	rs1089517	1.6424e-16	-1.87639	0.0625429	2.84551e-07	-1.76591	0.502295
86918341	rs114898414	9.92458e-15	3.44187	-1.15428	5.80999e-07	0.50006	-1.04984
86918603	rs11769063	2.29061e-16	-0.350672	-1.13052	5.28263e-06	2.63606	-0.978406
86919986	rs139650031	3.18056e-16	-2.47813e-10	-1.15295	3.24555e-07	-2.47813e-10	-1.13207
86921372	rs80157542	1.60532e-16	-1.83669	-1.66822e-10	1.30851e-06	0.262116	-1.66822e-10
86922657	rs114885243	1.06611e-14	3.5137	-1.15452	7.48508e-07	0.75472	-1.05116
86922978	rs188454680	4.43344e-16	-2.47813e-10	-0.820834	4.41834e-07	-2.47813e-10	-0.823593
86923179	rs1089519	1.45009e-16	-1.98766	0.0492751	2.55347e-07	-1.83884	0.466939
86923681	rs146314753	2.08069e-16	-1.57731	-1.66822e-10	1.55463e-07	-1.86812	-1.66822e-10
86923751	rs111886800	1.00551e-14	3.45518	-1.15452	5.85534e-07	0.509163	-1.05116
86924033	rs1089520	1.43799e-16	-1.94677	-1.66822e-10	1.40731e-07	-1.96768	-1.66822e-10
86924120	rs73194619	2.39316e-16	-0.299102	-1.13829	5.71666e-06	2.72093	-0.984317
86924504	rs113025101	1.62589e-16	-1.82396	-1.66822e-10	1.36048e-06	0.301066	-1.66822e-10
86925908	rs111329272	1.43921e-16	-1.94592	-1.66822e-10	4.43047e-07	-0.820851	-1.66822e-10
86926051	rs56276482	5.21683e-15	2.79739	-1.15293	3.77038e-07	0.0607634	-1.04294
86926348	rs75941794	1.26181e-16	-2.07746	-1.66822e-10	1.9113e-07	-1.66157	-1.66822e-10
86926970	rs73194624	7.22695e-15	3.12417	-1.15377	4.69507e-07	0.284316	-1.04716
86927134	rs149798141	3.57769e-16	-2.47813e-10	-1.03529	3.36701e-07	-2.47813e-10	-1.09533
86927981	rs73194627	9.79352e-15	3.42858	-1.15428	5.75744e-07	0.490973	-1.04984
86928302	rs117667138	3.66071e-16	-1.01235	-1.66822e-10	2.88513e-07	-1.24979	-1.66822e-10
86928387	rs1089521	1.46576e-16	-0.868092	-1.05954	7.01863e-07	0.448804	-0.809592
86928432	rs140592182	5.52315e-16	-2.47813e-10	-0.601062	4.73025e-07	-2.47813e-10	-0.755378
86928463	rs77565392	6.9358e-16	-2.47813e-10	-0.373314	6.7679e-07	-2.47813e-10	-0.397165
86928582	rs1089522	1.46464e-16	-0.868092	-1.06031	7.00853e-07	0.448804	-0.811033
86928912	rs1089524	3.99439e-17	-2.08289	-1.14481	7.77682e-08	-1.40304	-1.15775
86928999	rs192361993	1.27092e-16	-2.07027	-1.66822e-10	1.26439e-07	-2.07477	-1.66822e-10
86929053	rs140236731	7.84327e-16	-0.250355	-1.66822e-10	2.51247e-07	-1.38809	-1.66822e-10
86929175	rs150312779	3.94374e-16	-2.47813e-10	-0.937881	4.02161e-07	-2.47813e-10	-0.917674
86929327	rs7800895	1.07519e-14	3.52194	-1.15428	6.13751e-07	0.554901	-1.04984
86929439	rs77613556	3.4933e-16	-2.47813e-10	-1.05916	3.44069e-07	-2.47813e-10	-1.07369
86929647	rs802094	1.44961e-16	-0.882184	-1.05653	6.91614e-07	0.428441	-0.803941
86929956	rs117054572	3.16737e-16	-2.47813e-10	-1.15711	3.45439e-07	-2.47813e-10	-1.06971
86930488	rs802095	1.43599e-16	-0.896193	-1.05196	6.8351e-07	0.408163	-0.795448
86931261	rs802097	3.98639e-17	-2.08287	-1.14684	7.30723e-08	-1.46566	-1.15742
86931889	rs73194634	8.82119e-15	3.32176	-1.15203	5.4125e-07	0.418145	-1.03879
86932085	rs802098	3.98663e-17	-2.08281	-1.14684	7.69431e-08	-1.41404	-1.15742
86933276	rs117366205	2.13017e-16	-1.55381	-1.66822e-10	2.00184e-06	0.687297	-1.66822e-10
86933676	rs73194637	1.06229e-14	3.50856	-1.15297	6.12211e-07	0.545723	-1.04317
86933881	rs149340740	1.25523e-16	-2.08269	-1.66822e-10	1.88382e-07	-1.67606	-1.66822e-10
86934540	rs112824254	1.56551e-16	-1.8618	-1.66822e-10	1.20924e-06	0.183217	-1.66822e-10
86935666	rs149179888	1.88911e-16	-0.544871	-1.12903	3.62389e-06	2.23932	-0.958539
86935706	rs112669406	2.12929e-16	-0.425189	-1.12903	4.76247e-06	2.51253	-0.958539
86936741	rs138850242	1.82149e-16	-1.71036	-1.66822e-10	1.304e-07	-2.04392	-1.66822e-10
86937796	rs145952068	1.37974e-16	-1.98812	-1.66822e-10	1.26872e-07	-2.07135	-1.66822e-10
86938405	rs7783865	1.01776e-14	3.46688	-1.15411	5.97915e-07	0.527836	-1.04891
86938414	rs145810812	3.1664e-16	-2.47813e-10	-1.15742	3.44226e-07	-2.47813e-10	-1.07323
86939127	rs117517262	1.65719e-16	-0.670716	-1.13417	3.10037e-06	2.0972	-0.972449
86939437	rs139177543	9.77984e-15	3.42701	-1.15411	5.818e-07	0.500515	-1.04891
86939743	rs7458979	4.01434e-17	-2.08046	-1.14226	7.30506e-08	-1.46549	-1.15789
86939822	rs116922864	4.6248e-16	-0.778576	-1.66822e-10	3.38733e-07	-1.08931	-1.66822e-10
86940652	rs7794419	5.49911e-15	2.85155	-1.15439	3.93692e-07	0.11148	-1.05044
86941154	rs6948007	9.32628e-17	-2.07515	-0.304611	1.65298e-07	-1.72597	-0.0808053
86941616	rs1358065	1.1343e-16	-1.1943	-0.989695	5.87509e-07	0.147736	-0.686371
86941669	rs1358064	1.01748e-16	-1.30496	-0.987715	5.46673e-07	0.0723832	-0.683059
86941715	rs13236967	1.29188e-16	-2.05391	-1.66822e-10	1.58378e-07	-1.84954	-1.66822e-10
86942525	rs74608797	1.25626e-16	-2.08187	-1.66822e-10	2.02092e-07	-1.60581	-1.66822e-10
86942825	rs11762311	1.56886e-16	-0.751122	-1.10854	2.82317e-06	1.95801	-0.926925
86944015	rs111884161	1.45588e-15	1.52608	-1.15789	2.05033e-07	-0.510639	-1.08071
86944550	rs59691693	6.69513e-16	-2.47813e-10	-0.408629	4.07197e-07	-2.47813e-10	-0.905231
86944642	rs7778976	1.17494e-16	-2.06681	-0.0819779	2.34104e-07	-1.73388	0.275113
86944904	rs6949001	7.94037e-17	-2.06107	-0.479566	1.65517e-07	-1.71666	-0.0887955
86946824	rs112300487	1.57525e-16	-1.8556	-1.66822e-10	1.75584e-06	0.556178	-1.66822e-10
86946991	rs76989163	1.52719e-16	-1.88658	-1.66822e-10	1.3503e-07	-2.00903	-1.66822e-10
86948073	rs139229644	2.05932e-15	0.714948	-1.66822e-10	3.74829e-07	-0.988056	-1.66822e-10
86948096	rs6465106	6.32297e-17	-2.07296	-0.695446	1.61317e-07	-1.64483	-0.186324
86948364	rs12532089	1.01599e-16	-1.55634	-0.737806	3.6829e-07	-0.720025	-0.285632
86948624	rs141291954	4.40422e-16	-0.827446	-1.66822e-10	2.81686e-07	-1.27373	-1.66822e-10
86949067	rs112882833	2.30549e-16	-0.762479	-0.712239	1.55514e-06	1.16755	-0.732755
86949407	rs111337925	1.73824e-15	1.61801	-1.07256	0.000196083	6.37442	-1.10265
86949491	rs4728693	1.41245e-16	-2.04253	0.0778478	2.77136e-07	-1.96135	0.671329
86949756	rs112376505	1.71626e-16	-1.76986	-1.66822e-10	2.26199e-06	0.809474	-1.66822e-10
86949896	rs147310130	1.74474e-16	-1.7534	-1.66822e-10	2.3494e-06	0.847387	-1.66822e-10
86949900	rs55746521	1.81146e-16	-0.69601	-1.01987	1.04572e-06	1.09695	-1.05902
86950435	rs143321030	1.12744e-15	0.112522	-1.66822e-10	6.40007e-07	-0.453048	-1.66822e-10
86950465	rs78232844	1.47972e-16	-2.0515	0.133345	2.9729e-07	-1.94424	0.724424
86950830	rs370327325	4.10787e-16	-2.47813e-10	-0.897106	4.31318e-07	-2.47813e-10	-0.847682
86951059	rs113423886	1.88995e-16	-0.658654	-1.0148	1.11119e-06	1.15339	-1.05472
86951228	rs142832205	1.79821e-15	-2.47813e-10	0.579365	2.30202e-06	-2.47813e-10	0.827017
86951639	rs802045	1.55723e-15	1.47621	-1.04073	0.000227772	6.49811	-1.07654
86951809	rs802046	1.81202e-16	-1.71557	-1.66822e-10	3.5356e-06	1.25611	-1.66822e-10
86952076	rs1636913	1.49739e-15	1.43588	-1.03958	0.000214136	6.43542	-1.07559
86952077	rs1636914	4.33455e-15	0.618288	0.840906	1.53841e-05	1.21385	1.51271
86952492	rs113240817	1.72329e-16	-1.76577	-1.66822e-10	2.29024e-06	0.821887	-1.66822e-10
86952574	rs115813522	9.23439e-16	-0.0870751	-1.66822e-10	5.3924e-07	-0.624366	-1.66822e-10
86952590	rs59567057	1.45241e-15	0.365799	-1.66822e-10	7.96848e-07	-0.233863	-1.66822e-10
86952675	rs1089469	1.44736e-15	1.48471	-1.1224	0.000154357	6.16039	-1.12789
86953183	rs114252751	1.51804e-15	0.409997	-1.66822e-10	8.28068e-07	-0.195431	-1.66822e-10
86953280	rs11770557	6.47183e-16	-0.442552	-1.66822e-10	2.93162e-07	-1.2338	-1.66822e-10
86953697	rs4728694	1.37383e-16	-2.06927	0.0768625	1.61908e-07	-1.93653	0.109032
86955237	rs112560687	1.7956e-16	-1.72467	-1.66822e-10	2.58704e-06	0.943743	-1.66822e-10
86955747	rs141239561	4.73967e-16	-2.47813e-10	-0.754043	4.87491e-07	-2.47813e-10	-0.725256
86956073	rs1089471	1.2671e-16	-2.07328	-1.66822e-10	1.25927e-07	-2.07883	-1.66822e-10
86956106	rs11768281	1.89904e-16	-0.668281	-1.00038	1.10873e-06	1.13887	-1.04242
86957191	rs117107438	3.25896e-16	-2.47813e-10	-1.1286	3.48645e-07	-2.47813e-10	-1.06047
86957387	rs116215602	9.5926e-16	-0.0490184	-1.66822e-10	5.57086e-07	-0.591807	-1.66822e-10
86957785	rs802047	1.60855e-15	1.59267	-1.12476	0.000165472	6.2321	-1.13007
86957936	rs114061953	1.31966e-15	0.26995	-1.66822e-10	7.33259e-07	-0.317028	-1.66822e-10
86957971	rs73194650	1.8936e-16	-0.677875	-0.993653	1.09911e-06	1.12438	-1.03665
86958378	rs75142110	1.24296e-15	0.21007	-1.66822e-10	6.96227e-07	-0.368852	-1.66822e-10
86958635	rs77112234	1.24296e-15	0.21007	-1.66822e-10	6.96227e-07	-0.368852	-1.66822e-10
86958829	rs11760719	1.95269e-16	-0.649961	-0.990842	1.14915e-06	1.16648	-1.03423
86959208	rs112777546	4.50227e-16	0.275957	-1.08139	7.24536e-07	0.760569	-1.08956
86959374	rs115298100	1.05065e-15	0.0419793	-1.66822e-10	5.63053e-07	-0.581152	-1.66822e-10
86959427	rs113664580	7.44691e-16	-2.47813e-10	-0.302212	5.6971e-07	-2.47813e-10	-0.569399
86959739	rs802048	2.49497e-16	-0.286731	-1.109	2.52159e-05	4.3362	-1.11549
86959855	rs802049	1.81134e-16	-1.71594	-1.66822e-10	2.62182e-06	0.957099	-1.66822e-10
86960158	rs802050	1.81683e-16	-1.71292	-1.66822e-10	2.64474e-06	0.965803	-1.66822e-10
86960460	rs802051	1.81683e-16	-1.71292	-1.66822e-10	2.64474e-06	0.965803	-1.66822e-10
86960749	rs74659768	1.25637e-15	0.220799	-1.66822e-10	7.02716e-07	-0.359574	-1.66822e-10
86960908	rs148128449	3.68862e-16	-2.47813e-10	-1.00476	4.35954e-07	-2.47813e-10	-0.836991
86961145	rs112020998	3.28959e-16	-1.11925	-1.66822e-10	1.21212e-06	0.185599	-1.66822e-10
86961326	rs117768804	3.18302e-16	-2.47813e-10	-1.15218	3.7554e-07	-2.47813e-10	-0.986161
86961362	rs802031	2.69318e-15	0.383148	0.600148	1.10864e-05	1.16573	1.23322
86962076	rs1526092	1.5003e-16	-2.06354	0.15919	2.92526e-07	-1.94446	0.708492
86962298	rs139328189	1.4296e-16	-1.95261	-1.66822e-10	1.31728e-07	-2.03379	-1.66822e-10
86962741	rs11760687	1.94153e-16	-0.668281	-0.978253	1.13006e-06	1.13887	-1.02337
86962803	rs11771466	1.85645e-16	-0.704558	-0.986786	1.06187e-06	1.084	-1.03074
86963250	rs802032	2.01755e-16	-1.60813	-1.66822e-10	2.99589e-06	1.09047	-1.66822e-10
86963681	rs73194657	2.14388e-16	-0.57447	-0.972925	1.30694e-06	1.27967	-1.01875
86963706	rs73194658	1.56095e-16	-1.86471	-1.66822e-10	1.42755e-07	-1.9534	-1.66822e-10
86964212	rs802033	1.98645e-16	-1.71365	0.0899939	3.25333e-07	-1.708	0.578326
86964547	rs73194661	7.6419e-17	-1.585	-0.993946	3.81009e-07	0.0500345	-1.02174
86964707	rs11976398	9.45471e-16	-0.0634967	-1.66822e-10	5.88419e-07	-0.537088	-1.66822e-10
86964796	rs11977095	1.05003e-15	0.0413957	-1.66822e-10	9.64885e-07	-0.0425175	-1.66822e-10
86964811	rs117158111	1.92582e-15	-2.47813e-10	0.647926	2.3497e-06	-2.47813e-10	0.847515
86964969	rs10499902	9.45471e-16	-0.0634967	-1.66822e-10	5.88419e-07	-0.537088	-1.66822e-10
86965052	rs76936797	9.81223e-16	-0.0263808	-1.66822e-10	6.07853e-07	-0.504593	-1.66822e-10
86965060	rs79844282	9.81223e-16	-0.0263808	-1.66822e-10	6.07853e-07	-0.504593	-1.66822e-10
86965165	rs11977186	9.81223e-16	-0.0263808	-1.66822e-10	6.07853e-07	-0.504593	-1.66822e-10
86965341	rs11977237	9.81223e-16	-0.0263808	-1.66822e-10	6.07853e-07	-0.504593	-1.66822e-10
86965492	rs11984117	9.81223e-16	-0.0263808	-1.66822e-10	6.07853e-07	-0.504593	-1.66822e-10
86965599	rs996745	1.28373e-16	-2.07611	0.0158675	2.45219e-07	-1.934	0.521625
86965732	rs35186400	9.86788e-16	-0.0207254	-1.66822e-10	6.10873e-07	-0.499638	-1.66822e-10
86965754	rs76940076	9.50781e-16	-0.0578965	-1.66822e-10	5.91309e-07	-0.532187	-1.66822e-10
86966042	rs802034	2.42181e-15	0.350239	0.526853	8.47596e-06	0.996166	1.1343
86966201	rs144899598	5.90782e-16	-2.47813e-10	-0.533733	4.93827e-07	-2.47813e-10	-0.712341
86966304	rs2016801	1.1748e-16	-2.07196	-0.0769566	2.28048e-07	-1.92132	0.436348
86966513	rs11975317	1.03032e-15	0.0224456	-1.66822e-10	6.34441e-07	-0.461783	-1.66822e-10
86966684	rs11975323	1.03567e-15	0.0276257	-1.66822e-10	6.37331e-07	-0.457237	-1.66822e-10
86966918	rs11976069	1.04708e-15	0.038584	-1.66822e-10	6.43491e-07	-0.447618	-1.66822e-10
86967671	rs117061129	1.32112e-16	-2.03153	-1.66822e-10	1.41735e-07	-1.96057	-1.66822e-10
86967987	rs10447793	1.15567e-16	-2.07355	-0.0917833	2.25417e-07	-1.9149	0.418331
86967990	rs78540179	1.06481e-15	0.0553688	-1.66822e-10	6.53047e-07	-0.432878	-1.66822e-10
86968296	rs75558389	1.00811e-15	0.000649638	-1.66822e-10	6.22426e-07	-0.480902	-1.66822e-10
86968591	rs74946079	1.04166e-15	0.0333894	-1.66822e-10	6.40564e-07	-0.452178	-1.66822e-10
86969315	rs112714763	4.33227e-16	-0.843918	-1.66822e-10	6.16459e-06	1.81205	-1.66822e-10
86969438	rs17149389	7.64654e-17	-1.58201	-0.996331	3.82542e-07	0.0562214	-1.02391
86969478	rs76013486	1.04708e-15	0.038584	-1.66822e-10	6.43491e-07	-0.447618	-1.66822e-10
86969522	rs79648970	1.04708e-15	0.038584	-1.66822e-10	6.43491e-07	-0.447618	-1.66822e-10
86969559	rs802035	5.64283e-16	-1.09764	0.518017	1.81842e-06	-0.53279	1.12399
86970284	rs79012833	1.08228e-15	0.0716426	-1.66822e-10	6.62452e-07	-0.418578	-1.66822e-10
86970339	rs80070011	1.08228e-15	0.0716426	-1.66822e-10	6.62452e-07	-0.418578	-1.66822e-10
86970405	rs77316695	1.076e-15	0.0658229	-1.66822e-10	6.59073e-07	-0.423693	-1.66822e-10
86970538	rs114597734	1.076e-15	0.0658229	-1.66822e-10	6.59073e-07	-0.423693	-1.66822e-10
86970684	rs78868110	8.45087e-16	-0.175741	-1.66822e-10	5.33487e-07	-0.635091	-1.66822e-10
86971554	rs17149393	7.67847e-17	-1.58201	-0.992163	3.83997e-07	0.0562214	-1.02011
86971890	rs74833878	1.076e-15	0.0658229	-1.66822e-10	6.59073e-07	-0.423693	-1.66822e-10
86971895	rs2373726	1.29241e-16	-2.07712	0.0236224	2.48734e-07	-1.92904	0.530898
86971929	rs74753139	1.076e-15	0.0658229	-1.66822e-10	6.59073e-07	-0.423693	-1.66822e-10
86972429	rs73194669	7.73793e-17	-1.59763	-0.968832	3.79772e-07	0.0238149	-0.998771
86972547	rs75124135	1.076e-15	0.0658229	-1.66822e-10	6.59073e-07	-0.423693	-1.66822e-10
86972798	rs75943259	1.07038e-15	0.0605924	-1.66822e-10	6.56051e-07	-0.428289	-1.66822e-10
86973127	rs78956913	1.07038e-15	0.0605924	-1.66822e-10	6.56051e-07	-0.428289	-1.66822e-10
86973143	rs74877320	1.07038e-15	0.0605924	-1.66822e-10	6.56051e-07	-0.428289	-1.66822e-10
86973427	rs77597707	1.03032e-15	0.0224456	-1.66822e-10	6.34441e-07	-0.461783	-1.66822e-10
86973941	rs76935203	1.07953e-15	0.0691001	-1.66822e-10	6.60974e-07	-0.420813	-1.66822e-10
86974654	rs36101759	1.06764e-15	0.0580292	-1.66822e-10	6.54575e-07	-0.43054	-1.66822e-10
86974806	rs114729506	1.18974e-15	0.166307	-1.66822e-10	7.20016e-07	-0.335254	-1.66822e-10
86974887	rs184698683	3.93773e-16	-2.47813e-10	-0.939405	3.27471e-07	-2.47813e-10	-1.12313
86974917	rs116646206	1.06764e-15	0.0580292	-1.66822e-10	6.54575e-07	-0.43054	-1.66822e-10
86974951	rs74904447	1.05592e-15	0.0469891	-1.66822e-10	6.48258e-07	-0.440238	-1.66822e-10
86974995	rs116882440	3.56199e-16	-2.47813e-10	-1.03969	3.97839e-07	-2.47813e-10	-0.928478
86975025	rs74777564	1.06764e-15	0.0580292	-1.66822e-10	6.54575e-07	-0.43054	-1.66822e-10
86975232	rs11973839	1.07341e-15	0.0634142	-1.66822e-10	6.06562e-07	-0.50672	-1.66822e-10
86975266	rs11983873	1.07341e-15	0.0634142	-1.66822e-10	6.06562e-07	-0.50672	-1.66822e-10
86975436	rs11973893	1.06718e-15	0.0575971	-1.66822e-10	6.03546e-07	-0.511705	-1.66822e-10
86975564	rs11983904	1.06718e-15	0.0575971	-1.66822e-10	6.03546e-07	-0.511705	-1.66822e-10
86975568	rs57585161	1.06718e-15	0.0575971	-1.66822e-10	6.03546e-07	-0.511705	-1.66822e-10
86976046	rs76493918	1.06718e-15	0.0575971	-1.66822e-10	6.03546e-07	-0.511705	-1.66822e-10
86976461	rs58807320	1.07341e-15	0.0634142	-1.66822e-10	6.06562e-07	-0.50672	-1.66822e-10
86976989	rs117600803	1.38169e-16	-1.9867	-1.66822e-10	1.27689e-07	-2.06493	-1.66822e-10
86977425	rs6943391	1.01363e-15	0.00611561	-1.66822e-10	5.7753e-07	-0.555767	-1.66822e-10
86977495	rs6943685	1.01363e-15	0.00611561	-1.66822e-10	5.7753e-07	-0.555767	-1.66822e-10
86977538	rs77665561	4.03399e-16	-2.47813e-10	-0.915254	4.2181e-07	-2.47813e-10	-0.869972
86977568	rs6943711	1.01363e-15	0.00611561	-1.66822e-10	5.7753e-07	-0.555767	-1.66822e-10
86977648	rs6943724	9.12958e-16	-0.0984902	-1.66822e-10	5.28222e-07	-0.64501	-1.66822e-10
86977702	rs6944261	1.10706e-15	0.0942863	-1.66822e-10	6.22833e-07	-0.480249	-1.66822e-10
86977709	rs6944268	1.07212e-15	0.0622116	-1.66822e-10	6.05937e-07	-0.507751	-1.66822e-10
86977894	rs802036	4.17763e-15	1.42232	-1.66822e-10	5.35244e-05	3.97337	-1.66822e-10
86978014	rs80073355	1.41256e-16	-1.9646	-1.66822e-10	4.67191e-07	-0.767788	-1.66822e-10
86978347	rs802037	1.53219e-15	0.314255	0.10502	4.74378e-06	0.920517	0.629547
86978554	rs11971666	1.01363e-15	0.00611561	-1.66822e-10	5.7753e-07	-0.555767	-1.66822e-10
86978729	rs75789912	1.04136e-15	0.0331054	-1.66822e-10	5.91019e-07	-0.532678	-1.66822e-10
86978778	rs75891655	1.00269e-15	-0.00474221	-1.66822e-10	5.72194e-07	-0.565048	-1.66822e-10
86978839	rs77655428	1.03538e-15	0.0273473	-1.66822e-10	5.88114e-07	-0.537606	-1.66822e-10
86978934	rs79137265	1.03004e-15	0.0221722	-1.66822e-10	5.85516e-07	-0.542034	-1.66822e-10
86979342	rs11975766	1.15745e-15	0.13879	-1.66822e-10	5.43621e-07	-0.616275	-1.66822e-10
86979462	rs150667016	5.31742e-16	-0.639022	-1.66822e-10	3.7102e-07	-0.99827	-1.66822e-10
86979519	rs6954473	8.19784e-17	-2.0668	-0.441923	1.4577e-07	-1.94224	0.00974431
86979860	rs74879491	9.52884e-16	-0.0556871	-1.66822e-10	5.47841e-07	-0.608541	-1.66822e-10
86980197	rs117485091	1.0576e-15	0.04858	-1.66822e-10	5.98902e-07	-0.519429	-1.66822e-10
86980251	rs75450691	3.34828e-16	-2.47813e-10	-1.10156	3.53138e-07	-2.47813e-10	-1.04767
86980308	rs10235461	3.18233e-16	-2.47813e-10	-1.1524	3.23394e-07	-2.47813e-10	-1.13566
86981523	rs4728695	8.20509e-17	-2.0631	-0.444741	1.43774e-07	-1.95243	0.00614512
86981801	rs802038	1.49589e-15	0.336877	0.0584186	4.60263e-06	0.945833	0.574023
86982191	rs11767948	7.58835e-17	-1.61705	-0.968931	3.55407e-07	-0.0168641	-1.0244
86982433	rs73194676	7.63713e-17	-1.59763	-0.981944	3.6615e-07	0.0238149	-1.0353
86982471	rs802039	1.47476e-15	0.314255	0.0668167	4.24534e-06	0.920517	0.518534
86982707	rs112884386	1.49865e-16	-1.90545	-1.66822e-10	1.2809e-07	-2.06179	-1.66822e-10
86982857	rs802040	1.54289e-15	0.359608	0.0666248	4.76759e-06	0.971257	0.583812
86982937	rs802041	1.54372e-15	0.336877	0.0898948	4.7786e-06	0.945833	0.611544
86983155	rs79797038	1.6512e-16	-1.80851	-1.66822e-10	3.29113e-07	-1.11813	-1.66822e-10
86983328	rs112796991	4.33227e-16	-0.843918	-1.66822e-10	6.16459e-06	1.81205	-1.66822e-10
86983715	rs7808249	1.6277e-16	-1.88509	0.0622457	2.38437e-07	-2.0113	0.570876
86984268	rs78932483	3.16793e-16	-2.47813e-10	-1.15693	3.25065e-07	-2.47813e-10	-1.1305
86984665	rs10236924	9.07735e-17	-2.06264	-0.34417	1.52975e-07	-1.97956	0.0953092
86985437	rs144113867	6.7946e-15	1.9087	-1.66822e-10	3.04592e-06	1.10703	-1.66822e-10
86985568	rs802023	1.57745e-15	0.365354	0.0830332	4.8166e-06	0.961926	0.603371
86985719	rs802024	4.29765e-16	-0.851941	-1.66822e-10	6.07746e-06	1.79781	-1.66822e-10
86986144	rs148791337	4.29282e-16	-0.853066	-1.66822e-10	2.2954e-07	-1.47845	-1.66822e-10
86986316	rs6945385	5.08288e-16	0.275773	-0.959906	2.65141e-06	1.98511	-1.0168
86986632	rs802025	4.3712e-16	-0.834972	-1.66822e-10	6.26307e-06	1.8279	-1.66822e-10
86987256	rs143355105	4.14797e-16	-0.887392	-1.66822e-10	2.24098e-07	-1.50244	-1.66822e-10
86987497	rs148901039	1.29816e-16	-2.04907	-1.66822e-10	1.3053e-07	-2.04292	-1.66822e-10
86987655	rs809066	1.99817e-16	-0.936256	-0.681522	6.40242e-07	0.126325	-0.579005
86988356	rs6974007	9.60875e-16	-0.0473363	-1.66822e-10	7.85903e-07	-0.247693	-1.66822e-10
86989039	rs802026	2.03066e-16	-0.517316	-1.08433	1.7822e-05	3.56443	-0.690764
86989047	rs116979197	9.81306e-16	-0.0262965	-1.66822e-10	6.52736e-06	1.86923	-1.66822e-10
86989355	rs112100676	1.30341e-16	-2.04503	-1.66822e-10	2.83432e-07	-1.26756	-1.66822e-10
86989650	rs117242779	3.43791e-16	-2.47813e-10	-1.07515	3.64648e-07	-2.47813e-10	-1.01559
86990462	rs192093938	4.55284e-16	-2.47813e-10	-0.79426	4.10808e-07	-2.47813e-10	-0.896401
86990495	rs79138769	1.63509e-16	-1.81831	-1.66822e-10	1.92437e-07	-1.65476	-1.66822e-10
86991675	rs802028	2.23232e-16	-0.413062	-1.09391	2.11639e-05	3.76092	-0.715395
86991720	rs802029	2.49712e-16	-0.291121	-1.10375	2.58419e-05	3.98717	-0.741945
86991724	rs117727209	3.82497e-16	-2.47813e-10	-0.968458	4.8566e-07	-2.47813e-10	-0.729018
86991745	rs189282694	2.0219e-16	-1.60597	-1.66822e-10	1.88473e-07	-1.67557	-1.66822e-10
86993551	rs802030	2.62154e-16	-0.246857	-1.09939	2.35528e-05	3.88248	-0.730011
86994775	rs112854881	2.63801e-16	-0.214521	-1.12546	2.16006e-05	3.87296	-0.807004
86995922	rs2051950	1.76104e-16	-0.58625	-1.15785	1.62519e-06	1.47395	-0.995102
86995951	rs60757438	1.61167e-16	-0.677993	-1.15475	1.6061e-06	1.49838	-1.03134
86995999	rs7802658	4.09834e-17	-2.07165	-1.13036	4.45744e-08	-2.0299	-1.08746
86996211	rs60509911	1.51659e-16	-0.739498	-1.15405	1.41534e-06	1.39977	-1.05917
86996489	rs802054	1.07497e-16	-1.22778	-1.00993	3.65211e-07	-0.0107844	-1.00327
86997163	rs701339	1.06093e-16	-1.22778	-1.02309	3.63944e-07	-0.0107844	-1.00674
86997694	rs10247098	4.46443e-17	-2.07889	-1.03757	5.10754e-08	-2.04775	-0.933474
86997806	rs77649300	1.95659e-16	-1.63881	-1.66822e-10	1.25722e-07	-2.08045	-1.66822e-10
86998335	rs3789250	4.60039e-17	-2.07719	-1.00926	5.33107e-08	-2.04302	-0.895368
86998842	rs6966140	8.25543e-17	-1.46567	-1.03605	3.00203e-07	-0.266466	-0.943602
86999190	rs802055	1.21383e-16	-1.1471	-0.969127	4.31262e-07	0.113796	-0.961607
86999714	rs56146479	1.23896e-16	-0.941464	-1.15428	7.94066e-07	0.796833	-1.03419
86999844	rs55953428	1.23971e-16	-0.941464	-1.15367	7.91393e-07	0.796833	-1.03757
86999865	rs7786781	1.37145e-16	-0.843686	-1.15046	8.51188e-07	0.883916	-1.05181
87000825	rs802057	1.53523e-16	-1.05073	-0.830596	5.01853e-07	0.124133	-0.820352
87001551	rs79346825	4.04893e-16	-2.47813e-10	-0.911558	3.76003e-07	-2.47813e-10	-0.984929
87002734	rs1089472	1.73548e-16	-1.18787	-0.570852	3.41943e-07	-0.498711	-0.581172
87002774	rs79101266	3.44417e-16	-2.47813e-10	-1.07333	3.23963e-07	-2.47813e-10	-1.1339
87003066	rs6949638	6.14873e-17	-2.08272	-0.71363	7.32919e-08	-2.02144	-0.598635
87004281	rs802062	1.99447e-16	-1.22545	-0.394176	3.80551e-07	-0.566955	-0.405952
87004796	rs76278704	5.92526e-16	-2.47813e-10	-0.530786	5.3751e-07	-2.47813e-10	-0.627579
87005091	rs73196414	1.25699e-16	-2.08129	-1.66822e-10	1.26941e-07	-2.0708	-1.66822e-10
87006034	rs77463367	1.21981e-16	-1.00237	-1.10894	6.15386e-07	0.647465	-1.13974
87006287	rs73196416	9.10521e-16	-0.101163	-1.66822e-10	1.6879e-05	2.8193	-1.66822e-10
87006567	rs802042	1.83837e-16	-1.1321	-0.569024	3.67463e-07	-0.424795	-0.583109
87006852	rs117996004	2.5704e-16	-1.36595	-1.66822e-10	6.86849e-07	-0.382412	-1.66822e-10
87007179	rs258962	1.79288e-16	-1.15025	-0.575937	3.5764e-07	-0.448787	-0.586212
87007610	rs258963	1.72668e-16	-1.18787	-0.575937	3.40224e-07	-0.498711	-0.586212
87007744	rs73196422	9.0125e-16	-0.111398	-1.66822e-10	1.66093e-05	2.80319	-1.66822e-10
87007766	rs117034769	2.17373e-16	-1.53357	-1.66822e-10	1.32072e-07	-2.03118	-1.66822e-10
87007955	rs258965	1.49457e-16	-1.31161	-0.596559	2.82315e-07	-0.664856	-0.606649
87008223	rs73196425	9.62051e-16	-0.046113	-1.66822e-10	1.84016e-05	2.90567	-1.66822e-10
87009438	rs62486544	1.50976e-16	-1.89806	-1.66822e-10	1.51491e-07	-1.894	-1.66822e-10
87009457	rs75778555	2.34767e-16	-1.45659	-1.66822e-10	1.27974e-07	-2.0627	-1.66822e-10
87010204	rs31627	7.30097e-17	-1.70821	-0.916375	1.22248e-07	-1.20073	-0.907751
87010847	rs143648232	3.56469e-16	-2.47813e-10	-1.03893	3.77315e-07	-2.47813e-10	-0.981448
87010888	rs31629	7.22399e-17	-1.70201	-0.933182	1.22588e-07	-1.19121	-0.914481
87011349	rs31630	7.36364e-17	-1.68944	-0.926605	1.25148e-07	-1.17203	-0.912994
87012322	rs189665487	3.48176e-16	-2.47813e-10	-1.06247	3.66549e-07	-2.47813e-10	-1.0104
87012415	rs31632	7.31506e-17	-1.68944	-0.933224	1.24298e-07	-1.17203	-0.919806
87012463	rs78439478	1.21019e-16	-1.01279	-1.10644	5.98784e-07	0.621592	-1.14122
87012698	rs31634	7.11214e-17	-1.69575	-0.955045	1.21543e-07	-1.18165	-0.932608
87013321	rs117501885	6.15948e-16	-2.47813e-10	-0.492017	7.19782e-07	-2.47813e-10	-0.335578
87014355	rs7776867	1.26786e-16	-0.976239	-1.09644	6.37284e-07	0.688909	-1.14622
87014433	rs31635	7.24833e-17	-1.68307	-0.948751	1.24734e-07	-1.16237	-0.925977
87014929	rs77270176	1.24974e-16	-0.9866	-1.10047	6.22225e-07	0.663136	-1.14436
87015185	rs117827271	3.68665e-16	-2.47813e-10	-1.00529	4.57106e-07	-2.47813e-10	-0.789611
87016833	rs7800628	1.21004e-16	-1.02837	-1.09098	5.85302e-07	0.606036	-1.14843
87016836	rs7800359	4.74767e-17	-2.02851	-1.02643	6.06324e-08	-1.86554	-0.944152
87017863	rs31640	7.29032e-17	-1.68307	-0.942976	1.24252e-07	-1.16237	-0.929848
87018531	rs13227722	4.73988e-17	-2.02258	-1.034	6.07547e-08	-1.85384	-0.953839
87018579	rs150512857	2.29074e-16	-1.48114	-1.66822e-10	6.04814e-07	-0.509605	-1.66822e-10
87019176	rs39606	7.30778e-17	-1.68307	-0.940584	1.24558e-07	-1.16237	-0.927384
87020787	rs80069206	1.92325e-16	-1.656	-1.66822e-10	1.52524e-07	-1.8872	-1.66822e-10
87021023	rs7785206	1.44626e-16	-0.876658	-1.06437	7.38327e-07	0.845258	-1.1554
87021524	rs117788595	1.26094e-16	-0.987004	-1.09115	6.19339e-07	0.662497	-1.14837
87021739	rs117231761	4.48394e-16	-2.47813e-10	-0.809508	5.37471e-07	-2.47813e-10	-0.627652
87022024	rs31644	7.97577e-17	-1.6571	-0.879082	1.39113e-07	-1.12318	-0.856061
87022596	rs2072207	4.90999e-17	-2.03136	-0.989961	6.36199e-08	-1.87128	-0.890319
87022981	rs31645	7.43342e-17	-1.71987	-0.886744	1.25441e-07	-1.21865	-0.864035
87023104	rs74298122	5.26708e-16	-2.47813e-10	-0.648533	5.18844e-07	-2.47813e-10	-0.662923
87023195	rs1608949	4.95287e-17	-2.02558	-0.987042	6.45963e-08	-1.85973	-0.886638
87024685	rs28860289	5.02888e-17	-2.02258	-0.974817	6.59828e-08	-1.85384	-0.871289
87026533	rs31649	7.70604e-17	-1.72592	-0.844667	1.29829e-07	-1.22802	-0.820294
87026573	rs77205829	1.56823e-16	-0.790724	-1.06934	8.44163e-07	0.978322	-1.1545
87028159	rs17149512	1.33997e-16	-0.933343	-1.08402	6.7234e-07	0.747056	-1.15082
87029287	rs31651	8.16949e-17	-1.68307	-0.829116	1.40491e-07	-1.16237	-0.807013
87029545	rs143935375	5.25097e-16	-2.47813e-10	-0.651598	4.86613e-07	-2.47813e-10	-0.727058
87029687	rs31652	2.1015e-16	-0.962839	-0.604522	1.78248e-07	-1.05135	-0.680003
87029710	rs45501291	1.29766e-15	0.253137	-1.66822e-10	3.34101e-05	3.50209	-1.66822e-10
87029984	rs6465112	5.25078e-17	-1.99345	-0.960772	7.82594e-08	-1.6822	-0.872301
87030081	rs6465113	5.25078e-17	-1.99345	-0.960772	7.82594e-08	-1.6822	-0.872301
87030582	rs45557036	3.32625e-16	-2.47813e-10	-1.10816	3.19954e-07	-2.47813e-10	-1.14635
87030903	rs2097937	5.31944e-17	-1.99085	-0.950379	7.65471e-08	-1.68419	-0.892433
87031690	rs45549641	2.07689e-16	-0.507447	-1.07169	1.80179e-06	1.73603	-1.15402
87031809	rs1526090	5.39294e-17	-1.99085	-0.936656	8.20956e-08	-1.68419	-0.822455
87031941	rs45565639	3.27205e-16	-2.47813e-10	-1.12459	3.44492e-07	-2.47813e-10	-1.07246
87031958	rs45537731	1.79149e-16	-1.72696	-1.66822e-10	6.8698e-07	-0.382222	-1.66822e-10
87031994	rs1526091	5.59873e-16	-2.47813e-10	-0.587471	5.761e-07	-2.47813e-10	-0.558246
87032251	rs45437295	2.02727e-16	-0.518792	-1.08453	1.77301e-06	1.71835	-1.15245
87032613	rs31653	8.41356e-17	-1.65865	-0.824099	1.1959e-07	-1.33234	-0.798117
87033079	rs45540833	1.59856e-16	-1.84091	-1.66822e-10	1.33769e-07	-2.01841	-1.66822e-10
87033561	rs9655950	5.2265e-17	-1.99827	-0.960585	7.90295e-08	-1.6998	-0.844905
87033948	rs12154399	5.26503e-17	-2.00186	-0.949644	7.77474e-08	-1.70749	-0.853569
87033967	rs45561635	1.64358e-15	0.489449	-1.66822e-10	6.96121e-06	1.93358	-1.66822e-10
87034845	rs11773089	1.89442e-16	-0.572663	-1.09843	1.64141e-06	1.63411	-1.14533
87036105	rs10487804	1.56405e-16	-0.753996	-1.10874	9.25094e-07	1.05524	-1.13987
87036227	rs45543841	1.54246e-16	-0.76597	-1.11066	1.20377e-06	1.31736	-1.13867
87036942	rs2373593	7.97354e-17	-1.68425	-0.852221	1.14643e-07	-1.35297	-0.819734
87037158	rs45443210	1.74167e-16	-0.646237	-1.10893	1.46988e-06	1.51816	-1.13975
87037729	rs45526441	1.45476e-15	0.367413	-1.66822e-10	5.97445e-06	1.78072	-1.66822e-10
87038074	rs17149539	1.67874e-16	-0.677497	-1.11447	1.40387e-06	1.46857	-1.13611
87039141	rs31658	8.48128e-17	-1.61527	-0.859466	1.23761e-07	-1.26061	-0.835566
87040296	rs45521742	1.54558e-16	-0.755647	-1.11897	1.2312e-06	1.33393	-1.13271
87040336	rs1405125	6.29335e-16	-2.47813e-10	-0.470517	5.16141e-07	-2.47813e-10	-0.668147
87040387	rs45549532	1.36558e-16	-0.879382	-1.11905	7.67215e-07	0.86089	-1.13265
87040490	rs45517839	1.35336e-16	-0.888094	-1.11932	7.56996e-07	0.847256	-1.13242
87040629	rs31659	8.03067e-17	-1.69285	-0.836476	1.14094e-07	-1.37432	-0.803183
87041856	rs11761050	1.77372e-16	-0.62885	-1.10808	1.51009e-06	1.54566	-1.14026
87043230	rs17149547	1.32658e-16	-0.907339	-1.12007	7.34941e-07	0.817074	-1.13181
87043583	rs7807638	1.65232e-16	-0.688195	-1.11964	1.38563e-06	1.45155	-1.13217
87043708	rs4148830	5.3035e-17	-2.02211	-0.922123	8.06689e-08	-1.75273	-0.77144
87044443	rs31660	8.44942e-17	-1.67476	-0.803741	1.21476e-07	-1.34015	-0.774662
87045317	rs45459000	1.41371e-16	-1.96379	-1.66822e-10	1.27891e-07	-2.06335	-1.66822e-10
87045390	rs45552832	1.34182e-16	-0.897736	-1.11825	7.44999e-07	0.832144	-1.13329
87045565	rs45505301	1.43445e-16	-0.825027	-1.1242	1.1059e-06	1.22205	-1.12816
87045584	rs31662	8.88947e-17	-1.62399	-0.803741	1.28688e-07	-1.28248	-0.774662
87045837	rs31663	1.38021e-16	-1.98778	-1.66822e-10	1.41206e-07	-1.96431	-1.66822e-10
87046470	rs4148829	1.43064e-16	-0.825027	-1.12686	1.10878e-06	1.22205	-1.12556
87047039	rs35737120	1.47586e-16	-0.805834	-1.11493	1.13214e-06	1.25311	-1.13578
87047433	rs45519631	1.26261e-16	-2.07683	-1.66822e-10	2.42626e-07	-1.423	-1.66822e-10
87047813	rs7788404	1.32642e-16	-0.89152	-1.13601	1.00588e-06	1.11371	-1.11462
87048530	rs4148828	9.86842e-16	-1.68118	1.66051	5.69896e-07	-1.98262	1.41355
87048737	rs45569244	3.49205e-16	-2.47813e-10	-1.05952	4.02291e-07	-2.47813e-10	-0.917352
87049583	rs45540936	1.25742e-16	-0.98451	-1.09644	8.35884e-07	0.960183	-1.14622
87049753	rs45566237	1.7781e-16	-1.73446	-1.66822e-10	6.75778e-07	-0.398662	-1.66822e-10
87052061	rs140713801	3.19317e-16	-2.47813e-10	-1.14899	3.16488e-07	-2.47813e-10	-1.15724
87052268	rs31666	8.63548e-17	-1.53078	-0.925937	1.85896e-07	-0.963826	-0.725516
87052479	rs6977539	1.25447e-16	-1.12753	-0.955769	4.82427e-07	0.3957	-1.1314
87052605	rs6957680	1.27001e-16	-1.12753	-0.943453	4.82689e-07	0.3957	-1.13085
87053150	rs31667	8.19766e-17	-1.56519	-0.943553	2.0221e-07	-0.855529	-0.749692
87053206	rs31668	6.1822e-17	-2.06164	-0.729286	6.7036e-08	-2.08099	-0.628304
87053611	rs45609336	1.26908e-16	-1.12753	-0.944183	4.82564e-07	0.3957	-1.13111
87054247	rs31669	5.79843e-17	-2.06956	-0.785444	6.5118e-08	-2.06738	-0.670943
87054708	rs45576033	3.33906e-16	-2.47813e-10	-1.10432	3.16321e-07	-2.47813e-10	-1.15777
87055635	rs11768699	1.17715e-16	-1.22697	-0.91995	4.42905e-07	0.300939	-1.12211
87055681	rs45620931	1.49062e-16	-1.91082	-1.66822e-10	4.60548e-07	-0.782109	-1.66822e-10
87055721	rs45461491	9.94485e-16	-2.47813e-10	-0.0129551	7.71011e-07	-2.47813e-10	-0.266824
87056011	rs1017054	1.32747e-16	-1.06842	-0.958314	7.33852e-07	0.819744	-1.13596
87056176	rs2230028	1.34569e-16	-1.05945	-0.95365	7.46234e-07	0.834911	-1.1344
87057699	rs6956661	1.15367e-16	-1.2137	-0.953362	4.47317e-07	0.323041	-1.1343
87058570	rs45466200	1.11999e-16	-1.25298	-0.943712	4.20305e-07	0.2574	-1.13095
87059164	rs31670	3.95548e-16	0.0349768	-0.969885	8.02675e-06	2.85587	-0.779857
87059403	rs31671	4.20513e-16	0.0993006	-0.973006	8.64351e-06	2.93432	-0.784287
87059699	rs31672	4.24501e-16	0.0993006	-0.963567	8.75982e-06	2.93432	-0.77092
87059700	rs45474405	1.14481e-16	-1.19822	-0.976546	4.55572e-07	0.348746	-1.14172
87061534	rs6977739	1.2885e-16	-1.05945	-0.997085	7.36575e-07	0.834911	-1.14743
87061753	rs45547639	1.12949e-16	-1.2117	-0.976546	4.45493e-07	0.326373	-1.14172
87061974	rs45473093	1.12985e-16	-1.19822	-0.989703	4.53862e-07	0.348746	-1.14548
87062112	rs1034821	1.12985e-16	-1.19822	-0.989703	4.53862e-07	0.348746	-1.14548
87063890	rs45438194	3.16494e-16	-2.47813e-10	-1.15788	3.31839e-07	-2.47813e-10	-1.10988
87065687	rs17651890	1.46504e-16	-1.92813	-1.66822e-10	4.54918e-07	-0.79441	-1.66822e-10
87066230	rs45503696	1.88121e-16	-1.6781	-1.66822e-10	8.04997e-07	-0.223689	-1.66822e-10
87066792	rs45488793	6.50179e-16	-2.47813e-10	-0.437933	5.15744e-07	-2.47813e-10	-0.668915
87067627	rs45624640	1.36975e-16	-1.99538	-1.66822e-10	1.32132e-07	-2.03073	-1.66822e-10
87068464	rs31674	5.07948e-16	0.0395116	-0.724312	1.26367e-05	2.9745	-0.444668
87068691	rs45558536	6.22566e-16	-0.48133	-1.66822e-10	2.07527e-06	0.72332	-1.66822e-10
87069758	rs31675	8.06246e-17	-2.07618	-0.449195	9.34815e-08	-2.07587	-0.300898
87069880	rs31676	5.47722e-16	0.0793256	-0.688737	1.4002e-05	3.03586	-0.403431
87070089	rs11768036	1.06895e-16	-1.2117	-1.03163	4.40274e-07	0.326373	-1.1535
87070096	rs11767995	1.12328e-16	-1.18813	-1.00563	4.59651e-07	0.365463	-1.14952
87070102	rs144857113	3.18796e-16	-1.15063	-1.66822e-10	5.66702e-07	-0.574693	-1.66822e-10
87070147	rs45487294	1.00985e-15	0.00237343	-1.66822e-10	7.9116e-07	-0.241026	-1.66822e-10
87070298	rs45533331	1.10237e-16	-1.2117	-1.00085	4.42538e-07	0.326373	-1.14837
87070301	rs45541342	3.20554e-16	-2.47813e-10	-1.14513	3.25611e-07	-2.47813e-10	-1.12882
87071530	rs45539339	1.11879e-16	-1.18412	-1.01364	5.92781e-07	0.621621	-1.15132
87071639	rs45579433	1.10954e-16	-1.19242	-1.01364	5.843e-07	0.607212	-1.15132
87072140	rs45503798	1.14726e-16	-1.13521	-1.03742	6.42224e-07	0.705981	-1.15557
87072226	rs17149601	1.11079e-16	-1.18412	-1.02082	5.91914e-07	0.621621	-1.15279
87072505	rs17149606	1.07828e-16	-1.20808	-1.02656	5.67149e-07	0.579946	-1.15385
87073594	rs17149608	1.83261e-16	-1.16199	-0.542274	3.27773e-07	-0.608802	-0.513404
87073775	rs1149222	1.80516e-16	-1.48891	-0.23045	1.0218e-06	-0.282813	0.297604
87074419	rs4148826	8.24095e-17	-1.53718	-0.9663	1.76893e-07	-1.00455	-0.734438
87074964	rs1468615	7.98656e-17	-1.55669	-0.978145	1.39877e-07	-1.22162	-0.752138
87075259	rs45549536	4.4272e-16	-0.822242	-1.66822e-10	2.61214e-06	0.953398	-1.66822e-10
87075362	rs4148824	7.5427e-17	-1.55288	-1.03913	1.45698e-07	-1.08684	-0.846148
87076144	rs4148823	5.81245e-17	-1.70031	-1.15229	7.22853e-08	-1.54645	-1.08746
87076587	rs1014283	7.40787e-17	-1.60039	-1.00966	1.51268e-07	-1.09419	-0.801288
87076831	rs1149221	3.16884e-16	-2.47813e-10	-1.15665	3.25145e-07	-2.47813e-10	-1.13026
87077996	rs4148822	5.08815e-17	-1.98325	-1.00243	7.40557e-08	-1.70443	-0.905282
87078458	rs45495292	1.91514e-15	0.642366	-1.66822e-10	1.57473e-06	0.447313	-1.66822e-10
87078547	rs45554032	5.73709e-17	-1.82742	-1.03822	8.72379e-08	-1.49434	-0.95155
87079069	rs1558375	7.30495e-17	-1.6171	-1.00694	1.48306e-07	-1.11818	-0.797071
87079103	rs1558376	7.20267e-17	-1.62578	-1.01236	1.45236e-07	-1.13069	-0.80548
87079406	rs2109505	7.67929e-17	-1.56174	-1.01232	1.58632e-07	-1.04713	-0.800808
87079602	rs4148821	8.30142e-17	-1.47067	-1.02549	1.46284e-07	-1.10999	-0.818993
87079880	rs45493392	8.64622e-17	-1.44652	-1.00895	2.08445e-07	-0.77815	-0.796704
87080190	rs1149220	1.59371e-16	-1.84395	-1.66822e-10	2.54234e-07	-1.37627	-1.66822e-10
87080350	rs1473152	8.32403e-17	-1.48604	-1.0074	1.96447e-07	-0.835015	-0.79912
87080698	rs2270187	8.23741e-17	-1.48604	-1.01786	1.9328e-07	-0.835015	-0.815372
87081349	rs2072383	5.9484e-17	-1.76114	-1.06834	1.0049e-07	-1.31127	-0.993202
87082042	rs1473154	7.95511e-17	-1.50582	-1.03297	1.83391e-07	-0.863677	-0.839231
87082292	rs1202283	7.52141e-17	-2.07613	-0.518708	1.46827e-07	-1.68782	-0.237448
87082868	rs2072384	7.48535e-17	-1.56421	-1.03544	1.56828e-07	-1.01619	-0.843188
87083157	rs56223611	5.53258e-17	-1.83169	-1.07025	8.47845e-08	-1.47862	-0.995799
87083339	rs45479991	7.45343e-17	-1.57345	-1.03047	1.55993e-07	-1.02946	-0.835249
87083577	rs45616238	5.72505e-16	-0.565158	-1.66822e-10	3.86735e-06	1.3458	-1.66822e-10
87083628	rs191581514	3.2667e-16	-2.47813e-10	-1.12623	3.49021e-07	-2.47813e-10	-1.05939
87083738	rs4148818	8.05389e-17	-1.49597	-1.03047	1.86772e-07	-0.849388	-0.835249
87083969	rs45626341	1.25666e-16	-2.08155	-1.66822e-10	1.79335e-07	-1.72527	-1.66822e-10
87084403	rs67721532	5.37593e-17	-1.85852	-1.07214	7.34372e-08	-1.61972	-0.998375
87085182	rs60123540	5.74224e-17	-1.80227	-1.06248	9.02365e-08	-1.42681	-0.985285
87085209	rs17149637	5.75371e-17	-1.80227	-1.06048	9.04788e-08	-1.42681	-0.982604
87085379	rs60040620	7.84179e-17	-1.51769	-1.03544	1.67574e-07	-0.949911	-0.843188
87085613	rs45553044	7.64586e-17	-1.54546	-1.03297	1.61728e-07	-0.989381	-0.839231
87086039	rs17149640	5.7183e-17	-1.80844	-1.06048	8.9627e-08	-1.43627	-0.982604
87086041	rs35313316	1.26559e-16	-2.07447	-1.66822e-10	1.27511e-07	-2.06633	-1.66822e-10
87086090	rs17149641	5.51861e-17	-1.84605	-1.05842	9.15167e-08	-1.41202	-0.985986
87086140	rs45546132	5.51861e-17	-1.84605	-1.05842	9.15167e-08	-1.41202	-0.985986
87086144	rs45447097	5.51861e-17	-1.84605	-1.05842	9.15167e-08	-1.41202	-0.985986
87086218	rs17149644	7.62698e-17	-1.54546	-1.03544	1.61089e-07	-0.989381	-0.843188
87086931	rs17149647	5.95778e-17	-1.79906	-1.02884	9.39688e-08	-1.42191	-0.949659
87087025	rs45607141	6.23791e-17	-1.75778	-1.02417	1.00598e-07	-1.35965	-0.943744
87087135	rs45501595	7.14545e-16	-0.343535	-1.66822e-10	1.22809e-06	0.198687	-1.66822e-10
87087187	rs17149652	6.25468e-17	-1.76443	-1.01483	1.00783e-07	-1.36959	-0.931969
87087397	rs4148817	6.28549e-17	-1.76443	-1.00992	1.01406e-07	-1.36959	-0.925806
87087731	rs4148816	8.38998e-17	-1.50483	-0.980728	1.8497e-07	-0.919931	-0.774402
87087834	rs4148815	6.24425e-17	-1.77102	-1.00992	1.0041e-07	-1.37945	-0.925806
87088383	rs45489093	3.7516e-16	-2.47813e-10	-0.987829	3.85547e-07	-2.47813e-10	-0.959864
87088772	rs45593435	6.28549e-17	-1.76443	-1.00992	1.01406e-07	-1.36959	-0.925806
87089005	rs139353156	4.25682e-16	-2.47813e-10	-0.861488	4.80233e-07	-2.47813e-10	-0.740256
87089058	rs76331237	2.93271e-16	-1.23408	-1.66822e-10	1.38459e-07	-1.98395	-1.66822e-10
87089524	rs17149660	6.34162e-17	-1.75778	-1.00768	1.02706e-07	-1.35965	-0.923005
87089898	rs45502492	6.29362e-17	-1.75823	-1.01483	1.01017e-07	-1.36727	-0.931969
87089927	rs45526438	6.29362e-17	-1.75823	-1.01483	1.01017e-07	-1.36727	-0.931969
87090301	rs45605032	6.06202e-17	-1.80538	-1.00517	9.37434e-08	-1.45409	-0.919873
87090480	rs45590633	6.11809e-17	-1.78896	-1.01239	8.68169e-08	-1.52183	-0.928898
87091361	rs45519131	4.86079e-16	-0.728809	-1.66822e-10	4.45151e-07	-0.816114	-1.66822e-10
87091543	rs4148814	6.21476e-17	-1.76196	-1.02371	9.37838e-08	-1.42952	-0.944015
87091592	rs45583842	1.08711e-15	0.0760941	-1.66822e-10	5.60484e-07	-0.585726	-1.66822e-10
87091826	rs2302385	6.1716e-17	-1.77781	-1.01483	9.81086e-08	-1.39648	-0.931969
87091944	rs2302386	6.1716e-17	-1.77781	-1.01483	9.81086e-08	-1.39648	-0.931969
87092185	rs2302387	6.37363e-17	-1.75778	-1.00265	1.03354e-07	-1.35965	-0.91672
87092376	rs4148813	8.83595e-17	-1.44876	-0.985012	1.97536e-07	-0.853137	-0.775468
87093064	rs45469297	1.26084e-16	-2.07823	-1.66822e-10	2.14696e-07	-1.5453	-1.66822e-10
87093247	rs988448	6.85178e-17	-1.5348	-1.15329	1.07402e-07	-1.14681	-1.09114
87094247	rs10452935	8.62333e-17	-1.45899	-0.99913	1.90662e-07	-0.867412	-0.796612
87094306	rs10452936	8.45067e-17	-1.47922	-0.99913	1.85343e-07	-0.895708	-0.796612
87094990	rs142604664	1.33544e-16	-2.02075	-1.66822e-10	1.94376e-07	-1.64473	-1.66822e-10
87095274	rs6971521	8.64206e-17	-1.44876	-1.0072	1.91053e-07	-0.853137	-0.808837
87095609	rs112981905	8.29338e-17	-1.4845	-1.01264	1.78725e-07	-0.911532	-0.817144
87096271	rs7782643	5.95759e-17	-1.80142	-1.02651	8.38246e-08	-1.53909	-0.946712
87096783	rs60624924	8.61766e-17	-1.43843	-1.02035	1.89946e-07	-0.838777	-0.829008
87097682	rs142202084	1.61947e-15	0.474672	-1.66822e-10	2.14361e-07	-1.54686	-1.66822e-10
87097755	rs201266450	8.50692e-17	-1.44876	-1.02296	1.86483e-07	-0.853137	-0.833049
87098104	rs6959217	8.10944e-17	-2.08107	-0.438491	1.50597e-07	-1.76447	-0.135446
87098417	rs189321173	3.32452e-16	-2.47813e-10	-1.10869	3.30365e-07	-2.47813e-10	-1.11433
87098520	rs113813094	8.52915e-17	-1.44876	-1.02035	1.87238e-07	-0.853137	-0.829008
87100079	rs372819216	3.68463e-16	-2.47813e-10	-1.00584	3.30278e-07	-2.47813e-10	-1.11459
87101407	rs4148812	9.99981e-17	-1.51433	-0.795696	6.37612e-08	-1.93385	-0.825531
87101486	rs4148811	8.39909e-17	-1.46915	-1.01532	1.83399e-07	-0.881603	-0.821259
87101543	rs45473394	8.10654e-16	-2.47813e-10	-0.217339	1.13409e-06	-2.47813e-10	0.119056
87101766	rs45590732	5.5584e-16	-0.594701	-1.66822e-10	3.69911e-06	1.30132	-1.66822e-10
87102251	rs4148810	8.06267e-17	-1.44876	-1.0766	1.71815e-07	-0.853137	-0.914971
87102451	rs45580537	6.15188e-16	-0.493253	-1.66822e-10	4.30693e-06	1.45345	-1.66822e-10
87102772	rs45605336	2.76447e-15	1.00942	-1.66822e-10	2.77613e-07	-1.2883	-1.66822e-10
87103263	rs4148809	6.90608e-17	-2.0817	-0.59849	1.20616e-07	-1.75524	-0.366672
87103670	rs2888611	7.61591e-17	-1.45899	-1.12336	1.53473e-07	-0.867412	-1.01359
87104238	rs76538400	3.09046e-16	-1.18169	-1.66822e-10	1.41031e-07	-1.96555	-1.66822e-10
87104588	rs45619531	1.38358e-16	-1.98534	-1.66822e-10	1.28608e-07	-2.05776	-1.66822e-10
87105159	rs2071646	8.09622e-17	-1.55965	-0.961545	5.09779e-08	-1.98322	-0.999918
87105176	rs55976025	1.86653e-16	-0.534902	-1.15103	1.1209e-06	1.26019	-1.15283
87105195	rs55679062	6.21664e-17	-1.63462	-1.15075	8.11501e-08	-1.36592	-1.1523
87105276	rs2071645	1.01676e-16	-1.44595	-0.847437	1.76901e-07	-1.07512	-0.663818
87105795	rs4148808	7.53748e-17	-1.76365	-0.82906	1.02687e-07	-1.60661	-0.67623
87105812	rs4148807	7.53748e-17	-1.76365	-0.82906	1.02687e-07	-1.60661	-0.67623
87106265	rs4148806	1.87635e-14	-2.47813e-10	2.92449	2.54221e-05	-2.47813e-10	3.22885
87106365	rs4148805	7.39369e-17	-1.76365	-0.848321	1.00315e-07	-1.60661	-0.699601
87106702	rs3747806	2.01882e-16	-1.6075	-1.66822e-10	2.63081e-07	-1.34206	-1.66822e-10
87107259	rs6979325	2.00978e-16	-1.61199	-1.66822e-10	2.61611e-07	-1.34767	-1.66822e-10
87107595	rs45528443	2.45087e-16	-1.41357	-1.66822e-10	1.25776e-06	0.22256	-1.66822e-10
87107619	rs6980362	2.00082e-16	-1.61645	-1.66822e-10	2.60155e-07	-1.35325	-1.66822e-10
87107622	rs45500291	2.13959e-15	-2.47813e-10	0.753187	1.36195e-06	-2.47813e-10	0.30215
87107992	rs11981153	1.9505e-16	-1.64192	-1.66822e-10	2.51975e-07	-1.3852	-1.66822e-10
87108225	rs2707945	3.1817e-16	-2.47813e-10	-1.15259	3.18034e-07	-2.47813e-10	-1.15237
87109010	rs45605631	1.95814e-16	-1.63802	-1.66822e-10	2.53215e-07	-1.38029	-1.66822e-10
87109277	rs45576843	1.93377e-16	-1.65054	-1.66822e-10	2.49257e-07	-1.39604	-1.66822e-10
87110017	rs12539936	8.92999e-17	-1.51116	-0.912016	1.51433e-07	-1.18137	-0.713017
87110351	rs12673662	6.71958e-17	-1.80041	-0.907156	9.30428e-08	-1.65754	-0.723924
87110498	rs45565442	2.61867e-15	-2.47813e-10	0.955241	1.59192e-06	-2.47813e-10	0.458167
87110640	rs45537841	8.35474e-17	-1.51406	-0.975708	1.45213e-07	-1.10299	-0.833334
87110795	rs45496691	8.45156e-17	-1.51444	-0.963806	1.39106e-07	-1.16178	-0.817512
87111106	rs45560338	8.48502e-17	-1.50476	-0.969536	1.41025e-07	-1.14946	-0.816128
87111321	rs45478299	8.29232e-17	-1.54205	-0.955216	1.37571e-07	-1.19702	-0.79337
87111875	rs66510518	6.58431e-17	-1.77664	-0.951262	8.92142e-08	-1.62252	-0.800971
87113001	rs6465116	7.35031e-17	-1.66245	-0.955405	1.0363e-07	-1.46815	-0.805548
87113133	rs34254427	1.26064e-16	-2.07839	-1.66822e-10	1.26372e-07	-2.0753	-1.66822e-10
87113902	rs73198334	3.66047e-16	-1.01242	-1.66822e-10	1.37289e-06	0.310147	-1.66822e-10
87114405	rs9640576	2.57842e-16	-1.36283	-1.66822e-10	4.3746e-07	-0.833541	-1.66822e-10
87114824	rs112005873	9.87632e-17	-1.31554	-1.00692	2.2782e-07	-0.638549	-0.847421
87114917	rs111280611	7.05916e-17	-1.69112	-0.967152	9.85438e-08	-1.50292	-0.8211
87115013	rs11977881	7.08395e-17	-1.68459	-0.970172	9.89306e-08	-1.49499	-0.825116
87116469	rs59934297	7.30425e-17	-1.65097	-0.973167	1.0263e-07	-1.45429	-0.829108
87116550	rs11561963	1.03802e-16	-1.26825	-1.00444	2.41563e-07	-0.583516	-0.843881
87117706	rs58083477	7.16732e-17	-1.6699	-0.973167	1.00309e-07	-1.47717	-0.829108
87117982	rs11532733	1.03265e-16	-1.26825	-1.00964	2.3977e-07	-0.583516	-0.851329
87118407	rs59616301	7.30179e-17	-1.65097	-0.973504	1.02583e-07	-1.45429	-0.829557
87118601	rs7805184	7.27293e-17	-1.65493	-0.973504	1.02094e-07	-1.45907	-0.829557
87119041	rs62488820	1.54943e-16	-1.87212	-1.66822e-10	1.26356e-07	-2.07543	-1.66822e-10
87119069	rs66869391	7.24643e-17	-1.65858	-0.973504	1.01645e-07	-1.46348	-0.829557
87119906	rs79070628	6.98183e-16	-0.366699	-1.66822e-10	1.94419e-07	-1.64451	-1.66822e-10
87121698	rs75895503	2.33045e-16	-1.46395	-1.66822e-10	4.97388e-07	-0.705156	-1.66822e-10
87121968	rs17209662	7.24501e-17	-1.65858	-0.973699	1.02266e-07	-1.46348	-0.823471
87122022	rs2178658	8.35325e-17	-1.63098	-0.858962	6.04205e-08	-1.96996	-0.843242
87122030	rs17275514	7.63417e-17	-1.64329	-0.936669	1.09434e-07	-1.44504	-0.774165
87122603	rs7789645	1.0402e-16	-1.27969	-0.990911	2.43989e-07	-0.599053	-0.81835
87122847	rs7793196	9.97859e-17	-1.31554	-0.996615	2.32636e-07	-0.638549	-0.826504
87123227	rs78753990	2.33045e-16	-1.46395	-1.66822e-10	4.97388e-07	-0.705156	-1.66822e-10
87123275	rs998671	7.45776e-17	-1.64204	-0.961304	9.52633e-08	-1.5635	-0.79438
87124038	rs13221839	1.59312e-16	-1.84431	-1.66822e-10	2.24278e-07	-1.50164	-1.66822e-10
87124268	rs12538707	6.75249e-17	-1.69489	-1.0078	9.34095e-08	-1.50752	-0.870018
87124294	rs117503479	4.55743e-16	-0.793252	-1.66822e-10	3.09209e-07	-1.18051	-1.66822e-10
87124822	rs17209837	7.33973e-17	-1.63632	-0.98297	1.03739e-07	-1.43664	-0.836004
87124846	rs77524078	3.18862e-16	-2.47813e-10	-1.15042	3.49497e-07	-2.47813e-10	-1.05803
87124959	rs79246013	2.31258e-16	-1.47164	-1.66822e-10	4.91703e-07	-0.716652	-1.66822e-10
87125565	rs73198343	1.36447e-16	-1.99924	-1.66822e-10	4.51546e-07	-0.801849	-1.66822e-10
87125643	rs73198345	4.98852e-17	-2.05011	-0.955346	8.42241e-08	-1.68215	-0.798893
87125950	rs78087336	4.23642e-16	-2.47813e-10	-0.866291	3.99255e-07	-2.47813e-10	-0.924927
87126438	rs12672720	6.96849e-17	-1.68027	-0.990929	9.7315e-08	-1.48974	-0.846833
87127099	rs55747905	9.94148e-17	-1.28288	-1.03299	2.30672e-07	-0.593876	-0.879655
87127562	rs80150823	2.30244e-16	-1.47604	-1.66822e-10	4.88481e-07	-0.723226	-1.66822e-10
87127840	rs75645354	2.30244e-16	-1.47604	-1.66822e-10	4.88481e-07	-0.723226	-1.66822e-10
87127861	rs60541816	7.05008e-17	-1.6983	-0.961254	9.87891e-08	-1.51168	-0.809865
87128356	rs60916103	7.22531e-17	-1.68676	-0.94825	1.01938e-07	-1.48429	-0.805875
87128830	rs144099862	3.69022e-16	-1.00432	-1.66822e-10	1.36348e-07	-1.99931	-1.66822e-10
87128865	rs6946119	3.94255e-17	-2.08288	-1.15789	4.25e-08	-2.01212	-1.15291
87128910	rs73198349	5.87808e-16	-0.538779	-1.66822e-10	2.37573e-06	0.858532	-1.66822e-10
87128992	rs75681573	3.47083e-16	-1.06561	-1.66822e-10	1.47394e-07	-1.92142	-1.66822e-10
87129520	rs73383416	2.15481e-16	-1.54231	-1.66822e-10	4.41933e-07	-0.823369	-1.66822e-10
87129538	rs73383419	2.1982e-16	-1.52237	-1.66822e-10	4.55545e-07	-0.793032	-1.66822e-10
87129595	rs73383421	7.3193e-17	-1.51297	-1.10911	1.46977e-07	-0.778795	-1.14546
87130107	rs73383422	7.06353e-17	-1.54687	-1.11078	1.39476e-07	-0.830341	-1.14629
87130350	rs7802555	7.75569e-17	-1.69284	-0.871324	1.03995e-07	-1.52363	-0.746558
87130397	rs7802783	7.84002e-17	-1.6783	-0.875054	1.05347e-07	-1.50624	-0.751029
87131423	rs12539997	9.58739e-17	-1.4486	-0.903542	1.9643e-07	-0.881456	-0.752762
87131544	rs59768761	7.53123e-17	-1.4733	-1.12023	1.55193e-07	-0.719132	-1.15072
87131906	rs180940676	7.27778e-17	-1.51089	-1.11688	1.19971e-07	-0.97806	-1.14922
87132251	rs11984161	4.58935e-17	-1.94925	-1.13961	6.09765e-08	-1.64679	-1.15725
87132916	rs1055302	8.69137e-17	-1.70218	-0.748088	1.09399e-07	-1.55012	-0.669404
87133366	rs3842	9.1862e-17	-1.73009	-0.664798	1.24018e-07	-1.55161	-0.54249
87133470	rs17064	4.88945e-16	-0.722931	-1.66822e-10	3.07463e-06	1.11641	-1.66822e-10
87133851	rs10244116	1.36582e-16	-1.99826	-1.66822e-10	1.26551e-07	-2.07388	-1.66822e-10
87133863	rs28364273	3.04417e-16	-1.19678	-1.66822e-10	1.32375e-07	-2.02889	-1.66822e-10
87133932	rs28364270	8.50249e-16	-0.169652	-1.66822e-10	2.5714e-07	-1.36491	-1.66822e-10
87133933	rs1186744	3.62665e-16	-1.59291	0.571207	3.83114e-07	-1.36568	0.399488
87133947	rs1186745	7.46043e-17	-1.73994	-0.863039	8.70668e-08	-1.67007	-0.777777
87133977	rs111609902	2.93273e-16	-1.23408	-1.66822e-10	2.42478e-06	0.87897	-1.66822e-10
87133993	rs1186746	7.01082e-17	-1.9415	-0.723643	7.13041e-08	-1.76414	-0.883432
87137015	rs6978925	4.8101e-16	-1.76606	1.02677	4.72095e-06	0.685627	0.859611
87137018	rs1882478	9.91484e-17	-1.90015	-0.418408	7.60651e-07	0.621016	-0.901368
87137461	rs6979885	4.17138e-16	-1.77334	0.891581	4.05753e-06	0.664024	0.729778
87137478	rs28746509	1.87955e-16	-1.67898	-1.66822e-10	5.79504e-07	-0.552353	-1.66822e-10
87138186	rs6946379	1.27134e-16	-2.06994	-1.66822e-10	1.55592e-07	-1.86729	-1.66822e-10
87138511	rs2235048	1.00961e-16	-1.66788	-0.632571	4.74517e-06	2.52033	-0.969971
87138532	rs2235047	5.15446e-17	-1.91955	-1.05319	5.86373e-08	-2.08033	-0.76283
87138645	rs1045642	1.23065e-16	-1.47448	-0.627986	7.61137e-06	3.00054	-0.977671
87139316	rs4437575	5.04814e-16	-1.31419	0.623198	3.3521e-05	2.91657	0.588826
87140711	rs138866486	1.66906e-16	-1.79775	-1.66822e-10	3.11164e-07	-1.17421	-1.66822e-10
87140808	rs10808071	6.46339e-17	-1.71393	-1.03251	1.37695e-07	-0.966316	-1.02317
87141174	rs1002205	1.36298e-16	-0.956265	-1.04407	1.4408e-07	-1.24737	-0.696783
87141497	rs1002204	2.9259e-16	-0.623814	-0.612593	6.69596e-05	5.21155	-1.01424
87141751	rs17149699	1.60923e-16	-0.805548	-1.02871	1.10574e-07	-1.56977	-0.639071
87141814	rs6949448	8.94198e-17	-1.92646	-0.495382	2.71175e-05	4.31194	-1.01853
87142184	rs117334763	4.89844e-16	-0.721093	-1.66822e-10	1.93981e-07	-1.64677	-1.66822e-10
87142826	rs80186165	3.56198e-16	-2.47813e-10	-1.03969	3.78421e-07	-2.47813e-10	-0.978519
87143153	rs4148751	1.80712e-16	-0.746889	-0.971385	1.29308e-07	-1.51863	-0.533704
87143275	rs4148750	1.38456e-16	-0.984974	-0.999656	1.15348e-07	-1.58019	-0.586383
87143504	rs1922243	1.42946e-16	-0.977985	-0.97473	1.21417e-07	-1.57546	-0.539836
87144023	rs143725456	2.05151e-16	-1.59143	-1.66822e-10	1.37664e-07	-1.98971	-1.66822e-10
87144193	rs148109572	5.59271e-16	-2.47813e-10	-0.588547	6.32636e-07	-2.47813e-10	-0.464631
87144413	rs4148749	4.08325e-17	-2.07767	-1.12804	4.44702e-08	-2.07207	-1.04764
87145133	rs137933888	2.19735e-16	-1.52276	-1.66822e-10	1.42805e-06	0.349539	-1.66822e-10
87145483	rs1922244	1.68613e-16	-0.805924	-0.981652	1.23863e-07	-1.55676	-0.538592
87147147	rs4148747	4.09737e-17	-2.04515	-1.1571	4.02069e-08	-2.06257	-1.15792
87148265	rs4148745	3.9755e-17	-2.0779	-1.15455	4.06868e-08	-2.06287	-1.14576
87148328	rs28401781	4.08734e-17	-2.04719	-1.15751	4.01481e-08	-2.06405	-1.1579
87149922	rs2235067	4.12063e-17	-2.04602	-1.15057	4.00229e-08	-2.07381	-1.15126
87150717	rs78762243	2.05796e-16	-1.5883	-1.66822e-10	1.50267e-07	-1.90211	-1.66822e-10
87150723	rs78633406	1.99839e-16	-1.61767	-1.66822e-10	1.36128e-07	-2.00093	-1.66822e-10
87150774	rs4148744	1.4159e-16	-0.934857	-1.02739	9.79472e-08	-1.7221	-0.607993
87151090	rs4148743	5.32457e-16	-1.454	0.816323	0.000605747	5.95749	0.442199
87151524	rs1882477	5.08869e-17	-1.9458	-1.03977	6.98107e-08	-2.02806	-0.640678
87151658	rs2373589	6.83516e-17	-1.63889	-1.05162	7.01232e-08	-1.99497	-0.669304
87151793	rs56036106	6.89767e-16	-0.378826	-1.66822e-10	1.35249e-07	-2.00741	-1.66822e-10
87152045	rs4148742	4.14594e-17	-2.03457	-1.1559	4.11384e-08	-2.04475	-1.15283
87152073	rs4148741	3.70105e-16	0.067963	-1.06936	7.2967e-08	-1.71116	-0.913362
87152103	rs4148740	4.17987e-17	-2.02725	-1.15507	4.14609e-08	-2.03822	-1.15155
87152511	rs10246696	4.22642e-17	-2.02208	-1.14916	4.19893e-08	-2.03359	-1.14353
87152623	rs11979702	4.27209e-17	-2.0183	-1.14219	4.17142e-08	-2.04881	-1.13488
87152790	rs2141849	9.75821e-17	-1.3029	-1.03158	7.45052e-08	-1.9835	-0.620162
87152886	rs70953647	3.05189e-16	-1.19425	-1.66822e-10	2.19083e-07	-1.52508	-1.66822e-10
87153137	rs55912869	4.24068e-17	-2.01942	-1.14846	4.21281e-08	-2.03118	-1.14263
87153160	rs2373588	9.08223e-17	-1.37439	-1.03188	7.21664e-08	-2.00791	-0.627639
87153216	rs56243536	4.2225e-17	-2.02469	-1.14747	4.19804e-08	-2.03593	-1.14139
87153585	rs10280101	4.2421e-17	-2.01942	-1.14812	4.21459e-08	-2.03118	-1.14221
87154646	rs10225473	4.38388e-17	-2.00061	-1.13405	4.26769e-08	-2.03566	-1.12521
87155359	rs12673269	5.55624e-16	-2.47813e-10	-0.595089	5.12665e-07	-2.47813e-10	-0.674904
87155595	rs35280822	2.45979e-15	-0.605099	1.49775	0.0161025	8.56874	1.11122
87156301	rs66867614	4.3574e-17	-1.99915	-1.14157	4.32778e-08	-2.01275	-1.13414
87157051	rs7787082	8.45645e-17	-1.4474	-1.03026	8.4637e-08	-1.86506	-0.611091
87157466	rs2373587	9.4813e-17	-1.31957	-1.0437	7.24931e-08	-1.98939	-0.641648
87157583	rs2373586	1.14177e-16	-1.7227	-0.454724	0.000248493	6.52909	-1.02045
87157629	rs28681479	4.46813e-17	-1.98119	-1.13444	4.33007e-08	-2.02069	-1.12567
87157644	rs28371078	4.37824e-17	-1.98961	-1.14634	4.34043e-08	-2.004	-1.13997
87157706	rs2373585	9.33532e-17	-1.32509	-1.0537	7.08135e-08	-1.99131	-0.663165
87158115	rs80351204	2.82023e-16	-1.27319	-1.66822e-10	1.38775e-07	-1.98167	-1.66822e-10
87158185	rs6959435	1.18872e-16	-1.71356	-0.423566	0.000263445	6.57355	-1.00648
87159886	rs142161615	5.44427e-16	-2.47813e-10	-0.615446	6.14113e-07	-2.47813e-10	-0.494347
87160120	rs146770814	1.55416e-16	-1.86907	-1.66822e-10	3.81344e-07	-0.970826	-1.66822e-10
87160561	rs2032583	4.4571e-17	-1.97609	-1.14201	4.41828e-08	-1.99153	-1.13466
87161049	rs4148739	4.43445e-17	-1.97956	-1.14364	4.39544e-08	-1.99473	-1.13664
87161520	rs11983225	4.47282e-17	-1.97257	-1.14201	4.4327e-08	-1.98827	-1.13466
87162283	rs28381963	3.38635e-16	-2.47813e-10	-1.09026	3.36426e-07	-2.47813e-10	-1.09615
87162341	rs10236274	9.52442e-17	-1.28041	-1.07833	6.80624e-08	-1.97536	-0.718739
87163016	rs11760837	4.49075e-17	-1.96536	-1.14522	4.44499e-08	-1.98159	-1.13858
87163049	rs4148738	1.45906e-16	-1.50374	-0.428477	0.000378683	6.94142	-1.01149
87163125	rs78666502	1.43995e-16	-1.9454	-1.66822e-10	3.16996e-07	-1.15564	-1.66822e-10
87164331	rs144164379	3.25249e-16	-2.47813e-10	-1.13059	3.16948e-07	-2.47813e-10	-1.15579
87164349	rs117937072	2.62716e-16	-1.34411	-1.66822e-10	7.33675e-07	-0.316461	-1.66822e-10
87164468	rs146512400	3.64266e-16	-1.0173	-1.66822e-10	6.96279e-07	-0.368776	-1.66822e-10
87164483	rs10274587	4.41449e-17	-1.97257	-1.15513	4.3549e-08	-1.98827	-1.15237
87164756	rs7787569	9.98648e-17	-1.25128	-1.06009	7.21938e-08	-1.96453	-0.670638
87164892	rs10234411	1.42214e-16	-1.5034	-0.454447	0.000385134	6.96981	-1.02299
87164986	rs10248420	8.51529e-17	-1.42268	-1.04805	8.3229e-08	-1.84435	-0.648585
87165750	rs2235040	4.48712e-17	-1.96695	-1.14444	4.34896e-08	-2.00438	-1.13762
87166347	rs28381954	3.22442e-16	-1.13926	-1.66822e-10	1.55666e-07	-1.86681	-1.66822e-10
87167004	rs12668877	4.01952e-17	-2.06383	-1.1576	4.36722e-08	-2.02049	-1.11732
87167272	rs28381946	1.41977e-16	-1.95951	-1.66822e-10	3.38412e-07	-1.09026	-1.66822e-10
87167902	rs17149738	1.9509e-16	-1.64172	-1.66822e-10	3.83844e-07	-0.964291	-1.66822e-10
87168027	rs3789246	4.01822e-17	-2.06383	-1.15793	4.33938e-08	-2.02049	-1.12372
87168455	rs2235066	3.97554e-16	-2.47813e-10	-0.92985	4.04496e-07	-2.47813e-10	-0.911884
87168749	rs4728699	4.25473e-17	-2.04068	-1.12389	5.96154e-08	-1.67509	-1.15152
87169037	rs7795817	3.99397e-17	-2.07079	-1.15702	4.33154e-08	-2.03372	-1.1123
87169356	rs12720067	4.82024e-17	-1.90286	-1.13691	4.60862e-08	-1.95701	-1.127
87169669	rs10268314	4.35414e-17	-1.98961	-1.15186	4.30994e-08	-2.004	-1.14702
87169702	rs12720066	4.05522e-16	-0.910006	-1.66822e-10	2.23268e-05	3.09902	-1.66822e-10
87170017	rs12154941	2.00412e-15	-0.485182	1.17296	0.0166973	8.88674	0.829487
87171152	rs4148737	8.09313e-16	-0.519429	0.300435	0.00547235	8.78288	-0.182193
87171383	rs4148736	7.09825e-16	-0.519429	0.169268	0.00487179	8.78288	-0.29844
87171527	rs10276603	4.79414e-17	-1.94782	-1.09738	4.63837e-08	-1.99408	-1.08349
87171659	rs4728700	2.69747e-16	-1.1923	-0.125396	0.00080911	7.22614	-0.536978
87172053	rs4728701	4.41574e-17	-2.01746	-1.10996	6.41348e-08	-1.60776	-1.14578
87172136	rs6961419	7.1112e-16	-0.500362	0.152023	0.00505191	8.83306	-0.312306
87172389	rs6961882	6.8084e-16	-0.519429	0.127577	0.00471136	8.78288	-0.331925
87172598	rs6980101	4.06815e-17	-2.06454	-1.14487	4.62178e-08	-2.01188	-1.06928
87172881	rs4148735	6.60747e-16	-0.540478	0.118669	0.00442484	8.72728	-0.339063
87173102	rs28381924	1.83395e-16	-1.70354	-1.66822e-10	5.91894e-07	-0.5312	-1.66822e-10
87173667	rs1922242	7.04337e-16	-0.519429	0.161505	0.0048876	8.78288	-0.295201
87174066	rs2235046	2.58247e-16	-1.19034	-0.170925	0.000789756	7.23712	-0.57217
87174390	rs28381920	1.58023e-16	-1.85244	-1.66822e-10	7.41139e-07	-0.306338	-1.66822e-10
87174504	rs2091766	5.68582e-16	-0.593146	0.0211109	0.000889707	7.20093	-0.416811
87175626	rs12704363	2.04842e-16	-1.13969	-0.453254	2.75594e-05	4.06851	-0.75894
87175790	rs28381910	1.40983e-16	-1.96654	-1.66822e-10	3.57064e-07	-1.03661	-1.66822e-10
87175804	rs28381909	3.42797e-16	-0.951976	-0.126067	0.000132932	5.47215	-0.589081
87176036	rs28381907	6.8026e-16	-2.47813e-10	-0.392705	6.18169e-07	-2.47813e-10	-0.487764
87176430	rs115780656	1.69279e-16	-1.78363	-1.66822e-10	1.29978e-07	-2.04717	-1.66822e-10
87176463	rs10808072	1.86226e-16	-1.4752	-0.213021	2.4511e-05	3.80804	-0.615683
87177007	rs144647855	2.79032e-16	-1.28385	-1.66822e-10	5.48784e-07	-0.606821	-1.66822e-10
87177121	rs60412009	4.59569e-17	-1.94387	-1.14361	4.43744e-08	-1.99087	-1.13099
87177356	rs67781154	1.74929e-16	-1.50127	-0.249532	2.19721e-05	3.72626	-0.643254
87178528	rs28381903	1.61507e-16	-1.83063	-1.66822e-10	1.32139e-07	-2.03067	-1.66822e-10
87178626	rs2235013	1.70375e-16	-1.51282	-0.264362	2.09474e-05	3.68965	-0.654402
87179086	rs2235035	2.0502e-16	-1.08093	-0.51114	2.24587e-05	3.92211	-0.817204
87179143	rs2235033	1.6557e-16	-1.51282	-0.292972	2.05035e-05	3.68965	-0.675821
87179443	rs2032588	1.69343e-16	-1.78325	-1.66822e-10	8.32043e-07	-0.190642	-1.66822e-10
87179601	rs1128503	2.67089e-16	-1.50881	0.181214	0.000497012	6.54324	-0.341393
87179809	rs2229109	2.42951e-16	-1.42232	-1.66822e-10	6.49325e-07	-0.438594	-1.66822e-10
87179935	rs2235029	3.69033e-16	-2.47813e-10	-1.00429	3.34273e-07	-2.47813e-10	-1.10257
87180198	rs10276036	2.9473e-16	-1.50881	0.279691	0.000536944	6.54324	-0.264113
87180505	rs118036437	2.42687e-15	-2.47813e-10	0.879178	1.46583e-06	-2.47813e-10	0.375648
87180560	rs28746508	1.7069e-16	-1.77533	-1.66822e-10	1.30356e-07	-2.04426	-1.66822e-10
87180678	rs4728702	2.87199e-16	-1.52149	0.266483	0.000505798	6.49389	-0.274521
87180966	rs28381894	7.44504e-17	-1.9175	-0.687546	9.48429e-08	-1.51958	-0.842726
87181175	rs12704364	2.98268e-16	-1.50127	0.284084	3.22133e-05	3.72626	-0.260648
87181418	rs6961665	2.98268e-16	-1.50127	0.284084	3.22133e-05	3.72626	-0.260648
87181849	rs3789244	2.88326e-16	-1.50881	0.257722	0.000527732	6.54324	-0.281417
87182563	rs148944643	1.43314e-16	-1.95014	-1.66822e-10	3.13096e-07	-1.16802	-1.66822e-10
87182779	rs2235027	3.06147e-16	-1.4752	0.284084	3.49584e-05	3.80804	-0.260648
87182798	rs375881656	5.45852e-16	-2.47813e-10	-0.612832	6.94514e-07	-2.47813e-10	-0.371315
87182882	rs2235026	2.98551e-16	-1.49599	0.27975	0.000571453	6.59273	-0.251321
87182915	rs2235024	1.42982e-16	-1.95246	-1.66822e-10	3.11192e-07	-1.17412	-1.66822e-10
87183354	rs1922240	3.42211e-16	-1.05341	-0.0263416	2.79505e-05	3.7981	-0.474438
87183468	rs28381880	2.39099e-15	-2.47813e-10	0.864284	1.44701e-06	-2.47813e-10	0.362729
87183863	rs28381877	1.42687e-16	-1.95453	-1.66822e-10	3.09494e-07	-1.17959	-1.66822e-10
87184001	rs28381875	1.60174e-16	-1.83892	-1.66822e-10	1.31647e-07	-2.0344	-1.66822e-10
87184918	rs73383494	1.70097e-16	-1.77881	-1.66822e-10	8.41362e-07	-0.179505	-1.66822e-10
87185698	rs114106519	4.18536e-15	1.42417	-1.66822e-10	5.57086e-06	1.71078	-1.66822e-10
87185894	rs1922241	3.77478e-16	-1.05296	0.071291	3.49827e-05	3.93695	-0.38887
87185979	rs57924923	1.2787e-16	-2.06416	-1.66822e-10	3.44342e-07	-1.07289	-1.66822e-10
87186018	rs11772987	4.38586e-17	-1.98142	-1.15279	4.24731e-08	-2.02121	-1.14444
87186152	rs60749469	1.28027e-16	-2.06294	-1.66822e-10	3.47415e-07	-1.06401	-1.66822e-10
87186748	rs74682905	1.2905e-16	-2.05498	-1.66822e-10	1.41223e-07	-1.96418	-1.66822e-10
87187189	rs147690884	2.36434e-16	-1.44951	-1.66822e-10	6.21953e-07	-0.481663	-1.66822e-10
87187813	rs60224992	1.28961e-16	-2.05567	-1.66822e-10	3.6466e-07	-1.01556	-1.66822e-10
87187995	rs13239201	3.22881e-16	-1.05027	-0.0876284	3.25841e-05	3.99685	-0.519795
87188047	rs148893417	1.44297e-16	-1.94331	-1.66822e-10	3.18721e-07	-1.15021	-1.66822e-10
87188092	rs56364292	1.67571e-16	-1.79377	-1.66822e-10	7.06418e-07	-0.354319	-1.66822e-10
87188467	rs10244266	4.85369e-17	-1.99772	-1.03513	4.49565e-08	-2.03377	-1.07506
87188610	rs28381873	1.28774e-16	-2.05712	-1.66822e-10	3.61337e-07	-1.02472	-1.66822e-10
87188724	rs28381872	1.93396e-16	-1.65044	-1.66822e-10	1.45329e-07	-1.93553	-1.66822e-10
87188858	rs182260519	1.22584e-16	-1.99397	-0.112419	1.33288e-07	-1.67064	-0.35137
87189049	rs28381869	1.29349e-16	-2.05266	-1.66822e-10	3.71443e-07	-0.997133	-1.66822e-10
87189184	rs28381868	1.70288e-16	-1.77769	-1.66822e-10	8.0379e-07	-0.225189	-1.66822e-10
87189458	rs73198396	1.01279e-15	0.00528075	-1.66822e-10	1.0523e-05	2.34679	-1.66822e-10
87189473	rs118078935	1.32381e-16	-2.0295	-1.66822e-10	1.25415e-07	-2.0829	-1.66822e-10
87189930	rs868755	8.03982e-17	-1.95253	-0.575655	0.00011601	5.824	-1.0771
87190086	rs1882479	4.44814e-17	-1.9706	-1.14951	4.30529e-08	-2.01272	-1.13938
87190452	rs2235023	1.29739e-16	-2.04966	-1.66822e-10	3.78059e-07	-0.979475	-1.66822e-10
87190953	rs28381866	4.07697e-16	0.0555628	-0.96022	1.29851e-07	-1.4801	-0.568039
87191098	rs28381864	1.39519e-16	-1.97698	-1.66822e-10	1.66186e-07	-1.80142	-1.66822e-10
87191154	rs28381863	3.94483e-16	-0.937604	-1.66822e-10	3.79768e-06	1.32762	-1.66822e-10
87191244	rs28381862	3.59555e-16	-1.03031	-1.66822e-10	4.24595e-06	1.43919	-1.66822e-10
87191246	rs6948766	2.15915e-16	-1.72076	0.180467	1.44659e-05	2.95336	-0.288331
87191669	rs13237132	1.69114e-16	-1.6777	-0.106912	5.66621e-06	2.22911	-0.501365
87191779	rs76495627	1.66566e-16	-1.79979	-1.66822e-10	1.29273e-07	-2.0526	-1.66822e-10
87191848	rs28381857	1.97114e-16	-1.6314	-1.66822e-10	1.20027e-06	0.175776	-1.66822e-10
87191946	rs28381855	1.95898e-16	-1.63759	-1.66822e-10	1.46429e-07	-1.92799	-1.66822e-10
87192246	rs955000	2.02617e-16	-1.60386	-1.66822e-10	1.4336e-06	0.35342	-1.66822e-10
87192257	rs10274441	4.04786e-17	-2.07191	-1.1425	4.06439e-08	-2.0817	-1.12798
87192275	rs956825	1.60159e-16	-1.70279	-0.136225	5.04026e-06	2.13517	-0.524489
87192315	rs28746505	1.52735e-16	-1.88647	-1.66822e-10	1.29069e-07	-2.05418	-1.66822e-10
87192731	rs11975994	2.7641e-16	-1.33826	0.0449647	0.000879008	7.17249	-0.400468
87193201	rs59112334	1.96003e-16	-1.63705	-1.66822e-10	1.18518e-06	0.163122	-1.66822e-10
87193460	rs77543238	1.72487e-16	-1.76486	-1.66822e-10	1.30848e-07	-2.04049	-1.66822e-10
87193597	rs4148734	7.14895e-16	-1.79245	1.4494	1.95835e-05	1.78901	1.17891
87193662	rs78711460	1.54825e-16	-1.87289	-1.66822e-10	1.29759e-07	-2.04884	-1.66822e-10
87193800	rs75828361	2.03135e-16	-1.60131	-1.66822e-10	1.49639e-07	-1.9063	-1.66822e-10
87194105	rs28381853	1.56462e-16	-1.86236	-1.66822e-10	1.3032e-07	-2.04453	-1.66822e-10
87195106	rs1202170	1.87424e-16	-1.79899	0.117179	9.58269e-06	2.61777	-0.364584
87195850	rs1202169	2.4926e-16	-1.43084	0.0341587	0.0007132	7.00076	-0.437765
87195888	rs28381848	4.67009e-16	-0.768831	-1.66822e-10	5.95182e-06	1.77693	-1.66822e-10
87195962	rs1202168	2.48246e-16	-1.4183	0.0175397	0.000737686	7.04742	-0.450669
87197059	rs1202167	2.73405e-16	-1.40436	0.100136	0.000851149	7.09887	-0.359057
87197351	rs1202166	1.76073e-16	-1.9062	0.161924	1.01271e-05	2.59196	-0.283517
87198367	rs1024409	9.39576e-17	-1.86867	-0.503663	9.56681e-08	-1.90799	-0.445652
87198459	rs1016794	3.04294e-16	-1.23908	0.0418944	0.00143367	7.70757	-0.446351
87199182	rs1016793	7.34521e-17	-1.88697	-0.731579	0.000255298	6.67577	-1.14011
87199264	rs2235021	3.11385e-16	-1.25461	0.0804615	0.00140063	7.65449	-0.41658
87199265	rs2235020	3.0637e-16	-1.25461	0.0642256	0.00138813	7.65449	-0.425547
87199303	rs2235019	1.73223e-16	-1.7606	-1.66822e-10	1.31449e-07	-2.03591	-1.66822e-10
87199412	rs2235016	6.37112e-16	-2.47813e-10	-0.458235	4.61931e-07	-2.47813e-10	-0.779111
87199564	rs2235015	6.01625e-17	-1.66543	-1.1527	1.92548e-07	-0.510908	-1.14327
87199615	rs2235014	3.18937e-16	-2.47813e-10	-1.15019	3.1656e-07	-2.47813e-10	-1.15701
87200332	rs28381834	1.35643e-16	-2.00516	-1.66822e-10	1.25707e-07	-2.08057	-1.66822e-10
87200467	rs6950978	1.01628e-15	-1.78267	1.79139	2.38084e-05	1.84138	1.32189
87200529	rs6969155	3.3601e-16	-1.19454	0.0964999	0.00173805	7.85791	-0.404159
87200639	rs12539098	3.31437e-16	-1.19979	0.0880454	0.00133708	7.60218	-0.410709
87200734	rs56227693	1.34124e-16	-2.01642	-1.66822e-10	1.25508e-07	-2.08216	-1.66822e-10
87200773	rs10256836	1.04064e-15	-1.77468	1.80709	2.48582e-05	1.87013	1.33629
87200842	rs10259849	1.03756e-15	-1.78688	1.81632	2.44329e-05	1.8444	1.34476
87200936	rs79271559	4.70127e-16	-2.47813e-10	-0.762178	6.92649e-07	-2.47813e-10	-0.374003
87201058	rs16885833	6.14701e-16	-2.47813e-10	-0.494044	4.49975e-07	-2.47813e-10	-0.805335
87201069	rs116875582	1.37928e-16	-1.98845	-1.66822e-10	3.37923e-07	-1.09171	-1.66822e-10
87201086	rs2520464	3.23181e-16	-1.20903	0.072063	0.00162455	7.80929	-0.423074
87201380	rs12334183	6.05613e-17	-1.66151	-1.15001	1.94699e-07	-0.50411	-1.13896
87201482	rs10260862	5.72528e-17	-1.71685	-1.15086	1.97928e-07	-0.486338	-1.14028
87201726	rs28718458	6.16968e-17	-1.64324	-1.14971	2.16012e-07	-0.400695	-1.1385
87201898	rs80346336	1.04127e-16	-1.90994	-0.359631	1.14133e-07	-1.91835	-0.258812
87202402	rs1211433	8.29262e-17	-1.70611	-0.79112	2.01062e-05	4.07587	-1.08161
87202544	rs10280623	6.40633e-17	-1.60002	-1.15529	2.21663e-07	-0.365471	-1.1479
87202615	rs10264990	2.53679e-16	-1.48948	0.110368	2.89013e-05	3.77217	-0.415056
87203840	rs1202180	3.95668e-17	-2.08154	-1.15566	3.27608e-07	0.0331411	-1.15585
87204279	rs1202179	6.24869e-17	-2.07879	-0.701433	4.3705e-07	0.0505004	-0.88498
87204537	rs150635385	3.87552e-16	-2.47813e-10	-0.955332	3.7191e-07	-2.47813e-10	-0.995874
87204905	rs73705258	7.79914e-16	-2.47813e-10	-0.255996	5.76241e-07	-2.47813e-10	-0.558002
87205479	rs1989831	6.36544e-17	-2.07701	-0.684699	3.5767e-07	-0.0887682	-0.946148
87205663	rs1989830	4.04992e-17	-2.07656	-1.13733	3.21824e-07	-0.0045691	-1.13595
87205707	rs1989829	4.05963e-17	-2.07598	-1.13552	3.18828e-07	-0.0157954	-1.13408
87206615	rs13226726	5.68047e-16	-0.572976	-1.66822e-10	2.21708e-06	0.789421	-1.66822e-10
87206908	rs75232677	2.13619e-15	1.003	-0.251401	3.03222e-05	4.17097	-0.76586
87206955	rs150409141	4.57478e-16	-0.78945	-1.66822e-10	1.82757e-06	0.596214	-1.66822e-10
87207128	rs1202178	3.70516e-16	-1.33394	0.333654	0.000603247	6.82112	-0.425563
87207246	rs73200311	4.67788e-16	-0.767166	-1.66822e-10	9.4523e-06	2.23949	-1.66822e-10
87207771	rs4727148	8.06787e-16	-2.47813e-10	-0.222121	5.92417e-07	-2.47813e-10	-0.530316
87207914	rs1202177	4.11587e-17	-2.07467	-1.12308	3.15997e-07	-0.0375046	-1.12129
87208381	rs74569377	2.15462e-15	1.06091	-0.300726	3.1881e-05	4.2533	-0.798062
87208804	rs139483176	3.17304e-16	-2.47813e-10	-1.15532	3.2016e-07	-2.47813e-10	-1.14571
87208987	rs1202176	4.13921e-17	-2.07718	-1.11491	3.3283e-07	0.00602623	-1.11292
87209082	rs76599415	7.80214e-16	-2.47813e-10	-0.255612	5.76421e-07	-2.47813e-10	-0.557688
87209150	rs1202175	4.15631e-17	-2.07718	-1.11078	3.34236e-07	0.00602623	-1.10871
87209372	rs1202174	6.52406e-17	-2.0805	-0.656597	4.75563e-07	0.0949306	-0.844957
87210259	rs1202173	4.29305e-17	-2.07598	-1.07961	3.37576e-07	-0.0157954	-1.07694
87210974	rs1202172	6.25203e-17	-2.07879	-0.700899	4.39344e-07	0.0505004	-0.879745
87211045	rs1202171	4.34636e-17	-2.07598	-1.06727	3.41836e-07	-0.0157954	-1.0644
87211066	rs73200315	9.06206e-16	-0.105913	-1.66822e-10	3.86855e-05	3.64869	-1.66822e-10
87211160	rs116982650	1.46747e-16	-1.92647	-1.66822e-10	3.60606e-07	-1.02674	-1.66822e-10
87211486	rs73387255	6.10945e-16	-0.0533046	-0.446869	9.48881e-06	3.11653	-0.873191
87211828	rs73200317	5.99783e-16	-0.518613	-1.66822e-10	1.26217e-07	-2.07652	-1.66822e-10
87212404	rs117773249	4.52335e-16	-0.800757	-1.66822e-10	1.79805e-06	0.579931	-1.66822e-10
87212461	rs4728705	7.60338e-16	-2.47813e-10	-0.281417	5.64436e-07	-2.47813e-10	-0.5787
87212990	rs17327442	5.45078e-16	-0.120642	-0.493609	8.13739e-06	3.00841	-0.918716
87213232	rs4148733	5.60693e-16	-0.0879818	-0.498024	8.55357e-06	3.06094	-0.921362
87213258	rs1202186	4.6354e-17	-2.07709	-1.00178	3.73094e-07	0.00532049	-0.998017
87213384	rs1202185	4.6993e-17	-2.07308	-0.992097	3.52501e-07	-0.0612548	-0.988218
87213901	rs1202184	1.2131e-16	-1.12331	-0.99352	0.000675132	7.66274	-1.1546
87214252	rs117175889	1.74915e-16	-1.75088	-1.66822e-10	2.59903e-07	-1.35422	-1.66822e-10
87214275	rs7809208	3.13725e-16	-1.19046	0.0237933	6.38586e-07	0.117678	-0.572948
87214392	rs28381827	7.72467e-17	-1.78809	-0.780086	1.07371e-07	-1.54016	-0.698076
87214508	rs4728706	6.89438e-16	-2.47813e-10	-0.379303	5.22719e-07	-2.47813e-10	-0.655483
87214689	rs28381825	1.76884e-16	-1.73969	-1.66822e-10	1.3253e-07	-2.02772	-1.66822e-10
87215114	rs1211152	1.87785e-15	0.622701	-1.66822e-10	1.41792e-07	-1.96016	-1.66822e-10
87215304	rs1202182	4.79372e-17	-2.06807	-0.97722	3.35633e-07	-0.125336	-0.973172
87216150	rs1202181	5.05728e-17	-2.06617	-0.925601	3.46209e-07	-0.146471	-0.921014
87216691	rs143612865	7.15425e-16	-2.47813e-10	-0.342303	8.18319e-07	-2.47813e-10	-0.207274
87216817	rs17327624	5.30601e-15	2.44068	-0.779267	6.95245e-06	2.89817	-0.965842
87217060	rs112174094	7.23464e-17	-2.03358	-0.600139	9.03838e-07	0.639165	-0.747041
87217215	rs11763872	2.61736e-16	-0.24705	-1.10079	0.0152956	10.7615	-1.13299
87218202	rs137945247	4.95796e-16	-2.47813e-10	-0.709016	4.02325e-07	-2.47813e-10	-0.917266
87218347	rs7802773	5.76528e-17	-2.0132	-0.847541	0.000165357	6.2586	-1.15726
87218705	rs71562756	1.69277e-16	-1.78365	-1.66822e-10	1.3245e-07	-2.02832	-1.66822e-10
87219481	rs13229143	4.64179e-17	-1.93363	-1.14386	0.000150896	5.82467	-0.814853
87220334	rs12535512	5.17306e-17	-1.88225	-1.08688	0.0176595	10.7276	-0.955358
87220562	rs2188526	4.35727e-17	-2.03186	-1.10889	0.000533409	7.19481	-0.922296
87220886	rs3789243	5.14453e-17	-2.05289	-0.921771	3.04801e-05	4.56059	-1.15028
87221216	rs1858923	4.36171e-17	-2.02025	-1.11948	0.00063046	7.34391	-0.904233
87221798	rs4728707	4.38362e-16	-2.47813e-10	-0.832134	3.58134e-07	-2.47813e-10	-1.03362
87222278	rs113860603	4.15662e-16	-2.47813e-10	-0.885309	3.5006e-07	-2.47813e-10	-1.05642
87222477	rs78234380	1.44929e-16	-1.18686	-0.752081	7.42804e-07	0.651667	-0.955761
87222873	rs117685365	1.0648e-15	-2.47813e-10	0.0553637	7.96323e-07	-2.47813e-10	-0.234522
87223628	rs79882395	4.22095e-16	-2.47813e-10	-0.869949	3.53385e-07	-2.47813e-10	-1.04697
87223699	rs117448677	2.80605e-16	-1.27823	-1.66822e-10	1.64374e-06	0.490205	-1.66822e-10
87223963	rs17327747	2.80605e-16	-1.27823	-1.66822e-10	1.64374e-06	0.490205	-1.66822e-10
87224031	rs117142455	2.80605e-16	-1.27823	-1.66822e-10	1.64374e-06	0.490205	-1.66822e-10
87224251	rs17149792	2.45551e-16	-0.864008	-0.547666	5.79195e-07	-0.188688	-0.3642
87224428	rs2214105	2.87625e-16	-1.25352	-1.66822e-10	1.71774e-06	0.53424	-1.66822e-10
87224429	rs2214104	1.32626e-16	-1.1154	-0.912248	7.55269e-07	0.77547	-1.06292
87224580	rs28381817	3.97041e-16	-0.93114	-1.66822e-10	6.07157e-06	1.79685	-1.66822e-10
87224772	rs2188525	2.85359e-16	-1.26143	-1.66822e-10	1.69376e-06	0.52018	-1.66822e-10
87224948	rs2214103	2.85359e-16	-1.26143	-1.66822e-10	1.69376e-06	0.52018	-1.66822e-10
87225046	rs2235074	1.48984e-16	-1.09851	-0.812838	8.05822e-07	0.775255	-0.997918
87226690	rs17327942	1.50683e-16	-1.9	-1.66822e-10	1.25587e-07	-2.08153	-1.66822e-10
87227744	rs28381808	3.9387e-16	-2.47813e-10	-0.93916	4.00581e-07	-2.47813e-10	-0.921611
87229025	rs2888599	2.75817e-16	-1.29544	-1.66822e-10	1.5938e-06	0.459352	-1.66822e-10
87229440	rs9282564	4.51329e-16	-0.802985	-1.66822e-10	2.19126e-06	0.777705	-1.66822e-10
87229501	rs2214102	3.30662e-16	-1.11408	-1.66822e-10	1.44161e-07	-1.94359	-1.66822e-10
87229931	rs28381802	3.94786e-16	-2.47813e-10	-0.936836	3.39581e-07	-2.47813e-10	-1.08681
87230193	rs3213619	1.3309e-16	-1.07465	-0.949497	7.91734e-07	0.845207	-1.08551
87230435	rs2188524	3.8998e-16	-2.47813e-10	-0.949086	3.18738e-07	-2.47813e-10	-1.15016
87231411	rs28746504	1.29037e-16	-1.09416	-0.960914	7.60707e-07	0.811894	-1.09217
87231551	rs28381797	2.85864e-16	-1.25966	-1.66822e-10	1.69909e-06	0.523323	-1.66822e-10
87231853	rs12720464	3.80231e-16	-2.47813e-10	-0.974401	3.16913e-07	-2.47813e-10	-1.1559
87231911	rs28381796	3.90181e-16	-2.47813e-10	-0.948571	3.37352e-07	-2.47813e-10	-1.0934
87233602	rs4728709	3.39491e-16	-0.101696	-0.986036	6.02825e-06	2.55613	-0.766448
87233989	rs17149810	3.37331e-16	-0.112676	-0.981438	5.92687e-06	2.53932	-0.766599
87234049	rs4148732	9.21595e-16	0.990245	-1.07932	6.44135e-05	5.31344	-1.15489
87234395	rs17149813	3.79467e-16	-2.47813e-10	-0.976413	3.32324e-07	-2.47813e-10	-1.10842
87234724	rs12668917	3.68239e-16	-2.47813e-10	-1.00645	3.28886e-07	-2.47813e-10	-1.11881
87234746	rs144716718	2.85864e-16	-1.25966	-1.66822e-10	1.69909e-06	0.523323	-1.66822e-10
87234831	rs138590356	2.60335e-16	-1.35321	-1.66822e-10	6.41968e-07	-0.449989	-1.66822e-10
87235002	rs17328198	2.85864e-16	-1.25966	-1.66822e-10	1.69909e-06	0.523323	-1.66822e-10
87236013	rs28381794	4.87704e-16	-0.725472	-1.66822e-10	3.1348e-06	1.13579	-1.66822e-10
87236229	rs17328260	2.87606e-16	-1.25359	-1.66822e-10	1.71755e-06	0.534126	-1.66822e-10
87236921	rs79418406	2.87606e-16	-1.25359	-1.66822e-10	1.71755e-06	0.534126	-1.66822e-10
87237187	rs17328288	2.826e-16	-1.27115	-1.66822e-10	1.66468e-06	0.502863	-1.66822e-10
87237470	rs28381789	3.81537e-16	-2.47813e-10	-0.970973	3.33276e-07	-2.47813e-10	-1.10555
87237759	rs28381787	2.8431e-16	-1.26511	-1.66822e-10	1.68269e-06	0.513621	-1.66822e-10
87238517	rs28381784	4.99364e-16	-0.701846	-1.66822e-10	2.34554e-06	0.845744	-1.66822e-10
87238615	rs28381782	3.77486e-16	-2.47813e-10	-0.981646	3.31423e-07	-2.47813e-10	-1.11113
87239069	rs28381781	3.81028e-16	-2.47813e-10	-0.972307	3.33041e-07	-2.47813e-10	-1.10626
87239329	rs4148731	2.78699e-16	-0.908633	-0.376415	6.05554e-07	-0.244421	-0.263963
87239351	rs4148730	2.83493e-16	-0.891578	-0.376415	6.18605e-07	-0.223097	-0.263963
87239931	rs80158700	3.79467e-16	-2.47813e-10	-0.976413	3.32324e-07	-2.47813e-10	-1.10842
87240234	rs114847793	4.72918e-16	-0.756258	-1.66822e-10	4.48214e-06	1.49333	-1.66822e-10
87241511	rs7794477	1.51544e-15	0.40828	-1.66822e-10	6.90367e-07	-0.377303	-1.66822e-10
87243358	rs12536690	3.31589e-16	-0.945099	-0.166184	7.91491e-07	-0.290122	0.0495138
87243413	rs56731648	3.10508e-16	-1.17697	-1.66822e-10	1.96539e-06	0.66892	-1.66822e-10
87244184	rs183587574	6.26658e-16	-2.47813e-10	-0.474779	6.35893e-07	-2.47813e-10	-0.459497
87244960	rs13233308	6.31947e-17	-1.6122	-1.15676	0.26539	13.1647	-0.682535
87246595	rs28381780	3.18171e-16	-1.15259	-1.66822e-10	2.05044e-06	0.711285	-1.66822e-10
87246983	rs28381779	1.36197e-15	1.3746	-1.07309	0.000110224	5.84768	-1.15194
87247779	rs17149824	4.11455e-16	-0.0824793	-0.813002	8.83834e-06	2.69992	-0.527592
87247873	rs28381775	3.75091e-16	-0.755701	-0.232311	9.2392e-07	-0.0542397	-0.0316611
87247878	rs28381774	2.83428e-16	-0.4512	-0.817021	8.24607e-07	0.318513	-0.518132
87248057	rs28381772	3.24521e-16	-0.890282	-0.242548	7.72857e-07	-0.221477	-0.042956
87248761	rs28381771	3.16329e-16	-1.1584	-1.66822e-10	2.02991e-06	0.70122	-1.66822e-10
87249507	rs141882959	3.36407e-16	-1.09686	-1.66822e-10	2.25704e-06	0.807281	-1.66822e-10
87249989	rs149865544	7.62312e-16	-0.278825	-1.66822e-10	1.52734e-07	-1.88583	-1.66822e-10
87250592	rs55746263	3.10508e-16	-1.17697	-1.66822e-10	1.96539e-06	0.66892	-1.66822e-10
87251181	rs116888417	3.16329e-16	-1.1584	-1.66822e-10	2.02991e-06	0.70122	-1.66822e-10
87251641	rs1978095	3.39972e-16	-2.47813e-10	-1.08632	3.20195e-07	-2.47813e-10	-1.1456
87252715	rs113629994	2.35323e-15	0.848364	-1.66822e-10	3.44806e-07	-1.07155	-1.66822e-10
87253738	rs117606166	3.16329e-16	-1.1584	-1.66822e-10	2.02991e-06	0.70122	-1.66822e-10
87256078	rs574506934	3.71915e-16	-2.47813e-10	-0.996516	3.31874e-07	-2.47813e-10	-1.10977
87256602	rs34800935	4.7778e-16	0.314499	-1.06053	0.00795616	10.015	-1.04009
87258027	rs146820683	2.91232e-16	-1.24106	-1.66822e-10	1.72351e-06	0.537593	-1.66822e-10
87259110	rs28381770	3.14303e-16	-1.16482	-1.66822e-10	2.00738e-06	0.69006	-1.66822e-10
87259385	rs6963426	1.37042e-16	-1.99489	-1.66822e-10	3.57027e-07	-1.03672	-1.66822e-10
87260146	rs17328447	3.12497e-16	-1.17059	-1.66822e-10	1.98736e-06	0.680036	-1.66822e-10
87260242	rs28381767	3.09707e-16	-1.17955	-1.66822e-10	1.59234e-06	0.458433	-1.66822e-10
87261485	rs28381763	2.05391e-16	-1.59027	-1.66822e-10	1.28073e-07	-2.06193	-1.66822e-10
87261580	rs10231033	3.07489e-16	-1.02257	-0.164171	8.55248e-07	-0.206513	0.0433774
87261736	rs10276499	3.91331e-16	-0.225642	-0.719983	8.62854e-06	2.5521	-0.403796
87262117	rs141944393	2.04521e-16	-1.59451	-1.66822e-10	1.28186e-07	-2.06104	-1.66822e-10
87262386	rs4148729	3.1304e-16	-1.02257	-0.146282	8.72229e-07	-0.206513	0.0630382
87262581	rs10264856	3.81183e-16	-0.30857	-0.663332	8.00822e-06	2.43109	-0.357393
87262723	rs17250003	3.22112e-16	-1.14028	-1.66822e-10	2.09461e-06	0.732594	-1.66822e-10
87262943	rs17149840	3.40691e-16	-1.03351	-0.0506956	9.44906e-07	-0.221075	0.157635
87262997	rs542063598	1.32886e-16	-2.02569	-1.66822e-10	3.40407e-07	-1.08439	-1.66822e-10
87263560	rs79377334	4.40366e-16	-2.47813e-10	-0.827575	4.21623e-07	-2.47813e-10	-0.870414
87264100	rs78418524	4.83846e-16	-2.47813e-10	-0.733414	5.24463e-07	-2.47813e-10	-0.652151
87264930	rs75974753	3.06283e-16	-1.04439	-0.146282	8.47242e-07	-0.235579	0.0630382
87267819	rs147854810	3.24634e-16	-2.47813e-10	-1.13248	3.43567e-07	-2.47813e-10	-1.07514
87268456	rs28865664	3.91538e-16	-0.237438	-0.707658	8.607e-06	2.53345	-0.38765
87269243	rs28746501	1.87222e-16	-1.68288	-1.66822e-10	3.1149e-07	-1.17316	-1.66822e-10
87269497	rs2214101	5.56456e-16	-0.39113	-0.202463	9.70964e-06	2.28843	-0.0220853
87269582	rs10280686	3.02986e-16	-1.05521	-0.146282	8.35093e-07	-0.250022	0.0630382
87269819	rs2188522	3.05046e-16	-1.19472	-1.66822e-10	1.9054e-06	0.637922	-1.66822e-10
87270500	rs2157926	3.45541e-16	-0.303934	-0.766134	7.17027e-06	2.42793	-0.464758
87271342	rs76844600	1.46201e-16	-1.9302	-1.66822e-10	1.26178e-07	-2.07683	-1.66822e-10
87271838	rs10233247	1.56374e-16	-1.0489	-0.814025	3.82075e-07	-0.241599	-0.727312
87273134	rs2188532	3.14303e-16	-1.16482	-1.66822e-10	2.00738e-06	0.69006	-1.66822e-10
87273439	rs10224594	2.98224e-16	-1.07105	-0.146282	8.17594e-07	-0.271199	0.0630382
87273992	rs115229840	3.08736e-16	-1.18269	-1.66822e-10	1.94587e-06	0.658937	-1.66822e-10
87275107	rs10275831	3.13851e-16	-1.01498	-0.15128	7.8748e-07	-0.303236	0.0575469
87275148	rs58448193	3.03132e-16	-1.20101	-1.66822e-10	1.88451e-06	0.626896	-1.66822e-10
87275389	rs140302965	2.81538e-16	-1.27491	-1.66822e-10	2.00606e-07	-1.61318	-1.66822e-10
87275541	rs78192655	3.88387e-16	-2.47813e-10	-0.953179	4.91918e-07	-2.47813e-10	-0.716216
87275641	rs10246878	2.34625e-16	-1.45719	-1.66822e-10	2.54576e-07	-1.37493	-1.66822e-10
87276453	rs80238698	1.34321e-16	-2.01495	-1.66822e-10	2.20167e-07	-1.52014	-1.66822e-10
87276534	rs118038149	3.03132e-16	-1.20101	-1.66822e-10	1.88451e-06	0.626896	-1.66822e-10
87276825	rs144758059	3.03132e-16	-1.20101	-1.66822e-10	1.88451e-06	0.626896	-1.66822e-10
87278760	rs10267099	2.17943e-16	-1.53095	-1.66822e-10	2.7667e-07	-1.2917	-1.66822e-10
87278961	rs10486996	3.12497e-16	-1.17059	-1.66822e-10	1.98736e-06	0.680036	-1.66822e-10
87279617	rs140228429	1.77257e-16	-1.73758	-1.66822e-10	1.3047e-07	-2.04339	-1.66822e-10
87279856	rs12539395	3.4196e-16	-0.32582	-0.754668	7.03063e-06	2.39304	-0.449534
87281084	rs79025582	3.59597e-16	-2.47813e-10	-1.0302	3.23847e-07	-2.47813e-10	-1.13425
87282129	rs118076780	3.05046e-16	-1.19472	-1.66822e-10	1.9054e-06	0.637922	-1.66822e-10
87283479	rs78969207	3.54974e-16	-2.47813e-10	-1.04313	3.22112e-07	-2.47813e-10	-1.13963
87283488	rs77049124	3.54974e-16	-2.47813e-10	-1.04313	3.22112e-07	-2.47813e-10	-1.13963
87283956	rs116868231	8.62931e-16	-0.154845	-1.66822e-10	2.80526e-07	-1.27786	-1.66822e-10
87284098	rs79584784	1.28466e-16	-2.05952	-1.66822e-10	4.44842e-07	-0.816807	-1.66822e-10
87285117	rs11973812	2.8287e-16	-1.11891	-0.15128	7.62529e-07	-0.335433	0.0575469
87285575	rs11977492	2.88873e-16	-1.09791	-0.15128	7.84364e-07	-0.3072	0.0575469
87285930	rs77233919	3.59198e-16	-2.47813e-10	-1.03131	3.23693e-07	-2.47813e-10	-1.13473
87286378	rs28483333	2.87434e-16	-1.10291	-0.15128	7.7912e-07	-0.313909	0.0575469
87286446	rs7810499	3.22968e-16	-1.13763	-1.66822e-10	5.90949e-06	1.76979	-1.66822e-10
87286481	rs2373575	1.46214e-16	-1.93011	-1.66822e-10	1.2618e-07	-2.07682	-1.66822e-10
87286832	rs143014529	5.6251e-16	-0.582771	-1.66822e-10	2.59188e-07	-1.35697	-1.66822e-10
87287020	rs28746497	3.74909e-16	-2.47813e-10	-0.988497	4.60747e-07	-2.47813e-10	-0.781677
87287394	rs28746495	5.02896e-16	-0.455552	-0.239244	8.40686e-06	2.1845	-0.0622215
87288324	rs6951067	3.56352e-16	-0.303934	-0.735328	7.37023e-06	2.42793	-0.437251
87289252	rs28381749	1.41372e-16	-1.96379	-1.66822e-10	1.93276e-07	-1.65041	-1.66822e-10
87290865	rs28803638	3.77002e-16	-0.228262	-0.754668	8.20872e-06	2.54796	-0.449534
87291588	rs112421854	1.5109e-16	-1.8973	-1.66822e-10	1.9504e-06	0.661264	-1.66822e-10
87291634	rs147109444	3.61135e-16	-2.47813e-10	-1.02593	3.19514e-07	-2.47813e-10	-1.14773
87291765	rs35229105	3.44152e-16	-2.47813e-10	-1.0741	3.18618e-07	-2.47813e-10	-1.15053
87292045	rs143290724	1.32861e-16	-2.02588	-1.66822e-10	1.97369e-07	-1.62945	-1.66822e-10
87292515	rs78413330	2.83158e-16	-1.11341	-0.155767	7.64419e-07	-0.328026	0.0526157
87292683	rs117102999	3.03132e-16	-1.20101	-1.66822e-10	1.88451e-06	0.626896	-1.66822e-10
87292685	rs76190983	2.83158e-16	-1.11341	-0.155767	7.64419e-07	-0.328026	0.0526157
87293223	rs7790722	3.83799e-16	-0.217679	-0.747383	8.42797e-06	2.56467	-0.43989
87293493	rs6465117	5.16227e-16	-0.443337	-0.225298	8.70625e-06	2.20426	-0.0469953
87293497	rs117925987	1.7208e-16	-1.76722	-1.66822e-10	7.19878e-07	-0.335445	-1.66822e-10
87295276	rs117714927	3.4104e-16	-2.47813e-10	-1.08318	3.17442e-07	-2.47813e-10	-1.15423
87296595	rs10254392	2.81604e-16	-1.11891	-0.155767	7.58778e-07	-0.335433	0.0526157
87297189	rs28746490	2.18108e-16	-1.53019	-1.66822e-10	5.59444e-07	-0.587584	-1.66822e-10
87297469	rs2106522	5.52917e-16	-0.360728	-0.239244	9.70377e-06	2.32796	-0.0622215
87297650	rs28746489	2.26198e-16	-1.49377	-1.66822e-10	1.26203e-07	-2.07664	-1.66822e-10
87298739	rs117457838	3.5681e-16	-2.47813e-10	-1.03798	3.22787e-07	-2.47813e-10	-1.13753
87298868	rs2157930	7.16094e-17	-1.57502	-1.06894	9.77528e-08	-1.27144	-1.06064
87299254	rs116865391	1.50231e-16	-1.903	-1.66822e-10	1.25586e-07	-2.08153	-1.66822e-10
87300481	rs75910150	2.78826e-16	-1.12385	-0.160741	7.49638e-07	-0.342085	0.0471489
87301007	rs76298828	3.55664e-16	-2.47813e-10	-1.04119	3.22363e-07	-2.47813e-10	-1.13885
87301624	rs76589011	3.19764e-16	-2.47813e-10	-1.1476	3.41955e-07	-2.47813e-10	-1.07985
87302140	rs2157929	3.72633e-16	-0.250503	-0.744083	8.03673e-06	2.51278	-0.435528
87302185	rs111741511	2.97872e-16	-1.21852	-1.66822e-10	1.82745e-06	0.596149	-1.66822e-10
87302835	rs12540931	4.90685e-16	-0.48493	-0.234448	8.05772e-06	2.13684	-0.0569835
87303018	rs77976438	3.97235e-16	-2.47813e-10	-0.930653	4.103e-07	-2.47813e-10	-0.897639
87303453	rs117546457	3.43017e-16	-2.47813e-10	-1.0774	3.16624e-07	-2.47813e-10	-1.15681
87304229	rs76053309	3.56149e-16	-2.47813e-10	-1.03983	3.22542e-07	-2.47813e-10	-1.13829
87306369	rs75957367	2.94386e-16	-1.23029	-1.66822e-10	1.7899e-06	0.57539	-1.66822e-10
87307910	rs28746485	2.94386e-16	-1.23029	-1.66822e-10	1.7899e-06	0.57539	-1.66822e-10
87310374	rs73705300	1.15107e-16	-1.13285	-1.03647	6.86352e-07	0.745425	-1.12856
87312097	rs77079297	3.8725e-16	-2.47813e-10	-0.956111	3.29034e-07	-2.47813e-10	-1.11836
87312184	rs79219534	3.48215e-16	-2.47813e-10	-1.06236	3.19818e-07	-2.47813e-10	-1.14678
87314131	rs62489862	1.5527e-16	-1.87002	-1.66822e-10	2.1604e-06	0.763521	-1.66822e-10
87314788	rs141497420	1.93595e-16	-1.64941	-1.66822e-10	4.04263e-07	-0.912461	-1.66822e-10
87314810	rs79583886	2.89189e-16	-1.2481	-1.66822e-10	1.73436e-06	0.543868	-1.66822e-10
87315312	rs117017813	3.48588e-16	-2.47813e-10	-1.06129	3.19935e-07	-2.47813e-10	-1.14641
87315639	rs149810226	1.90247e-16	-1.66686	-1.66822e-10	3.92795e-07	-0.94124	-1.66822e-10
87315881	rs6957599	3.28304e-16	-1.09189	-0.0293486	9.03786e-07	-0.299119	0.191186
87315922	rs28381744	2.59936e-13	5.55301	-1.66822e-10	6.75383e-06	1.90334	-1.66822e-10
87318522	rs79849241	1.46023e-13	4.97634	-1.66822e-10	3.40782e-06	1.2193	-1.66822e-10
87319005	rs28381736	1.92464e-16	-1.65527	-1.66822e-10	4.00387e-07	-0.922095	-1.66822e-10
87319307	rs28722142	1.32641e-16	-1.68135	-0.346182	1.68422e-07	-1.73316	-0.0548911
87320353	rs17149850	3.52395e-16	-2.47813e-10	-1.05043	3.21198e-07	-2.47813e-10	-1.14247
87321119	rs17149854	3.52395e-16	-2.47813e-10	-1.05043	3.21198e-07	-2.47813e-10	-1.14247
87321148	rs144566481	2.92577e-16	-1.23645	-1.66822e-10	1.77051e-06	0.564498	-1.66822e-10
87322386	rs17250255	2.826e-16	-1.27115	-1.66822e-10	1.66468e-06	0.502863	-1.66822e-10
87323145	rs17328880	2.81076e-16	-1.27656	-1.66822e-10	1.64868e-06	0.493201	-1.66822e-10
87324386	rs7796247	2.66269e-16	-1.15946	-0.171208	7.06259e-07	-0.390184	0.0356392
87326125	rs12670317	3.45643e-16	-2.47813e-10	-1.06977	3.1904e-07	-2.47813e-10	-1.14921
87326334	rs28381733	7.53257e-16	-0.290774	-1.66822e-10	1.66783e-07	-1.79783	-1.66822e-10
87327065	rs117327090	1.84799e-16	-1.69591	-1.66822e-10	1.34699e-07	-2.01148	-1.66822e-10
87328003	rs2188531	3.08693e-16	-0.464121	-0.718713	5.90179e-06	2.17061	-0.40213
87330101	rs1015415	4.52385e-16	-0.596997	-0.203651	6.93686e-06	1.95346	-0.0233808
87330423	rs6465118	4.41432e-16	-0.596997	-0.228159	6.62649e-06	1.95346	-0.0691546
87331316	rs6971865	3.05066e-16	-0.484964	-0.709689	5.77406e-06	2.13679	-0.390183
87331416	rs192403611	3.51372e-16	-2.47813e-10	-1.05333	3.20848e-07	-2.47813e-10	-1.14356
87331965	rs10278483	2.81509e-16	-0.97604	-0.298976	7.46483e-07	-0.17345	-0.125704
87332438	rs2188530	2.54797e-16	-1.17504	-0.199677	6.63848e-07	-0.411289	-0.00518456
87332471	rs2188529	2.30162e-16	-1.17984	-0.296556	5.92899e-07	-0.417811	-0.111692
87332697	rs17146782	3.50313e-16	-2.47813e-10	-1.05635	3.20494e-07	-2.47813e-10	-1.14466
87334384	rs17149864	3.73657e-16	-0.577029	-0.414813	5.58555e-06	1.98633	-0.272913
87334634	rs113686434	2.91928e-16	-0.390638	-0.848036	5.50897e-06	2.28922	-0.589618
87334757	rs78854352	2.17574e-16	-1.16968	-0.362959	5.52546e-07	-0.404027	-0.195964
87334841	rs17149866	3.51372e-16	-2.47813e-10	-1.05333	3.20848e-07	-2.47813e-10	-1.14356
87335455	rs74994266	3.46293e-16	-2.47813e-10	-1.0679	3.19231e-07	-2.47813e-10	-1.14861
87336717	rs74754276	2.39599e-16	-1.1443	-0.291914	6.25328e-07	-0.369674	-0.106577
87337228	rs76859635	3.16728e-16	-2.47813e-10	-1.15714	3.61514e-07	-2.47813e-10	-1.02423
87337377	rs150956696	3.35465e-16	-2.47813e-10	-1.09966	3.46933e-07	-2.47813e-10	-1.0654
87337512	rs114653646	4.43838e-13	6.08803	-1.66822e-10	4.42412e-06	1.4803	-1.66822e-10
87337633	rs2188528	2.80605e-16	-1.27823	-1.66822e-10	1.64374e-06	0.490205	-1.66822e-10
87337759	rs2188527	3.0956e-16	-0.381036	-0.798993	6.02952e-06	2.30465	-0.514752
87337779	rs2214106	3.01394e-16	-0.369785	-0.836977	5.83291e-06	2.3227	-0.565958
87338614	rs77505893	2.78939e-16	-1.28419	-1.66822e-10	1.62631e-06	0.479544	-1.66822e-10
87340481	rs2373574	3.68567e-16	-0.577029	-0.42853	5.55679e-06	1.98633	-0.278076
87340535	rs28381724	3.74593e-16	-0.0873763	-0.901964	2.37405e-05	4.2931	-1.13269
87342011	rs28381718	2.78939e-16	-1.28419	-1.66822e-10	1.62631e-06	0.479544	-1.66822e-10
87342150	rs28381717	3.33803e-16	-2.47813e-10	-1.10463	3.59793e-07	-2.47813e-10	-1.029
87342586	rs3747802	3.51372e-16	-2.47813e-10	-1.05333	3.20848e-07	-2.47813e-10	-1.14356
87342766	rs4148727	2.07394e-16	-1.16968	-0.410879	5.24135e-07	-0.404027	-0.248751
87342899	rs28381715	3.51372e-16	-2.47813e-10	-1.05333	3.20848e-07	-2.47813e-10	-1.14356
87343466	rs28381714	2.12047e-16	-1.55837	-1.66822e-10	3.53743e-07	-1.04595	-1.66822e-10
87344049	rs11972683	2.33594e-16	-1.16968	-0.291914	6.04211e-07	-0.404027	-0.106577
87344350	rs10232449	2.33594e-16	-1.16968	-0.291914	6.04211e-07	-0.404027	-0.106577
87344418	rs10261685	2.33594e-16	-1.16968	-0.291914	6.04211e-07	-0.404027	-0.106577
87345407	rs28572147	2.32512e-16	-1.16968	-0.296556	6.01128e-07	-0.404027	-0.111692
87346068	rs150515188	1.7513e-16	-1.74965	-1.66822e-10	3.83052e-07	-0.966357	-1.66822e-10
87346340	rs117277383	3.46293e-16	-2.47813e-10	-1.0679	3.19231e-07	-2.47813e-10	-1.14861
87346819	rs17160359	3.53355e-16	-2.47813e-10	-1.04771	4.39529e-07	-2.47813e-10	-0.828824
87347388	rs10252226	2.31271e-16	-1.17504	-0.296556	5.96778e-07	-0.411289	-0.111692
87348645	rs17169578	2.33594e-16	-1.16968	-0.291914	6.04211e-07	-0.404027	-0.106577
87348774	rs117818098	2.75817e-16	-1.29544	-1.66822e-10	1.5938e-06	0.459352	-1.66822e-10
87348781	rs149273359	3.67158e-16	-2.47813e-10	-1.00939	5.2571e-07	-2.47813e-10	-0.649777
87348996	rs74491457	3.26977e-16	-0.171069	-0.954223	5.78348e-06	2.89869	-1.15046
87349019	rs112817584	2.75817e-16	-1.29544	-1.66822e-10	1.5938e-06	0.459352	-1.66822e-10
87349999	rs117001434	3.47654e-16	-2.47813e-10	-1.06397	3.19554e-07	-2.47813e-10	-1.1476
87350092	rs7810831	2.4703e-13	5.50208	-1.66822e-10	2.63161e-06	0.960826	-1.66822e-10
87351060	rs118157941	2.74358e-16	-1.30075	-1.66822e-10	1.57868e-06	0.449817	-1.66822e-10
87351178	rs76671425	3.47654e-16	-2.47813e-10	-1.06397	3.19554e-07	-2.47813e-10	-1.1476
87352291	rs146812933	2.349e-16	-1.15946	-0.296556	6.09508e-07	-0.390184	-0.111692
87352349	rs6972098	3.05615e-16	-0.400757	-0.792098	5.89549e-06	2.27295	-0.505533
87352644	rs77881424	3.46621e-16	-2.47813e-10	-1.06695	3.19328e-07	-2.47813e-10	-1.14831
87352948	rs976602	3.71783e-16	-0.626407	-0.370463	5.45892e-06	1.90489	-0.214411
87353076	rs17329325	1.93057e-16	-1.65219	-1.66822e-10	4.0242e-07	-0.91703	-1.66822e-10
87353923	rs182419852	1.95961e-16	-1.63727	-1.66822e-10	4.12392e-07	-0.892553	-1.66822e-10
87354610	rs10281645	2.32667e-16	-1.16485	-0.300722	6.02306e-07	-0.397477	-0.116284
87355936	rs569723039	3.37466e-16	-2.47813e-10	-1.09371	3.65849e-07	-2.47813e-10	-1.01231
87356132	rs188436561	3.68083e-16	-2.47813e-10	-1.00687	3.32054e-07	-2.47813e-10	-1.10923
87356142	rs377493877	3.36517e-16	-2.47813e-10	-1.09653	3.20241e-07	-2.47813e-10	-1.14545
87356426	rs6945109	2.32223e-16	-1.46748	-1.66822e-10	1.57458e-07	-1.85537	-1.66822e-10
87357712	rs146824878	6.71148e-16	-0.40619	-1.66822e-10	6.47179e-06	1.86068	-1.66822e-10
87357866	rs28774398	3.68659e-16	-0.626407	-0.378901	5.40872e-06	1.90489	-0.223649
87358146	rs10486997	2.32667e-16	-1.16485	-0.300722	6.02306e-07	-0.397477	-0.116284
87358486	rs148832461	3.28206e-16	-2.47813e-10	-1.12154	4.13696e-07	-2.47813e-10	-0.889395
87358492	rs116965942	1.40207e-16	-1.97206	-1.66822e-10	2.10019e-07	-1.56733	-1.66822e-10
87358518	rs12537294	2.33923e-16	-1.15946	-0.300722	6.06715e-07	-0.390184	-0.116284
87359028	rs117541684	3.24136e-16	-2.47813e-10	-1.13402	3.34911e-07	-2.47813e-10	-1.10066
87359505	rs2188523	2.32846e-16	-1.15946	-0.30534	6.03635e-07	-0.390184	-0.121374
87360626	rs28879532	2.25648e-16	-1.15946	-0.33674	5.75886e-07	-0.390184	-0.168433
87360928	rs2157927	3.18706e-16	-2.47813e-10	-1.15091	3.25163e-07	-2.47813e-10	-1.1302
87361543	rs10259182	3.61573e-16	-0.606752	-0.417966	5.29177e-06	1.93737	-0.277989
87361746	rs116964768	3.41935e-16	-2.47813e-10	-1.08056	3.17145e-07	-2.47813e-10	-1.15517
87362692	rs141458195	2.92725e-16	-1.23595	-1.66822e-10	1.74183e-06	0.548167	-1.66822e-10
87363217	rs117735459	6.43733e-16	-0.447896	-1.66822e-10	3.08407e-07	-1.1831	-1.66822e-10
87363218	rs118089956	1.34786e-16	-2.01149	-1.66822e-10	2.32953e-07	-1.46369	-1.66822e-10
87364097	rs10227951	2.78852e-16	-0.464121	-0.820379	5.20422e-06	2.17061	-0.527917
87364190	rs117667854	3.50931e-16	-2.47813e-10	-1.05459	3.207e-07	-2.47813e-10	-1.14402
87364422	rs112157351	2.72752e-16	-1.30662	-1.66822e-10	1.56208e-06	0.439244	-1.66822e-10
87365162	rs75492158	3.51372e-16	-2.47813e-10	-1.05333	3.20848e-07	-2.47813e-10	-1.14356
87365248	rs10275625	2.25648e-16	-1.15946	-0.33674	5.75886e-07	-0.390184	-0.168433
87365282	rs11976031	3.54535e-16	-0.626407	-0.417966	5.12265e-06	1.90489	-0.277989
87366063	rs192331935	1.37313e-16	-1.99291	-1.66822e-10	3.85796e-07	-0.959219	-1.66822e-10
87366371	rs10237438	2.25648e-16	-1.15946	-0.33674	5.75886e-07	-0.390184	-0.168433
87366800	rs78598021	2.25828e-16	-1.1546	-0.340803	5.77107e-07	-0.383605	-0.172894
87367148	rs17149880	3.41878e-16	-2.47813e-10	-1.08073	3.18022e-07	-2.47813e-10	-1.15241
87367222	rs117064026	2.7132e-16	-1.31188	-1.66822e-10	1.54731e-06	0.429748	-1.66822e-10
87367277	rs17149882	2.25648e-16	-1.15946	-0.33674	5.75886e-07	-0.390184	-0.168433
87367321	rs17149884	3.34162e-16	-2.47813e-10	-1.10355	3.16548e-07	-2.47813e-10	-1.15705
87367524	rs17329472	9.55388e-16	-0.0530624	-1.66822e-10	2.18033e-06	0.772704	-1.66822e-10
87368731	rs2073985	2.79646e-16	-0.475128	-0.806526	5.08496e-06	2.15276	-0.533245
87368872	rs150312791	5.76653e-17	-1.89151	-0.96901	8.44564e-08	-1.42503	-1.05326
87369109	rs78073668	3.17327e-16	-2.47813e-10	-1.15525	3.1627e-07	-2.47813e-10	-1.15793
87369685	rs73706914	2.80508e-16	-0.464202	-0.814375	5.05719e-06	2.17048	-0.556445
87370183	rs17251003	3.2497e-16	-0.156772	-0.974677	2.96306e-05	4.53685	-1.15481
87370269	rs28535601	2.06259e-16	-1.24931	-0.33674	5.09515e-07	-0.512634	-0.168433
87370271	rs148707262	5.1334e-16	-2.47813e-10	-0.674242	4.2692e-07	-2.47813e-10	-0.857931
87371231	rs10258021	2.03339e-16	-1.26356	-0.33674	4.9963e-07	-0.532226	-0.168433
87372278	rs150850916	2.69743e-16	-1.31771	-1.66822e-10	1.53111e-06	0.419219	-1.66822e-10
87373127	rs140632189	7.80383e-17	-1.86492	-0.693064	1.07279e-07	-1.37645	-0.862643
87373485	rs62489865	1.92373e-16	-1.65574	-1.66822e-10	9.83216e-06	2.27889	-1.66822e-10
87374486	rs56077323	3.57292e-16	-1.03663	-1.66822e-10	7.20398e-06	1.96786	-1.66822e-10
87374711	rs184168742	1.45103e-16	-1.93774	-1.66822e-10	4.61119e-07	-0.780871	-1.66822e-10
87374869	rs114137957	1.44426e-16	-1.94241	-1.66822e-10	1.26664e-07	-2.07299	-1.66822e-10
87375209	rs117860181	1.09636e-16	-1.85021	-0.367799	1.40462e-07	-1.35018	-0.619406
87375633	rs117126156	3.49617e-16	-2.47813e-10	-1.05834	3.20266e-07	-2.47813e-10	-1.14538
87375651	rs147492609	1.51538e-16	-1.89435	-1.66822e-10	1.25693e-07	-2.08069	-1.66822e-10
87377373	rs117321381	1.54752e-16	-1.87335	-1.66822e-10	1.2675e-07	-2.07231	-1.66822e-10
87377630	rs2008850	2.69743e-16	-1.31771	-1.66822e-10	1.53111e-06	0.419219	-1.66822e-10
87378436	rs10280904	2.23354e-16	-1.16968	-0.33674	5.67969e-07	-0.404027	-0.168433
87378650	rs117880546	3.49617e-16	-2.47813e-10	-1.05834	3.20266e-07	-2.47813e-10	-1.14538
87379061	rs146608531	2.15782e-16	-1.54091	-1.66822e-10	2.7938e-07	-1.28195	-1.66822e-10
87380337	rs140460625	2.59133e-13	5.54992	-1.66822e-10	3.11064e-06	1.12806	-1.66822e-10
87381403	rs200515831	3.3919e-16	-2.47813e-10	-1.08862	3.17401e-07	-2.47813e-10	-1.15436
87382936	rs10226830	3.28412e-16	-0.694779	-0.426132	4.53168e-06	1.79122	-0.286897
87383177	rs28624877	2.24436e-16	-1.16485	-0.33674	5.71701e-07	-0.397477	-0.168433
87383402	rs112457178	2.69743e-16	-1.31771	-1.66822e-10	1.53111e-06	0.419219	-1.66822e-10
87383732	rs143321659	3.50481e-16	-2.47813e-10	-1.05587	3.86448e-07	-2.47813e-10	-0.95753
87383803	rs75554059	3.49617e-16	-2.47813e-10	-1.05834	3.20266e-07	-2.47813e-10	-1.14538
87383915	rs117987950	2.69743e-16	-1.31771	-1.66822e-10	1.53111e-06	0.419219	-1.66822e-10
87384173	rs13437761	2.22129e-16	-1.17518	-0.33674	5.63747e-07	-0.411488	-0.168433
87384221	rs13438341	2.22129e-16	-1.17518	-0.33674	5.63747e-07	-0.411488	-0.168433
87384312	rs115723565	3.45001e-16	-2.47813e-10	-1.07163	3.18856e-07	-2.47813e-10	-1.14979
87384611	rs141063654	4.76001e-16	-2.47813e-10	-0.749761	5.31642e-07	-2.47813e-10	-0.638556
87385367	rs116038965	3.45001e-16	-2.47813e-10	-1.07163	3.18856e-07	-2.47813e-10	-1.14979
87385943	rs28645115	3.00151e-16	-0.410845	-0.800049	5.69084e-06	2.25671	-0.524619
87386086	rs10276409	2.25648e-16	-1.15946	-0.33674	5.75886e-07	-0.390184	-0.168433
87386112	rs113229099	2.69743e-16	-1.31771	-1.66822e-10	1.53111e-06	0.419219	-1.66822e-10
87386604	rs10247258	3.79037e-16	-0.57649	-0.401056	5.66566e-06	1.98721	-0.259558
87386669	rs12532279	3.503e-16	-0.626407	-0.429984	5.05593e-06	1.90489	-0.2911
87387398	rs75421748	3.64535e-16	-0.0339639	-0.982593	3.70949e-05	4.7629	-1.15619
87388552	rs117342157	2.69743e-16	-1.31771	-1.66822e-10	1.53111e-06	0.419219	-1.66822e-10
87388974	rs79909306	3.44651e-16	-2.47813e-10	-1.07265	3.18757e-07	-2.47813e-10	-1.1501
87390330	rs13438394	3.72003e-16	-0.586961	-0.409319	5.519e-06	1.96999	-0.268562
87390464	rs13437826	3.61573e-16	-0.606752	-0.417966	5.29177e-06	1.93737	-0.277989
87390822	rs13437893	2.37776e-16	-1.09003	-0.353823	9.56469e-07	0.135916	-0.187194
87390909	rs77994152	2.23317e-16	-1.16985	-0.33674	5.67841e-07	-0.404252	-0.168433
87391161	rs35648408	6.89163e-17	-1.5642	-1.11809	9.10399e-08	-1.27045	-1.13278
87391396	rs7779520	6.1733e-14	4.11539	-1.66822e-10	1.90804e-06	0.639305	-1.66822e-10
87391616	rs73706916	2.92916e-16	-0.422018	-0.813278	5.49154e-06	2.2387	-0.542258
87391646	rs116856968	1.07912e-15	0.0687242	-1.66822e-10	1.36025e-05	2.60348	-1.66822e-10
87391734	rs117318147	2.68338e-16	-1.32293	-1.66822e-10	1.5167e-06	0.409763	-1.66822e-10
87391761	rs7779623	4.09113e-17	-2.05879	-1.14498	0.0435471	11.1457	-0.470895
87391899	rs77779072	7.42169e-16	-2.47813e-10	-0.305603	7.54534e-07	-2.47813e-10	-0.288426
87392210	rs80092821	4.96643e-16	-2.47813e-10	-0.707308	5.67836e-07	-2.47813e-10	-0.572694
87392943	rs79219859	3.17919e-16	-2.47813e-10	-1.15338	3.51495e-07	-2.47813e-10	-1.05233
87393137	rs10952899	2.7997e-16	-0.464202	-0.816295	5.10879e-06	2.17048	-0.546292
87393671	rs76540606	3.44651e-16	-2.47813e-10	-1.07265	3.18757e-07	-2.47813e-10	-1.1501
87393763	rs75989688	3.20635e-16	-2.47813e-10	-1.14488	3.24468e-07	-2.47813e-10	-1.13234
87393775	rs6957103	3.08981e-16	-1.1819	-1.66822e-10	2.1514e-07	-1.54324	-1.66822e-10
87394353	rs7350017	3.45592e-16	-0.63567	-0.434251	4.95584e-06	1.88955	-0.295757
87394653	rs10251177	2.23317e-16	-1.16985	-0.33674	5.67841e-07	-0.404252	-0.168433
87395206	rs10225368	2.7997e-16	-0.464202	-0.816295	5.10879e-06	2.17048	-0.546292
87395402	rs117897658	2.68338e-16	-1.32293	-1.66822e-10	1.5167e-06	0.409763	-1.66822e-10
87395522	rs12670560	3.48588e-16	-2.47813e-10	-1.06129	3.19935e-07	-2.47813e-10	-1.14641
87396187	rs78011947	2.23317e-16	-1.16985	-0.33674	5.67841e-07	-0.404252	-0.168433
87396341	rs58733016	2.6679e-16	-1.32872	-1.66822e-10	1.50088e-06	0.399279	-1.66822e-10
87396402	rs62489868	2.06102e-16	-1.58681	-1.66822e-10	1.00276e-05	2.29857	-1.66822e-10
87396446	rs12532941	3.01768e-16	-0.369785	-0.835735	5.79545e-06	2.3227	-0.572401
87397132	rs114164016	2.6679e-16	-1.32872	-1.66822e-10	1.50088e-06	0.399279	-1.66822e-10
87397345	rs992422	2.79038e-16	-0.464202	-0.819631	5.08602e-06	2.17048	-0.550759
87397788	rs79370812	3.44651e-16	-2.47813e-10	-1.07265	3.18757e-07	-2.47813e-10	-1.1501
87398020	rs73200332	2.63925e-16	-1.33952	-1.66822e-10	1.54214e-07	-1.87619	-1.66822e-10
87398473	rs10245617	2.23317e-16	-1.16985	-0.33674	5.67841e-07	-0.404252	-0.168433
87398956	rs74988193	3.17978e-16	-2.47813e-10	-1.1532	3.25775e-07	-2.47813e-10	-1.12832
87399397	rs17329661	2.6679e-16	-1.32872	-1.66822e-10	1.50088e-06	0.399279	-1.66822e-10
87399634	rs73200333	3.10281e-16	-1.1777	-1.66822e-10	5.43092e-06	1.68534	-1.66822e-10
87399771	rs150544975	3.19168e-16	-2.47813e-10	-1.14946	3.16825e-07	-2.47813e-10	-1.15618
87400655	rs2078998	3.05046e-16	-1.19472	-1.66822e-10	1.9054e-06	0.637922	-1.66822e-10
87402367	rs12540032	3.37637e-16	-0.270261	-0.82295	6.91035e-06	2.48146	-0.555208
87403084	rs140340194	3.05046e-16	-1.19472	-1.66822e-10	1.9054e-06	0.637922	-1.66822e-10
87403193	rs149040276	1.46986e-16	-1.92484	-1.66822e-10	1.26317e-07	-2.07573	-1.66822e-10
87405077	rs113688778	3.05046e-16	-1.19472	-1.66822e-10	1.9054e-06	0.637922	-1.66822e-10
87405351	rs2188828	3.4337e-16	-0.217679	-0.858691	6.84668e-06	2.56467	-0.647682
87406033	rs17329751	3.05046e-16	-1.19472	-1.66822e-10	1.9054e-06	0.637922	-1.66822e-10
87407431	rs2285649	3.2736e-16	-0.303934	-0.820186	6.27732e-06	2.42793	-0.597757
87407521	rs2285648	3.48588e-16	-2.47813e-10	-1.06129	3.19935e-07	-2.47813e-10	-1.14641
87408010	rs118164934	2.74942e-16	-1.29862	-1.66822e-10	1.25457e-06	0.220021	-1.66822e-10
87408244	rs76890023	3.17843e-16	-2.47813e-10	-1.15362	3.58997e-07	-2.47813e-10	-1.03121
87408339	rs117217285	3.05046e-16	-1.19472	-1.66822e-10	1.9054e-06	0.637922	-1.66822e-10
87408346	rs961151	2.24246e-16	-1.259	-0.243443	4.98311e-07	-0.525943	-0.17736
87409154	rs117784682	1.57492e-16	-1.85581	-1.66822e-10	2.52371e-07	-1.38363	-1.66822e-10
87409458	rs141119985	5.41897e-16	-2.47813e-10	-0.620104	6.42701e-07	-2.47813e-10	-0.448846
87409525	rs111302167	3.05046e-16	-1.19472	-1.66822e-10	1.9054e-06	0.637922	-1.66822e-10
87409744	rs9986978	2.24246e-16	-1.259	-0.243443	4.98311e-07	-0.525943	-0.17736
87411583	rs62489869	1.7571e-16	-1.74634	-1.66822e-10	8.93071e-06	2.18272	-1.66822e-10
87412489	rs10238564	2.4306e-16	-0.685748	-0.736125	3.79344e-06	1.8063	-0.479794
87412513	rs76733750	3.47022e-16	-2.47813e-10	-1.06579	3.19449e-07	-2.47813e-10	-1.14793
87412711	rs116764932	3.05046e-16	-1.19472	-1.66822e-10	1.9054e-06	0.637922	-1.66822e-10
87412816	rs150000607	1.47405e-16	-1.922	-1.66822e-10	1.26395e-07	-2.07511	-1.66822e-10
87413080	rs10226849	3.70106e-16	-0.326682	-0.67471	7.00994e-06	2.39166	-0.451106
87413272	rs73706922	2.98925e-16	-0.475128	-0.739858	5.3388e-06	2.15276	-0.48453
87413909	rs74536602	3.60571e-16	-0.0501331	-0.977357	3.60225e-05	4.73332	-1.15595
87414386	rs73200335	2.9243e-16	-1.23695	-1.66822e-10	4.80747e-06	1.5634	-1.66822e-10
87414445	rs9655953	2.4076e-16	-1.27317	-0.158214	5.70232e-07	-0.545448	-0.0230361
87415223	rs117903192	3.94841e-16	-2.47813e-10	-0.936696	3.34467e-07	-2.47813e-10	-1.10199
87415722	rs57392086	2.6679e-16	-1.32872	-1.66822e-10	1.50088e-06	0.399279	-1.66822e-10
87415983	rs145180265	2.20887e-16	-1.51753	-1.66822e-10	4.99273e-07	-0.701373	-1.66822e-10
87416325	rs10486998	3.48588e-16	-2.47813e-10	-1.06129	3.19935e-07	-2.47813e-10	-1.14641
87416839	rs7793933	4.05793e-17	-2.06304	-1.14888	0.045201	11.2095	-0.497434
87417962	rs10486999	4.21715e-16	0.068322	-0.939173	3.40845e-05	4.67089	-1.14882
87418861	rs1029421	4.06405e-17	-2.05979	-1.15062	0.0392957	11.1193	-0.547245
87419347	rs80158892	2.18219e-16	-1.24418	-0.2855	4.86868e-07	-0.505606	-0.220927
87420702	rs2373500	3.44021e-16	-2.47813e-10	-1.07448	3.18583e-07	-2.47813e-10	-1.15065
87420979	rs80092582	2.6679e-16	-1.32872	-1.66822e-10	1.50088e-06	0.399279	-1.66822e-10
87422824	rs113629897	2.6679e-16	-1.32872	-1.66822e-10	1.50088e-06	0.399279	-1.66822e-10
87423537	rs149559618	7.4488e-16	-0.301957	-1.66822e-10	5.2395e-06	1.64945	-1.66822e-10
87423944	rs76769672	1.69692e-14	2.82397	-1.66822e-10	3.95042e-06	1.36705	-1.66822e-10
87424125	rs76028916	1.91386e-16	-1.66089	-1.66822e-10	4.48671e-07	-0.808236	-1.66822e-10
87426853	rs12533477	3.49445e-16	-0.674445	-0.38439	4.90621e-06	1.82514	-0.241409
87427045	rs10256319	2.27124e-16	-1.20998	-0.279699	5.72367e-07	-0.458833	-0.105913
87427691	rs73706924	2.90704e-16	-0.432966	-0.80991	6.06245e-06	2.3331	-0.53776
87427785	rs74664880	1.42274e-16	-1.95742	-1.66822e-10	1.25415e-07	-2.0829	-1.66822e-10
87428663	rs73200338	2.15051e-16	-1.54431	-1.66822e-10	1.57844e-06	0.449668	-1.66822e-10
87430669	rs12704370	4.36823e-17	-1.99992	-1.13832	0.174081	12.4791	-0.418546
87431688	rs117267703	2.56799e-16	-1.36689	-1.66822e-10	1.3999e-06	0.32963	-1.66822e-10
87432057	rs74605747	1.32314e-16	-2.03	-1.66822e-10	3.34236e-07	-1.10268	-1.66822e-10
87432639	rs117332166	3.21013e-16	-2.47813e-10	-1.1437	3.17002e-07	-2.47813e-10	-1.15562
87432774	rs17149905	3.49238e-16	-2.47813e-10	-1.05943	3.21629e-07	-2.47813e-10	-1.14113
87432827	rs17149907	3.36402e-16	-2.47813e-10	-1.09687	3.17523e-07	-2.47813e-10	-1.15398
87433007	rs10487000	2.25946e-16	-1.21987	-0.275012	5.67597e-07	-0.472331	-0.100784
87433458	rs10266417	2.25946e-16	-1.21987	-0.275012	5.67597e-07	-0.472331	-0.100784
87434783	rs10487002	2.6389e-16	-1.33965	-1.66822e-10	1.47137e-06	0.379422	-1.66822e-10
87437182	rs138563219	3.21007e-16	-2.47813e-10	-1.14372	3.23368e-07	-2.47813e-10	-1.13574
87437255	rs17149924	2.29267e-16	-1.20528	-0.275012	5.79012e-07	-0.452419	-0.100784
87437769	rs17330078	2.6389e-16	-1.33965	-1.66822e-10	1.47137e-06	0.379422	-1.66822e-10
87438081	rs9655954	3.4746e-16	-0.684559	-0.379972	4.84744e-06	1.80828	-0.236601
87439838	rs28535947	2.28191e-16	-1.20998	-0.275012	5.7531e-07	-0.458833	-0.100784
87440576	rs73200340	4.27994e-16	-0.856072	-1.66822e-10	1.27624e-07	-2.06544	-1.66822e-10
87440955	rs138107545	2.62536e-16	-1.34479	-1.66822e-10	1.45764e-06	0.370045	-1.66822e-10
87441090	rs77972014	3.48215e-16	-2.47813e-10	-1.06236	3.19818e-07	-2.47813e-10	-1.14678
87442238	rs6963254	2.28546e-16	-1.48344	-1.66822e-10	1.68583e-07	-1.7871	-1.66822e-10
87442975	rs17149925	3.47211e-16	-2.47813e-10	-1.06525	3.19507e-07	-2.47813e-10	-1.14775
87443290	rs139438500	3.47543e-16	-2.47813e-10	-1.06429	3.19609e-07	-2.47813e-10	-1.14743
87443747	rs34399169	1.63622e-16	-1.81762	-1.66822e-10	7.947e-07	-0.236562	-1.66822e-10
87443972	rs10230718	3.40882e-16	-0.703672	-0.379972	4.69511e-06	1.77635	-0.236601
87444638	rs117602535	2.61044e-16	-1.35049	-1.66822e-10	1.44256e-06	0.359649	-1.66822e-10
87444871	rs76798712	3.47211e-16	-2.47813e-10	-1.06525	3.19507e-07	-2.47813e-10	-1.14775
87445748	rs10235853	2.13762e-16	-1.39149	-0.158824	8.44631e-05	5.42217	-0.992631
87445749	rs74332929	3.47211e-16	-2.47813e-10	-1.06525	3.19507e-07	-2.47813e-10	-1.14775
87445753	rs10235854	2.42143e-16	-1.2297	-0.195951	6.07106e-07	-0.48577	-0.0200539
87446741	rs137981978	1.65032e-16	-1.80904	-1.66822e-10	2.18651e-07	-1.52705	-1.66822e-10
87446829	rs111304024	2.59567e-16	-1.35617	-1.66822e-10	1.42767e-06	0.349276	-1.66822e-10
87446929	rs77445263	5.47933e-16	-0.609028	-1.66822e-10	1.13383e-06	0.118827	-1.66822e-10
87448313	rs143488828	3.09115e-16	-1.18147	-1.66822e-10	9.62788e-07	-0.0446934	-1.66822e-10
87448426	rs76609162	1.92799e-16	-1.65353	-1.66822e-10	4.52534e-07	-0.799664	-1.66822e-10
87450738	rs144245534	2.39788e-16	-1.23947	-0.195951	5.99037e-07	-0.499149	-0.0200539
87451984	rs187388997	1.97405e-16	-1.62992	-1.66822e-10	1.29255e-07	-2.05274	-1.66822e-10
87452174	rs140999687	1.58874e-16	-1.84707	-1.66822e-10	2.30691e-07	-1.47345	-1.66822e-10
87452193	rs144918693	2.29003e-16	-1.23947	-0.241974	5.69763e-07	-0.499149	-0.0701569
87452322	rs138634107	3.73789e-16	-0.703672	-0.287817	5.16245e-06	1.77635	-0.141713
87452371	rs79726764	4.61015e-16	-0.753736	-0.0280142	6.65348e-06	1.60784	0.280527
87453106	rs57037850	3.46158e-15	2.26112	-1.02682	6.69441e-08	-1.7429	-0.967768
87453110	rs112558909	1.18366e-16	-1.08779	-1.0536	8.0071e-07	0.82279	-1.05182
87453602	rs28437979	2.81009e-16	-0.516301	-0.760494	5.03491e-06	2.08577	-0.476141
87454454	rs144339069	3.42481e-16	-2.47813e-10	-1.07897	3.18174e-07	-2.47813e-10	-1.15193
87454734	rs146572938	3.18284e-16	-2.47813e-10	-1.15224	3.51807e-07	-2.47813e-10	-1.05144
87455064	rs6948061	3.6888e-16	-0.712679	-0.292031	5.0621e-06	1.76128	-0.146267
87455155	rs6966166	4.51059e-17	-2.0089	-1.09727	0.198468	12.357	-0.165365
87455171	rs112832702	2.58249e-16	-1.36126	-1.66822e-10	1.41444e-06	0.339959	-1.66822e-10
87455361	rs151187110	3.42071e-16	-2.47813e-10	-1.08016	3.1807e-07	-2.47813e-10	-1.15225
87455719	rs116516551	2.26789e-16	-1.24919	-0.241974	5.62224e-07	-0.51247	-0.0701569
87456692	rs144917502	1.61247e-16	-1.83224	-1.66822e-10	5.22626e-07	-0.655661	-1.66822e-10
87456758	rs141948691	5.50227e-17	-2.06702	-0.840412	5.23913e-08	-1.957	-0.998783
87456978	rs77564521	1.26559e-16	-2.07447	-1.66822e-10	4.63056e-07	-0.77668	-1.66822e-10
87457345	rs59964059	1.62279e-16	-1.82586	-1.66822e-10	5.30613e-07	-0.640493	-1.66822e-10
87458522	rs117972611	1.60789e-16	-1.83509	-1.66822e-10	5.19085e-07	-0.662459	-1.66822e-10
87458633	rs150902559	3.19262e-16	-2.47813e-10	-1.14917	3.3886e-07	-2.47813e-10	-1.08894
87459951	rs10252990	1.63097e-16	-1.06724	-0.7536	1.90175e-06	1.10312	-0.46712
87460216	rs114872135	1.6176e-16	-1.82906	-1.66822e-10	5.26599e-07	-0.648087	-1.66822e-10
87460306	rs78996140	1.72183e-16	-1.76662	-1.66822e-10	1.10736e-06	0.0952118	-1.66822e-10
87460326	rs73200343	1.69887e-16	-1.78005	-1.66822e-10	1.06878e-06	0.0597497	-1.66822e-10
87460375	rs17330210	3.3946e-16	-0.134885	-0.952939	3.08287e-05	4.57737	-1.1557
87460713	rs114025711	1.62279e-16	-1.82586	-1.66822e-10	5.30613e-07	-0.640493	-1.66822e-10
87461407	rs114576994	1.62279e-16	-1.82586	-1.66822e-10	5.30613e-07	-0.640493	-1.66822e-10
87461550	rs117577624	1.2833e-16	-2.06057	-1.66822e-10	1.34922e-07	-2.00983	-1.66822e-10
87462055	rs17149933	3.47211e-16	-2.47813e-10	-1.06525	3.19507e-07	-2.47813e-10	-1.14775
87462515	rs10232457	1.53358e-16	-1.10476	-0.777641	1.72376e-06	1.03639	-0.498657
87466300	rs77757476	7.65743e-16	-2.47813e-10	-0.274333	8.75077e-07	-2.47813e-10	-0.140215
87466971	rs2285647	4.59527e-17	-2.04106	-1.0465	2.89586e-06	1.69391	-0.637402
87467125	rs10269158	2.02918e-16	-1.25293	-0.349451	1.76013e-06	0.767025	-0.208412
87467459	rs77986674	3.47211e-16	-2.47813e-10	-1.06525	3.19507e-07	-2.47813e-10	-1.14775
87468013	rs17149946	2.24677e-16	-1.25377	-0.24675	5.55798e-07	-0.518759	-0.0753624
87468582	rs10260007	3.47578e-16	-0.285267	-0.778924	7.12813e-06	2.45763	-0.500348
87468583	rs10244734	4.41049e-16	-0.446025	-0.38	7.13595e-06	2.19992	-0.241543
87468639	rs111338741	1.25692e-16	-2.08135	-1.66822e-10	6.13383e-07	-0.495537	-1.66822e-10
87469086	rs78386244	1.29139e-16	-2.05429	-1.66822e-10	1.33544e-07	-2.0201	-1.66822e-10
87469448	rs28379741	2.23716e-16	-1.25377	-0.251037	5.53206e-07	-0.518759	-0.0800363
87469875	rs147185230	5.17935e-16	-2.47813e-10	-0.665331	5.8575e-07	-2.47813e-10	-0.541634
87472022	rs13438651	2.5654e-16	-0.596997	-0.7709	4.35114e-06	1.95346	-0.489791
87472301	rs17251827	1.50495e-16	-1.90125	-1.66822e-10	1.25606e-07	-2.08138	-1.66822e-10
87472853	rs17149957	3.43091e-16	-2.47813e-10	-1.07719	3.18333e-07	-2.47813e-10	-1.15143
87473634	rs78110377	1.52585e-16	-1.88746	-1.66822e-10	5.98593e-07	-0.519945	-1.66822e-10
87475882	rs17251889	7.45938e-16	-0.300538	-1.66822e-10	1.39543e-06	0.326434	-1.66822e-10
87476339	rs3213633	3.47543e-16	-2.47813e-10	-1.06429	3.19609e-07	-2.47813e-10	-1.14743
87477482	rs17149963	2.21528e-16	-1.25884	-0.255789	5.46524e-07	-0.525732	-0.085217
87478000	rs12532358	2.24517e-16	-1.26356	-0.237664	5.5382e-07	-0.532226	-0.0654608
87480160	rs61216993	2.63539e-16	-1.34098	-1.66822e-10	1.4678e-06	0.376993	-1.66822e-10
87480345	rs28449219	2.64423e-16	-0.536358	-0.801271	4.61766e-06	2.05301	-0.52989
87481066	rs143222849	1.26319e-16	-2.07637	-1.66822e-10	2.85435e-07	-1.26051	-1.66822e-10
87481505	rs10276819	1.47585e-16	-1.15345	-0.767327	1.601e-06	0.948954	-0.4851
87482027	rs117960250	3.4688e-16	-2.47813e-10	-1.0662	3.19406e-07	-2.47813e-10	-1.14806
87482126	rs7794263	2.18548e-16	-1.26339	-0.264781	5.37812e-07	-0.531993	-0.0950246
87482648	rs117410911	1.65883e-16	-1.8039	-1.66822e-10	5.5861e-07	-0.589074	-1.66822e-10
87482820	rs78963830	3.46551e-16	-2.47813e-10	-1.06715	3.19308e-07	-2.47813e-10	-1.14837
87483028	rs28375568	2.18548e-16	-1.26339	-0.264781	5.37812e-07	-0.531993	-0.0950246
87483585	rs150511221	1.43542e-16	-1.94855	-1.66822e-10	1.25884e-07	-2.07917	-1.66822e-10
87484724	rs116798361	1.65883e-16	-1.8039	-1.66822e-10	5.5861e-07	-0.589074	-1.66822e-10
87485762	rs17336922	5.06378e-16	-0.687896	-1.66822e-10	6.30226e-07	-0.468448	-1.66822e-10
87485829	rs17149966	3.45256e-16	-2.47813e-10	-1.07089	3.18928e-07	-2.47813e-10	-1.14956
87486884	rs28642834	1.4286e-16	-1.15857	-0.794746	1.52994e-06	0.939701	-0.521242
87487304	rs117153423	2.91884e-16	-1.23883	-1.66822e-10	2.67983e-07	-1.3236	-1.66822e-10
87487519	rs139213027	6.09305e-16	-0.502861	-1.66822e-10	2.35045e-07	-1.45475	-1.66822e-10
87487629	rs28449354	2.35011e-16	-0.684647	-0.7709	3.76261e-06	1.80813	-0.489791
87487679	rs75122195	1.44252e-16	-1.94362	-1.66822e-10	1.25457e-07	-2.08256	-1.66822e-10
87487688	rs28537604	1.9358e-16	-1.29149	-0.358	1.62298e-06	0.695174	-0.217678
87488221	rs7798074	1.40768e-16	-1.22179	-0.746277	1.45309e-06	0.82448	-0.457559
87488674	rs2040634	2.52081e-16	-1.38543	-1.66822e-10	1.68481e-06	0.514879	-1.66822e-10
87490512	rs118084589	1.64838e-16	-1.81022	-1.66822e-10	5.50472e-07	-0.603751	-1.66822e-10
87491352	rs10237201	2.39359e-16	-0.645926	-0.791288	3.90655e-06	1.87255	-0.516666
87491388	rs10237097	2.30618e-16	-0.713925	-0.760494	3.63213e-06	1.75919	-0.476141
87491600	rs75329256	2.6071e-16	-1.35177	-1.66822e-10	1.4392e-06	0.357314	-1.66822e-10
87491724	rs10215973	3.08031e-16	-0.79721	-0.387771	3.95735e-06	1.61878	-0.249978
87492029	rs76640444	1.90727e-16	-1.66434	-1.66822e-10	4.44137e-07	-0.818393	-1.66822e-10
87492050	rs10215700	1.81321e-16	-1.32319	-0.391725	1.47404e-06	0.635506	-0.254272
87492141	rs10216040	2.01041e-16	-1.31555	-0.296117	4.83584e-07	-0.604068	-0.129234
87492313	rs141812840	3.61789e-16	-1.02412	-1.66822e-10	9.32911e-07	-0.0762164	-1.66822e-10
87492351	rs146185121	5.83849e-16	-2.47813e-10	-0.545539	7.39852e-07	-2.47813e-10	-0.308077
87492613	rs118124038	1.64295e-16	-1.81352	-1.66822e-10	5.46253e-07	-0.611445	-1.66822e-10
87492660	rs76535673	2.27048e-16	-0.497166	-0.992853	7.20018e-06	3.12495	-1.15761
87492931	rs143946342	1.25508e-16	-2.08281	-1.66822e-10	2.40389e-07	-1.43227	-1.66822e-10
87493079	rs138393451	1.40248e-16	-1.97177	-1.66822e-10	1.25513e-07	-2.08212	-1.66822e-10
87493154	rs73200349	2.54782e-16	-1.37477	-1.66822e-10	4.62756e-06	1.52526	-1.66822e-10
87493344	rs142934939	4.16084e-16	-2.47813e-10	-0.884293	4.4215e-07	-2.47813e-10	-0.822877
87493681	rs10245767	1.79038e-16	-1.32319	-0.404395	1.45389e-06	0.635506	-0.268037
87493807	rs10278291	1.31591e-16	-1.24423	-0.79125	1.32211e-06	0.783119	-0.510663
87493899	rs78335447	2.36035e-16	-1.23431	-0.216891	4.3385e-07	-0.79899	-0.0428377
87493943	rs74771386	1.02486e-15	-2.47813e-10	0.0171283	6.28468e-07	-2.47813e-10	-0.471242
87494864	rs117043078	3.43399e-16	-2.47813e-10	-1.07629	3.18414e-07	-2.47813e-10	-1.15117
87495056	rs10268868	1.74443e-16	-1.35748	-0.396106	1.37441e-06	0.570283	-0.259031
87495087	rs35970366	6.12137e-17	-1.67263	-1.12818	1.27548e-07	-0.954497	-1.11153
87495372	rs10253864	2.01976e-16	-1.31555	-0.291477	4.86041e-07	-0.604068	-0.124166
87495636	rs193039180	3.47978e-16	-2.47813e-10	-1.06304	3.53232e-07	-2.47813e-10	-1.0474
87495725	rs12538627	2.37119e-16	-1.23891	-0.207713	4.35734e-07	-0.804645	-0.0328497
87495841	rs56018503	2.60083e-16	-1.35418	-1.66822e-10	5.80726e-06	1.75234	-1.66822e-10
87496147	rs117535462	3.39561e-16	-2.47813e-10	-1.08753	3.17481e-07	-2.47813e-10	-1.15411
87497188	rs79943609	1.55897e-16	-1.86598	-1.66822e-10	1.28379e-07	-2.05954	-1.66822e-10
87497323	rs10239908	1.32476e-16	-1.24097	-0.787813	1.32823e-06	0.789147	-0.512073
87497370	rs10239922	2.88135e-16	-0.851714	-0.400039	3.55856e-06	1.52589	-0.263303
87498443	rs117994091	2.45979e-16	-1.40993	-1.66822e-10	1.29282e-06	0.250057	-1.66822e-10
87498511	rs78160655	3.38863e-16	-2.47813e-10	-1.08958	3.18406e-07	-2.47813e-10	-1.1512
87498698	rs78114090	3.37306e-16	-2.47813e-10	-1.09419	3.17028e-07	-2.47813e-10	-1.15554
87499219	rs117749168	5.42966e-17	-1.98474	-0.93598	6.93757e-08	-1.61104	-1.06395
87499470	rs1012577	1.46524e-16	-1.92799	-1.66822e-10	3.42149e-07	-1.07928	-1.66822e-10
87500224	rs149629534	3.64688e-16	-2.47813e-10	-1.01614	3.71435e-07	-2.47813e-10	-0.997152
87500266	rs75208564	1.64838e-16	-1.81022	-1.66822e-10	5.50472e-07	-0.603751	-1.66822e-10
87501052	rs117005994	1.58412e-16	-1.84998	-1.66822e-10	5.00744e-07	-0.698431	-1.66822e-10
87501222	rs7801337	1.21594e-16	-1.35762	-0.756873	1.11113e-06	0.570009	-0.471401
87501555	rs113845162	1.01087e-14	2.30597	-1.66822e-10	6.89133e-07	-0.379093	-1.66822e-10
87502029	rs118053471	2.45979e-16	-1.40993	-1.66822e-10	1.29282e-06	0.250057	-1.66822e-10
87502048	rs59058733	2.22364e-16	-0.712679	-0.798188	3.46338e-06	1.76128	-0.525801
87502834	rs139333937	2.00964e-16	-1.33833	-0.273727	4.80099e-07	-0.635749	-0.104785
87503207	rs117188385	5.37358e-16	-0.628517	-1.66822e-10	3.22494e-07	-1.13844	-1.66822e-10
87503583	rs79810525	1.6246e-16	-1.82475	-1.66822e-10	1.30285e-07	-2.0448	-1.66822e-10
87504000	rs117953527	2.48536e-16	-1.39959	-1.66822e-10	1.31791e-06	0.269278	-1.66822e-10
87504159	rs117907882	3.44588e-16	-2.47813e-10	-1.07283	3.18739e-07	-2.47813e-10	-1.15015
87504394	rs74371187	4.23895e-16	-2.47813e-10	-0.865695	4.76185e-07	-2.47813e-10	-0.748721
87504411	rs73200354	2.5749e-16	-1.3642	-1.66822e-10	4.73909e-06	1.54907	-1.66822e-10
87505167	rs111815979	2.03306e-13	5.30729	-1.66822e-10	4.17146e-06	1.4215	-1.66822e-10
87505430	rs9655955	1.28895e-16	-1.24097	-0.815217	1.28079e-06	0.789147	-0.548442
87505653	rs6952943	1.74587e-16	-1.38148	-0.371279	1.32458e-06	0.524197	-0.249874
87505881	rs79407572	1.57931e-16	-1.85302	-1.66822e-10	4.97036e-07	-0.705865	-1.66822e-10
87505972	rs10255051	2.03927e-16	-1.33399	-0.263428	4.88465e-07	-0.62971	-0.0935489
87507111	rs76206152	1.58412e-16	-1.84998	-1.66822e-10	5.00744e-07	-0.698431	-1.66822e-10
87507849	rs76583794	3.44651e-16	-2.47813e-10	-1.07265	3.18757e-07	-2.47813e-10	-1.1501
87508464	rs113093948	1.95578e-16	-1.344	-0.295221	1.57312e-06	0.596002	-0.149715
87509161	rs118035945	3.48367e-16	-2.47813e-10	-1.06192	3.19865e-07	-2.47813e-10	-1.14663
87509200	rs142239854	1.35201e-16	-2.00842	-1.66822e-10	1.45216e-07	-1.93631	-1.66822e-10
87509381	rs77263497	1.64091e-16	-1.39315	-0.421604	3.74351e-07	-0.7126	-0.276732
87509626	rs74546756	1.73175e-16	-1.34357	-0.417313	4.032e-07	-0.643057	-0.272038
87509651	rs117992819	2.03558e-16	-1.59923	-1.66822e-10	1.90884e-07	-1.66286	-1.66822e-10
87509681	rs112461880	1.5885e-16	-1.84722	-1.66822e-10	5.04115e-07	-0.691723	-1.66822e-10
87509964	rs77012126	1.99446e-16	-1.27272	-0.346915	3.55311e-07	-0.84634	-0.195194
87510015	rs35968577	1.50985e-16	-1.898	-1.66822e-10	3.27997e-07	-1.12152	-1.66822e-10
87510419	rs13238458	1.47515e-16	-1.92125	-1.66822e-10	2.8691e-07	-1.25536	-1.66822e-10
87510796	rs117811896	1.26513e-16	-2.07483	-1.66822e-10	1.39838e-07	-1.97405	-1.66822e-10
87510936	rs6955897	1.79769e-16	-1.32956	-0.393954	4.26646e-07	-0.623532	-0.235039
87511396	rs10246786	1.14279e-16	-1.309	-0.867537	1.04428e-06	0.662277	-0.625716
87513567	rs10225955	2.36231e-16	-1.25884	-0.19153	5.86134e-07	-0.525732	-0.0152461
87514832	rs12669619	1.23512e-16	-1.21938	-0.879462	1.21382e-06	0.828903	-0.641904
87515343	rs10249603	1.86799e-16	-1.32916	-0.355986	4.36019e-07	-0.622985	-0.213856
87516527	rs11982729	2.34305e-16	-1.35648	-0.102077	5.82757e-07	-0.661101	0.114344
87517135	rs28627774	2.21167e-16	-1.31667	-0.199597	1.83685e-06	0.647827	-0.0465452
87517427	rs28546778	2.22782e-16	-1.30939	-0.199597	1.86223e-06	0.661551	-0.0465452
87517469	rs17150006	2.71953e-16	-1.2297	-0.0798506	6.88616e-07	-0.48577	0.105926
87517586	rs17150008	2.74785e-16	-1.22454	-0.0746551	6.9741e-07	-0.478704	0.111551
87517648	rs17150009	1.41418e-16	-1.24097	-0.72249	1.4467e-06	0.789147	-0.426633
87518435	rs117885103	5.93396e-17	-2.01852	-0.813383	1.29336e-07	-1.10102	-0.951093
87520085	rs117498068	3.69634e-16	-2.47813e-10	-1.00267	3.67721e-07	-2.47813e-10	-1.0072
87520261	rs113181589	1.62279e-16	-1.82586	-1.66822e-10	5.30613e-07	-0.640493	-1.66822e-10
87520578	rs58927827	1.62279e-16	-1.82586	-1.66822e-10	5.30613e-07	-0.640493	-1.66822e-10
87520719	rs28742881	1.93599e-16	-1.30625	-0.343146	4.6028e-07	-0.591158	-0.191534
87521017	rs58903931	1.62279e-16	-1.82586	-1.66822e-10	5.30613e-07	-0.640493	-1.66822e-10
87521700	rs78905882	1.60746e-16	-1.83536	-1.66822e-10	1.61886e-07	-1.82764	-1.66822e-10
87521865	rs11764107	1.32204e-16	-2.03083	-1.66822e-10	3.96685e-07	-0.931384	-1.66822e-10
87522122	rs117381214	1.26429e-16	-2.0755	-1.66822e-10	1.67493e-07	-1.79358	-1.66822e-10
87522812	rs113367897	3.46428e-16	-2.47813e-10	-1.06751	3.16797e-07	-2.47813e-10	-1.15627
87523569	rs147185113	1.63278e-16	-1.81973	-1.66822e-10	5.38356e-07	-0.626007	-1.66822e-10
87523699	rs28666506	2.88822e-16	-1.20531	-0.0440561	7.40051e-07	-0.452466	0.144658
87523791	rs73706950	1.44872e-16	-1.21938	-0.719952	1.51033e-06	0.828903	-0.423346
87524013	rs77845209	1.38418e-16	-1.9849	-1.66822e-10	2.99151e-07	-1.21358	-1.66822e-10
87524401	rs139028376	2.56976e-16	-1.3662	-1.66822e-10	1.25763e-07	-2.08013	-1.66822e-10
87524448	rs10264991	2.03568e-16	-1.27798	-0.321201	4.90415e-07	-0.552079	-0.167196
87524655	rs117588184	3.59553e-16	-2.47813e-10	-1.03032	3.2383e-07	-2.47813e-10	-1.13431
87524860	rs58638862	1.18642e-16	-1.27057	-0.868499	1.12075e-06	0.734248	-0.627018
87525013	rs2282944	3.64022e-16	-2.47813e-10	-1.01797	3.25609e-07	-2.47813e-10	-1.12883
87525777	rs80175733	2.04466e-16	-1.28224	-0.312537	4.92157e-07	-0.557959	-0.157771
87526010	rs28470575	2.06328e-16	-1.27776	-0.307958	4.97682e-07	-0.551775	-0.152791
87527061	rs117960773	1.29448e-16	-2.0519	-1.66822e-10	1.66534e-07	-1.79933	-1.66822e-10
87527172	rs117981939	3.64877e-16	-2.47813e-10	-1.01562	3.25959e-07	-2.47813e-10	-1.12775
87527384	rs12670575	4.22293e-17	-2.03036	-1.14171	0.0514991	11.2747	-0.432192
87527867	rs146137964	3.32875e-16	-1.12418	0.0167688	8.8215e-07	-0.342532	0.210368
87528502	rs79540736	2.87923e-16	-1.08835	-0.164137	2.25054e-06	0.812781	-0.00838271
87528606	rs79885522	3.19653e-16	-1.15987	0.0119222	8.36256e-07	-0.390729	0.205137
87529649	rs149000144	3.28455e-16	-2.47813e-10	-1.12078	3.39901e-07	-2.47813e-10	-1.08587
87530341	rs59797284	3.88791e-16	0.0714619	-1.0236	8.06033e-05	5.5407	-1.15793
87530501	rs55663104	7.88422e-16	0.823218	-1.06836	0.000343254	6.53104	-0.699337
87532911	rs74766406	4.04272e-16	0.0896485	-1.00274	8.34665e-05	5.57488	-1.1572
87533090	rs80061430	8.4407e-16	0.926489	-1.10343	0.000960455	7.55278	-0.692145
87533141	rs142333999	3.68756e-16	-2.47813e-10	-1.00504	3.29708e-07	-2.47813e-10	-1.11632
87533769	rs17150028	3.16883e-16	-2.47813e-10	-1.15665	3.86813e-07	-2.47813e-10	-0.956585
87533837	rs77939101	8.11838e-16	0.903468	-1.11935	0.000864801	7.51155	-0.755825
87534068	rs77491588	2.50137e-16	-1.39317	-1.66822e-10	4.45824e-06	1.48798	-1.66822e-10
87534363	rs2888597	1.50824e-16	-1.89906	-1.66822e-10	2.9495e-07	-1.22772	-1.66822e-10
87534741	rs6947312	8.97878e-16	0.882828	-0.997974	0.000985799	7.47453	-0.587847
87535096	rs4728713	8.10267e-16	0.904152	-1.12197	0.000781173	7.41842	-0.76439
87537177	rs2041049	2.14126e-16	-1.34653	-0.202087	5.07452e-07	-0.647193	-0.0379324
87537188	rs61747462	1.34012e-16	-2.01725	-1.66822e-10	1.70442e-07	-1.77613	-1.66822e-10
87537190	rs12666742	3.82154e-16	-2.47813e-10	-0.969356	3.36205e-07	-2.47813e-10	-1.09681
87537533	rs137991524	4.67942e-16	-0.766836	-1.66822e-10	1.25535e-07	-2.08194	-1.66822e-10
87537741	rs17146787	3.77406e-16	-2.47813e-10	-0.981858	3.33851e-07	-2.47813e-10	-1.10383
87537845	rs75690702	3.21928e-16	-1.26787	0.127022	8.16914e-07	-0.538158	0.329165
87538027	rs6977687	7.15787e-16	0.775453	-1.11725	0.000651936	7.23796	-0.764784
87538063	rs10263074	3.12595e-16	-1.32382	0.153546	7.59679e-07	-0.639319	0.357688
87538099	rs10233682	8.26012e-16	0.926489	-1.12506	0.000873277	7.55278	-0.787299
87538385	rs144133073	1.54298e-16	-1.8763	-1.66822e-10	1.25957e-07	-2.07859	-1.66822e-10
87539249	rs55644933	3.84924e-16	0.0362805	-0.998414	7.55939e-05	5.47439	-1.15579
87540157	rs12666563	3.76098e-16	-2.47813e-10	-0.985331	3.33212e-07	-2.47813e-10	-1.10575
87540875	rs57633298	1.67222e-16	-1.79586	-1.66822e-10	6.5872e-07	-0.424228	-1.66822e-10
87541248	rs12669259	3.74345e-16	-2.47813e-10	-0.990003	3.32078e-07	-2.47813e-10	-1.10916
87541452	rs12216611	1.74659e-16	-1.75235	-1.66822e-10	7.29775e-07	-0.321791	-1.66822e-10
87542176	rs117980655	3.23753e-16	-2.47813e-10	-1.1352	3.36555e-07	-2.47813e-10	-1.09576
87542565	rs141030304	1.6779e-16	-1.79246	-1.66822e-10	6.64104e-07	-0.416087	-1.66822e-10
87543037	rs6966264	1.68106e-16	-1.79059	-1.66822e-10	1.34566e-07	-2.01247	-1.66822e-10
87544756	rs9640577	3.16648e-16	-2.47813e-10	-1.15739	3.28547e-07	-2.47813e-10	-1.11985
87545952	rs138167146	4.05544e-16	-2.47813e-10	-0.909952	3.46735e-07	-2.47813e-10	-1.06597
87546726	rs79145883	3.90187e-16	0.0181799	-0.966735	7.31858e-05	5.44017	-1.15394
87547255	rs12535013	2.20718e-16	-1.35113	-0.167168	4.02098e-07	-0.948958	0.0311263
87547794	rs146256890	2.71606e-16	-1.31083	-1.66822e-10	1.28089e-07	-2.0618	-1.66822e-10
87548285	rs79485113	1.62063e-16	-1.82719	-1.66822e-10	1.35087e-07	-2.00861	-1.66822e-10
87548382	rs142720280	1.6683e-16	-1.79821	-1.66822e-10	1.31673e-07	-2.0342	-1.66822e-10
87549925	rs141275488	1.66525e-16	-1.80004	-1.66822e-10	1.31574e-07	-2.03496	-1.66822e-10
87550234	rs2158929	3.50893e-16	-0.088723	-0.965977	6.46371e-05	5.31585	-1.15383
87551159	rs141978540	3.58397e-16	-2.47813e-10	-1.03354	3.24865e-07	-2.47813e-10	-1.13112
87551349	rs146061106	1.86558e-16	-1.68644	-1.66822e-10	8.46367e-07	-0.173573	-1.66822e-10
87551788	rs2888596	4.64941e-16	0.206463	-0.979732	0.00011286	5.875	-1.15563
87552811	rs10244688	4.47061e-16	0.151149	-0.963635	0.00013775	6.07216	-1.15349
87553329	rs2888595	5.57477e-16	0.20365	-0.795408	0.000155923	6.17219	-1.12959
87555634	rs149231336	4.27307e-16	-2.47813e-10	-0.857677	3.28107e-07	-2.47813e-10	-1.12119
87555794	rs34683441	5.9389e-16	0.222552	-0.751038	0.000163284	6.20807	-1.11935
87555946	rs117569837	3.57035e-16	-2.47813e-10	-1.03735	3.24296e-07	-2.47813e-10	-1.13287
87557483	rs112992388	1.65892e-13	5.10391	-1.66822e-10	3.05589e-06	1.1103	-1.66822e-10
87557523	rs117470447	1.86558e-16	-1.68644	-1.66822e-10	8.46367e-07	-0.173573	-1.66822e-10
87558029	rs141867246	1.48555e-15	-2.47813e-10	0.388361	1.20908e-06	-2.47813e-10	0.183086
87559377	rs116397499	4.51463e-16	0.135927	-0.938614	9.96684e-05	5.74302	-1.14794
87559582	rs117190013	1.84429e-16	-1.69791	-1.66822e-10	8.25234e-07	-0.19886	-1.66822e-10
87559893	rs117518793	1.6225e-16	-1.82604	-1.66822e-10	4.45783e-07	-0.814695	-1.66822e-10
87559940	rs6962599	5.52888e-16	-0.600025	-1.66822e-10	4.53893e-07	-0.796664	-1.66822e-10
87560237	rs58343766	1.84429e-16	-1.69791	-1.66822e-10	8.25234e-07	-0.19886	-1.66822e-10
87560751	rs142113247	1.67862e-16	-1.79204	-1.66822e-10	1.30278e-07	-2.04486	-1.66822e-10
87560775	rs151101001	3.57344e-16	-2.47813e-10	-1.03648	3.24424e-07	-2.47813e-10	-1.13247
87561050	rs6967901	4.77576e-16	0.189666	-0.936123	0.000110281	5.84366	-1.1474
87561356	rs116868136	3.61303e-16	-2.47813e-10	-1.02546	3.26107e-07	-2.47813e-10	-1.1273
87563643	rs371764398	1.45491e-16	-1.93507	-1.66822e-10	1.25771e-07	-2.08006	-1.66822e-10
87563874	rs148253397	3.20166e-16	-2.47813e-10	-1.14634	3.81416e-07	-2.47813e-10	-0.970636
87564179	rs2279541	4.70863e-16	0.167956	-0.92857	0.000143352	6.10424	-1.14571
87564277	rs10239100	6.30421e-16	0.277818	-0.746611	0.000181489	6.31258	-1.11816
87564388	rs118019617	3.63025e-16	-2.47813e-10	-1.02071	3.26861e-07	-2.47813e-10	-1.12499
87564497	rs2279542	4.77397e-17	-1.96464	-1.08477	0.0425331	10.8323	-0.181084
87564767	rs73200358	2.66174e-16	-1.33103	-1.66822e-10	4.65074e-06	1.53026	-1.66822e-10
87565062	rs10272874	4.51312e-16	-0.0387976	-0.764224	9.85931e-05	5.70541	-1.12118
87565073	rs75132352	7.46618e-16	-0.299627	-1.66822e-10	2.96196e-07	-1.2235	-1.66822e-10
87566184	rs60226471	2.68705e-16	-1.2278	-0.0937663	5.24281e-07	-0.761653	0.109155
87566899	rs149701977	1.0918e-15	-2.47813e-10	0.0804059	8.11606e-07	-2.47813e-10	-0.215512
87567485	rs10952901	5.3188e-16	0.0261041	-0.664866	0.000117016	5.84391	-1.08836
87568041	rs12668711	5.29254e-16	0.0603575	-0.704069	0.000123296	5.91018	-1.10236
87568276	rs80281962	2.32229e-16	-0.469799	-0.997655	8.51478e-06	3.29202	-1.15699
87568543	rs17150051	3.67376e-16	-2.47813e-10	-1.00879	3.28816e-07	-2.47813e-10	-1.11903
87568900	rs151045177	1.85263e-16	-1.6934	-1.66822e-10	1.40224e-07	-1.97128	-1.66822e-10
87569240	rs55966010	3.81215e-16	-0.051096	-0.92072	7.03002e-05	5.38816	-1.14216
87569241	rs973445	3.69218e-16	-2.47813e-10	-1.00379	3.29664e-07	-2.47813e-10	-1.11645
87570699	rs971485	3.68803e-16	-2.47813e-10	-1.00492	3.29472e-07	-2.47813e-10	-1.11704
87570710	rs470	4.14825e-16	-0.887324	-1.66822e-10	1.96257e-07	-1.6351	-1.66822e-10
87570995	rs2299189	3.65018e-16	-0.0952574	-0.919975	7.26518e-05	5.42087	-1.14197
87571484	rs79659319	3.45735e-16	-2.47813e-10	-1.06951	3.20298e-07	-2.47813e-10	-1.14528
87572461	rs2022165	4.10273e-16	-2.47813e-10	-0.898358	3.4826e-07	-2.47813e-10	-1.06158
87573611	rs10952902	4.05062e-16	0.0541442	-0.965284	4.17756e-05	4.8228	-1.09725
87573612	rs17252755	1.58032e-16	-1.85238	-1.66822e-10	1.31467e-07	-2.03577	-1.66822e-10
87573647	rs12019361	2.21709e-16	-0.49985	-1.01397	4.9622e-06	2.48967	-0.894594
87573871	rs28376469	8.40579e-17	-1.47316	-1.01051	4.33194e-08	-2.06046	-1.08547
87573999	rs12667984	3.73668e-16	-2.47813e-10	-0.991812	3.21549e-07	-2.47813e-10	-1.14138
87574242	rs1637507	4.62636e-17	-1.97446	-1.10637	1.6748e-06	1.6254	-1.11647
87576971	rs73200363	2.88655e-16	-1.24995	-1.66822e-10	7.76534e-06	2.0429	-1.66822e-10
87577356	rs2299190	3.59579e-16	0.072229	-1.10247	4.61389e-08	-1.92529	-1.15758
87578050	rs117254081	8.10782e-16	-2.47813e-10	-0.217182	8.92776e-07	-2.47813e-10	-0.120191
87579198	rs1637506	1.67758e-16	-0.950668	-0.841991	4.4342e-08	-2.03451	-1.08808
87582108	rs149259454	3.16763e-16	-2.47813e-10	-1.15703	3.19863e-07	-2.47813e-10	-1.14663
87582410	rs10952903	1.27424e-16	-2.06766	-1.66822e-10	2.19863e-07	-1.52152	-1.66822e-10
87582490	rs187528043	3.18128e-16	-2.47813e-10	-1.15273	3.16338e-07	-2.47813e-10	-1.15771
87582762	rs532737154	6.03523e-16	-2.47813e-10	-0.512396	6.975e-07	-2.47813e-10	-0.367024
87582974	rs140162021	3.45361e-16	-2.47813e-10	-1.07059	3.18335e-07	-2.47813e-10	-1.15142
87583375	rs201315977	4.01625e-16	-2.47813e-10	-0.91966	3.74801e-07	-2.47813e-10	-0.988132
87583956	rs368310191	3.66655e-16	-2.47813e-10	-1.01076	3.25407e-07	-2.47813e-10	-1.12945
87584003	rs201175489	3.67449e-16	-2.47813e-10	-1.00859	3.25485e-07	-2.47813e-10	-1.12921
87584151	rs149796028	3.45762e-16	-2.47813e-10	-1.06943	3.18437e-07	-2.47813e-10	-1.1511
87584781	rs6465124	1.49504e-16	-0.982385	-0.925473	4.47568e-08	-2.0266	-1.08668
87585055	rs1637505	1.7136e-16	-0.972564	-0.79885	4.60114e-08	-2.02014	-1.0655
87585087	rs111504211	9.46774e-16	-0.0621197	-1.66822e-10	3.9649e-05	3.67329	-1.66822e-10
87585428	rs112387436	3.38048e-16	-2.47813e-10	-1.09199	3.16826e-07	-2.47813e-10	-1.15617
87585740	rs116861601	3.39722e-16	-2.47813e-10	-1.08705	3.17106e-07	-2.47813e-10	-1.15529
87585759	rs34221278	1.64368e-14	2.79209	-1.66822e-10	9.22368e-07	-0.0875827	-1.66822e-10
87586613	rs78816115	3.89018e-16	-2.47813e-10	-0.951555	3.26323e-07	-2.47813e-10	-1.12664
87587857	rs1637504	1.57383e-16	-0.957604	-0.898894	4.446e-08	-2.03874	-1.0812
87590341	rs1623535	1.62996e-16	-1.05779	-0.763663	4.64559e-08	-2.0161	-1.05993
87591598	rs138927920	1.14512e-15	-2.47813e-10	0.128082	9.53593e-07	-2.47813e-10	-0.0542898
87592643	rs1637503	1.84225e-16	-0.816857	-0.882163	4.38555e-08	-2.06166	-1.07197
87592802	rs1637502	1.82642e-16	-0.834898	-0.872757	4.47633e-08	-2.05925	-1.05389
87592898	rs75824470	1.66283e-15	0.501097	-1.66822e-10	4.81456e-07	-0.737711	-1.66822e-10
87593387	rs59884570	4.64839e-16	-2.47813e-10	-0.77349	3.74592e-07	-2.47813e-10	-0.988689
87593842	rs1637501	8.80302e-15	2.16767	-1.66822e-10	1.52155e-05	2.71554	-1.66822e-10
87594188	rs1637500	1.22662e-16	-1.31769	-0.788061	6.34837e-08	-1.92929	-0.834458
87594561	rs17337831	3.72361e-16	-0.995316	-1.66822e-10	3.17635e-06	1.14896	-1.66822e-10
87594742	rs2237535	3.3122e-16	-2.47813e-10	-1.1124	3.16271e-07	-2.47813e-10	-1.15793
87595994	rs16885871	3.32606e-16	-2.47813e-10	-1.10822	3.16291e-07	-2.47813e-10	-1.15786
87597174	rs1688901	1.60956e-16	-1.01612	-0.817927	4.48634e-08	-2.02555	-1.08536
87597480	rs1688902	1.68996e-16	-0.962926	-0.82238	4.43808e-08	-2.03431	-1.08741
87598374	rs76224807	3.3266e-16	-2.47813e-10	-1.10806	3.16443e-07	-2.47813e-10	-1.15738
87598568	rs1637499	1.77724e-16	-0.822444	-0.912506	4.26677e-08	-2.05856	-1.10253
87599027	rs1637498	1.65659e-16	-0.896492	-0.908756	4.31387e-08	-2.04937	-1.10074
87599239	rs79253546	6.92202e-14	4.22987	-1.66822e-10	9.42328e-05	4.539	-1.66822e-10
87600926	rs1637497	1.67326e-16	-0.97991	-0.815324	4.44428e-08	-2.0307	-1.08963
87600931	rs1637496	1.67326e-16	-0.97991	-0.815324	4.44428e-08	-2.0307	-1.08963
87601062	rs12670500	3.33417e-16	-2.47813e-10	-1.10579	3.16525e-07	-2.47813e-10	-1.15712
87601272	rs12666125	3.32707e-16	-2.47813e-10	-1.10792	3.16448e-07	-2.47813e-10	-1.15737
87601284	rs182621910	1.64061e-16	-1.81494	-1.66822e-10	7.39083e-06	1.99347	-1.66822e-10
87601356	rs4728718	1.76375e-16	-0.928573	-0.813994	4.45375e-08	-2.04115	-1.07704
87601990	rs150784320	1.2828e-16	-2.06096	-1.66822e-10	1.42049e-07	-1.95835	-1.66822e-10
87602224	rs545944961	3.51839e-16	-2.47813e-10	-1.05201	4.16818e-07	-2.47813e-10	-0.881878
87602307	rs149184946	1.75389e-16	-0.928573	-0.819603	4.39478e-08	-2.04115	-1.09037
87602422	rs147224496	3.3245e-16	-2.47813e-10	-1.10869	3.16423e-07	-2.47813e-10	-1.15745
87603226	rs36187880	3.33277e-16	-2.47813e-10	-1.10621	3.16509e-07	-2.47813e-10	-1.15717
87603655	rs71570594	1.30642e-14	2.56245	-1.66822e-10	0.000114827	4.73666	-1.66822e-10
87603743	rs1688886	1.60568e-16	-1.01349	-0.822971	4.51544e-08	-2.02307	-1.08136
87603757	rs117613837	3.32801e-16	-2.47813e-10	-1.10764	3.16457e-07	-2.47813e-10	-1.15734
87604085	rs55697820	3.18026e-16	-2.47813e-10	-1.15305	3.28865e-07	-2.47813e-10	-1.11888
87604188	rs1637495	1.1967e-16	-1.35104	-0.779397	6.76559e-08	-1.90719	-0.792904
87604667	rs149385940	1.27724e-16	-2.06531	-1.66822e-10	1.36808e-07	-1.99595	-1.66822e-10
87604765	rs1688887	1.42567e-16	-1.05106	-0.90431	4.57635e-08	-2.00966	-1.08138
87604962	rs116645798	1.18331e-15	0.160891	-1.66822e-10	4.93557e-07	-0.712888	-1.66822e-10
87605232	rs1637494	1.21539e-16	-1.36847	-0.746473	7.08227e-08	-1.89379	-0.76056
87605240	rs2237536	3.29005e-16	-2.47813e-10	-1.11911	3.16273e-07	-2.47813e-10	-1.15792
87605618	rs1688888	1.4977e-16	-1.0056	-0.900477	4.51738e-08	-2.02474	-1.07927
87606246	rs1688890	1.5428e-16	-1.05344	-0.822971	4.57691e-08	-2.00955	-1.08136
87607183	rs2299191	3.28598e-16	-2.47813e-10	-1.12034	3.16282e-07	-2.47813e-10	-1.15789
87608951	rs12674310	3.30291e-16	-2.47813e-10	-1.11521	3.16285e-07	-2.47813e-10	-1.15788
87609357	rs1688891	1.5411e-16	-0.96562	-0.911891	4.43659e-08	-2.03654	-1.08552
87609361	rs150393508	1.19097e-15	0.167346	-1.66822e-10	4.96053e-07	-0.707843	-1.66822e-10
87609578	rs2299194	4.84898e-17	-1.90024	-1.13359	5.35006e-08	-1.78187	-1.15297
87609788	rs113346264	3.30508e-16	-2.47813e-10	-1.11455	3.16292e-07	-2.47813e-10	-1.15786
87610215	rs34925064	1.36367e-14	2.60534	-1.66822e-10	8.68975e-07	-0.147213	-1.66822e-10
87610946	rs79287801	3.29005e-16	-2.47813e-10	-1.11911	3.16273e-07	-2.47813e-10	-1.15792
87611115	rs1637492	1.14967e-16	-1.3784	-0.792128	6.81879e-08	-1.89339	-0.798868
87611526	rs4728719	3.30508e-16	-2.47813e-10	-1.11455	3.16292e-07	-2.47813e-10	-1.15786
87611914	rs60042989	3.66515e-16	-2.47813e-10	-1.01114	3.24006e-07	-2.47813e-10	-1.13376
87612083	rs182005489	2.06018e-16	-1.58722	-1.66822e-10	3.88094e-07	-0.95328	-1.66822e-10
87612161	rs111920807	3.30508e-16	-2.47813e-10	-1.11455	3.16292e-07	-2.47813e-10	-1.15786
87613143	rs76884640	3.2037e-16	-2.47813e-10	-1.14571	3.34708e-07	-2.47813e-10	-1.10127
87613561	rs1637489	1.533e-16	-1.04657	-0.836218	4.52394e-08	-2.01493	-1.08763
87613913	rs1688893	1.51478e-16	-1.06291	-0.831832	4.55264e-08	-2.01066	-1.08557
87614295	rs12704380	1.45253e-16	-1.01612	-0.920579	4.46469e-08	-2.02555	-1.0902
87614308	rs12704381	1.5061e-16	-0.97991	-0.920579	4.44175e-08	-2.0307	-1.0902
87615023	rs12667129	3.32801e-16	-2.47813e-10	-1.10764	3.16457e-07	-2.47813e-10	-1.15734
87615040	rs1688895	1.51478e-16	-1.06291	-0.831832	4.55264e-08	-2.01066	-1.08557
87615992	rs74549966	2.61312e-16	-1.34947	-1.66822e-10	1.66573e-06	0.503492	-1.66822e-10
87616394	rs1629569	1.36796e-16	-1.17372	-0.822971	4.72768e-08	-1.97714	-1.08136
87616643	rs1631368	1.28142e-16	-1.14515	-0.91689	4.63306e-08	-1.99051	-1.08822
87616773	rs112815499	3.32801e-16	-2.47813e-10	-1.10764	3.16457e-07	-2.47813e-10	-1.15734
87617870	rs1688896	1.44341e-16	-1.11117	-0.831832	4.61491e-08	-1.99708	-1.08557
87618670	rs1688897	1.41685e-16	-1.03009	-0.931477	4.46788e-08	-2.01907	-1.09596
87619079	rs1637488	1.40776e-16	-1.127	-0.841009	4.61722e-08	-1.99229	-1.08986
87619272	rs1637487	1.27812e-16	-1.21928	-0.845334	4.75535e-08	-1.96082	-1.09185
87619471	rs74779300	3.20558e-16	-2.47813e-10	-1.14512	3.35129e-07	-2.47813e-10	-1.10001
87620284	rs35844181	1.28534e-13	4.84877	-1.66822e-10	3.06552e-05	3.41603	-1.66822e-10
87622396	rs1637511	2.39914e-16	-0.794934	-0.639964	6.85457e-08	-2.05147	-0.635552
87622711	rs189846843	1.34642e-16	-2.01256	-1.66822e-10	3.36743e-07	-1.09521	-1.66822e-10
87623250	rs1688899	1.18847e-16	-1.27318	-0.864165	4.98414e-08	-1.89819	-1.10749
87623298	rs2021741	1.15852e-16	-1.21878	-0.944084	4.88261e-08	-1.91593	-1.11033
87623565	rs4728721	3.32773e-16	-2.47813e-10	-1.10772	3.16441e-07	-2.47813e-10	-1.15739
87623992	rs17150089	3.4605e-16	-2.47813e-10	-1.0686	3.68944e-07	-2.47813e-10	-1.00388
87624805	rs1637509	2.58116e-16	-0.702312	-0.659459	6.82889e-08	-2.03565	-0.655131
87624935	rs1637508	1.22084e-16	-1.24631	-0.864165	5.03641e-08	-1.88776	-1.10749
87625862	rs73202304	2.68091e-16	-1.32385	-1.66822e-10	3.48768e-06	1.24247	-1.66822e-10
87625967	rs2237538	3.3139e-16	-2.47813e-10	-1.11188	3.1633e-07	-2.47813e-10	-1.15774
87626185	rs77581200	1.91945e-16	-1.65797	-1.66822e-10	3.32883e-07	-1.10674	-1.66822e-10
87626537	rs118089036	2.46733e-16	-1.40687	-1.66822e-10	1.49396e-06	0.394662	-1.66822e-10
87626621	rs143312904	3.49079e-16	-2.47813e-10	-1.05988	3.74024e-07	-2.47813e-10	-0.990208
87626996	rs116112086	3.30723e-16	-2.47813e-10	-1.1139	3.16296e-07	-2.47813e-10	-1.15785
87627407	rs12668088	3.32073e-16	-2.47813e-10	-1.10982	3.16378e-07	-2.47813e-10	-1.15759
87627727	rs12538351	5.78586e-17	-1.70312	-1.15406	1.70539e-07	-0.64927	-1.12629
87627801	rs140448385	1.2834e-16	-2.0605	-1.66822e-10	1.49399e-07	-1.90791	-1.66822e-10
87628945	rs1637490	2.21758e-16	-0.840243	-0.673353	6.56794e-08	-2.06066	-0.669085
87629113	rs1613737	1.01685e-16	-1.31009	-0.983212	5.02059e-08	-1.87388	-1.12452
87629263	rs76419855	1.77819e-16	-1.73441	-1.66822e-10	2.59721e-07	-1.35492	-1.66822e-10
87629314	rs73202312	5.87519e-17	-1.68623	-1.15563	1.77304e-07	-0.616624	-1.12004
87630721	rs4728723	3.30002e-16	-2.47813e-10	-1.11608	3.16308e-07	-2.47813e-10	-1.15781
87630864	rs4728724	3.30178e-16	-2.47813e-10	-1.11555	3.16317e-07	-2.47813e-10	-1.15778
87630937	rs2282945	3.30002e-16	-2.47813e-10	-1.11608	3.16308e-07	-2.47813e-10	-1.15781
87631497	rs117982116	3.29964e-16	-2.47813e-10	-1.1162	3.16306e-07	-2.47813e-10	-1.15782
87631526	rs1201841	2.10012e-15	1.2641	-0.529524	2.70988e-05	3.81739	-0.524666
87631722	rs2022160	9.91985e-17	-1.3328	-0.985256	5.0102e-08	-1.87396	-1.1265
87631985	rs77405145	4.21318e-16	-2.47813e-10	-0.871793	3.55812e-07	-2.47813e-10	-1.04012
87632158	rs148861065	3.6372e-16	-2.47813e-10	-1.0188	3.94236e-07	-2.47813e-10	-0.937576
87632361	rs2282946	3.29964e-16	-2.47813e-10	-1.1162	3.16306e-07	-2.47813e-10	-1.15782
87632762	rs78310458	4.37005e-16	-2.47813e-10	-0.835236	3.64401e-07	-2.47813e-10	-1.01627
87632929	rs150202918	3.42871e-16	-2.47813e-10	-1.07783	3.65246e-07	-2.47813e-10	-1.01396
87633251	rs2282948	1.00839e-16	-1.39086	-0.910796	5.08041e-08	-1.86491	-1.12164
87633372	rs118030927	4.39519e-16	-2.47813e-10	-0.829499	6.33684e-07	-2.47813e-10	-0.462976
87633504	rs2282949	1.00045e-16	-1.32625	-0.983314	5.03331e-08	-1.8713	-1.12456
87633527	rs2282950	5.83664e-17	-1.6919	-1.15654	1.76127e-07	-0.627548	-1.11577
87634515	rs2023533	1.15725e-16	-1.16744	-0.996524	4.65458e-08	-1.9439	-1.13019
87634725	rs2237539	5.86836e-17	-1.68623	-1.15679	1.78325e-07	-0.616624	-1.1143
87634867	rs34545132	5.86984e-17	-1.68623	-1.15654	1.78062e-07	-0.616624	-1.11577
87635035	rs142013485	1.95101e-16	-1.64167	-1.66822e-10	1.54889e-07	-1.87182	-1.66822e-10
87636187	rs373790373	3.31929e-16	-2.47813e-10	-1.11026	3.16463e-07	-2.47813e-10	-1.15732
87636375	rs141970993	3.4343e-16	-2.47813e-10	-1.0762	3.18972e-07	-2.47813e-10	-1.14942
87636748	rs201716010	3.31454e-16	-2.47813e-10	-1.11169	3.16415e-07	-2.47813e-10	-1.15747
87637010	rs566632262	3.31454e-16	-2.47813e-10	-1.11169	3.16415e-07	-2.47813e-10	-1.15747
87637881	rs200034778	3.39219e-16	-2.47813e-10	-1.08854	3.17814e-07	-2.47813e-10	-1.15306
87638124	rs202072021	3.21499e-16	-2.47813e-10	-1.14219	3.50178e-07	-2.47813e-10	-1.05609
87638318	rs2108088	1.29169e-16	-2.05406	-1.66822e-10	2.81131e-07	-1.27571	-1.66822e-10
87638550	rs2108087	1.12178e-16	-1.23063	-0.964463	4.82102e-08	-1.92291	-1.11605
87639296	rs76969953	5.16561e-17	-2.0821	-0.888474	5.39897e-08	-2.03316	-0.892577
87639968	rs2022161	4.67368e-16	-2.47813e-10	-0.768064	3.72e-07	-2.47813e-10	-0.995634
87640148	rs2022162	4.6653e-16	-2.47813e-10	-0.769857	3.7157e-07	-2.47813e-10	-0.99679
87642035	rs10249015	1.90698e-16	-1.23926	-0.425233	5.61719e-08	-1.91694	-0.969169
87642323	rs117191997	1.79761e-16	-1.72355	-1.66822e-10	3.00958e-07	-1.20756	-1.66822e-10
87642860	rs11773839	1.6904e-16	-1.78504	-1.66822e-10	7.35409e-07	-0.3141	-1.66822e-10
87643021	rs9689976	1.78439e-16	-0.609841	-1.12109	4.23261e-08	-2.01122	-1.1579
87643793	rs146555202	1.94137e-15	0.655971	-1.66822e-10	1.75365e-06	0.554926	-1.66822e-10
87643916	rs112808220	4.80075e-16	-2.47813e-10	-0.741237	3.78554e-07	-2.47813e-10	-0.978167
87644023	rs2158766	2.06332e-16	-1.31171	-0.273981	6.28319e-08	-1.88246	-0.891606
87644091	rs2022163	2.18554e-16	-1.28313	-0.245023	6.28121e-08	-1.89664	-0.877739
87644433	rs2022164	2.10653e-16	-1.29748	-0.267484	6.24767e-08	-1.88961	-0.890121
87644917	rs17150134	4.73583e-16	-2.47813e-10	-0.754854	3.75198e-07	-2.47813e-10	-0.987072
87646755	rs11972409	2.23059e-16	-1.28471	-0.223037	6.37788e-08	-1.89361	-0.865501
87648884	rs56160917	2.63052e-16	-1.29613	-0.046696	6.96401e-08	-1.92785	-0.743338
87650145	rs73202325	3.8191e-16	-0.969995	-1.66822e-10	1.34968e-05	2.59568	-1.66822e-10
87651339	rs73202327	2.51956e-16	-1.38592	-1.66822e-10	3.05834e-06	1.1111	-1.66822e-10
87651395	rs141697101	6.24681e-16	-0.477939	-1.66822e-10	1.59501e-06	0.460111	-1.66822e-10
87651567	rs10235694	1.90049e-16	-1.1876	-0.480299	5.5396e-08	-1.97065	-0.929365
87652094	rs9649105	2.92452e-16	-1.24551	0.00862731	7.04039e-08	-1.94414	-0.716135
87652454	rs12668239	5.32291e-16	-2.47813e-10	-0.637989	4.07932e-07	-2.47813e-10	-0.903427
87652669	rs117664391	1.87244e-16	-1.68277	-1.66822e-10	1.50594e-07	-1.89994	-1.66822e-10
87653202	rs112400164	5.05144e-16	-2.47813e-10	-0.690337	3.93426e-07	-2.47813e-10	-0.939635
87653564	rs149846996	1.58959e-16	-1.84654	-1.66822e-10	5.08506e-07	-0.683049	-1.66822e-10
87654882	rs78144530	5.43935e-16	-2.47813e-10	-0.61635	4.14182e-07	-2.47813e-10	-0.888222
87654971	rs113105088	5.41545e-16	-2.47813e-10	-0.620754	4.12898e-07	-2.47813e-10	-0.891327
87655251	rs10435249	1.29331e-15	0.589573	-0.339794	5.01052e-06	1.81694	-0.212169
87655307	rs75482561	5.56119e-16	-2.47813e-10	-0.594198	4.20735e-07	-2.47813e-10	-0.872524
87655476	rs10435250	2.5228e-16	-1.33847	-0.0461668	7.08241e-08	-1.90821	-0.746121
87656768	rs113128783	5.25467e-16	-2.47813e-10	-0.650893	4.04275e-07	-2.47813e-10	-0.912431
87658252	rs2022555	2.32646e-16	-1.4456	-0.0200651	7.67039e-08	-1.85014	-0.724434
87658287	rs117562286	3.9111e-16	-0.946193	-1.66822e-10	1.36178e-07	-2.00056	-1.66822e-10
87659815	rs140857506	1.80269e-16	-1.72073	-1.66822e-10	1.5796e-07	-1.85219	-1.66822e-10
87660094	rs1201839	2.30626e-15	1.87404	-1.04583	1.68647e-07	-0.675892	-1.11083
87660125	rs10279940	1.51519e-16	-1.38165	-0.512817	5.92614e-08	-1.89194	-0.940625
87660154	rs145580539	1.79955e-16	-1.72247	-1.66822e-10	1.46654e-07	-1.92645	-1.66822e-10
87660863	rs10952906	2.39251e-16	-1.37963	-0.0580366	7.20138e-08	-1.8874	-0.750267
87660986	rs11770982	2.49304e-16	-1.33847	-0.0580366	7.0531e-08	-1.90821	-0.750267
87661739	rs138525061	1.25895e-16	-2.07973	-1.66822e-10	1.64205e-07	-1.81341	-1.66822e-10
87662070	rs2079423	1.63535e-16	-1.26942	-0.548735	5.5097e-08	-1.94418	-0.961255
87662227	rs2079422	2.52547e-16	-1.33847	-0.0451118	7.12703e-08	-1.90821	-0.73984
87662617	rs147254815	4.34586e-16	-2.47813e-10	-0.840786	4.60539e-07	-2.47813e-10	-0.782129
87662944	rs2097917	2.52547e-16	-1.33847	-0.0451118	7.12703e-08	-1.90821	-0.73984
87665048	rs2373487	2.19752e-16	-1.47757	-0.0451118	7.759e-08	-1.82325	-0.73984
87665560	rs117690880	2.12914e-15	0.748293	-1.66822e-10	1.05829e-06	0.0498855	-1.66822e-10
87666274	rs12669586	2.21876e-16	-1.45223	-0.0608267	7.56159e-08	-1.83941	-0.749451
87666316	rs139314412	2.07765e-15	0.723813	-1.66822e-10	2.33898e-07	-1.45964	-1.66822e-10
87666666	rs9641021	1.40353e-16	-1.4283	-0.542721	6.01433e-08	-1.85997	-0.957832
87666688	rs17254173	1.25744e-16	-2.08093	-1.66822e-10	1.62205e-07	-1.82567	-1.66822e-10
87666850	rs78184612	7.70315e-15	2.0342	-1.66822e-10	7.68546e-06	2.03256	-1.66822e-10
87666915	rs141889299	4.69686e-16	-2.47813e-10	-0.763116	3.97482e-07	-2.47813e-10	-0.929378
87667071	rs76317380	2.06008e-16	-1.58726	-1.66822e-10	1.25714e-07	-2.08051	-1.66822e-10
87667619	rs6964758	5.59637e-17	-1.94107	-0.949407	2.9379e-06	2.22725	-1.15633
87667894	rs113211295	5e-16	-2.47813e-10	-0.700573	3.90691e-07	-2.47813e-10	-0.94661
87668283	rs10241669	2.13957e-16	-1.49601	-0.0533971	7.76031e-08	-1.81801	-0.744912
87668529	rs9641022	1.36854e-16	-1.44753	-0.548735	6.02303e-08	-1.8551	-0.961255
87669005	rs2024019	2.2417e-16	-1.42449	-0.0782843	6.82214e-08	-1.92619	-0.765576
87669291	rs141574951	6.17368e-16	-2.47813e-10	-0.489714	8.81508e-07	-2.47813e-10	-0.132893
87670741	rs10279744	1.45011e-16	-1.37877	-0.559603	5.44055e-08	-1.94649	-0.971575
87671335	rs2024018	2.14802e-16	-1.45041	-0.0950513	6.84231e-08	-1.91316	-0.775658
87671442	rs73202335	4.01434e-16	-0.920138	-1.66822e-10	3.2754e-06	1.17967	-1.66822e-10
87671462	rs150938574	5.12455e-16	-2.47813e-10	-0.675966	3.97321e-07	-2.47813e-10	-0.929781
87671469	rs139474891	5.07273e-16	-2.47813e-10	-0.68613	3.94559e-07	-2.47813e-10	-0.936757
87672045	rs7802934	2.1308e-16	-1.45041	-0.103098	6.80942e-08	-1.91316	-0.780477
87672954	rs75242009	1.58593e-15	0.453749	-1.66822e-10	3.42007e-07	-1.07969	-1.66822e-10
87673318	rs3810881	5.04418e-16	-2.47813e-10	-0.691775	3.93039e-07	-2.47813e-10	-0.940617
87673997	rs138022635	2.07347e-16	-1.58079	-1.66822e-10	1.56981e-07	-1.8584	-1.66822e-10
87674104	rs10266440	2.22159e-16	-1.4836	-0.0281829	7.90039e-08	-1.82623	-0.718796
87674292	rs112739903	5.80675e-17	-1.92344	-0.930135	3.53412e-06	2.41327	-1.15758
87674671	rs10282572	1.37674e-16	-1.47296	-0.517332	6.27986e-08	-1.83945	-0.935142
87674939	rs60069756	2.09451e-16	-1.55837	-0.0123187	8.39019e-08	-1.77599	-0.708884
87675501	rs2373486	2.12356e-16	-1.52043	-0.0364869	8.05914e-08	-1.80117	-0.723967
87675631	rs117059954	1.77263e-15	0.565041	-1.66822e-10	9.23745e-07	-0.0860911	-1.66822e-10
87677054	rs7801432	1.44139e-16	-1.55038	-0.394022	3.18422e-07	-0.421793	-0.729358
87677128	rs56897831	1.96302e-16	-1.53244	-0.103082	7.83797e-08	-1.79255	-0.760408
87677524	rs73202341	1.01003e-15	0.0025529	-1.66822e-10	6.46981e-05	4.16296	-1.66822e-10
87677874	rs17150161	1.98331e-16	-1.53244	-0.092799	7.849e-08	-1.79255	-0.759002
87678782	rs6465127	1.30849e-16	-1.47941	-0.561718	6.20933e-08	-1.82849	-0.957399
87678870	rs7811272	1.3625e-16	-2.00069	-1.66822e-10	1.25424e-07	-2.08283	-1.66822e-10
87679764	rs76832117	1.26107e-16	-2.07805	-1.66822e-10	1.38899e-07	-1.98078	-1.66822e-10
87679957	rs113480727	5.54781e-16	-2.47813e-10	-0.596607	4.20015e-07	-2.47813e-10	-0.874237
87680696	rs59135798	1.8671e-16	-1.55919	-0.126432	7.87383e-08	-1.7649	-0.783497
87681827	rs4728725	1.57564e-15	1.58277	-1.13553	1.41475e-07	-0.80603	-1.15637
87683635	rs10435251	3.43815e-16	-1.35662	0.281538	8.08538e-08	-1.97646	-0.545426
87685377	rs4728728	4.97449e-16	-2.47813e-10	-0.705687	3.86105e-07	-2.47813e-10	-0.958417
87685755	rs74386006	1.3415e-16	-2.01622	-1.66822e-10	1.30668e-07	-2.04187	-1.66822e-10
87686529	rs113729842	4.97571e-16	-2.47813e-10	-0.705443	3.86168e-07	-2.47813e-10	-0.958254
87687549	rs2282951	3.79117e-16	-1.30086	0.323529	8.17352e-08	-1.9917	-0.519338
87687846	rs17339594	1.25507e-16	-2.08282	-1.66822e-10	1.29285e-07	-2.0525	-1.66822e-10
87688046	rs13245672	3.34728e-14	3.50331	-1.66822e-10	0.000293015	5.67345	-1.66822e-10
87688375	rs62486383	3.74237e-16	-1.28667	0.296376	7.9913e-08	-1.99647	-0.537122
87689005	rs56050913	3.82646e-16	-1.28025	0.312176	8.12041e-08	-2.00275	-0.514815
87689909	rs4728729	4.92744e-16	-2.47813e-10	-0.715191	3.83682e-07	-2.47813e-10	-0.964712
87690135	rs58850563	3.71392e-16	-1.24331	0.245385	7.59972e-08	-2.00999	-0.573843
87691867	rs113093464	4.57183e-16	-2.47813e-10	-0.790097	3.65588e-07	-2.47813e-10	-1.01302
87693690	rs187480522	4.48965e-16	-2.47813e-10	-0.808236	4.4098e-07	-2.47813e-10	-0.825526
87694367	rs12671587	1.59664e-16	-2.03694	0.194828	9.03186e-08	-1.8818	-0.52938
87694577	rs17150179	1.23547e-16	-1.9438	-0.154758	8.61945e-08	-1.95952	-0.498398
87695787	rs6958024	1.48912e-16	-2.03604	0.124218	8.48812e-08	-1.94112	-0.532151
87695952	rs117849664	1.58069e-16	-1.85215	-1.66822e-10	1.35713e-07	-2.00399	-1.66822e-10
87696571	rs73706963	9.0221e-17	-1.85613	-0.556787	1.3443e-07	-1.23826	-0.775225
87696572	rs542246994	3.96804e-16	-2.47813e-10	-0.931738	3.5875e-07	-2.47813e-10	-1.0319
87696681	rs56399147	1.06068e-16	-2.01553	-0.235566	6.70423e-08	-1.97723	-0.731974
87696718	rs112393519	3.82076e-16	-2.47813e-10	-0.969562	3.48916e-07	-2.47813e-10	-1.0597
87696723	rs55637099	1.4446e-16	-2.03123	0.0890527	8.16677e-08	-1.95522	-0.556645
87696837	rs7777040	1.40272e-16	-2.03483	0.06323	8.06883e-08	-1.9494	-0.574535
87696890	rs144561653	1.49095e-16	-1.91059	-1.66822e-10	1.10036e-06	0.0888666	-1.66822e-10
87697668	rs111630261	1.78102e-16	-1.73283	-1.66822e-10	1.2813e-07	-2.06148	-1.66822e-10
87698037	rs2282952	1.34538e-16	-1.76861	-0.244718	1.93163e-07	-1.07598	-0.575014
87698211	rs2282953	1.30531e-16	-1.79262	-0.250952	1.84051e-07	-1.11932	-0.579993
87699624	rs6955194	4.92804e-17	-1.87875	-1.1389	3.9963e-08	-2.07182	-1.15475
87699736	rs2282954	6.79032e-17	-2.05428	-0.642815	6.09359e-08	-1.68907	-1.11564
87699849	rs2282955	1.09853e-16	-1.98806	-0.22797	6.54554e-08	-2.00635	-0.726807
87700610	rs36094117	7.13148e-15	1.95709	-1.66822e-10	2.23089e-05	3.09821	-1.66822e-10
87700875	rs12670301	4.91726e-17	-1.87875	-1.14109	4.00026e-08	-2.07182	-1.15376
87701778	rs7799148	1.4235e-16	-2.01128	0.05439	7.75932e-08	-1.98241	-0.58064
87702280	rs17339970	1.40602e-16	-2.02364	0.05439	7.88385e-08	-1.96649	-0.58064
87702632	rs10228892	1.33779e-16	-1.78053	-0.238463	1.90016e-07	-1.09741	-0.570015
87704476	rs5885611	1.07671e-16	-1.99297	-0.24313	6.50786e-08	-2.00182	-0.73711
87704699	rs4442059	1.4606e-16	-2.01128	0.0801169	7.89863e-08	-1.98241	-0.562845
87704972	rs4728730	3.83178e-16	-2.47813e-10	-0.966681	3.49644e-07	-2.47813e-10	-1.05761
87704999	rs111428945	1.47709e-16	-1.91994	-1.66822e-10	1.27136e-07	-2.06927	-1.66822e-10
87705291	rs117846695	2.17357e-16	-1.53364	-1.66822e-10	1.25433e-07	-2.08275	-1.66822e-10
87705368	rs7782624	3.93292e-16	-0.940627	-1.66822e-10	2.49623e-07	-1.39457	-1.66822e-10
87705369	rs145605233	2.11503e-16	-1.56094	-1.66822e-10	3.39829e-07	-1.08608	-1.66822e-10
87705605	rs143401086	3.83889e-16	-2.47813e-10	-0.964827	3.50114e-07	-2.47813e-10	-1.05627
87705821	rs117952485	3.24368e-16	-1.1333	-1.66822e-10	1.31701e-07	-2.03399	-1.66822e-10
87706584	rs7780245	1.29121e-16	-1.80363	-0.250801	1.804e-07	-1.13948	-0.579872
87706979	rs149290724	1.60816e-16	-1.83492	-1.66822e-10	1.44009e-07	-1.94465	-1.66822e-10
87707162	rs545709262	1.28464e-16	-2.05953	-1.66822e-10	1.67562e-07	-1.79318	-1.66822e-10
87707325	rs142532369	3.8175e-16	-2.47813e-10	-0.970415	3.48701e-07	-2.47813e-10	-1.06031
87707387	rs10464570	1.09307e-16	-1.97111	-0.24991	6.4332e-08	-2.00877	-0.741704
87707388	rs10464571	1.09307e-16	-1.97111	-0.24991	6.4332e-08	-2.00877	-0.741704
87707510	rs62486389	6.02848e-17	-2.08126	-0.734837	5.16013e-08	-1.83483	-1.13615
87708056	rs113096797	3.82208e-16	-2.47813e-10	-0.969214	3.49003e-07	-2.47813e-10	-1.05945
87708550	rs183342289	2.76455e-16	-1.29313	-1.66822e-10	1.66727e-06	0.504414	-1.66822e-10
87709310	rs138201918	3.83643e-16	-2.47813e-10	-0.965468	3.49951e-07	-2.47813e-10	-1.05673
87709497	rs141264569	3.31821e-16	-2.47813e-10	-1.11058	3.19881e-07	-2.47813e-10	-1.14658
87709574	rs9979048	3.83643e-16	-2.47813e-10	-0.965468	3.49951e-07	-2.47813e-10	-1.05673
87710673	rs192356181	4.0245e-16	-2.47813e-10	-0.917609	4.14992e-07	-2.47813e-10	-0.886268
87712484	rs62486407	1.47441e-16	-1.99297	0.0712142	7.69913e-08	-2.00182	-0.569012
87712591	rs141222773	1.25418e-16	-1.87192	-0.21161	1.63536e-07	-1.26899	-0.548503
87712602	rs62486409	1.43025e-16	-1.99774	0.0455831	7.59938e-08	-1.99716	-0.586712
87712695	rs11772873	1.42454e-16	-1.99297	0.0368091	7.51851e-08	-2.00182	-0.592752
87712768	rs148954354	3.84947e-16	-2.47813e-10	-0.962074	3.50815e-07	-2.47813e-10	-1.05427
87713187	rs74988745	1.18698e-16	-1.98005	-0.158542	8.27023e-08	-1.9935	-0.505774
87713560	rs6964103	4.81285e-17	-1.90011	-1.1412	3.98241e-08	-2.07634	-1.15371
87713579	rs16885885	1.28363e-16	-1.78404	-0.276274	1.83205e-07	-1.10375	-0.60017
87713657	rs73202359	2.60562e-16	-1.35234	-1.66822e-10	4.90506e-06	1.5835	-1.66822e-10
87713925	rs6968026	4.95319e-17	-1.87137	-1.1412	4.00756e-08	-2.07005	-1.15371
87714251	rs12666405	3.84888e-16	-2.47813e-10	-0.962229	3.50775e-07	-2.47813e-10	-1.05438
87715945	rs17150196	3.95045e-16	-2.47813e-10	-0.936182	3.57564e-07	-2.47813e-10	-1.03521
87715958	rs12539024	1.25125e-16	-1.79172	-0.29415	1.78123e-07	-1.11769	-0.61437
87716300	rs6951172	5.01519e-17	-1.85621	-1.14392	4.02959e-08	-2.06612	-1.15216
87716383	rs117722718	3.11552e-16	-1.17361	-1.66822e-10	1.42669e-07	-1.954	-1.66822e-10
87716462	rs6971348	5.01519e-17	-1.85621	-1.14392	4.02959e-08	-2.06612	-1.15216
87717363	rs12673545	1.04469e-16	-1.97257	-0.293719	6.18168e-08	-2.01916	-0.77119
87717611	rs4728731	1.04469e-16	-1.97257	-0.293719	6.18168e-08	-2.01916	-0.77119
87717762	rs917205	1.24284e-16	-1.79172	-0.300892	1.77173e-07	-1.11769	-0.619715
87717927	rs4727151	5.13196e-17	-1.83247	-1.14463	4.05699e-08	-2.05923	-1.15227
87717970	rs77534830	1.54887e-15	0.430098	-1.66822e-10	6.13633e-06	1.80746	-1.66822e-10
87718631	rs17150205	1.19505e-16	-1.81874	-0.313083	1.66957e-07	-1.16742	-0.629367
87719088	rs9632709	5.2579e-17	-1.81028	-1.14259	4.07098e-08	-2.05509	-1.15296
87719439	rs74923878	3.19427e-16	-2.47813e-10	-1.14865	3.18624e-07	-2.47813e-10	-1.15051
87720240	rs6954770	1.20969e-16	-1.78809	-0.331553	1.74073e-07	-1.1111	-0.643954
87721274	rs10234048	5.2751e-17	-1.8106	-1.13899	4.05625e-08	-2.05697	-1.15471
87721570	rs10234412	5.10819e-17	-1.83601	-1.14574	4.04523e-08	-2.06351	-1.15089
87721601	rs35969501	1.00898e-15	1.14855	-1.14703	5.2818e-06	2.81542	-1.15793
87721705	rs2237540	5.03241e-17	-1.85349	-1.1432	4.03412e-08	-2.06455	-1.1526
87721713	rs12537586	4.11605e-17	-2.04606	-1.15164	4.57899e-08	-1.94577	-1.14469
87721928	rs10238083	3.96908e-16	-0.931475	-1.66822e-10	2.17783e-06	0.771557	-1.66822e-10
87722758	rs2097918	4.13534e-17	-2.04054	-1.15249	4.55138e-08	-1.95312	-1.1434
87722778	rs10952910	5.34763e-17	-1.80009	-1.13585	4.08011e-08	-2.04998	-1.15584
87724265	rs114736028	3.81021e-16	-0.972325	-1.66822e-10	2.33963e-07	-1.45936	-1.66822e-10
87724607	rs2282956	4.15391e-17	-2.03364	-1.1549	4.52198e-08	-1.96447	-1.13852
87724858	rs2282957	5.14489e-17	-1.8243	-1.15029	4.08451e-08	-2.05667	-1.14807
87725307	rs12535312	4.21972e-17	-2.01894	-1.15389	4.37829e-08	-2.00021	-1.13508
87725522	rs12535365	4.43818e-17	-2.0526	-1.06975	4.51564e-08	-1.95042	-1.15398
87725817	rs76462560	1.01376e-16	-1.99331	-0.303037	7.26498e-08	-2.00583	-0.623044
87726541	rs10262528	3.57013e-16	-1.03741	-1.66822e-10	1.88079e-06	0.624922	-1.66822e-10
87727385	rs76764283	3.98457e-16	-2.47813e-10	-0.927581	3.59867e-07	-2.47813e-10	-1.02879
87727775	rs35532369	2.58731e-16	-0.27062	-1.08877	9.08397e-07	1.03044	-1.13328
87728967	rs4727152	1.15038e-16	-1.01777	-1.15214	8.00571e-08	-1.37962	-1.15216
87729475	rs117044355	2.63142e-16	-1.34249	-1.66822e-10	1.34606e-07	-2.01218	-1.66822e-10
87729790	rs12669633	4.12459e-16	-2.47813e-10	-0.893044	3.69406e-07	-2.47813e-10	-1.00263
87730046	rs7792853	4.54342e-17	-2.05415	-1.04477	4.692e-08	-1.91862	-1.14746
87730307	rs7793051	1.18849e-16	-0.983772	-1.15355	8.24358e-08	-1.35195	-1.15056
87730335	rs7793308	4.60057e-17	-2.05415	-1.03226	4.71094e-08	-1.91862	-1.14343
87730355	rs74729286	3.88584e-16	-2.47813e-10	-0.952671	3.53233e-07	-2.47813e-10	-1.0474
87730878	rs17255672	1.47398e-16	-1.92205	-1.66822e-10	2.01226e-07	-1.6101	-1.66822e-10
87731207	rs10081280	3.5911e-16	-1.03155	-1.66822e-10	1.8986e-06	0.634343	-1.66822e-10
87731245	rs73202378	2.03053e-16	-1.60171	-1.66822e-10	1.81077e-07	-1.7156	-1.66822e-10
87731334	rs11767113	5.98307e-17	-2.07591	-0.747747	4.45238e-08	-1.97889	-1.13961
87731361	rs17150232	2.46967e-16	-0.307718	-1.09821	8.60494e-07	0.981757	-1.13878
87731692	rs2237541	4.59079e-17	-2.05415	-1.03439	4.70756e-08	-1.91862	-1.14415
87732829	rs17150234	4.11554e-16	-2.47813e-10	-0.89524	3.68786e-07	-2.47813e-10	-1.00431
87733883	rs140236265	4.17929e-16	-2.47813e-10	-0.879869	3.73165e-07	-2.47813e-10	-0.992506
87734123	rs78689128	3.71654e-16	-2.47813e-10	-0.997217	3.38421e-07	-2.47813e-10	-1.09024
87734860	rs77735190	1.84559e-16	-1.69721	-1.66822e-10	2.14529e-07	-1.54608	-1.66822e-10
87735329	rs57000676	3.6297e-16	-1.02086	-1.66822e-10	1.93148e-06	0.651517	-1.66822e-10
87735348	rs10227241	1.19017e-16	-0.983772	-1.15214	8.23039e-08	-1.35195	-1.15216
87735370	rs12704383	2.46325e-16	-0.307718	-1.10081	8.59235e-07	0.981757	-1.14024
87735798	rs3753103	4.23779e-17	-2.03186	-1.1367	4.4604e-08	-1.96114	-1.15557
87735904	rs13234177	2.43115e-16	-0.326117	-1.09553	8.41213e-07	0.957566	-1.13725
87735981	rs3753106	1.23131e-16	-0.95097	-1.15096	8.44483e-08	-1.32515	-1.15324
87737592	rs34957515	2.50253e-16	-0.300755	-1.09195	7.87808e-07	0.889897	-1.13517
87738017	rs118110632	4.1702e-16	-2.47813e-10	-0.882046	3.72539e-07	-2.47813e-10	-0.994184
87738132	rs10276334	1.28395e-16	-2.06007	-1.66822e-10	4.61634e-07	-0.779755	-1.66822e-10
87738297	rs10276578	3.56996e-16	-1.03746	-1.66822e-10	2.31956e-07	-1.46798	-1.66822e-10
87738409	rs11768853	4.28789e-17	-2.02432	-1.13248	4.40659e-08	-1.97212	-1.15672
87738650	rs117466771	1.52608e-16	-1.88731	-1.66822e-10	1.37236e-07	-1.99283	-1.66822e-10
87738872	rs726329	2.39464e-16	-0.337508	-1.09927	7.4809e-07	0.842373	-1.13938
87738899	rs117442876	4.05265e-16	-2.47813e-10	-0.910639	3.64488e-07	-2.47813e-10	-1.01603
87739123	rs726328	1.2742e-16	-0.920951	-1.14674	8.49417e-08	-1.31677	-1.15579
87739811	rs13234922	2.29176e-16	-0.380718	-1.09997	7.80829e-07	0.885599	-1.13977
87739905	rs60532086	3.7746e-16	-0.981716	-1.66822e-10	2.05625e-06	0.714112	-1.66822e-10
87740032	rs73202393	6.39345e-17	-1.87912	-0.878203	6.31827e-08	-2.05605	-0.712449
87740278	rs191209636	1.50353e-16	-1.9022	-1.66822e-10	1.35869e-07	-2.00284	-1.66822e-10
87740360	rs10952911	1.27748e-16	-0.915913	-1.14921	8.68004e-08	-1.29642	-1.1545
87740565	rs11770825	1.2598e-16	-0.933509	-1.14555	8.54048e-08	-1.31085	-1.15627
87740784	rs12668809	4.04113e-16	-2.47813e-10	-0.913485	3.63704e-07	-2.47813e-10	-1.01819
87741230	rs2299198	4.28572e-17	-2.02755	-1.12976	4.42445e-08	-1.96757	-1.15723
87741514	rs2299199	7.1324e-17	-1.49167	-1.15628	4.54132e-08	-1.9532	-1.14553
87742134	rs6957754	4.82618e-17	-2.04152	-0.997018	4.64546e-08	-1.94492	-1.13113
87742215	rs146749495	2.13256e-16	-1.55269	-1.66822e-10	3.6848e-07	-1.00514	-1.66822e-10
87742277	rs13230365	2.46302e-16	-0.317414	-1.09121	8.53043e-07	0.969012	-1.13473
87742642	rs12540117	7.22738e-17	-1.4791	-1.15562	4.56097e-08	-1.94728	-1.14713
87742943	rs10281274	1.25619e-15	1.3236	-1.10295	2.35857e-06	2.00241	-1.15113
87744682	rs79851764	3.36004e-16	-1.09806	-1.66822e-10	1.70496e-06	0.526768	-1.66822e-10
87744806	rs77544291	8.4192e-17	-2.01701	-0.465067	6.40212e-08	-2.02769	-0.727626
```
