## Supplementary material for "Characterization of shared and ancestry-specific signals driving complex traits using multi-ancestry fine-mapping": susiex_nc3.cs80.summary

```
# chr7:85903263-87744960
CS_ID	CS_LENGTH	CS_PURITY	MAX_PIP_SNP	BP	REF_ALLELE	ALT_ALLELE	REF_FRQ	BETA	SE	-LOG10P	MAX_PIP	POST-HOC_PROB_POP1	POST-HOC_PROB_POP2
1	2	1	rs6943762	86403263	C,C	T,T	0.870775,0.917659	-0.0469284,-0.0396906	0.00589404,0.0155508	14.7714,1.97057	0.548273	1	0.97625
2	7	0.925888	rs13233308	87244960	T,T	C,C	0.533797,0.524802	-0.0224457,-0.00775859	0.00396336,0.00855989	7.82832,0.438029	0.26539	0.996921	0.384365
```
