## Supplementary material for "Characterization of shared and ancestry-specific signals driving complex traits using multi-ancestry fine-mapping": susiex_nc1.cs80.cs

```
CS_ID	SNP	BP	REF_ALLELE	ALT_ALLELE	REF_FRQ	BETA	SE	-LOG10P	CS_PIP	OVRL_PIP
1	chr7:92650049:T:C	92650049	C,C	T,T	1,1	inf,inf	inf,inf	5.04192,0.830865	0.140768	0.140768
1	chr7:92647716:T:C	92647716	C,C	T,T	1,1	inf,inf	inf,inf	4.82843,1.03361	0.126149	0.126149
1	chr7:92655809:A:G	92655809	G,G	A,A	1,1	inf,inf	inf,inf	4.80191,0.80321	0.0814927	0.0814927
1	chr7:92657604:A:G	92657604	G,G	A,A	1,1	inf,inf	inf,inf	4.38801,1.15825	0.0624082	0.0624082
1	chr7:92635096:T:C	92635096	C,C	T,T	1,1	inf,inf	inf,inf	4.36622,0.915004	0.03944	0.03944
1	chr7:93114936:G:A	93114936	A,NA	G,NA	1,NA	-inf,NA	inf,NA	4.03026,NA	0.0230486	0.0230486
1	chr7:93106784:A:G	93106784	G,NA	A,NA	1,NA	-inf,NA	inf,NA	4.02493,NA	0.0227957	0.0227957
1	chr7:92628078:A:G	92628078	G,G	A,A	1,1	inf,inf	inf,inf	4.55013,0.252777	0.0224816	0.0224816
1	chr7:93114193:G:A	93114193	A,NA	G,NA	1,NA	-inf,NA	inf,NA	3.98747,NA	0.0210956	0.0210956
1	chr7:92620826:T:G	92620826	G,G	T,T	1,1	inf,inf	inf,inf	4.47428,0.335351	0.0210378	0.0210378
1	chr7:92636484:T:C	92636484	C,C	T,T	1,1	inf,inf	inf,inf	4.51928,0.215764	0.020326	0.020326
1	chr7:92635679:T:C	92635679	C,C	T,T	1,1	inf,inf	inf,inf	4.4979,0.189856	0.0189878	0.0189878
1	chr7:92624658:G:A	92624658	A,A	G,G	1,1	inf,inf	inf,inf	4.06718,0.839193	0.0187263	0.0187263
1	chr7:93131118:G:A	93131118	A,A	G,G	1,1	-inf,-inf	inf,inf	4.03184,0.781169	0.0158543	0.0158543
1	chr7:92614358:G:A	92614358	A,NA	G,NA	1,NA	inf,NA	inf,NA	3.7764,NA	0.0136424	0.0136424
1	chr7:93073525:C:A	93073525	A,NA	C,NA	1,NA	-inf,NA	inf,NA	3.74837,NA	0.0128764	0.0128764
1	chr7:93082073:A:T	93082073	T,NA	A,NA	1,NA	-inf,NA	inf,NA	3.67535,NA	0.0110785	0.0110785
1	chr7:92618019:A:G	92618019	G,G	A,A	1,1	inf,inf	inf,inf	4.23519,0.15808	0.0107108	0.0107108
1	chr7:93117866:G:A	93117866	A,A	G,G	1,1	-inf,-inf	inf,inf	3.92512,0.61629	0.00985522	0.00985522
1	chr7:92657969:G:C	92657969	C,C	G,G	1,1	inf,inf	inf,inf	3.94098,0.514037	0.00878141	0.00878141
1	chr7:93118221:C:T	93118221	T,T	C,C	1,1	-inf,-inf	inf,inf	3.90928,0.552392	0.00868534	0.00868534
1	chr7:93059213:T:G	93059213	G,NA	T,NA	1,NA	-inf,NA	inf,NA	3.53961,NA	0.00838103	0.00838103
1	chr7:92612137:C:G	92612137	G,G	C,C	1,1	inf,inf	inf,inf	4.03353,0.247292	0.00764537	0.00764537
1	chr7:93125785:C:T	93125785	T,T	C,C	1,1	-inf,-inf	inf,inf	3.68606,0.762228	0.00753478	0.00753478
1	chr7:93101015:G:A	93101015	A,A	G,G	1,1	-inf,inf	inf,inf	3.95895,0.319177	0.00708596	0.00708596
1	chr7:92609830:A:G	92609830	G,G	A,A	1,1	inf,inf	inf,inf	4.0258,0.165216	0.00697893	0.00697893
1	chr7:93089385:A:G	93089385	G,NA	A,NA	1,NA	-inf,NA	inf,NA	3.44373,NA	0.00688454	0.00688454
1	chr7:92651381:T:C	92651381	C,C	T,T	1,1	inf,inf	inf,inf	3.98503,0.162564	0.00640083	0.00640083
1	chr7:92658535:T:G	92658535	G,G	T,T	1,1	inf,inf	inf,inf	3.96131,0.196913	0.0062742	0.0062742
1	chr7:93102273:A:G	93102273	G,G	A,A	1,1	-inf,inf	inf,inf	3.8652,0.327166	0.00589267	0.00589267
1	chr7:92653310:C:T	92653310	T,T	C,C	1,1	inf,inf	inf,inf	3.95184,0.133276	0.0058468	0.0058468
1	chr7:92652639:C:T	92652639	T,T	C,C	1,1	inf,inf	inf,inf	3.9738,0.0125263	0.00580949	0.00580949
1	chr7:92657666:C:T	92657666	T,T	C,C	1,1	inf,inf	inf,inf	3.75858,0.481083	0.00575687	0.00575687
1	chr7:93120637:CG:TG	93120637	TG,TG	CG,CG	1,1	-inf,-inf	inf,inf	3.52735,0.789196	0.00567554	0.00567554
1	chr7:93111656:A:C	93111656	C,C	A,A	1,1	-inf,-inf	inf,inf	3.95894,0.0338233	0.00565335	0.00565335
```
