## Supplementary material for "Characterization of shared and ancestry-specific signals driving complex traits using multi-ancestry fine-mapping": susiex_nc1.cs80.snp

```
BP	SNP	PIP(CS1)	LogBF(CS1,Pop1)	LogBF(CS1,Pop2)
92134740	chr7:92134740:C:T	1.70427e-05	-1.4584	-2.87489e-10
92134814	chr7:92134814:C:A	7.96839e-06	-1.15607	-1.06257
92135053	chr7:92135053:G:C	4.76337e-05	-0.430582	-2.87489e-10
92135403	chr7:92135403:G:A	2.3524e-05	-9.98138e-11	-1.1361
92136325	chr7:92136325:T:C	1.0011e-05	-1.27365	-0.71679
92136467	chr7:92136467:G:A	2.94965e-05	-9.98138e-11	-0.909849
92136555	chr7:92136555:T:C	2.15303e-05	-9.98138e-11	-1.22466
92137008	chr7:92137008:A:C	1.63591e-05	-1.31358	-0.185754
92137183	chr7:92137183:G:A	6.1775e-05	-9.98138e-11	-0.170622
92137207	chr7:92137207:A:G	2.17084e-05	-9.98138e-11	-1.21642
92137263	chr7:92137263:G:A	2.09961e-05	-9.98138e-11	-1.24978
92137639	chr7:92137639:T:C	1.56315e-05	-1.26788	-0.276958
92137678	chr7:92137678:GT:G	1.57708e-05	-1.2962	-0.239764
92138420	chr7:92138420:AT:A	2.5299e-05	-9.98138e-11	-1.06336
92138850	chr7:92138850:C:T	2.69057e-05	-9.98138e-11	-1.00178
92138887	chr7:92138887:G:C	2.59839e-05	-9.98138e-11	-1.03664
92139284	chr7:92139284:C:T	5.52895e-05	-9.98138e-11	-0.281538
92139301	chr7:92139301:G:A	7.87837e-06	-1.18572	-1.04428
92139519	chr7:92139519:A:G	2.14498e-05	-9.98138e-11	-1.22841
92139813	chr7:92139813:C:T	3.85763e-05	0.61398	-1.25546
92139904	chr7:92139904:A:C	1.48276e-05	-1.30776	-0.289874
92140250	chr7:92140250:T:G	3.39355e-05	-9.98138e-11	-0.769661
92140263	chr7:92140263:G:A	9.88982e-06	-1.26833	-0.734281
92140724	chr7:92140724:G:A	2.16151e-05	-9.98138e-11	-1.22073
92141149	chr7:92141149:C:A	2.33712e-05	-9.98138e-11	-1.14262
92141190	chr7:92141190:C:T	2.48136e-05	-9.98138e-11	-1.08273
92141347	chr7:92141347:C:T	2.67811e-05	-9.98138e-11	-1.00642
92141391	chr7:92141391:A:G	1.6959e-05	-1.29737	-0.165952
92142376	chr7:92142376:G:A	2.31154e-05	-9.98138e-11	-1.15362
92142842	chr7:92142842:T:C	6.7975e-06	-1.16086	-1.2167
92142867	chr7:92142867:G:A	7.88292e-06	-1.14887	-1.08056
92143461	chr7:92143461:C:T	2.64897e-05	-9.98138e-11	-1.01737
92143513	chr7:92143513:C:T	3.89133e-05	0.624355	-1.25714
92143608	chr7:92143608:G:A	2.69338e-05	-9.98138e-11	-1.00074
92143631	chr7:92143631:C:T	1.00813e-05	-1.27149	-0.711951
92143674	chr7:92143674:G:A	6.70046e-06	-1.17636	-1.21558
92143684	chr7:92143684:C:T	0.000141054	0.966874	-0.311855
92143899	chr7:92143899:T:C	5.30513e-05	0.545728	-0.86859
92144073	chr7:92144073:AC:A	0.000189957	-9.98138e-11	0.952675
92144078	chr7:92144078:A:G	0.000190998	-9.98138e-11	0.958141
92144330	chr7:92144330:T:C	2.27462e-05	-9.98138e-11	-1.16972
92145435	chr7:92145435:T:C	2.67802e-05	-9.98138e-11	-1.00646
92145685	chr7:92145685:C:T	2.121e-05	-9.98138e-11	-1.23965
92145702	chr7:92145702:A:G	2.57791e-05	-1.04456	-2.87489e-10
92145803	chr7:92145803:A:G	1.01471e-05	-1.27056	-0.706373
92146299	chr7:92146299:A:AAT	2.12762e-05	-9.98138e-11	-1.23653
92146313	chr7:92146313:G:C	2.72812e-05	-9.98138e-11	-0.987922
92146540	chr7:92146540:C:T	2.639e-05	-9.98138e-11	-1.02114
92146581	chr7:92146581:T:TA	2.27344e-05	-9.98138e-11	-1.17024
92147031	chr7:92147031:C:T	6.48028e-05	-9.98138e-11	-0.122772
92147273	chr7:92147273:G:A	7.94729e-06	-1.13524	-1.08605
92147663	chr7:92147663:GT:G	4.09135e-05	-0.582661	-2.87489e-10
92147764	chr7:92147764:C:T	2.41954e-05	-9.98138e-11	-1.10796
92147838	chr7:92147838:T:C	1.67517e-05	-1.47562	-2.87489e-10
92149151	chr7:92149151:A:G	1.18535e-05	-1.29523	-0.526272
92149928	chr7:92149928:G:A	1.07626e-05	-1.28872	-0.629324
92150203	chr7:92150203:C:T	2.14157e-05	-9.98138e-11	-1.23
92150593	chr7:92150593:C:A	2.12603e-05	-9.98138e-11	-1.23728
92150657	chr7:92150657:T:G	1.77892e-05	-1.31796	-0.0975741
92151823	chr7:92151823:C:A	2.27174e-05	-1.17099	-2.87489e-10
92151935	chr7:92151935:G:A	2.6993e-05	-9.98138e-11	-0.998543
92152039	chr7:92152039:A:G	2.13322e-05	-9.98138e-11	-1.2339
92152389	chr7:92152389:T:A	2.27453e-05	-9.98138e-11	-1.16976
92152905	chr7:92152905:T:C	9.09286e-05	-9.98138e-11	0.215953
92153585	chr7:92153585:T:C	2.54105e-05	-9.98138e-11	-1.05896
92154335	chr7:92154335:G:A	2.27668e-05	-9.98138e-11	-1.16882
92154898	chr7:92154898:T:A	1.03889e-05	-1.29353	-0.659859
92155067	chr7:92155067:G:A	6.64007e-06	-1.19308	-1.20791
92155674	chr7:92155674:G:A	2.5326e-05	-1.06229	-2.87489e-10
92156643	chr7:92156643:C:T	1.74544e-05	-1.29819	-0.136342
92156656	chr7:92156656:A:G	1.2426e-05	-1.28423	-0.490094
92157324	chr7:92157324:T:A	5.85968e-05	-9.98138e-11	-0.223441
92157840	chr7:92157840:G:T	2.21381e-05	-9.98138e-11	-1.19682
92158704	chr7:92158704:G:A	2.73221e-05	-9.98138e-11	-0.986427
92159282	chr7:92159282:G:A	1.99117e-05	-0.767249	-0.535562
92159683	chr7:92159683:A:G	2.95924e-05	0.247531	-1.15414
92159725	chr7:92159725:A:G	4.32038e-05	0.482721	-1.01091
92159939	chr7:92159939:C:T	0.000156304	1.03343	-0.275744
92162570	chr7:92162570:A:G	2.17993e-05	-9.98138e-11	-1.21224
92162861	chr7:92162861:T:TA	1.94911e-05	-1.32416	-2.87489e-10
92163141	chr7:92163141:G:A	2.07814e-05	-9.98138e-11	-1.26006
92163898	chr7:92163898:G:A	1.62414e-05	-1.50656	-2.87489e-10
92164132	chr7:92164132:G:A	2.17867e-05	-9.98138e-11	-1.21282
92164994	chr7:92164994:G:A	3.77848e-05	-0.662214	-2.87489e-10
92165724	chr7:92165724:G:A	2.99219e-05	-9.98138e-11	-0.89553
92166049	chr7:92166049:C:T	1.52941e-05	-0.828592	-0.738065
92167164	chr7:92167164:T:C	8.16584e-06	-0.945177	-1.24898
92167241	chr7:92167241:G:A	2.34609e-05	-9.98138e-11	-1.13879
92167982	chr7:92167982:A:C	4.22995e-05	0.483962	-1.03331
92168831	chr7:92168831:C:A	8.31656e-06	-0.976999	-1.19887
92169679	chr7:92169679:C:T	2.55555e-05	-9.98138e-11	-1.05327
92169973	chr7:92169973:G:C	2.27457e-05	-9.98138e-11	-1.16974
92170789	chr7:92170789:A:G	2.2837e-05	-9.98138e-11	-1.16574
92171307	chr7:92171307:A:C	2.15561e-05	-1.22346	-2.87489e-10
92171482	chr7:92171482:T:C	2.30855e-05	-9.98138e-11	-1.15492
92171492	chr7:92171492:C:G	2.14242e-05	-9.98138e-11	-1.2296
92172419	chr7:92172419:A:G	2.12806e-05	-9.98138e-11	-1.23633
92172954	chr7:92172954:G:A	2.13882e-05	-9.98138e-11	-1.23128
92173020	chr7:92173020:C:T	0.000167877	1.44395	-0.614841
92173542	chr7:92173542:A:G	2.082e-05	-9.98138e-11	-1.25821
92174061	chr7:92174061:G:A	2.67422e-05	-9.98138e-11	-1.00788
92175952	chr7:92175952:A:G	0.000177888	0.962037	-0.0750032
92176010	chr7:92176010:A:G	2.5727e-05	-9.98138e-11	-1.04658
92176973	chr7:92176973:A:G	2.14392e-05	-9.98138e-11	-1.2289
92177051	chr7:92177051:AATAAT:A	1.79256e-05	-1.40789	-2.87489e-10
92177502	chr7:92177502:C:T	2.9957e-05	-9.98138e-11	-0.894357
92177640	chr7:92177640:A:G	9.51168e-05	-9.98138e-11	0.260984
92179294	chr7:92179294:G:A	0.00016101	0.829928	-0.0425847
92179450	chr7:92179450:C:G	2.83857e-05	-9.98138e-11	-0.948234
92179601	chr7:92179601:G:A	8.54598e-06	-0.894507	-1.25415
92180115	chr7:92180115:C:T	2.14637e-05	-9.98138e-11	-1.22776
92180242	chr7:92180242:A:G	2.62635e-05	-9.98138e-11	-1.02594
92180343	chr7:92180343:C:G	1.50672e-05	-1.31577	-0.265833
92180981	chr7:92180981:TAA:T	5.6529e-05	-0.259367	-2.87489e-10
92181290	chr7:92181290:CAA:C	2.77597e-05	-9.98138e-11	-0.970534
92181357	chr7:92181357:A:G	2.12591e-05	-9.98138e-11	-1.23734
92181632	chr7:92181632:G:A	1.75329e-05	-1.43004	-2.87489e-10
92182290	chr7:92182290:C:A	4.19229e-05	-9.98138e-11	-0.558288
92183721	chr7:92183721:T:C	8.42664e-06	-0.973284	-1.18944
92184083	chr7:92184083:C:T	0.000195665	1.00131	-0.019029
92185211	chr7:92185211:A:G	2.61475e-05	-9.98138e-11	-1.03037
92185883	chr7:92185883:T:C	2.20826e-05	-9.98138e-11	-1.19933
92186579	chr7:92186579:C:T	2.8317e-05	-9.98138e-11	-0.950658
92186580	chr7:92186580:G:A	2.46314e-05	-9.98138e-11	-1.0901
92186967	chr7:92186967:A:G	2.21442e-05	-9.98138e-11	-1.19655
92187355	chr7:92187355:TC:T	2.74481e-05	-9.98138e-11	-0.981823
92189474	chr7:92189474:T:C	2.64895e-05	-9.98138e-11	-1.01737
92190388	chr7:92190388:A:G	1.61045e-05	-1.51502	-2.87489e-10
92190680	chr7:92190680:T:C	4.53411e-05	-9.98138e-11	-0.479907
92191519	chr7:92191519:C:A	2.1261e-05	-9.98138e-11	-1.23725
92191673	chr7:92191673:A:G	3.89259e-05	0.39523	-1.02769
92191845	chr7:92191845:G:A	2.13333e-05	-9.98138e-11	-1.23385
92192199	chr7:92192199:C:T	0.000129643	-9.98138e-11	0.570665
92192895	chr7:92192895:CAT:C	2.41791e-05	-9.98138e-11	-1.10863
92193675	chr7:92193675:A:G	2.16603e-05	-9.98138e-11	-1.21864
92193968	chr7:92193968:A:G	1.48204e-05	-1.48482	-0.113298
92194573	chr7:92194573:T:G	7.56314e-06	-1.03814	-1.23269
92195953	chr7:92195953:T:C	2.61298e-05	-9.98138e-11	-1.03105
92196639	chr7:92196639:C:A	1.68939e-05	-1.46717	-2.87489e-10
92196964	chr7:92196964:C:T	2.16274e-05	-9.98138e-11	-1.22016
92197143	chr7:92197143:C:T	2.1349e-05	-9.98138e-11	-1.23311
92199292	chr7:92199292:A:C	2.64796e-05	-9.98138e-11	-1.01775
92199351	chr7:92199351:T:C	5.79543e-06	-1.28727	-1.24978
92200464	chr7:92200464:C:T	2.84629e-05	-9.98138e-11	-0.94552
92202377	chr7:92202377:C:T	1.71498e-05	-1.45214	-2.87489e-10
92203505	chr7:92203505:C:T	2.61053e-05	-1.03198	-2.87489e-10
92204911	chr7:92204911:T:C	2.42126e-05	-9.98138e-11	-1.10725
92205032	chr7:92205032:T:C	3.01196e-05	-9.98138e-11	-0.888945
92205302	chr7:92205302:C:T	3.47e-05	-9.98138e-11	-0.747381
92206122	chr7:92206122:G:A	7.57159e-06	-1.01017	-1.25955
92207714	chr7:92207714:A:G	2.34107e-05	-9.98138e-11	-1.14093
92208327	chr7:92208327:C:G	2.35937e-05	-9.98138e-11	-1.13314
92209199	chr7:92209199:T:G	0.000195868	1.00058	-0.0172586
92209762	chr7:92209762:T:C	1.70595e-05	-1.2164	-0.241009
92211410	chr7:92211410:T:C	3.62725e-05	0.311425	-1.01449
92211950	chr7:92211950:A:C	2.91163e-05	-0.189774	-0.733048
92212121	chr7:92212121:A:C	1.67214e-05	-1.47743	-2.87489e-10
92213240	chr7:92213240:T:C	0.0001897	0.914685	0.036639
92213746	chr7:92213746:T:C	0.000199025	0.98175	0.0175571
92214069	chr7:92214069:C:T	2.10739e-05	-9.98138e-11	-1.24609
92215092	chr7:92215092:A:C	2.34478e-05	-9.98138e-11	-1.13934
92215579	chr7:92215579:C:T	2.33727e-05	-9.98138e-11	-1.14255
92215777	chr7:92215777:A:T	3.896e-05	0.613532	-1.24512
92216130	chr7:92216130:G:C	6.71298e-06	-1.21999	-1.17009
92217285	chr7:92217285:T:C	3.6341e-05	0.300711	-1.00189
92217618	chr7:92217618:A:G	2.81967e-05	-9.98138e-11	-0.954915
92218036	chr7:92218036:T:A	2.11953e-05	-9.98138e-11	-1.24034
92218190	chr7:92218190:C:T	4.76537e-05	0.375118	-0.805277
92218236	chr7:92218236:A:C	7.49917e-06	-1.05232	-1.22701
92218740	chr7:92218740:G:A	0.000187121	0.938436	-0.000799994
92218892	chr7:92218892:A:G	2.11955e-05	-9.98138e-11	-1.24033
92220576	chr7:92220576:T:C	1.68331e-05	-0.919864	-0.55091
92220856	chr7:92220856:A:T	0.000430956	1.77188	-2.87489e-10
92221264	chr7:92221264:C:T	2.12553e-05	-0.86199	-0.375523
92221270	chr7:92221270:C:T	2.59484e-05	0.222176	-1.26019
92223200	chr7:92223200:C:T	1.61812e-05	-1.51027	-2.87489e-10
92224394	chr7:92224394:T:G	4.98163e-05	-0.385778	-2.87489e-10
92224463	chr7:92224463:C:T	0.000223516	0.886202	0.22916
92225013	chr7:92225013:C:T	5.04035e-05	0.00112455	-0.375185
92225017	chr7:92225017:C:T	2.67697e-05	-9.98138e-11	-1.00685
92225354	chr7:92225354:C:T	2.81587e-05	-9.98138e-11	-0.956264
92226478	chr7:92226478:T:C	3.91907e-05	-9.98138e-11	-0.625681
92227106	chr7:92227106:C:G	1.70498e-05	-1.45798	-2.87489e-10
92227502	chr7:92227502:C:T	7.88804e-06	-1.02417	-1.20461
92227950	chr7:92227950:T:G	2.07651e-05	-9.98138e-11	-1.26085
92227969	chr7:92227969:C:T	8.02039e-06	-1.14391	-1.06822
92229220	chr7:92229220:G:A	0.000662235	2.2015	-2.87489e-10
92229233	chr7:92229233:G:A	2.10725e-05	-9.98138e-11	-1.24615
92230060	chr7:92230060:G:A	4.84424e-05	0.841822	-1.25557
92230361	chr7:92230361:A:G	2.52515e-05	-1.06523	-2.87489e-10
92231200	chr7:92231200:A:T	1.55322e-05	-1.43791	-0.113298
92231474	chr7:92231474:A:C	2.24103e-05	-9.98138e-11	-1.1846
92231848	chr7:92231848:A:G	1.62489e-05	-1.50609	-2.87489e-10
92231877	chr7:92231877:G:T	4.68396e-06	-1.51489	-1.23509
92232283	chr7:92232283:C:T	2.53371e-05	-9.98138e-11	-1.06185
92232285	chr7:92232285:C:T	2.1743e-05	-9.98138e-11	-1.21483
92232342	chr7:92232342:G:A	0.000168169	0.867539	-0.0366909
92232484	chr7:92232484:T:C	2.22502e-05	-9.98138e-11	-1.19177
92232855	chr7:92232855:G:A	2.89188e-05	-9.98138e-11	-0.929628
92232935	chr7:92232935:C:T	2.09307e-05	-9.98138e-11	-1.2529
92233325	chr7:92233325:C:T	4.43027e-05	-9.98138e-11	-0.503074
92233621	chr7:92233621:G:GA	2.33812e-05	-9.98138e-11	-1.14219
92233622	chr7:92233622:G:GAC	2.33357e-05	-9.98138e-11	-1.14413
92234049	chr7:92234049:A:G	1.79407e-05	-1.40705	-2.87489e-10
92234386	chr7:92234386:G:C	3.91159e-05	0.398646	-1.02624
92235163	chr7:92235163:C:A	2.85338e-05	-9.98138e-11	-0.943032
92235839	chr7:92235839:A:G	2.28162e-05	-9.98138e-11	-1.16665
92235842	chr7:92235842:C:T	2.18453e-05	-9.98138e-11	-1.21013
92237608	chr7:92237608:T:C	0.000103774	0.34809	-2.87489e-10
92238917	chr7:92238917:T:C	2.13604e-05	-9.98138e-11	-1.23258
92239185	chr7:92239185:A:G	2.84188e-05	-9.98138e-11	-0.947068
92239223	chr7:92239223:AG:A	2.6494e-05	-9.98138e-11	-1.0172
92240767	chr7:92240767:C:G	2.33185e-05	-9.98138e-11	-1.14487
92241302	chr7:92241302:A:T	2.19159e-05	-9.98138e-11	-1.20691
92241545	chr7:92241545:G:GTTA	2.12035e-05	-9.98138e-11	-1.23995
92241935	chr7:92241935:G:A	2.18872e-05	-9.98138e-11	-1.20822
92242441	chr7:92242441:C:T	5.72085e-05	-9.98138e-11	-0.247418
92242883	chr7:92242883:G:A	4.82263e-05	0.839345	-1.25756
92242991	chr7:92242991:G:C	2.18375e-05	-9.98138e-11	-1.21049
92243558	chr7:92243558:A:AT	7.0504e-06	-1.27698	-1.06406
92245372	chr7:92245372:C:T	1.664e-05	-1.06233	-0.419981
92246005	chr7:92246005:T:C	5.62322e-05	-0.264631	-2.87489e-10
92246057	chr7:92246057:G:A	2.29411e-05	-9.98138e-11	-1.16119
92247020	chr7:92247020:ATTC:A	2.23857e-05	-9.98138e-11	-1.1857
92247171	chr7:92247171:A:T	2.16046e-05	-1.22121	-2.87489e-10
92247801	chr7:92247801:T:C	2.4207e-05	-9.98138e-11	-1.10748
92248554	chr7:92248554:G:T	2.25768e-05	-9.98138e-11	-1.1772
92250249	chr7:92250249:C:T	2.88692e-05	-9.98138e-11	-0.931347
92250445	chr7:92250445:T:A	3.28239e-05	-9.98138e-11	-0.802965
92251930	chr7:92251930:C:T	9.16731e-06	-1.17935	-0.89913
92251931	chr7:92251931:G:A	3.08501e-05	0.326095	-1.19107
92253403	chr7:92253403:T:C	1.61785e-05	-1.51044	-2.87489e-10
92253621	chr7:92253621:CAT:C	5.16171e-05	-9.98138e-11	-0.350268
92254954	chr7:92254954:A:G	1.80529e-05	-1.40082	-2.87489e-10
92255314	chr7:92255314:C:T	2.61317e-05	0.208231	-1.2392
92255491	chr7:92255491:A:G	2.78111e-05	-9.98138e-11	-0.968685
92256378	chr7:92256378:G:A	3.49841e-05	0.471897	-1.21112
92256559	chr7:92256559:A:G	1.18797e-05	-1.09669	-0.722596
92256927	chr7:92256927:C:T	2.89193e-05	-9.98138e-11	-0.929613
92256928	chr7:92256928:G:A	2.18186e-05	-9.98138e-11	-1.21136
92257875	chr7:92257875:A:G	2.517e-05	-0.325948	-0.742521
92258190	chr7:92258190:A:G	3.059e-05	-9.98138e-11	-0.873448
92258335	chr7:92258335:G:A	2.84577e-05	-9.98138e-11	-0.945703
92258682	chr7:92258682:T:C	2.68231e-05	0.2316	-1.23646
92258832	chr7:92258832:AATAAAAGAGATC:A	3.31593e-05	-9.98138e-11	-0.792799
92260408	chr7:92260408:G:A	8.97816e-06	-1.03031	-1.06902
92261028	chr7:92261028:C:CT	2.97966e-05	0.347222	-1.24695
92261116	chr7:92261116:G:A	3.09772e-05	-9.98138e-11	-0.860869
92261419	chr7:92261419:GTTT:G	2.26478e-05	-1.48922	0.315161
92261678	chr7:92261678:G:A	3.36307e-05	0.459072	-1.23775
92261878	chr7:92261878:T:C	9.206e-06	-1.16942	-0.904848
92262222	chr7:92262222:T:C	3.54752e-05	0.478277	-1.20356
92262317	chr7:92262317:T:C	3.34909e-05	-0.782847	-2.87489e-10
92263154	chr7:92263154:A:G	0.000100422	-9.98138e-11	0.315261
92263563	chr7:92263563:C:T	2.36219e-05	-9.98138e-11	-1.13195
92264483	chr7:92264483:C:T	2.16382e-05	-9.98138e-11	-1.21966
92264847	chr7:92264847:CAT:C	1.86229e-05	-1.36973	-2.87489e-10
92265216	chr7:92265216:C:T	2.78682e-05	-9.98138e-11	-0.966636
92265463	chr7:92265463:T:C	2.75245e-05	-9.98138e-11	-0.979046
92266101	chr7:92266101:G:A	4.78799e-05	-0.425424	-2.87489e-10
92266213	chr7:92266213:G:A	2.2871e-05	-9.98138e-11	-1.16425
92266484	chr7:92266484:C:T	1.61049e-05	-1.515	-2.87489e-10
92266986	chr7:92266986:G:A	2.05438e-05	-0.363204	-0.908357
92268122	chr7:92268122:A:G	2.36489e-05	-9.98138e-11	-1.1308
92268603	chr7:92268603:G:A	2.32651e-05	-9.98138e-11	-1.14717
92269525	chr7:92269525:T:C	3.08017e-05	-9.98138e-11	-0.866551
92269803	chr7:92269803:A:T	6.02679e-06	-1.32488	-1.17303
92270671	chr7:92270671:G:A	2.20243e-05	-9.98138e-11	-1.20198
92271300	chr7:92271300:T:C	2.2195e-05	-9.98138e-11	-1.19425
92272991	chr7:92272991:A:C	3.059e-05	-9.98138e-11	-0.873448
92273326	chr7:92273326:TTCAATGAC:T	3.2327e-05	-9.98138e-11	-0.818219
92273970	chr7:92273970:A:C	3.04953e-05	-9.98138e-11	-0.876548
92274947	chr7:92274947:T:C	2.28789e-05	-9.98138e-11	-1.1639
92275381	chr7:92275381:A:G	1.88121e-05	-1.35962	-2.87489e-10
92275545	chr7:92275545:C:T	3.10868e-05	-9.98138e-11	-0.857339
92275601	chr7:92275601:G:T	2.17546e-05	-9.98138e-11	-1.2143
92276495	chr7:92276495:G:C	3.7524e-05	-0.266466	-0.402674
92276802	chr7:92276802:A:G	2.25008e-05	-9.98138e-11	-1.18057
92276849	chr7:92276849:T:C	3.53912e-05	-9.98138e-11	-0.727658
92276895	chr7:92276895:T:C	2.2871e-05	-9.98138e-11	-1.16425
92277428	chr7:92277428:A:G	9.79409e-06	-1.13281	-0.879527
92278801	chr7:92278801:T:C	4.09864e-05	0.62937	-1.21025
92278909	chr7:92278909:A:G	3.78736e-05	0.548577	-1.20844
92279246	chr7:92279246:A:C	3.3208e-05	0.0645531	-0.855884
92279847	chr7:92279847:A:C	3.06195e-05	-9.98138e-11	-0.872485
92280180	chr7:92280180:GC:G	2.18376e-05	-9.98138e-11	-1.21049
92281178	chr7:92281178:A:G	3.69676e-05	0.433239	-1.11732
92282044	chr7:92282044:C:T	6.41023e-05	-9.98138e-11	-0.133641
92282468	chr7:92282468:C:T	3.44911e-05	0.455565	-1.20898
92282838	chr7:92282838:T:C	2.19955e-05	-1.20328	-2.87489e-10
92282846	chr7:92282846:A:G	3.41638e-05	0.484272	-1.24723
92283204	chr7:92283204:A:G	2.57614e-05	-9.98138e-11	-1.04524
92283262	chr7:92283262:T:G	3.06964e-05	-9.98138e-11	-0.869974
92284015	chr7:92284015:T:C	3.23685e-05	-0.17586	-0.641076
92284020	chr7:92284020:C:T	7.51404e-05	0.0252374	-2.87489e-10
92284780	chr7:92284780:G:A	2.30071e-05	-9.98138e-11	-1.15832
92284904	chr7:92284904:A:G	0.000204753	-0.365118	1.3928
92285661	chr7:92285661:A:G	5.16508e-05	0.419349	-0.768965
92286276	chr7:92286276:A:G	2.81205e-05	-9.98138e-11	-0.957622
92286397	chr7:92286397:T:C	2.11054e-05	-9.98138e-11	-1.24459
92287209	chr7:92287209:T:C	3.48193e-05	0.491488	-1.23544
92287865	chr7:92287865:C:G	3.29755e-05	-9.98138e-11	-0.798357
92288030	chr7:92288030:C:T	2.07615e-05	-9.98138e-11	-1.26102
92288472	chr7:92288472:G:A	2.39105e-05	-1.1198	-2.87489e-10
92288831	chr7:92288831:A:G	8.82581e-06	-1.09505	-1.02139
92289082	chr7:92289082:A:G	2.79051e-05	-9.98138e-11	-0.965313
92289281	chr7:92289281:A:G	1.61682e-05	-1.51107	-2.87489e-10
92290983	chr7:92290983:A:G	5.02947e-05	-0.0294042	-0.346817
92291574	chr7:92291574:T:C	2.29345e-05	-9.98138e-11	-1.16148
92291672	chr7:92291672:G:A	2.79365e-05	-9.98138e-11	-0.964186
92292015	chr7:92292015:CCAGTACTTGCCTCAT:C	3.85296e-05	-9.98138e-11	-0.642693
92292224	chr7:92292224:G:A	2.2877e-05	-9.98138e-11	-1.16399
92292415	chr7:92292415:A:G	3.77145e-05	-9.98138e-11	-0.664075
92293227	chr7:92293227:T:C	3.6323e-05	0.533915	-1.23558
92293282	chr7:92293282:A:T	2.39037e-05	-9.98138e-11	-1.12009
92293868	chr7:92293868:A:G	3.08439e-05	-9.98138e-11	-0.865183
92294666	chr7:92294666:A:G	2.14166e-05	-9.98138e-11	-1.22995
92294791	chr7:92294791:G:A	2.17055e-05	-9.98138e-11	-1.21655
92295942	chr7:92295942:G:A	0.000186317	-0.085357	1.01868
92296078	chr7:92296078:G:A	2.01958e-05	-1.28865	-2.87489e-10
92296752	chr7:92296752:T:A	2.15328e-05	-9.98138e-11	-1.22455
92297728	chr7:92297728:G:A	3.0425e-05	-9.98138e-11	-0.878858
92299159	chr7:92299159:A:G	2.1909e-05	-1.20722	-2.87489e-10
92303352	chr7:92303352:A:G	7.50384e-06	-1.13887	-1.13983
92303684	chr7:92303684:T:C	3.1521e-05	-9.98138e-11	-0.843466
92304442	chr7:92304442:T:A	2.32789e-05	-9.98138e-11	-1.14657
92305014	chr7:92305014:C:T	2.43953e-05	-1.09973	-2.87489e-10
92305387	chr7:92305387:C:T	0.00236409	3.47403	-2.87489e-10
92305589	chr7:92305589:G:A	2.24849e-05	-9.98138e-11	-1.18128
92305639	chr7:92305639:T:C	2.88668e-05	-9.98138e-11	-0.931428
92306173	chr7:92306173:A:G	1.89232e-05	-1.35373	-2.87489e-10
92306332	chr7:92306332:T:A	2.77946e-05	-9.98138e-11	-0.969278
92306448	chr7:92306448:T:G	3.3392e-05	-9.98138e-11	-0.785805
92306636	chr7:92306636:A:T	1.1548e-05	-0.826145	-1.02147
92308566	chr7:92308566:C:T	7.3048e-06	-1.5064	-0.799192
92309304	chr7:92309304:C:T	3.30914e-05	0.398407	-1.19325
92309818	chr7:92309818:G:A	2.51706e-05	0.161494	-1.22994
92310794	chr7:92310794:A:G	7.74436e-05	0.0554287	-2.87489e-10
92311305	chr7:92311305:A:C	3.92574e-05	-9.98138e-11	-0.623982
92311854	chr7:92311854:A:G	3.08194e-05	-9.98138e-11	-0.865978
92312092	chr7:92312092:T:C	1.61379e-05	-1.51295	-2.87489e-10
92313025	chr7:92313025:A:G	1.66019e-05	-1.48461	-2.87489e-10
92313278	chr7:92313278:G:T	3.05026e-05	-0.876309	-2.87489e-10
92313586	chr7:92313586:G:A	0.00177594	3.18797	-2.87489e-10
92313793	chr7:92313793:T:C	2.3099e-05	-1.15433	-2.87489e-10
92314063	chr7:92314063:C:T	2.17457e-05	-9.98138e-11	-1.2147
92315240	chr7:92315240:T:C	2.71776e-05	-9.98138e-11	-0.991726
92315246	chr7:92315246:G:C	2.29455e-05	-9.98138e-11	-1.161
92315363	chr7:92315363:A:G	2.08405e-05	-1.25722	-2.87489e-10
92315419	chr7:92315419:A:G	2.79941e-05	-9.98138e-11	-0.962127
92316702	chr7:92316702:G:A	0.000838498	-1.43113	3.86862
92317364	chr7:92317364:G:A	2.06741e-05	-1.26524	-2.87489e-10
92319802	chr7:92319802:G:A	2.99865e-05	-0.893373	-2.87489e-10
92321405	chr7:92321405:A:G	2.12645e-05	-1.23708	-2.87489e-10
92321655	chr7:92321655:T:C	2.1129e-05	-9.98138e-11	-1.24347
92322528	chr7:92322528:C:A	9.46339e-06	-1.09144	-0.95525
92323084	chr7:92323084:C:T	2.30699e-05	-9.98138e-11	-1.15559
92323274	chr7:92323274:A:G	2.12294e-05	-9.98138e-11	-1.23873
92323906	chr7:92323906:T:C	8.09831e-05	-9.98138e-11	0.10012
92324205	chr7:92324205:T:A	8.48323e-05	-0.15475	0.301305
92324379	chr7:92324379:G:A	2.91036e-05	-9.98138e-11	-0.92326
92325116	chr7:92325116:G:A	0.000102304	-9.98138e-11	0.333827
92326420	chr7:92326420:G:A	3.61675e-05	-0.705959	-2.87489e-10
92326954	chr7:92326954:G:A	2.75998e-05	-9.98138e-11	-0.976311
92327196	chr7:92327196:G:A	2.24922e-05	-9.98138e-11	-1.18095
92329492	chr7:92329492:T:C	2.12776e-05	-9.98138e-11	-1.23647
92329637	chr7:92329637:C:T	2.73445e-05	0.248951	-1.23456
92330046	chr7:92330046:A:T	2.199e-05	-9.98138e-11	-1.20353
92330331	chr7:92330331:C:T	8.7212e-05	-9.98138e-11	0.174221
92331330	chr7:92331330:C:T	3.03045e-05	-9.98138e-11	-0.882824
92331456	chr7:92331456:T:A	2.97011e-05	0.327216	-1.23015
92331859	chr7:92331859:A:G	3.96143e-05	0.28571	-0.900642
92331884	chr7:92331884:CATA:C	2.52137e-05	-9.98138e-11	-1.06673
92331920	chr7:92331920:C:CTT	3.50324e-05	-0.308535	-0.429313
92333686	chr7:92333686:G:C	8.40167e-05	0.072977	0.0639178
92333868	chr7:92333868:G:A	2.29335e-05	-9.98138e-11	-1.16152
92335794	chr7:92335794:C:T	4.74564e-05	-0.434309	-2.87489e-10
92336030	chr7:92336030:A:C	2.7638e-05	-9.98138e-11	-0.97493
92336077	chr7:92336077:T:A	5.85925e-05	-9.98138e-11	-0.223515
92336602	chr7:92336602:A:G	2.79504e-05	-9.98138e-11	-0.963688
92337381	chr7:92337381:A:G	2.11032e-05	-9.98138e-11	-1.2447
92338057	chr7:92338057:A:G	1.23941e-05	-0.605342	-1.17156
92338477	chr7:92338477:TTTGAG:T	3.37639e-05	-9.98138e-11	-0.774729
92338497	chr7:92338497:T:C	2.12475e-05	-9.98138e-11	-1.23788
92339884	chr7:92339884:C:G	2.08979e-05	-9.98138e-11	-1.25447
92340038	chr7:92340038:G:A	0.000107106	-9.98138e-11	0.379702
92340521	chr7:92340521:A:G	2.07436e-05	-9.98138e-11	-1.26188
92341095	chr7:92341095:G:A	3.01641e-05	-9.98138e-11	-0.887467
92341293	chr7:92341293:A:G	2.09401e-05	-9.98138e-11	-1.25246
92342479	chr7:92342479:A:G	8.76156e-06	-0.886264	-1.23748
92343753	chr7:92343753:T:A	2.16239e-05	-9.98138e-11	-1.22032
92344659	chr7:92344659:A:AG	3.00887e-05	-9.98138e-11	-0.88997
92345007	chr7:92345007:A:G	3.77226e-05	-9.98138e-11	-0.663863
92345443	chr7:92345443:G:A	9.84454e-05	0.46917	-0.173788
92345513	chr7:92345513:C:T	2.29952e-05	-9.98138e-11	-1.15884
92345997	chr7:92345997:C:A	2.25258e-05	-9.98138e-11	-1.17946
92346915	chr7:92346915:A:T	2.80175e-05	-0.961292	-2.87489e-10
92349197	chr7:92349197:G:A	3.29649e-05	0.306052	-1.10473
92349270	chr7:92349270:A:G	6.1958e-05	-9.98138e-11	-0.167664
92349628	chr7:92349628:T:C	7.41655e-06	-1.08981	-1.2006
92349977	chr7:92349977:C:G	2.70918e-05	-9.98138e-11	-0.99489
92350141	chr7:92350141:CTT:C	0.000958397	-1.4448	4.01594
92350638	chr7:92350638:G:A	2.38182e-05	-1.12367	-2.87489e-10
92350716	chr7:92350716:G:A	2.00632e-05	-1.29523	-2.87489e-10
92351584	chr7:92351584:T:C	3.17979e-05	0.40076	-1.23548
92351845	chr7:92351845:A:T	2.01031e-05	-0.329202	-0.964043
92352452	chr7:92352452:G:A	1.75458e-05	-1.42931	-2.87489e-10
92353798	chr7:92353798:T:C	2.08478e-05	-9.98138e-11	-1.25687
92354238	chr7:92354238:A:G	1.64206e-05	-1.49558	-2.87489e-10
92354258	chr7:92354258:G:A	2.28702e-05	-9.98138e-11	-1.16429
92354624	chr7:92354624:T:C	2.54246e-05	-1.0584	-2.87489e-10
92354761	chr7:92354761:A:G	3.38199e-05	-9.98138e-11	-0.773071
92354792	chr7:92354792:T:A	2.19179e-05	-9.98138e-11	-1.20682
92354943	chr7:92354943:C:T	2.18793e-05	-9.98138e-11	-1.20858
92355252	chr7:92355252:CCTCTTTTTTTTTCTTTTTAATT:C	4.62397e-05	0.43297	-0.893253
92355357	chr7:92355357:AT:A	2.81007e-05	-9.98138e-11	-0.958328
92355454	chr7:92355454:G:A	3.06336e-05	-9.98138e-11	-0.872023
92355601	chr7:92355601:A:G	2.79253e-05	-9.98138e-11	-0.964589
92356496	chr7:92356496:G:A	7.32881e-06	-1.10171	-1.2006
92356557	chr7:92356557:A:G	7.79216e-06	-1.36406	-0.876947
92356568	chr7:92356568:A:C	3.14331e-05	-9.98138e-11	-0.846258
92356962	chr7:92356962:T:A	2.20271e-05	-9.98138e-11	-1.20185
92357614	chr7:92357614:T:A	1.84898e-05	-1.3769	-2.87489e-10
92358355	chr7:92358355:A:C	1.22015e-05	-0.741109	-1.05146
92358388	chr7:92358388:T:C	1.01502e-05	-1.14744	-0.829191
92358763	chr7:92358763:ATTTG:A	3.39372e-05	0.399731	-1.16934
92358907	chr7:92358907:GT:G	3.74257e-05	-0.671764	-2.87489e-10
92359109	chr7:92359109:A:G	2.2742e-05	-9.98138e-11	-1.16991
92360842	chr7:92360842:GTCT:G	3.31954e-05	0.440861	-1.23257
92361011	chr7:92361011:C:T	2.28536e-05	-9.98138e-11	-1.16501
92361366	chr7:92361366:A:G	2.51468e-05	-9.98138e-11	-1.06939
92361873	chr7:92361873:A:G	0.000237942	0.425575	0.752333
92361966	chr7:92361966:C:T	2.68817e-05	-9.98138e-11	-1.00268
92362538	chr7:92362538:ATCC:A	2.19656e-05	-9.98138e-11	-1.20464
92362908	chr7:92362908:T:TC	3.69543e-05	0.551016	-1.23545
92363668	chr7:92363668:AC:A	2.28533e-05	-9.98138e-11	-1.16502
92364723	chr7:92364723:A:G	1.66193e-05	-1.48355	-2.87489e-10
92364865	chr7:92364865:C:T	2.22915e-05	-9.98138e-11	-1.18992
92365155	chr7:92365155:A:T	2.79158e-05	-9.98138e-11	-0.964929
92365359	chr7:92365359:C:T	3.09471e-05	-9.98138e-11	-0.86184
92365422	chr7:92365422:C:T	2.41093e-05	-1.51434	0.402816
92366428	chr7:92366428:A:G	2.30642e-05	-9.98138e-11	-1.15584
92366526	chr7:92366526:A:G	3.1684e-05	-9.98138e-11	-0.838308
92366578	chr7:92366578:A:G	9.39402e-05	-9.98138e-11	0.248537
92366996	chr7:92366996:T:C	5.08702e-06	-1.42945	-1.23798
92367738	chr7:92367738:A:G	3.81801e-05	0.583942	-1.23575
92369181	chr7:92369181:C:A	8.23136e-05	1.25227	-1.13586
92369334	chr7:92369334:A:T	3.66333e-05	0.542717	-1.23588
92369341	chr7:92369341:A:C	1.16392e-05	-1.10045	-0.739292
92370144	chr7:92370144:T:C	6.41735e-05	-9.98138e-11	-0.13253
92372218	chr7:92372218:A:G	3.90494e-05	-9.98138e-11	-0.629294
92372468	chr7:92372468:C:T	3.48038e-05	-0.478563	-0.265831
92372649	chr7:92372649:TC:T	3.12228e-05	-9.98138e-11	-0.852973
92375125	chr7:92375125:G:A	5.68744e-05	-0.164749	-0.0885261
92376782	chr7:92376782:T:C	3.28504e-05	-9.98138e-11	-0.802157
92377615	chr7:92377615:A:G	3.81336e-05	0.58978	-1.2428
92377803	chr7:92377803:A:G	2.90009e-05	-9.98138e-11	-0.926795
92378373	chr7:92378373:A:G	2.28807e-05	-9.98138e-11	-1.16383
92378906	chr7:92378906:A:G	9.38516e-06	-1.10291	-0.952081
92379420	chr7:92379420:G:A	2.18912e-05	-9.98138e-11	-1.20804
92379965	chr7:92379965:A:G	0.000265892	-0.097104	1.38607
92380128	chr7:92380128:A:G	0.000258321	-0.148577	1.40866
92380236	chr7:92380236:A:G	4.10951e-05	-0.134041	-0.444193
92380385	chr7:92380385:C:T	2.09287e-05	-1.253	-2.87489e-10
92380418	chr7:92380418:C:T	2.2263e-05	-9.98138e-11	-1.1912
92380577	chr7:92380577:G:T	2.17885e-05	-9.98138e-11	-1.21274
92380884	chr7:92380884:A:T	2.90682e-05	-9.98138e-11	-0.924475
92381024	chr7:92381024:A:G	3.10106e-05	-9.98138e-11	-0.859792
92382970	chr7:92382970:T:C	3.20967e-05	-9.98138e-11	-0.825368
92383283	chr7:92383283:T:A	2.34347e-05	-9.98138e-11	-1.1399
92383717	chr7:92383717:T:A	2.38264e-05	-0.219156	-0.904172
92383798	chr7:92383798:A:G	3.04939e-05	-9.98138e-11	-0.876593
92384414	chr7:92384414:T:G	4.36278e-05	-0.0890786	-0.429348
92384743	chr7:92384743:C:G	3.84522e-05	0.537054	-1.18176
92384757	chr7:92384757:C:A	3.85337e-05	0.573493	-1.21608
92384759	chr7:92384759:A:G	3.44039e-05	0.45575	-1.2117
92385197	chr7:92385197:T:G	2.21189e-05	-9.98138e-11	-1.19769
92386236	chr7:92386236:G:A	2.15875e-05	-9.98138e-11	-1.22201
92386324	chr7:92386324:C:A	1.7476e-05	-1.43329	-2.87489e-10
92386684	chr7:92386684:C:T	5.10947e-05	-9.98138e-11	-0.360439
92386708	chr7:92386708:T:C	7.53094e-06	-1.38383	-0.891276
92387082	chr7:92387082:T:TCTC	3.96192e-05	0.566094	-1.1809
92387402	chr7:92387402:G:A	1.61125e-05	-1.51453	-2.87489e-10
92387649	chr7:92387649:C:A	2.19955e-05	-9.98138e-11	-1.20328
92387652	chr7:92387652:G:A	2.18308e-05	-9.98138e-11	-1.2108
92388947	chr7:92388947:A:G	2.09828e-05	-9.98138e-11	-1.25042
92389161	chr7:92389161:T:C	2.24092e-05	-9.98138e-11	-1.18465
92389377	chr7:92389377:A:G	3.71359e-05	0.508763	-1.1883
92389419	chr7:92389419:A:G	1.68277e-05	-1.4711	-2.87489e-10
92390553	chr7:92390553:A:G	2.08783e-05	-9.98138e-11	-1.25541
92390554	chr7:92390554:T:G	3.09011e-05	-9.98138e-11	-0.863329
92390704	chr7:92390704:C:A	3.09929e-05	-9.98138e-11	-0.860364
92390783	chr7:92390783:C:T	3.00395e-05	-9.98138e-11	-0.891608
92391684	chr7:92391684:C:T	2.07447e-05	-9.98138e-11	-1.26183
92393123	chr7:92393123:C:G	2.12103e-05	-9.98138e-11	-1.23963
92395418	chr7:92395418:A:G	2.09793e-05	-9.98138e-11	-1.25059
92395577	chr7:92395577:G:C	2.78872e-05	0.237261	-1.20322
92395873	chr7:92395873:T:G	2.82736e-05	-0.318289	-0.633903
92397316	chr7:92397316:T:C	3.86617e-05	0.460307	-1.09958
92397569	chr7:92397569:T:TG	2.19025e-05	-9.98138e-11	-1.20752
92397766	chr7:92397766:C:T	2.72407e-05	-9.98138e-11	-0.98941
92397873	chr7:92397873:A:G	7.6326e-06	-1.0522	-1.20949
92398205	chr7:92398205:G:C	2.81058e-05	-9.98138e-11	-0.958144
92398223	chr7:92398223:C:G	3.66503e-05	0.542419	-1.23512
92398592	chr7:92398592:C:A	1.62618e-05	-1.5053	-2.87489e-10
92399565	chr7:92399565:T:TA	1.63373e-05	-1.50067	-2.87489e-10
92399988	chr7:92399988:G:A	1.10371e-05	-1.10966	-0.783202
92400943	chr7:92400943:T:C	3.41906e-05	-9.98138e-11	-0.762171
92401545	chr7:92401545:T:C	2.09726e-05	-9.98138e-11	-1.2509
92402019	chr7:92402019:C:T	2.73345e-05	-9.98138e-11	-0.985972
92402026	chr7:92402026:T:C	1.65437e-05	-1.48811	-2.87489e-10
92402634	chr7:92402634:G:A	8.0148e-05	0.0748143	0.01494
92403220	chr7:92403220:T:C	4.12183e-05	-0.216312	-0.358926
92403339	chr7:92403339:T:C	2.59027e-05	-1.03977	-2.87489e-10
92403718	chr7:92403718:TCAGCAAC:T	2.83824e-05	0.311054	-1.25941
92405039	chr7:92405039:A:G	5.86937e-05	-9.98138e-11	-0.221788
92405050	chr7:92405050:A:G	3.02581e-05	-9.98138e-11	-0.884356
92405073	chr7:92405073:A:G	5.34824e-05	-9.98138e-11	-0.314768
92405088	chr7:92405088:AC:A	2.33038e-05	-9.98138e-11	-1.1455
92405682	chr7:92405682:C:T	2.52474e-05	-1.5139	0.448499
92406053	chr7:92406053:G:A	6.32906e-05	-9.98138e-11	-0.146383
92406424	chr7:92406424:G:A	2.16286e-05	-0.221651	-0.998454
92408370	chr7:92408370:T:C	1.76168e-05	-1.42527	-2.87489e-10
92409238	chr7:92409238:G:A	2.10428e-05	-9.98138e-11	-1.24756
92409285	chr7:92409285:T:C	0.000122177	0.834028	-0.322678
92409319	chr7:92409319:G:C	5.26492e-05	-0.534605	0.204134
92410015	chr7:92410015:TTGG:T	2.12889e-05	-9.98138e-11	-1.23594
92410231	chr7:92410231:T:C	2.16857e-05	-9.98138e-11	-1.21747
92410540	chr7:92410540:A:G	5.30465e-05	-0.259284	-0.063668
92411529	chr7:92411529:C:G	1.78848e-05	-1.41017	-2.87489e-10
92413143	chr7:92413143:A:G	2.21083e-05	-9.98138e-11	-1.19817
92413373	chr7:92413373:C:T	2.59976e-05	0.208739	-1.24485
92413654	chr7:92413654:A:C	2.45996e-05	0.0644921	-1.15588
92413702	chr7:92413702:G:A	2.39904e-05	-1.1406	0.0241315
92414150	chr7:92414150:A:C	2.09097e-05	-9.98138e-11	-1.25391
92415119	chr7:92415119:G:A	2.16447e-05	0.00951311	-1.22888
92415225	chr7:92415225:C:A	2.7807e-05	-0.843929	-0.124903
92415509	chr7:92415509:T:C	2.11869e-05	-9.98138e-11	-1.24074
92415764	chr7:92415764:T:C	3.70088e-05	0.161555	-0.844521
92415795	chr7:92415795:T:G	2.07456e-05	-9.98138e-11	-1.26179
92415825	chr7:92415825:C:T	2.97389e-05	-0.838209	-0.0634551
92416204	chr7:92416204:A:G	1.83778e-05	-1.38298	-2.87489e-10
92416748	chr7:92416748:T:C	2.95499e-05	-9.98138e-11	-0.908041
92416877	chr7:92416877:C:G	6.77039e-06	-1.19902	-1.18254
92416972	chr7:92416972:A:G	3.69364e-05	0.104971	-0.789894
92417013	chr7:92417013:G:T	6.33847e-06	-1.42842	-1.01906
92417078	chr7:92417078:A:G	3.5971e-05	-9.98138e-11	-0.711407
92417287	chr7:92417287:T:G	2.2138e-05	-9.98138e-11	-1.19683
92417354	chr7:92417354:T:C	4.62652e-05	0.200847	-0.660578
92418151	chr7:92418151:C:T	2.09971e-05	-9.98138e-11	-1.24974
92418462	chr7:92418462:T:G	3.04073e-05	-9.98138e-11	-0.879439
92418512	chr7:92418512:C:T	0.000358213	-9.98138e-11	1.58701
92419187	chr7:92419187:C:T	2.21043e-05	-9.98138e-11	-1.19835
92419398	chr7:92419398:C:T	2.58361e-05	-9.98138e-11	-1.04235
92420223	chr7:92420223:G:A	1.71942e-05	-1.44955	-2.87489e-10
92420654	chr7:92420654:A:C	2.21381e-05	-9.98138e-11	-1.19682
92420804	chr7:92420804:C:T	2.20285e-05	-9.98138e-11	-1.20178
92420903	chr7:92420903:T:C	4.20806e-05	-9.98138e-11	-0.554535
92420996	chr7:92420996:G:A	1.67882e-05	-1.47345	-2.87489e-10
92421047	chr7:92421047:T:C	2.07793e-05	-9.98138e-11	-1.26016
92421123	chr7:92421123:T:A	6.09647e-05	-9.98138e-11	-0.183826
92421443	chr7:92421443:G:C	3.40578e-05	-9.98138e-11	-0.766063
92422459	chr7:92422459:C:T	4.858e-06	-1.46298	-1.25051
92422587	chr7:92422587:G:A	5.08363e-05	0.86969	-1.2352
92423138	chr7:92423138:G:A	2.07441e-05	-9.98138e-11	-1.26186
92423754	chr7:92423754:G:C	3.19866e-05	-9.98138e-11	-0.828804
92424629	chr7:92424629:C:T	1.62068e-05	-1.50869	-2.87489e-10
92424938	chr7:92424938:T:G	2.07541e-05	-9.98138e-11	-1.26138
92425958	chr7:92425958:T:C	8.39747e-06	-1.21069	-0.955502
92426038	chr7:92426038:C:G	2.09231e-05	-9.98138e-11	-1.25327
92426247	chr7:92426247:T:C	1.61062e-05	-1.51492	-2.87489e-10
92426407	chr7:92426407:T:C	2.72289e-05	-9.98138e-11	-0.989842
92426810	chr7:92426810:A:T	2.16955e-05	-9.98138e-11	-1.21701
92426927	chr7:92426927:T:C	6.13287e-06	-1.4548	-1.02566
92427721	chr7:92427721:C:T	2.62386e-05	-9.98138e-11	-1.02689
92427881	chr7:92427881:T:C	1.80313e-05	-1.40201	-2.87489e-10
92428006	chr7:92428006:T:C	6.16912e-06	-1.36961	-1.10495
92428017	chr7:92428017:T:G	2.40199e-05	-9.98138e-11	-1.11524
92428654	chr7:92428654:C:G	4.59477e-06	-1.50734	-1.26187
92428821	chr7:92428821:C:G	1.63542e-05	-1.50708	0.00745109
92429153	chr7:92429153:A:G	6.26752e-05	-9.98138e-11	-0.156155
92429179	chr7:92429179:A:T	4.67239e-06	-1.49066	-1.26179
92429192	chr7:92429192:C:T	4.58762e-06	-1.51317	-1.25759
92430091	chr7:92430091:C:T	2.17808e-05	-9.98138e-11	-1.21309
92430528	chr7:92430528:C:T	6.33918e-06	-1.40127	-1.0461
92430825	chr7:92430825:C:T	5.09151e-06	-1.40567	-1.26088
92431706	chr7:92431706:CAAAATAGATTCAT:C	2.27702e-05	-9.98138e-11	-1.16867
92432181	chr7:92432181:T:G	6.69167e-05	-9.98138e-11	-0.0906725
92432188	chr7:92432188:T:A	5.74362e-05	-9.98138e-11	-0.243447
92432318	chr7:92432318:C:T	2.39084e-05	-9.98138e-11	-1.11989
92432849	chr7:92432849:T:C	5.2517e-06	-1.48717	-1.1484
92432971	chr7:92432971:T:C	2.08336e-05	-9.98138e-11	-1.25756
92433202	chr7:92433202:T:C	7.00275e-06	-1.17989	-1.16792
92433307	chr7:92433307:G:T	4.78288e-06	-1.47724	-1.25184
92433786	chr7:92433786:C:T	2.23368e-05	-9.98138e-11	-1.18789
92434186	chr7:92434186:G:T	5.39e-06	-1.34868	-1.2609
92434191	chr7:92434191:G:T	2.12486e-05	-1.23783	-2.87489e-10
92434258	chr7:92434258:C:A	5.46326e-06	-1.4792	-1.11687
92434293	chr7:92434293:C:T	4.13223e-05	-9.98138e-11	-0.572719
92434640	chr7:92434640:A:G	5.96559e-06	-1.2659	-1.24221
92435735	chr7:92435735:G:A	2.39976e-05	-9.98138e-11	-1.11617
92435897	chr7:92435897:C:T	2.09574e-05	-9.98138e-11	-1.25163
92436384	chr7:92436384:TAGTA:T	2.26559e-05	-9.98138e-11	-1.1737
92436987	chr7:92436987:A:C	4.93683e-05	-9.98138e-11	-0.394813
92437124	chr7:92437124:C:A	5.99363e-06	-1.51169	-0.991737
92437405	chr7:92437405:C:T	1.96012e-05	-1.31853	-2.87489e-10
92437614	chr7:92437614:G:A	2.12719e-05	-9.98138e-11	-1.23673
92437651	chr7:92437651:C:T	4.95434e-06	-1.43464	-1.25922
92438393	chr7:92438393:C:T	5.48238e-06	-1.33073	-1.26186
92438975	chr7:92438975:T:G	1.52056e-05	-1.32973	-0.242731
92439209	chr7:92439209:C:T	5.58547e-06	-1.34535	-1.2286
92439743	chr7:92439743:A:G	5.76542e-06	-1.32514	-1.2171
92439850	chr7:92439850:T:G	1.06366e-05	-1.30928	-0.620539
92439968	chr7:92439968:G:A	1.12873e-05	-0.658181	-1.21226
92441214	chr7:92441214:T:C	7.18422e-06	-1.48449	-0.837749
92441781	chr7:92441781:GA:G	1.67126e-05	-1.47796	-2.87489e-10
92441839	chr7:92441839:G:A	5.09176e-06	-1.40536	-1.26114
92442026	chr7:92442026:CT:C	1.06369e-05	-0.705621	-1.22417
92442299	chr7:92442299:C:G	2.36954e-05	-9.98138e-11	-1.12884
92442689	chr7:92442689:G:A	5.06219e-06	-1.41199	-1.26033
92443146	chr7:92443146:C:T	5.61216e-06	-1.36235	-1.20683
92443170	chr7:92443170:T:C	5.23512e-06	-1.38758	-1.25115
92443263	chr7:92443263:T:C	9.07194e-05	-9.98138e-11	0.213651
92443308	chr7:92443308:G:A	2.13011e-05	-1.42842	0.193058
92443656	chr7:92443656:C:T	0.000117312	-9.98138e-11	0.470713
92444101	chr7:92444101:C:T	2.6495e-05	-9.98138e-11	-1.01716
92444179	chr7:92444179:C:T	5.33687e-06	-1.39967	-1.21981
92444633	chr7:92444633:G:T	6.78185e-06	-1.27125	-1.10862
92445826	chr7:92445826:C:T	5.27958e-06	-1.40845	-1.22182
92446124	chr7:92446124:C:T	5.69466e-06	-1.34813	-1.20646
92446262	chr7:92446262:TG:T	2.36875e-05	-9.98138e-11	-1.12917
92447335	chr7:92447335:C:A	4.46254e-05	-0.644088	0.148271
92448160	chr7:92448160:G:A	5.24328e-06	-1.43304	-1.20413
92448177	chr7:92448177:A:G	2.14148e-05	-9.98138e-11	-1.23004
92448402	chr7:92448402:G:A	1.13664e-05	-0.673059	-1.1904
92448436	chr7:92448436:A:G	3.01476e-05	-9.98138e-11	-0.888016
92449079	chr7:92449079:T:G	1.82573e-05	-0.926516	-0.463042
92450076	chr7:92450076:A:G	0.000181197	-9.98138e-11	0.905463
92450645	chr7:92450645:A:G	0.000117637	-9.98138e-11	0.473484
92451011	chr7:92451011:G:A	2.97942e-05	-9.98138e-11	-0.899807
92451081	chr7:92451081:A:G	1.23025e-05	-0.594076	-1.19024
92452775	chr7:92452775:T:C	0.000143047	-9.98138e-11	0.669056
92454268	chr7:92454268:C:G	1.48436e-05	-1.46062	-0.135933
92454761	chr7:92454761:C:T	2.15687e-05	-9.98138e-11	-1.22288
92454913	chr7:92454913:CCTT:C	2.11208e-05	-1.24386	-2.87489e-10
92456449	chr7:92456449:C:T	1.88589e-05	-1.35714	-2.87489e-10
92456782	chr7:92456782:G:T	7.22067e-06	-1.47992	-0.837253
92456939	chr7:92456939:G:A	1.99829e-05	-1.29924	-2.87489e-10
92457074	chr7:92457074:G:A	3.16959e-05	-9.98138e-11	-0.837935
92457422	chr7:92457422:C:G	8.46517e-06	-0.901173	-1.25699
92458002	chr7:92458002:T:C	1.09712e-05	-1.20504	-0.693807
92458178	chr7:92458178:G:GC	5.13512e-06	-1.50848	-1.14954
92458855	chr7:92458855:A:G	2.62303e-05	-9.98138e-11	-1.02721
92459509	chr7:92459509:T:C	1.15258e-05	-0.995664	-0.85387
92459730	chr7:92459730:A:G	5.23087e-06	-1.40043	-1.23911
92460137	chr7:92460137:TC:T	1.75782e-05	-1.42746	-2.87489e-10
92460239	chr7:92460239:G:A	0.000117312	-9.98138e-11	0.470713
92460312	chr7:92460312:G:C	1.0546e-05	-1.46171	-0.476664
92460460	chr7:92460460:C:T	5.76565e-05	-9.98138e-11	-0.239618
92461227	chr7:92461227:A:C	2.16815e-05	-0.854066	-0.363593
92461541	chr7:92461541:A:G	2.12637e-05	-9.98138e-11	-1.23712
92461666	chr7:92461666:T:A	5.49976e-06	-1.35706	-1.23236
92461942	chr7:92461942:C:T	2.08233e-05	-9.98138e-11	-1.25805
92462016	chr7:92462016:A:G	1.0502e-05	-0.953366	-0.989187
92462115	chr7:92462115:C:T	2.53513e-05	-9.98138e-11	-1.06129
92462734	chr7:92462734:G:A	3.58391e-05	-9.98138e-11	-0.715082
92462751	chr7:92462751:T:C	5.35124e-06	-1.36105	-1.25574
92462893	chr7:92462893:A:T	1.05012e-05	-1.19649	-0.74614
92463370	chr7:92463370:G:A	1.65834e-05	-1.48572	-2.87489e-10
92463426	chr7:92463426:C:T	2.57252e-05	-9.98138e-11	-1.04665
92463619	chr7:92463619:C:T	2.40233e-05	-9.98138e-11	-1.1151
92463766	chr7:92463766:A:G	0.00191859	3.26523	-2.87489e-10
92464082	chr7:92464082:T:C	1.67219e-05	-1.4774	-2.87489e-10
92464472	chr7:92464472:G:A	2.08108e-05	-1.25865	-2.87489e-10
92465033	chr7:92465033:T:C	1.76232e-05	-1.4249	-2.87489e-10
92465062	chr7:92465062:G:A	4.86463e-06	-1.4631	-1.24904
92465512	chr7:92465512:A:G	5.62947e-06	-1.51203	-1.05408
92466037	chr7:92466037:T:C	9.82172e-06	-1.47035	-0.539173
92466104	chr7:92466104:A:G	1.66352e-05	-1.4826	-2.87489e-10
92466209	chr7:92466209:C:T	1.30728e-05	-0.886179	-0.837408
92466512	chr7:92466512:A:G	2.08151e-05	-9.98138e-11	-1.25844
92466618	chr7:92466618:G:A	5.05342e-06	-1.43106	-1.243
92466745	chr7:92466745:C:T	2.11928e-05	-9.98138e-11	-1.24046
92466819	chr7:92466819:C:T	7.40278e-06	-1.25908	-1.03319
92466869	chr7:92466869:G:A	2.88428e-05	-9.98138e-11	-0.932262
92467028	chr7:92467028:G:A	1.01871e-05	-1.47357	-0.499434
92467146	chr7:92467146:A:G	1.03732e-05	-1.46928	-0.485622
92467347	chr7:92467347:T:A	6.01659e-06	-1.47663	-1.02297
92467365	chr7:92467365:C:T	9.28952e-06	-1.06193	-1.0033
92468215	chr7:92468215:G:A	8.8828e-06	-1.28439	-0.825618
92468356	chr7:92468356:C:T	2.4859e-05	-9.98138e-11	-1.0809
92468430	chr7:92468430:T:C	1.27494e-05	-0.56516	-1.18348
92468556	chr7:92468556:C:T	1.28079e-05	-1.01667	-0.727394
92468670	chr7:92468670:TAGTC:T	2.48492e-05	-9.98138e-11	-1.08129
92468757	chr7:92468757:C:T	1.61066e-05	-1.51489	-2.87489e-10
92469164	chr7:92469164:A:G	8.84688e-06	-0.855673	-1.25838
92469336	chr7:92469336:T:C	2.4639e-05	-9.98138e-11	-1.08979
92469462	chr7:92469462:C:T	6.19611e-06	-1.4901	-0.980096
92469962	chr7:92469962:A:G	2.45023e-05	-9.98138e-11	-1.09535
92469969	chr7:92469969:C:T	1.67361e-05	-1.47655	-2.87489e-10
92470412	chr7:92470412:T:C	9.62141e-05	-9.98138e-11	0.272455
92470434	chr7:92470434:C:T	3.41256e-05	-9.98138e-11	-0.764072
92470874	chr7:92470874:G:A	2.46768e-05	-9.98138e-11	-1.08826
92471364	chr7:92471364:G:C	7.24506e-05	-9.98138e-11	-0.0112167
92471942	chr7:92471942:T:C	2.14642e-05	-9.98138e-11	-1.22774
92472455	chr7:92472455:C:G	1.30565e-05	-0.544267	-1.18057
92472873	chr7:92472873:G:A	1.4711e-05	-0.519575	-1.08595
92472889	chr7:92472889:G:A	6.407e-06	-1.42964	-1.00709
92472953	chr7:92472953:G:A	1.86121e-05	-1.37031	-2.87489e-10
92473133	chr7:92473133:A:G	7.23778e-05	-9.98138e-11	-0.0122221
92473134	chr7:92473134:A:C	7.2683e-05	-9.98138e-11	-0.00801291
92473539	chr7:92473539:C:T	0.000110836	-9.98138e-11	0.413935
92473837	chr7:92473837:C:T	2.16336e-05	-9.98138e-11	-1.21987
92474140	chr7:92474140:G:A	5.81171e-05	-9.98138e-11	-0.231662
92474145	chr7:92474145:C:A	2.39941e-05	-9.98138e-11	-1.11631
92474383	chr7:92474383:T:C	5.75529e-05	-9.98138e-11	-0.241416
92474534	chr7:92474534:G:A	2.61209e-05	-9.98138e-11	-1.03138
92475017	chr7:92475017:G:A	2.11629e-05	-9.98138e-11	-1.24187
92475351	chr7:92475351:G:A	2.37203e-05	-9.98138e-11	-1.12779
92475367	chr7:92475367:G:A	1.4356e-05	-0.888238	-0.741716
92475447	chr7:92475447:T:C	7.51559e-06	-1.51241	-0.764735
92475544	chr7:92475544:G:A	0.000304117	2.62541	-1.20212
92475636	chr7:92475636:C:T	1.8333e-05	-1.38542	-2.87489e-10
92475863	chr7:92475863:A:AG	0.000117117	-9.98138e-11	0.469051
92475996	chr7:92475996:A:G	5.27055e-06	-1.37118	-1.26081
92477098	chr7:92477098:C:T	2.54953e-05	-9.98138e-11	-1.05563
92477200	chr7:92477200:C:T	2.56047e-05	-9.98138e-11	-1.05135
92477978	chr7:92477978:C:T	2.77881e-05	-9.98138e-11	-0.969515
92478438	chr7:92478438:C:G	1.36202e-05	-1.50023	-0.182339
92479008	chr7:92479008:G:A	2.37962e-05	-9.98138e-11	-1.1246
92479091	chr7:92479091:T:C	1.61068e-05	-1.51488	-2.87489e-10
92479526	chr7:92479526:C:T	1.97806e-05	-1.30942	-2.87489e-10
92479606	chr7:92479606:A:G	5.21828e-06	-1.39327	-1.24869
92479645	chr7:92479645:G:A	2.44612e-05	-9.98138e-11	-1.09703
92479754	chr7:92479754:T:C	2.40276e-05	-9.98138e-11	-1.11492
92479780	chr7:92479780:G:A	7.60032e-06	-1.47184	-0.794091
92479885	chr7:92479885:C:T	1.09853e-05	-0.76524	-1.13232
92479961	chr7:92479961:C:T	3.88617e-05	-9.98138e-11	-0.634112
92480064	chr7:92480064:C:T	2.29959e-05	-1.15881	-2.87489e-10
92480356	chr7:92480356:G:A	1.80157e-05	-1.40287	-2.87489e-10
92480585	chr7:92480585:C:T	2.45055e-05	-9.98138e-11	-1.09522
92480735	chr7:92480735:C:T	2.76751e-05	0.251357	-1.22494
92481153	chr7:92481153:G:A	1.39686e-05	-1.37901	-0.278299
92481299	chr7:92481299:G:A	6.84828e-05	-9.98138e-11	-0.0675385
92481588	chr7:92481588:G:A	2.22286e-05	-9.98138e-11	-1.19274
92482407	chr7:92482407:T:C	5.2951e-06	-1.37178	-1.25556
92482724	chr7:92482724:C:T	1.25891e-05	-0.563924	-1.19737
92483245	chr7:92483245:A:G	5.0924e-06	-1.40605	-1.26032
92483995	chr7:92483995:A:T	3.21838e-05	-9.98138e-11	-0.822658
92484175	chr7:92484175:G:A	3.33949e-05	-9.98138e-11	-0.785718
92485386	chr7:92485386:A:ATTCT	2.33478e-05	-9.98138e-11	-1.14362
92486002	chr7:92486002:A:G	2.33738e-05	-1.1425	-2.87489e-10
92486548	chr7:92486548:C:T	1.46889e-05	-1.51458	-0.0924452
92486733	chr7:92486733:T:G	1.68374e-05	-1.13717	-0.333346
92486752	chr7:92486752:CT:C	0.00015716	1.79106	-1.02791
92486787	chr7:92486787:C:T	1.2644e-05	-0.97888	-0.778059
92487626	chr7:92487626:T:C	6.19255e-05	-9.98138e-11	-0.168188
92487782	chr7:92487782:AAT:A	8.08705e-06	-0.94588	-1.25798
92488411	chr7:92488411:C:G	3.34942e-05	-9.98138e-11	-0.782747
92488679	chr7:92488679:G:C	2.69661e-05	0.262297	-1.26184
92488879	chr7:92488879:A:G	1.33184e-05	-1.32227	-0.3827
92489166	chr7:92489166:T:C	0.000117312	-9.98138e-11	0.470713
92489226	chr7:92489226:G:T	6.16047e-05	-9.98138e-11	-0.173383
92489340	chr7:92489340:G:A	6.17156e-05	-9.98138e-11	-0.171584
92489923	chr7:92489923:ATT:A	1.68157e-05	-1.47181	-2.87489e-10
92490771	chr7:92490771:G:A	0.000121772	-9.98138e-11	0.508027
92491545	chr7:92491545:T:A	1.18159e-05	-0.637024	-1.18765
92491679	chr7:92491679:AT:A	5.75447e-06	-1.50227	-1.04187
92491984	chr7:92491984:A:C	2.54033e-05	-9.98138e-11	-1.05924
92492285	chr7:92492285:A:T	2.07466e-05	-9.98138e-11	-1.26174
92492326	chr7:92492326:C:T	5.05489e-06	-1.42959	-1.24417
92493277	chr7:92493277:A:G	5.09789e-06	-1.41372	-1.25157
92493593	chr7:92493593:C:T	5.87859e-05	-9.98138e-11	-0.220218
92493662	chr7:92493662:C:T	8.4122e-06	-0.906245	-1.25819
92494512	chr7:92494512:C:T	7.02925e-05	-9.98138e-11	-0.0414559
92494652	chr7:92494652:C:T	2.32744e-05	-1.14677	-2.87489e-10
92494803	chr7:92494803:A:T	6.19782e-05	-9.98138e-11	-0.167338
92495078	chr7:92495078:A:G	8.81693e-05	-9.98138e-11	0.185138
92495503	chr7:92495503:C:T	5.20716e-06	-1.44186	-1.20222
92495725	chr7:92495725:A:G	1.71229e-05	-1.4537	-2.87489e-10
92496132	chr7:92496132:T:A	7.13179e-06	-1.33825	-0.991309
92496159	chr7:92496159:T:C	2.45693e-05	-9.98138e-11	-1.09262
92496448	chr7:92496448:CTG:C	6.17411e-05	-9.98138e-11	-0.171172
92497021	chr7:92497021:C:T	2.34698e-05	-9.98138e-11	-1.13841
92497266	chr7:92497266:A:G	2.0931e-05	-9.98138e-11	-1.25289
92497798	chr7:92497798:G:A	6.08164e-05	-9.98138e-11	-0.186262
92498635	chr7:92498635:C:T	7.3501e-06	-1.35969	-0.939716
92498678	chr7:92498678:G:T	0.000103141	-9.98138e-11	0.34198
92498763	chr7:92498763:C:A	6.69241e-06	-1.25368	-1.13946
92499521	chr7:92499521:G:T	1.53195e-05	-0.980925	-0.584069
92499901	chr7:92499901:C:A	0.000117643	-9.98138e-11	0.473537
92500083	chr7:92500083:T:A	1.17989e-05	-1.16898	-0.657137
92500555	chr7:92500555:C:A	7.61732e-05	-9.98138e-11	0.0388883
92500634	chr7:92500634:C:T	3.23322e-05	-9.98138e-11	-0.818058
92500927	chr7:92500927:T:C	2.33485e-05	-9.98138e-11	-1.14359
92501091	chr7:92501091:TATC:T	8.76786e-05	-9.98138e-11	0.179557
92501370	chr7:92501370:TA:T	6.78682e-06	-1.50056	-0.878578
92501715	chr7:92501715:A:G	1.22031e-05	-0.574777	-1.21765
92501975	chr7:92501975:G:T	5.24905e-06	-1.41808	-1.21799
92502244	chr7:92502244:G:A	4.55019e-05	-9.98138e-11	-0.476366
92502902	chr7:92502902:T:C	2.1558e-05	-9.98138e-11	-1.22337
92502983	chr7:92502983:GA:G	2.87645e-05	-9.98138e-11	-0.934977
92503179	chr7:92503179:T:C	1.64804e-05	-1.49195	-2.87489e-10
92503630	chr7:92503630:A:G	7.90966e-06	-1.47997	-0.746068
92504694	chr7:92504694:A:G	2.12297e-05	-9.98138e-11	-1.23872
92504991	chr7:92504991:A:G	2.96803e-05	-9.98138e-11	-0.903637
92505854	chr7:92505854:C:G	2.07752e-05	-9.98138e-11	-1.26036
92506372	chr7:92506372:C:T	7.07718e-06	-1.18774	-1.14951
92506488	chr7:92506488:T:A	5.73578e-06	-1.38594	-1.16146
92506659	chr7:92506659:A:G	0.000103079	-9.98138e-11	0.341377
92506759	chr7:92506759:T:C	1.13598e-05	-0.717009	-1.14703
92506806	chr7:92506806:TCCC:T	1.61797e-05	-1.51037	-2.87489e-10
92506888	chr7:92506888:T:C	3.04997e-05	-9.98138e-11	-0.876403
92506966	chr7:92506966:G:C	2.25536e-05	-9.98138e-11	-1.17823
92506972	chr7:92506972:T:G	2.25286e-05	-9.98138e-11	-1.17934
92507133	chr7:92507133:A:G	3.06002e-05	-0.873115	-2.87489e-10
92507440	chr7:92507440:G:A	2.62492e-05	0.0399309	-1.06642
92508188	chr7:92508188:CAT:C	3.41093e-05	0.416074	-1.18063
92508237	chr7:92508237:A:T	2.22098e-05	-9.98138e-11	-1.19359
92509110	chr7:92509110:A:G	2.67193e-05	0.215876	-1.22461
92509215	chr7:92509215:A:G	2.16374e-05	-9.98138e-11	-1.2197
92509691	chr7:92509691:A:G	2.83642e-05	-9.98138e-11	-0.948994
92509755	chr7:92509755:A:G	2.07762e-05	-9.98138e-11	-1.26031
92509972	chr7:92509972:C:T	7.68803e-05	-9.98138e-11	0.048128
92510102	chr7:92510102:C:T	2.23227e-05	-9.98138e-11	-1.18852
92510862	chr7:92510862:G:A	2.24495e-05	-9.98138e-11	-1.18285
92511010	chr7:92511010:C:G	7.7308e-05	-9.98138e-11	0.0536767
92511083	chr7:92511083:C:T	5.54404e-06	-1.50833	-1.07307
92511912	chr7:92511912:C:T	7.44149e-06	-1.47868	-0.808373
92512039	chr7:92512039:T:G	2.10923e-05	-9.98138e-11	-1.24521
92512140	chr7:92512140:C:T	2.14479e-05	-9.98138e-11	-1.22849
92512265	chr7:92512265:G:A	6.96201e-06	-1.17685	-1.1768
92512432	chr7:92512432:C:G	1.65872e-05	-1.48549	-2.87489e-10
92512453	chr7:92512453:G:A	6.06847e-06	-1.28962	-1.2014
92512628	chr7:92512628:A:G	2.80019e-05	-9.98138e-11	-0.961849
92512646	chr7:92512646:C:T	7.94592e-05	-9.98138e-11	0.081122
92512726	chr7:92512726:G:A	1.13065e-05	-0.732232	-1.13651
92513123	chr7:92513123:T:A	2.29492e-05	-1.16084	-2.87489e-10
92513403	chr7:92513403:A:T	1.62064e-05	-1.50871	-2.87489e-10
92513693	chr7:92513693:G:T	5.93074e-06	-1.28579	-1.22818
92514246	chr7:92514246:C:T	5.04638e-06	-1.41842	-1.25703
92514879	chr7:92514879:G:A	7.71898e-06	-1.50159	-0.748845
92514920	chr7:92514920:G:C	7.12517e-06	-1.13726	-1.19323
92515024	chr7:92515024:G:A	1.67956e-05	-1.47301	-2.87489e-10
92515195	chr7:92515195:ACTCT:A	2.08616e-05	-9.98138e-11	-1.25621
92515298	chr7:92515298:A:C	2.08252e-05	-9.98138e-11	-1.25796
92515309	chr7:92515309:CTGTT:C	1.1813e-05	-1.04651	-0.778409
92515437	chr7:92515437:C:T	1.01127e-05	-1.40084	-0.579491
92515723	chr7:92515723:G:A	7.44045e-05	-9.98138e-11	0.0153953
92516350	chr7:92516350:G:A	7.78808e-05	-9.98138e-11	0.061059
92516636	chr7:92516636:G:C	1.01168e-05	-1.51393	-0.465989
92517115	chr7:92517115:G:C	7.65089e-05	-9.98138e-11	0.0432864
92517703	chr7:92517703:T:C	2.63808e-05	-9.98138e-11	-1.02149
92518266	chr7:92518266:C:G	4.94602e-06	-1.43665	-1.25889
92518270	chr7:92518270:C:T	9.04657e-06	-1.24756	-0.844175
92518412	chr7:92518412:G:T	1.74008e-05	-1.4376	-2.87489e-10
92520062	chr7:92520062:C:T	2.07596e-05	-9.98138e-11	-1.26111
92520953	chr7:92520953:TATA:T	5.58867e-06	-1.36106	-1.21232
92520983	chr7:92520983:CTTCTT:C	7.01685e-06	-1.11595	-1.22986
92521639	chr7:92521639:G:A	0.000105735	-9.98138e-11	0.366816
92521660	chr7:92521660:C:G	2.5115e-05	-9.98138e-11	-1.07065
92522002	chr7:92522002:C:G	2.56117e-05	-9.98138e-11	-1.05107
92522424	chr7:92522424:TG:T	6.2785e-06	-1.46103	-0.995964
92523541	chr7:92523541:G:A	1.64831e-05	-1.49178	-2.87489e-10
92524090	chr7:92524090:C:G	5.60158e-06	-1.50976	-1.06132
92524335	chr7:92524335:T:A	0.000124753	-9.98138e-11	0.532218
92524336	chr7:92524336:C:T	1.43381e-05	-1.51498	-0.11622
92524628	chr7:92524628:C:T	2.09741e-05	-9.98138e-11	-1.25083
92524715	chr7:92524715:T:C	8.02708e-06	-1.49167	-0.719629
92524929	chr7:92524929:A:G	7.82461e-05	-9.98138e-11	0.0657374
92525164	chr7:92525164:C:T	2.07641e-05	-9.98138e-11	-1.2609
92525219	chr7:92525219:G:A	2.13786e-05	-9.98138e-11	-1.23173
92525400	chr7:92525400:T:C	1.21205e-05	-0.940328	-0.858893
92525666	chr7:92525666:C:T	3.25348e-05	-9.98138e-11	-0.811809
92525795	chr7:92525795:C:G	1.96884e-05	-1.31409	-2.87489e-10
92526461	chr7:92526461:T:C	7.81928e-06	-1.01667	-1.22086
92526655	chr7:92526655:T:C	0.000122704	-9.98138e-11	0.515656
92526734	chr7:92526734:TAAC:T	9.68449e-05	-9.98138e-11	0.278989
92527394	chr7:92527394:T:C	1.85726e-05	-1.37243	-2.87489e-10
92528488	chr7:92528488:G:C	7.02522e-06	-1.16952	-1.1751
92528821	chr7:92528821:C:T	6.92779e-05	-9.98138e-11	-0.0559948
92528997	chr7:92528997:C:G	2.6563e-05	-9.98138e-11	-1.0146
92529026	chr7:92529026:C:G	1.24639e-05	-0.587002	-1.18429
92529161	chr7:92529161:G:A	1.71788e-05	-1.45044	-2.87489e-10
92530409	chr7:92530409:T:C	1.69396e-05	-1.03341	-0.431057
92530470	chr7:92530470:A:G	8.08615e-06	-1.51501	-0.688955
92530488	chr7:92530488:C:G	6.38756e-05	-9.98138e-11	-0.137184
92530711	chr7:92530711:T:G	1.70075e-05	-1.113	-0.347468
92530883	chr7:92530883:C:T	1.36759e-05	-0.493908	-1.18458
92531413	chr7:92531413:A:G	1.61313e-05	-1.51336	-2.87489e-10
92531511	chr7:92531511:G:C	3.28191e-05	-9.98138e-11	-0.80311
92532728	chr7:92532728:T:C	4.82447e-06	-1.45862	-1.2618
92533107	chr7:92533107:G:A	0.000190111	-9.98138e-11	0.953487
92533121	chr7:92533121:G:C	1.65422e-05	-1.0818	-0.406408
92533221	chr7:92533221:C:T	2.15755e-05	-1.03649	-0.186068
92534160	chr7:92534160:T:G	2.24208e-05	-1.18413	-2.87489e-10
92534315	chr7:92534315:T:C	6.47777e-06	-1.50708	-0.918668
92534541	chr7:92534541:G:A	1.64201e-05	-1.49561	-2.87489e-10
92534973	chr7:92534973:A:G	5.14414e-05	-9.98138e-11	-0.353678
92535237	chr7:92535237:A:G	8.60435e-06	-1.13126	-1.01059
92535566	chr7:92535566:A:G	0.000189059	-9.98138e-11	0.947941
92535712	chr7:92535712:C:CAAT	2.58203e-05	-9.98138e-11	-1.04296
92535716	chr7:92535716:G:A	2.58203e-05	-9.98138e-11	-1.04296
92536425	chr7:92536425:T:C	0.000123208	-9.98138e-11	0.519754
92536539	chr7:92536539:A:G	2.64112e-05	-9.98138e-11	-1.02033
92536548	chr7:92536548:C:T	9.76443e-06	-1.05223	-0.963143
92536726	chr7:92536726:G:C	1.78089e-05	-1.08147	-0.33295
92536817	chr7:92536817:T:G	6.42942e-06	-1.50822	-0.925013
92536880	chr7:92536880:G:A	2.04929e-05	-1.27404	-2.87489e-10
92537789	chr7:92537789:A:G	1.62505e-05	-1.506	-2.87489e-10
92538263	chr7:92538263:G:C	1.87741e-05	-1.09084	-0.270802
92538391	chr7:92538391:G:C	2.77868e-05	-9.98138e-11	-0.969559
92538515	chr7:92538515:G:A	8.54998e-06	-1.16797	-0.980225
92539053	chr7:92539053:G:A	7.0992e-05	-9.98138e-11	-0.0315543
92539471	chr7:92539471:G:A	2.18942e-05	-9.98138e-11	-1.2079
92539558	chr7:92539558:G:A	3.28728e-05	-9.98138e-11	-0.801476
92540209	chr7:92540209:C:T	7.65744e-06	-1.5105	-0.747944
92540336	chr7:92540336:G:A	2.58203e-05	-9.98138e-11	-1.04296
92540487	chr7:92540487:A:G	7.03491e-06	-1.17127	-1.17196
92540558	chr7:92540558:C:T	7.93928e-06	-1.50735	-0.714948
92540652	chr7:92540652:A:C	8.0481e-06	-1.18537	-1.02332
92540725	chr7:92540725:T:G	3.25348e-05	-9.98138e-11	-0.811809
92540940	chr7:92540940:A:T	1.70552e-05	-1.45767	-2.87489e-10
92541004	chr7:92541004:G:A	7.05037e-05	-9.98138e-11	-0.038456
92541577	chr7:92541577:T:G	2.07522e-05	-9.98138e-11	-1.26147
92541581	chr7:92541581:C:T	2.69391e-05	-9.98138e-11	-1.00054
92541701	chr7:92541701:G:A	0.000208117	2.05046	-1.00649
92541765	chr7:92541765:C:T	2.99654e-05	-9.98138e-11	-0.894076
92541813	chr7:92541813:G:T	2.29582e-05	-9.98138e-11	-1.16045
92541835	chr7:92541835:A:G	0.000127951	-9.98138e-11	0.557528
92542493	chr7:92542493:A:T	3.28191e-05	-9.98138e-11	-0.80311
92542660	chr7:92542660:T:C	2.07439e-05	-9.98138e-11	-1.26187
92543510	chr7:92543510:G:A	9.09297e-05	-9.98138e-11	0.215965
92543579	chr7:92543579:A:G	1.67619e-05	-1.055	-0.420016
92543707	chr7:92543707:T:C	8.23917e-06	-1.4969	-0.688319
92543804	chr7:92543804:G:A	2.09604e-05	-9.98138e-11	-1.25149
92543973	chr7:92543973:G:A	6.1462e-06	-1.26104	-1.21725
92544168	chr7:92544168:C:T	1.01526e-05	-0.736244	-1.24014
92544744	chr7:92544744:A:G	7.96957e-06	-1.29588	-0.922615
92545870	chr7:92545870:A:G	5.8744e-05	-9.98138e-11	-0.220932
92546080	chr7:92546080:G:T	2.72445e-05	-9.98138e-11	-0.989269
92546155	chr7:92546155:G:A	6.33448e-06	-1.51334	-0.934771
92546404	chr7:92546404:C:T	6.20386e-05	-9.98138e-11	-0.166365
92546609	chr7:92546609:G:A	1.23616e-05	-1.25595	-0.523583
92546666	chr7:92546666:T:G	2.27068e-05	-9.98138e-11	-1.17146
92546742	chr7:92546742:T:A	0.000190988	-9.98138e-11	0.958089
92547326	chr7:92547326:G:A	3.54485e-05	0.361502	-1.08754
92547420	chr7:92547420:G:A	1.64318e-05	-1.49491	-2.87489e-10
92548049	chr7:92548049:A:G	6.67093e-05	-9.98138e-11	-0.0937769
92548095	chr7:92548095:T:C	2.07576e-05	-9.98138e-11	-1.26121
92548234	chr7:92548234:T:A	1.87348e-05	-1.36374	-2.87489e-10
92549030	chr7:92549030:T:C	7.97465e-05	-9.98138e-11	0.0847319
92549348	chr7:92549348:C:T	7.2682e-05	-9.98138e-11	-0.00802722
92549788	chr7:92549788:C:T	7.54775e-06	-1.51467	-0.758197
92549915	chr7:92549915:G:T	1.03524e-05	-1.16007	-0.796825
92550305	chr7:92550305:A:G	6.00641e-06	-1.23969	-1.26161
92550551	chr7:92550551:C:G	6.37124e-06	-1.51476	-0.927571
92550600	chr7:92550600:T:C	1.13394e-05	-0.617512	-1.24832
92551102	chr7:92551102:C:T	2.06723e-05	-1.11488	-0.150441
92551391	chr7:92551391:A:G	1.97446e-05	-1.10843	-0.20281
92551520	chr7:92551520:G:A	1.3525e-05	-0.465762	-1.22382
92551565	chr7:92551565:G:A	3.30936e-05	-9.98138e-11	-0.79478
92551612	chr7:92551612:G:A	1.39844e-05	-0.437234	-1.21894
92552043	chr7:92552043:T:G	6.51557e-06	-1.15897	-1.26096
92552448	chr7:92552448:G:A	5.76196e-05	-9.98138e-11	-0.240258
92552476	chr7:92552476:C:T	1.64491e-05	-1.49385	-2.87489e-10
92553022	chr7:92553022:A:C	1.36514e-05	-0.42637	-1.25391
92553360	chr7:92553360:A:G	9.08907e-06	-1.21257	-0.874477
92553628	chr7:92553628:A:C	6.21338e-06	-1.22328	-1.24414
92553646	chr7:92553646:C:T	9.63651e-06	-0.777543	-1.25102
92554178	chr7:92554178:C:T	1.664e-05	-1.48231	-2.87489e-10
92554753	chr7:92554753:C:T	4.55964e-05	-9.98138e-11	-0.474292
92554895	chr7:92554895:A:G	1.61604e-05	-1.51156	-2.87489e-10
92555048	chr7:92555048:G:A	6.0584e-05	-9.98138e-11	-0.19009
92555664	chr7:92555664:A:G	3.10808e-05	-9.98138e-11	-0.857531
92556352	chr7:92556352:G:C	9.57056e-06	-0.829321	-1.20611
92556495	chr7:92556495:T:C	2.08329e-05	-9.98138e-11	-1.25759
92556532	chr7:92556532:G:A	2.29761e-05	-9.98138e-11	-1.15966
92556549	chr7:92556549:A:G	6.16857e-06	-1.51294	-0.961719
92557093	chr7:92557093:C:T	2.37007e-05	-9.98138e-11	-1.12862
92557461	chr7:92557461:C:G	2.08254e-05	-9.98138e-11	-1.25795
92557533	chr7:92557533:A:T	2.23438e-05	-9.98138e-11	-1.18757
92557636	chr7:92557636:C:T	2.13518e-05	-9.98138e-11	-1.23299
92557883	chr7:92557883:G:C	2.32192e-05	-9.98138e-11	-1.14914
92558128	chr7:92558128:G:C	2.12247e-05	-9.98138e-11	-1.23896
92558390	chr7:92558390:T:G	1.14798e-05	-0.669226	-1.18431
92558862	chr7:92558862:T:TG	8.38316e-06	-1.22186	-0.946035
92559155	chr7:92559155:TA:T	8.7822e-06	-1.18079	-0.940604
92560227	chr7:92560227:C:T	4.91653e-05	-9.98138e-11	-0.398933
92561447	chr7:92561447:C:CCAAT	1.09643e-05	-0.642607	-1.25687
92562804	chr7:92562804:C:A	6.43608e-06	-1.17126	-1.26095
92563320	chr7:92563320:T:C	8.14642e-06	-1.51418	-0.682364
92563932	chr7:92563932:T:C	2.42579e-05	-9.98138e-11	-1.10538
92564554	chr7:92564554:C:T	1.9483e-05	-1.06366	-0.260917
92564582	chr7:92564582:T:C	5.92111e-05	-9.98138e-11	-0.213011
92565278	chr7:92565278:A:G	1.16973e-05	-1.48624	-0.348524
92565298	chr7:92565298:C:T	9.2241e-06	-0.89902	-1.17328
92565375	chr7:92565375:T:G	5.06618e-06	-1.47833	-1.1932
92565750	chr7:92565750:A:G	2.08008e-05	-9.98138e-11	-1.25913
92566264	chr7:92566264:A:C	6.44585e-06	-1.17043	-1.26026
92566594	chr7:92566594:T:C	2.32002e-05	-9.98138e-11	-1.14996
92566944	chr7:92566944:C:T	7.46697e-06	-1.18981	-1.09382
92567330	chr7:92567330:A:C	3.10064e-05	-9.98138e-11	-0.859928
92567423	chr7:92567423:C:T	2.38348e-05	-1.12297	-2.87489e-10
92567447	chr7:92567447:A:G	9.55082e-06	-1.12699	-0.910508
92569384	chr7:92569384:C:G	6.61486e-05	-9.98138e-11	-0.102217
92569511	chr7:92569511:A:G	2.12593e-05	-1.11477	-0.122557
92570034	chr7:92570034:T:C	4.57527e-06	-1.51434	-1.25912
92570234	chr7:92570234:T:C	1.62003e-05	-1.50909	-2.87489e-10
92570812	chr7:92570812:T:C	3.08443e-05	-9.98138e-11	-0.86517
92572159	chr7:92572159:A:G	6.46603e-06	-1.19388	-1.23368
92572169	chr7:92572169:A:G	5.69617e-06	-1.50017	-1.05416
92572579	chr7:92572579:C:T	1.6109e-05	-1.51474	-2.87489e-10
92572664	chr7:92572664:A:T	6.1404e-06	-1.21817	-1.26106
92573398	chr7:92573398:T:G	5.6304e-05	-9.98138e-11	-0.263356
92573409	chr7:92573409:C:T	6.54864e-05	-9.98138e-11	-0.112278
92573703	chr7:92573703:G:A	3.89202e-05	-9.98138e-11	-0.632607
92574402	chr7:92574402:T:C	6.60607e-06	-1.51286	-0.893268
92574455	chr7:92574455:G:C	6.61487e-06	-1.2194	-1.1854
92574776	chr7:92574776:G:T	1.63352e-05	-1.5008	-2.87489e-10
92574928	chr7:92574928:T:A	8.65641e-06	-1.15155	-0.984273
92574992	chr7:92574992:T:TTTTC	2.08637e-05	-9.98138e-11	-1.25611
92575426	chr7:92575426:C:T	8.19278e-06	-1.20462	-0.98625
92575681	chr7:92575681:T:A	5.88608e-06	-1.48743	-1.0341
92575837	chr7:92575837:T:C	5.25581e-06	-1.49873	-1.13606
92576038	chr7:92576038:T:C	2.42453e-05	-9.98138e-11	-1.1059
92576044	chr7:92576044:T:G	0.000103464	0.345106	-2.87489e-10
92576095	chr7:92576095:G:A	1.21633e-05	-0.854572	-0.941125
92576448	chr7:92576448:T:C	1.23261e-05	-1.16399	-0.618409
92577956	chr7:92577956:C:T	9.49735e-06	-0.894767	-1.14834
92578025	chr7:92578025:C:T	1.61079e-05	-1.51481	-2.87489e-10
92578061	chr7:92578061:C:T	6.23219e-05	-9.98138e-11	-0.161808
92578622	chr7:92578622:T:C	6.58328e-05	-9.98138e-11	-0.107004
92578677	chr7:92578677:G:A	7.85693e-05	-9.98138e-11	0.0698598
92579032	chr7:92579032:T:C	1.22144e-05	-0.58222	-1.20928
92579152	chr7:92579152:T:A	8.43439e-06	-0.95729	-1.20451
92579405	chr7:92579405:T:C	2.17764e-05	-9.98138e-11	-1.2133
92580287	chr7:92580287:A:G	1.41917e-05	-0.711856	-0.929607
92580481	chr7:92580481:A:G	2.08766e-05	-9.98138e-11	-1.25549
92581624	chr7:92581624:T:C	1.21413e-05	-0.627873	-1.16963
92581836	chr7:92581836:T:G	6.51415e-06	-1.48701	-0.933134
92581933	chr7:92581933:T:C	1.64357e-05	-1.02519	-0.469476
92582228	chr7:92582228:G:A	5.18282e-06	-1.44042	-1.20835
92582710	chr7:92582710:T:C	2.07519e-05	-9.98138e-11	-1.26148
92583069	chr7:92583069:C:T	5.74059e-05	-9.98138e-11	-0.243974
92583220	chr7:92583220:A:G	1.92879e-05	-1.33464	-2.87489e-10
92583917	chr7:92583917:C:T	2.33299e-05	-9.98138e-11	-1.14439
92584089	chr7:92584089:T:C	2.87128e-05	-9.98138e-11	-0.936779
92584141	chr7:92584141:A:G	5.99603e-06	-1.50175	-1.00127
92584267	chr7:92584267:A:G	1.16334e-05	-0.700068	-1.14017
92584333	chr7:92584333:A:C	8.99852e-06	-0.978021	-1.11904
92584418	chr7:92584418:G:T	1.6816e-05	-0.324038	-1.14775
92584699	chr7:92584699:C:T	5.73785e-05	-9.98138e-11	-0.244452
92585034	chr7:92585034:T:A	6.62426e-05	-9.98138e-11	-0.100797
92585122	chr7:92585122:G:A	2.14634e-05	-9.98138e-11	-1.22777
92585527	chr7:92585527:T:A	1.61594e-05	-1.51162	-2.87489e-10
92585559	chr7:92585559:C:T	7.64196e-06	-1.40429	-0.856175
92585985	chr7:92585985:C:T	2.27214e-05	-9.98138e-11	-1.17081
92586030	chr7:92586030:C:T	0.000148506	-9.98138e-11	0.706506
92586269	chr7:92586269:T:C	3.07217e-05	-9.98138e-11	-0.86915
92586903	chr7:92586903:C:T	2.21236e-05	-9.98138e-11	-1.19748
92587106	chr7:92587106:TTC:T	7.86083e-06	-1.17796	-1.05427
92587405	chr7:92587405:G:A	2.07583e-05	-9.98138e-11	-1.26117
92587441	chr7:92587441:C:T	0.000154913	-9.98138e-11	0.748743
92587573	chr7:92587573:A:C	2.3376e-05	-9.98138e-11	-1.14241
92587803	chr7:92587803:A:T	2.09816e-05	-9.98138e-11	-1.25047
92588417	chr7:92588417:C:T	5.74059e-05	-9.98138e-11	-0.243974
92588785	chr7:92588785:C:T	4.71813e-06	-1.51502	-1.22769
92588825	chr7:92588825:CTT:C	0.000189982	-9.98138e-11	0.952807
92589469	chr7:92589469:G:C	0.000142669	-9.98138e-11	0.666404
92589480	chr7:92589480:G:A	2.07965e-05	-9.98138e-11	-1.25934
92589585	chr7:92589585:A:C	1.13362e-05	-1.41541	-0.450714
92589772	chr7:92589772:A:G	5.01873e-06	-1.46221	-1.21874
92590390	chr7:92590390:C:T	4.41217e-05	-9.98138e-11	-0.507168
92591155	chr7:92591155:G:A	5.73537e-06	-1.40886	-1.13861
92591338	chr7:92591338:A:G	2.07953e-05	-9.98138e-11	-1.2594
92591395	chr7:92591395:G:T	4.6879e-06	-1.49838	-1.25075
92591500	chr7:92591500:G:A	2.70286e-05	-1.49179	0.494565
92591781	chr7:92591781:C:T	4.73555e-06	-1.51316	-1.22586
92592019	chr7:92592019:G:A	6.41077e-05	-9.98138e-11	-0.133557
92592572	chr7:92592572:C:T	8.49223e-05	-9.98138e-11	0.147616
92592731	chr7:92592731:G:A	2.34105e-05	-1.14094	-2.87489e-10
92592799	chr7:92592799:T:G	2.083e-05	-9.98138e-11	-1.25773
92593083	chr7:92593083:A:G	2.07438e-05	-9.98138e-11	-1.26187
92593202	chr7:92593202:A:G	4.70652e-06	-1.49759	-1.24758
92593259	chr7:92593259:A:G	3.138e-05	-9.98138e-11	-0.847949
92593878	chr7:92593878:G:T	4.96661e-06	-1.47504	-1.21635
92594058	chr7:92594058:C:T	2.09108e-05	-9.98138e-11	-1.25386
92594080	chr7:92594080:T:C	3.39404e-05	-9.98138e-11	-0.769514
92594121	chr7:92594121:T:C	5.11659e-06	-1.40088	-1.26075
92594271	chr7:92594271:T:G	2.21453e-05	-9.98138e-11	-1.19649
92594643	chr7:92594643:T:C	0.000342777	2.63325	-1.09029
92595567	chr7:92595567:T:A	2.08646e-05	-9.98138e-11	-1.25607
92595774	chr7:92595774:A:G	2.09479e-05	-9.98138e-11	-1.25208
92596085	chr7:92596085:C:T	2.11319e-05	-9.98138e-11	-1.24334
92597373	chr7:92597373:C:T	2.08067e-05	-9.98138e-11	-1.25884
92597500	chr7:92597500:G:A	8.5979e-05	1.35471	-1.19473
92597651	chr7:92597651:C:G	6.63914e-05	-9.98138e-11	-0.0985534
92598133	chr7:92598133:T:C	2.10435e-05	-9.98138e-11	-1.24753
92598135	chr7:92598135:CT:C	2.10371e-05	-9.98138e-11	-1.24783
92599086	chr7:92599086:T:C	4.09547e-05	0.679388	-1.26104
92599619	chr7:92599619:C:T	2.0772e-05	-9.98138e-11	-1.26052
92599803	chr7:92599803:C:T	2.11211e-05	-9.98138e-11	-1.24385
92600471	chr7:92600471:G:A	2.10461e-05	-9.98138e-11	-1.24741
92600634	chr7:92600634:C:T	2.07803e-05	-9.98138e-11	-1.26011
92600845	chr7:92600845:T:G	2.08421e-05	-9.98138e-11	-1.25715
92600848	chr7:92600848:C:T	9.53546e-05	1.49499	-1.23151
92600969	chr7:92600969:G:A	8.88564e-06	-1.47467	-0.635012
92602026	chr7:92602026:T:C	5.40746e-05	-0.303756	-2.87489e-10
92602057	chr7:92602057:G:A	4.86746e-06	-1.45392	-1.25763
92602522	chr7:92602522:A:G	2.34698e-05	-9.98138e-11	-1.1384
92602967	chr7:92602967:C:T	2.08741e-05	-9.98138e-11	-1.25561
92603009	chr7:92603009:C:T	2.10805e-05	-9.98138e-11	-1.24577
92603140	chr7:92603140:C:A	0.000115942	1.46867	-1.00969
92603476	chr7:92603476:A:G	5.17763e-06	-1.4148	-1.23498
92603570	chr7:92603570:C:T	5.40151e-05	-9.98138e-11	-0.304857
92604050	chr7:92604050:C:T	2.11151e-05	-9.98138e-11	-1.24413
92604278	chr7:92604278:A:G	1.61109e-05	-1.51462	-2.87489e-10
92604630	chr7:92604630:C:T	2.50748e-05	-9.98138e-11	-1.07226
92607107	chr7:92607107:G:A	0.000286299	2.53779	-1.17487
92608082	chr7:92608082:A:T	0.000133372	1.30746	-0.708438
92608112	chr7:92608112:G:A	8.00183e-05	1.08935	-1.00122
92608155	chr7:92608155:G:T	4.85602e-06	-1.50851	-1.20539
92608219	chr7:92608219:A:T	0.00014651	1.56402	-0.87104
92608726	chr7:92608726:T:G	2.14983e-05	-9.98138e-11	-1.22615
92608787	chr7:92608787:G:C	5.74771e-06	-1.51082	-1.0345
92609830	chr7:92609830:A:G	0.00697893	5.74201	-1.18548
92609953	chr7:92609953:T:TTC	2.63208e-05	-9.98138e-11	-1.02376
92609955	chr7:92609955:A:AT	2.6284e-05	-9.98138e-11	-1.02516
92611321	chr7:92611321:TTAAG:T	3.00196e-05	-9.98138e-11	-0.89227
92611948	chr7:92611948:C:T	2.14714e-05	-1.2274	-2.87489e-10
92612137	chr7:92612137:C:G	0.00764537	5.75801	-1.11027
92612319	chr7:92612319:G:C	1.7372e-05	-0.233084	-1.20618
92613389	chr7:92613389:A:T	2.07478e-05	-9.98138e-11	-1.26168
92614354	chr7:92614354:TG:T	2.49974e-05	-9.98138e-11	-1.07535
92614358	chr7:92614358:G:A	0.0136424	5.22682	-2.87489e-10
92614405	chr7:92614405:C:T	0.00207397	4.37833	-1.03523
92614879	chr7:92614879:C:T	0.000129658	0.570778	-2.87489e-10
92615108	chr7:92615108:C:T	0.00340603	4.94198	-1.1028
92616068	chr7:92616068:T:C	6.74318e-06	-1.5025	-0.883085
92616144	chr7:92616144:A:G	2.1192e-05	-9.98138e-11	-1.2405
92616613	chr7:92616613:C:T	0.00445781	5.19788	-1.08959
92617430	chr7:92617430:C:G	0.00391478	5.18476	-1.20636
92617705	chr7:92617705:G:A	2.52623e-05	-9.98138e-11	-1.06481
92618013	chr7:92618013:G:T	2.11049e-05	-9.98138e-11	-1.24461
92618019	chr7:92618019:A:G	0.0107108	6.17602	-1.19113
92618225	chr7:92618225:A:G	4.74903e-06	-1.49885	-1.23733
92618762	chr7:92618762:C:T	0.00491591	4.57651	-0.3704
92618783	chr7:92618783:A:T	6.61659e-05	-0.101955	-2.87489e-10
92620826	chr7:92620826:T:G	0.0210378	6.67302	-1.01306
92621269	chr7:92621269:A:G	1.71928e-05	-1.44963	-2.87489e-10
92622935	chr7:92622935:A:G	1.63647e-05	-1.499	-2.87489e-10
92623919	chr7:92623919:G:T	4.70119e-06	-1.49534	-1.25097
92624658	chr7:92624658:G:A	0.0187263	5.82767	-0.284106
92624785	chr7:92624785:T:C	4.57679e-06	-1.51302	-1.2601
92624858	chr7:92624858:C:T	4.69698e-06	-1.49786	-1.24935
92625453	chr7:92625453:C:G	3.56986e-05	-9.98138e-11	-0.719011
92625471	chr7:92625471:A:G	3.5605e-05	-9.98138e-11	-0.721636
92625567	chr7:92625567:A:C	4.91983e-06	-1.50469	-1.19615
92625672	chr7:92625672:AC:A	4.64554e-05	-9.98138e-11	-0.455628
92626161	chr7:92626161:G:T	2.0766e-05	-9.98138e-11	-1.26081
92626893	chr7:92626893:A:C	2.09572e-05	-9.98138e-11	-1.25164
92626932	chr7:92626932:T:C	2.10848e-05	-1.24557	-2.87489e-10
92627061	chr7:92627061:C:T	0.00500737	5.40505	-1.1805
92627591	chr7:92627591:C:T	0.000155628	1.98998	-1.23663
92628078	chr7:92628078:A:G	0.0224816	6.83099	-1.10466
92628155	chr7:92628155:T:C	3.04598e-05	-9.98138e-11	-0.877715
92628381	chr7:92628381:CA:C	0.000275195	2.57786	-1.2545
92628940	chr7:92628940:A:T	5.29442e-06	-1.37467	-1.25279
92629279	chr7:92629279:G:A	5.81954e-05	-9.98138e-11	-0.230314
92629422	chr7:92629422:A:C	0.00319121	5.03226	-1.25823
92629647	chr7:92629647:C:T	0.0033891	5.09186	-1.25766
92630046	chr7:92630046:T:C	6.40712e-05	-9.98138e-11	-0.134126
92630847	chr7:92630847:G:A	0.00426791	5.31802	-1.25326
92630934	chr7:92630934:C:G	1.71319e-05	-1.45318	-2.87489e-10
92630946	chr7:92630946:T:C	2.87618e-05	-9.98138e-11	-0.935075
92631066	chr7:92631066:A:T	4.73488e-06	-1.49179	-1.24737
92632179	chr7:92632179:T:C	5.43041e-05	-9.98138e-11	-0.299521
92632792	chr7:92632792:CAG:C	2.08738e-05	-9.98138e-11	-1.25563
92632819	chr7:92632819:C:T	2.31725e-05	-9.98138e-11	-1.15116
92633331	chr7:92633331:T:A	2.07714e-05	-9.98138e-11	-1.26054
92633707	chr7:92633707:A:C	4.7626e-06	-1.50744	-1.22589
92633905	chr7:92633905:T:C	2.47328e-05	-9.98138e-11	-1.08599
92633915	chr7:92633915:A:G	2.24496e-05	-9.98138e-11	-1.18285
92634036	chr7:92634036:A:T	0.000571742	2.31052	-0.255952
92635096	chr7:92635096:T:C	0.03944	6.4482	-0.15979
92635638	chr7:92635638:ATAC:A	2.37954e-05	-9.98138e-11	-1.12463
92635679	chr7:92635679:T:C	0.0189878	6.72221	-1.16477
92635889	chr7:92635889:G:A	2.97698e-05	-9.98138e-11	-0.900626
92636186	chr7:92636186:C:G	6.02662e-05	-9.98138e-11	-0.19535
92636484	chr7:92636484:T:C	0.020326	6.76673	-1.1412
92636794	chr7:92636794:T:C	4.42083e-05	-9.98138e-11	-0.505208
92636884	chr7:92636884:C:T	6.97409e-06	-1.22287	-1.12905
92636958	chr7:92636958:G:A	4.93175e-05	-9.98138e-11	-0.395842
92637066	chr7:92637066:G:C	1.61312e-05	-1.51337	-2.87489e-10
92639046	chr7:92639046:G:A	0.000107789	-9.98138e-11	0.386059
92639343	chr7:92639343:C:T	2.08546e-05	-9.98138e-11	-1.25655
92640249	chr7:92640249:A:G	1.61398e-05	-1.51283	-2.87489e-10
92640340	chr7:92640340:T:C	7.92369e-06	-1.50494	-0.719324
92640558	chr7:92640558:G:A	2.07619e-05	-9.98138e-11	-1.261
92643306	chr7:92643306:G:A	0.000131198	0.582589	-2.87489e-10
92644222	chr7:92644222:A:C	0.000304116	2.65542	-1.23214
92644264	chr7:92644264:C:T	1.02252e-05	-0.875508	-1.09375
92644570	chr7:92644570:C:T	7.16812e-05	-9.98138e-11	-0.0218929
92644916	chr7:92644916:C:T	0.000186895	0.936427	-2.87489e-10
92645057	chr7:92645057:C:T	8.44688e-05	-9.98138e-11	0.142261
92645554	chr7:92645554:G:A	4.84219e-05	-9.98138e-11	-0.41417
92646554	chr7:92646554:C:T	7.42036e-05	-9.98138e-11	0.0126909
92646692	chr7:92646692:C:T	4.57154e-06	-1.51441	-1.25986
92647048	chr7:92647048:T:C	2.56054e-05	-9.98138e-11	-1.05132
92647371	chr7:92647371:T:G	2.22261e-05	-9.98138e-11	-1.19285
92647412	chr7:92647412:C:T	1.95053e-05	-0.45748	-0.865954
92647716	chr7:92647716:T:C	0.126149	7.41173	0.039366
92647819	chr7:92647819:G:C	2.60614e-05	-9.98138e-11	-1.03367
92648001	chr7:92648001:G:A	0.00382701	5.20972	-1.25401
92648127	chr7:92648127:G:A	5.25186e-05	-9.98138e-11	-0.332954
92648163	chr7:92648163:C:T	0.00473537	5.42058	-1.25188
92648802	chr7:92648802:G:A	0.00420308	5.0261	-0.976643
92648859	chr7:92648859:T:A	6.12139e-06	-1.4962	-0.986134
92649272	chr7:92649272:T:C	6.69416e-05	-9.98138e-11	-0.0903008
92649756	chr7:92649756:A:G	4.49272e-05	-0.489078	-2.87489e-10
92650049	chr7:92650049:T:C	0.140768	7.85835	-0.297603
92651234	chr7:92651234:A:G	3.1391e-05	-9.98138e-11	-0.847599
92651286	chr7:92651286:C:T	7.81662e-05	-9.98138e-11	0.064716
92651381	chr7:92651381:T:C	0.00640083	5.65766	-1.1876
92652007	chr7:92652007:G:T	6.96912e-06	-1.4724	-0.880229
92652195	chr7:92652195:A:C	2.20987e-05	-9.98138e-11	-1.1986
92652531	chr7:92652531:G:A	6.86368e-05	-9.98138e-11	-0.0652928
92652639	chr7:92652639:C:T	0.00580949	5.63443	-1.2613
92653310	chr7:92653310:C:T	0.0058468	5.58903	-1.2095
92654551	chr7:92654551:T:A	6.94602e-05	-9.98138e-11	-0.0533677
92654561	chr7:92654561:C:T	2.49507e-05	-9.98138e-11	-1.07722
92654720	chr7:92654720:G:A	4.4149e-05	-9.98138e-11	-0.506551
92655222	chr7:92655222:T:A	2.06568e-05	-1.26608	-2.87489e-10
92655809	chr7:92655809:A:G	0.0814927	7.35633	-0.342181
92656984	chr7:92656984:G:A	2.18057e-05	-9.98138e-11	-1.21195
92657168	chr7:92657168:A:G	7.8797e-05	-9.98138e-11	0.0727541
92657604	chr7:92657604:A:G	0.0624082	6.49352	0.253809
92657666	chr7:92657666:C:T	0.00575687	5.19006	-0.826035
92657903	chr7:92657903:G:A	7.7901e-05	-9.98138e-11	0.0613182
92657969	chr7:92657969:G:C	0.00878141	5.56658	-0.780308
92658535	chr7:92658535:T:G	0.0062742	5.60861	-1.15853
92658792	chr7:92658792:T:C	0.00502787	5.40431	-1.17568
92660405	chr7:92660405:T:C	6.13193e-05	-9.98138e-11	-0.178027
92661908	chr7:92661908:G:A	7.63554e-05	-9.98138e-11	0.0412778
92662330	chr7:92662330:G:A	2.29274e-05	-1.16179	-2.87489e-10
92662983	chr7:92662983:G:A	4.04888e-05	0.66708	-1.26018
92664909	chr7:92664909:C:T	1.62152e-05	-1.50817	-2.87489e-10
92667354	chr7:92667354:T:C	6.48544e-06	-1.30671	-1.11785
92667515	chr7:92667515:C:T	5.40241e-06	-1.51441	-1.09287
92667662	chr7:92667662:C:T	1.90523e-05	-1.34693	-2.87489e-10
92668425	chr7:92668425:G:GT	1.10992e-05	-0.625396	-1.26185
92668672	chr7:92668672:T:G	2.07458e-05	-9.98138e-11	-1.26178
92670231	chr7:92670231:T:C	3.2479e-05	-0.994943	0.181417
92671254	chr7:92671254:C:T	2.07263e-05	-1.26272	-2.87489e-10
92671273	chr7:92671273:G:A	5.581e-06	-1.35452	-1.22023
92672997	chr7:92672997:T:C	1.72565e-05	-1.44593	-2.87489e-10
92673278	chr7:92673278:A:C	2.1813e-05	-9.98138e-11	-1.21162
92673863	chr7:92673863:C:T	2.09688e-05	-9.98138e-11	-1.25109
92673882	chr7:92673882:A:G	4.71622e-06	-1.51493	-1.22819
92674195	chr7:92674195:T:C	0.00010461	-9.98138e-11	0.356123
92674229	chr7:92674229:C:T	2.15127e-05	-9.98138e-11	-1.22548
92674240	chr7:92674240:A:G	4.66049e-06	-1.5139	-1.2411
92674304	chr7:92674304:C:T	2.74025e-05	-9.98138e-11	-0.983488
92675636	chr7:92675636:T:C	2.14995e-05	-9.98138e-11	-1.22609
92676131	chr7:92676131:T:A	2.04947e-05	-1.22311	-0.0508439
92676201	chr7:92676201:A:T	4.71642e-06	-1.51469	-1.22838
92677655	chr7:92677655:A:T	6.59717e-06	-1.14908	-1.2584
92677679	chr7:92677679:G:A	6.57371e-06	-1.1493	-1.26174
92678085	chr7:92678085:T:C	0.000116874	-9.98138e-11	0.466976
92678677	chr7:92678677:C:T	2.11961e-05	-9.98138e-11	-1.2403
92678830	chr7:92678830:C:T	2.0894e-05	-1.25466	-2.87489e-10
92678890	chr7:92678890:C:T	4.85484e-05	-9.98138e-11	-0.411561
92679015	chr7:92679015:G:A	3.6206e-05	-9.98138e-11	-0.704897
92679484	chr7:92679484:A:G	5.28439e-06	-1.4492	-1.18016
92680115	chr7:92680115:T:C	2.09846e-05	-9.98138e-11	-1.25033
92680289	chr7:92680289:G:A	2.14003e-05	-9.98138e-11	-1.23071
92680311	chr7:92680311:A:T	2.30071e-05	-9.98138e-11	-1.15832
92680982	chr7:92680982:C:T	1.63256e-05	-1.50139	-2.87489e-10
92681909	chr7:92681909:C:A	2.11999e-05	-9.98138e-11	-1.24013
92682554	chr7:92682554:C:T	8.31176e-05	-9.98138e-11	0.126135
92682666	chr7:92682666:A:G	2.07722e-05	-9.98138e-11	-1.2605
92683420	chr7:92683420:G:A	2.15743e-05	-9.98138e-11	-1.22262
92683465	chr7:92683465:T:G	2.0858e-05	-1.25638	-2.87489e-10
92683489	chr7:92683489:G:C	3.09661e-05	-9.98138e-11	-0.861229
92684071	chr7:92684071:G:A	2.09164e-05	-9.98138e-11	-1.25359
92684419	chr7:92684419:A:G	1.01319e-05	-1.35971	-0.618726
92684577	chr7:92684577:G:T	2.07777e-05	-9.98138e-11	-1.26024
92685962	chr7:92685962:C:T	2.31345e-05	-9.98138e-11	-1.1528
92686016	chr7:92686016:C:T	6.26123e-06	-1.46258	-0.997169
92686346	chr7:92686346:T:C	6.35519e-06	-1.50197	-0.942879
92686460	chr7:92686460:T:C	1.35975e-05	-1.16651	-0.517726
92686674	chr7:92686674:C:A	0.000115391	1.61674	-1.16253
92686930	chr7:92686930:C:T	6.03816e-06	-1.48708	-1.00894
92686968	chr7:92686968:T:A	2.60577e-05	-1.07612	0.0423145
92687097	chr7:92687097:C:T	2.08528e-05	-9.98138e-11	-1.25663
92687314	chr7:92687314:A:G	1.61493e-05	-1.51225	-2.87489e-10
92687433	chr7:92687433:A:T	6.0556e-05	-9.98138e-11	-0.190552
92688060	chr7:92688060:T:C	2.87194e-05	-1.09545	0.158903
92688074	chr7:92688074:T:C	9.64044e-05	-9.98138e-11	0.274431
92688209	chr7:92688209:C:T	2.31961e-05	-9.98138e-11	-1.15014
92688438	chr7:92688438:C:T	0.00101969	3.88011	-1.24698
92689511	chr7:92689511:G:A	2.0779e-05	-9.98138e-11	-1.26018
92689712	chr7:92689712:T:C	7.21234e-06	-1.22221	-1.09611
92690158	chr7:92690158:T:C	8.25308e-06	-1.35968	-0.823856
92690174	chr7:92690174:A:C	9.59312e-06	-1.38251	-0.650567
92690855	chr7:92690855:T:C	9.53395e-06	-1.37933	-0.659936
92690863	chr7:92690863:G:A	1.61047e-05	-1.51501	-2.87489e-10
92692270	chr7:92692270:G:A	8.22942e-06	-1.32644	-0.859966
92692725	chr7:92692725:T:C	9.23225e-05	-9.98138e-11	0.231166
92692801	chr7:92692801:A:C	2.08331e-05	-9.98138e-11	-1.25758
92693028	chr7:92693028:T:C	2.18076e-05	-9.98138e-11	-1.21186
92693650	chr7:92693650:A:G	2.07468e-05	-9.98138e-11	-1.26173
92694108	chr7:92694108:G:A	3.38151e-05	-0.773213	-2.87489e-10
92695041	chr7:92695041:T:C	6.21386e-06	-1.50475	-0.962589
92695105	chr7:92695105:G:T	2.2944e-05	-1.15088	-0.0101847
92695518	chr7:92695518:G:C	3.59531e-05	-9.98138e-11	-0.711906
92695995	chr7:92695995:CA:C	0.00022163	-9.98138e-11	1.10689
92696875	chr7:92696875:C:T	2.07438e-05	-9.98138e-11	-1.26187
92697032	chr7:92697032:C:T	5.22283e-06	-1.3792	-1.26188
92697712	chr7:92697712:A:G	0.00268003	4.55047	-0.951013
92697826	chr7:92697826:G:A	2.64069e-05	-9.98138e-11	-1.0205
92699334	chr7:92699334:G:A	3.44967e-05	-9.98138e-11	-0.753257
92699501	chr7:92699501:C:A	2.0779e-05	-9.98138e-11	-1.26018
92699642	chr7:92699642:C:A	6.03955e-06	-1.49143	-1.00436
92699812	chr7:92699812:C:T	3.81099e-05	-0.966015	0.312368
92700273	chr7:92700273:G:C	5.71342e-05	-9.98138e-11	-0.248719
92700643	chr7:92700643:C:G	1.15351e-05	-1.13029	-0.718431
92701166	chr7:92701166:C:T	9.23478e-06	-1.0624	-1.00875
92701366	chr7:92701366:T:C	2.08491e-05	-9.98138e-11	-1.25681
92701887	chr7:92701887:C:T	2.44747e-05	-9.98138e-11	-1.09648
92702381	chr7:92702381:T:C	5.97488e-06	-1.37005	-1.13651
92702579	chr7:92702579:A:T	2.08681e-05	-9.98138e-11	-1.2559
92703013	chr7:92703013:T:C	2.41902e-05	-9.98138e-11	-1.10817
92703061	chr7:92703061:A:G	0.00144614	3.53252	-0.549984
92703171	chr7:92703171:G:A	3.13298e-05	-0.849552	-2.87489e-10
92704248	chr7:92704248:A:G	0.000362559	1.59907	-2.87489e-10
92704574	chr7:92704574:T:C	4.99123e-06	-1.45103	-1.23541
92706140	chr7:92706140:C:G	2.25219e-05	-9.98138e-11	-1.17963
92706260	chr7:92706260:G:T	1.86272e-05	-1.3695	-2.87489e-10
92706779	chr7:92706779:A:G	0.000188031	0.942484	-2.87489e-10
92707362	chr7:92707362:C:T	2.22558e-05	-9.98138e-11	-1.19152
92707690	chr7:92707690:G:A	1.85539e-05	-1.37344	-2.87489e-10
92707983	chr7:92707983:T:A	3.15869e-05	-9.98138e-11	-0.841379
92708854	chr7:92708854:A:G	2.15968e-05	-9.98138e-11	-1.22158
92710567	chr7:92710567:A:G	2.6542e-05	-9.98138e-11	-1.01539
92710751	chr7:92710751:C:T	2.99313e-05	-0.331435	-0.563782
92710797	chr7:92710797:G:A	2.07519e-05	-9.98138e-11	-1.26149
92710819	chr7:92710819:G:A	2.1495e-05	-9.98138e-11	-1.2263
92712138	chr7:92712138:T:C	3.1262e-05	-9.98138e-11	-0.851717
92712398	chr7:92712398:A:G	2.20417e-05	-9.98138e-11	-1.20119
92712448	chr7:92712448:A:C	3.24847e-05	-9.98138e-11	-0.813351
92712587	chr7:92712587:G:A	1.62554e-05	-1.50569	-2.87489e-10
92712736	chr7:92712736:G:A	3.36468e-05	-9.98138e-11	-0.778204
92712819	chr7:92712819:C:T	2.2232e-05	-9.98138e-11	-1.19259
92713008	chr7:92713008:G:A	2.09887e-05	-9.98138e-11	-1.25014
92713176	chr7:92713176:A:T	7.98991e-06	-0.97427	-1.24167
92713381	chr7:92713381:T:G	2.64796e-05	-9.98138e-11	-1.01775
92713763	chr7:92713763:T:C	5.27368e-05	-9.98138e-11	-0.328808
92714305	chr7:92714305:G:A	2.04309e-05	-0.0159115	-1.26116
92715246	chr7:92715246:T:C	7.07975e-05	-0.0342971	-2.87489e-10
92715276	chr7:92715276:AC:A	2.77671e-05	-9.98138e-11	-0.970269
92715281	chr7:92715281:AAGTAGTAGAGCTTTTTCTCCCTTATTT:A	2.80626e-05	-9.98138e-11	-0.959684
92715311	chr7:92715311:GGGTTTT:G	2.81801e-05	-9.98138e-11	-0.955507
92715767	chr7:92715767:T:A	4.93142e-06	-1.45092	-1.24758
92716043	chr7:92716043:G:A	1.74768e-05	-1.43325	-2.87489e-10
92716641	chr7:92716641:G:T	3.29693e-05	-9.98138e-11	-0.798544
92716769	chr7:92716769:G:A	1.20315e-05	-0.582447	-1.22415
92717575	chr7:92717575:A:G	2.74212e-05	-9.98138e-11	-0.982806
92717980	chr7:92717980:C:T	8.47992e-05	-9.98138e-11	0.146166
92719002	chr7:92719002:T:G	1.40624e-05	-0.394941	-1.25567
92719079	chr7:92719079:G:C	2.43934e-05	-9.98138e-11	-1.09981
92719223	chr7:92719223:C:T	3.34441e-05	-0.092436	-0.69181
92719343	chr7:92719343:T:C	2.45554e-05	-9.98138e-11	-1.09319
92721289	chr7:92721289:C:A	2.46409e-05	-9.98138e-11	-1.08971
92722593	chr7:92722593:T:C	3.01271e-05	-9.98138e-11	-0.888696
92722913	chr7:92722913:A:G	2.14652e-05	-9.98138e-11	-1.22769
92722956	chr7:92722956:G:A	2.66845e-05	-9.98138e-11	-1.01004
92723494	chr7:92723494:A:C	2.35271e-05	-9.98138e-11	-1.13597
92723558	chr7:92723558:T:C	2.64467e-05	-9.98138e-11	-1.01899
92723703	chr7:92723703:C:T	8.69705e-06	-1.04304	-1.08809
92724018	chr7:92724018:A:C	3.94633e-05	-0.0338985	-0.584852
92724043	chr7:92724043:G:A	0.000652327	2.18643	-2.87489e-10
92725004	chr7:92725004:GCAGCTGAATGGCAAAAAGAAAC:G	2.28384e-05	-1.16568	-2.87489e-10
92725404	chr7:92725404:T:C	2.27634e-05	-9.98138e-11	-1.16897
92725488	chr7:92725488:C:T	2.09841e-05	-9.98138e-11	-1.25036
92725719	chr7:92725719:T:A	1.61049e-05	-1.515	-2.87489e-10
92725911	chr7:92725911:C:T	2.20646e-05	-0.249409	-0.950738
92726102	chr7:92726102:G:C	4.82527e-05	-9.98138e-11	-0.41767
92727000	chr7:92727000:C:A	6.05156e-05	-9.98138e-11	-0.19122
92728656	chr7:92728656:GAATCC:G	4.47443e-05	-9.98138e-11	-0.493157
92728812	chr7:92728812:A:G	9.73966e-05	-9.98138e-11	0.28467
92728937	chr7:92728937:T:C	3.02501e-05	-9.98138e-11	-0.884622
92729090	chr7:92729090:T:C	2.81997e-05	-0.131415	-0.823395
92729276	chr7:92729276:T:C	2.34819e-05	-9.98138e-11	-1.13789
92729801	chr7:92729801:G:A	2.12034e-05	-9.98138e-11	-1.23996
92730097	chr7:92730097:A:G	3.50587e-05	-9.98138e-11	-0.737097
92730780	chr7:92730780:C:T	3.46045e-05	-9.98138e-11	-0.750136
92730787	chr7:92730787:T:A	2.54442e-05	-9.98138e-11	-1.05763
92731083	chr7:92731083:T:C	2.19644e-05	-0.393575	-0.811124
92731483	chr7:92731483:G:A	2.24233e-05	-9.98138e-11	-1.18402
92732296	chr7:92732296:G:A	1.33935e-05	-0.503465	-1.19589
92732411	chr7:92732411:CAGA:C	3.70994e-05	-9.98138e-11	-0.680521
92732418	chr7:92732418:A:C	2.07969e-05	-9.98138e-11	-1.25932
92732610	chr7:92732610:A:AAGAT	1.30167e-05	-0.530026	-1.19786
92732802	chr7:92732802:C:T	2.60392e-05	-1.03452	-2.87489e-10
92732905	chr7:92732905:G:A	2.26045e-05	-1.17597	-2.87489e-10
92733915	chr7:92733915:C:T	2.13041e-05	-9.98138e-11	-1.23522
92734502	chr7:92734502:G:A	2.0949e-05	-9.98138e-11	-1.25203
92735454	chr7:92735454:C:T	3.58692e-05	-9.98138e-11	-0.714242
92735455	chr7:92735455:A:C	2.56246e-05	-9.98138e-11	-1.05057
92735697	chr7:92735697:T:C	2.07632e-05	-9.98138e-11	-1.26094
92735961	chr7:92735961:A:G	2.40339e-05	-0.371358	-0.743299
92735996	chr7:92735996:G:A	2.39711e-05	-9.98138e-11	-1.11727
92736089	chr7:92736089:C:T	8.66304e-05	0.167529	-2.87489e-10
92737529	chr7:92737529:G:C	1.5415e-05	-0.396679	-1.1621
92738555	chr7:92738555:C:T	1.5631e-05	-1.23223	-0.312637
92738777	chr7:92738777:T:C	4.30745e-05	-9.98138e-11	-0.53119
92738953	chr7:92738953:C:G	3.98808e-05	-9.98138e-11	-0.608225
92739039	chr7:92739039:G:A	4.99999e-05	-0.382099	-2.87489e-10
92739687	chr7:92739687:T:G	2.23004e-05	-9.98138e-11	-1.18952
92740271	chr7:92740271:T:C	2.0798e-05	-9.98138e-11	-1.25927
92740454	chr7:92740454:T:C	2.07302e-05	-0.534206	-0.728324
92740589	chr7:92740589:A:G	2.09771e-05	-9.98138e-11	-1.25069
92741166	chr7:92741166:T:C	4.6239e-06	-1.50671	-1.25617
92741512	chr7:92741512:T:C	3.57681e-05	-9.98138e-11	-0.717064
92742632	chr7:92742632:T:C	2.11546e-05	-9.98138e-11	-1.24226
92744343	chr7:92744343:G:A	2.08713e-05	-9.98138e-11	-1.25575
92744623	chr7:92744623:ATGTT:A	1.67212e-05	-1.47745	-2.87489e-10
92744777	chr7:92744777:C:T	0.000858413	1.85278	0.608184
92746813	chr7:92746813:C:T	6.26314e-06	-1.28244	-1.177
92747191	chr7:92747191:G:A	2.22494e-05	-9.98138e-11	-1.1918
92747302	chr7:92747302:G:C	3.77931e-05	-9.98138e-11	-0.661994
92747429	chr7:92747429:T:C	2.76209e-05	-9.98138e-11	-0.975549
92747570	chr7:92747570:C:T	3.42185e-05	-0.761355	-2.87489e-10
92747869	chr7:92747869:T:C	7.07096e-06	-1.2291	-1.10902
92748282	chr7:92748282:C:T	0.000123534	-9.98138e-11	0.522397
92748787	chr7:92748787:A:G	6.68648e-06	-1.26787	-1.12617
92748957	chr7:92748957:G:A	9.26106e-05	-9.98138e-11	0.234283
92749569	chr7:92749569:C:A	3.11222e-05	-0.856199	-2.87489e-10
92749594	chr7:92749594:C:T	2.31131e-05	-9.98138e-11	-1.15372
92750079	chr7:92750079:GTA:G	2.37353e-05	-9.98138e-11	-1.12716
92750202	chr7:92750202:A:G	1.67885e-05	-1.47342	-2.87489e-10
92750934	chr7:92750934:C:T	0.00227461	3.43544	-2.87489e-10
92751124	chr7:92751124:A:G	1.22243e-05	-1.1738	-0.61689
92751336	chr7:92751336:A:G	3.21757e-05	-9.98138e-11	-0.82291
92752382	chr7:92752382:A:G	2.0237e-05	-1.28661	-2.87489e-10
92753016	chr7:92753016:T:C	2.3172e-05	-9.98138e-11	-1.15118
92753493	chr7:92753493:A:G	2.15152e-05	-9.98138e-11	-1.22536
92753735	chr7:92753735:C:T	7.14203e-05	-9.98138e-11	-0.0255383
92756036	chr7:92756036:C:T	2.1699e-05	-1.21685	-2.87489e-10
92757209	chr7:92757209:C:G	6.2913e-05	-9.98138e-11	-0.152369
92758030	chr7:92758030:C:T	2.13339e-05	-9.98138e-11	-1.23383
92758337	chr7:92758337:A:T	4.33197e-05	-9.98138e-11	-0.525514
92758515	chr7:92758515:G:A	1.30499e-05	-1.16342	-0.561916
92758604	chr7:92758604:T:C	2.24886e-05	-9.98138e-11	-1.18111
92759197	chr7:92759197:A:G	1.88912e-05	-1.35543	-2.87489e-10
92759492	chr7:92759492:T:C	4.91624e-05	-9.98138e-11	-0.398991
92760295	chr7:92760295:T:A	2.88213e-05	-9.98138e-11	-0.933007
92760463	chr7:92760463:G:C	1.87029e-05	-1.36544	-2.87489e-10
92760526	chr7:92760526:T:C	3.91219e-05	-9.98138e-11	-0.627439
92760648	chr7:92760648:G:A	1.93155e-05	-1.33321	-2.87489e-10
92760757	chr7:92760757:C:T	7.20703e-06	-1.29653	-1.02253
92761229	chr7:92761229:A:C	5.77445e-05	-9.98138e-11	-0.238093
92761240	chr7:92761240:A:T	5.77151e-05	-9.98138e-11	-0.238602
92761883	chr7:92761883:G:T	2.14183e-05	-9.98138e-11	-1.22987
92761928	chr7:92761928:C:T	2.61271e-05	-9.98138e-11	-1.03115
92762167	chr7:92762167:A:G	6.68768e-06	-1.22807	-1.16579
92762375	chr7:92762375:A:G	5.15686e-05	-9.98138e-11	-0.351209
92762379	chr7:92762379:AGGAAGCAGAG:A	3.3139e-05	-9.98138e-11	-0.793411
92762504	chr7:92762504:T:C	2.70768e-05	-9.98138e-11	-0.995444
92762861	chr7:92762861:G:A	3.01487e-05	-9.98138e-11	-0.887978
92762978	chr7:92762978:T:C	2.07924e-05	-9.98138e-11	-1.25953
92764307	chr7:92764307:T:A	3.11692e-05	-9.98138e-11	-0.854689
92764486	chr7:92764486:C:G	5.13261e-05	-9.98138e-11	-0.355922
92765162	chr7:92765162:T:C	2.32247e-05	-9.98138e-11	-1.14891
92765970	chr7:92765970:A:G	3.22894e-05	-9.98138e-11	-0.819382
92766150	chr7:92766150:T:G	0.000183868	-9.98138e-11	0.920097
92767919	chr7:92767919:C:T	5.36926e-05	-9.98138e-11	-0.310846
92767978	chr7:92767978:G:C	2.77393e-05	-9.98138e-11	-0.971272
92768325	chr7:92768325:A:G	9.14781e-06	-1.2037	-0.876911
92769435	chr7:92769435:G:C	2.07937e-05	-9.98138e-11	-1.25947
92771020	chr7:92771020:C:T	2.20502e-05	-9.98138e-11	-1.2008
92772520	chr7:92772520:T:C	1.62525e-05	-1.50588	-2.87489e-10
92773117	chr7:92773117:C:T	2.7538e-05	-0.978554	-2.87489e-10
92773166	chr7:92773166:C:T	9.40169e-06	-1.02216	-1.03107
92773234	chr7:92773234:A:G	4.0941e-05	-9.98138e-11	-0.581989
92773708	chr7:92773708:T:C	8.90817e-05	-9.98138e-11	0.195433
92773739	chr7:92773739:G:A	9.3426e-06	-1.04361	-1.01592
92774346	chr7:92774346:C:A	3.12094e-05	-9.98138e-11	-0.853403
92774971	chr7:92774971:A:G	1.80794e-05	-1.39935	-2.87489e-10
92775067	chr7:92775067:T:C	0.000113121	-9.98138e-11	0.434339
92775789	chr7:92775789:ATTACT:A	2.22625e-05	-9.98138e-11	-1.19122
92777070	chr7:92777070:A:C	3.02329e-05	-9.98138e-11	-0.885191
92777439	chr7:92777439:T:C	2.81103e-05	-9.98138e-11	-0.957985
92777605	chr7:92777605:A:T	2.32903e-05	-9.98138e-11	-1.14608
92778286	chr7:92778286:T:C	8.41583e-06	-1.25206	-0.911942
92778509	chr7:92778509:A:G	1.25506e-05	-1.10939	-0.654965
92778676	chr7:92778676:A:G	2.00154e-05	-1.29762	-2.87489e-10
92779015	chr7:92779015:C:T	1.26573e-05	-1.41891	-0.336971
92779056	chr7:92779056:C:T	6.78787e-06	-1.51266	-0.866322
92779141	chr7:92779141:G:T	2.25128e-05	-1.18004	-2.87489e-10
92779170	chr7:92779170:C:T	2.82581e-05	-9.98138e-11	-0.952741
92779253	chr7:92779253:G:T	2.07829e-05	-9.98138e-11	-1.25999
92779527	chr7:92779527:T:C	2.85724e-05	-9.98138e-11	-0.941678
92780115	chr7:92780115:G:T	1.12689e-05	-1.16975	-0.702332
92781705	chr7:92781705:T:C	2.32193e-05	-9.98138e-11	-1.14914
92782309	chr7:92782309:A:G	1.1384e-05	-1.15079	-0.711123
92782475	chr7:92782475:T:C	2.82296e-05	-0.953751	-2.87489e-10
92782479	chr7:92782479:T:C	3.7342e-05	-9.98138e-11	-0.674002
92782547	chr7:92782547:C:T	3.61753e-05	-9.98138e-11	-0.705746
92782936	chr7:92782936:T:C	3.73927e-05	-9.98138e-11	-0.672645
92783472	chr7:92783472:T:C	2.53138e-05	-1.06277	-2.87489e-10
92784812	chr7:92784812:T:C	3.68521e-05	-9.98138e-11	-0.687207
92786379	chr7:92786379:C:T	2.11801e-05	-9.98138e-11	-1.24106
92786763	chr7:92786763:A:T	3.28948e-05	-9.98138e-11	-0.800805
92786851	chr7:92786851:A:G	2.44579e-05	-9.98138e-11	-1.09717
92787273	chr7:92787273:T:C	2.12093e-05	-9.98138e-11	-1.23968
92787276	chr7:92787276:A:G	3.28638e-05	-9.98138e-11	-0.80175
92787861	chr7:92787861:G:C	2.41e-05	-9.98138e-11	-1.11191
92788407	chr7:92788407:T:C	2.67176e-05	-9.98138e-11	-1.0088
92789474	chr7:92789474:C:T	3.58359e-05	-9.98138e-11	-0.715172
92789665	chr7:92789665:G:A	4.95699e-05	-0.390737	-2.87489e-10
92790530	chr7:92790530:T:G	0.000242081	-9.98138e-11	1.19515
92793377	chr7:92793377:A:C	3.27472e-05	-9.98138e-11	-0.805303
92794191	chr7:92794191:C:T	1.31665e-05	-1.40849	-0.307958
92795088	chr7:92795088:T:A	3.07874e-05	-9.98138e-11	-0.867017
92796043	chr7:92796043:A:G	0.000109092	0.39807	-2.87489e-10
92796065	chr7:92796065:C:T	9.65784e-06	-0.855498	-1.17085
92796089	chr7:92796089:AG:A	1.90622e-05	-0.469761	-0.876654
92796102	chr7:92796102:A:G	2.28849e-05	-9.98138e-11	-1.16364
92797134	chr7:92797134:A:T	4.23043e-05	-0.549232	-2.87489e-10
92797174	chr7:92797174:C:T	3.89268e-05	-9.98138e-11	-0.632438
92798663	chr7:92798663:T:C	2.34023e-05	-9.98138e-11	-1.14129
92798925	chr7:92798925:C:G	2.07469e-05	-9.98138e-11	-1.26172
92799746	chr7:92799746:C:G	2.11208e-05	-9.98138e-11	-1.24386
92799918	chr7:92799918:C:G	2.80523e-05	-9.98138e-11	-0.96005
92799996	chr7:92799996:C:T	0.0023226	4.09581	-0.639488
92800376	chr7:92800376:T:G	5.31822e-05	-9.98138e-11	-0.320398
92800998	chr7:92800998:A:G	2.73414e-05	-9.98138e-11	-0.985719
92801837	chr7:92801837:G:T	2.09157e-05	-9.98138e-11	-1.25362
92803768	chr7:92803768:G:A	2.1064e-05	-9.98138e-11	-1.24656
92803819	chr7:92803819:T:A	7.35228e-05	-9.98138e-11	0.00347495
92803982	chr7:92803982:T:C	1.99861e-05	-1.19697	-0.102118
92804038	chr7:92804038:T:C	1.92593e-05	-1.23705	-0.0990781
92804729	chr7:92804729:ATTTG:A	5.13711e-06	-1.43222	-1.22541
92804868	chr7:92804868:T:C	2.59945e-05	-9.98138e-11	-1.03624
92806334	chr7:92806334:G:A	3.97841e-05	-1.13215	0.521501
92807080	chr7:92807080:A:G	1.40321e-05	-1.27437	-0.378403
92807350	chr7:92807350:C:T	0.000148896	-9.98138e-11	0.709124
92807470	chr7:92807470:A:G	3.0509e-05	-9.98138e-11	-0.876098
92807577	chr7:92807577:T:C	0.000134744	-1.17464	1.78389
92808287	chr7:92808287:T:C	2.85195e-05	-9.98138e-11	-0.943533
92808472	chr7:92808472:T:C	5.17076e-06	-1.4554	-1.19571
92808748	chr7:92808748:T:C	2.08236e-05	-9.98138e-11	-1.25804
92809176	chr7:92809176:A:G	5.07508e-06	-1.41175	-1.25803
92810519	chr7:92810519:C:T	7.37179e-05	-9.98138e-11	0.00612452
92810873	chr7:92810873:C:A	2.07459e-05	-9.98138e-11	-1.26177
92810900	chr7:92810900:A:G	0.000152067	-9.98138e-11	0.730199
92811022	chr7:92811022:C:T	3.07165e-05	-9.98138e-11	-0.869321
92811418	chr7:92811418:C:A	2.60265e-05	-9.98138e-11	-1.03501
92812300	chr7:92812300:A:T	3.09293e-05	-9.98138e-11	-0.862417
92812627	chr7:92812627:C:T	4.96264e-06	-1.47621	-1.21598
92813169	chr7:92813169:C:G	2.44976e-05	-1.09555	-2.87489e-10
92814671	chr7:92814671:C:T	6.47568e-06	-1.49881	-0.927256
92815254	chr7:92815254:T:TC	6.16071e-05	-1.30797	1.13462
92816020	chr7:92816020:A:C	0.00015203	-9.98138e-11	0.729959
92816408	chr7:92816408:T:C	2.07547e-05	-9.98138e-11	-1.26135
92816554	chr7:92816554:A:G	2.13549e-05	-9.98138e-11	-1.23284
92816955	chr7:92816955:C:T	1.7029e-05	-0.516482	-0.942721
92817058	chr7:92817058:A:G	0.000150244	-9.98138e-11	0.718139
92817180	chr7:92817180:C:T	5.11944e-06	-1.47074	-1.19033
92818132	chr7:92818132:CA:C	2.90875e-05	-9.98138e-11	-0.923812
92818920	chr7:92818920:TC:T	0.000151792	-9.98138e-11	0.728388
92819214	chr7:92819214:A:G	0.000151632	-9.98138e-11	0.727335
92819273	chr7:92819273:A:G	2.88521e-05	-1.25433	0.32239
92819552	chr7:92819552:A:C	0.000151792	-9.98138e-11	0.728388
92819979	chr7:92819979:C:A	9.42366e-05	-1.40515	1.65684
92820207	chr7:92820207:C:T	9.27508e-05	-9.98138e-11	0.235795
92820910	chr7:92820910:C:CT	2.16959e-05	-1.25943	0.0424284
92821584	chr7:92821584:T:C	7.73748e-05	-9.98138e-11	0.0545397
92821714	chr7:92821714:T:C	4.95276e-05	-0.0562027	-0.335387
92822695	chr7:92822695:C:T	2.70715e-05	-1.36816	0.372523
92823245	chr7:92823245:T:A	9.51872e-06	-1.49484	-0.546021
92823344	chr7:92823344:C:A	2.2954e-05	-9.98138e-11	-1.16063
92823642	chr7:92823642:T:C	2.25994e-05	-9.98138e-11	-1.1762
92824071	chr7:92824071:TG:T	2.28601e-05	-9.98138e-11	-1.16473
92824183	chr7:92824183:A:T	7.72943e-05	-9.98138e-11	0.053499
92824368	chr7:92824368:A:T	7.9575e-06	-1.09412	-1.12589
92824572	chr7:92824572:G:T	8.11245e-06	-1.03568	-1.16504
92824578	chr7:92824578:T:A	2.78061e-05	-1.37187	0.40301
92824737	chr7:92824737:A:G	7.73344e-05	-9.98138e-11	0.0540172
92824888	chr7:92824888:T:C	7.43464e-06	-1.10013	-1.18785
92825883	chr7:92825883:A:G	2.72194e-05	-1.30039	0.3102
92826172	chr7:92826172:T:A	2.85272e-05	-0.943263	-2.87489e-10
92826225	chr7:92826225:C:T	2.51721e-05	-9.98138e-11	-1.06838
92826291	chr7:92826291:A:G	2.52983e-05	-1.3296	0.266212
92826808	chr7:92826808:A:C	6.45207e-05	-9.98138e-11	-0.127136
92826860	chr7:92826860:A:G	7.90229e-05	-9.98138e-11	0.0756162
92827113	chr7:92827113:C:G	3.05651e-05	-1.33551	0.461249
92827133	chr7:92827133:A:C	2.27186e-05	-9.98138e-11	-1.17094
92827165	chr7:92827165:T:G	7.73544e-05	-9.98138e-11	0.0542763
92827888	chr7:92827888:G:T	3.00462e-05	-1.32312	0.43173
92828667	chr7:92828667:C:T	7.72757e-05	-9.98138e-11	0.0532585
92829432	chr7:92829432:G:C	2.07496e-05	-9.98138e-11	-1.2616
92830538	chr7:92830538:C:A	2.08355e-05	-9.98138e-11	-1.25746
92830919	chr7:92830919:T:C	7.75292e-05	-9.98138e-11	0.0565339
92830929	chr7:92830929:C:T	3.09094e-05	-1.2915	0.428435
92832011	chr7:92832011:T:C	2.47987e-05	-1.08333	-2.87489e-10
92832338	chr7:92832338:C:T	2.55975e-05	-1.05163	-2.87489e-10
92832534	chr7:92832534:T:C	3.49489e-05	-1.25797	0.517735
92832612	chr7:92832612:G:A	6.90646e-05	-9.98138e-11	-0.0590794
92832969	chr7:92832969:G:A	2.98192e-05	-1.39908	0.500117
92833901	chr7:92833901:C:T	5.86314e-05	-9.98138e-11	-0.222851
92834562	chr7:92834562:T:A	2.49894e-05	-9.98138e-11	-1.07567
92834742	chr7:92834742:C:T	2.04159e-05	-1.27781	-2.87489e-10
92835337	chr7:92835337:CCACCCCCG:C	2.2109e-05	-1.19814	-2.87489e-10
92836991	chr7:92836991:G:A	4.4986e-05	-0.941458	0.453688
92837716	chr7:92837716:T:G	3.18698e-05	-0.80418	-0.0282822
92838169	chr7:92838169:T:C	2.60319e-05	-9.98138e-11	-1.0348
92838205	chr7:92838205:T:C	1.97956e-05	-1.30866	-2.87489e-10
92839100	chr7:92839100:A:G	6.4881e-05	-9.98138e-11	-0.121566
92839634	chr7:92839634:C:T	1.33788e-05	-0.51086	-1.18959
92839972	chr7:92839972:A:G	2.23762e-05	-9.98138e-11	-1.18612
92840551	chr7:92840551:G:T	2.71838e-05	-9.98138e-11	-0.991501
92840562	chr7:92840562:C:T	2.58324e-05	-9.98138e-11	-1.04249
92840912	chr7:92840912:C:G	3.87522e-05	-9.98138e-11	-0.636934
92841031	chr7:92841031:G:A	6.17747e-06	-1.28266	-1.19055
92841538	chr7:92841538:A:G	7.34156e-05	-9.98138e-11	0.00201568
92841865	chr7:92841865:T:C	5.78416e-06	-1.31478	-1.22421
92842462	chr7:92842462:GC:G	2.80105e-05	-9.98138e-11	-0.961541
92842465	chr7:92842465:A:T	2.79681e-05	-9.98138e-11	-0.963058
92842504	chr7:92842504:G:C	2.82882e-05	-9.98138e-11	-0.951677
92842585	chr7:92842585:G:A	6.28842e-06	-1.29725	-1.15816
92842746	chr7:92842746:C:T	8.48426e-05	-9.98138e-11	0.146677
92842775	chr7:92842775:C:T	2.36628e-05	-1.28911	0.15889
92842904	chr7:92842904:C:T	2.69364e-05	-9.98138e-11	-1.00064
92843282	chr7:92843282:T:C	2.17284e-05	-9.98138e-11	-1.2155
92843420	chr7:92843420:G:A	3.1378e-05	-9.98138e-11	-0.848015
92843721	chr7:92843721:C:A	2.63263e-05	-1.42226	0.398707
92843994	chr7:92843994:G:A	2.88006e-05	-9.98138e-11	-0.933724
92844160	chr7:92844160:TTATCCC:T	2.33668e-05	-9.98138e-11	-1.14281
92844420	chr7:92844420:C:T	2.12122e-05	-9.98138e-11	-1.23954
92844582	chr7:92844582:A:G	8.4819e-06	-1.11485	-1.04134
92845036	chr7:92845036:A:G	2.37401e-05	-1.35011	0.223157
92845181	chr7:92845181:T:C	0.00208455	3.34819	-2.87489e-10
92845590	chr7:92845590:C:T	2.09642e-05	-9.98138e-11	-1.25131
92846483	chr7:92846483:C:T	1.30669e-05	-1.06891	-0.655126
92846538	chr7:92846538:ACCATGTTGC:A	7.99429e-06	-0.955515	-1.25988
92846566	chr7:92846566:C:T	2.57899e-05	-9.98138e-11	-1.04414
92846874	chr7:92846874:C:T	9.99828e-05	-9.98138e-11	0.310877
92847768	chr7:92847768:C:T	3.34017e-05	-0.748715	-0.0367984
92848546	chr7:92848546:C:T	0.000147081	-9.98138e-11	0.696861
92849090	chr7:92849090:T:G	2.96372e-05	-9.98138e-11	-0.905091
92849111	chr7:92849111:G:A	0.000303693	-9.98138e-11	1.42189
92849257	chr7:92849257:TCA:T	2.45884e-05	-9.98138e-11	-1.09184
92850458	chr7:92850458:C:T	2.10756e-05	-1.03494	-0.21107
92851161	chr7:92851161:G:T	1.41537e-05	-1.31903	-0.325108
92851523	chr7:92851523:T:A	2.15851e-05	-1.07482	-0.147293
92851570	chr7:92851570:A:G	2.1473e-05	-1.07713	-0.150191
92852078	chr7:92852078:A:T	1.3111e-05	-1.03555	-0.685121
92852358	chr7:92852358:G:A	2.60347e-05	-9.98138e-11	-1.03469
92852360	chr7:92852360:G:A	2.12512e-05	-9.98138e-11	-1.23771
92852757	chr7:92852757:A:G	0.000131499	-9.98138e-11	0.584878
92853287	chr7:92853287:T:C	2.0963e-05	-9.98138e-11	-1.25136
92853534	chr7:92853534:T:G	2.58589e-05	-9.98138e-11	-1.04147
92854214	chr7:92854214:C:T	2.19623e-05	-9.98138e-11	-1.20479
92854484	chr7:92854484:T:C	0.000132704	-9.98138e-11	0.593997
92854522	chr7:92854522:C:T	2.44609e-05	-9.98138e-11	-1.09704
92854779	chr7:92854779:A:G	8.76089e-06	-1.30513	-0.818695
92855013	chr7:92855013:G:A	2.12043e-05	-9.98138e-11	-1.23992
92855130	chr7:92855130:C:T	2.75747e-05	-9.98138e-11	-0.977221
92855340	chr7:92855340:CAG:C	2.41204e-05	-9.98138e-11	-1.11106
92855549	chr7:92855549:G:A	2.0778e-05	-9.98138e-11	-1.26023
92855725	chr7:92855725:A:G	0.000302575	1.69018	-0.271973
92855949	chr7:92855949:T:C	2.51016e-05	-9.98138e-11	-1.07119
92856303	chr7:92856303:TATATA:T	2.08933e-05	-9.98138e-11	-1.25469
92856352	chr7:92856352:GTAA:G	5.30971e-05	-9.98138e-11	-0.321999
92856366	chr7:92856366:T:C	2.85983e-05	-0.940775	-2.87489e-10
92856390	chr7:92856390:A:G	2.17057e-05	-1.21655	-2.87489e-10
92856954	chr7:92856954:G:A	3.16085e-05	-0.840696	-2.87489e-10
92857303	chr7:92857303:A:G	2.85106e-05	-1.50452	0.560673
92858063	chr7:92858063:G:T	0.000239066	-9.98138e-11	1.18262
92858210	chr7:92858210:A:G	9.17986e-05	-9.98138e-11	0.225477
92858243	chr7:92858243:G:C	8.52813e-06	-0.915374	-1.23538
92858284	chr7:92858284:A:G	4.56382e-05	-9.98138e-11	-0.473377
92858468	chr7:92858468:A:G	2.18082e-05	-9.98138e-11	-1.21184
92858525	chr7:92858525:A:G	2.11307e-05	-9.98138e-11	-1.2434
92858879	chr7:92858879:C:A	0.000116639	-9.98138e-11	0.464961
92859082	chr7:92859082:T:A	0.000113069	-9.98138e-11	0.433881
92859248	chr7:92859248:G:A	2.82736e-05	-9.98138e-11	-0.952194
92859260	chr7:92859260:G:A	0.000249137	-9.98138e-11	1.22388
92859269	chr7:92859269:T:C	2.18209e-05	-9.98138e-11	-1.21125
92859386	chr7:92859386:A:G	2.2933e-05	-9.98138e-11	-1.16154
92859550	chr7:92859550:A:G	6.70695e-05	-9.98138e-11	-0.0883914
92859585	chr7:92859585:T:A	2.0774e-05	-9.98138e-11	-1.26042
92859856	chr7:92859856:G:C	5.5175e-06	-1.46621	-1.11999
92860124	chr7:92860124:T:C	2.58737e-05	-9.98138e-11	-1.04089
92860300	chr7:92860300:A:G	2.12304e-05	-9.98138e-11	-1.23869
92860499	chr7:92860499:A:G	5.40647e-05	-1.40762	1.10368
92860526	chr7:92860526:A:T	0.000140839	-9.98138e-11	0.653497
92860682	chr7:92860682:G:A	2.41276e-05	-9.98138e-11	-1.11076
92861084	chr7:92861084:T:C	0.000104684	-9.98138e-11	0.356827
92861732	chr7:92861732:A:G	8.72912e-05	-1.44053	1.61566
92861795	chr7:92861795:G:A	2.24587e-05	-9.98138e-11	-1.18244
92861892	chr7:92861892:A:G	2.11857e-05	-9.98138e-11	-1.24079
92861894	chr7:92861894:C:A	0.000141755	-9.98138e-11	0.659978
92861969	chr7:92861969:C:T	0.000525798	-1.30418	3.27498
92862746	chr7:92862746:C:G	8.1812e-05	-9.98138e-11	0.110303
92862876	chr7:92862876:T:C	8.06558e-06	-1.47627	-0.730249
92863016	chr7:92863016:T:C	2.16941e-05	-9.98138e-11	-1.21708
92863143	chr7:92863143:G:A	8.0051e-06	-1.50252	-0.711525
92863242	chr7:92863242:A:G	2.16908e-05	-1.26998	0.0527485
92863363	chr7:92863363:C:T	2.19253e-05	-1.20648	-2.87489e-10
92863462	chr7:92863462:A:C	4.8451e-05	-0.413568	-2.87489e-10
92863844	chr7:92863844:C:T	0.000847687	-9.98138e-11	2.44839
92863862	chr7:92863862:C:T	0.000260113	-9.98138e-11	1.267
92863885	chr7:92863885:C:T	0.000100214	-9.98138e-11	0.313183
92864139	chr7:92864139:A:G	3.46288e-05	-9.98138e-11	-0.749436
92864356	chr7:92864356:A:G	0.000258506	-9.98138e-11	1.2608
92864931	chr7:92864931:A:G	2.23412e-05	-9.98138e-11	-1.18769
92865099	chr7:92865099:A:T	2.08294e-05	-9.98138e-11	-1.25776
92865101	chr7:92865101:G:A	2.11241e-05	-9.98138e-11	-1.2437
92865274	chr7:92865274:T:C	2.40762e-05	-9.98138e-11	-1.1129
92865278	chr7:92865278:A:G	2.40053e-05	-9.98138e-11	-1.11585
92865777	chr7:92865777:G:T	2.40048e-05	-9.98138e-11	-1.11587
92866375	chr7:92866375:C:A	2.3435e-05	-9.98138e-11	-1.13989
92866532	chr7:92866532:C:T	4.95889e-05	-9.98138e-11	-0.390354
92867655	chr7:92867655:G:A	0.000561475	-9.98138e-11	2.03645
92867734	chr7:92867734:G:A	2.20933e-05	-9.98138e-11	-1.19885
92868068	chr7:92868068:A:G	5.02848e-05	-9.98138e-11	-0.376419
92868113	chr7:92868113:C:G	1.79122e-05	-1.3611	-0.0475416
92868230	chr7:92868230:T:C	2.34091e-05	-9.98138e-11	-1.141
92868306	chr7:92868306:C:A	8.80075e-06	-1.37463	-0.744654
92868469	chr7:92868469:C:G	1.82974e-05	-1.38736	-2.87489e-10
92869100	chr7:92869100:A:G	2.39731e-05	-1.11719	-2.87489e-10
92869364	chr7:92869364:A:G	2.06538e-05	-1.26622	-2.87489e-10
92869516	chr7:92869516:G:A	0.000228215	-9.98138e-11	1.13617
92869625	chr7:92869625:C:T	3.32505e-05	-9.98138e-11	-0.790051
92870272	chr7:92870272:G:A	0.000261539	-9.98138e-11	1.27246
92870317	chr7:92870317:C:T	1.65171e-05	-1.48973	-2.87489e-10
92870838	chr7:92870838:T:A	2.28838e-05	-9.98138e-11	-1.16369
92870938	chr7:92870938:A:G	0.000196386	-9.98138e-11	0.98596
92870973	chr7:92870973:A:G	0.000118275	-9.98138e-11	0.478894
92871518	chr7:92871518:C:G	4.04507e-05	-9.98138e-11	-0.594037
92871531	chr7:92871531:G:A	6.3119e-05	-0.149099	-2.87489e-10
92871568	chr7:92871568:C:T	0.00018066	-9.98138e-11	0.902494
92871776	chr7:92871776:G:T	3.03205e-05	-9.98138e-11	-0.882298
92871819	chr7:92871819:G:A	1.60449e-05	-1.29946	-0.219264
92871839	chr7:92871839:A:G	0.000230127	-9.98138e-11	1.14451
92872018	chr7:92872018:C:T	4.73027e-06	-1.49379	-1.24635
92872051	chr7:92872051:G:A	3.0278e-05	-9.98138e-11	-0.8837
92872139	chr7:92872139:C:T	6.17775e-05	-9.98138e-11	-0.170582
92872390	chr7:92872390:C:G	1.46487e-05	-1.42744	-0.182329
92872409	chr7:92872409:C:T	5.14531e-06	-1.47593	-1.1801
92873195	chr7:92873195:C:T	0.0014903	3.01261	-2.87489e-10
92873320	chr7:92873320:C:T	0.00028166	-9.98138e-11	1.34658
92873539	chr7:92873539:A:T	3.15313e-05	-9.98138e-11	-0.843139
92874007	chr7:92874007:G:C	5.04566e-06	-1.44001	-1.23559
92874838	chr7:92874838:G:A	7.13485e-05	-9.98138e-11	-0.0265445
92874924	chr7:92874924:A:G	6.10949e-05	-9.98138e-11	-0.181693
92875270	chr7:92875270:A:T	1.78849e-05	-1.35179	-0.0583719
92875944	chr7:92875944:G:T	2.28748e-05	-9.98138e-11	-1.16408
92876039	chr7:92876039:T:C	2.58495e-05	-9.98138e-11	-1.04183
92876708	chr7:92876708:G:A	2.11232e-05	-9.98138e-11	-1.24375
92877016	chr7:92877016:A:G	2.1699e-05	-9.98138e-11	-1.21686
92877620	chr7:92877620:G:C	5.02186e-05	-9.98138e-11	-0.377736
92877947	chr7:92877947:A:T	6.70837e-05	-9.98138e-11	-0.0881805
92878183	chr7:92878183:A:G	2.43529e-05	-9.98138e-11	-1.10147
92878314	chr7:92878314:T:C	1.62446e-05	-1.50636	-2.87489e-10
92878855	chr7:92878855:G:A	2.28528e-05	-9.98138e-11	-1.16505
92879696	chr7:92879696:G:A	0.000253962	-9.98138e-11	1.24306
92879984	chr7:92879984:G:T	0.000101227	-9.98138e-11	0.323242
92880126	chr7:92880126:T:A	5.09385e-06	-1.45707	-1.20901
92880450	chr7:92880450:T:G	6.18926e-05	-9.98138e-11	-0.16872
92880566	chr7:92880566:G:A	2.07651e-05	-9.98138e-11	-1.26085
92881146	chr7:92881146:G:A	0.000109152	-9.98138e-11	0.39862
92882350	chr7:92882350:C:T	1.02652e-05	-1.2425	-0.722861
92882540	chr7:92882540:T:A	5.82575e-05	-9.98138e-11	-0.229249
92882912	chr7:92882912:A:G	1.61151e-05	-1.51436	-2.87489e-10
92882915	chr7:92882915:C:T	5.01866e-06	-1.44543	-1.23553
92883064	chr7:92883064:A:T	5.06044e-06	-1.45044	-1.22223
92883183	chr7:92883183:TG:T	6.18474e-05	-9.98138e-11	-0.169452
92883243	chr7:92883243:C:A	2.08616e-05	-9.98138e-11	-1.25621
92883733	chr7:92883733:G:A	0.000618181	2.13266	-2.87489e-10
92884026	chr7:92884026:T:C	5.6323e-06	-1.37264	-1.19296
92884031	chr7:92884031:G:A	1.23744e-05	-1.35297	-0.425517
92884061	chr7:92884061:G:T	6.1599e-05	-9.98138e-11	-0.173475
92884534	chr7:92884534:G:A	2.44948e-05	-9.98138e-11	-1.09566
92884591	chr7:92884591:C:A	0.000104038	-9.98138e-11	0.350634
92885129	chr7:92885129:A:G	2.15984e-05	-1.2215	-2.87489e-10
92885463	chr7:92885463:C:T	6.14824e-05	-9.98138e-11	-0.175371
92885998	chr7:92885998:T:C	2.5985e-05	-9.98138e-11	-1.0366
92886694	chr7:92886694:C:T	2.08605e-05	-9.98138e-11	-1.25627
92887070	chr7:92887070:T:G	2.31274e-05	-9.98138e-11	-1.1531
92887157	chr7:92887157:G:A	6.0996e-05	-9.98138e-11	-0.183313
92887281	chr7:92887281:G:A	5.99098e-05	-9.98138e-11	-0.20128
92887693	chr7:92887693:C:T	3.3325e-05	-1.13938	0.351562
92887985	chr7:92887985:T:A	1.89597e-05	-1.3233	-0.0285051
92888395	chr7:92888395:A:C	2.36621e-05	-1.23607	0.105826
92888545	chr7:92888545:TG:T	2.30473e-05	-9.98138e-11	-1.15657
92889082	chr7:92889082:C:T	2.25204e-05	-9.98138e-11	-1.1797
92889310	chr7:92889310:T:C	3.31323e-05	-1.11891	0.325297
92889494	chr7:92889494:G:A	6.18389e-05	-9.98138e-11	-0.169588
92889526	chr7:92889526:G:C	4.40234e-05	-9.98138e-11	-0.509399
92889938	chr7:92889938:A:G	2.34475e-05	-9.98138e-11	-1.13936
92891194	chr7:92891194:A:G	5.31541e-05	-0.968514	0.647588
92891431	chr7:92891431:A:G	1.76701e-05	-1.33517	-0.087074
92892019	chr7:92892019:TC:T	2.25847e-05	-9.98138e-11	-1.17685
92892288	chr7:92892288:A:G	2.31835e-05	-9.98138e-11	-1.15068
92892576	chr7:92892576:G:A	1.74639e-05	-1.33357	-0.100419
92892722	chr7:92892722:C:T	5.04274e-06	-1.41473	-1.26145
92892830	chr7:92892830:A:C	2.38053e-05	-9.98138e-11	-1.12421
92892987	chr7:92892987:C:T	1.80386e-05	-1.31859	-0.0830129
92893056	chr7:92893056:C:T	6.20486e-06	-1.48071	-0.988078
92893065	chr7:92893065:C:A	2.38239e-05	-9.98138e-11	-1.12343
92893236	chr7:92893236:G:T	2.3019e-05	-9.98138e-11	-1.1578
92893336	chr7:92893336:C:T	7.755e-06	-1.47105	-0.774732
92893914	chr7:92893914:G:A	5.06086e-06	-1.50862	-1.16397
92894030	chr7:92894030:A:T	2.0793e-05	-9.98138e-11	-1.25951
92894047	chr7:92894047:G:C	2.21242e-05	-9.98138e-11	-1.19745
92894343	chr7:92894343:T:G	2.27973e-05	-9.98138e-11	-1.16748
92894370	chr7:92894370:A:G	6.52936e-06	-1.47463	-0.943186
92894718	chr7:92894718:C:A	2.27354e-05	-9.98138e-11	-1.1702
92895058	chr7:92895058:C:T	4.95182e-06	-1.46033	-1.23404
92895473	chr7:92895473:T:C	5.21451e-06	-1.50931	-1.13336
92895720	chr7:92895720:C:G	0.000227726	-9.98138e-11	1.13402
92895987	chr7:92895987:A:G	1.75508e-05	-1.42902	-2.87489e-10
92896000	chr7:92896000:G:C	5.16076e-06	-1.41865	-1.23439
92896270	chr7:92896270:A:G	2.30702e-05	-9.98138e-11	-1.15558
92896294	chr7:92896294:G:A	5.18299e-06	-1.4158	-1.23294
92896419	chr7:92896419:A:G	6.17036e-05	-9.98138e-11	-0.171779
92896819	chr7:92896819:G:T	1.61981e-05	-1.50923	-2.87489e-10
92897389	chr7:92897389:A:G	3.47055e-05	-9.98138e-11	-0.747223
92897475	chr7:92897475:T:C	2.24092e-05	-9.98138e-11	-1.18465
92898067	chr7:92898067:C:T	5.37036e-06	-1.50877	-1.10445
92898237	chr7:92898237:T:C	1.36825e-05	-1.44923	-0.228773
92898629	chr7:92898629:A:G	9.06584e-06	-1.50723	-0.582374
92898734	chr7:92898734:C:T	2.18297e-05	-9.98138e-11	-1.21085
92900204	chr7:92900204:T:C	2.62012e-05	-9.98138e-11	-1.02831
92900442	chr7:92900442:T:A	4.8802e-06	-1.4576	-1.25133
92900470	chr7:92900470:A:G	1.29294e-05	-1.51068	-0.223939
92900586	chr7:92900586:G:T	1.8853e-05	-1.51071	0.153256
92900683	chr7:92900683:A:T	3.10622e-05	-9.98138e-11	-0.858129
92901375	chr7:92901375:T:A	6.86075e-06	-1.5054	-0.862909
92901604	chr7:92901604:G:A	0.000120741	-9.98138e-11	0.49953
92902053	chr7:92902053:T:C	2.20327e-05	-9.98138e-11	-1.20159
92902477	chr7:92902477:T:C	9.02771e-06	-0.939094	-1.15473
92903659	chr7:92903659:A:C	5.23236e-06	-1.37738	-1.26188
92903964	chr7:92903964:G:A	2.23088e-05	-9.98138e-11	-1.18914
92904524	chr7:92904524:T:C	1.02776e-05	-1.4375	-0.52665
92904525	chr7:92904525:G:A	2.33705e-05	-9.98138e-11	-1.14265
92904681	chr7:92904681:T:A	2.13454e-05	-9.98138e-11	-1.23329
92905234	chr7:92905234:C:T	0.000144911	-9.98138e-11	0.681999
92905441	chr7:92905441:A:C	7.8672e-06	-1.48565	-0.745767
92905911	chr7:92905911:G:C	3.15261e-05	-9.98138e-11	-0.843305
92905985	chr7:92905985:T:C	4.46721e-05	-0.494772	-2.87489e-10
92906264	chr7:92906264:G:C	7.03529e-06	-1.1966	-1.14658
92906611	chr7:92906611:A:C	3.16328e-05	-9.98138e-11	-0.839927
92907181	chr7:92907181:CA:C	5.51676e-05	-0.283745	-2.87489e-10
92907740	chr7:92907740:C:T	5.33629e-06	-1.4591	-1.16049
92907762	chr7:92907762:G:A	2.0849e-05	-9.98138e-11	-1.25682
92908945	chr7:92908945:A:G	2.52136e-05	-9.98138e-11	-1.06674
92909085	chr7:92909085:T:C	9.95827e-06	-1.50779	-0.487929
92909107	chr7:92909107:T:A	5.52025e-06	-1.39773	-1.18797
92909449	chr7:92909449:A:G	1.18497e-05	-1.44956	-0.372253
92909575	chr7:92909575:T:C	5.46718e-06	-1.40599	-1.18936
92910027	chr7:92910027:A:G	6.91306e-06	-1.47743	-0.88328
92910512	chr7:92910512:T:C	2.08979e-05	-9.98138e-11	-1.25447
92910852	chr7:92910852:G:A	2.85908e-05	-0.941037	-2.87489e-10
92910883	chr7:92910883:T:C	2.97115e-05	-9.98138e-11	-0.902587
92910937	chr7:92910937:T:C	1.61867e-05	-1.50993	-2.87489e-10
92911024	chr7:92911024:C:T	2.07677e-05	-9.98138e-11	-1.26072
92911485	chr7:92911485:G:T	2.34144e-05	-9.98138e-11	-1.14077
92912464	chr7:92912464:T:G	2.34202e-05	-9.98138e-11	-1.14052
92913531	chr7:92913531:T:C	7.08924e-05	-9.98138e-11	-0.0329572
92913535	chr7:92913535:C:T	3.0076e-05	-1.45013	0.559741
92914178	chr7:92914178:T:C	5.29356e-06	-1.43717	-1.19046
92914759	chr7:92914759:A:G	1.02992e-05	-1.51364	-0.448417
92915072	chr7:92915072:T:C	9.35579e-06	-1.40822	-0.649903
92915086	chr7:92915086:C:T	4.94377e-05	-0.248359	-0.145049
92915279	chr7:92915279:A:C	3.96854e-05	-0.613138	-2.87489e-10
92915576	chr7:92915576:T:TGTTGACAAGTATCACAG	2.08859e-05	-9.98138e-11	-1.25504
92916005	chr7:92916005:A:G	1.64438e-05	-1.49417	-2.87489e-10
92917249	chr7:92917249:T:C	2.3533e-05	-9.98138e-11	-1.13572
92917319	chr7:92917319:A:G	2.34421e-05	-9.98138e-11	-1.13959
92918530	chr7:92918530:C:T	1.02092e-05	-1.47857	-0.492263
92918561	chr7:92918561:G:T	7.19132e-06	-1.51392	-0.80733
92919084	chr7:92919084:C:T	1.01886e-05	-1.4755	-0.497359
92919139	chr7:92919139:T:C	2.30937e-05	-1.15456	-2.87489e-10
92919181	chr7:92919181:T:C	5.93553e-06	-1.25779	-1.25537
92919241	chr7:92919241:T:A	6.19233e-06	-1.33344	-1.13737
92919453	chr7:92919453:C:T	2.08752e-05	-9.98138e-11	-1.25556
92919614	chr7:92919614:T:C	2.24003e-05	-9.98138e-11	-1.18504
92919648	chr7:92919648:G:C	5.73635e-06	-1.28979	-1.2575
92919676	chr7:92919676:GC:G	9.91975e-06	-1.47227	-0.527324
92919712	chr7:92919712:T:C	9.8911e-06	-1.4724	-0.53009
92919725	chr7:92919725:A:G	2.40017e-05	-9.98138e-11	-1.11599
92919947	chr7:92919947:T:C	2.27411e-05	-9.98138e-11	-1.16995
92920372	chr7:92920372:T:G	1.85075e-05	-1.37595	-2.87489e-10
92920475	chr7:92920475:C:T	2.07458e-05	-9.98138e-11	-1.26178
92920692	chr7:92920692:A:G	1.01305e-05	-1.48369	-0.494882
92920739	chr7:92920739:T:C	1.05302e-05	-1.47685	-0.463023
92921076	chr7:92921076:T:C	2.41095e-05	-9.98138e-11	-1.11151
92921201	chr7:92921201:A:C	2.60911e-05	-9.98138e-11	-1.03253
92921230	chr7:92921230:T:C	1.0427e-05	-1.47566	-0.47406
92921379	chr7:92921379:AC:A	4.22779e-05	-9.98138e-11	-0.549857
92921566	chr7:92921566:G:T	7.22021e-06	-1.40175	-0.91549
92921607	chr7:92921607:G:T	2.40347e-05	-9.98138e-11	-1.11462
92921742	chr7:92921742:T:C	2.42104e-05	-9.98138e-11	-1.10734
92921800	chr7:92921800:C:T	6.73301e-05	-0.615897	0.531382
92921964	chr7:92921964:G:A	3.76845e-05	-9.98138e-11	-0.664873
92922060	chr7:92922060:T:A	1.01659e-05	-1.47517	-0.499917
92922747	chr7:92922747:C:T	2.5951e-05	-9.98138e-11	-1.03791
92923317	chr7:92923317:T:A	2.12536e-05	-1.2376	-2.87489e-10
92923560	chr7:92923560:T:C	6.04671e-06	-1.23712	-1.25749
92923690	chr7:92923690:A:T	7.86723e-06	-1.51364	-0.71777
92923729	chr7:92923729:G:A	6.15658e-06	-1.21514	-1.26146
92923835	chr7:92923835:C:T	2.28996e-05	-1.163	-2.87489e-10
92924653	chr7:92924653:A:G	1.06325e-05	-1.47464	-0.455567
92924980	chr7:92924980:G:A	2.65193e-05	-9.98138e-11	-1.01625
92925252	chr7:92925252:A:G	2.54883e-05	-9.98138e-11	-1.0559
92925396	chr7:92925396:G:A	3.52606e-05	-1.51096	0.779608
92925605	chr7:92925605:G:A	2.10501e-05	-9.98138e-11	-1.24722
92925660	chr7:92925660:G:A	2.6721e-05	-9.98138e-11	-1.00867
92925908	chr7:92925908:TGTTA:T	4.99016e-06	-1.4583	-1.22836
92925981	chr7:92925981:C:A	1.34319e-05	-1.50247	-0.194014
92925982	chr7:92925982:A:G	1.33069e-05	-1.50417	-0.201668
92926016	chr7:92926016:G:A	4.90416e-05	-9.98138e-11	-0.401453
92926090	chr7:92926090:C:T	2.08903e-05	-9.98138e-11	-1.25483
92926407	chr7:92926407:T:C	2.53575e-05	-9.98138e-11	-1.06105
92926599	chr7:92926599:C:T	2.27902e-05	-9.98138e-11	-1.16779
92926872	chr7:92926872:G:A	1.31771e-05	-1.49812	-0.217523
92927186	chr7:92927186:A:T	2.35184e-05	-9.98138e-11	-1.13634
92927275	chr7:92927275:C:T	8.42395e-06	-1.46245	-0.700592
92927451	chr7:92927451:G:A	2.96403e-05	-9.98138e-11	-0.904987
92928039	chr7:92928039:A:C	1.12186e-05	-0.857179	-1.01937
92928758	chr7:92928758:C:T	8.67257e-06	-1.45456	-0.679392
92928897	chr7:92928897:ACTC:A	2.28426e-05	-9.98138e-11	-1.1655
92929298	chr7:92929298:T:C	8.6477e-06	-1.45485	-0.681978
92929366	chr7:92929366:C:A	2.78907e-05	-9.98138e-11	-0.965826
92929397	chr7:92929397:C:T	2.33839e-05	-9.98138e-11	-1.14207
92929489	chr7:92929489:C:T	8.8122e-06	-1.4442	-0.673784
92929967	chr7:92929967:T:C	1.20126e-05	-1.51335	-0.294818
92930686	chr7:92930686:A:G	1.62904e-05	-1.50354	-2.87489e-10
92930825	chr7:92930825:T:A	5.27949e-05	-9.98138e-11	-0.327706
92931156	chr7:92931156:C:T	4.04854e-05	-9.98138e-11	-0.59318
92931223	chr7:92931223:A:G	2.10686e-05	-9.98138e-11	-1.24634
92931753	chr7:92931753:C:T	2.55543e-05	-9.98138e-11	-1.05331
92931766	chr7:92931766:C:T	2.42825e-05	-9.98138e-11	-1.10436
92932408	chr7:92932408:T:C	1.55646e-05	-1.00954	-0.539585
92932463	chr7:92932463:T:C	1.43909e-05	-1.04231	-0.585209
92932477	chr7:92932477:C:A	1.93499e-05	-0.73616	-0.595277
92932649	chr7:92932649:T:C	2.33453e-05	-9.98138e-11	-1.14373
92932819	chr7:92932819:C:T	2.0178e-05	-0.985262	-0.304269
92932924	chr7:92932924:G:A	2.7323e-05	-9.98138e-11	-0.986391
92933480	chr7:92933480:C:T	2.57437e-05	-9.98138e-11	-1.04593
92934030	chr7:92934030:C:T	4.36937e-05	-0.450888	-0.0660296
92934085	chr7:92934085:T:C	4.01773e-05	-0.600818	-2.87489e-10
92934126	chr7:92934126:C:T	2.33972e-05	-1.14151	-2.87489e-10
92934348	chr7:92934348:G:A	1.96432e-05	-1.31639	-2.87489e-10
92934424	chr7:92934424:A:G	2.23454e-05	-1.1875	-2.87489e-10
92934657	chr7:92934657:C:T	2.27769e-05	-9.98138e-11	-1.16837
92934710	chr7:92934710:C:T	2.04102e-05	-0.905209	-0.372876
92934972	chr7:92934972:T:A	2.60291e-05	-0.672113	-0.362793
92935466	chr7:92935466:G:A	2.25218e-05	-1.17964	-2.87489e-10
92935629	chr7:92935629:TAAG:T	5.07653e-05	-9.98138e-11	-0.366907
92935743	chr7:92935743:A:C	2.30345e-05	-9.98138e-11	-1.15713
92935866	chr7:92935866:T:C	0.000110775	-0.479378	0.892756
92935984	chr7:92935984:G:A	7.42185e-06	-1.15927	-1.13042
92936001	chr7:92936001:C:T	5.53624e-05	-9.98138e-11	-0.280221
92936054	chr7:92936054:C:G	2.22704e-05	-1.19086	-2.87489e-10
92936434	chr7:92936434:G:A	2.21712e-05	-1.19533	-2.87489e-10
92936714	chr7:92936714:AAC:A	2.08955e-05	-9.98138e-11	-1.25459
92937086	chr7:92937086:G:C	2.28474e-05	-1.16528	-2.87489e-10
92937087	chr7:92937087:C:T	2.31402e-05	-1.15255	-2.87489e-10
92937345	chr7:92937345:A:G	2.3286e-05	-9.98138e-11	-1.14627
92937371	chr7:92937371:A:G	8.02119e-06	-1.20521	-1.00682
92937675	chr7:92937675:CT:C	2.73471e-05	-9.98138e-11	-0.98551
92937679	chr7:92937679:T:A	2.75153e-05	-9.98138e-11	-0.979379
92938157	chr7:92938157:G:A	2.12193e-05	-0.946614	-0.292595
92938295	chr7:92938295:T:C	2.12495e-05	-0.92099	-0.316796
92938608	chr7:92938608:T:C	2.75188e-05	-9.98138e-11	-0.979253
92939340	chr7:92939340:C:T	2.33688e-05	-9.98138e-11	-1.14272
92939763	chr7:92939763:AT:A	2.30058e-05	-1.15837	-2.87489e-10
92939893	chr7:92939893:G:A	5.35278e-05	-0.336905	0.022986
92939986	chr7:92939986:A:G	2.13095e-05	-9.98138e-11	-1.23497
92940234	chr7:92940234:T:C	2.19438e-05	-1.20564	-2.87489e-10
92940501	chr7:92940501:G:A	8.69662e-06	-1.10826	-1.02292
92940694	chr7:92940694:G:T	2.4294e-05	-0.612972	-0.490918
92940966	chr7:92940966:C:T	2.46537e-05	-9.98138e-11	-1.08919
92941490	chr7:92941490:G:T	2.35281e-05	-0.575628	-0.560297
92941745	chr7:92941745:T:C	0.000103876	-0.590093	0.939174
92942458	chr7:92942458:AG:A	2.19647e-05	-1.20468	-2.87489e-10
92942976	chr7:92942976:T:C	2.3901e-05	-9.98138e-11	-1.1202
92943418	chr7:92943418:T:C	2.23365e-05	-1.1879	-2.87489e-10
92944040	chr7:92944040:C:T	5.40541e-05	-0.244779	-0.0593564
92944090	chr7:92944090:T:C	2.37424e-05	-1.12686	-2.87489e-10
92945354	chr7:92945354:G:A	2.42777e-05	-9.98138e-11	-1.10456
92945699	chr7:92945699:A:G	2.37049e-05	-1.12844	-2.87489e-10
92945940	chr7:92945940:AC:A	8.71495e-06	-1.16725	-0.961826
92946409	chr7:92946409:C:G	2.34269e-05	-1.14024	-2.87489e-10
92946727	chr7:92946727:G:A	2.12441e-05	-9.98138e-11	-1.23804
92946966	chr7:92946966:G:A	2.6813e-05	-9.98138e-11	-1.00523
92947519	chr7:92947519:A:G	6.48996e-06	-1.38017	-1.04369
92947782	chr7:92947782:C:T	2.41392e-05	-9.98138e-11	-1.11028
92947959	chr7:92947959:G:A	1.11101e-05	-1.31937	-0.566894
92948248	chr7:92948248:C:T	7.54008e-06	-1.03281	-1.24107
92948259	chr7:92948259:C:T	0.000834298	3.05133	-0.618864
92948266	chr7:92948266:C:G	2.16067e-05	-9.98138e-11	-1.22112
92948274	chr7:92948274:C:A	2.62494e-05	-9.98138e-11	-1.02648
92948446	chr7:92948446:C:T	1.14013e-05	-1.39799	-0.462402
92948955	chr7:92948955:T:C	1.76055e-05	-1.46337	0.037461
92949715	chr7:92949715:C:T	2.2864e-05	-9.98138e-11	-1.16456
92949928	chr7:92949928:C:T	4.75041e-05	-1.10591	0.672606
92950227	chr7:92950227:A:G	2.08082e-05	-9.98138e-11	-1.25877
92950386	chr7:92950386:A:G	0.000122876	-1.16377	1.68083
92950525	chr7:92950525:T:C	2.09925e-05	-9.98138e-11	-1.24996
92950648	chr7:92950648:G:A	1.03702e-05	-1.451	-0.504183
92951130	chr7:92951130:T:C	2.21655e-05	-9.98138e-11	-1.19558
92952103	chr7:92952103:C:T	4.39684e-05	-0.510651	-2.87489e-10
92952229	chr7:92952229:C:T	2.45933e-05	-1.09165	-2.87489e-10
92952300	chr7:92952300:G:T	3.13384e-05	-9.98138e-11	-0.849278
92952346	chr7:92952346:T:C	2.3464e-05	-9.98138e-11	-1.13865
92952524	chr7:92952524:A:G	7.5764e-06	-1.04949	-1.2196
92952781	chr7:92952781:T:A	1.87604e-05	-1.36237	-2.87489e-10
92952842	chr7:92952842:A:G	1.79924e-05	-1.40417	-2.87489e-10
92952850	chr7:92952850:C:T	4.16035e-05	-9.98138e-11	-0.565937
92952938	chr7:92952938:G:A	1.17753e-05	-1.00232	-0.825797
92953459	chr7:92953459:T:C	9.7707e-06	-1.44838	-0.566349
92954061	chr7:92954061:A:G	7.58916e-06	-1.04923	-1.21817
92954127	chr7:92954127:G:A	6.95336e-06	-1.12722	-1.22767
92954413	chr7:92954413:A:G	2.41741e-05	-9.98138e-11	-1.10884
92954433	chr7:92954433:A:G	2.15346e-05	-9.98138e-11	-1.22446
92954842	chr7:92954842:C:A	2.74845e-05	-9.98138e-11	-0.980497
92954906	chr7:92954906:T:C	2.79884e-05	-9.98138e-11	-0.962331
92955412	chr7:92955412:C:T	2.39678e-05	-1.11741	-2.87489e-10
92955574	chr7:92955574:G:A	2.35564e-05	-9.98138e-11	-1.13473
92955797	chr7:92955797:A:G	2.59418e-05	-9.98138e-11	-1.03826
92955854	chr7:92955854:A:C	2.07741e-05	-9.98138e-11	-1.26042
92955898	chr7:92955898:A:G	1.1719e-05	-0.990111	-0.842794
92956052	chr7:92956052:A:AT	2.48054e-05	-9.98138e-11	-1.08306
92956334	chr7:92956334:T:C	7.46908e-05	-9.98138e-11	0.0192359
92956452	chr7:92956452:G:A	2.76655e-05	-9.98138e-11	-0.973936
92956703	chr7:92956703:C:T	2.53116e-05	-1.06286	-2.87489e-10
92956749	chr7:92956749:C:T	2.35382e-05	-9.98138e-11	-1.13549
92957047	chr7:92957047:C:T	2.24543e-05	-9.98138e-11	-1.18264
92958192	chr7:92958192:T:G	2.7055e-05	-9.98138e-11	-0.99625
92958350	chr7:92958350:C:A	7.68483e-06	-1.04659	-1.20829
92958727	chr7:92958727:T:C	2.64075e-05	-9.98138e-11	-1.02047
92958947	chr7:92958947:G:A	5.12403e-06	-1.48602	-1.17415
92959118	chr7:92959118:C:T	1.67131e-05	-1.47793	-2.87489e-10
92959391	chr7:92959391:A:T	2.48054e-05	-9.98138e-11	-1.08306
92959577	chr7:92959577:C:T	1.09592e-05	-0.977952	-0.921992
92959690	chr7:92959690:A:G	2.33086e-05	-9.98138e-11	-1.1453
92959739	chr7:92959739:C:T	1.88073e-05	-1.28759	-0.0722844
92959872	chr7:92959872:G:T	2.15085e-05	-9.98138e-11	-1.22567
92959987	chr7:92959987:C:T	1.7246e-05	-1.44654	-2.87489e-10
92960945	chr7:92960945:C:T	2.71248e-05	-9.98138e-11	-0.993673
92961184	chr7:92961184:G:A	1.69613e-05	-1.46319	-2.87489e-10
92961264	chr7:92961264:A:G	4.788e-05	-1.35427	0.928842
92961453	chr7:92961453:A:G	7.47795e-05	-9.98138e-11	0.0204222
92962077	chr7:92962077:C:T	2.3264e-05	-1.14721	-2.87489e-10
92963324	chr7:92963324:G:A	8.17273e-06	-1.03787	-1.15545
92963349	chr7:92963349:G:A	1.56205e-05	-1.37432	-0.171212
92963523	chr7:92963523:C:T	3.0648e-05	-9.98138e-11	-0.871554
92963545	chr7:92963545:G:T	8.56518e-06	-1.01291	-1.1335
92963812	chr7:92963812:A:G	9.51332e-06	-0.890712	-1.15072
92965192	chr7:92965192:G:A	7.72636e-06	-1.51396	-0.735526
92965672	chr7:92965672:A:G	2.5161e-05	-1.06882	-2.87489e-10
92965945	chr7:92965945:A:C	7.37015e-05	-9.98138e-11	0.00590192
92966364	chr7:92966364:T:G	3.8542e-05	-0.642374	-2.87489e-10
92966549	chr7:92966549:G:A	8.99765e-06	-1.01035	-1.08681
92966594	chr7:92966594:G:T	0.000108129	0.389208	-2.87489e-10
92966893	chr7:92966893:G:T	2.44739e-05	-1.09652	-2.87489e-10
92967692	chr7:92967692:C:T	2.30233e-05	-9.98138e-11	-1.15762
92968032	chr7:92968032:T:C	5.70026e-06	-1.3566	-1.19701
92968038	chr7:92968038:A:T	8.73461e-06	-1.39491	-0.73192
92968369	chr7:92968369:C:T	0.000415045	-9.98138e-11	1.73427
92968709	chr7:92968709:A:T	1.60833e-05	-0.345451	-1.17089
92969667	chr7:92969667:TATG:T	4.95807e-06	-1.4992	-1.1939
92969822	chr7:92969822:A:G	4.794e-06	-1.5118	-1.21496
92970444	chr7:92970444:T:C	0.00010325	-0.830438	1.17347
92970717	chr7:92970717:G:A	8.3654e-06	-0.942576	-1.22744
92971195	chr7:92971195:T:C	0.000198969	-0.350272	1.3493
92971324	chr7:92971324:G:T	2.43465e-05	-9.98138e-11	-1.10173
92971353	chr7:92971353:C:T	1.70642e-05	-1.45714	-2.87489e-10
92971531	chr7:92971531:A:G	5.05065e-06	-1.50522	-1.16939
92971717	chr7:92971717:T:C	5.01169e-06	-1.46221	-1.22014
92972320	chr7:92972320:T:C	0.0016058	1.04715	2.04011
92973188	chr7:92973188:A:G	6.75263e-06	-1.18788	-1.19631
92973234	chr7:92973234:G:T	5.6229e-05	-9.98138e-11	-0.264689
92973486	chr7:92973486:A:G	7.78977e-06	-1.46654	-0.774771
92973549	chr7:92973549:C:T	5.96925e-06	-1.46664	-1.04086
92973678	chr7:92973678:T:G	1.01791e-05	-1.17596	-0.797831
92973838	chr7:92973838:G:A	4.71309e-05	0.15838	-0.599573
92974884	chr7:92974884:A:G	2.37422e-05	-9.98138e-11	-1.12687
92974963	chr7:92974963:G:T	4.82836e-06	-1.50282	-1.2168
92975218	chr7:92975218:C:T	0.00131457	1.1801	1.70704
92975316	chr7:92975316:A:G	8.78652e-06	-1.25977	-0.861128
92975337	chr7:92975337:C:G	2.60098e-05	-1.03565	-2.87489e-10
92975662	chr7:92975662:A:T	2.83254e-05	-9.98138e-11	-0.950361
92975669	chr7:92975669:A:G	4.71953e-06	-1.49999	-1.24243
92975837	chr7:92975837:T:C	9.82304e-05	-0.767518	1.06071
92975842	chr7:92975842:G:A	2.11073e-05	-9.98138e-11	-1.2445
92976272	chr7:92976272:C:A	4.96388e-06	-1.44567	-1.24627
92977065	chr7:92977065:T:C	4.89479e-06	-1.51228	-1.19367
92977400	chr7:92977400:C:T	4.94371e-06	-1.51498	-1.18102
92977539	chr7:92977539:C:T	0.000501883	1.92425	-2.87489e-10
92977577	chr7:92977577:C:T	1.32012e-05	-0.493197	-1.22061
92978134	chr7:92978134:A:G	0.00013257	-9.98138e-11	0.592988
92978550	chr7:92978550:G:T	2.07469e-05	-9.98138e-11	-1.26173
92979861	chr7:92979861:C:A	4.84295e-06	-1.5069	-1.2097
92979962	chr7:92979962:C:T	2.73283e-05	-9.98138e-11	-0.986197
92980391	chr7:92980391:A:T	0.00126676	0.905094	1.94501
92980436	chr7:92980436:T:C	4.91698e-06	-1.44661	-1.25482
92980805	chr7:92980805:T:C	0.000999859	0.884377	1.72912
92980997	chr7:92980997:T:A	6.56675e-05	-0.109517	-2.87489e-10
92980998	chr7:92980998:T:A	2.1816e-05	-9.98138e-11	-1.21148
92981130	chr7:92981130:C:T	7.56532e-06	-1.414	-0.856543
92981628	chr7:92981628:A:G	2.72852e-05	-9.98138e-11	-0.987775
92981730	chr7:92981730:AG:A	6.12311e-06	-1.47123	-1.01082
92981786	chr7:92981786:G:C	2.41166e-05	-9.98138e-11	-1.11122
92981811	chr7:92981811:G:C	2.52923e-05	-9.98138e-11	-1.06362
92982000	chr7:92982000:C:T	0.000437263	0.155877	1.63054
92982142	chr7:92982142:C:T	4.76673e-06	-1.471	-1.26146
92982293	chr7:92982293:C:A	2.68548e-05	-9.98138e-11	-1.00368
92983159	chr7:92983159:G:A	0.000411146	-9.98138e-11	1.72483
92983451	chr7:92983451:A:G	1.96844e-05	-0.141979	-1.17232
92983569	chr7:92983569:A:G	0.000193241	-9.98138e-11	0.969818
92983695	chr7:92983695:G:A	1.64886e-05	-1.49145	-2.87489e-10
92984972	chr7:92984972:T:C	1.04659e-05	-0.780342	-1.16566
92985189	chr7:92985189:A:C	7.03564e-05	-1.06991	1.02937
92986197	chr7:92986197:C:A	2.16877e-05	-9.98138e-11	-1.21737
92986261	chr7:92986261:T:C	3.06466e-05	-0.871601	-2.87489e-10
92986561	chr7:92986561:C:T	9.51754e-05	0.422271	-0.160671
92987001	chr7:92987001:A:G	5.09848e-06	-1.51027	-1.15491
92987030	chr7:92987030:G:A	0.000108589	-9.98138e-11	0.393447
92987526	chr7:92987526:T:C	2.69611e-05	-0.999725	-2.87489e-10
92988016	chr7:92988016:C:G	3.31068e-05	-0.794382	-2.87489e-10
92988403	chr7:92988403:G:T	7.56894e-06	-1.39803	-0.872042
92988598	chr7:92988598:A:G	2.32471e-05	0.0464261	-1.19437
92988665	chr7:92988665:C:A	3.14488e-05	-0.84576	-2.87489e-10
92989357	chr7:92989357:G:A	2.82439e-05	-0.953245	-2.87489e-10
92990056	chr7:92990056:C:T	0.000134605	-9.98138e-11	0.608224
92990627	chr7:92990627:G:A	0.000448379	0.183626	1.62789
92990906	chr7:92990906:G:C	2.98072e-05	-0.899372	-2.87489e-10
92991183	chr7:92991183:G:A	2.64913e-05	-9.98138e-11	-1.0173
92991203	chr7:92991203:G:A	2.9279e-05	-0.917249	-2.87489e-10
92991253	chr7:92991253:A:T	6.69666e-06	-1.1312	-1.26131
92992011	chr7:92992011:T:A	0.000121735	-9.98138e-11	0.507729
92992374	chr7:92992374:G:T	1.63435e-05	-1.50029	-2.87489e-10
92993363	chr7:92993363:C:CACAA	5.25867e-05	-9.98138e-11	-0.331658
92993827	chr7:92993827:G:A	0.000173218	-0.403652	1.26408
92993861	chr7:92993861:A:G	2.37602e-05	-9.98138e-11	-1.12611
92994227	chr7:92994227:T:C	1.01346e-05	-0.716968	-1.2612
92994326	chr7:92994326:G:C	4.88112e-06	-1.50691	-1.20183
92994346	chr7:92994346:A:G	5.82487e-06	-1.50648	-1.02551
92995093	chr7:92995093:G:C	6.06288e-05	-0.212454	0.0231025
92995285	chr7:92995285:C:T	2.07593e-05	-9.98138e-11	-1.26113
92995581	chr7:92995581:G:C	0.000107353	-0.778311	1.16031
92995640	chr7:92995640:C:A	6.17714e-05	-9.98138e-11	-0.17068
92996252	chr7:92996252:C:T	3.57435e-05	-9.98138e-11	-0.717753
92996543	chr7:92996543:C:A	5.57476e-05	-9.98138e-11	-0.273287
92997712	chr7:92997712:TCTCA:T	2.70168e-05	-9.98138e-11	-0.997662
92998047	chr7:92998047:T:TC	5.91889e-06	-1.48518	-1.03079
92998575	chr7:92998575:A:G	3.74285e-05	-0.671689	-2.87489e-10
92998855	chr7:92998855:G:T	2.25009e-05	-9.98138e-11	-1.18057
92999067	chr7:92999067:T:C	0.000343907	-9.98138e-11	1.54625
92999124	chr7:92999124:A:G	5.34047e-06	-1.50826	-1.11054
92999608	chr7:92999608:T:A	1.57996e-05	-0.64601	-0.888128
92999887	chr7:92999887:C:T	9.18679e-06	-1.49322	-0.583137
93000387	chr7:93000387:G:A	5.06342e-06	-1.49793	-1.17415
93000744	chr7:93000744:A:T	2.78267e-05	-0.968127	-2.87489e-10
93000839	chr7:93000839:T:G	4.72274e-06	-1.51453	-1.2272
93001045	chr7:93001045:G:T	2.4107e-05	-9.98138e-11	-1.11162
93001140	chr7:93001140:C:T	0.000322435	-9.98138e-11	1.48178
93001683	chr7:93001683:AT:A	0.000322652	-9.98138e-11	1.48245
93001767	chr7:93001767:A:C	2.19085e-05	-9.98138e-11	-1.20724
93002210	chr7:93002210:A:G	2.23088e-05	-9.98138e-11	-1.18914
93002717	chr7:93002717:A:G	2.07469e-05	-9.98138e-11	-1.26172
93002748	chr7:93002748:A:G	2.92625e-05	-1.3021	0.384283
93002989	chr7:93002989:C:A	4.64075e-06	-1.50867	-1.25058
93003498	chr7:93003498:A:C	3.10182e-05	-0.859546	-2.87489e-10
93003516	chr7:93003516:G:A	2.39222e-05	-9.98138e-11	-1.11932
93003573	chr7:93003573:A:C	2.26236e-05	-0.455806	-0.719323
93003798	chr7:93003798:T:C	3.12858e-05	-0.850957	-2.87489e-10
93004089	chr7:93004089:T:C	2.92254e-05	-9.98138e-11	-0.919082
93004336	chr7:93004336:T:C	2.49277e-05	-9.98138e-11	-1.07814
93005191	chr7:93005191:C:G	2.55591e-05	-9.98138e-11	-1.05313
93005579	chr7:93005579:G:A	2.32057e-05	-9.98138e-11	-1.14972
93005943	chr7:93005943:G:A	0.000299181	-9.98138e-11	1.40693
93006305	chr7:93006305:G:A	2.07437e-05	-9.98138e-11	-1.26188
93006345	chr7:93006345:C:T	9.03472e-05	-0.901133	1.11067
93006659	chr7:93006659:A:C	8.54459e-06	-1.19939	-0.949429
93006964	chr7:93006964:T:C	7.24876e-05	-1.15318	1.14248
93007202	chr7:93007202:C:CT	1.31703e-05	-1.21103	-0.505128
93007237	chr7:93007237:C:CA	2.58779e-05	-9.98138e-11	-1.04073
93007255	chr7:93007255:G:C	2.2813e-05	-9.98138e-11	-1.16679
93007270	chr7:93007270:C:T	2.48591e-05	-9.98138e-11	-1.0809
93007455	chr7:93007455:C:T	1.28932e-05	-1.21765	-0.519779
93007556	chr7:93007556:C:T	1.34038e-05	-1.19548	-0.503105
93007665	chr7:93007665:AAGCAGAGTCTG:A	1.61163e-05	-1.51429	-2.87489e-10
93007794	chr7:93007794:T:C	1.36668e-05	-0.89196	-0.787191
93008763	chr7:93008763:A:G	2.52724e-05	-1.26774	0.203328
93008903	chr7:93008903:A:G	2.07722e-05	-9.98138e-11	-1.26051
93009469	chr7:93009469:T:C	0.000123543	0.616974	-0.0945017
93009474	chr7:93009474:G:A	0.000182698	0.0760802	0.837631
93009803	chr7:93009803:A:G	2.8989e-05	-1.22576	0.298555
93009831	chr7:93009831:T:A	0.000111943	-0.762785	1.18665
93010298	chr7:93010298:T:C	1.64506e-05	-1.49376	-2.87489e-10
93010476	chr7:93010476:G:A	2.07463e-05	-9.98138e-11	-1.26175
93010862	chr7:93010862:T:G	1.69784e-05	-1.46218	-2.87489e-10
93011030	chr7:93011030:T:A	1.10832e-05	-1.4805	-0.408188
93011352	chr7:93011352:C:T	9.7051e-05	-0.510346	0.791461
93011765	chr7:93011765:C:G	1.98213e-05	-0.940064	-0.3673
93012237	chr7:93012237:G:A	2.41556e-05	-9.98138e-11	-1.1096
93012286	chr7:93012286:T:C	1.5173e-05	-0.920916	-0.653688
93012334	chr7:93012334:A:T	3.29525e-05	-9.98138e-11	-0.799053
93012451	chr7:93012451:A:G	1.84529e-05	-0.135307	-1.24359
93012553	chr7:93012553:C:T	0.000323621	-9.98138e-11	1.48545
93012640	chr7:93012640:G:A	3.9804e-05	-9.98138e-11	-0.610154
93013019	chr7:93013019:G:T	3.40031e-05	-0.767668	-2.87489e-10
93013020	chr7:93013020:A:T	3.40189e-05	-0.767204	-2.87489e-10
93013710	chr7:93013710:A:G	3.57448e-05	-0.717715	-2.87489e-10
93013715	chr7:93013715:A:G	1.12242e-05	-1.4653	-0.410751
93013955	chr7:93013955:C:T	1.12623e-05	-0.909798	-0.962864
93014063	chr7:93014063:A:G	8.19674e-06	-1.34341	-0.846973
93014303	chr7:93014303:CTGAT:C	0.000295337	0.876181	0.517816
93014551	chr7:93014551:A:AATGAACAAGATCCAGT	0.000119958	0.57328	-0.0802595
93014710	chr7:93014710:T:C	1.31279e-05	-1.17702	-0.542365
93014717	chr7:93014717:A:G	9.11544e-06	-0.823483	-1.26067
93014918	chr7:93014918:A:C	6.04082e-05	-9.98138e-11	-0.192997
93016691	chr7:93016691:T:C	3.17121e-05	-0.690359	-0.147065
93016719	chr7:93016719:G:A	1.58639e-05	-1.41663	-0.113446
93016749	chr7:93016749:T:C	2.99499e-05	-0.870396	-0.0241986
93017073	chr7:93017073:C:G	3.78079e-05	-0.804457	0.142855
93017567	chr7:93017567:G:A	5.11169e-05	-0.790779	0.430773
93017966	chr7:93017966:C:T	4.24013e-05	-9.98138e-11	-0.546942
93018001	chr7:93018001:T:C	7.89277e-05	-9.98138e-11	0.0744116
93018092	chr7:93018092:A:G	5.80611e-06	-1.28656	-1.24865
93018713	chr7:93018713:T:G	5.77259e-05	-9.98138e-11	-0.238415
93018978	chr7:93018978:G:A	5.6805e-06	-1.29926	-1.25782
93019026	chr7:93019026:C:T	1.85231e-05	-1.44518	0.0700818
93019207	chr7:93019207:G:A	1.77794e-05	-1.44748	0.0314004
93019470	chr7:93019470:A:C	1.16401e-05	-0.581859	-1.25781
93019609	chr7:93019609:TG:T	1.98271e-05	-1.43729	0.130223
93019613	chr7:93019613:C:A	1.91016e-05	-1.43899	0.0946417
93019835	chr7:93019835:A:T	1.07133e-05	-0.665806	-1.25683
93019963	chr7:93019963:A:G	4.3359e-05	-9.98138e-11	-0.524606
93019983	chr7:93019983:C:T	7.33787e-05	-9.98138e-11	0.00151299
93019984	chr7:93019984:G:A	1.12911e-05	-0.618513	-1.25159
93020121	chr7:93020121:A:G	2.74168e-05	-9.98138e-11	-0.982965
93020488	chr7:93020488:G:A	1.57328e-05	-1.13406	-0.404308
93020514	chr7:93020514:G:A	4.00757e-05	-9.98138e-11	-0.603352
93020591	chr7:93020591:A:C	4.94392e-06	-1.43412	-1.26184
93020601	chr7:93020601:G:A	3.44818e-05	-9.98138e-11	-0.753689
93020682	chr7:93020682:C:T	1.06622e-05	-0.671659	-1.25576
93020990	chr7:93020990:T:C	5.0349e-05	-0.758861	0.383718
93021068	chr7:93021068:C:T	1.04948e-05	-1.36793	-0.575305
93021139	chr7:93021139:G:A	2.13625e-05	-1.23248	-2.87489e-10
93021238	chr7:93021238:C:T	9.12479e-06	-1.3387	-0.744431
93021273	chr7:93021273:C:T	1.09167e-05	-0.644764	-1.25906
93021289	chr7:93021289:G:A	4.60022e-05	-9.98138e-11	-0.465431
93021375	chr7:93021375:C:T	2.13844e-05	-9.98138e-11	-1.23146
93021434	chr7:93021434:A:G	1.0666e-05	-0.67105	-1.25601
93021519	chr7:93021519:T:C	1.04853e-05	-0.689282	-1.25486
93021520	chr7:93021520:G:A	3.95392e-05	-9.98138e-11	-0.616829
93021611	chr7:93021611:T:C	1.09384e-05	-0.646585	-1.25526
93021966	chr7:93021966:A:T	1.04623e-05	-0.693861	-1.25248
93021996	chr7:93021996:T:C	1.09515e-05	-0.648451	-1.25219
93022064	chr7:93022064:G:A	6.69122e-06	-1.13384	-1.25949
93022171	chr7:93022171:C:A	7.97722e-05	-9.98138e-11	0.0850534
93022203	chr7:93022203:C:T	1.0504e-05	-0.688851	-1.25352
93022235	chr7:93022235:T:C	1.02604e-05	-0.713889	-1.25194
93022246	chr7:93022246:A:T	3.12412e-05	-0.579734	-0.27265
93022279	chr7:93022279:C:T	1.2378e-05	-0.529233	-1.24897
93022301	chr7:93022301:G:A	9.77947e-06	-1.38666	-0.627179
93022551	chr7:93022551:A:C	2.1446e-05	-9.98138e-11	-1.22858
93022709	chr7:93022709:G:T	6.46616e-06	-1.4917	-0.935841
93022751	chr7:93022751:A:G	7.73739e-05	-9.98138e-11	0.0545283
93022975	chr7:93022975:C:A	4.01427e-05	-9.98138e-11	-0.601681
93022992	chr7:93022992:C:A	4.00757e-05	-9.98138e-11	-0.603352
93023012	chr7:93023012:A:G	2.26798e-05	-9.98138e-11	-1.17265
93023041	chr7:93023041:C:T	3.16418e-05	-9.98138e-11	-0.839642
93023167	chr7:93023167:A:G	4.14752e-05	-9.98138e-11	-0.569026
93023357	chr7:93023357:G:A	0.000106787	-9.98138e-11	0.376712
93023368	chr7:93023368:C:G	7.57952e-06	-1.47617	-0.792501
93023468	chr7:93023468:T:G	3.05444e-05	-9.98138e-11	-0.874941
93023483	chr7:93023483:T:A	1.0876e-05	-0.656971	-1.2506
93023652	chr7:93023652:G:A	1.05072e-05	-0.713334	-1.22872
93023661	chr7:93023661:C:T	1.04957e-05	-0.707402	-1.23575
93023664	chr7:93023664:G:A	4.00757e-05	-9.98138e-11	-0.603352
93023986	chr7:93023986:T:C	3.81796e-05	-9.98138e-11	-0.651818
93024009	chr7:93024009:C:T	5.71179e-06	-1.3338	-1.21779
93024020	chr7:93024020:G:A	9.44634e-06	-0.819638	-1.22886
93024026	chr7:93024026:G:C	2.41744e-05	-1.10883	-2.87489e-10
93024215	chr7:93024215:G:T	4.00757e-05	-9.98138e-11	-0.603352
93024245	chr7:93024245:C:T	4.07618e-05	-9.98138e-11	-0.586375
93024331	chr7:93024331:G:T	5.6798e-05	-9.98138e-11	-0.25462
93024366	chr7:93024366:G:A	7.4416e-06	-1.51388	-0.773156
93024460	chr7:93024460:C:A	2.72455e-05	-9.98138e-11	-0.989234
93024492	chr7:93024492:G:A	1.77632e-05	-1.41699	-2.87489e-10
93024570	chr7:93024570:G:A	1.37358e-05	-0.413361	-1.26076
93024682	chr7:93024682:C:T	4.00757e-05	-9.98138e-11	-0.603352
93024694	chr7:93024694:G:A	7.32097e-05	-0.829773	0.82898
93024811	chr7:93024811:G:A	1.06877e-05	-0.700085	-1.22494
93024862	chr7:93024862:A:G	1.0547e-05	-0.693328	-1.24495
93025051	chr7:93025051:G:A	1.5567e-05	-0.807828	-0.74114
93025125	chr7:93025125:A:C	1.06359e-05	-0.708098	-1.22179
93025188	chr7:93025188:G:A	1.05633e-05	-0.721436	-1.2153
93025190	chr7:93025190:T:A	7.34943e-05	-0.826148	0.829235
93025525	chr7:93025525:A:G	1.01652e-05	-0.746078	-1.22907
93025606	chr7:93025606:G:A	7.27754e-05	-0.821637	0.814894
93025644	chr7:93025644:T:TAGAG	1.73179e-05	-0.875053	-0.56733
93025681	chr7:93025681:C:T	1.07014e-05	-0.699825	-1.22392
93025727	chr7:93025727:A:G	9.91364e-06	-0.76585	-1.23436
93025852	chr7:93025852:CAATT:C	1.05485e-05	-0.713548	-1.22459
93025894	chr7:93025894:G:GA	2.18545e-05	-1.20972	-2.87489e-10
93026025	chr7:93026025:T:C	4.00978e-05	-9.98138e-11	-0.602801
93026060	chr7:93026060:A:G	1.04564e-05	-0.715712	-1.2312
93026166	chr7:93026166:G:T	1.03567e-05	-0.738124	-1.21836
93026240	chr7:93026240:G:T	1.06556e-05	-0.704646	-1.22339
93026336	chr7:93026336:T:C	1.0755e-05	-0.692722	-1.22603
93026357	chr7:93026357:C:T	2.72682e-05	-9.98138e-11	-0.988398
93026371	chr7:93026371:G:A	7.96527e-05	-0.784585	0.86814
93026637	chr7:93026637:T:C	2.19978e-05	-1.20318	-2.87489e-10
93026701	chr7:93026701:A:ATTATTATT	1.27189e-05	-0.505254	-1.24578
93026705	chr7:93026705:T:C	1.32172e-05	-0.463397	-1.24921
93027004	chr7:93027004:C:T	5.39103e-05	-0.3068	-2.87489e-10
93027129	chr7:93027129:T:C	5.25147e-05	-9.98138e-11	-0.333029
93027707	chr7:93027707:T:C	4.71149e-06	-1.51481	-1.22931
93027720	chr7:93027720:C:A	1.19888e-05	-1.50417	-0.305981
93027805	chr7:93027805:C:T	1.13798e-05	-0.855158	-1.00712
93027843	chr7:93027843:G:A	1.06936e-05	-0.674845	-1.24963
93028076	chr7:93028076:A:G	1.97181e-05	-0.808421	-0.504165
93028120	chr7:93028120:C:T	2.32674e-05	-9.98138e-11	-1.14707
93028166	chr7:93028166:G:A	2.64373e-05	-1.18983	0.170487
93028240	chr7:93028240:G:A	1.97572e-05	-0.814813	-0.495792
93028595	chr7:93028595:C:T	2.51483e-05	-9.98138e-11	-1.06933
93028671	chr7:93028671:A:G	1.08026e-05	-1.25696	-0.657382
93028860	chr7:93028860:C:T	1.87385e-05	-0.867924	-0.495615
93028916	chr7:93028916:C:T	3.35151e-05	-9.98138e-11	-0.782126
93028951	chr7:93028951:C:T	1.88547e-05	-0.861181	-0.496179
93029147	chr7:93029147:G:A	1.98599e-05	-0.811372	-0.494048
93029225	chr7:93029225:T:G	1.62931e-05	-0.926148	-0.577234
93029278	chr7:93029278:C:T	8.1871e-06	-0.992373	-1.19919
93029378	chr7:93029378:T:C	1.80673e-05	-0.907483	-0.492533
93029794	chr7:93029794:CTG:C	1.80899e-05	-0.899222	-0.499548
93029798	chr7:93029798:CTGTCTG:C	1.85761e-05	-0.875684	-0.496563
93029844	chr7:93029844:G:T	1.85301e-05	-0.876972	-0.497755
93029846	chr7:93029846:C:T	2.73228e-05	-1.47691	0.490515
93029912	chr7:93029912:A:G	4.84816e-06	-1.51492	-1.2006
93030098	chr7:93030098:C:T	1.78242e-05	-0.890812	-0.522753
93030121	chr7:93030121:T:C	5.11374e-06	-1.5132	-1.14899
93030237	chr7:93030237:G:A	1.84691e-05	-0.878729	-0.499292
93030244	chr7:93030244:A:G	9.82097e-06	-0.769615	-1.23999
93030322	chr7:93030322:C:A	1.88524e-05	-0.861868	-0.495615
93030444	chr7:93030444:A:C	1.08117e-05	-1.26579	-0.647699
93030630	chr7:93030630:C:A	3.08237e-05	-0.865837	-2.87489e-10
93031052	chr7:93031052:A:G	1.87351e-05	-0.869762	-0.493959
93031178	chr7:93031178:G:T	4.16419e-05	-0.565013	-2.87489e-10
93031189	chr7:93031189:TTGC:T	1.70574e-05	-0.956231	-0.501307
93032293	chr7:93032293:G:T	2.61603e-05	-9.98138e-11	-1.02988
93032330	chr7:93032330:C:T	4.71193e-06	-1.51478	-1.22924
93032439	chr7:93032439:T:C	1.55863e-05	-1.12404	-0.423691
93032456	chr7:93032456:G:A	1.80499e-05	-0.904964	-0.496015
93032740	chr7:93032740:T:C	1.83694e-05	-0.887194	-0.496243
93033013	chr7:93033013:A:T	1.60918e-05	-1.11145	-0.404361
93033360	chr7:93033360:C:T	2.42087e-05	-9.98138e-11	-1.10741
93033686	chr7:93033686:T:C	1.89113e-05	-0.858748	-0.495615
93033926	chr7:93033926:GAAAT:G	6.8138e-06	-1.51491	-0.860257
93034058	chr7:93034058:AG:A	1.88019e-05	-0.870196	-0.489964
93034667	chr7:93034667:AG:A	2.71943e-05	-0.991115	-2.87489e-10
93034937	chr7:93034937:C:G	1.19124e-05	-1.27971	-0.536828
93035211	chr7:93035211:C:CAGTCACA	1.79066e-05	-0.913336	-0.495615
93035268	chr7:93035268:A:G	1.80516e-05	-0.907218	-0.493667
93035272	chr7:93035272:G:A	1.0431e-05	-1.51177	-0.43757
93035531	chr7:93035531:G:A	1.77023e-05	-0.897348	-0.523079
93036086	chr7:93036086:CAATA:C	1.57433e-05	-1.22057	-0.317131
93036570	chr7:93036570:A:T	1.21044e-05	-0.938282	-0.862268
93036905	chr7:93036905:G:C	1.18239e-05	-0.98124	-0.842758
93037069	chr7:93037069:T:C	1.66333e-05	-1.51108	0.0283678
93037403	chr7:93037403:T:C	2.01022e-05	-1.48605	0.192757
93037445	chr7:93037445:T:C	5.68324e-05	-9.98138e-11	-0.254014
93037459	chr7:93037459:C:T	3.0243e-05	-9.98138e-11	-0.884857
93037897	chr7:93037897:T:C	1.47313e-05	-1.50483	-0.0993104
93038058	chr7:93038058:A:G	6.55253e-05	-9.98138e-11	-0.111684
93038214	chr7:93038214:A:G	1.46581e-05	-1.50659	-0.102544
93038359	chr7:93038359:T:C	1.58902e-05	-1.50586	-0.0225546
93038456	chr7:93038456:T:A	3.3357e-05	-9.98138e-11	-0.786853
93039018	chr7:93039018:A:T	1.9887e-05	-1.48245	0.178396
93039197	chr7:93039197:C:T	1.76354e-05	-1.19518	-0.229033
93039490	chr7:93039490:C:T	1.74965e-05	-1.50385	0.0717245
93039494	chr7:93039494:T:TC	1.36253e-05	-0.495483	-1.18671
93039576	chr7:93039576:G:A	1.66036e-05	-1.4845	-2.87489e-10
93039623	chr7:93039623:T:G	1.77272e-05	-1.50618	0.0871604
93039739	chr7:93039739:G:A	1.77978e-05	-1.50537	0.090323
93040256	chr7:93040256:G:A	1.92672e-05	-1.18177	-0.153951
93040320	chr7:93040320:C:T	9.76981e-06	-1.42845	-0.586374
93040456	chr7:93040456:G:T	7.4081e-06	-1.15345	-1.13809
93040530	chr7:93040530:C:T	8.50058e-06	-0.894266	-1.25972
93040575	chr7:93040575:G:A	1.70485e-05	-1.51301	0.0549504
93040721	chr7:93040721:G:A	1.2151e-05	-0.646601	-1.15011
93041105	chr7:93041105:TAAA:T	1.83555e-05	-0.890883	-0.493308
93041125	chr7:93041125:T:C	1.07408e-05	-0.684847	-1.23522
93041227	chr7:93041227:A:G	1.78949e-05	-1.51192	0.102317
93041546	chr7:93041546:G:A	1.7513e-05	-1.50698	0.0758011
93041824	chr7:93041824:A:G	1.4781e-05	-0.58428	-1.0165
93042081	chr7:93042081:A:C	5.79133e-05	-9.98138e-11	-0.235174
93042724	chr7:93042724:A:T	1.61398e-05	-1.51284	-2.87489e-10
93043530	chr7:93043530:G:A	9.78668e-05	1.47932	-1.18984
93043656	chr7:93043656:C:T	2.1852e-05	-0.677619	-0.532212
93043840	chr7:93043840:G:A	8.65601e-06	-1.49592	-0.639951
93044130	chr7:93044130:G:A	8.68654e-06	-1.4898	-0.642543
93046035	chr7:93046035:G:A	1.73948e-05	-1.43795	-2.87489e-10
93047584	chr7:93047584:A:C	6.19068e-06	-1.22637	-1.24471
93047900	chr7:93047900:C:T	1.9584e-05	-0.949841	-0.369568
93048274	chr7:93048274:C:T	2.98118e-05	-1.49849	0.599269
93048408	chr7:93048408:ATTTG:A	1.7732e-05	-1.41875	-2.87489e-10
93048513	chr7:93048513:C:G	5.10235e-06	-1.50784	-1.15658
93050022	chr7:93050022:C:T	1.85924e-05	-0.887302	-0.484069
93050090	chr7:93050090:T:C	2.33491e-05	-9.98138e-11	-1.14356
93050206	chr7:93050206:A:G	8.97456e-05	-1.51375	1.7166
93050304	chr7:93050304:A:G	0.000125802	-9.98138e-11	0.540591
93050803	chr7:93050803:C:G	1.09484e-05	-0.804563	-1.09636
93051386	chr7:93051386:C:T	2.10136e-05	-9.98138e-11	-1.24895
93051471	chr7:93051471:C:T	3.01405e-05	-9.98138e-11	-0.888252
93051545	chr7:93051545:G:A	2.0885e-05	-1.25509	-2.87489e-10
93051894	chr7:93051894:C:T	3.65231e-05	-9.98138e-11	-0.696175
93052129	chr7:93052129:A:G	1.02599e-05	-1.51469	-0.45119
93052270	chr7:93052270:AATAG:A	2.50355e-05	-9.98138e-11	-1.07383
93052506	chr7:93052506:A:G	7.25133e-06	-1.09172	-1.22122
93052815	chr7:93052815:T:C	6.21133e-06	-1.30005	-1.16769
93052816	chr7:93052816:G:A	2.43252e-05	-1.10261	-2.87489e-10
93052832	chr7:93052832:T:G	2.65333e-05	-1.01572	-2.87489e-10
93053045	chr7:93053045:C:T	1.04678e-05	-1.51243	-0.433389
93053047	chr7:93053047:G:T	1.99033e-05	-1.17699	-0.126245
93054391	chr7:93054391:A:C	2.36533e-05	-9.98138e-11	-1.13062
93054722	chr7:93054722:C:T	2.79711e-05	-9.98138e-11	-0.962948
93054808	chr7:93054808:C:G	2.12549e-05	-9.98138e-11	-1.23753
93055820	chr7:93055820:A:C	2.44352e-05	-9.98138e-11	-1.0981
93055831	chr7:93055831:G:T	3.03475e-05	-9.98138e-11	-0.881407
93055929	chr7:93055929:T:G	5.59436e-05	-0.692984	0.423206
93056572	chr7:93056572:A:G	2.09453e-05	-9.98138e-11	-1.25221
93056811	chr7:93056811:T:A	2.07834e-05	-9.98138e-11	-1.25997
93056977	chr7:93056977:G:A	1.46865e-05	-0.347092	-1.2601
93057299	chr7:93057299:T:C	5.87908e-05	-9.98138e-11	-0.220136
93057521	chr7:93057521:G:A	1.57722e-05	-0.290672	-1.2452
93057698	chr7:93057698:T:C	9.21943e-06	-1.51446	-0.558344
93057854	chr7:93057854:T:C	3.83613e-05	-9.98138e-11	-0.647072
93058185	chr7:93058185:A:C	0.000117605	1.49548	-1.02227
93058290	chr7:93058290:C:G	1.65281e-05	-1.48906	-2.87489e-10
93058639	chr7:93058639:T:C	0.000118757	1.13318	-0.650219
93058876	chr7:93058876:C:T	8.62407e-05	0.83637	-0.673349
93059187	chr7:93059187:TTAAAGA:T	2.77176e-05	-0.972053	-2.87489e-10
93059213	chr7:93059213:T:G	0.00838103	4.73961	-2.87489e-10
93059215	chr7:93059215:A:G	0.000169037	1.21734	-0.381346
93059636	chr7:93059636:T:C	2.0915e-05	-9.98138e-11	-1.25365
93060158	chr7:93060158:C:T	7.66204e-05	-9.98138e-11	0.0447427
93060318	chr7:93060318:T:C	1.77673e-05	-1.41676	-2.87489e-10
93061059	chr7:93061059:A:G	4.43473e-05	-9.98138e-11	-0.50207
93061553	chr7:93061553:C:T	7.4018e-05	0.761024	-0.750836
93061657	chr7:93061657:C:A	2.09055e-05	-9.98138e-11	-1.25411
93062038	chr7:93062038:T:A	0.00210492	3.24605	0.111862
93062082	chr7:93062082:T:C	3.25633e-05	-0.810935	-2.87489e-10
93063068	chr7:93063068:T:C	4.12366e-05	-9.98138e-11	-0.574795
93063160	chr7:93063160:T:C	0.000127678	0.555388	-2.87489e-10
93063465	chr7:93063465:T:C	2.21683e-05	-9.98138e-11	-1.19546
93063483	chr7:93063483:A:G	6.1696e-06	-1.49681	-0.977682
93063619	chr7:93063619:G:A	4.80785e-05	0.503432	-0.924718
93063632	chr7:93063632:A:G	2.72737e-05	-9.98138e-11	-0.988198
93063769	chr7:93063769:T:A	2.58904e-05	-9.98138e-11	-1.04025
93063892	chr7:93063892:T:A	3.44412e-05	-0.754869	-2.87489e-10
93064090	chr7:93064090:C:T	4.83868e-05	0.572783	-0.987678
93064180	chr7:93064180:C:T	2.59579e-05	-9.98138e-11	-1.03765
93064277	chr7:93064277:T:C	2.26143e-05	-9.98138e-11	-1.17554
93064503	chr7:93064503:C:T	4.56075e-05	0.57837	-1.05242
93064889	chr7:93064889:G:T	7.65087e-05	0.997502	-0.954219
93064940	chr7:93064940:G:A	7.19788e-05	0.924762	-0.942512
93064953	chr7:93064953:A:G	5.39114e-05	0.729353	-1.03613
93065139	chr7:93065139:A:C	5.05985e-05	-9.98138e-11	-0.370199
93065171	chr7:93065171:C:T	2.07527e-05	-9.98138e-11	-1.26145
93065676	chr7:93065676:T:C	6.88751e-05	0.865081	-0.926907
93065689	chr7:93065689:G:A	6.55027e-05	0.888445	-1.00048
93066558	chr7:93066558:T:A	5.32618e-05	0.690464	-1.00937
93067124	chr7:93067124:G:A	2.10704e-05	-9.98138e-11	-1.24625
93067135	chr7:93067135:A:G	4.51698e-05	0.523782	-1.00747
93067139	chr7:93067139:G:T	4.46466e-05	0.517457	-1.0128
93067150	chr7:93067150:T:C	1.4242e-05	-0.90162	-0.736305
93067211	chr7:93067211:T:C	2.26807e-05	-9.98138e-11	-1.17261
93067319	chr7:93067319:T:C	2.55801e-05	0.188796	-1.2411
93067320	chr7:93067320:G:A	2.94148e-05	-9.98138e-11	-0.912623
93067888	chr7:93067888:C:G	4.01363e-05	0.44049	-1.04233
93067999	chr7:93067999:G:T	4.84282e-05	-9.98138e-11	-0.414038
93068317	chr7:93068317:C:T	3.29744e-05	-9.98138e-11	-0.798388
93068321	chr7:93068321:T:C	3.99871e-05	0.435297	-1.04086
93068425	chr7:93068425:T:G	1.03471e-05	-0.705396	-1.25202
93068649	chr7:93068649:T:TC	4.03724e-05	0.412767	-1.00874
93068841	chr7:93068841:T:C	2.27651e-05	-9.98138e-11	-1.16889
93068883	chr7:93068883:T:C	2.35422e-05	-9.98138e-11	-1.13532
93068894	chr7:93068894:G:A	4.36675e-05	0.521157	-1.03867
93068930	chr7:93068930:G:A	4.1859e-05	0.47101	-1.03082
93069053	chr7:93069053:A:G	4.29898e-05	0.557993	-1.09115
93069211	chr7:93069211:G:A	2.78335e-05	-9.98138e-11	-0.967879
93069215	chr7:93069215:C:T	5.4207e-05	-9.98138e-11	-0.301312
93069298	chr7:93069298:T:A	7.14636e-06	-1.46867	-0.858847
93069471	chr7:93069471:A:T	1.03963e-05	-0.69606	-1.25661
93069665	chr7:93069665:G:A	9.25033e-05	-9.98138e-11	0.233123
93069755	chr7:93069755:G:A	9.91795e-06	-0.740312	-1.25946
93069778	chr7:93069778:A:G	8.39063e-05	0.934751	-0.799171
93069863	chr7:93069863:G:A	4.90794e-05	0.54399	-0.944672
93069940	chr7:93069940:T:C	2.90137e-05	-9.98138e-11	-0.926353
93070095	chr7:93070095:T:G	7.26922e-05	0.791397	-0.799285
93070293	chr7:93070293:A:G	9.2788e-06	-0.806788	-1.2596
93070420	chr7:93070420:A:G	7.49646e-06	-1.45665	-0.823038
93070531	chr7:93070531:G:T	4.56075e-05	0.480708	-0.954758
93070687	chr7:93070687:A:G	4.17165e-05	0.384428	-0.947653
93070696	chr7:93070696:G:A	5.50878e-05	-9.98138e-11	-0.285192
93070734	chr7:93070734:C:T	4.01921e-05	0.359665	-0.960115
93070999	chr7:93070999:C:T	4.26811e-05	0.38587	-0.926235
93071117	chr7:93071117:C:T	2.41919e-05	-9.98138e-11	-1.1081
93071363	chr7:93071363:G:A	7.8111e-05	-9.98138e-11	0.0640094
93071387	chr7:93071387:C:T	9.02048e-06	-0.880875	-1.21375
93071442	chr7:93071442:T:C	8.51969e-05	1.12542	-0.974571
93071461	chr7:93071461:G:A	1.77365e-05	-1.4185	-2.87489e-10
93071475	chr7:93071475:A:G	7.00041e-06	-1.35217	-0.995978
93071515	chr7:93071515:A:G	0.000130271	0.575493	-2.87489e-10
93071539	chr7:93071539:C:T	0.000223676	0.879914	0.236165
93071810	chr7:93071810:G:A	0.000597327	2.99596	-0.897615
93071955	chr7:93071955:C:T	6.76307e-06	-1.36783	-1.01481
93072013	chr7:93072013:T:C	6.7192e-06	-1.24391	-1.14524
93072135	chr7:93072135:G:T	3.95539e-05	0.413156	-1.02961
93072228	chr7:93072228:T:C	8.98514e-06	-1.08733	-1.01121
93072418	chr7:93072418:G:C	3.6663e-05	0.326406	-1.01876
93072452	chr7:93072452:T:G	2.08476e-05	-1.25688	-2.87489e-10
93072470	chr7:93072470:TTC:T	3.94927e-05	0.397694	-1.0157
93072499	chr7:93072499:C:T	0.000212101	-9.98138e-11	1.06294
93072564	chr7:93072564:A:T	2.19311e-05	-9.98138e-11	-1.20622
93072571	chr7:93072571:A:G	2.09056e-05	-9.98138e-11	-1.2541
93072582	chr7:93072582:C:T	3.86399e-05	0.372549	-1.01238
93072631	chr7:93072631:T:C	0.000185191	0.799041	0.128228
93072835	chr7:93072835:C:T	3.88641e-05	0.361094	-0.995144
93072936	chr7:93072936:C:T	3.68747e-05	0.33222	-1.01882
93073331	chr7:93073331:T:A	3.69677e-05	0.346208	-1.03028
93073338	chr7:93073338:C:T	2.43565e-05	-9.98138e-11	-1.10132
93073525	chr7:93073525:C:A	0.0128764	5.16903	-2.87489e-10
93073616	chr7:93073616:C:T	3.7804e-05	-9.98138e-11	-0.661705
93073644	chr7:93073644:A:G	7.04684e-05	-9.98138e-11	-0.0389571
93074009	chr7:93074009:A:C	7.2927e-05	-9.98138e-11	-0.0046627
93074630	chr7:93074630:A:T	2.33833e-05	-9.98138e-11	-1.1421
93075003	chr7:93075003:G:A	4.78758e-05	0.609284	-1.0348
93075027	chr7:93075027:C:T	4.6488e-05	0.576487	-1.03141
93075123	chr7:93075123:G:A	0.000170582	1.09723	-0.252135
93075157	chr7:93075157:T:C	2.32756e-05	-9.98138e-11	-1.14671
93075378	chr7:93075378:A:G	4.45909e-05	0.532735	-1.02933
93075482	chr7:93075482:G:A	2.09117e-05	-9.98138e-11	-1.25381
93075488	chr7:93075488:A:C	4.36251e-05	0.501546	-1.02003
93075740	chr7:93075740:T:A	7.17037e-06	-1.06912	-1.25505
93075970	chr7:93075970:T:C	4.03307e-05	0.416563	-1.01357
93076098	chr7:93076098:T:TA	4.04643e-05	0.429722	-1.02342
93076209	chr7:93076209:C:T	7.79304e-05	-9.98138e-11	0.0616952
93076346	chr7:93076346:T:G	3.83887e-05	0.36978	-1.01614
93076354	chr7:93076354:G:A	5.52872e-05	-9.98138e-11	-0.28158
93076657	chr7:93076657:A:C	8.14562e-05	-9.98138e-11	0.105944
93076867	chr7:93076867:C:G	6.92907e-06	-1.45726	-0.901137
93076876	chr7:93076876:T:C	6.49174e-06	-1.43518	-0.988413
93077120	chr7:93077120:C:T	2.54459e-05	-9.98138e-11	-1.05757
93077380	chr7:93077380:C:T	7.06549e-06	-1.08432	-1.25458
93077511	chr7:93077511:T:C	2.64863e-05	-9.98138e-11	-1.01749
93077861	chr7:93077861:T:TA	0.000120348	1.73008	-1.23381
93078719	chr7:93078719:T:C	6.59816e-05	-9.98138e-11	-0.104745
93078881	chr7:93078881:T:A	0.000299633	0.957454	0.450982
93079299	chr7:93079299:G:GA	8.0759e-05	-9.98138e-11	0.0973479
93079408	chr7:93079408:C:T	0.000136377	1.33366	-0.712365
93080046	chr7:93080046:G:A	3.17596e-05	-9.98138e-11	-0.835928
93080234	chr7:93080234:A:T	1.15856e-05	-0.65199	-1.19237
93080356	chr7:93080356:T:C	5.98174e-05	0.488507	-0.691332
93080375	chr7:93080375:G:A	5.8464e-05	0.501229	-0.72694
93080397	chr7:93080397:T:C	0.000126533	0.546383	-2.87489e-10
93080524	chr7:93080524:G:A	2.07765e-05	-9.98138e-11	-1.2603
93080688	chr7:93080688:G:A	5.74902e-05	0.485629	-0.728136
93080885	chr7:93080885:A:T	6.00475e-05	0.501895	-0.700881
93080902	chr7:93080902:A:G	5.963e-05	0.490854	-0.696816
93080985	chr7:93080985:C:T	6.00861e-05	0.491949	-0.690291
93081051	chr7:93081051:T:C	0.000356856	0.831985	0.751226
93081227	chr7:93081227:A:G	2.44175e-05	-9.98138e-11	-1.09882
93081255	chr7:93081255:G:A	5.79708e-05	0.451903	-0.686085
93081521	chr7:93081521:A:G	0.000193169	-9.98138e-11	0.969446
93082031	chr7:93082031:T:G	5.91808e-05	0.475169	-0.688693
93082073	chr7:93082073:A:T	0.0110785	5.01864	-2.87489e-10
93082415	chr7:93082415:T:C	5.8883e-05	0.533602	-0.75217
93082450	chr7:93082450:G:A	6.54947e-05	0.55078	-0.662933
93082539	chr7:93082539:ATAAAT:A	2.34172e-05	-9.98138e-11	-1.14065
93082888	chr7:93082888:A:C	0.000248017	0.380345	0.839033
93083249	chr7:93083249:ATGAATAATG:A	1.02735e-05	-1.24764	-0.716909
93083316	chr7:93083316:G:T	7.79257e-05	-9.98138e-11	0.0616353
93083540	chr7:93083540:A:G	2.12376e-05	-1.23835	-2.87489e-10
93083661	chr7:93083661:A:G	1.08046e-05	-1.22271	-0.691433
93083894	chr7:93083894:A:G	2.38296e-05	-9.98138e-11	-1.12319
93084118	chr7:93084118:G:A	3.40078e-05	-9.98138e-11	-0.767532
93084168	chr7:93084168:A:C	2.51276e-05	-9.98138e-11	-1.07015
93084171	chr7:93084171:C:T	6.7626e-05	-9.98138e-11	-0.0801285
93084388	chr7:93084388:C:A	0.000143041	1.403	-0.733988
93084563	chr7:93084563:G:A	2.40121e-05	-9.98138e-11	-1.11556
93084598	chr7:93084598:T:C	2.48393e-05	-9.98138e-11	-1.08169
93084729	chr7:93084729:C:T	9.52856e-05	0.859179	-0.596421
93084764	chr7:93084764:C:A	5.41562e-05	0.444423	-0.746672
93085044	chr7:93085044:A:T	1.02628e-05	-0.749522	-1.21607
93085397	chr7:93085397:T:C	5.24646e-05	0.423989	-0.757971
93085616	chr7:93085616:G:A	5.84486e-05	0.505719	-0.731692
93085680	chr7:93085680:T:A	1.07377e-05	-0.660471	-1.25989
93085711	chr7:93085711:G:C	2.26776e-05	-9.98138e-11	-1.17274
93086031	chr7:93086031:TTTAA:T	6.27745e-05	0.576357	-0.73093
93086287	chr7:93086287:A:G	4.35637e-05	0.158698	-0.678595
93086482	chr7:93086482:T:C	2.08066e-05	-9.98138e-11	-1.25885
93086490	chr7:93086490:G:C	6.94412e-06	-1.37795	-0.978272
93086881	chr7:93086881:G:T	6.69104e-06	-1.14859	-1.24476
93086926	chr7:93086926:C:T	2.65543e-05	-9.98138e-11	-1.01493
93087243	chr7:93087243:G:A	1.68893e-05	-1.46744	-2.87489e-10
93087609	chr7:93087609:T:G	2.10021e-05	-9.98138e-11	-1.2495
93087674	chr7:93087674:G:T	6.63353e-06	-1.15088	-1.25111
93087678	chr7:93087678:A:C	2.31914e-05	-9.98138e-11	-1.15034
93087878	chr7:93087878:T:C	4.72891e-05	-9.98138e-11	-0.437841
93088652	chr7:93088652:T:G	5.9284e-05	-9.98138e-11	-0.211782
93088893	chr7:93088893:T:C	0.0024695	4.74623	-1.22858
93089272	chr7:93089272:C:T	1.68085e-05	-0.903205	-0.569029
93089385	chr7:93089385:A:G	0.00688454	4.54291	-2.87489e-10
93089726	chr7:93089726:G:A	1.71168e-05	-0.916977	-0.537081
93089763	chr7:93089763:C:T	6.95277e-06	-1.40019	-0.95479
93090578	chr7:93090578:A:G	1.44561e-05	-0.730863	-0.89214
93091180	chr7:93091180:G:A	2.30053e-05	-9.98138e-11	-1.1584
93091389	chr7:93091389:TC:T	1.19488e-05	-0.856473	-0.95702
93091620	chr7:93091620:C:G	2.29365e-05	-9.98138e-11	-1.16139
93092206	chr7:93092206:G:T	2.30499e-05	-9.98138e-11	-1.15646
93092264	chr7:93092264:A:G	1.49131e-05	-0.695648	-0.896232
93092730	chr7:93092730:A:G	1.63898e-05	-0.644039	-0.853423
93092756	chr7:93092756:G:T	2.07983e-05	-9.98138e-11	-1.25925
93092838	chr7:93092838:G:A	1.60595e-05	-0.656687	-0.861137
93093024	chr7:93093024:T:C	0.000106086	0.370126	-2.87489e-10
93093121	chr7:93093121:C:T	2.07754e-05	-9.98138e-11	-1.26035
93093667	chr7:93093667:A:C	0.000106348	0.3726	-2.87489e-10
93094064	chr7:93094064:A:G	2.52657e-05	-1.06467	-2.87489e-10
93094093	chr7:93094093:C:A	0.00285289	4.88104	-1.21907
93094124	chr7:93094124:TC:T	2.48908e-05	-9.98138e-11	-1.07962
93094339	chr7:93094339:G:A	9.58328e-06	-1.33734	-0.696763
93094463	chr7:93094463:T:C	0.00281177	4.83168	-1.18423
93094615	chr7:93094615:T:G	0.00263448	4.78966	-1.20734
93094761	chr7:93094761:G:A	2.31639e-05	-9.98138e-11	-1.15152
93094927	chr7:93094927:CACAA:C	5.31315e-05	-9.98138e-11	-0.32135
93095102	chr7:93095102:C:G	3.91006e-05	0.393048	-1.02103
93095355	chr7:93095355:A:G	2.3119e-05	-9.98138e-11	-1.15347
93096163	chr7:93096163:A:G	6.77176e-06	-1.50338	-0.877977
93096187	chr7:93096187:A:G	6.78879e-06	-1.41117	-0.967676
93096194	chr7:93096194:A:G	2.52532e-05	-9.98138e-11	-1.06517
93096211	chr7:93096211:C:T	7.41291e-05	0.111204	-0.0995164
93096764	chr7:93096764:G:A	3.51933e-05	-9.98138e-11	-0.733266
93096782	chr7:93096782:TGGA:T	3.07518e-05	-9.98138e-11	-0.868171
93096863	chr7:93096863:C:T	7.75844e-05	0.0958975	-0.0386526
93097056	chr7:93097056:G:A	2.50591e-05	-9.98138e-11	-1.07289
93097293	chr7:93097293:A:G	5.78084e-05	-9.98138e-11	-0.236987
93097408	chr7:93097408:C:A	2.07666e-05	-9.98138e-11	-1.26077
93097514	chr7:93097514:A:T	7.40182e-05	-9.98138e-11	0.0101895
93097726	chr7:93097726:T:C	2.31474e-05	-9.98138e-11	-1.15224
93097814	chr7:93097814:C:A	5.32201e-05	-9.98138e-11	-0.319685
93097867	chr7:93097867:T:G	1.63842e-05	-1.4978	-2.87489e-10
93097960	chr7:93097960:C:T	4.14017e-05	-9.98138e-11	-0.570798
93098232	chr7:93098232:T:A	5.10052e-05	-9.98138e-11	-0.362194
93099032	chr7:93099032:G:T	6.08742e-05	-9.98138e-11	-0.185311
93099114	chr7:93099114:C:T	9.91488e-06	-1.01156	-0.988523
93099215	chr7:93099215:G:A	4.51667e-05	-9.98138e-11	-0.483761
93099485	chr7:93099485:T:C	6.20941e-05	0.811692	-0.977162
93100095	chr7:93100095:T:C	1.35042e-05	-0.859633	-0.831488
93100248	chr7:93100248:G:T	3.92673e-05	0.628516	-1.25224
93100323	chr7:93100323:C:T	1.85593e-05	-1.37315	-2.87489e-10
93100475	chr7:93100475:A:G	2.40396e-05	-9.98138e-11	-1.11442
93100985	chr7:93100985:A:G	2.15459e-05	-9.98138e-11	-1.22394
93101015	chr7:93101015:G:A	0.00708596	5.60372	-1.03197
93101537	chr7:93101537:C:T	2.07467e-05	-9.98138e-11	-1.26173
93102273	chr7:93102273:A:G	0.00589267	5.41003	-1.02269
93102446	chr7:93102446:C:CA	2.59043e-05	-9.98138e-11	-1.03971
93103418	chr7:93103418:T:C	2.16289e-05	-9.98138e-11	-1.22009
93103456	chr7:93103456:T:C	4.92465e-05	0.800292	-1.19757
93104178	chr7:93104178:G:A	0.000129741	-9.98138e-11	0.57142
93104700	chr7:93104700:T:G	2.20025e-05	-9.98138e-11	-1.20296
93104738	chr7:93104738:C:T	8.14348e-05	0.105682	-2.87489e-10
93104752	chr7:93104752:T:C	0.00011071	-9.98138e-11	0.412789
93105103	chr7:93105103:A:G	2.6495e-05	-9.98138e-11	-1.01717
93105138	chr7:93105138:A:G	8.34411e-05	-0.725211	0.855231
93105670	chr7:93105670:A:G	1.2968e-05	-1.2055	-0.526142
93106496	chr7:93106496:AAAG:A	6.00899e-06	-1.46807	-1.0328
93106682	chr7:93106682:A:C	2.08825e-05	-9.98138e-11	-1.25521
93106784	chr7:93106784:A:G	0.0227957	5.74021	-2.87489e-10
93106880	chr7:93106880:C:G	2.38622e-05	-9.98138e-11	-1.12182
93107003	chr7:93107003:A:G	5.08029e-05	-9.98138e-11	-0.366167
93107101	chr7:93107101:C:T	5.85612e-05	-9.98138e-11	-0.224049
93107500	chr7:93107500:TAGTC:T	0.000359102	-9.98138e-11	1.58949
93107663	chr7:93107663:T:C	7.31544e-06	-1.1775	-1.12664
93107775	chr7:93107775:C:T	1.38208e-05	-0.674132	-0.993812
93108235	chr7:93108235:G:A	2.56299e-05	-9.98138e-11	-1.05036
93108273	chr7:93108273:C:T	7.37618e-05	0.304599	-0.297879
93108531	chr7:93108531:C:T	4.3824e-05	-9.98138e-11	-0.513939
93108724	chr7:93108724:G:A	3.9035e-05	-9.98138e-11	-0.629662
93108925	chr7:93108925:C:T	1.18999e-05	-0.868273	-0.949317
93108945	chr7:93108945:G:A	4.38042e-05	-9.98138e-11	-0.514391
93109200	chr7:93109200:G:A	7.53435e-05	-9.98138e-11	0.0279372
93109323	chr7:93109323:G:A	7.38428e-05	-0.855665	0.863482
93109525	chr7:93109525:G:A	7.93875e-05	0.345406	-0.265187
93109642	chr7:93109642:A:C	2.32334e-05	-0.0163919	-1.13214
93109888	chr7:93109888:A:G	0.000105347	0.133724	0.229414
93110060	chr7:93110060:A:T	2.62319e-05	-9.98138e-11	-1.02714
93110257	chr7:93110257:C:T	4.0482e-05	0.330516	-0.92378
93110329	chr7:93110329:T:A	3.9749e-05	0.325377	-0.936914
93110446	chr7:93110446:C:G	3.25454e-05	-0.135739	-0.675746
93110508	chr7:93110508:C:T	9.15225e-05	0.426206	-0.203742
93111383	chr7:93111383:C:A	9.19836e-05	0.371784	-0.144295
93111528	chr7:93111528:T:A	2.86427e-05	-9.98138e-11	-0.939223
93111656	chr7:93111656:A:C	0.00565335	5.6037	-1.25782
93112104	chr7:93112104:T:A	9.35933e-05	0.76853	-0.523692
93112375	chr7:93112375:A:G	3.52176e-05	-1.05649	0.323912
93112637	chr7:93112637:C:A	8.32096e-06	-1.18109	-0.994256
93112840	chr7:93112840:G:A	8.47503e-06	-1.16162	-0.995376
93113044	chr7:93113044:T:C	3.9772e-05	0.428081	-1.03904
93113189	chr7:93113189:A:G	2.55083e-05	0.0711393	-1.12626
93113195	chr7:93113195:C:A	4.10563e-05	0.396229	-0.975406
93113509	chr7:93113509:A:C	3.66908e-05	-9.98138e-11	-0.691594
93113574	chr7:93113574:C:T	2.00178e-05	-0.133526	-1.16397
93113680	chr7:93113680:A:T	8.91538e-05	0.740299	-0.544057
93114032	chr7:93114032:A:C	7.75608e-05	0.602605	-0.545665
93114043	chr7:93114043:C:T	3.56817e-05	0.264019	-0.983504
93114184	chr7:93114184:C:T	1.30196e-05	-0.792306	-0.935357
93114193	chr7:93114193:G:A	0.0210956	5.6627	-2.87489e-10
93114260	chr7:93114260:G:T	3.33847e-05	0.267818	-1.05384
93114413	chr7:93114413:C:T	2.00047e-05	-1.29815	-2.87489e-10
93114936	chr7:93114936:G:A	0.0230486	5.75124	-2.87489e-10
93115134	chr7:93115134:TC:T	2.61809e-05	-1.02909	-2.87489e-10
93115245	chr7:93115245:A:G	2.25238e-05	-9.98138e-11	-1.17955
93115361	chr7:93115361:A:G	2.4422e-05	-9.98138e-11	-1.09864
93115815	chr7:93115815:T:C	2.2259e-05	-0.0604889	-1.13089
93115976	chr7:93115976:G:A	1.00181e-05	-0.830073	-1.15966
93116057	chr7:93116057:G:C	4.81022e-05	0.276644	-0.697438
93116122	chr7:93116122:T:A	0.000129811	0.875187	-0.303229
93116268	chr7:93116268:C:T	7.57999e-05	-0.790693	0.824668
93116272	chr7:93116272:C:A	0.000114692	0.890914	-0.442784
93116774	chr7:93116774:T:G	2.78242e-05	-9.98138e-11	-0.968214
93116954	chr7:93116954:A:G	2.7514e-05	-9.98138e-11	-0.979427
93116989	chr7:93116989:T:G	6.2304e-05	1.0852	-1.24729
93117054	chr7:93117054:G:A	8.86732e-05	0.114126	0.0767105
93117108	chr7:93117108:G:A	1.99083e-05	-1.30299	-2.87489e-10
93117118	chr7:93117118:C:T	2.69179e-05	-9.98138e-11	-1.00133
93117456	chr7:93117456:G:A	2.5723e-05	-9.98138e-11	-1.04674
93117627	chr7:93117627:A:G	3.94553e-05	-9.98138e-11	-0.618953
93117648	chr7:93117648:C:T	1.40681e-05	-0.954186	-0.696022
93117866	chr7:93117866:G:A	0.00985522	5.5338	-0.632163
93118221	chr7:93118221:C:T	0.00868534	5.50105	-0.725783
93118488	chr7:93118488:G:A	5.39401e-05	0.447727	-0.753974
93118693	chr7:93118693:C:T	4.93282e-05	-0.395625	-2.87489e-10
93119895	chr7:93119895:A:G	6.2783e-05	-0.154437	-2.87489e-10
93120244	chr7:93120244:C:T	5.35127e-06	-1.47198	-1.14481
93120307	chr7:93120307:C:T	2.61578e-05	-9.98138e-11	-1.02997
93120469	chr7:93120469:G:T	3.84157e-05	-9.98138e-11	-0.645656
93120637	chr7:93120637:CG:TG	0.00567554	4.71442	-0.364624
93120721	chr7:93120721:A:G	2.40375e-05	-9.98138e-11	-1.11451
93120962	chr7:93120962:T:C	2.13884e-05	-9.98138e-11	-1.23127
93120967	chr7:93120967:T:C	2.399e-05	-9.98138e-11	-1.11648
93121401	chr7:93121401:C:T	2.09269e-05	-9.98138e-11	-1.25308
93121584	chr7:93121584:G:A	2.14459e-05	-9.98138e-11	-1.22859
93121760	chr7:93121760:G:A	1.92496e-05	-1.33663	-2.87489e-10
93122480	chr7:93122480:G:A	5.3318e-06	-1.36964	-1.25079
93122685	chr7:93122685:C:T	5.19247e-05	0.916988	-1.26131
93122832	chr7:93122832:T:C	3.15536e-05	-0.842433	-2.87489e-10
93122842	chr7:93122842:T:A	1.64047e-05	-1.2946	-0.201957
93123433	chr7:93123433:A:G	2.38691e-05	-9.98138e-11	-1.12154
93123481	chr7:93123481:A:G	2.66802e-05	-9.98138e-11	-1.0102
93123719	chr7:93123719:C:A	0.000166824	-9.98138e-11	0.822821
93123744	chr7:93123744:A:G	2.225e-05	-9.98138e-11	-1.19178
93123750	chr7:93123750:C:T	5.24191e-05	0.770317	-1.10517
93123848	chr7:93123848:A:G	3.35281e-05	-9.98138e-11	-0.781736
93124668	chr7:93124668:ATACAAAC:A	3.86954e-05	-9.98138e-11	-0.638399
93125540	chr7:93125540:C:T	2.42206e-05	-9.98138e-11	-1.10692
93125785	chr7:93125785:C:T	0.00753478	5.04069	-0.407524
93125831	chr7:93125831:A:G	4.85449e-05	-9.98138e-11	-0.411631
93126086	chr7:93126086:G:A	6.61629e-05	0.282236	-0.384237
93126127	chr7:93126127:A:G	2.41117e-05	-9.98138e-11	-1.11142
93126340	chr7:93126340:C:T	2.07659e-05	-9.98138e-11	-1.26081
93126578	chr7:93126578:G:A	1.77436e-05	-1.4181	-2.87489e-10
93126624	chr7:93126624:A:G	6.24882e-05	-0.159144	-2.87489e-10
93127312	chr7:93127312:C:T	4.9873e-05	-9.98138e-11	-0.384642
93127382	chr7:93127382:A:T	2.25753e-05	-9.98138e-11	-1.17727
93127920	chr7:93127920:A:T	5.69933e-05	0.222502	-0.473689
93127940	chr7:93127940:G:T	2.71407e-05	-9.98138e-11	-0.993087
93127974	chr7:93127974:G:T	2.03582e-05	-1.28064	-2.87489e-10
93128153	chr7:93128153:A:G	0.000328509	-9.98138e-11	1.50044
93128488	chr7:93128488:T:C	0.000216706	-9.98138e-11	1.08442
93128510	chr7:93128510:G:T	2.87005e-05	-0.937208	-2.87489e-10
93128640	chr7:93128640:C:T	2.35249e-05	-9.98138e-11	-1.13606
93128989	chr7:93128989:C:T	1.61109e-05	-1.51462	-2.87489e-10
93129097	chr7:93129097:T:A	2.28563e-05	-1.47932	0.314426
93129244	chr7:93129244:G:A	2.43956e-05	-9.98138e-11	-1.09972
93129832	chr7:93129832:T:C	3.05697e-05	-9.98138e-11	-0.874111
93130009	chr7:93130009:T:A	2.07936e-05	-9.98138e-11	-1.25948
93130149	chr7:93130149:A:G	2.43132e-05	-9.98138e-11	-1.1031
93130185	chr7:93130185:G:A	2.72521e-05	-0.98899	-2.87489e-10
93130756	chr7:93130756:A:G	2.31521e-05	-1.50603	0.353993
93131118	chr7:93131118:G:A	0.0158543	5.75451	-0.377433
93131189	chr7:93131189:G:A	4.34167e-05	0.456963	-0.980239
93131425	chr7:93131425:T:G	1.51909e-05	-1.50516	-0.0682648
93132008	chr7:93132008:A:G	2.08014e-05	-9.98138e-11	-1.2591
93132562	chr7:93132562:C:G	2.3739e-05	-0.873494	-0.253506
93132870	chr7:93132870:A:G	2.18055e-05	-9.98138e-11	-1.21196
93133368	chr7:93133368:A:G	2.76394e-05	-9.98138e-11	-0.974877
```
