## Supplementary material for "Characterization of shared and ancestry-specific signals driving complex traits using multi-ancestry fine-mapping": susiex_nc2.cs80.snp

```
BP	SNP	PIP(CS1)	LogBF(CS1,Pop1)	LogBF(CS1,Pop2)
92134740	chr7:92134740:C:T	2.24733e-05	-1.46597	-2.87489e-10
92134814	chr7:92134814:C:A	1.05313e-05	-1.15913	-1.06482
92135053	chr7:92135053:G:C	6.18282e-05	-0.453936	-2.87489e-10
92135403	chr7:92135403:G:A	3.09925e-05	-9.98138e-11	-1.14455
92136325	chr7:92136325:T:C	1.30873e-05	-1.27472	-0.731933
92136467	chr7:92136467:G:A	3.90217e-05	-9.98138e-11	-0.914178
92136555	chr7:92136555:T:C	2.85924e-05	-9.98138e-11	-1.22516
92137008	chr7:92137008:A:C	2.11588e-05	-1.31463	-0.211607
92137183	chr7:92137183:G:A	8.12951e-05	-9.98138e-11	-0.180211
92137207	chr7:92137207:A:G	2.88523e-05	-9.98138e-11	-1.21611
92137263	chr7:92137263:G:A	2.78417e-05	-9.98138e-11	-1.25176
92137639	chr7:92137639:T:C	2.02469e-05	-1.26911	-0.301185
92137678	chr7:92137678:GT:G	2.0418e-05	-1.29743	-0.264449
92138420	chr7:92138420:AT:A	3.36294e-05	-9.98138e-11	-1.0629
92138850	chr7:92138850:C:T	3.56252e-05	-9.98138e-11	-1.00524
92138887	chr7:92138887:G:C	3.4135e-05	-9.98138e-11	-1.04797
92139284	chr7:92139284:C:T	7.27943e-05	-9.98138e-11	-0.290659
92139301	chr7:92139301:G:A	1.04066e-05	-1.1894	-1.04646
92139519	chr7:92139519:A:G	2.84864e-05	-9.98138e-11	-1.22887
92139813	chr7:92139813:C:T	5.28139e-05	0.644186	-1.25571
92139904	chr7:92139904:A:C	1.92079e-05	-1.30907	-0.313899
92140250	chr7:92140250:T:G	4.49692e-05	-9.98138e-11	-0.772319
92140263	chr7:92140263:G:A	1.29321e-05	-1.26937	-0.749215
92140724	chr7:92140724:G:A	2.87278e-05	-9.98138e-11	-1.22043
92141149	chr7:92141149:C:A	3.07988e-05	-9.98138e-11	-1.15082
92141190	chr7:92141190:C:T	3.2825e-05	-9.98138e-11	-1.08711
92141347	chr7:92141347:C:T	3.51564e-05	-9.98138e-11	-1.01849
92141391	chr7:92141391:A:G	2.19292e-05	-1.29838	-0.192093
92142376	chr7:92142376:G:A	3.04734e-05	-9.98138e-11	-1.16144
92142842	chr7:92142842:T:C	8.99141e-06	-1.16435	-1.21767
92142867	chr7:92142867:G:A	1.04155e-05	-1.15237	-1.08263
92143461	chr7:92143461:C:T	3.47826e-05	-9.98138e-11	-1.02918
92143513	chr7:92143513:C:T	5.32375e-05	0.653813	-1.25735
92143608	chr7:92143608:G:A	3.56659e-05	-9.98138e-11	-1.0041
92143631	chr7:92143631:C:T	1.31782e-05	-1.27252	-0.727207
92143674	chr7:92143674:G:A	8.86292e-06	-1.17982	-1.2166
92143684	chr7:92143684:C:T	0.000206547	1.08151	-0.329275
92143899	chr7:92143899:T:C	7.42032e-05	0.606561	-0.87805
92144073	chr7:92144073:AC:A	0.000248787	-9.98138e-11	0.938298
92144078	chr7:92144078:A:G	0.000250162	-9.98138e-11	0.943811
92144330	chr7:92144330:T:C	3.01864e-05	-9.98138e-11	-1.1709
92145435	chr7:92145435:T:C	3.54607e-05	-9.98138e-11	-1.00987
92145685	chr7:92145685:C:T	2.81708e-05	-9.98138e-11	-1.24001
92145702	chr7:92145702:A:G	3.49873e-05	-1.02331	-2.87489e-10
92145803	chr7:92145803:A:G	1.3263e-05	-1.27161	-0.721708
92146299	chr7:92146299:A:AAT	2.82812e-05	-9.98138e-11	-1.2361
92146313	chr7:92146313:G:C	3.61213e-05	-9.98138e-11	-0.991415
92146540	chr7:92146540:C:T	3.46552e-05	-9.98138e-11	-1.03285
92146581	chr7:92146581:T:TA	3.0194e-05	-9.98138e-11	-1.17065
92147031	chr7:92147031:C:T	8.52492e-05	-9.98138e-11	-0.132718
92147273	chr7:92147273:G:A	1.05003e-05	-1.1388	-1.08809
92147663	chr7:92147663:GT:G	5.43231e-05	-0.583347	-2.87489e-10
92147764	chr7:92147764:C:T	3.18502e-05	-9.98138e-11	-1.11725
92147838	chr7:92147838:T:C	2.24865e-05	-1.46538	-2.87489e-10
92149151	chr7:92149151:A:G	1.54544e-05	-1.29614	-0.54426
92149928	chr7:92149928:G:A	1.4053e-05	-1.28967	-0.64579
92150203	chr7:92150203:C:T	2.84615e-05	-9.98138e-11	-1.22974
92150593	chr7:92150593:C:A	2.826e-05	-9.98138e-11	-1.23685
92150657	chr7:92150657:T:G	2.29841e-05	-1.31894	-0.124558
92151823	chr7:92151823:C:A	2.9411e-05	-1.19693	-2.87489e-10
92151935	chr7:92151935:G:A	3.5426e-05	-9.98138e-11	-1.01085
92152039	chr7:92152039:A:G	2.83563e-05	-9.98138e-11	-1.23345
92152389	chr7:92152389:T:A	3.01853e-05	-9.98138e-11	-1.17094
92152905	chr7:92152905:T:C	0.000118405	-9.98138e-11	0.195814
92153585	chr7:92153585:T:C	3.37717e-05	-9.98138e-11	-1.05867
92154335	chr7:92154335:G:A	3.02135e-05	-9.98138e-11	-1.17001
92154898	chr7:92154898:T:A	1.35708e-05	-1.29446	-0.67592
92155067	chr7:92155067:G:A	8.78403e-06	-1.19636	-1.209
92155674	chr7:92155674:G:A	3.39112e-05	-1.05455	-2.87489e-10
92156643	chr7:92156643:C:T	2.25684e-05	-1.2993	-0.16245
92156656	chr7:92156656:A:G	1.61941e-05	-1.28512	-0.508531
92157324	chr7:92157324:T:A	7.71284e-05	-9.98138e-11	-0.232825
92157840	chr7:92157840:G:T	2.9368e-05	-9.98138e-11	-1.19839
92158704	chr7:92158704:G:A	3.61747e-05	-9.98138e-11	-0.989938
92159282	chr7:92159282:G:A	2.66065e-05	-0.74935	-0.547792
92159683	chr7:92159683:A:G	4.36818e-05	0.351045	-1.15241
92159725	chr7:92159725:A:G	6.05488e-05	0.543385	-1.01823
92159939	chr7:92159939:C:T	0.000229206	1.14986	-0.293536
92162570	chr7:92162570:A:G	2.88434e-05	-9.98138e-11	-1.21641
92162861	chr7:92162861:T:TA	2.55067e-05	-1.33936	-2.87489e-10
92163141	chr7:92163141:G:A	2.76159e-05	-9.98138e-11	-1.2599
92163898	chr7:92163898:G:A	2.15602e-05	-1.50745	-2.87489e-10
92164132	chr7:92164132:G:A	2.88651e-05	-9.98138e-11	-1.21566
92164994	chr7:92164994:G:A	4.9242e-05	-0.68155	-2.87489e-10
92165724	chr7:92165724:G:A	3.9901e-05	-9.98138e-11	-0.891896
92166049	chr7:92166049:C:T	2.04413e-05	-0.811495	-0.749246
92167164	chr7:92167164:T:C	1.08178e-05	-0.948474	-1.24863
92167241	chr7:92167241:G:A	3.09117e-05	-9.98138e-11	-1.14716
92167982	chr7:92167982:A:C	5.93137e-05	0.544968	-1.04042
92168831	chr7:92168831:C:A	1.1224e-05	-0.958999	-1.20124
92169679	chr7:92169679:C:T	3.39701e-05	-9.98138e-11	-1.05281
92169973	chr7:92169973:G:C	3.01857e-05	-9.98138e-11	-1.17093
92170789	chr7:92170789:A:G	3.03058e-05	-9.98138e-11	-1.16696
92171307	chr7:92171307:A:C	2.90278e-05	-1.21004	-2.87489e-10
92171482	chr7:92171482:T:C	3.06341e-05	-9.98138e-11	-1.15618
92171492	chr7:92171492:C:G	2.83654e-05	-9.98138e-11	-1.23313
92172419	chr7:92172419:A:G	2.8287e-05	-9.98138e-11	-1.23589
92172954	chr7:92172954:G:A	2.84312e-05	-9.98138e-11	-1.23081
92173020	chr7:92173020:C:T	0.000248663	1.56719	-0.629382
92173542	chr7:92173542:A:G	2.76595e-05	-9.98138e-11	-1.25833
92174061	chr7:92174061:G:A	3.50927e-05	-9.98138e-11	-1.0203
92175952	chr7:92175952:A:G	0.00025975	1.0766	-0.0951757
92176010	chr7:92176010:A:G	3.37914e-05	-9.98138e-11	-1.05809
92176973	chr7:92176973:A:G	2.84925e-05	-9.98138e-11	-1.22866
92177051	chr7:92177051:AATAAT:A	2.36504e-05	-1.41492	-2.87489e-10
92177502	chr7:92177502:C:T	3.92081e-05	-9.98138e-11	-0.909414
92177640	chr7:92177640:A:G	0.000123757	-9.98138e-11	0.240025
92179294	chr7:92179294:G:A	0.000233848	0.940194	-0.0638181
92179450	chr7:92179450:C:G	3.7194e-05	-9.98138e-11	-0.962148
92179601	chr7:92179601:G:A	1.13198e-05	-0.897902	-1.25384
92180115	chr7:92180115:C:T	2.85255e-05	-9.98138e-11	-1.2275
92180242	chr7:92180242:A:G	3.47224e-05	-9.98138e-11	-1.03091
92180343	chr7:92180343:C:G	1.95355e-05	-1.31673	-0.289332
92180981	chr7:92180981:TAA:T	7.40522e-05	-0.273527	-2.87489e-10
92181290	chr7:92181290:CAA:C	3.69307e-05	-9.98138e-11	-0.969254
92181357	chr7:92181357:A:G	2.82576e-05	-9.98138e-11	-1.23693
92181632	chr7:92181632:G:A	2.32159e-05	-1.43346	-2.87489e-10
92182290	chr7:92182290:C:A	5.52628e-05	-9.98138e-11	-0.566196
92183721	chr7:92183721:T:C	1.11618e-05	-0.976633	-1.18917
92184083	chr7:92184083:C:T	0.000285664	1.11687	-0.0403546
92185211	chr7:92185211:A:G	3.43324e-05	-9.98138e-11	-1.04221
92185883	chr7:92185883:T:C	2.93504e-05	-9.98138e-11	-1.19899
92186579	chr7:92186579:C:T	3.71137e-05	-9.98138e-11	-0.964311
92186580	chr7:92186580:G:A	3.24047e-05	-9.98138e-11	-1.09999
92186967	chr7:92186967:A:G	2.94324e-05	-9.98138e-11	-1.1962
92187355	chr7:92187355:TC:T	3.62715e-05	-9.98138e-11	-0.987264
92189474	chr7:92189474:T:C	3.47655e-05	-9.98138e-11	-1.02967
92190388	chr7:92190388:A:G	2.14005e-05	-1.51488	-2.87489e-10
92190680	chr7:92190680:T:C	6.01687e-05	-9.98138e-11	-0.481145
92191519	chr7:92191519:C:A	2.82609e-05	-9.98138e-11	-1.23682
92191673	chr7:92191673:A:G	5.44769e-05	0.454306	-1.03483
92191845	chr7:92191845:G:A	2.83327e-05	-9.98138e-11	-1.23428
92192199	chr7:92192199:C:T	0.000171108	-9.98138e-11	0.563999
92192895	chr7:92192895:CAT:C	3.20967e-05	-9.98138e-11	-1.10954
92193675	chr7:92193675:A:G	2.87919e-05	-9.98138e-11	-1.2182
92193968	chr7:92193968:A:G	1.93551e-05	-1.47896	-0.136384
92194573	chr7:92194573:T:G	1.00248e-05	-1.04098	-1.23225
92195953	chr7:92195953:T:C	3.43059e-05	-9.98138e-11	-1.04298
92196639	chr7:92196639:C:A	2.26983e-05	-1.456	-2.87489e-10
92196964	chr7:92196964:C:T	2.87178e-05	-9.98138e-11	-1.22078
92197143	chr7:92197143:C:T	2.83787e-05	-9.98138e-11	-1.23266
92199292	chr7:92199292:A:C	3.50036e-05	-9.98138e-11	-1.02284
92199351	chr7:92199351:T:C	7.73641e-06	-1.28379	-1.24857
92200464	chr7:92200464:C:T	3.75956e-05	-9.98138e-11	-0.951409
92202377	chr7:92202377:C:T	2.26027e-05	-1.46023	-2.87489e-10
92203505	chr7:92203505:C:T	3.48649e-05	-1.02682	-2.87489e-10
92204911	chr7:92204911:T:C	3.20412e-05	-9.98138e-11	-1.11127
92205032	chr7:92205032:T:C	3.94161e-05	-9.98138e-11	-0.904123
92205302	chr7:92205302:C:T	4.59069e-05	-9.98138e-11	-0.751681
92206122	chr7:92206122:G:A	1.00211e-05	-1.01396	-1.25965
92207714	chr7:92207714:A:G	3.10638e-05	-9.98138e-11	-1.14225
92208327	chr7:92208327:C:G	3.13057e-05	-9.98138e-11	-1.1345
92209199	chr7:92209199:T:G	0.000285989	1.11625	-0.0385887
92209762	chr7:92209762:T:C	2.27343e-05	-1.21048	-0.243945
92211410	chr7:92211410:T:C	5.07008e-05	0.369484	-1.02184
92211950	chr7:92211950:A:C	4.15146e-05	-0.112175	-0.740077
92212121	chr7:92212121:A:C	2.20761e-05	-1.4838	-2.87489e-10
92213240	chr7:92213240:T:C	0.000276321	1.0284	0.0148666
92213746	chr7:92213746:T:C	0.000290359	1.09682	-0.00399998
92214069	chr7:92214069:C:T	2.79906e-05	-9.98138e-11	-1.24643
92215092	chr7:92215092:A:C	3.11128e-05	-9.98138e-11	-1.14068
92215579	chr7:92215579:C:T	3.10141e-05	-9.98138e-11	-1.14385
92215777	chr7:92215777:A:T	5.35753e-05	0.649026	-1.24624
92216130	chr7:92216130:G:C	8.87872e-06	-1.22295	-1.17169
92217285	chr7:92217285:T:C	5.0788e-05	0.358795	-1.00943
92217618	chr7:92217618:A:G	3.69532e-05	-9.98138e-11	-0.968645
92218036	chr7:92218036:T:A	2.81733e-05	-9.98138e-11	-1.23992
92218190	chr7:92218190:C:T	6.64488e-05	0.433751	-0.815617
92218236	chr7:92218236:A:C	9.93913e-06	-1.05529	-1.22653
92218740	chr7:92218740:G:A	0.000272754	1.05263	-0.0223572
92218892	chr7:92218892:A:G	2.8173e-05	-9.98138e-11	-1.23993
92220576	chr7:92220576:T:C	2.32258e-05	-0.887582	-0.545451
92220856	chr7:92220856:A:T	0.000683366	1.94873	-2.87489e-10
92221264	chr7:92221264:C:T	2.77423e-05	-0.865933	-0.389406
92221270	chr7:92221270:C:T	3.81396e-05	0.322771	-1.25981
92223200	chr7:92223200:C:T	2.15292e-05	-1.50889	-2.87489e-10
92224394	chr7:92224394:T:G	6.46841e-05	-0.408782	-2.87489e-10
92224463	chr7:92224463:C:T	0.000324794	0.999236	0.205658
92225013	chr7:92225013:C:T	7.07283e-05	0.0493316	-0.368783
92225017	chr7:92225017:C:T	3.5384e-05	-9.98138e-11	-1.01204
92225354	chr7:92225354:C:T	3.74627e-05	-9.98138e-11	-0.954951
92226478	chr7:92226478:T:C	5.20986e-05	-9.98138e-11	-0.625158
92227106	chr7:92227106:C:G	2.244e-05	-1.46745	-2.87489e-10
92227502	chr7:92227502:C:T	1.06389e-05	-1.00691	-1.20687
92227950	chr7:92227950:T:G	2.75885e-05	-9.98138e-11	-1.2609
92227969	chr7:92227969:C:T	1.07528e-05	-1.13031	-1.07282
92229220	chr7:92229220:G:A	0.00082995	2.14307	-2.87489e-10
92229233	chr7:92229233:G:A	2.80088e-05	-9.98138e-11	-1.24578
92230060	chr7:92230060:G:A	6.66397e-05	0.876805	-1.2558
92230361	chr7:92230361:A:G	3.36553e-05	-1.06213	-2.87489e-10
92231200	chr7:92231200:A:T	2.03593e-05	-1.42838	-0.136384
92231474	chr7:92231474:A:C	2.97668e-05	-9.98138e-11	-1.1849
92231848	chr7:92231848:A:G	2.16299e-05	-1.50422	-2.87489e-10
92231877	chr7:92231877:G:T	6.21816e-06	-1.5147	-1.23612
92232283	chr7:92232283:C:T	3.35019e-05	-9.98138e-11	-1.06669
92232285	chr7:92232285:C:T	2.8906e-05	-9.98138e-11	-1.21425
92232342	chr7:92232342:G:A	0.000244796	0.979849	-0.0577218
92232484	chr7:92232484:T:C	2.95735e-05	-9.98138e-11	-1.19142
92232855	chr7:92232855:G:A	3.78782e-05	-9.98138e-11	-0.943921
92232935	chr7:92232935:C:T	2.78165e-05	-9.98138e-11	-1.25267
92233325	chr7:92233325:C:T	5.84764e-05	-9.98138e-11	-0.509673
92233621	chr7:92233621:G:GA	3.1053e-05	-9.98138e-11	-1.1426
92233622	chr7:92233622:G:GAC	3.09925e-05	-9.98138e-11	-1.14455
92234049	chr7:92234049:A:G	2.36672e-05	-1.41421	-2.87489e-10
92234386	chr7:92234386:G:C	5.47467e-05	0.457805	-1.03338
92235163	chr7:92235163:C:A	3.73851e-05	-9.98138e-11	-0.957025
92235839	chr7:92235839:A:G	3.02483e-05	-9.98138e-11	-1.16886
92235842	chr7:92235842:C:T	2.90343e-05	-9.98138e-11	-1.20982
92237608	chr7:92237608:T:C	0.000143862	0.39056	-2.87489e-10
92238917	chr7:92238917:T:C	2.83943e-05	-9.98138e-11	-1.23211
92239185	chr7:92239185:A:G	3.77179e-05	-9.98138e-11	-0.948161
92239223	chr7:92239223:AG:A	3.5023e-05	-9.98138e-11	-1.02229
92240767	chr7:92240767:C:G	3.09697e-05	-9.98138e-11	-1.14529
92241302	chr7:92241302:A:T	2.91283e-05	-9.98138e-11	-1.20659
92241545	chr7:92241545:G:GTTA	2.81606e-05	-9.98138e-11	-1.24037
92241935	chr7:92241935:G:A	2.909e-05	-9.98138e-11	-1.2079
92242441	chr7:92242441:C:T	7.47508e-05	-9.98138e-11	-0.264136
92242883	chr7:92242883:G:A	6.61604e-05	0.871528	-1.25774
92242991	chr7:92242991:G:C	2.90125e-05	-9.98138e-11	-1.21057
92243558	chr7:92243558:A:AT	9.31818e-06	-1.2799	-1.06643
92245372	chr7:92245372:C:T	2.17443e-05	-1.06545	-0.433497
92246005	chr7:92246005:T:C	7.44576e-05	-0.268067	-2.87489e-10
92246057	chr7:92246057:G:A	3.02871e-05	-9.98138e-11	-1.16757
92247020	chr7:92247020:ATTC:A	2.96589e-05	-9.98138e-11	-1.18853
92247171	chr7:92247171:A:T	2.92213e-05	-1.2034	-2.87489e-10
92247801	chr7:92247801:T:C	3.20584e-05	-9.98138e-11	-1.11074
92248554	chr7:92248554:G:T	2.9907e-05	-9.98138e-11	-1.18021
92250249	chr7:92250249:C:T	3.82916e-05	-9.98138e-11	-0.933067
92250445	chr7:92250445:T:A	4.28816e-05	-9.98138e-11	-0.819853
92251930	chr7:92251930:C:T	1.22669e-05	-1.17551	-0.895879
92251931	chr7:92251931:G:A	4.55538e-05	0.433362	-1.19276
92253403	chr7:92253403:T:C	2.14746e-05	-1.51143	-2.87489e-10
92253621	chr7:92253621:CAT:C	6.80473e-05	-9.98138e-11	-0.358094
92254954	chr7:92254954:A:G	2.40058e-05	-1.4	-2.87489e-10
92255314	chr7:92255314:C:T	3.85605e-05	0.312843	-1.23891
92255491	chr7:92255491:A:G	3.64558e-05	-9.98138e-11	-0.982197
92256378	chr7:92256378:G:A	5.18907e-05	0.58342	-1.21258
92256559	chr7:92256559:A:G	1.5909e-05	-1.08983	-0.721582
92256927	chr7:92256927:C:T	3.85656e-05	-9.98138e-11	-0.925936
92256928	chr7:92256928:G:A	2.8973e-05	-9.98138e-11	-1.21193
92257875	chr7:92257875:A:G	3.61159e-05	-0.236174	-0.75539
92258190	chr7:92258190:A:G	4.06492e-05	-9.98138e-11	-0.873317
92258335	chr7:92258335:G:A	3.78156e-05	-9.98138e-11	-0.945574
92258682	chr7:92258682:T:C	3.95834e-05	0.336263	-1.23615
92258832	chr7:92258832:AATAAAAGAGATC:A	4.33068e-05	-9.98138e-11	-0.809986
92260408	chr7:92260408:G:A	1.20296e-05	-1.02317	-1.06775
92261028	chr7:92261028:C:CT	4.41187e-05	0.455241	-1.24665
92261116	chr7:92261116:G:A	4.10591e-05	-9.98138e-11	-0.863284
92261419	chr7:92261419:GTTT:G	3.00092e-05	-1.48667	0.309874
92261678	chr7:92261678:G:A	4.9886e-05	0.57041	-1.23897
92261878	chr7:92261878:T:C	1.23165e-05	-1.16573	-0.901627
92262222	chr7:92262222:T:C	5.259e-05	0.589737	-1.20551
92262317	chr7:92262317:T:C	4.49192e-05	-0.773432	-2.87489e-10
92263154	chr7:92263154:A:G	0.000130888	-9.98138e-11	0.296049
92263563	chr7:92263563:C:T	3.13431e-05	-9.98138e-11	-1.1333
92264483	chr7:92264483:C:T	2.87352e-05	-9.98138e-11	-1.22018
92264847	chr7:92264847:CAT:C	2.47022e-05	-1.3714	-2.87489e-10
92265216	chr7:92265216:C:T	3.70365e-05	-9.98138e-11	-0.966393
92265463	chr7:92265463:T:C	3.6089e-05	-9.98138e-11	-0.992308
92266101	chr7:92266101:G:A	6.34176e-05	-0.428556	-2.87489e-10
92266213	chr7:92266213:G:A	3.03526e-05	-9.98138e-11	-1.16541
92266484	chr7:92266484:C:T	2.14036e-05	-1.51474	-2.87489e-10
92266986	chr7:92266986:G:A	2.95051e-05	-0.274745	-0.918989
92268122	chr7:92268122:A:G	3.13787e-05	-9.98138e-11	-1.13217
92268603	chr7:92268603:G:A	3.0873e-05	-9.98138e-11	-1.14841
92269525	chr7:92269525:T:C	4.07701e-05	-9.98138e-11	-0.870347
92269803	chr7:92269803:A:T	8.03009e-06	-1.3231	-1.172
92270671	chr7:92270671:G:A	2.91886e-05	-9.98138e-11	-1.20452
92271300	chr7:92271300:T:C	2.94104e-05	-9.98138e-11	-1.19695
92272991	chr7:92272991:A:C	4.06492e-05	-9.98138e-11	-0.873317
92273326	chr7:92273326:TTCAATGAC:T	4.22445e-05	-9.98138e-11	-0.834822
92273970	chr7:92273970:A:C	4.05235e-05	-9.98138e-11	-0.876414
92274947	chr7:92274947:T:C	3.0363e-05	-9.98138e-11	-1.16507
92275381	chr7:92275381:A:G	2.4951e-05	-1.36138	-2.87489e-10
92275545	chr7:92275545:C:T	4.07088e-05	-9.98138e-11	-0.871852
92275601	chr7:92275601:G:T	2.88889e-05	-9.98138e-11	-1.21484
92276495	chr7:92276495:G:C	5.3722e-05	-0.174622	-0.419852
92276802	chr7:92276802:A:G	2.98147e-05	-9.98138e-11	-1.18329
92276849	chr7:92276849:T:C	4.68572e-05	-9.98138e-11	-0.731193
92276895	chr7:92276895:T:C	3.03526e-05	-9.98138e-11	-1.16541
92277428	chr7:92277428:A:G	1.31106e-05	-1.12862	-0.876254
92278801	chr7:92278801:T:C	6.09897e-05	0.744549	-1.21214
92278909	chr7:92278909:A:G	5.62255e-05	0.661444	-1.21037
92279246	chr7:92279246:A:C	4.65103e-05	0.112804	-0.851428
92279847	chr7:92279847:A:C	4.06885e-05	-9.98138e-11	-0.87235
92280180	chr7:92280180:GC:G	2.90587e-05	-9.98138e-11	-1.20898
92281178	chr7:92281178:A:G	5.48647e-05	0.542907	-1.11633
92282044	chr7:92282044:C:T	8.37863e-05	-9.98138e-11	-0.150027
92282468	chr7:92282468:C:T	5.11277e-05	0.566925	-1.2109
92282838	chr7:92282838:T:C	2.96334e-05	-1.18939	-2.87489e-10
92282846	chr7:92282846:A:G	5.0683e-05	0.593468	-1.24617
92283204	chr7:92283204:A:G	3.41995e-05	-9.98138e-11	-1.04609
92283262	chr7:92283262:T:G	4.07909e-05	-9.98138e-11	-0.869838
92284015	chr7:92284015:T:C	4.66184e-05	-0.080748	-0.655554
92284020	chr7:92284020:C:T	0.000101069	0.0375035	-2.87489e-10
92284780	chr7:92284780:G:A	3.053e-05	-9.98138e-11	-1.15959
92284904	chr7:92284904:A:G	0.000279285	-0.299214	1.35315
92285661	chr7:92285661:A:G	7.66116e-05	0.529234	-0.768781
92286276	chr7:92286276:A:G	3.74288e-05	-9.98138e-11	-0.955856
92286397	chr7:92286397:T:C	2.80522e-05	-9.98138e-11	-1.24423
92287209	chr7:92287209:T:C	5.17111e-05	0.604091	-1.23671
92287865	chr7:92287865:C:G	4.38198e-05	-9.98138e-11	-0.798211
92288030	chr7:92288030:C:T	2.75844e-05	-9.98138e-11	-1.26105
92288472	chr7:92288472:G:A	3.25964e-05	-1.0941	-2.87489e-10
92288831	chr7:92288831:A:G	1.18119e-05	-1.08815	-1.02104
92289082	chr7:92289082:A:G	3.70552e-05	-9.98138e-11	-0.965887
92289281	chr7:92289281:A:G	2.14747e-05	-1.51142	-2.87489e-10
92290983	chr7:92290983:A:G	7.08912e-05	0.0226513	-0.339801
92291574	chr7:92291574:T:C	3.03739e-05	-9.98138e-11	-1.16471
92291672	chr7:92291672:G:A	3.70435e-05	-9.98138e-11	-0.966205
92292015	chr7:92292015:CCAGTACTTGCCTCAT:C	5.1004e-05	-9.98138e-11	-0.646393
92292224	chr7:92292224:G:A	3.03604e-05	-9.98138e-11	-1.16516
92292415	chr7:92292415:A:G	4.98106e-05	-9.98138e-11	-0.670069
92293227	chr7:92293227:T:C	5.39959e-05	0.647469	-1.23686
92293282	chr7:92293282:A:T	3.16292e-05	-9.98138e-11	-1.12422
92293868	chr7:92293868:A:G	4.09865e-05	-9.98138e-11	-0.865053
92294666	chr7:92294666:A:G	2.84335e-05	-9.98138e-11	-1.23073
92294791	chr7:92294791:G:A	2.87162e-05	-9.98138e-11	-1.22084
92295942	chr7:92295942:G:A	0.000256947	-0.0120846	0.982657
92296078	chr7:92296078:G:A	2.71241e-05	-1.27788	-2.87489e-10
92296752	chr7:92296752:T:A	2.8596e-05	-9.98138e-11	-1.22503
92297728	chr7:92297728:G:A	4.043e-05	-9.98138e-11	-0.878726
92299159	chr7:92299159:A:G	2.84507e-05	-1.23012	-2.87489e-10
92303352	chr7:92303352:A:G	1.00408e-05	-1.13273	-1.1389
92303684	chr7:92303684:T:C	4.18883e-05	-9.98138e-11	-0.84329
92304442	chr7:92304442:T:A	3.0814e-05	-9.98138e-11	-1.15033
92305014	chr7:92305014:C:T	3.30713e-05	-1.07963	-2.87489e-10
92305387	chr7:92305387:C:T	0.00295217	3.412	-2.87489e-10
92305589	chr7:92305589:G:A	2.98435e-05	-9.98138e-11	-1.18233
92305639	chr7:92305639:T:C	3.78039e-05	-9.98138e-11	-0.945883
92306173	chr7:92306173:A:G	2.52711e-05	-1.34863	-2.87489e-10
92306332	chr7:92306332:T:A	3.69517e-05	-9.98138e-11	-0.968684
92306448	chr7:92306448:T:G	4.36053e-05	-9.98138e-11	-0.803119
92306636	chr7:92306636:A:T	1.55347e-05	-0.808739	-1.02648
92308566	chr7:92308566:C:T	9.66688e-06	-1.5038	-0.805791
92309304	chr7:92309304:C:T	4.86056e-05	0.500893	-1.19545
92309818	chr7:92309818:G:A	3.67915e-05	0.258333	-1.23136
92310794	chr7:92310794:A:G	0.000106629	0.0910591	-2.87489e-10
92311305	chr7:92311305:A:C	5.19647e-05	-9.98138e-11	-0.627731
92311854	chr7:92311854:A:G	4.08711e-05	-9.98138e-11	-0.867873
92312092	chr7:92312092:T:C	2.14609e-05	-1.51206	-2.87489e-10
92313025	chr7:92313025:A:G	2.19803e-05	-1.48815	-2.87489e-10
92313278	chr7:92313278:G:T	4.18925e-05	-0.843191	-2.87489e-10
92313586	chr7:92313586:G:A	0.00220938	3.12217	-2.87489e-10
92313793	chr7:92313793:T:C	3.03736e-05	-1.16472	-2.87489e-10
92314063	chr7:92314063:C:T	2.89952e-05	-9.98138e-11	-1.21117
92315240	chr7:92315240:T:C	3.56428e-05	-9.98138e-11	-1.00475
92315246	chr7:92315246:G:C	3.02911e-05	-9.98138e-11	-1.16744
92315363	chr7:92315363:A:G	2.6876e-05	-1.28706	-2.87489e-10
92315419	chr7:92315419:A:G	3.66869e-05	-9.98138e-11	-0.975876
92316702	chr7:92316702:G:A	0.00103387	-1.44309	3.80585
92317364	chr7:92317364:G:A	2.71557e-05	-1.27671	-2.87489e-10
92319802	chr7:92319802:G:A	4.11685e-05	-0.860623	-2.87489e-10
92321405	chr7:92321405:A:G	2.76449e-05	-1.25886	-2.87489e-10
92321655	chr7:92321655:T:C	2.80838e-05	-9.98138e-11	-1.2431
92322528	chr7:92322528:C:A	1.26753e-05	-1.0844	-0.954244
92323084	chr7:92323084:C:T	3.04494e-05	-9.98138e-11	-1.16223
92323274	chr7:92323274:A:G	2.81944e-05	-9.98138e-11	-1.23917
92323906	chr7:92323906:T:C	0.000107437	-9.98138e-11	0.0986047
92324205	chr7:92324205:T:A	0.000117278	-0.0853984	0.271648
92324379	chr7:92324379:G:A	3.81066e-05	-9.98138e-11	-0.93791
92325116	chr7:92325116:G:A	0.000133304	-9.98138e-11	0.314337
92326420	chr7:92326420:G:A	4.85324e-05	-0.696065	-2.87489e-10
92326954	chr7:92326954:G:A	3.61828e-05	-9.98138e-11	-0.989714
92327196	chr7:92327196:G:A	2.97978e-05	-9.98138e-11	-1.18386
92329492	chr7:92329492:T:C	2.8283e-05	-9.98138e-11	-1.23604
92329637	chr7:92329637:C:T	4.00212e-05	0.346974	-1.23586
92330046	chr7:92330046:A:T	2.917e-05	-9.98138e-11	-1.20516
92330331	chr7:92330331:C:T	0.000114559	-9.98138e-11	0.162797
92331330	chr7:92331330:C:T	4.02698e-05	-9.98138e-11	-0.882695
92331456	chr7:92331456:T:A	4.36085e-05	0.428508	-1.23155
92331859	chr7:92331859:A:G	5.81539e-05	0.385112	-0.900316
92331884	chr7:92331884:CATA:C	3.35074e-05	-9.98138e-11	-1.06653
92331920	chr7:92331920:C:CTT	4.98443e-05	-0.223127	-0.446265
92333686	chr7:92333686:G:C	0.000117751	0.151475	0.0388013
92333868	chr7:92333868:G:A	3.02753e-05	-9.98138e-11	-1.16797
92335794	chr7:92335794:C:T	6.26002e-05	-0.441528	-2.87489e-10
92336030	chr7:92336030:A:C	3.62305e-05	-9.98138e-11	-0.988395
92336077	chr7:92336077:T:A	7.82363e-05	-9.98138e-11	-0.218563
92336602	chr7:92336602:A:G	3.66305e-05	-9.98138e-11	-0.977414
92337381	chr7:92337381:A:G	2.80286e-05	-9.98138e-11	-1.24507
92338057	chr7:92338057:A:G	1.67353e-05	-0.589832	-1.17095
92338477	chr7:92338477:TTTGAG:T	4.40811e-05	-9.98138e-11	-0.792265
92338497	chr7:92338497:T:C	2.82424e-05	-9.98138e-11	-1.23747
92339884	chr7:92339884:C:G	2.77659e-05	-9.98138e-11	-1.25449
92340038	chr7:92340038:G:A	0.000140597	-9.98138e-11	0.3676
92340521	chr7:92340521:A:G	2.75631e-05	-9.98138e-11	-1.26182
92341095	chr7:92341095:G:A	4.00834e-05	-9.98138e-11	-0.887335
92341293	chr7:92341293:A:G	2.78304e-05	-9.98138e-11	-1.25217
92342479	chr7:92342479:A:G	1.22243e-05	-0.83707	-1.2378
92343753	chr7:92343753:T:A	2.87162e-05	-9.98138e-11	-1.22083
92344659	chr7:92344659:A:AG	3.99828e-05	-9.98138e-11	-0.889847
92345007	chr7:92345007:A:G	4.99379e-05	-9.98138e-11	-0.667517
92345443	chr7:92345443:G:A	0.000139861	0.552225	-0.189869
92345513	chr7:92345513:C:T	3.05163e-05	-9.98138e-11	-1.16004
92345997	chr7:92345997:C:A	2.98471e-05	-9.98138e-11	-1.18221
92346915	chr7:92346915:A:T	3.79872e-05	-0.941047	-2.87489e-10
92349197	chr7:92349197:G:A	4.84286e-05	0.406105	-1.10431
92349270	chr7:92349270:A:G	8.09059e-05	-9.98138e-11	-0.18501
92349628	chr7:92349628:T:C	9.94948e-06	-1.07792	-1.20286
92349977	chr7:92349977:C:G	3.55331e-05	-9.98138e-11	-1.00783
92350141	chr7:92350141:CTT:C	0.0011811	-1.45617	3.95207
92350638	chr7:92350638:G:A	3.19189e-05	-1.1151	-2.87489e-10
92350716	chr7:92350716:G:A	2.62676e-05	-1.30996	-2.87489e-10
92351584	chr7:92351584:T:C	4.67445e-05	0.503157	-1.23676
92351845	chr7:92351845:A:T	2.87793e-05	-0.244937	-0.973704
92352452	chr7:92352452:G:A	2.32479e-05	-1.43208	-2.87489e-10
92353798	chr7:92353798:T:C	2.76761e-05	-9.98138e-11	-1.25773
92354238	chr7:92354238:A:G	2.17466e-05	-1.49884	-2.87489e-10
92354258	chr7:92354258:G:A	3.03515e-05	-9.98138e-11	-1.16545
92354624	chr7:92354624:T:C	3.40865e-05	-1.04939	-2.87489e-10
92354761	chr7:92354761:A:G	4.41552e-05	-9.98138e-11	-0.790585
92354792	chr7:92354792:T:A	2.90972e-05	-9.98138e-11	-1.20766
92354943	chr7:92354943:C:T	2.90845e-05	-9.98138e-11	-1.20809
92355252	chr7:92355252:CCTCTTTTTTTTTCTTTTTAATT:C	6.81365e-05	0.536131	-0.892914
92355357	chr7:92355357:AT:A	3.68236e-05	-9.98138e-11	-0.972158
92355454	chr7:92355454:G:A	4.0707e-05	-9.98138e-11	-0.871897
92355601	chr7:92355601:A:G	3.70317e-05	-9.98138e-11	-0.966522
92356496	chr7:92356496:G:A	9.83601e-06	-1.08939	-1.20286
92356557	chr7:92356557:A:G	1.03811e-05	-1.36462	-0.873694
92356568	chr7:92356568:A:C	4.162e-05	-9.98138e-11	-0.849717
92356962	chr7:92356962:T:A	2.92899e-05	-9.98138e-11	-1.20105
92357614	chr7:92357614:T:A	2.45899e-05	-1.37596	-2.87489e-10
92358355	chr7:92358355:A:C	1.64288e-05	-0.723104	-1.05616
92358388	chr7:92358388:T:C	1.35972e-05	-1.14018	-0.82826
92358763	chr7:92358763:ATTTG:A	4.98114e-05	0.501837	-1.17189
92358907	chr7:92358907:GT:G	5.07036e-05	-0.652299	-2.87489e-10
92359109	chr7:92359109:A:G	3.01233e-05	-9.98138e-11	-1.173
92360842	chr7:92360842:GTCT:G	4.88433e-05	0.544241	-1.23392
92361011	chr7:92361011:C:T	3.02684e-05	-9.98138e-11	-1.16819
92361366	chr7:92361366:A:G	3.34183e-05	-9.98138e-11	-1.06919
92361873	chr7:92361873:A:G	0.000335495	0.507944	0.729368
92361966	chr7:92361966:C:T	3.57357e-05	-9.98138e-11	-1.00215
92362538	chr7:92362538:ATCC:A	2.91138e-05	-9.98138e-11	-1.20708
92362908	chr7:92362908:T:TC	5.45606e-05	0.657747	-1.23673
92363668	chr7:92363668:AC:A	3.03292e-05	-9.98138e-11	-1.16618
92364723	chr7:92364723:A:G	2.21299e-05	-1.48137	-2.87489e-10
92364865	chr7:92364865:C:T	2.95766e-05	-9.98138e-11	-1.19131
92365155	chr7:92365155:A:T	3.70695e-05	-9.98138e-11	-0.965503
92365359	chr7:92365359:C:T	4.10231e-05	-9.98138e-11	-0.864161
92365422	chr7:92365422:C:T	3.18779e-05	-1.51385	0.397464
92366428	chr7:92366428:A:G	3.04431e-05	-9.98138e-11	-1.16244
92366526	chr7:92366526:A:G	4.19532e-05	-9.98138e-11	-0.841742
92366578	chr7:92366578:A:G	0.000123368	-9.98138e-11	0.236877
92366996	chr7:92366996:T:C	6.76552e-06	-1.43004	-1.23642
92367738	chr7:92367738:A:G	5.64565e-05	0.692194	-1.23702
92369181	chr7:92369181:C:A	0.00012376	1.37898	-1.13893
92369334	chr7:92369334:A:T	5.41231e-05	0.650113	-1.23715
92369341	chr7:92369341:A:C	1.55865e-05	-1.09357	-0.738322
92370144	chr7:92370144:T:C	8.38789e-05	-9.98138e-11	-0.148922
92372218	chr7:92372218:A:G	5.16818e-05	-9.98138e-11	-0.63319
92372468	chr7:92372468:C:T	4.86445e-05	-0.434474	-0.259284
92372649	chr7:92372649:TC:T	4.08836e-05	-9.98138e-11	-0.867567
92375125	chr7:92375125:G:A	7.90649e-05	-0.0959661	-0.112061
92376782	chr7:92376782:T:C	4.37498e-05	-9.98138e-11	-0.799809
92377615	chr7:92377615:A:G	5.62785e-05	0.695897	-1.24388
92377803	chr7:92377803:A:G	3.8538e-05	-9.98138e-11	-0.926652
92378373	chr7:92378373:A:G	3.03652e-05	-9.98138e-11	-1.165
92378906	chr7:92378906:A:G	1.25567e-05	-1.09621	-0.951835
92379420	chr7:92379420:G:A	2.90167e-05	-9.98138e-11	-1.21043
92379965	chr7:92379965:A:G	0.00036309	-0.0273216	1.34367
92380128	chr7:92380128:A:G	0.000352309	-0.0799559	1.36617
92380236	chr7:92380236:A:G	5.88537e-05	-0.0423047	-0.460937
92380385	chr7:92380385:C:T	2.81626e-05	-1.2403	-2.87489e-10
92380418	chr7:92380418:C:T	2.95001e-05	-9.98138e-11	-1.1939
92380577	chr7:92380577:G:T	2.88837e-05	-9.98138e-11	-1.21502
92380884	chr7:92380884:A:T	3.86275e-05	-9.98138e-11	-0.924332
92381024	chr7:92381024:A:G	4.1107e-05	-9.98138e-11	-0.862119
92382970	chr7:92382970:T:C	4.19445e-05	-9.98138e-11	-0.84195
92383283	chr7:92383283:T:A	3.08894e-05	-9.98138e-11	-1.14788
92383717	chr7:92383717:T:A	3.42373e-05	-0.130015	-0.914965
92383798	chr7:92383798:A:G	4.04256e-05	-9.98138e-11	-0.878833
92384414	chr7:92384414:T:G	6.25472e-05	0.00394046	-0.446316
92384743	chr7:92384743:C:G	5.67416e-05	0.64433	-1.18412
92384757	chr7:92384757:C:A	5.69466e-05	0.681658	-1.21784
92384759	chr7:92384759:A:G	5.07071e-05	0.561324	-1.21356
92385197	chr7:92385197:T:G	2.93125e-05	-9.98138e-11	-1.20028
92386236	chr7:92386236:G:A	2.85674e-05	-9.98138e-11	-1.22603
92386324	chr7:92386324:C:A	2.30933e-05	-1.43875	-2.87489e-10
92386684	chr7:92386684:C:T	6.68256e-05	-9.98138e-11	-0.37621
92386708	chr7:92386708:T:C	1.00331e-05	-1.38436	-0.888052
92387082	chr7:92387082:T:TCTC	5.86657e-05	0.673606	-1.18005
92387402	chr7:92387402:G:A	2.14114e-05	-1.51437	-2.87489e-10
92387649	chr7:92387649:C:A	2.91994e-05	-9.98138e-11	-1.20415
92387652	chr7:92387652:G:A	2.89895e-05	-9.98138e-11	-1.21136
92388947	chr7:92388947:A:G	2.78872e-05	-9.98138e-11	-1.25013
92389161	chr7:92389161:T:C	2.96836e-05	-9.98138e-11	-1.1877
92389377	chr7:92389377:A:G	5.47409e-05	0.614873	-1.19056
92389419	chr7:92389419:A:G	2.22039e-05	-1.47803	-2.87489e-10
92390553	chr7:92390553:A:G	2.77468e-05	-9.98138e-11	-1.25518
92390554	chr7:92390554:T:G	4.09625e-05	-9.98138e-11	-0.865639
92390704	chr7:92390704:C:A	4.10835e-05	-9.98138e-11	-0.86269
92390783	chr7:92390783:C:T	3.99175e-05	-9.98138e-11	-0.891481
92391684	chr7:92391684:C:T	2.75686e-05	-9.98138e-11	-1.26162
92393123	chr7:92393123:C:G	2.81256e-05	-9.98138e-11	-1.24162
92395418	chr7:92395418:A:G	2.78824e-05	-9.98138e-11	-1.2503
92395577	chr7:92395577:G:C	4.10356e-05	0.340618	-1.20448
92395873	chr7:92395873:T:G	4.033e-05	-0.232783	-0.648418
92397316	chr7:92397316:T:C	5.70296e-05	0.564422	-1.09915
92397569	chr7:92397569:T:TG	2.90688e-05	-9.98138e-11	-1.20863
92397766	chr7:92397766:C:T	3.5723e-05	-9.98138e-11	-1.0025
92397873	chr7:92397873:A:G	1.02177e-05	-1.04518	-1.20899
92398205	chr7:92398205:G:C	3.74093e-05	-9.98138e-11	-0.956378
92398223	chr7:92398223:C:G	5.4085e-05	0.648665	-1.2364
92398592	chr7:92398592:C:A	2.16249e-05	-1.50445	-2.87489e-10
92399565	chr7:92399565:T:TA	2.15898e-05	-1.50607	-2.87489e-10
92399988	chr7:92399988:G:A	1.47635e-05	-1.10314	-0.783003
92400943	chr7:92400943:T:C	4.46281e-05	-9.98138e-11	-0.779934
92401545	chr7:92401545:T:C	2.78735e-05	-9.98138e-11	-1.25062
92402019	chr7:92402019:C:T	3.58443e-05	-9.98138e-11	-0.999112
92402026	chr7:92402026:T:C	2.19329e-05	-1.49031	-2.87489e-10
92402634	chr7:92402634:G:A	0.000108851	0.113877	-0.00219208
92403220	chr7:92403220:T:C	5.87634e-05	-0.12813	-0.376646
92403339	chr7:92403339:T:C	3.43246e-05	-1.04244	-2.87489e-10
92403718	chr7:92403718:TCAGCAAC:T	4.17067e-05	0.41141	-1.25904
92405039	chr7:92405039:A:G	7.83717e-05	-9.98138e-11	-0.216834
92405050	chr7:92405050:A:G	4.0058e-05	-9.98138e-11	-0.887969
92405073	chr7:92405073:A:G	6.99974e-05	-9.98138e-11	-0.329838
92405088	chr7:92405088:AC:A	3.09225e-05	-9.98138e-11	-1.14681
92405682	chr7:92405682:C:T	3.33829e-05	-1.51326	0.443003
92406053	chr7:92406053:G:A	8.32752e-05	-9.98138e-11	-0.156145
92406424	chr7:92406424:G:A	3.11358e-05	-0.133085	-1.00685
92408370	chr7:92408370:T:C	2.35001e-05	-1.42129	-2.87489e-10
92409238	chr7:92409238:G:A	2.79504e-05	-9.98138e-11	-1.24786
92409285	chr7:92409285:T:C	0.000155671	0.818862	-0.349416
92409319	chr7:92409319:G:C	7.14752e-05	-0.484609	0.175662
92410015	chr7:92410015:TTGG:T	2.82971e-05	-9.98138e-11	-1.23554
92410231	chr7:92410231:T:C	2.88319e-05	-9.98138e-11	-1.21682
92410540	chr7:92410540:A:G	7.12428e-05	-0.231894	-0.0803083
92411529	chr7:92411529:C:G	2.37268e-05	-1.41169	-2.87489e-10
92413143	chr7:92413143:A:G	2.92983e-05	-9.98138e-11	-1.20077
92413373	chr7:92413373:C:T	3.91386e-05	0.333141	-1.24433
92413654	chr7:92413654:A:C	3.67691e-05	0.181801	-1.15544
92413702	chr7:92413702:G:A	3.1926e-05	-1.11383	-0.001044
92414150	chr7:92414150:A:C	2.77882e-05	-9.98138e-11	-1.25368
92415119	chr7:92415119:G:A	3.23344e-05	0.126093	-1.22826
92415225	chr7:92415225:C:A	3.69758e-05	-0.819201	-0.148832
92415509	chr7:92415509:T:C	2.81435e-05	-9.98138e-11	-1.24098
92415764	chr7:92415764:T:C	5.52402e-05	0.281377	-0.847983
92415795	chr7:92415795:T:G	2.75656e-05	-9.98138e-11	-1.26173
92415825	chr7:92415825:C:T	3.93403e-05	-0.813479	-0.0925677
92416204	chr7:92416204:A:G	2.43962e-05	-1.38387	-2.87489e-10
92416748	chr7:92416748:T:C	3.90224e-05	-9.98138e-11	-0.914162
92416877	chr7:92416877:C:G	8.94009e-06	-1.20246	-1.18529
92416972	chr7:92416972:A:G	5.50103e-05	0.22291	-0.793686
92417013	chr7:92417013:G:T	8.32235e-06	-1.43059	-1.02876
92417078	chr7:92417078:A:G	4.74058e-05	-9.98138e-11	-0.719552
92417287	chr7:92417287:T:G	2.93118e-05	-9.98138e-11	-1.20031
92417354	chr7:92417354:T:C	6.91718e-05	0.323597	-0.6653
92418151	chr7:92418151:C:T	2.78702e-05	-9.98138e-11	-1.25074
92418462	chr7:92418462:T:G	4.05942e-05	-9.98138e-11	-0.874672
92418512	chr7:92418512:C:T	0.000472411	-9.98138e-11	1.57955
92419187	chr7:92419187:C:T	2.94182e-05	-9.98138e-11	-1.19668
92419398	chr7:92419398:C:T	3.42811e-05	-9.98138e-11	-1.0437
92420223	chr7:92420223:G:A	2.29192e-05	-1.44632	-2.87489e-10
92420654	chr7:92420654:A:C	2.9371e-05	-9.98138e-11	-1.19829
92420804	chr7:92420804:C:T	2.92732e-05	-9.98138e-11	-1.20162
92420903	chr7:92420903:T:C	5.48533e-05	-9.98138e-11	-0.573634
92420996	chr7:92420996:G:A	2.24985e-05	-1.46485	-2.87489e-10
92421047	chr7:92421047:T:C	2.76273e-05	-9.98138e-11	-1.25949
92421123	chr7:92421123:T:A	8.04911e-05	-9.98138e-11	-0.19015
92421443	chr7:92421443:G:C	4.53401e-05	-9.98138e-11	-0.764106
92422459	chr7:92422459:C:T	6.45316e-06	-1.4629	-1.25083
92422587	chr7:92422587:G:A	7.26691e-05	0.9451	-1.23748
92423138	chr7:92423138:G:A	2.75632e-05	-9.98138e-11	-1.26182
92423754	chr7:92423754:G:C	4.20351e-05	-9.98138e-11	-0.839793
92424629	chr7:92424629:C:T	2.15846e-05	-1.50631	-2.87489e-10
92424938	chr7:92424938:T:G	2.75736e-05	-9.98138e-11	-1.26144
92425958	chr7:92425958:T:C	1.08139e-05	-1.22531	-0.972159
92426038	chr7:92426038:C:G	2.77973e-05	-9.98138e-11	-1.25336
92426247	chr7:92426247:T:C	2.13972e-05	-1.51504	-2.87489e-10
92426407	chr7:92426407:T:C	3.62742e-05	-9.98138e-11	-0.987191
92426810	chr7:92426810:A:T	2.87821e-05	-9.98138e-11	-1.21854
92426927	chr7:92426927:T:C	7.98922e-06	-1.46004	-1.04016
92427721	chr7:92427721:C:T	3.46367e-05	-9.98138e-11	-1.03338
92427881	chr7:92427881:T:C	2.36542e-05	-1.41475	-2.87489e-10
92428006	chr7:92428006:T:C	8.31173e-06	-1.35001	-1.11062
92428017	chr7:92428017:T:G	3.19173e-05	-9.98138e-11	-1.11515
92428654	chr7:92428654:C:G	6.12156e-06	-1.50469	-1.26179
92428821	chr7:92428821:C:G	2.17941e-05	-1.499	0.00234588
92429153	chr7:92429153:A:G	8.20037e-05	-9.98138e-11	-0.171532
92429179	chr7:92429179:A:T	6.23909e-06	-1.48578	-1.26168
92429192	chr7:92429192:C:T	6.09004e-06	-1.51437	-1.25727
92430091	chr7:92430091:C:T	2.89687e-05	-9.98138e-11	-1.21208
92430528	chr7:92430528:C:T	8.48909e-06	-1.38974	-1.04977
92430825	chr7:92430825:C:T	6.84423e-06	-1.39413	-1.26077
92431706	chr7:92431706:CAAAATAGATTCAT:C	3.02537e-05	-9.98138e-11	-1.16868
92432181	chr7:92432181:T:G	8.80262e-05	-9.98138e-11	-0.100662
92432188	chr7:92432188:T:A	7.56198e-05	-9.98138e-11	-0.252578
92432318	chr7:92432318:C:T	3.17336e-05	-9.98138e-11	-1.12092
92432849	chr7:92432849:T:C	7.00247e-06	-1.48521	-1.14682
92432971	chr7:92432971:T:C	2.76622e-05	-9.98138e-11	-1.25823
92433202	chr7:92433202:T:C	8.97697e-06	-1.21408	-1.16956
92433307	chr7:92433307:G:T	6.38805e-06	-1.47228	-1.25159
92433786	chr7:92433786:C:T	2.97134e-05	-9.98138e-11	-1.1867
92434186	chr7:92434186:G:T	7.12674e-06	-1.3541	-1.26035
92434191	chr7:92434191:G:T	2.71451e-05	-1.2771	-2.87489e-10
92434258	chr7:92434258:C:A	7.33483e-06	-1.47248	-1.11318
92434293	chr7:92434293:C:T	5.45713e-05	-9.98138e-11	-0.578788
92434640	chr7:92434640:A:G	7.921e-06	-1.26524	-1.24354
92435735	chr7:92435735:G:A	3.2071e-05	-9.98138e-11	-1.11034
92435897	chr7:92435897:C:T	2.78647e-05	-9.98138e-11	-1.25094
92436384	chr7:92436384:TAGTA:T	3.00891e-05	-9.98138e-11	-1.17413
92436987	chr7:92436987:A:C	6.52856e-05	-9.98138e-11	-0.399526
92437124	chr7:92437124:C:A	7.9583e-06	-1.50993	-0.994154
92437405	chr7:92437405:C:T	2.58423e-05	-1.32629	-2.87489e-10
92437614	chr7:92437614:G:A	2.83114e-05	-9.98138e-11	-1.23503
92437651	chr7:92437651:C:T	6.67105e-06	-1.42165	-1.25887
92438393	chr7:92438393:C:T	7.16681e-06	-1.34702	-1.26182
92438975	chr7:92438975:T:G	1.9523e-05	-1.35954	-0.247168
92439209	chr7:92439209:C:T	7.32173e-06	-1.35872	-1.22873
92439743	chr7:92439743:A:G	7.52036e-06	-1.34168	-1.219
92439850	chr7:92439850:T:G	1.36075e-05	-1.34225	-0.625424
92439968	chr7:92439968:G:A	1.42332e-05	-0.710151	-1.21257
92441214	chr7:92441214:T:C	9.60944e-06	-1.47647	-0.839083
92441781	chr7:92441781:GA:G	2.21962e-05	-1.47837	-2.87489e-10
92441839	chr7:92441839:G:A	6.86737e-06	-1.39059	-1.26092
92442026	chr7:92442026:CT:C	1.3431e-05	-0.756302	-1.22443
92442299	chr7:92442299:C:G	3.14039e-05	-9.98138e-11	-1.13136
92442689	chr7:92442689:G:A	6.82456e-06	-1.39774	-1.26003
92443146	chr7:92443146:C:T	7.33161e-06	-1.37714	-1.20896
92443170	chr7:92443170:T:C	6.85645e-06	-1.40123	-1.25188
92443263	chr7:92443263:T:C	0.000119691	-9.98138e-11	0.206618
92443308	chr7:92443308:G:A	2.79383e-05	-1.42082	0.172523
92443656	chr7:92443656:C:T	0.000152991	-9.98138e-11	0.452084
92444101	chr7:92444101:C:T	3.51964e-05	-9.98138e-11	-1.01735
92444179	chr7:92444179:C:T	7.1923e-06	-1.38464	-1.22065
92444633	chr7:92444633:G:T	8.83137e-06	-1.28829	-1.1117
92445826	chr7:92445826:C:T	7.11066e-06	-1.39407	-1.22263
92446124	chr7:92446124:C:T	7.43421e-06	-1.36361	-1.20859
92446262	chr7:92446262:TG:T	3.14804e-05	-9.98138e-11	-1.12893
92447335	chr7:92447335:C:A	6.22372e-05	-0.599811	0.152467
92448160	chr7:92448160:G:A	7.04255e-06	-1.42117	-1.20516
92448177	chr7:92448177:A:G	2.85076e-05	-9.98138e-11	-1.22812
92448402	chr7:92448402:G:A	1.43175e-05	-0.725055	-1.19176
92448436	chr7:92448436:A:G	4.01164e-05	-9.98138e-11	-0.886513
92449079	chr7:92449079:T:G	2.56007e-05	-0.875106	-0.460569
92450076	chr7:92450076:A:G	0.000235497	-9.98138e-11	0.883403
92450645	chr7:92450645:A:G	0.000153413	-9.98138e-11	0.45484
92451011	chr7:92451011:G:A	3.93482e-05	-9.98138e-11	-0.905847
92451081	chr7:92451081:A:G	1.54656e-05	-0.648103	-1.19157
92452775	chr7:92452775:T:C	0.00018131	-9.98138e-11	0.621913
92454268	chr7:92454268:C:G	1.96275e-05	-1.45449	-0.146869
92454761	chr7:92454761:C:T	2.8612e-05	-9.98138e-11	-1.22447
92454913	chr7:92454913:CCTT:C	2.81869e-05	-1.23944	-2.87489e-10
92456449	chr7:92456449:C:T	2.49865e-05	-1.35996	-2.87489e-10
92456782	chr7:92456782:G:T	9.65983e-06	-1.47173	-0.838589
92456939	chr7:92456939:G:A	2.69473e-05	-1.28441	-2.87489e-10
92457074	chr7:92457074:G:A	4.21315e-05	-9.98138e-11	-0.837501
92457422	chr7:92457422:C:G	1.07284e-05	-0.947989	-1.25741
92458002	chr7:92458002:T:C	1.42627e-05	-1.22261	-0.698033
92458178	chr7:92458178:G:GC	6.82595e-06	-1.50631	-1.15125
92458855	chr7:92458855:A:G	3.46703e-05	-9.98138e-11	-1.03241
92459509	chr7:92459509:T:C	1.51493e-05	-1.00146	-0.858877
92459730	chr7:92459730:A:G	7.0423e-06	-1.38655	-1.23981
92460137	chr7:92460137:TC:T	2.30565e-05	-1.44035	-2.87489e-10
92460239	chr7:92460239:G:A	0.000152991	-9.98138e-11	0.452084
92460312	chr7:92460312:G:C	1.40601e-05	-1.45577	-0.479188
92460460	chr7:92460460:C:T	7.53895e-05	-9.98138e-11	-0.255629
92461227	chr7:92461227:A:C	3.02391e-05	-0.808371	-0.360791
92461541	chr7:92461541:A:G	2.82999e-05	-9.98138e-11	-1.23544
92461666	chr7:92461666:T:A	7.18803e-06	-1.37226	-1.23362
92461942	chr7:92461942:C:T	2.76678e-05	-9.98138e-11	-1.25803
92462016	chr7:92462016:A:G	1.3808e-05	-0.959443	-0.993608
92462115	chr7:92462115:C:T	3.35233e-05	-9.98138e-11	-1.06606
92462734	chr7:92462734:G:A	4.7585e-05	-9.98138e-11	-0.71578
92462751	chr7:92462751:T:C	7.22959e-06	-1.34491	-1.25521
92462893	chr7:92462893:A:T	1.36402e-05	-1.21507	-0.75021
92463370	chr7:92463370:G:A	2.20236e-05	-1.48618	-2.87489e-10
92463426	chr7:92463426:C:T	3.46218e-05	-9.98138e-11	-1.03381
92463619	chr7:92463619:C:T	3.22694e-05	-9.98138e-11	-1.10418
92463766	chr7:92463766:A:G	0.00240964	3.20893	-2.87489e-10
92464082	chr7:92464082:T:C	2.22064e-05	-1.47792	-2.87489e-10
92464472	chr7:92464472:G:A	2.74354e-05	-1.26646	-2.87489e-10
92465033	chr7:92465033:T:C	2.36111e-05	-1.41658	-2.87489e-10
92465062	chr7:92465062:G:A	6.52961e-06	-1.4536	-1.24835
92465512	chr7:92465512:A:G	7.47769e-06	-1.51052	-1.05585
92466037	chr7:92466037:T:C	1.30881e-05	-1.46492	-0.541672
92466104	chr7:92466104:A:G	2.2092e-05	-1.48308	-2.87489e-10
92466209	chr7:92466209:C:T	1.65362e-05	-0.932955	-0.839792
92466512	chr7:92466512:A:G	2.76583e-05	-9.98138e-11	-1.25837
92466618	chr7:92466618:G:A	6.80284e-06	-1.41878	-1.24218
92466745	chr7:92466745:C:T	2.80397e-05	-9.98138e-11	-1.24468
92466819	chr7:92466819:C:T	9.67953e-06	-1.27758	-1.03071
92466869	chr7:92466869:G:A	3.83693e-05	-9.98138e-11	-0.93104
92467028	chr7:92467028:G:A	1.35764e-05	-1.46827	-0.50169
92467146	chr7:92467146:A:G	1.38241e-05	-1.46376	-0.488127
92467347	chr7:92467347:T:A	8.04719e-06	-1.4681	-1.02487
92467365	chr7:92467365:C:T	1.22279e-05	-1.0671	-1.00747
92468215	chr7:92468215:G:A	1.1585e-05	-1.29976	-0.828831
92468356	chr7:92468356:C:T	3.28798e-05	-9.98138e-11	-1.08544
92468430	chr7:92468430:T:C	1.60254e-05	-0.619612	-1.18451
92468556	chr7:92468556:C:T	1.69436e-05	-1.02156	-0.726848
92468670	chr7:92468670:TAGTC:T	3.34224e-05	-9.98138e-11	-1.06907
92468757	chr7:92468757:C:T	2.13979e-05	-1.51501	-2.87489e-10
92469164	chr7:92469164:A:G	1.11957e-05	-0.904031	-1.25873
92469336	chr7:92469336:T:C	3.31262e-05	-9.98138e-11	-1.07797
92469462	chr7:92469462:C:T	8.27624e-06	-1.48592	-0.978992
92469962	chr7:92469962:A:G	3.25434e-05	-9.98138e-11	-1.09572
92469969	chr7:92469969:C:T	2.22251e-05	-1.47707	-2.87489e-10
92470412	chr7:92470412:T:C	0.00012538	-9.98138e-11	0.25305
92470434	chr7:92470434:C:T	4.5359e-05	-9.98138e-11	-0.763688
92470874	chr7:92470874:G:A	3.28624e-05	-9.98138e-11	-1.08597
92471364	chr7:92471364:G:C	9.46475e-05	-9.98138e-11	-0.0281376
92471942	chr7:92471942:T:C	2.85747e-05	-9.98138e-11	-1.22577
92472455	chr7:92472455:C:G	1.63979e-05	-0.599544	-1.1816
92472873	chr7:92472873:G:A	1.85037e-05	-0.577345	-1.08298
92472889	chr7:92472889:G:A	8.43097e-06	-1.43076	-1.01562
92472953	chr7:92472953:G:A	2.46629e-05	-1.37299	-2.87489e-10
92473133	chr7:92473133:A:G	9.45535e-05	-9.98138e-11	-0.0291304
92473134	chr7:92473134:A:C	9.4952e-05	-9.98138e-11	-0.0249247
92473539	chr7:92473539:C:T	0.000144592	-9.98138e-11	0.395621
92473837	chr7:92473837:C:T	2.88022e-05	-9.98138e-11	-1.21784
92474140	chr7:92474140:G:A	7.59919e-05	-9.98138e-11	-0.24767
92474145	chr7:92474145:C:A	3.22311e-05	-9.98138e-11	-1.10537
92474383	chr7:92474383:T:C	7.52551e-05	-9.98138e-11	-0.257413
92474534	chr7:92474534:G:A	3.45285e-05	-9.98138e-11	-1.03651
92475017	chr7:92475017:G:A	2.80878e-05	-9.98138e-11	-1.24296
92475351	chr7:92475351:G:A	3.1847e-05	-9.98138e-11	-1.11736
92475367	chr7:92475367:G:A	1.89845e-05	-0.893529	-0.741143
92475447	chr7:92475447:T:C	1.00113e-05	-1.51075	-0.763835
92475544	chr7:92475544:G:A	0.00039333	2.59764	-1.20128
92475636	chr7:92475636:C:T	2.44516e-05	-1.3816	-2.87489e-10
92475863	chr7:92475863:A:AG	0.000152739	-9.98138e-11	0.450432
92475996	chr7:92475996:A:G	7.11562e-06	-1.35546	-1.26054
92477098	chr7:92477098:C:T	3.37104e-05	-9.98138e-11	-1.06049
92477200	chr7:92477200:C:T	3.38533e-05	-9.98138e-11	-1.05626
92477978	chr7:92477978:C:T	3.69803e-05	-9.98138e-11	-0.967912
92478438	chr7:92478438:C:G	1.80962e-05	-1.49659	-0.186009
92479008	chr7:92479008:G:A	3.19547e-05	-9.98138e-11	-1.11398
92479091	chr7:92479091:T:C	2.14043e-05	-1.5147	-2.87489e-10
92479526	chr7:92479526:C:T	2.71262e-05	-1.2778	-2.87489e-10
92479606	chr7:92479606:A:G	7.04007e-06	-1.37875	-1.24793
92479645	chr7:92479645:G:A	3.28765e-05	-9.98138e-11	-1.08554
92479754	chr7:92479754:T:C	3.22777e-05	-9.98138e-11	-1.10392
92479780	chr7:92479780:G:A	1.01766e-05	-1.46279	-0.795422
92479885	chr7:92479885:C:T	1.38724e-05	-0.81438	-1.13401
92479961	chr7:92479961:C:T	5.11628e-05	-9.98138e-11	-0.643285
92480064	chr7:92480064:C:T	3.07368e-05	-1.15284	-2.87489e-10
92480356	chr7:92480356:G:A	2.40242e-05	-1.39923	-2.87489e-10
92480585	chr7:92480585:C:T	3.29379e-05	-9.98138e-11	-1.08367
92480735	chr7:92480735:C:T	3.85581e-05	0.302364	-1.2285
92481153	chr7:92481153:G:A	1.81754e-05	-1.39302	-0.285207
92481299	chr7:92481299:G:A	8.94983e-05	-9.98138e-11	-0.0840769
92481588	chr7:92481588:G:A	2.94808e-05	-9.98138e-11	-1.19456
92482407	chr7:92482407:T:C	7.15051e-06	-1.35611	-1.25501
92482724	chr7:92482724:C:T	1.58186e-05	-0.618823	-1.19828
92483245	chr7:92483245:A:G	6.86171e-06	-1.39233	-1.26001
92483995	chr7:92483995:A:T	4.27781e-05	-9.98138e-11	-0.82227
92484175	chr7:92484175:G:A	4.4388e-05	-9.98138e-11	-0.785328
92485386	chr7:92485386:A:ATTCT	3.13259e-05	-9.98138e-11	-1.13385
92486002	chr7:92486002:A:G	3.06832e-05	-1.15458	-2.87489e-10
92486548	chr7:92486548:C:T	1.94581e-05	-1.51384	-0.0961885
92486733	chr7:92486733:T:G	2.17401e-05	-1.15922	-0.339914
92486752	chr7:92486752:CT:C	0.000180631	1.6507	-1.03255
92486787	chr7:92486787:C:T	1.60501e-05	-1.02195	-0.780625
92487626	chr7:92487626:T:C	8.09891e-05	-9.98138e-11	-0.183983
92487782	chr7:92487782:AAT:A	1.02647e-05	-0.991241	-1.25835
92488411	chr7:92488411:C:G	4.45198e-05	-9.98138e-11	-0.782363
92488679	chr7:92488679:G:C	3.19353e-05	0.147113	-1.2617
92488879	chr7:92488879:A:G	1.72991e-05	-1.33866	-0.388982
92489166	chr7:92489166:T:C	0.000152991	-9.98138e-11	0.452084
92489226	chr7:92489226:G:T	8.05742e-05	-9.98138e-11	-0.189119
92489340	chr7:92489340:G:A	8.07176e-05	-9.98138e-11	-0.18734
92489923	chr7:92489923:ATT:A	2.23308e-05	-1.47233	-2.87489e-10
92490771	chr7:92490771:G:A	0.000158673	-9.98138e-11	0.488551
92491545	chr7:92491545:T:A	1.48699e-05	-0.690287	-1.18867
92491679	chr7:92491679:AT:A	7.65835e-06	-1.49896	-1.04354
92491984	chr7:92491984:A:C	3.35915e-05	-9.98138e-11	-1.06402
92492285	chr7:92492285:A:T	2.75671e-05	-9.98138e-11	-1.26167
92492326	chr7:92492326:C:T	6.63488e-06	-1.44069	-1.24526
92493277	chr7:92493277:A:G	6.86995e-06	-1.4002	-1.25094
92493593	chr7:92493593:C:T	7.69388e-05	-9.98138e-11	-0.235286
92493662	chr7:92493662:C:T	1.0659e-05	-0.953337	-1.25855
92494512	chr7:92494512:C:T	9.12308e-05	-9.98138e-11	-0.0649041
92494652	chr7:92494652:C:T	3.05558e-05	-1.15874	-2.87489e-10
92494803	chr7:92494803:A:T	8.10584e-05	-9.98138e-11	-0.183127
92495078	chr7:92495078:A:G	0.000114178	-9.98138e-11	0.159462
92495503	chr7:92495503:C:T	6.83418e-06	-1.45221	-1.20415
92495725	chr7:92495725:A:G	2.27538e-05	-1.45356	-2.87489e-10
92496132	chr7:92496132:T:A	9.55923e-06	-1.32066	-1.00013
92496159	chr7:92496159:T:C	3.25028e-05	-9.98138e-11	-1.09697
92496448	chr7:92496448:CTG:C	8.07507e-05	-9.98138e-11	-0.18693
92497021	chr7:92497021:C:T	3.11933e-05	-9.98138e-11	-1.13809
92497266	chr7:92497266:A:G	2.78402e-05	-9.98138e-11	-1.25181
92497798	chr7:92497798:G:A	7.95491e-05	-9.98138e-11	-0.201923
92498635	chr7:92498635:C:T	9.8271e-06	-1.3438	-0.949354
92498678	chr7:92498678:G:T	0.000134395	-9.98138e-11	0.322486
92498763	chr7:92498763:C:A	8.69981e-06	-1.27208	-1.14291
92499521	chr7:92499521:G:T	2.0118e-05	-0.985263	-0.59142
92499901	chr7:92499901:C:A	0.000153421	-9.98138e-11	0.454888
92500083	chr7:92500083:T:A	1.54956e-05	-1.17395	-0.66379
92500555	chr7:92500555:C:A	9.8776e-05	-9.98138e-11	0.0145584
92500634	chr7:92500634:C:T	4.29628e-05	-9.98138e-11	-0.817963
92500927	chr7:92500927:T:C	3.1332e-05	-9.98138e-11	-1.13366
92501091	chr7:92501091:TATC:T	0.000113503	-9.98138e-11	0.153531
92501370	chr7:92501370:TA:T	9.06139e-06	-1.49676	-0.877512
92501715	chr7:92501715:A:G	1.53631e-05	-0.628026	-1.2183
92501975	chr7:92501975:G:T	6.8822e-06	-1.43	-1.21935
92502244	chr7:92502244:G:A	5.96169e-05	-9.98138e-11	-0.490357
92502902	chr7:92502902:T:C	2.86656e-05	-9.98138e-11	-1.2226
92502983	chr7:92502983:GA:G	3.82124e-05	-9.98138e-11	-0.935135
92503179	chr7:92503179:T:C	2.18873e-05	-1.49239	-2.87489e-10
92503630	chr7:92503630:A:G	1.05801e-05	-1.47177	-0.747554
92504694	chr7:92504694:A:G	2.8173e-05	-9.98138e-11	-1.23993
92504991	chr7:92504991:A:G	3.94305e-05	-9.98138e-11	-0.903756
92505854	chr7:92505854:C:G	2.76173e-05	-9.98138e-11	-1.25986
92506372	chr7:92506372:C:T	9.23048e-06	-1.20765	-1.14814
92506488	chr7:92506488:T:A	7.53106e-06	-1.39911	-1.16015
92506659	chr7:92506659:A:G	0.000134314	-9.98138e-11	0.321885
92506759	chr7:92506759:T:C	1.4338e-05	-0.766812	-1.14857
92506806	chr7:92506806:TCCC:T	2.14478e-05	-1.51268	-2.87489e-10
92506888	chr7:92506888:T:C	4.06019e-05	-9.98138e-11	-0.874483
92506966	chr7:92506966:G:C	3.02254e-05	-9.98138e-11	-1.16961
92506972	chr7:92506972:T:G	3.01902e-05	-9.98138e-11	-1.17078
92507133	chr7:92507133:A:G	4.19509e-05	-0.841797	-2.87489e-10
92507440	chr7:92507440:G:A	3.14124e-05	-0.0664918	-1.0646
92508188	chr7:92508188:CAT:C	4.00296e-05	0.296294	-1.18497
92508237	chr7:92508237:A:T	2.97408e-05	-9.98138e-11	-1.18578
92509110	chr7:92509110:A:G	3.72412e-05	0.267274	-1.22816
92509215	chr7:92509215:A:G	2.87244e-05	-9.98138e-11	-1.22055
92509691	chr7:92509691:A:G	3.74727e-05	-9.98138e-11	-0.954685
92509755	chr7:92509755:A:G	2.76188e-05	-9.98138e-11	-1.2598
92509972	chr7:92509972:C:T	9.96848e-05	-9.98138e-11	0.0237167
92510102	chr7:92510102:C:T	2.99021e-05	-9.98138e-11	-1.18037
92510862	chr7:92510862:G:A	3.0077e-05	-9.98138e-11	-1.17454
92511010	chr7:92511010:C:G	0.000100232	-9.98138e-11	0.0291953
92511083	chr7:92511083:C:T	7.37179e-06	-1.50596	-1.07467
92511912	chr7:92511912:C:T	9.95628e-06	-1.47033	-0.809759
92512039	chr7:92512039:T:G	2.79911e-05	-9.98138e-11	-1.24641
92512140	chr7:92512140:C:T	2.84545e-05	-9.98138e-11	-1.22999
92512265	chr7:92512265:G:A	9.07754e-06	-1.19688	-1.17562
92512432	chr7:92512432:C:G	2.21989e-05	-1.47826	-2.87489e-10
92512453	chr7:92512453:G:A	7.91091e-06	-1.30707	-1.20299
92512628	chr7:92512628:A:G	3.69992e-05	-9.98138e-11	-0.967401
92512646	chr7:92512646:C:T	0.000102999	-9.98138e-11	0.0564184
92512726	chr7:92512726:G:A	1.42762e-05	-0.781573	-1.13813
92513123	chr7:92513123:T:A	3.1952e-05	-1.11406	-2.87489e-10
92513403	chr7:92513403:A:T	2.14733e-05	-1.51149	-2.87489e-10
92513693	chr7:92513693:G:T	7.84819e-06	-1.28981	-1.2282
92514246	chr7:92514246:C:T	6.79675e-06	-1.40524	-1.25661
92514879	chr7:92514879:G:A	1.02945e-05	-1.49636	-0.750326
92514920	chr7:92514920:G:C	9.27053e-06	-1.15932	-1.19214
92515024	chr7:92515024:G:A	2.24868e-05	-1.46537	-2.87489e-10
92515195	chr7:92515195:ACTCT:A	2.77428e-05	-9.98138e-11	-1.25532
92515298	chr7:92515298:A:C	2.76914e-05	-9.98138e-11	-1.25717
92515309	chr7:92515309:CTGTT:C	1.55177e-05	-1.051	-0.78531
92515437	chr7:92515437:C:T	1.32009e-05	-1.41094	-0.587069
92515723	chr7:92515723:G:A	9.65049e-05	-9.98138e-11	-0.00870308
92516350	chr7:92516350:G:A	0.000100977	-9.98138e-11	0.0365975
92516636	chr7:92516636:G:C	1.34195e-05	-1.51287	-0.468721
92517115	chr7:92517115:G:C	9.92193e-05	-9.98138e-11	0.0190362
92517703	chr7:92517703:T:C	3.48759e-05	-9.98138e-11	-1.0265
92518266	chr7:92518266:C:G	6.65382e-06	-1.42456	-1.25854
92518270	chr7:92518270:C:T	1.18902e-05	-1.25211	-0.850469
92518412	chr7:92518412:G:T	2.28954e-05	-1.44736	-2.87489e-10
92520062	chr7:92520062:C:T	2.75842e-05	-9.98138e-11	-1.26105
92520953	chr7:92520953:TATA:T	7.54316e-06	-1.34612	-1.21154
92520983	chr7:92520983:CTTCTT:C	9.28959e-06	-1.11955	-1.22986
92521639	chr7:92521639:G:A	0.000136806	-9.98138e-11	0.340268
92521660	chr7:92521660:C:G	3.33797e-05	-9.98138e-11	-1.07035
92522002	chr7:92522002:C:G	3.39265e-05	-9.98138e-11	-1.0541
92522424	chr7:92522424:TG:T	8.37401e-06	-1.45379	-0.999375
92523541	chr7:92523541:G:A	2.18888e-05	-1.49232	-2.87489e-10
92524090	chr7:92524090:C:G	7.44889e-06	-1.5072	-1.06303
92524335	chr7:92524335:T:A	0.000162586	-9.98138e-11	0.512912
92524336	chr7:92524336:C:T	1.84609e-05	-1.51501	-0.147638
92524628	chr7:92524628:C:T	2.79044e-05	-9.98138e-11	-1.24951
92524715	chr7:92524715:T:C	1.07223e-05	-1.48481	-0.721158
92524929	chr7:92524929:A:G	0.000102136	-9.98138e-11	0.048006
92525164	chr7:92525164:C:T	2.75818e-05	-9.98138e-11	-1.26114
92525219	chr7:92525219:G:A	2.8453e-05	-9.98138e-11	-1.23004
92525400	chr7:92525400:T:C	1.59315e-05	-0.944843	-0.865152
92525666	chr7:92525666:C:T	4.23632e-05	-9.98138e-11	-0.832017
92525795	chr7:92525795:C:G	2.61833e-05	-1.31317	-2.87489e-10
92526461	chr7:92526461:T:C	1.03515e-05	-1.0203	-1.22086
92526655	chr7:92526655:T:C	0.000159983	-9.98138e-11	0.496773
92526734	chr7:92526734:TAAC:T	0.00012551	-9.98138e-11	0.254092
92527394	chr7:92527394:T:C	2.4766e-05	-1.36882	-2.87489e-10
92528488	chr7:92528488:G:C	9.15779e-06	-1.18984	-1.17385
92528821	chr7:92528821:C:T	8.99088e-05	-9.98138e-11	-0.0795005
92528997	chr7:92528997:C:G	3.53377e-05	-9.98138e-11	-1.01335
92529026	chr7:92529026:C:G	1.55675e-05	-0.647622	-1.18549
92529161	chr7:92529161:G:A	2.28236e-05	-1.4505	-2.87489e-10
92530409	chr7:92530409:T:C	2.22056e-05	-1.03682	-0.441136
92530470	chr7:92530470:A:G	1.07532e-05	-1.51487	-0.68822
92530488	chr7:92530488:C:G	8.29636e-05	-9.98138e-11	-0.159895
92530711	chr7:92530711:T:G	2.22826e-05	-1.11647	-0.358021
92530883	chr7:92530883:C:T	1.70293e-05	-0.557598	-1.18576
92531413	chr7:92531413:A:G	2.14338e-05	-1.51333	-2.87489e-10
92531511	chr7:92531511:G:C	4.27166e-05	-9.98138e-11	-0.823708
92532728	chr7:92532728:T:C	6.52853e-06	-1.44044	-1.26167
92533107	chr7:92533107:G:A	0.000246363	-9.98138e-11	0.928509
92533121	chr7:92533121:G:C	2.16831e-05	-1.08512	-0.416648
92533221	chr7:92533221:C:T	2.82584e-05	-1.03994	-0.196971
92534160	chr7:92534160:T:G	2.94598e-05	-1.19527	-2.87489e-10
92534315	chr7:92534315:T:C	8.63142e-06	-1.50298	-0.91991
92534541	chr7:92534541:G:A	2.18078e-05	-1.49603	-2.87489e-10
92534973	chr7:92534973:A:G	6.71749e-05	-9.98138e-11	-0.370998
92535237	chr7:92535237:A:G	1.13961e-05	-1.13391	-1.01111
92535566	chr7:92535566:A:G	0.000245007	-9.98138e-11	0.922989
92535712	chr7:92535712:C:CAAT	3.43104e-05	-9.98138e-11	-1.04285
92535716	chr7:92535716:G:A	3.43104e-05	-9.98138e-11	-1.04285
92536425	chr7:92536425:T:C	0.000160636	-9.98138e-11	0.500846
92536539	chr7:92536539:A:G	3.50948e-05	-9.98138e-11	-1.02024
92536548	chr7:92536548:C:T	1.2504e-05	-1.08714	-0.965107
92536726	chr7:92536726:G:C	2.33465e-05	-1.08427	-0.343583
92536817	chr7:92536817:T:G	8.56487e-06	-1.5044	-0.926226
92536880	chr7:92536880:G:A	2.72714e-05	-1.27246	-2.87489e-10
92537789	chr7:92537789:A:G	2.15175e-05	-1.50943	-2.87489e-10
92538263	chr7:92538263:G:C	2.45985e-05	-1.09375	-0.281866
92538391	chr7:92538391:G:C	3.68507e-05	-9.98138e-11	-0.971422
92538515	chr7:92538515:G:A	1.13255e-05	-1.17064	-0.980597
92539053	chr7:92539053:G:A	9.2111e-05	-9.98138e-11	-0.0553018
92539471	chr7:92539471:G:A	2.91049e-05	-9.98138e-11	-1.20739
92539558	chr7:92539558:G:A	4.27933e-05	-9.98138e-11	-0.821915
92540209	chr7:92540209:C:T	1.02009e-05	-1.50846	-0.74736
92540336	chr7:92540336:G:A	3.43104e-05	-9.98138e-11	-1.04285
92540487	chr7:92540487:A:G	9.17442e-06	-1.19119	-1.17068
92540558	chr7:92540558:C:T	1.05833e-05	-1.50475	-0.714272
92540652	chr7:92540652:A:C	1.06607e-05	-1.18797	-1.02376
92540725	chr7:92540725:T:G	4.23632e-05	-9.98138e-11	-0.832017
92540940	chr7:92540940:A:T	2.2859e-05	-1.44895	-2.87489e-10
92541004	chr7:92541004:G:A	9.14826e-05	-9.98138e-11	-0.0621483
92541577	chr7:92541577:T:G	2.75703e-05	-9.98138e-11	-1.26156
92541581	chr7:92541581:C:T	3.5785e-05	-9.98138e-11	-1.00077
92541701	chr7:92541701:G:A	0.000237445	1.90299	-1.01135
92541765	chr7:92541765:C:T	3.90956e-05	-9.98138e-11	-0.912286
92541813	chr7:92541813:G:T	3.03685e-05	-9.98138e-11	-1.16489
92541835	chr7:92541835:A:G	0.000166784	-9.98138e-11	0.538401
92542493	chr7:92542493:A:T	4.27166e-05	-9.98138e-11	-0.823708
92542660	chr7:92542660:T:C	2.75631e-05	-9.98138e-11	-1.26182
92543510	chr7:92543510:G:A	0.000117765	-9.98138e-11	0.190398
92543579	chr7:92543579:A:G	2.19758e-05	-1.05826	-0.430097
92543707	chr7:92543707:T:C	1.09985e-05	-1.49298	-0.68756
92543804	chr7:92543804:G:A	2.78359e-05	-9.98138e-11	-1.25197
92543973	chr7:92543973:G:A	8.14297e-06	-1.26354	-1.2176
92544168	chr7:92544168:C:T	1.28987e-05	-0.780518	-1.24065
92544744	chr7:92544744:A:G	1.04254e-05	-1.31193	-0.922118
92545870	chr7:92545870:A:G	7.6433e-05	-9.98138e-11	-0.241883
92546080	chr7:92546080:G:T	3.61899e-05	-9.98138e-11	-0.989517
92546155	chr7:92546155:G:A	8.41101e-06	-1.51223	-0.936527
92546404	chr7:92546404:C:T	8.10692e-05	-9.98138e-11	-0.182994
92546609	chr7:92546609:G:A	1.61635e-05	-1.25897	-0.536572
92546666	chr7:92546666:T:G	3.02187e-05	-9.98138e-11	-1.16984
92546742	chr7:92546742:T:A	0.000247493	-9.98138e-11	0.933087
92547326	chr7:92547326:G:A	4.86464e-05	0.401694	-1.09541
92547420	chr7:92547420:G:A	2.19296e-05	-1.49046	-2.87489e-10
92548049	chr7:92548049:A:G	8.718e-05	-9.98138e-11	-0.110322
92548095	chr7:92548095:T:C	2.75882e-05	-9.98138e-11	-1.26091
92548234	chr7:92548234:T:A	2.47045e-05	-1.37131	-2.87489e-10
92549030	chr7:92549030:T:C	0.000104221	-9.98138e-11	0.0682129
92549348	chr7:92549348:C:T	9.44203e-05	-9.98138e-11	-0.0305406
92549788	chr7:92549788:C:T	1.00411e-05	-1.51404	-0.757578
92549915	chr7:92549915:G:T	1.35786e-05	-1.16355	-0.806251
92550305	chr7:92550305:A:G	7.83161e-06	-1.25849	-1.26164
92550551	chr7:92550551:C:G	8.42906e-06	-1.51425	-0.932359
92550600	chr7:92550600:T:C	1.44484e-05	-0.657639	-1.25007
92551102	chr7:92551102:C:T	2.70705e-05	-1.11784	-0.162009
92551391	chr7:92551391:A:G	2.58682e-05	-1.1112	-0.214081
92551520	chr7:92551520:G:A	1.70312e-05	-0.517176	-1.22608
92551565	chr7:92551565:G:A	4.31117e-05	-9.98138e-11	-0.814502
92551612	chr7:92551612:G:A	1.75889e-05	-0.489688	-1.22134
92552043	chr7:92552043:T:G	8.47381e-06	-1.18067	-1.26064
92552448	chr7:92552448:G:A	7.50127e-05	-9.98138e-11	-0.26064
92552476	chr7:92552476:C:T	2.18544e-05	-1.4939	-2.87489e-10
92553022	chr7:92553022:A:C	1.72719e-05	-0.473988	-1.25523
92553360	chr7:92553360:A:G	1.20838e-05	-1.2144	-0.87203
92553628	chr7:92553628:A:C	8.22166e-06	-1.22529	-1.24624
92553646	chr7:92553646:C:T	1.23091e-05	-0.815374	-1.25258
92554178	chr7:92554178:C:T	2.22449e-05	-1.47618	-2.87489e-10
92554753	chr7:92554753:C:T	6.01002e-05	-9.98138e-11	-0.482284
92554895	chr7:92554895:A:G	2.15122e-05	-1.50968	-2.87489e-10
92555048	chr7:92555048:G:A	7.88334e-05	-9.98138e-11	-0.21096
92555664	chr7:92555664:A:G	4.05578e-05	-9.98138e-11	-0.875568
92556352	chr7:92556352:G:C	1.20524e-05	-0.879048	-1.20999
92556495	chr7:92556495:T:C	2.76663e-05	-9.98138e-11	-1.25808
92556532	chr7:92556532:G:A	3.03915e-05	-9.98138e-11	-1.16414
92556549	chr7:92556549:A:G	8.13128e-06	-1.51407	-0.968507
92557093	chr7:92557093:C:T	3.14955e-05	-9.98138e-11	-1.12845
92557461	chr7:92557461:C:G	2.76632e-05	-9.98138e-11	-1.25819
92557533	chr7:92557533:A:T	2.99017e-05	-9.98138e-11	-1.18038
92557636	chr7:92557636:C:T	2.83773e-05	-9.98138e-11	-1.23271
92557883	chr7:92557883:G:C	3.11241e-05	-9.98138e-11	-1.14031
92558128	chr7:92558128:G:C	2.82154e-05	-9.98138e-11	-1.23843
92558390	chr7:92558390:T:G	1.45815e-05	-0.712845	-1.1857
92558862	chr7:92558862:T:TG	1.11455e-05	-1.22349	-0.94377
92559155	chr7:92559155:TA:T	1.16972e-05	-1.183	-0.935943
92560227	chr7:92560227:C:T	6.45812e-05	-9.98138e-11	-0.410373
92561447	chr7:92561447:C:CCAAT	1.41154e-05	-0.674507	-1.25652
92562804	chr7:92562804:C:A	8.37181e-06	-1.19235	-1.26107
92563320	chr7:92563320:T:C	1.07476e-05	-1.51488	-0.68874
92563932	chr7:92563932:T:C	3.2234e-05	-9.98138e-11	-1.10527
92564554	chr7:92564554:C:T	2.7223e-05	-1.01617	-0.258066
92564582	chr7:92564582:T:C	7.70482e-05	-9.98138e-11	-0.233865
92565278	chr7:92565278:A:G	1.54653e-05	-1.49201	-0.34769
92565298	chr7:92565298:C:T	1.18011e-05	-0.935699	-1.17441
92565375	chr7:92565375:T:G	6.77934e-06	-1.47006	-1.19436
92565750	chr7:92565750:A:G	2.7632e-05	-9.98138e-11	-1.25932
92566264	chr7:92566264:A:C	8.38458e-06	-1.19145	-1.26045
92566594	chr7:92566594:T:C	3.10976e-05	-9.98138e-11	-1.14117
92566944	chr7:92566944:C:T	9.89974e-06	-1.19118	-1.0946
92567330	chr7:92567330:A:C	4.04629e-05	-9.98138e-11	-0.877912
92567423	chr7:92567423:C:T	3.14803e-05	-1.12894	-2.87489e-10
92567447	chr7:92567447:A:G	1.26969e-05	-1.12888	-0.908064
92569384	chr7:92569384:C:G	8.59878e-05	-9.98138e-11	-0.124091
92569511	chr7:92569511:A:G	2.67249e-05	-1.15268	-0.140027
92570034	chr7:92570034:T:C	6.08179e-06	-1.51437	-1.25862
92570234	chr7:92570234:T:C	2.14671e-05	-1.51178	-2.87489e-10
92570812	chr7:92570812:T:C	4.02562e-05	-9.98138e-11	-0.883034
92572159	chr7:92572159:A:G	8.59818e-06	-1.19541	-1.23134
92572169	chr7:92572169:A:G	7.60084e-06	-1.49481	-1.05523
92572579	chr7:92572579:C:T	2.14035e-05	-1.51474	-2.87489e-10
92572664	chr7:92572664:A:T	7.99984e-06	-1.2377	-1.26118
92573398	chr7:92573398:T:G	7.39318e-05	-9.98138e-11	-0.275154
92573409	chr7:92573409:C:T	8.51353e-05	-9.98138e-11	-0.134054
92573703	chr7:92573703:G:A	5.16877e-05	-9.98138e-11	-0.633077
92574402	chr7:92574402:T:C	8.70038e-06	-1.51402	-0.900906
92574455	chr7:92574455:G:C	8.61388e-06	-1.23671	-1.18821
92574776	chr7:92574776:G:T	2.16961e-05	-1.50116	-2.87489e-10
92574928	chr7:92574928:T:A	1.15249e-05	-1.15286	-0.980924
92574992	chr7:92574992:T:TTTTC	2.7712e-05	-9.98138e-11	-1.25643
92575426	chr7:92575426:C:T	1.08886e-05	-1.20656	-0.984019
92575681	chr7:92575681:T:A	7.84832e-06	-1.48005	-1.03795
92575837	chr7:92575837:T:C	7.01237e-06	-1.49315	-1.13747
92576038	chr7:92576038:T:C	3.22174e-05	-9.98138e-11	-1.10579
92576044	chr7:92576044:T:G	0.000140767	0.36881	-2.87489e-10
92576095	chr7:92576095:G:A	1.52967e-05	-0.907282	-0.943376
92576448	chr7:92576448:T:C	1.59879e-05	-1.18443	-0.622032
92577956	chr7:92577956:C:T	1.21359e-05	-0.932627	-1.1495
92578025	chr7:92578025:C:T	2.1397e-05	-1.51505	-2.87489e-10
92578061	chr7:92578061:C:T	8.1465e-05	-9.98138e-11	-0.178124
92578622	chr7:92578622:T:C	8.55971e-05	-9.98138e-11	-0.128646
92578677	chr7:92578677:G:A	0.000102709	-9.98138e-11	0.0536035
92579032	chr7:92579032:T:C	1.60445e-05	-0.59425	-1.20868
92579152	chr7:92579152:T:A	1.09242e-05	-0.981424	-1.20589
92579405	chr7:92579405:T:C	2.88817e-05	-9.98138e-11	-1.21509
92580287	chr7:92580287:A:G	1.88952e-05	-0.712065	-0.927321
92580481	chr7:92580481:A:G	2.77463e-05	-9.98138e-11	-1.2552
92581624	chr7:92581624:T:C	1.5383e-05	-0.673856	-1.17118
92581836	chr7:92581836:T:G	8.70767e-06	-1.47964	-0.934448
92581933	chr7:92581933:T:C	2.06476e-05	-1.06679	-0.483909
92582228	chr7:92582228:G:A	6.99161e-06	-1.42799	-1.2056
92582710	chr7:92582710:T:C	2.75743e-05	-9.98138e-11	-1.26141
92583069	chr7:92583069:C:T	7.47456e-05	-9.98138e-11	-0.264206
92583220	chr7:92583220:A:G	2.63026e-05	-1.30863	-2.87489e-10
92583917	chr7:92583917:C:T	3.10018e-05	-9.98138e-11	-1.14425
92584089	chr7:92584089:T:C	3.75372e-05	-9.98138e-11	-0.952963
92584141	chr7:92584141:A:G	7.98346e-06	-1.49792	-1.00301
92584267	chr7:92584267:A:G	1.53503e-05	-0.700328	-1.14684
92584333	chr7:92584333:A:C	1.19345e-05	-0.979425	-1.11944
92584418	chr7:92584418:G:T	2.09184e-05	-0.388542	-1.14913
92584699	chr7:92584699:C:T	7.47102e-05	-9.98138e-11	-0.26468
92585034	chr7:92585034:T:A	8.66005e-05	-9.98138e-11	-0.116991
92585122	chr7:92585122:G:A	2.85169e-05	-9.98138e-11	-1.2278
92585527	chr7:92585527:T:A	2.14573e-05	-1.51223	-2.87489e-10
92585559	chr7:92585559:C:T	1.02645e-05	-1.39426	-0.855354
92585985	chr7:92585985:C:T	3.01928e-05	-9.98138e-11	-1.17069
92586030	chr7:92586030:C:T	0.000192758	-9.98138e-11	0.683137
92586269	chr7:92586269:T:C	4.01037e-05	-9.98138e-11	-0.886828
92586903	chr7:92586903:C:T	2.94324e-05	-9.98138e-11	-1.1962
92587106	chr7:92587106:TTC:T	1.01277e-05	-1.20756	-1.05547
92587405	chr7:92587405:G:A	2.7579e-05	-9.98138e-11	-1.26124
92587441	chr7:92587441:C:T	0.000201541	-9.98138e-11	0.727694
92587573	chr7:92587573:A:C	3.10621e-05	-9.98138e-11	-1.14231
92587803	chr7:92587803:A:T	2.78309e-05	-9.98138e-11	-1.25215
92588417	chr7:92588417:C:T	7.47456e-05	-9.98138e-11	-0.264206
92588785	chr7:92588785:C:T	6.27784e-06	-1.51504	-1.22623
92588825	chr7:92588825:CTT:C	0.00024619	-9.98138e-11	0.927808
92589469	chr7:92589469:G:C	0.000185226	-9.98138e-11	0.64328
92589480	chr7:92589480:G:A	2.7634e-05	-9.98138e-11	-1.25925
92589585	chr7:92589585:A:C	1.50368e-05	-1.41165	-0.456148
92589772	chr7:92589772:A:G	6.72954e-06	-1.45218	-1.21961
92590390	chr7:92590390:C:T	5.76089e-05	-9.98138e-11	-0.52462
92591155	chr7:92591155:G:A	7.71003e-06	-1.39414	-1.14163
92591338	chr7:92591338:A:G	2.76326e-05	-9.98138e-11	-1.2593
92591395	chr7:92591395:G:T	6.25606e-06	-1.49376	-1.25098
92591500	chr7:92591500:G:A	3.54092e-05	-1.49258	0.481257
92591781	chr7:92591781:C:T	6.2918e-06	-1.51153	-1.22752
92592019	chr7:92592019:G:A	8.38596e-05	-9.98138e-11	-0.149153
92592572	chr7:92592572:C:T	0.000110542	-9.98138e-11	0.127098
92592731	chr7:92592731:G:A	3.16068e-05	-1.12492	-2.87489e-10
92592799	chr7:92592799:T:G	2.76784e-05	-9.98138e-11	-1.25765
92593083	chr7:92593083:A:G	2.75644e-05	-9.98138e-11	-1.26177
92593202	chr7:92593202:A:G	6.23673e-06	-1.50074	-1.2471
92593259	chr7:92593259:A:G	4.096e-05	-9.98138e-11	-0.8657
92593878	chr7:92593878:G:T	6.57495e-06	-1.47964	-1.21539
92594058	chr7:92594058:C:T	2.77861e-05	-9.98138e-11	-1.25376
92594080	chr7:92594080:T:C	4.50511e-05	-9.98138e-11	-0.770498
92594121	chr7:92594121:T:C	6.67922e-06	-1.41854	-1.26076
92594271	chr7:92594271:T:G	2.93154e-05	-9.98138e-11	-1.20018
92594643	chr7:92594643:T:C	0.000387857	2.47691	-1.09457
92595567	chr7:92595567:T:A	2.77249e-05	-9.98138e-11	-1.25597
92595774	chr7:92595774:A:G	2.7836e-05	-9.98138e-11	-1.25197
92596085	chr7:92596085:C:T	2.80472e-05	-9.98138e-11	-1.24441
92597373	chr7:92597373:C:T	2.76621e-05	-9.98138e-11	-1.25823
92597500	chr7:92597500:G:A	0.000108325	1.30126	-1.19442
92597651	chr7:92597651:C:G	8.66432e-05	-9.98138e-11	-0.116498
92598133	chr7:92598133:T:C	2.79617e-05	-9.98138e-11	-1.24746
92598135	chr7:92598135:CT:C	2.79531e-05	-9.98138e-11	-1.24777
92599086	chr7:92599086:T:C	5.16589e-05	0.627305	-1.26094
92599619	chr7:92599619:C:T	2.75914e-05	-9.98138e-11	-1.26079
92599803	chr7:92599803:C:T	2.80681e-05	-9.98138e-11	-1.24366
92600471	chr7:92600471:G:A	2.79679e-05	-9.98138e-11	-1.24724
92600634	chr7:92600634:C:T	2.76015e-05	-9.98138e-11	-1.26043
92600845	chr7:92600845:T:G	2.76957e-05	-9.98138e-11	-1.25702
92600848	chr7:92600848:C:T	0.00012014	1.44159	-1.23124
92600969	chr7:92600969:G:A	1.16029e-05	-1.4825	-0.644543
92602026	chr7:92602026:T:C	7.03939e-05	-0.32419	-2.87489e-10
92602057	chr7:92602057:G:A	6.39155e-06	-1.46606	-1.25726
92602522	chr7:92602522:A:G	3.111e-05	-9.98138e-11	-1.14077
92602967	chr7:92602967:C:T	2.77277e-05	-9.98138e-11	-1.25586
92603009	chr7:92603009:C:T	2.80155e-05	-9.98138e-11	-1.24554
92603140	chr7:92603140:C:A	0.000160924	1.51615	-1.01351
92603476	chr7:92603476:A:G	6.77926e-06	-1.43041	-1.23402
92603570	chr7:92603570:C:T	7.08539e-05	-9.98138e-11	-0.317676
92604050	chr7:92604050:C:T	2.80619e-05	-9.98138e-11	-1.24389
92604278	chr7:92604278:A:G	2.13972e-05	-1.51504	-2.87489e-10
92604630	chr7:92604630:C:T	3.36198e-05	-9.98138e-11	-1.06318
92607107	chr7:92607107:G:A	0.000323601	2.37912	-1.17791
92608082	chr7:92608082:A:T	0.000154609	1.16565	-0.703049
92608112	chr7:92608112:G:A	9.7983e-05	1.00822	-1.00172
92608155	chr7:92608155:G:T	6.48036e-06	-1.50325	-1.20628
92608219	chr7:92608219:A:T	0.000164998	1.40088	-0.873239
92608726	chr7:92608726:T:G	2.85117e-05	-9.98138e-11	-1.22798
92608787	chr7:92608787:G:C	7.65538e-06	-1.50642	-1.03647
92609830	chr7:92609830:A:G	0.00823507	5.62169	-1.18383
92609953	chr7:92609953:T:TTC	3.52751e-05	-9.98138e-11	-1.01512
92609955	chr7:92609955:A:AT	3.5225e-05	-9.98138e-11	-1.01654
92611321	chr7:92611321:TTAAG:T	3.95989e-05	-9.98138e-11	-0.899495
92611948	chr7:92611948:C:T	2.95679e-05	-1.19161	-2.87489e-10
92612137	chr7:92612137:C:G	0.00899217	5.6321	-1.10629
92612319	chr7:92612319:G:C	2.16871e-05	-0.293739	-1.20784
92613389	chr7:92613389:A:T	2.75636e-05	-9.98138e-11	-1.2618
92614354	chr7:92614354:TG:T	3.30521e-05	-9.98138e-11	-1.08021
92614358	chr7:92614358:G:A	0.0174939	5.19131	-2.87489e-10
92614405	chr7:92614405:C:T	0.00263883	4.33458	-1.03479
92614879	chr7:92614879:C:T	0.000200955	0.724784	-2.87489e-10
92615108	chr7:92615108:C:T	0.00402805	4.81936	-1.09662
92616068	chr7:92616068:T:C	8.99131e-06	-1.49554	-0.886497
92616144	chr7:92616144:A:G	2.81409e-05	-9.98138e-11	-1.24107
92616613	chr7:92616613:C:T	0.00527063	5.07483	-1.08323
92617430	chr7:92617430:C:G	0.00461703	5.06233	-1.20312
92617705	chr7:92617705:G:A	3.31294e-05	-9.98138e-11	-1.07788
92618013	chr7:92618013:G:T	2.80273e-05	-9.98138e-11	-1.24512
92618019	chr7:92618019:A:G	0.0127276	6.06089	-1.18766
92618225	chr7:92618225:A:G	6.26118e-06	-1.506	-1.23793
92618762	chr7:92618762:C:T	0.00623687	4.53221	-0.372278
92618783	chr7:92618783:A:T	8.72858e-05	-0.109109	-2.87489e-10
92620826	chr7:92620826:T:G	0.0239978	6.51195	-1.00453
92621269	chr7:92621269:A:G	2.31409e-05	-1.43669	-2.87489e-10
92622935	chr7:92622935:A:G	2.17893e-05	-1.49688	-2.87489e-10
92623919	chr7:92623919:G:T	6.29657e-06	-1.4869	-1.2514
92624658	chr7:92624658:G:A	0.0230185	5.752	-0.286247
92624785	chr7:92624785:T:C	6.0993e-06	-1.50991	-1.26022
92624858	chr7:92624858:C:T	6.3002e-06	-1.48987	-1.24785
92625453	chr7:92625453:C:G	4.6979e-05	-9.98138e-11	-0.728595
92625471	chr7:92625471:A:G	4.68551e-05	-9.98138e-11	-0.731237
92625567	chr7:92625567:A:C	6.56937e-06	-1.49862	-1.19726
92625672	chr7:92625672:AC:A	6.10593e-05	-9.98138e-11	-0.466451
92626161	chr7:92626161:G:T	2.75768e-05	-9.98138e-11	-1.26132
92626893	chr7:92626893:A:C	2.78237e-05	-9.98138e-11	-1.25241
92626932	chr7:92626932:T:C	2.66368e-05	-1.296	-2.87489e-10
92627061	chr7:92627061:C:T	0.00587365	5.28122	-1.18129
92627591	chr7:92627591:C:T	0.000209299	2.0017	-1.23624
92628078	chr7:92628078:A:G	0.025124	6.65901	-1.10573
92628155	chr7:92628155:T:C	4.06098e-05	-9.98138e-11	-0.874288
92628381	chr7:92628381:CA:C	0.000362717	2.57071	-1.25538
92628940	chr7:92628940:A:T	7.22684e-06	-1.34827	-1.25222
92629279	chr7:92629279:G:A	7.64527e-05	-9.98138e-11	-0.241625
92629422	chr7:92629422:A:C	0.00377312	4.91481	-1.25745
92629647	chr7:92629647:C:T	0.00400359	4.97348	-1.25683
92630046	chr7:92630046:T:C	8.39664e-05	-9.98138e-11	-0.14788
92630847	chr7:92630847:G:A	0.00503323	5.19763	-1.25211
92630934	chr7:92630934:C:G	2.26799e-05	-1.45682	-2.87489e-10
92630946	chr7:92630946:T:C	3.80017e-05	-9.98138e-11	-0.940666
92631066	chr7:92631066:A:T	6.23645e-06	-1.50016	-1.24773
92632179	chr7:92632179:T:C	7.06691e-05	-9.98138e-11	-0.320288
92632792	chr7:92632792:CAG:C	2.77431e-05	-9.98138e-11	-1.25531
92632819	chr7:92632819:C:T	3.08015e-05	-9.98138e-11	-1.15073
92633331	chr7:92633331:T:A	2.76034e-05	-9.98138e-11	-1.26036
92633707	chr7:92633707:A:C	6.35629e-06	-1.50216	-1.22669
92633905	chr7:92633905:T:C	3.28167e-05	-9.98138e-11	-1.08736
92633915	chr7:92633915:A:G	2.96494e-05	-9.98138e-11	-1.18886
92634036	chr7:92634036:A:T	0.000641936	2.15843	-0.272237
92635096	chr7:92635096:T:C	0.0478371	6.36848	-0.171221
92635638	chr7:92635638:ATAC:A	3.15248e-05	-9.98138e-11	-1.12752
92635679	chr7:92635679:T:C	0.0212982	6.55363	-1.16554
92635889	chr7:92635889:G:A	3.97035e-05	-9.98138e-11	-0.896859
92636186	chr7:92636186:C:G	7.88411e-05	-9.98138e-11	-0.210862
92636484	chr7:92636484:T:C	0.0227073	6.59416	-1.14202
92636794	chr7:92636794:T:C	5.82317e-05	-9.98138e-11	-0.513867
92636884	chr7:92636884:C:T	8.87395e-06	-1.26501	-1.13017
92636958	chr7:92636958:G:A	6.48003e-05	-9.98138e-11	-0.406987
92637066	chr7:92637066:G:C	2.15051e-05	-1.51001	-2.87489e-10
92639046	chr7:92639046:G:A	0.000141106	-9.98138e-11	0.371215
92639343	chr7:92639343:C:T	2.77101e-05	-9.98138e-11	-1.2565
92640249	chr7:92640249:A:G	2.14288e-05	-1.51356	-2.87489e-10
92640340	chr7:92640340:T:C	1.0438e-05	-1.51038	-0.722461
92640558	chr7:92640558:G:A	2.75912e-05	-9.98138e-11	-1.2608
92643306	chr7:92643306:G:A	0.000178529	0.606452	-2.87489e-10
92644222	chr7:92644222:A:C	0.000410657	2.67133	-1.23187
92644264	chr7:92644264:C:T	1.31479e-05	-0.904811	-1.09722
92644570	chr7:92644570:C:T	9.29604e-05	-9.98138e-11	-0.046123
92644916	chr7:92644916:C:T	0.000235818	0.884762	-2.87489e-10
92645057	chr7:92645057:C:T	0.000109365	-9.98138e-11	0.116394
92645554	chr7:92645554:G:A	6.36278e-05	-9.98138e-11	-0.425246
92646554	chr7:92646554:C:T	9.89357e-05	-9.98138e-11	0.0161736
92646692	chr7:92646692:C:T	6.08793e-06	-1.51241	-1.25958
92647048	chr7:92647048:T:C	3.4121e-05	-9.98138e-11	-1.04838
92647371	chr7:92647371:T:G	2.93695e-05	-9.98138e-11	-1.19834
92647412	chr7:92647412:C:T	2.71162e-05	-0.401207	-0.876957
92647716	chr7:92647716:T:C	0.158838	7.37954	0.0178047
92647819	chr7:92647819:G:C	3.48433e-05	-9.98138e-11	-1.02744
92648001	chr7:92648001:G:A	0.0045052	5.08761	-1.25292
92648127	chr7:92648127:G:A	6.90811e-05	-9.98138e-11	-0.343015
92648163	chr7:92648163:C:T	0.00556113	5.29593	-1.25067
92648802	chr7:92648802:G:A	0.00496485	4.90803	-0.976187
92648859	chr7:92648859:T:A	8.15675e-06	-1.48784	-0.991611
92649272	chr7:92649272:T:C	8.73689e-05	-9.98138e-11	-0.108157
92649756	chr7:92649756:A:G	5.92881e-05	-0.495889	-2.87489e-10
92650049	chr7:92650049:T:C	0.178066	7.82697	-0.315355
92651234	chr7:92651234:A:G	4.20517e-05	-9.98138e-11	-0.839398
92651286	chr7:92651286:C:T	0.000104199	-9.98138e-11	0.0680102
92651381	chr7:92651381:T:C	0.00746707	5.5279	-1.18794
92652007	chr7:92652007:G:T	9.43978e-06	-1.45983	-0.873531
92652195	chr7:92652195:A:C	2.9308e-05	-9.98138e-11	-1.20044
92652531	chr7:92652531:G:A	9.01279e-05	-9.98138e-11	-0.0770664
92652639	chr7:92652639:C:T	0.00683127	5.51182	-1.26085
92653310	chr7:92653310:C:T	0.0068888	5.46554	-1.20618
92654551	chr7:92654551:T:A	9.11274e-05	-9.98138e-11	-0.0660387
92654561	chr7:92654561:C:T	3.34598e-05	-9.98138e-11	-1.06795
92654720	chr7:92654720:G:A	5.76603e-05	-9.98138e-11	-0.523728
92655222	chr7:92655222:T:A	2.76542e-05	-1.25852	-2.87489e-10
92655809	chr7:92655809:A:G	0.0977634	7.26766	-0.355649
92656984	chr7:92656984:G:A	2.89298e-05	-9.98138e-11	-1.21342
92657168	chr7:92657168:A:G	0.000103314	-9.98138e-11	0.0594798
92657604	chr7:92657604:A:G	0.0816149	6.50223	0.229244
92657666	chr7:92657666:C:T	0.00680264	5.07046	-0.823695
92657903	chr7:92657903:G:A	0.000102234	-9.98138e-11	0.0489719
92657969	chr7:92657969:G:C	0.0103179	5.43729	-0.773951
92658535	chr7:92658535:T:G	0.00738481	5.48281	-1.15393
92658792	chr7:92658792:T:C	0.00595953	5.28563	-1.17118
92660405	chr7:92660405:T:C	7.97669e-05	-9.98138e-11	-0.199189
92661908	chr7:92661908:G:A	9.91275e-05	-9.98138e-11	0.0181102
92662330	chr7:92662330:G:A	3.01732e-05	-1.17134	-2.87489e-10
92662983	chr7:92662983:G:A	5.72308e-05	0.729534	-1.26074
92664909	chr7:92664909:C:T	2.15038e-05	-1.51007	-2.87489e-10
92667354	chr7:92667354:T:C	8.24228e-06	-1.35009	-1.11893
92667515	chr7:92667515:C:T	7.1948e-06	-1.51404	-1.0909
92667662	chr7:92667662:C:T	2.50803e-05	-1.35621	-2.87489e-10
92668425	chr7:92668425:G:GT	1.5668e-05	-0.564933	-1.26175
92668672	chr7:92668672:T:G	2.75759e-05	-9.98138e-11	-1.26135
92670231	chr7:92670231:T:C	4.03856e-05	-1.05231	0.172482
92671254	chr7:92671254:C:T	2.76242e-05	-1.25961	-2.87489e-10
92671273	chr7:92671273:G:A	7.63945e-06	-1.32139	-1.22358
92672997	chr7:92672997:T:C	2.31176e-05	-1.4377	-2.87489e-10
92673278	chr7:92673278:A:C	2.88827e-05	-9.98138e-11	-1.21505
92673863	chr7:92673863:C:T	2.78631e-05	-9.98138e-11	-1.25099
92673882	chr7:92673882:A:G	6.30976e-06	-1.51003	-1.22617
92674195	chr7:92674195:T:C	0.000138016	-9.98138e-11	0.349076
92674229	chr7:92674229:C:T	2.85865e-05	-9.98138e-11	-1.22536
92674240	chr7:92674240:A:G	6.19915e-06	-1.51435	-1.23953
92674304	chr7:92674304:C:T	3.62494e-05	-9.98138e-11	-0.987872
92675636	chr7:92675636:T:C	2.85688e-05	-9.98138e-11	-1.22598
92676131	chr7:92676131:T:A	2.56146e-05	-1.267	-0.0681311
92676201	chr7:92676201:A:T	6.31675e-06	-1.50904	-1.22605
92677655	chr7:92677655:A:T	9.16596e-06	-1.10347	-1.25933
92677679	chr7:92677679:G:A	9.14904e-06	-1.10284	-1.26181
92678085	chr7:92678085:T:C	0.000154147	-9.98138e-11	0.459607
92678677	chr7:92678677:C:T	2.81651e-05	-9.98138e-11	-1.24021
92678830	chr7:92678830:C:T	2.80151e-05	-1.24555	-2.87489e-10
92678890	chr7:92678890:C:T	6.31981e-05	-9.98138e-11	-0.432022
92679015	chr7:92679015:G:A	4.75592e-05	-9.98138e-11	-0.71632
92679484	chr7:92679484:A:G	7.28302e-06	-1.41607	-1.17668
92680115	chr7:92680115:T:C	2.78837e-05	-9.98138e-11	-1.25026
92680289	chr7:92680289:G:A	2.84606e-05	-9.98138e-11	-1.22978
92680311	chr7:92680311:A:T	3.08116e-05	-9.98138e-11	-1.1504
92680982	chr7:92680982:C:T	2.16552e-05	-1.50305	-2.87489e-10
92681909	chr7:92681909:C:A	2.817e-05	-9.98138e-11	-1.24004
92682554	chr7:92682554:C:T	0.000109396	-9.98138e-11	0.116674
92682666	chr7:92682666:A:G	2.76039e-05	-9.98138e-11	-1.26034
92683420	chr7:92683420:G:A	2.8668e-05	-9.98138e-11	-1.22251
92683465	chr7:92683465:T:G	2.74981e-05	-1.26418	-2.87489e-10
92683489	chr7:92683489:G:C	4.06094e-05	-9.98138e-11	-0.874297
92684071	chr7:92684071:G:A	2.77934e-05	-9.98138e-11	-1.2535
92684419	chr7:92684419:A:G	1.39409e-05	-1.30798	-0.635492
92684577	chr7:92684577:G:T	2.76084e-05	-9.98138e-11	-1.26018
92685962	chr7:92685962:C:T	3.06456e-05	-9.98138e-11	-1.15581
92686016	chr7:92686016:C:T	8.13855e-06	-1.4785	-1.00319
92686346	chr7:92686346:T:C	8.32547e-06	-1.50946	-0.949514
92686460	chr7:92686460:T:C	1.72981e-05	-1.21329	-0.514407
92686674	chr7:92686674:C:A	0.000133667	1.48299	-1.16594
92686930	chr7:92686930:C:T	7.88201e-06	-1.49884	-1.01488
92686968	chr7:92686968:T:A	3.29322e-05	-1.12964	0.0457907
92687097	chr7:92687097:C:T	2.76907e-05	-9.98138e-11	-1.2572
92687314	chr7:92687314:A:G	2.15186e-05	-1.50938	-2.87489e-10
92687433	chr7:92687433:A:T	7.88239e-05	-9.98138e-11	-0.21108
92688060	chr7:92688060:T:C	3.57125e-05	-1.1506	0.147806
92688074	chr7:92688074:T:C	0.000124942	-9.98138e-11	0.249555
92688209	chr7:92688209:C:T	3.06639e-05	-9.98138e-11	-1.15521
92688438	chr7:92688438:C:T	0.00118928	3.75141	-1.24861
92689511	chr7:92689511:G:A	2.76101e-05	-9.98138e-11	-1.26011
92689712	chr7:92689712:T:C	1.00176e-05	-1.17205	-1.1019
92690158	chr7:92690158:T:C	1.06592e-05	-1.39071	-0.82116
92690174	chr7:92690174:A:C	1.31714e-05	-1.33412	-0.666126
92690855	chr7:92690855:T:C	1.3106e-05	-1.32989	-0.675334
92690863	chr7:92690863:G:A	2.15142e-05	-1.50958	-2.87489e-10
92692270	chr7:92692270:G:A	1.09887e-05	-1.32722	-0.854206
92692725	chr7:92692725:T:C	0.000119714	-9.98138e-11	0.206813
92692801	chr7:92692801:A:C	2.76979e-05	-9.98138e-11	-1.25694
92693028	chr7:92693028:T:C	2.89228e-05	-9.98138e-11	-1.21367
92693650	chr7:92693650:A:G	2.75641e-05	-9.98138e-11	-1.26178
92694108	chr7:92694108:G:A	4.56961e-05	-0.756284	-2.87489e-10
92695041	chr7:92695041:T:C	8.15123e-06	-1.5113	-0.968825
92695105	chr7:92695105:G:T	2.91586e-05	-1.19884	-0.00670451
92695518	chr7:92695518:G:C	4.71514e-05	-9.98138e-11	-0.724934
92695995	chr7:92695995:CA:C	0.00028516	-9.98138e-11	1.07475
92696875	chr7:92696875:C:T	2.75696e-05	-9.98138e-11	-1.26158
92697032	chr7:92697032:C:T	6.74209e-06	-1.40811	-1.26181
92697712	chr7:92697712:A:G	0.00274635	4.29513	-0.955396
92697826	chr7:92697826:G:A	3.51526e-05	-9.98138e-11	-1.0186
92699334	chr7:92699334:G:A	4.59798e-05	-9.98138e-11	-0.750095
92699501	chr7:92699501:C:A	2.7586e-05	-9.98138e-11	-1.26099
92699642	chr7:92699642:C:A	7.89438e-06	-1.50205	-1.0101
92699812	chr7:92699812:C:T	4.67922e-05	-1.02846	0.29588
92700273	chr7:92700273:G:C	7.37473e-05	-9.98138e-11	-0.277652
92700643	chr7:92700643:C:G	1.46319e-05	-1.17902	-0.716075
92701166	chr7:92701166:C:T	1.16371e-05	-1.11651	-1.00759
92701366	chr7:92701366:T:C	2.77023e-05	-9.98138e-11	-1.25678
92701887	chr7:92701887:C:T	3.25675e-05	-9.98138e-11	-1.09498
92702381	chr7:92702381:T:C	8.28817e-06	-1.32134	-1.14213
92702579	chr7:92702579:A:T	2.77466e-05	-9.98138e-11	-1.25518
92703013	chr7:92703013:T:C	3.19414e-05	-9.98138e-11	-1.11439
92703061	chr7:92703061:A:G	0.00182551	3.5009	-0.569587
92703171	chr7:92703171:G:A	4.23128e-05	-0.833206	-2.87489e-10
92704248	chr7:92704248:A:G	0.000444989	1.51975	-2.87489e-10
92704574	chr7:92704574:T:C	6.77674e-06	-1.42993	-1.23487
92706140	chr7:92706140:C:G	2.97564e-05	-9.98138e-11	-1.18525
92706260	chr7:92706260:G:T	2.55381e-05	-1.33812	-2.87489e-10
92706779	chr7:92706779:A:G	0.00025623	0.967779	-2.87489e-10
92707362	chr7:92707362:C:T	2.95982e-05	-9.98138e-11	-1.19058
92707690	chr7:92707690:G:A	2.53181e-05	-1.34678	-2.87489e-10
92707983	chr7:92707983:T:A	4.19214e-05	-9.98138e-11	-0.8425
92708854	chr7:92708854:A:G	2.8591e-05	-9.98138e-11	-1.2252
92710567	chr7:92710567:A:G	3.50375e-05	-9.98138e-11	-1.02188
92710751	chr7:92710751:C:T	4.28354e-05	-0.239455	-0.581477
92710797	chr7:92710797:G:A	2.75735e-05	-9.98138e-11	-1.26144
92710819	chr7:92710819:G:A	2.85142e-05	-9.98138e-11	-1.22789
92712138	chr7:92712138:T:C	4.14542e-05	-9.98138e-11	-0.853708
92712398	chr7:92712398:A:G	2.91384e-05	-9.98138e-11	-1.20624
92712448	chr7:92712448:A:C	4.23783e-05	-9.98138e-11	-0.831661
92712587	chr7:92712587:G:A	2.15876e-05	-1.50618	-2.87489e-10
92712736	chr7:92712736:G:A	4.47546e-05	-9.98138e-11	-0.777103
92712819	chr7:92712819:C:T	2.95722e-05	-9.98138e-11	-1.19146
92713008	chr7:92713008:G:A	2.78894e-05	-9.98138e-11	-1.25005
92713176	chr7:92713176:A:T	1.14264e-05	-0.901002	-1.24137
92713381	chr7:92713381:T:G	3.51504e-05	-9.98138e-11	-1.01866
92713763	chr7:92713763:T:C	6.99636e-05	-9.98138e-11	-0.330322
92714305	chr7:92714305:G:A	2.90572e-05	0.0522055	-1.26123
92715246	chr7:92715246:T:C	0.000101222	0.0390193	-2.87489e-10
92715276	chr7:92715276:AC:A	3.68734e-05	-9.98138e-11	-0.970807
92715281	chr7:92715281:AAGTAGTAGAGCTTTTTCTCCCTTATTT:A	3.72652e-05	-9.98138e-11	-0.960236
92715311	chr7:92715311:GGGTTTT:G	3.74211e-05	-9.98138e-11	-0.956062
92715767	chr7:92715767:T:A	6.68338e-06	-1.43164	-1.24704
92716043	chr7:92716043:G:A	2.36724e-05	-1.41399	-2.87489e-10
92716641	chr7:92716641:G:T	4.34722e-05	-9.98138e-11	-0.806176
92716769	chr7:92716769:G:A	1.74785e-05	-0.493756	-1.22357
92717575	chr7:92717575:A:G	3.63734e-05	-9.98138e-11	-0.984459
92717980	chr7:92717980:C:T	0.000111866	-9.98138e-11	0.139007
92719002	chr7:92719002:T:G	2.05375e-05	-0.301524	-1.25452
92719079	chr7:92719079:G:C	3.24575e-05	-9.98138e-11	-1.09837
92719223	chr7:92719223:C:T	4.85753e-05	0.0105585	-0.70574
92719343	chr7:92719343:T:C	3.26018e-05	-9.98138e-11	-1.09393
92721289	chr7:92721289:C:A	3.27852e-05	-9.98138e-11	-1.08832
92722593	chr7:92722593:T:C	3.9985e-05	-9.98138e-11	-0.889793
92722913	chr7:92722913:A:G	2.84732e-05	-9.98138e-11	-1.22933
92722956	chr7:92722956:G:A	3.50058e-05	-9.98138e-11	-1.02278
92723494	chr7:92723494:A:C	3.12364e-05	-9.98138e-11	-1.13671
92723558	chr7:92723558:T:C	3.47036e-05	-9.98138e-11	-1.03145
92723703	chr7:92723703:C:T	1.10904e-05	-1.07836	-1.09386
92724018	chr7:92724018:A:C	5.72726e-05	0.0704358	-0.600911
92724043	chr7:92724043:G:A	0.000822924	2.13457	-2.87489e-10
92725004	chr7:92725004:GCAGCTGAATGGCAAAAAGAAAC:G	3.0883e-05	-1.14809	-2.87489e-10
92725404	chr7:92725404:T:C	3.00651e-05	-9.98138e-11	-1.17493
92725488	chr7:92725488:C:T	2.78999e-05	-9.98138e-11	-1.24967
92725719	chr7:92725719:T:A	2.14068e-05	-1.51459	-2.87489e-10
92725911	chr7:92725911:C:T	3.22726e-05	-0.147854	-0.956223
92726102	chr7:92726102:G:C	6.44648e-05	-9.98138e-11	-0.412178
92727000	chr7:92727000:C:A	7.98581e-05	-9.98138e-11	-0.198045
92728656	chr7:92728656:GAATCC:G	5.83306e-05	-9.98138e-11	-0.512171
92728812	chr7:92728812:A:G	0.000128197	-9.98138e-11	0.275273
92728937	chr7:92728937:T:C	4.00475e-05	-9.98138e-11	-0.88823
92729090	chr7:92729090:T:C	4.10814e-05	-0.0273525	-0.83539
92729276	chr7:92729276:T:C	3.1124e-05	-9.98138e-11	-1.14032
92729801	chr7:92729801:G:A	2.80671e-05	-9.98138e-11	-1.2437
92730097	chr7:92730097:A:G	4.58892e-05	-9.98138e-11	-0.752067
92730780	chr7:92730780:C:T	4.59271e-05	-9.98138e-11	-0.751242
92730787	chr7:92730787:T:A	3.33596e-05	-9.98138e-11	-1.07095
92731083	chr7:92731083:T:C	3.15476e-05	-0.301664	-0.825136
92731483	chr7:92731483:G:A	2.97976e-05	-9.98138e-11	-1.18387
92732296	chr7:92732296:G:A	1.95286e-05	-0.411114	-1.1953
92732411	chr7:92732411:CAGA:C	4.94453e-05	-9.98138e-11	-0.67743
92732418	chr7:92732418:A:C	2.76343e-05	-9.98138e-11	-1.25924
92732610	chr7:92732610:A:AAGAT	1.89891e-05	-0.437325	-1.19711
92732802	chr7:92732802:C:T	3.61756e-05	-0.989912	-2.87489e-10
92732905	chr7:92732905:G:A	2.97897e-05	-1.18413	-2.87489e-10
92733915	chr7:92733915:C:T	2.83328e-05	-9.98138e-11	-1.23428
92734502	chr7:92734502:G:A	2.78322e-05	-9.98138e-11	-1.2521
92735454	chr7:92735454:C:T	4.77112e-05	-9.98138e-11	-0.713131
92735455	chr7:92735455:A:C	3.41484e-05	-9.98138e-11	-1.04758
92735697	chr7:92735697:T:C	2.75715e-05	-9.98138e-11	-1.26152
92735961	chr7:92735961:A:G	3.45519e-05	-0.279692	-0.756141
92735996	chr7:92735996:G:A	3.18231e-05	-9.98138e-11	-1.1181
92736089	chr7:92736089:C:T	0.000108404	0.107571	-2.87489e-10
92737529	chr7:92737529:G:C	2.22866e-05	-0.306048	-1.16826
92738555	chr7:92738555:C:T	2.15894e-05	-1.18462	-0.321477
92738777	chr7:92738777:T:C	5.64097e-05	-9.98138e-11	-0.545656
92738953	chr7:92738953:C:G	5.22733e-05	-9.98138e-11	-0.621812
92739039	chr7:92739039:G:A	6.92273e-05	-0.340902	-2.87489e-10
92739687	chr7:92739687:T:G	2.94738e-05	-9.98138e-11	-1.19479
92740271	chr7:92740271:T:C	2.76348e-05	-9.98138e-11	-1.25922
92740454	chr7:92740454:T:C	2.95208e-05	-0.449562	-0.743642
92740589	chr7:92740589:A:G	2.78564e-05	-9.98138e-11	-1.25123
92741166	chr7:92741166:T:C	6.12268e-06	-1.50953	-1.25677
92741512	chr7:92741512:T:C	4.7107e-05	-9.98138e-11	-0.725876
92742632	chr7:92742632:T:C	2.812e-05	-9.98138e-11	-1.24182
92744343	chr7:92744343:G:A	2.77517e-05	-9.98138e-11	-1.255
92744623	chr7:92744623:ATGTT:A	2.22957e-05	-1.4739	-2.87489e-10
92744777	chr7:92744777:C:T	0.000988981	1.72638	0.591995
92746813	chr7:92746813:C:T	8.5756e-06	-1.2569	-1.17247
92747191	chr7:92747191:G:A	2.94269e-05	-9.98138e-11	-1.19639
92747302	chr7:92747302:G:C	5.02886e-05	-9.98138e-11	-0.660519
92747429	chr7:92747429:T:C	3.65953e-05	-9.98138e-11	-0.978378
92747570	chr7:92747570:C:T	4.4482e-05	-0.783213	-2.87489e-10
92747869	chr7:92747869:T:C	9.7227e-06	-1.20075	-1.10308
92748282	chr7:92748282:C:T	0.000159575	-9.98138e-11	0.494216
92748787	chr7:92748787:A:G	9.17266e-06	-1.24149	-1.12058
92748957	chr7:92748957:G:A	0.000120583	-9.98138e-11	0.214041
92749569	chr7:92749569:C:A	4.16795e-05	-0.848288	-2.87489e-10
92749594	chr7:92749594:C:T	3.10337e-05	-9.98138e-11	-1.14322
92750079	chr7:92750079:GTA:G	3.1397e-05	-9.98138e-11	-1.13158
92750202	chr7:92750202:A:G	2.23538e-05	-1.4713	-2.87489e-10
92750934	chr7:92750934:C:T	0.00280195	3.35977	-2.87489e-10
92751124	chr7:92751124:A:G	1.65197e-05	-1.14308	-0.630665
92751336	chr7:92751336:A:G	4.16342e-05	-9.98138e-11	-0.849375
92752382	chr7:92752382:A:G	2.728e-05	-1.27214	-2.87489e-10
92753016	chr7:92753016:T:C	3.11159e-05	-9.98138e-11	-1.14058
92753493	chr7:92753493:A:G	2.86362e-05	-9.98138e-11	-1.22363
92753735	chr7:92753735:C:T	9.20965e-05	-9.98138e-11	-0.0554603
92756036	chr7:92756036:C:T	2.91438e-05	-1.20605	-2.87489e-10
92757209	chr7:92757209:C:G	8.3168e-05	-9.98138e-11	-0.157434
92758030	chr7:92758030:C:T	2.83074e-05	-9.98138e-11	-1.23517
92758337	chr7:92758337:A:T	5.73243e-05	-9.98138e-11	-0.529573
92758515	chr7:92758515:G:A	1.76625e-05	-1.13113	-0.57572
92758604	chr7:92758604:T:C	2.99205e-05	-9.98138e-11	-1.17975
92759197	chr7:92759197:A:G	2.47578e-05	-1.36916	-2.87489e-10
92759492	chr7:92759492:T:C	6.38991e-05	-9.98138e-11	-0.420992
92760295	chr7:92760295:T:A	3.80762e-05	-9.98138e-11	-0.938707
92760463	chr7:92760463:G:C	2.47529e-05	-1.36935	-2.87489e-10
92760526	chr7:92760526:T:C	5.11197e-05	-9.98138e-11	-0.644126
92760648	chr7:92760648:G:A	2.56823e-05	-1.33249	-2.87489e-10
92760757	chr7:92760757:C:T	9.81896e-06	-1.26799	-1.02599
92761229	chr7:92761229:A:C	7.63471e-05	-9.98138e-11	-0.243006
92761240	chr7:92761240:A:T	7.63083e-05	-9.98138e-11	-0.243515
92761883	chr7:92761883:G:T	2.84148e-05	-9.98138e-11	-1.23139
92761928	chr7:92761928:C:T	3.44668e-05	-9.98138e-11	-1.0383
92762167	chr7:92762167:A:G	9.18493e-06	-1.2001	-1.16064
92762375	chr7:92762375:A:G	6.82574e-05	-9.98138e-11	-0.355011
92762379	chr7:92762379:AGGAAGCAGAG:A	4.37546e-05	-9.98138e-11	-0.799699
92762504	chr7:92762504:T:C	3.57908e-05	-9.98138e-11	-1.00061
92762861	chr7:92762861:G:A	3.95067e-05	-9.98138e-11	-0.901826
92762978	chr7:92762978:T:C	2.76306e-05	-9.98138e-11	-1.25937
92764307	chr7:92764307:T:A	4.07529e-05	-9.98138e-11	-0.870769
92764486	chr7:92764486:C:G	6.78846e-05	-9.98138e-11	-0.360487
92765162	chr7:92765162:T:C	3.09222e-05	-9.98138e-11	-1.14682
92765970	chr7:92765970:A:G	4.22525e-05	-9.98138e-11	-0.834632
92766150	chr7:92766150:T:G	0.000235902	-9.98138e-11	0.885121
92767919	chr7:92767919:C:T	7.00973e-05	-9.98138e-11	-0.328413
92767978	chr7:92767978:G:C	3.65204e-05	-9.98138e-11	-0.980425
92768325	chr7:92768325:A:G	1.25134e-05	-1.17458	-0.876914
92769435	chr7:92769435:G:C	2.76367e-05	-9.98138e-11	-1.25915
92771020	chr7:92771020:C:T	2.93366e-05	-9.98138e-11	-1.19946
92772520	chr7:92772520:T:C	2.16785e-05	-1.50198	-2.87489e-10
92773117	chr7:92773117:C:T	3.76422e-05	-0.950171	-2.87489e-10
92773166	chr7:92773166:C:T	1.29337e-05	-0.984021	-1.03444
92773234	chr7:92773234:A:G	5.51214e-05	-9.98138e-11	-0.568758
92773708	chr7:92773708:T:C	0.000116695	-9.98138e-11	0.181266
92773739	chr7:92773739:G:A	1.28464e-05	-1.0059	-1.01933
92774346	chr7:92774346:C:A	4.14872e-05	-9.98138e-11	-0.852912
92774971	chr7:92774971:A:G	2.38199e-05	-1.40778	-2.87489e-10
92775067	chr7:92775067:T:C	0.000144508	-9.98138e-11	0.395041
92775789	chr7:92775789:ATTACT:A	2.95721e-05	-9.98138e-11	-1.19146
92777070	chr7:92777070:A:C	3.95784e-05	-9.98138e-11	-0.900012
92777439	chr7:92777439:T:C	3.73808e-05	-9.98138e-11	-0.957138
92777605	chr7:92777605:A:T	3.10698e-05	-9.98138e-11	-1.14206
92778286	chr7:92778286:T:C	1.1582e-05	-1.22465	-0.904193
92778509	chr7:92778509:A:G	1.69991e-05	-1.07715	-0.667984
92778676	chr7:92778676:A:G	2.67996e-05	-1.28991	-2.87489e-10
92779015	chr7:92779015:C:T	1.6913e-05	-1.40167	-0.348545
92779056	chr7:92779056:C:T	9.04663e-06	-1.51061	-0.865289
92779141	chr7:92779141:G:T	3.02288e-05	-1.1695	-2.87489e-10
92779170	chr7:92779170:C:T	3.79424e-05	-9.98138e-11	-0.942229
92779253	chr7:92779253:G:T	2.761e-05	-9.98138e-11	-1.26012
92779527	chr7:92779527:T:C	3.79962e-05	-9.98138e-11	-0.94081
92780115	chr7:92780115:G:T	1.54713e-05	-1.13833	-0.700978
92781705	chr7:92781705:T:C	3.08692e-05	-9.98138e-11	-1.14854
92782309	chr7:92782309:A:G	1.56496e-05	-1.11818	-0.70967
92782475	chr7:92782475:T:C	3.83239e-05	-0.932223	-2.87489e-10
92782479	chr7:92782479:T:C	4.87872e-05	-9.98138e-11	-0.690829
92782547	chr7:92782547:C:T	4.72806e-05	-9.98138e-11	-0.722197
92782936	chr7:92782936:T:C	4.94604e-05	-9.98138e-11	-0.677125
92783472	chr7:92783472:T:C	3.27706e-05	-1.08876	-2.87489e-10
92784812	chr7:92784812:T:C	4.81518e-05	-9.98138e-11	-0.703939
92786379	chr7:92786379:C:T	2.81512e-05	-9.98138e-11	-1.24071
92786763	chr7:92786763:A:T	4.30544e-05	-9.98138e-11	-0.815833
92786851	chr7:92786851:A:G	3.20086e-05	-9.98138e-11	-1.11229
92787273	chr7:92787273:T:C	2.81282e-05	-9.98138e-11	-1.24152
92787276	chr7:92787276:A:G	4.3493e-05	-9.98138e-11	-0.805697
92787861	chr7:92787861:G:C	3.1795e-05	-9.98138e-11	-1.11899
92788407	chr7:92788407:T:C	3.59615e-05	-9.98138e-11	-0.995847
92789474	chr7:92789474:C:T	4.75464e-05	-9.98138e-11	-0.716591
92789665	chr7:92789665:G:A	6.58029e-05	-0.391633	-2.87489e-10
92790530	chr7:92790530:T:G	0.000309907	-9.98138e-11	1.15797
92793377	chr7:92793377:A:C	4.28934e-05	-9.98138e-11	-0.819578
92794191	chr7:92794191:C:T	1.73174e-05	-1.39077	-0.335811
92795088	chr7:92795088:T:A	4.06739e-05	-9.98138e-11	-0.872709
92796043	chr7:92796043:A:G	0.000147908	0.418291	-2.87489e-10
92796065	chr7:92796065:C:T	1.28638e-05	-0.85152	-1.17236
92796089	chr7:92796089:AG:A	2.51286e-05	-0.469304	-0.884988
92796102	chr7:92796102:A:G	3.04169e-05	-9.98138e-11	-1.1633
92797134	chr7:92797134:A:T	5.37735e-05	-0.593515	-2.87489e-10
92797174	chr7:92797174:C:T	5.0877e-05	-9.98138e-11	-0.648886
92798663	chr7:92798663:T:C	3.12211e-05	-9.98138e-11	-1.1372
92798925	chr7:92798925:C:G	2.75698e-05	-9.98138e-11	-1.26158
92799746	chr7:92799746:C:G	2.80433e-05	-9.98138e-11	-1.24455
92799918	chr7:92799918:C:G	3.75225e-05	-9.98138e-11	-0.953355
92799996	chr7:92799996:C:T	0.00269492	3.96971	-0.648878
92800376	chr7:92800376:T:G	6.92564e-05	-9.98138e-11	-0.340481
92800998	chr7:92800998:A:G	3.57989e-05	-9.98138e-11	-1.00038
92801837	chr7:92801837:G:T	2.77379e-05	-9.98138e-11	-1.2555
92803768	chr7:92803768:G:A	2.799e-05	-9.98138e-11	-1.24645
92803819	chr7:92803819:T:A	9.4518e-05	-9.98138e-11	-0.0295066
92803982	chr7:92803982:T:C	2.66139e-05	-1.19139	-0.105473
92804038	chr7:92804038:T:C	2.5622e-05	-1.23225	-0.102596
92804729	chr7:92804729:ATTTG:A	6.7869e-06	-1.44	-1.2233
92804868	chr7:92804868:T:C	3.46121e-05	-9.98138e-11	-1.03409
92806334	chr7:92806334:G:A	5.03996e-05	-1.14398	0.48567
92807080	chr7:92807080:A:G	1.86733e-05	-1.26988	-0.381317
92807350	chr7:92807350:C:T	0.000189291	-9.98138e-11	0.664987
92807470	chr7:92807470:A:G	4.06787e-05	-9.98138e-11	-0.872591
92807577	chr7:92807577:T:C	0.000176462	-1.16912	1.76393
92808287	chr7:92808287:T:C	3.72973e-05	-9.98138e-11	-0.959376
92808472	chr7:92808472:T:C	6.78258e-06	-1.46187	-1.20207
92808748	chr7:92808748:T:C	2.76336e-05	-9.98138e-11	-1.25926
92809176	chr7:92809176:A:G	6.68937e-06	-1.42051	-1.25727
92810519	chr7:92810519:C:T	9.57314e-05	-9.98138e-11	-0.0167505
92810873	chr7:92810873:C:A	2.7573e-05	-9.98138e-11	-1.26146
92810900	chr7:92810900:A:G	0.000193267	-9.98138e-11	0.685774
92811022	chr7:92811022:C:T	4.00729e-05	-9.98138e-11	-0.887597
92811418	chr7:92811418:C:A	3.47789e-05	-9.98138e-11	-1.02929
92812300	chr7:92812300:A:T	4.12411e-05	-9.98138e-11	-0.85886
92812627	chr7:92812627:C:T	6.5251e-06	-1.48136	-1.22128
92813169	chr7:92813169:C:G	3.0431e-05	-1.16284	-2.87489e-10
92814671	chr7:92814671:C:T	8.55364e-06	-1.50193	-0.930011
92815254	chr7:92815254:T:TC	7.63801e-05	-1.31727	1.07469
92816020	chr7:92816020:A:C	0.000193227	-9.98138e-11	0.68557
92816408	chr7:92816408:T:C	2.75946e-05	-9.98138e-11	-1.26067
92816554	chr7:92816554:A:G	2.83617e-05	-9.98138e-11	-1.23326
92816955	chr7:92816955:C:T	2.14136e-05	-0.56249	-0.951779
92817058	chr7:92817058:A:G	0.00019098	-9.98138e-11	0.673874
92817180	chr7:92817180:C:T	6.7843e-06	-1.47623	-1.18745
92818132	chr7:92818132:CA:C	3.79994e-05	-9.98138e-11	-0.940726
92818920	chr7:92818920:TC:T	0.000192928	-9.98138e-11	0.684021
92819214	chr7:92819214:A:G	0.000192727	-9.98138e-11	0.682979
92819273	chr7:92819273:A:G	3.83537e-05	-1.24971	0.318266
92819552	chr7:92819552:A:C	0.000192928	-9.98138e-11	0.684021
92819979	chr7:92819979:C:A	0.000115234	-1.41197	1.58064
92820207	chr7:92820207:C:T	0.000120602	-9.98138e-11	0.214202
92820910	chr7:92820910:C:CT	2.84386e-05	-1.24499	0.0144381
92821584	chr7:92821584:T:C	9.94183e-05	-9.98138e-11	0.0210391
92821714	chr7:92821714:T:C	6.07185e-05	-0.120821	-0.351228
92822695	chr7:92822695:C:T	3.56348e-05	-1.36527	0.360292
92823245	chr7:92823245:T:A	1.25797e-05	-1.49345	-0.552756
92823344	chr7:92823344:C:A	3.00309e-05	-9.98138e-11	-1.17607
92823642	chr7:92823642:T:C	2.96864e-05	-9.98138e-11	-1.18761
92824071	chr7:92824071:TG:T	3.02382e-05	-9.98138e-11	-1.16919
92824183	chr7:92824183:A:T	9.93172e-05	-9.98138e-11	0.0200217
92824368	chr7:92824368:A:T	1.06251e-05	-1.09026	-1.12482
92824572	chr7:92824572:G:T	1.08384e-05	-1.03125	-1.16396
92824578	chr7:92824578:T:A	3.57664e-05	-1.37076	0.369475
92824737	chr7:92824737:A:G	9.93681e-05	-9.98138e-11	0.0205343
92824888	chr7:92824888:T:C	9.9248e-06	-1.09625	-1.18701
92825883	chr7:92825883:A:G	3.50918e-05	-1.29921	0.278885
92826172	chr7:92826172:T:A	3.85778e-05	-0.925619	-2.87489e-10
92826225	chr7:92826225:C:T	3.33304e-05	-9.98138e-11	-1.07183
92826291	chr7:92826291:A:G	3.33122e-05	-1.32665	0.25428
92826808	chr7:92826808:A:C	8.34555e-05	-9.98138e-11	-0.153984
92826860	chr7:92826860:A:G	0.000101509	-9.98138e-11	0.0418515
92827113	chr7:92827113:C:G	4.02327e-05	-1.33217	0.448558
92827133	chr7:92827133:A:C	3.0187e-05	-9.98138e-11	-1.17089
92827165	chr7:92827165:T:G	9.93928e-05	-9.98138e-11	0.0207833
92827888	chr7:92827888:G:T	3.95536e-05	-1.31977	0.419125
92828667	chr7:92828667:C:T	9.92927e-05	-9.98138e-11	0.0197758
92829432	chr7:92829432:G:C	2.75795e-05	-9.98138e-11	-1.26122
92830538	chr7:92830538:C:A	2.76956e-05	-9.98138e-11	-1.25702
92830919	chr7:92830919:T:C	9.96151e-05	-9.98138e-11	0.0230166
92830929	chr7:92830929:C:T	4.07485e-05	-1.28765	0.416777
92832011	chr7:92832011:T:C	3.24335e-05	-1.09911	-2.87489e-10
92832338	chr7:92832338:C:T	3.47488e-05	-1.03015	-2.87489e-10
92832534	chr7:92832534:T:C	4.61537e-05	-1.25399	0.507669
92832612	chr7:92832612:G:A	8.88814e-05	-9.98138e-11	-0.0909941
92832969	chr7:92832969:G:A	3.91536e-05	-1.39566	0.48486
92833901	chr7:92833901:C:T	7.56271e-05	-9.98138e-11	-0.252482
92834562	chr7:92834562:T:A	3.29299e-05	-9.98138e-11	-1.08392
92834742	chr7:92834742:C:T	2.67543e-05	-1.2916	-2.87489e-10
92835337	chr7:92835337:CCACCCCCG:C	2.92469e-05	-1.20252	-2.87489e-10
92836991	chr7:92836991:G:A	5.80253e-05	-0.941012	0.423595
92837716	chr7:92837716:T:G	4.0815e-05	-0.814306	-0.054941
92838169	chr7:92838169:T:C	3.41747e-05	-9.98138e-11	-1.04681
92838205	chr7:92838205:T:C	2.65081e-05	-1.30085	-2.87489e-10
92839100	chr7:92839100:A:G	8.37186e-05	-9.98138e-11	-0.150835
92839634	chr7:92839634:C:T	1.79857e-05	-0.499082	-1.18964
92839972	chr7:92839972:A:G	2.95311e-05	-9.98138e-11	-1.19285
92840551	chr7:92840551:G:T	3.57888e-05	-9.98138e-11	-1.00066
92840562	chr7:92840562:C:T	3.3746e-05	-9.98138e-11	-1.05944
92840912	chr7:92840912:C:G	5.17131e-05	-9.98138e-11	-0.632585
92841031	chr7:92841031:G:A	8.27929e-06	-1.27436	-1.19018
92841538	chr7:92841538:A:G	9.44385e-05	-9.98138e-11	-0.0303481
92841865	chr7:92841865:T:C	7.51946e-06	-1.33743	-1.22337
92842462	chr7:92842462:GC:G	3.71999e-05	-9.98138e-11	-0.96199
92842465	chr7:92842465:A:T	3.71436e-05	-9.98138e-11	-0.963506
92842504	chr7:92842504:G:C	3.7427e-05	-9.98138e-11	-0.955905
92842585	chr7:92842585:G:A	8.11546e-06	-1.32466	-1.15987
92842746	chr7:92842746:C:T	0.000109132	-9.98138e-11	0.114258
92842775	chr7:92842775:C:T	3.03517e-05	-1.28447	0.119027
92842904	chr7:92842904:C:T	3.56582e-05	-9.98138e-11	-1.00432
92843282	chr7:92843282:T:C	2.88561e-05	-9.98138e-11	-1.21598
92843420	chr7:92843420:G:A	4.09227e-05	-9.98138e-11	-0.866612
92843721	chr7:92843721:C:A	3.40146e-05	-1.41994	0.368437
92843994	chr7:92843994:G:A	3.76397e-05	-9.98138e-11	-0.950237
92844160	chr7:92844160:TTATCCC:T	3.10734e-05	-9.98138e-11	-1.14194
92844420	chr7:92844420:C:T	2.81344e-05	-9.98138e-11	-1.2413
92844582	chr7:92844582:A:G	1.12879e-05	-1.11156	-1.04301
92845036	chr7:92845036:A:G	3.1607e-05	-1.34232	0.217398
92845181	chr7:92845181:T:C	0.00249717	3.24462	-2.87489e-10
92845590	chr7:92845590:C:T	2.7901e-05	-9.98138e-11	-1.24964
92846483	chr7:92846483:C:T	1.73706e-05	-1.06625	-0.657271
92846538	chr7:92846538:ACCATGTTGC:A	1.07116e-05	-0.947158	-1.25981
92846566	chr7:92846566:C:T	3.49006e-05	-9.98138e-11	-1.02579
92846874	chr7:92846874:C:T	0.000125754	-9.98138e-11	0.25603
92847768	chr7:92847768:C:T	4.3216e-05	-0.745242	-0.0668448
92848546	chr7:92848546:C:T	0.000183816	-9.98138e-11	0.635636
92849090	chr7:92849090:T:G	3.88871e-05	-9.98138e-11	-0.917635
92849111	chr7:92849111:G:A	0.000386996	-9.98138e-11	1.38012
92849257	chr7:92849257:TCA:T	3.25396e-05	-9.98138e-11	-1.09584
92850458	chr7:92850458:C:T	2.81904e-05	-1.03332	-0.205997
92851161	chr7:92851161:G:T	1.88836e-05	-1.31035	-0.329657
92851523	chr7:92851523:T:A	2.8885e-05	-1.07296	-0.142016
92851570	chr7:92851570:A:G	2.87293e-05	-1.07546	-0.144914
92852078	chr7:92852078:A:T	1.74389e-05	-1.03263	-0.68696
92852358	chr7:92852358:G:A	3.41367e-05	-9.98138e-11	-1.04792
92852360	chr7:92852360:G:A	2.82423e-05	-9.98138e-11	-1.23747
92852757	chr7:92852757:A:G	0.00017407	-9.98138e-11	0.581162
92853287	chr7:92853287:T:C	2.78866e-05	-9.98138e-11	-1.25015
92853534	chr7:92853534:T:G	3.49927e-05	-9.98138e-11	-1.02316
92854214	chr7:92854214:C:T	2.91488e-05	-9.98138e-11	-1.20588
92854484	chr7:92854484:T:C	0.000168627	-9.98138e-11	0.549395
92854522	chr7:92854522:C:T	3.25432e-05	-9.98138e-11	-1.09573
92854779	chr7:92854779:A:G	1.15154e-05	-1.31409	-0.820515
92855013	chr7:92855013:G:A	2.81836e-05	-9.98138e-11	-1.23956
92855130	chr7:92855130:C:T	3.63999e-05	-9.98138e-11	-0.983731
92855340	chr7:92855340:CAG:C	3.1938e-05	-9.98138e-11	-1.1145
92855549	chr7:92855549:G:A	2.76108e-05	-9.98138e-11	-1.26009
92855725	chr7:92855725:A:G	0.000359873	1.59149	-0.284036
92855949	chr7:92855949:T:C	3.39259e-05	-9.98138e-11	-1.05412
92856303	chr7:92856303:TATATA:T	2.7761e-05	-9.98138e-11	-1.25466
92856352	chr7:92856352:GTAA:G	6.9224e-05	-9.98138e-11	-0.340949
92856366	chr7:92856366:T:C	3.89399e-05	-0.916278	-2.87489e-10
92856390	chr7:92856390:A:G	2.81365e-05	-1.24123	-2.87489e-10
92856954	chr7:92856954:G:A	4.30973e-05	-0.814836	-2.87489e-10
92857303	chr7:92857303:A:G	3.77182e-05	-1.5041	0.555949
92858063	chr7:92858063:G:T	0.00030484	-9.98138e-11	1.14149
92858210	chr7:92858210:A:G	0.000117718	-9.98138e-11	0.189991
92858243	chr7:92858243:G:C	1.1396e-05	-0.909749	-1.23529
92858284	chr7:92858284:A:G	5.95959e-05	-9.98138e-11	-0.49071
92858468	chr7:92858468:A:G	2.89465e-05	-9.98138e-11	-1.21285
92858525	chr7:92858525:A:G	2.80206e-05	-9.98138e-11	-1.24536
92858879	chr7:92858879:C:A	0.000146344	-9.98138e-11	0.407665
92859082	chr7:92859082:T:A	0.000141944	-9.98138e-11	0.377133
92859248	chr7:92859248:G:A	3.78374e-05	-9.98138e-11	-0.945
92859260	chr7:92859260:G:A	0.000317535	-9.98138e-11	1.18229
92859269	chr7:92859269:T:C	2.89633e-05	-9.98138e-11	-1.21227
92859386	chr7:92859386:A:G	3.03578e-05	-9.98138e-11	-1.16524
92859550	chr7:92859550:A:G	8.6426e-05	-9.98138e-11	-0.119008
92859585	chr7:92859585:T:A	2.75668e-05	-9.98138e-11	-1.26168
92859856	chr7:92859856:G:C	7.11994e-06	-1.49301	-1.12239
92860124	chr7:92860124:T:C	3.50135e-05	-9.98138e-11	-1.02256
92860300	chr7:92860300:A:G	2.81456e-05	-9.98138e-11	-1.2409
92860499	chr7:92860499:A:G	6.84582e-05	-1.41498	1.06291
92860526	chr7:92860526:A:T	0.000180336	-9.98138e-11	0.616527
92860682	chr7:92860682:G:A	3.25409e-05	-9.98138e-11	-1.0958
92861084	chr7:92861084:T:C	0.000134599	-9.98138e-11	0.324003
92861732	chr7:92861732:A:G	0.000110317	-1.44717	1.57223
92861795	chr7:92861795:G:A	2.98439e-05	-9.98138e-11	-1.18232
92861892	chr7:92861892:A:G	2.8089e-05	-9.98138e-11	-1.24292
92861894	chr7:92861894:C:A	0.000176218	-9.98138e-11	0.593425
92861969	chr7:92861969:C:T	0.00061103	-1.33316	3.17001
92862746	chr7:92862746:C:G	0.000103469	-9.98138e-11	0.0609795
92862876	chr7:92862876:T:C	1.06737e-05	-1.48169	-0.728829
92863016	chr7:92863016:T:C	2.85519e-05	-9.98138e-11	-1.22657
92863143	chr7:92863143:G:A	1.06109e-05	-1.50557	-0.710842
92863242	chr7:92863242:A:G	2.72019e-05	-1.32326	0.0482453
92863363	chr7:92863363:C:T	2.83575e-05	-1.23341	-2.87489e-10
92863462	chr7:92863462:A:C	6.81472e-05	-0.356627	-2.87489e-10
92863844	chr7:92863844:C:T	0.00101723	-9.98138e-11	2.34654
92863862	chr7:92863862:C:T	0.000323762	-9.98138e-11	1.20171
92863885	chr7:92863885:C:T	0.000130759	-9.98138e-11	0.295059
92864139	chr7:92864139:A:G	4.58168e-05	-9.98138e-11	-0.753646
92864356	chr7:92864356:A:G	0.000321781	-9.98138e-11	1.19558
92864931	chr7:92864931:A:G	2.96124e-05	-9.98138e-11	-1.1901
92865099	chr7:92865099:A:T	2.76734e-05	-9.98138e-11	-1.25783
92865101	chr7:92865101:G:A	2.8047e-05	-9.98138e-11	-1.24441
92865274	chr7:92865274:T:C	3.18386e-05	-9.98138e-11	-1.11762
92865278	chr7:92865278:A:G	3.17465e-05	-9.98138e-11	-1.12051
92865777	chr7:92865777:G:T	3.1908e-05	-9.98138e-11	-1.11544
92866375	chr7:92866375:C:A	3.11467e-05	-9.98138e-11	-1.13959
92866532	chr7:92866532:C:T	6.50314e-05	-9.98138e-11	-0.403427
92867655	chr7:92867655:G:A	0.000736165	-9.98138e-11	2.02316
92867734	chr7:92867734:G:A	2.92698e-05	-9.98138e-11	-1.20174
92868068	chr7:92868068:A:G	6.56618e-05	-9.98138e-11	-0.393779
92868113	chr7:92868113:C:G	2.24471e-05	-1.39325	-0.0738892
92868230	chr7:92868230:T:C	3.09766e-05	-9.98138e-11	-1.14507
92868306	chr7:92868306:C:A	1.11351e-05	-1.41739	-0.750808
92868469	chr7:92868469:C:G	2.46806e-05	-1.37228	-2.87489e-10
92869100	chr7:92869100:A:G	3.08639e-05	-1.14871	-2.87489e-10
92869364	chr7:92869364:A:G	2.7754e-05	-1.25492	-2.87489e-10
92869516	chr7:92869516:G:A	0.000284546	-9.98138e-11	1.0726
92869625	chr7:92869625:C:T	4.51753e-05	-9.98138e-11	-0.767746
92870272	chr7:92870272:G:A	0.000346254	-9.98138e-11	1.26888
92870317	chr7:92870317:C:T	2.19214e-05	-1.49083	-2.87489e-10
92870838	chr7:92870838:T:A	3.02939e-05	-9.98138e-11	-1.16735
92870938	chr7:92870938:A:G	0.000260042	-9.98138e-11	0.982545
92870973	chr7:92870973:A:G	0.00015411	-9.98138e-11	0.459369
92871518	chr7:92871518:C:G	5.29444e-05	-9.98138e-11	-0.609055
92871531	chr7:92871531:G:A	8.82176e-05	-0.0984902	-2.87489e-10
92871568	chr7:92871568:C:T	0.000239165	-9.98138e-11	0.898858
92871776	chr7:92871776:G:T	4.10995e-05	-9.98138e-11	-0.862301
92871819	chr7:92871819:G:A	2.01678e-05	-1.35214	-0.22207
92871839	chr7:92871839:A:G	0.0002889	-9.98138e-11	1.08778
92872018	chr7:92872018:C:T	6.24387e-06	-1.50024	-1.24645
92872051	chr7:92872051:G:A	4.10407e-05	-9.98138e-11	-0.863732
92872139	chr7:92872139:C:T	7.94392e-05	-9.98138e-11	-0.203305
92872390	chr7:92872390:C:G	1.85302e-05	-1.45189	-0.207008
92872409	chr7:92872409:C:T	6.8375e-06	-1.48181	-1.17406
92873195	chr7:92873195:C:T	0.00178514	2.90896	-2.87489e-10
92873320	chr7:92873320:C:T	0.000350109	-9.98138e-11	1.27995
92873539	chr7:92873539:A:T	4.27828e-05	-9.98138e-11	-0.82216
92874007	chr7:92874007:G:C	6.6751e-06	-1.44809	-1.23183
92874838	chr7:92874838:G:A	9.04757e-05	-9.98138e-11	-0.0732158
92874924	chr7:92874924:A:G	7.87517e-05	-9.98138e-11	-0.211997
92875270	chr7:92875270:A:T	2.2645e-05	-1.39737	-0.0609876
92875944	chr7:92875944:G:T	3.02804e-05	-9.98138e-11	-1.1678
92876039	chr7:92876039:T:C	3.43669e-05	-9.98138e-11	-1.0412
92876708	chr7:92876708:G:A	2.80703e-05	-9.98138e-11	-1.24358
92877016	chr7:92877016:A:G	2.88094e-05	-9.98138e-11	-1.2176
92877620	chr7:92877620:G:C	6.6886e-05	-9.98138e-11	-0.375307
92877947	chr7:92877947:A:T	8.6565e-05	-9.98138e-11	-0.117401
92878183	chr7:92878183:A:G	3.21669e-05	-9.98138e-11	-1.10736
92878314	chr7:92878314:T:C	2.16068e-05	-1.50529	-2.87489e-10
92878855	chr7:92878855:G:A	3.02535e-05	-9.98138e-11	-1.16868
92879696	chr7:92879696:G:A	0.000316182	-9.98138e-11	1.17802
92879984	chr7:92879984:G:T	0.000129068	-9.98138e-11	0.282041
92880126	chr7:92880126:T:A	6.75602e-06	-1.46411	-1.20375
92880450	chr7:92880450:T:G	7.9584e-05	-9.98138e-11	-0.201483
92880566	chr7:92880566:G:A	2.75959e-05	-9.98138e-11	-1.26063
92881146	chr7:92881146:G:A	0.000139023	-9.98138e-11	0.356344
92882350	chr7:92882350:C:T	1.28329e-05	-1.30285	-0.723429
92882540	chr7:92882540:T:A	7.4981e-05	-9.98138e-11	-0.261062
92882912	chr7:92882912:A:G	2.14135e-05	-1.51427	-2.87489e-10
92882915	chr7:92882915:C:T	6.64179e-06	-1.45317	-1.23175
92883064	chr7:92883064:A:T	6.70089e-06	-1.45826	-1.2178
92883183	chr7:92883183:TG:T	7.9527e-05	-9.98138e-11	-0.202201
92883243	chr7:92883243:C:A	2.77126e-05	-9.98138e-11	-1.25641
92883733	chr7:92883733:G:A	0.000757683	2.05197	-2.87489e-10
92884026	chr7:92884026:T:C	7.4863e-06	-1.36938	-1.19584
92884031	chr7:92884031:G:A	1.55974e-05	-1.39968	-0.431512
92884061	chr7:92884061:G:T	7.9212e-05	-9.98138e-11	-0.206169
92884534	chr7:92884534:G:A	3.30081e-05	-9.98138e-11	-1.08154
92884591	chr7:92884591:C:A	0.000132592	-9.98138e-11	0.308981
92885129	chr7:92885129:A:G	2.87968e-05	-1.21803	-2.87489e-10
92885463	chr7:92885463:C:T	7.90649e-05	-9.98138e-11	-0.208027
92885998	chr7:92885998:T:C	3.44486e-05	-9.98138e-11	-1.03883
92886694	chr7:92886694:C:T	2.7711e-05	-9.98138e-11	-1.25647
92887070	chr7:92887070:T:G	3.06095e-05	-9.98138e-11	-1.15699
92887157	chr7:92887157:G:A	7.84436e-05	-9.98138e-11	-0.215916
92887281	chr7:92887281:G:A	7.9231e-05	-9.98138e-11	-0.205928
92887693	chr7:92887693:C:T	4.11433e-05	-1.20686	0.345627
92887985	chr7:92887985:T:A	2.36624e-05	-1.35974	-0.0546709
92888395	chr7:92888395:A:C	2.95375e-05	-1.2971	0.104462
92888545	chr7:92888545:TG:T	3.05051e-05	-9.98138e-11	-1.1604
92889082	chr7:92889082:C:T	2.99173e-05	-9.98138e-11	-1.17986
92889310	chr7:92889310:T:C	4.08446e-05	-1.18817	0.319653
92889494	chr7:92889494:G:A	7.95163e-05	-9.98138e-11	-0.202335
92889526	chr7:92889526:G:C	5.7915e-05	-9.98138e-11	-0.51932
92889938	chr7:92889938:A:G	3.10379e-05	-9.98138e-11	-1.14309
92891194	chr7:92891194:A:G	6.45593e-05	-1.05273	0.642017
92891431	chr7:92891431:A:G	2.20992e-05	-1.37019	-0.112566
92892019	chr7:92892019:TC:T	3.00029e-05	-9.98138e-11	-1.177
92892288	chr7:92892288:A:G	3.0694e-05	-9.98138e-11	-1.15423
92892576	chr7:92892576:G:A	2.18382e-05	-1.3688	-0.125837
92892722	chr7:92892722:C:T	6.6424e-06	-1.42401	-1.26082
92892830	chr7:92892830:A:C	3.20369e-05	-9.98138e-11	-1.11141
92892987	chr7:92892987:C:T	2.25184e-05	-1.35532	-0.108641
92893056	chr7:92893056:C:T	8.07692e-06	-1.49511	-0.994177
92893065	chr7:92893065:C:A	3.20645e-05	-9.98138e-11	-1.11055
92893236	chr7:92893236:G:T	3.04769e-05	-9.98138e-11	-1.16133
92893336	chr7:92893336:C:T	1.02533e-05	-1.47729	-0.773402
92893914	chr7:92893914:G:A	6.73939e-06	-1.51055	-1.15978
92894030	chr7:92894030:A:T	2.75752e-05	-9.98138e-11	-1.26138
92894047	chr7:92894047:G:C	2.95051e-05	-9.98138e-11	-1.19373
92894343	chr7:92894343:T:G	3.01886e-05	-9.98138e-11	-1.17083
92894370	chr7:92894370:A:G	8.48332e-06	-1.49041	-0.949784
92894718	chr7:92894718:C:A	3.01081e-05	-9.98138e-11	-1.1735
92895058	chr7:92895058:C:T	6.55899e-06	-1.46716	-1.2303
92895473	chr7:92895473:T:C	6.94877e-06	-1.51125	-1.12848
92895720	chr7:92895720:C:G	0.000284257	-9.98138e-11	1.07158
92895987	chr7:92895987:A:G	2.32177e-05	-1.43338	-2.87489e-10
92896000	chr7:92896000:G:C	6.81975e-06	-1.42781	-1.23066
92896270	chr7:92896270:A:G	3.05554e-05	-9.98138e-11	-1.15876
92896294	chr7:92896294:G:A	6.84876e-06	-1.42512	-1.22911
92896419	chr7:92896419:A:G	7.9345e-05	-9.98138e-11	-0.204491
92896819	chr7:92896819:G:T	2.16126e-05	-1.50502	-2.87489e-10
92897389	chr7:92897389:A:G	4.62902e-05	-9.98138e-11	-0.743366
92897475	chr7:92897475:T:C	2.97012e-05	-9.98138e-11	-1.18711
92898067	chr7:92898067:C:T	7.15906e-06	-1.5108	-1.09911
92898237	chr7:92898237:T:C	1.7427e-05	-1.4676	-0.252679
92898629	chr7:92898629:A:G	1.20577e-05	-1.49725	-0.591345
92898734	chr7:92898734:C:T	2.89708e-05	-9.98138e-11	-1.21201
92900204	chr7:92900204:T:C	3.53851e-05	-9.98138e-11	-1.01201
92900442	chr7:92900442:T:A	6.45412e-06	-1.46466	-1.24892
92900470	chr7:92900470:A:G	1.68812e-05	-1.51485	-0.237247
92900586	chr7:92900586:G:T	2.45535e-05	-1.51486	0.137415
92900683	chr7:92900683:A:T	4.07269e-05	-9.98138e-11	-0.871407
92901375	chr7:92901375:T:A	8.98806e-06	-1.51154	-0.870855
92901604	chr7:92901604:G:A	0.00015558	-9.98138e-11	0.468867
92902053	chr7:92902053:T:C	2.91626e-05	-9.98138e-11	-1.20541
92902477	chr7:92902477:T:C	1.12582e-05	-0.999271	-1.15793
92903659	chr7:92903659:A:C	6.7994e-06	-1.39981	-1.26166
92903964	chr7:92903964:G:A	2.96801e-05	-9.98138e-11	-1.18782
92904524	chr7:92904524:T:C	1.36647e-05	-1.44076	-0.522722
92904525	chr7:92904525:G:A	3.1515e-05	-9.98138e-11	-1.12783
92904681	chr7:92904681:T:A	2.83687e-05	-9.98138e-11	-1.23301
92905234	chr7:92905234:C:T	0.000182565	-9.98138e-11	0.628807
92905441	chr7:92905441:A:C	1.01676e-05	-1.49728	-0.761806
92905911	chr7:92905911:G:C	4.24402e-05	-9.98138e-11	-0.830201
92905985	chr7:92905985:T:C	5.80251e-05	-0.517421	-2.87489e-10
92906264	chr7:92906264:G:C	8.84608e-06	-1.24318	-1.15515
92906611	chr7:92906611:A:C	4.2586e-05	-9.98138e-11	-0.826771
92907181	chr7:92907181:CA:C	6.22562e-05	-0.447039	-2.87489e-10
92907740	chr7:92907740:C:T	6.89138e-06	-1.47928	-1.16875
92907762	chr7:92907762:G:A	2.7699e-05	-9.98138e-11	-1.2569
92908945	chr7:92908945:A:G	3.32949e-05	-9.98138e-11	-1.07289
92909085	chr7:92909085:T:C	1.29115e-05	-1.51267	-0.507511
92909107	chr7:92909107:T:A	7.09245e-06	-1.42464	-1.19463
92909449	chr7:92909449:A:G	1.52911e-05	-1.45571	-0.395317
92909575	chr7:92909575:T:C	7.03015e-06	-1.43198	-1.19611
92910027	chr7:92910027:A:G	9.26179e-06	-1.47098	-0.881416
92910512	chr7:92910512:T:C	2.77714e-05	-9.98138e-11	-1.25429
92910852	chr7:92910852:G:A	3.83441e-05	-0.931697	-2.87489e-10
92910883	chr7:92910883:T:C	3.99715e-05	-9.98138e-11	-0.89013
92910937	chr7:92910937:T:C	2.15309e-05	-1.50881	-2.87489e-10
92911024	chr7:92911024:C:T	2.75965e-05	-9.98138e-11	-1.26061
92911485	chr7:92911485:G:T	3.09871e-05	-9.98138e-11	-1.14472
92912464	chr7:92912464:T:G	3.16449e-05	-9.98138e-11	-1.12372
92913531	chr7:92913531:T:C	9.12988e-05	-9.98138e-11	-0.0641594
92913535	chr7:92913535:C:T	3.80408e-05	-1.45667	0.517037
92914178	chr7:92914178:T:C	6.8378e-06	-1.45866	-1.19717
92914759	chr7:92914759:A:G	1.34013e-05	-1.51505	-0.467897
92915072	chr7:92915072:T:C	1.21056e-05	-1.41622	-0.66841
92915086	chr7:92915086:C:T	5.90767e-05	-0.343858	-0.155602
92915279	chr7:92915279:A:C	5.48994e-05	-0.572795	-2.87489e-10
92915576	chr7:92915576:T:TGTTGACAAGTATCACAG	2.77323e-05	-9.98138e-11	-1.2557
92916005	chr7:92916005:A:G	2.2034e-05	-1.48571	-2.87489e-10
92917249	chr7:92917249:T:C	3.11238e-05	-9.98138e-11	-1.14032
92917319	chr7:92917319:A:G	3.10072e-05	-9.98138e-11	-1.14408
92918530	chr7:92918530:C:T	1.2996e-05	-1.48962	-0.524038
92918561	chr7:92918561:G:T	9.3833e-06	-1.51156	-0.827804
92919084	chr7:92919084:C:T	1.29649e-05	-1.48704	-0.529007
92919139	chr7:92919139:T:C	3.13734e-05	-1.13233	-2.87489e-10
92919181	chr7:92919181:T:C	7.8042e-06	-1.26829	-1.25534
92919241	chr7:92919241:T:A	8.24959e-06	-1.32691	-1.14123
92919453	chr7:92919453:C:T	2.77326e-05	-9.98138e-11	-1.25569
92919614	chr7:92919614:T:C	3.01751e-05	-9.98138e-11	-1.17128
92919648	chr7:92919648:G:C	7.54793e-06	-1.29956	-1.25746
92919676	chr7:92919676:GC:G	1.26245e-05	-1.48432	-0.558333
92919712	chr7:92919712:T:C	1.25891e-05	-1.48443	-0.561038
92919725	chr7:92919725:A:G	3.17502e-05	-9.98138e-11	-1.1204
92919947	chr7:92919947:T:C	3.02016e-05	-9.98138e-11	-1.1704
92920372	chr7:92920372:T:G	2.4898e-05	-1.36351	-2.87489e-10
92920475	chr7:92920475:C:T	2.75645e-05	-9.98138e-11	-1.26177
92920692	chr7:92920692:A:G	1.29073e-05	-1.49388	-0.526625
92920739	chr7:92920739:T:C	1.33927e-05	-1.48818	-0.49541
92921076	chr7:92921076:T:C	3.18851e-05	-9.98138e-11	-1.11616
92921201	chr7:92921201:A:C	3.4428e-05	-9.98138e-11	-1.03943
92921230	chr7:92921230:T:C	1.32614e-05	-1.48718	-0.50626
92921379	chr7:92921379:AC:A	5.58121e-05	-9.98138e-11	-0.556307
92921566	chr7:92921566:G:T	9.70202e-06	-1.39108	-0.914883
92921607	chr7:92921607:G:T	3.1788e-05	-9.98138e-11	-1.11921
92921742	chr7:92921742:T:C	3.23536e-05	-9.98138e-11	-1.10157
92921800	chr7:92921800:C:T	9.01358e-05	-0.589521	0.512541
92921964	chr7:92921964:G:A	5.09374e-05	-9.98138e-11	-0.6477
92922060	chr7:92922060:T:A	1.29353e-05	-1.48679	-0.53154
92922747	chr7:92922747:C:T	3.42896e-05	-9.98138e-11	-1.04345
92923317	chr7:92923317:T:A	2.79519e-05	-1.24781	-2.87489e-10
92923560	chr7:92923560:T:C	7.94757e-06	-1.24798	-1.25745
92923690	chr7:92923690:A:T	1.02459e-05	-1.51108	-0.740342
92923729	chr7:92923729:G:A	8.08722e-06	-1.22662	-1.2614
92923835	chr7:92923835:C:T	3.006e-05	-1.1751	-2.87489e-10
92924653	chr7:92924653:A:G	1.35145e-05	-1.48637	-0.488165
92924980	chr7:92924980:G:A	3.50309e-05	-9.98138e-11	-1.02207
92925252	chr7:92925252:A:G	3.42166e-05	-9.98138e-11	-1.04559
92925396	chr7:92925396:G:A	4.52331e-05	-1.50692	0.740452
92925605	chr7:92925605:G:A	2.78309e-05	-9.98138e-11	-1.25215
92925660	chr7:92925660:G:A	3.52937e-05	-9.98138e-11	-1.01459
92925908	chr7:92925908:TGTTA:T	6.43247e-06	-1.49074	-1.2262
92925981	chr7:92925981:C:A	1.73413e-05	-1.50944	-0.21576
92925982	chr7:92925982:A:G	1.71912e-05	-1.51056	-0.223343
92926016	chr7:92926016:G:A	6.38233e-05	-9.98138e-11	-0.422178
92926090	chr7:92926090:C:T	2.78861e-05	-9.98138e-11	-1.25017
92926407	chr7:92926407:T:C	3.35152e-05	-9.98138e-11	-1.0663
92926599	chr7:92926599:C:T	3.07397e-05	-9.98138e-11	-1.15274
92926872	chr7:92926872:G:A	1.69894e-05	-1.50645	-0.239253
92927186	chr7:92927186:A:T	3.11226e-05	-9.98138e-11	-1.14036
92927275	chr7:92927275:C:T	1.07442e-05	-1.47604	-0.727886
92927451	chr7:92927451:G:A	3.8767e-05	-9.98138e-11	-0.920728
92928039	chr7:92928039:A:C	1.48041e-05	-0.860596	-1.0228
92928758	chr7:92928758:C:T	1.10478e-05	-1.46894	-0.707134
92928897	chr7:92928897:ACTC:A	3.02348e-05	-9.98138e-11	-1.1693
92929298	chr7:92929298:T:C	1.10167e-05	-1.46923	-0.709657
92929366	chr7:92929366:C:A	3.75588e-05	-9.98138e-11	-0.952389
92929397	chr7:92929397:C:T	3.09372e-05	-9.98138e-11	-1.14634
92929489	chr7:92929489:C:T	1.12093e-05	-1.45989	-0.701661
92929967	chr7:92929967:T:C	1.56569e-05	-1.5105	-0.316888
92930686	chr7:92930686:A:G	2.17866e-05	-1.497	-2.87489e-10
92930825	chr7:92930825:T:A	6.86339e-05	-9.98138e-11	-0.34951
92931156	chr7:92931156:C:T	5.34082e-05	-9.98138e-11	-0.600333
92931223	chr7:92931223:A:G	2.7986e-05	-9.98138e-11	-1.24659
92931753	chr7:92931753:C:T	3.39111e-05	-9.98138e-11	-1.05455
92931766	chr7:92931766:C:T	3.21179e-05	-9.98138e-11	-1.10888
92932408	chr7:92932408:T:C	2.05267e-05	-0.999801	-0.556767
92932463	chr7:92932463:T:C	1.89857e-05	-1.03282	-0.601791
92932477	chr7:92932477:C:A	2.53467e-05	-0.733987	-0.61166
92932649	chr7:92932649:T:C	3.0887e-05	-9.98138e-11	-1.14796
92932819	chr7:92932819:C:T	2.63573e-05	-0.975299	-0.331254
92932924	chr7:92932924:G:A	3.67203e-05	-9.98138e-11	-0.974966
92933480	chr7:92933480:C:T	3.45498e-05	-9.98138e-11	-1.0359
92934030	chr7:92934030:C:T	5.26829e-05	-0.537163	-0.0768419
92934085	chr7:92934085:T:C	5.45318e-05	-0.579512	-2.87489e-10
92934126	chr7:92934126:C:T	3.07089e-05	-1.15374	-2.87489e-10
92934348	chr7:92934348:G:A	2.63099e-05	-1.30835	-2.87489e-10
92934424	chr7:92934424:A:G	2.93518e-05	-1.19894	-2.87489e-10
92934657	chr7:92934657:C:T	3.02251e-05	-9.98138e-11	-1.16962
92934710	chr7:92934710:C:T	2.6696e-05	-0.894685	-0.399097
92934972	chr7:92934972:T:A	3.40372e-05	-0.668455	-0.382387
92935466	chr7:92935466:G:A	2.9579e-05	-1.19123	-2.87489e-10
92935629	chr7:92935629:TAAG:T	6.60342e-05	-9.98138e-11	-0.388123
92935743	chr7:92935743:A:C	3.04822e-05	-9.98138e-11	-1.16115
92935866	chr7:92935866:T:C	0.000144566	-0.473473	0.868911
92935984	chr7:92935984:G:A	9.73483e-06	-1.17205	-1.13054
92936001	chr7:92936001:C:T	7.19445e-05	-9.98138e-11	-0.302401
92936054	chr7:92936054:C:G	2.92423e-05	-1.20268	-2.87489e-10
92936434	chr7:92936434:G:A	2.91262e-05	-1.20666	-2.87489e-10
92936714	chr7:92936714:AAC:A	2.78695e-05	-9.98138e-11	-1.25077
92937086	chr7:92937086:G:C	2.99984e-05	-1.17715	-2.87489e-10
92937087	chr7:92937087:C:T	3.03802e-05	-1.16451	-2.87489e-10
92937345	chr7:92937345:A:G	3.08098e-05	-9.98138e-11	-1.15046
92937371	chr7:92937371:A:G	1.01405e-05	-1.25046	-1.0113
92937675	chr7:92937675:CT:C	3.67536e-05	-9.98138e-11	-0.97406
92937679	chr7:92937679:T:A	3.69842e-05	-9.98138e-11	-0.967805
92938157	chr7:92938157:G:A	2.77088e-05	-0.936609	-0.319937
92938295	chr7:92938295:T:C	2.77802e-05	-0.910197	-0.343776
92938608	chr7:92938608:T:C	3.6989e-05	-9.98138e-11	-0.967676
92939340	chr7:92939340:C:T	3.09243e-05	-9.98138e-11	-1.14676
92939763	chr7:92939763:AT:A	3.0203e-05	-1.17036	-2.87489e-10
92939893	chr7:92939893:G:A	7.0527e-05	-0.3317	0.00939886
92939986	chr7:92939986:A:G	2.85671e-05	-9.98138e-11	-1.22604
92940234	chr7:92940234:T:C	2.88325e-05	-1.21679	-2.87489e-10
92940501	chr7:92940501:G:A	1.14196e-05	-1.12117	-1.0218
92940694	chr7:92940694:G:T	3.18129e-05	-0.610068	-0.508356
92940966	chr7:92940966:C:T	3.25952e-05	-9.98138e-11	-1.09413
92941490	chr7:92941490:G:T	3.08303e-05	-0.572737	-0.577061
92941745	chr7:92941745:T:C	0.00013891	-0.562883	0.918413
92942458	chr7:92942458:AG:A	2.88592e-05	-1.21587	-2.87489e-10
92942976	chr7:92942976:T:C	3.14295e-05	-9.98138e-11	-1.13055
92943418	chr7:92943418:T:C	2.93401e-05	-1.19934	-2.87489e-10
92944040	chr7:92944040:C:T	7.12923e-05	-0.238864	-0.072645
92944090	chr7:92944090:T:C	3.1157e-05	-1.13926	-2.87489e-10
92945354	chr7:92945354:G:A	3.20978e-05	-9.98138e-11	-1.10951
92945699	chr7:92945699:A:G	3.11096e-05	-1.14078	-2.87489e-10
92945940	chr7:92945940:AC:A	1.14528e-05	-1.17926	-0.960801
92946409	chr7:92946409:C:G	3.07498e-05	-1.15241	-2.87489e-10
92946727	chr7:92946727:G:A	2.84648e-05	-9.98138e-11	-1.22963
92946966	chr7:92946966:G:A	3.60229e-05	-9.98138e-11	-0.994141
92947519	chr7:92947519:A:G	8.32838e-06	-1.41053	-1.0481
92947782	chr7:92947782:C:T	3.20297e-05	-9.98138e-11	-1.11163
92947959	chr7:92947959:G:A	1.47406e-05	-1.3096	-0.578088
92948248	chr7:92948248:C:T	9.97406e-06	-1.04389	-1.23442
92948259	chr7:92948259:C:T	0.00109906	3.03192	-0.608009
92948266	chr7:92948266:C:G	2.86321e-05	-9.98138e-11	-1.22377
92948274	chr7:92948274:C:A	3.48724e-05	-9.98138e-11	-1.0266
92948446	chr7:92948446:C:T	1.50045e-05	-1.39008	-0.479865
92948955	chr7:92948955:T:C	2.2501e-05	-1.47579	0.011051
92949715	chr7:92949715:C:T	3.02559e-05	-9.98138e-11	-1.1686
92949928	chr7:92949928:C:T	6.17368e-05	-1.09834	0.642925
92950227	chr7:92950227:A:G	2.76414e-05	-9.98138e-11	-1.25898
92950386	chr7:92950386:A:G	0.00015711	-1.15653	1.63517
92950525	chr7:92950525:T:C	2.79342e-05	-9.98138e-11	-1.24845
92950648	chr7:92950648:G:A	1.36014e-05	-1.44508	-0.523043
92951130	chr7:92951130:T:C	2.96383e-05	-9.98138e-11	-1.18923
92952103	chr7:92952103:C:T	5.02071e-05	-0.662141	-2.87489e-10
92952229	chr7:92952229:C:T	3.22373e-05	-1.10517	-2.87489e-10
92952300	chr7:92952300:G:T	4.10824e-05	-9.98138e-11	-0.862717
92952346	chr7:92952346:T:C	3.1204e-05	-9.98138e-11	-1.13775
92952524	chr7:92952524:A:G	1.00507e-05	-1.06053	-1.21013
92952781	chr7:92952781:T:A	2.44458e-05	-1.38184	-2.87489e-10
92952842	chr7:92952842:A:G	2.34775e-05	-1.42225	-2.87489e-10
92952850	chr7:92952850:C:T	5.42857e-05	-9.98138e-11	-0.584036
92952938	chr7:92952938:G:A	1.54393e-05	-1.0145	-0.82688
92953459	chr7:92953459:T:C	1.28331e-05	-1.44177	-0.584505
92954061	chr7:92954061:A:G	1.00689e-05	-1.06026	-1.20858
92954127	chr7:92954127:G:A	9.22485e-06	-1.13729	-1.2191
92954413	chr7:92954413:A:G	3.21524e-05	-9.98138e-11	-1.10781
92954433	chr7:92954433:A:G	2.86233e-05	-9.98138e-11	-1.22408
92954842	chr7:92954842:C:A	3.61198e-05	-9.98138e-11	-0.991455
92954906	chr7:92954906:T:C	3.67678e-05	-9.98138e-11	-0.973674
92955412	chr7:92955412:C:T	3.14316e-05	-1.13048	-2.87489e-10
92955574	chr7:92955574:G:A	3.13282e-05	-9.98138e-11	-1.13378
92955797	chr7:92955797:A:G	3.41349e-05	-9.98138e-11	-1.04798
92955854	chr7:92955854:A:C	2.7596e-05	-9.98138e-11	-1.26063
92955898	chr7:92955898:A:G	1.53537e-05	-1.00301	-0.843926
92956052	chr7:92956052:A:AT	3.36389e-05	-9.98138e-11	-1.06261
92956334	chr7:92956334:T:C	9.62127e-05	-9.98138e-11	-0.0117354
92956452	chr7:92956452:G:A	3.63535e-05	-9.98138e-11	-0.985006
92956703	chr7:92956703:C:T	3.3176e-05	-1.07647	-2.87489e-10
92956749	chr7:92956749:C:T	3.13043e-05	-9.98138e-11	-1.13454
92957047	chr7:92957047:C:T	2.98055e-05	-9.98138e-11	-1.1836
92958192	chr7:92958192:T:G	3.55666e-05	-9.98138e-11	-1.00689
92958350	chr7:92958350:C:A	1.02069e-05	-1.05745	-1.19779
92958727	chr7:92958727:T:C	3.47587e-05	-9.98138e-11	-1.02987
92958947	chr7:92958947:G:A	6.82162e-06	-1.4815	-1.1767
92959118	chr7:92959118:C:T	2.26226e-05	-1.45935	-2.87489e-10
92959391	chr7:92959391:A:T	3.36389e-05	-9.98138e-11	-1.06261
92959577	chr7:92959577:C:T	1.43594e-05	-0.990925	-0.922966
92959690	chr7:92959690:A:G	3.08931e-05	-9.98138e-11	-1.14776
92959739	chr7:92959739:C:T	2.51642e-05	-1.26872	-0.0841599
92959872	chr7:92959872:G:T	2.85285e-05	-9.98138e-11	-1.22739
92959987	chr7:92959987:C:T	2.33064e-05	-1.42957	-2.87489e-10
92960945	chr7:92960945:C:T	3.56559e-05	-9.98138e-11	-1.00438
92961184	chr7:92961184:G:A	2.28729e-05	-1.44834	-2.87489e-10
92961264	chr7:92961264:A:G	5.96682e-05	-1.37592	0.886421
92961453	chr7:92961453:A:G	9.63257e-05	-9.98138e-11	-0.0105615
92962077	chr7:92962077:C:T	3.05269e-05	-1.15969	-2.87489e-10
92963324	chr7:92963324:G:A	1.09015e-05	-1.04833	-1.14106
92963349	chr7:92963349:G:A	2.0407e-05	-1.37258	-0.189836
92963523	chr7:92963523:C:T	4.19421e-05	-9.98138e-11	-0.842007
92963545	chr7:92963545:G:T	1.14377e-05	-1.02362	-1.11776
92963812	chr7:92963812:A:G	1.26739e-05	-0.902726	-1.13603
92965192	chr7:92965192:G:A	1.01161e-05	-1.51347	-0.750696
92965672	chr7:92965672:A:G	3.41121e-05	-1.04864	-2.87489e-10
92965945	chr7:92965945:A:C	9.53993e-05	-9.98138e-11	-0.0202253
92966364	chr7:92966364:T:G	5.00408e-05	-0.665458	-2.87489e-10
92966549	chr7:92966549:G:A	1.16089e-05	-1.04214	-1.08438
92966594	chr7:92966594:G:T	0.000139396	0.359021	-2.87489e-10
92966893	chr7:92966893:G:T	3.19446e-05	-1.11429	-2.87489e-10
92967692	chr7:92967692:C:T	3.12275e-05	-9.98138e-11	-1.137
92968032	chr7:92968032:T:C	7.36517e-06	-1.38039	-1.20114
92968038	chr7:92968038:A:T	1.13124e-05	-1.41886	-0.733543
92968369	chr7:92968369:C:T	0.000508806	-9.98138e-11	1.65377
92968709	chr7:92968709:A:T	1.97418e-05	-0.416265	-1.1793
92969667	chr7:92969667:TATG:T	6.53148e-06	-1.50475	-1.19692
92969822	chr7:92969822:A:G	6.33978e-06	-1.51399	-1.21747
92970444	chr7:92970444:T:C	0.000116681	-0.903163	1.08431
92970717	chr7:92970717:G:A	1.10453e-05	-0.948904	-1.22739
92971195	chr7:92971195:T:C	0.00021624	-0.457137	1.25523
92971324	chr7:92971324:G:T	3.24415e-05	-9.98138e-11	-1.09886
92971353	chr7:92971353:C:T	2.28448e-05	-1.44957	-2.87489e-10
92971531	chr7:92971531:A:G	6.65848e-06	-1.50944	-1.17296
92971717	chr7:92971717:T:C	6.53831e-06	-1.47603	-1.22459
92972320	chr7:92972320:T:C	0.00158615	0.857653	1.93311
92973188	chr7:92973188:A:G	8.70803e-06	-1.21274	-1.20131
92973234	chr7:92973234:G:T	7.33425e-05	-9.98138e-11	-0.283157
92973486	chr7:92973486:A:G	1.01804e-05	-1.48181	-0.77602
92973549	chr7:92973549:C:T	7.69948e-06	-1.50114	-1.03601
92973678	chr7:92973678:T:G	1.29273e-05	-1.20161	-0.817342
92973838	chr7:92973838:G:A	6.0276e-05	0.150109	-0.629472
92974884	chr7:92974884:A:G	3.14459e-05	-9.98138e-11	-1.13003
92974963	chr7:92974963:G:T	6.43814e-06	-1.49688	-1.21918
92975218	chr7:92975218:C:T	0.00129865	0.984979	1.60581
92975316	chr7:92975316:A:G	1.12153e-05	-1.28171	-0.87931
92975337	chr7:92975337:C:G	3.39777e-05	-1.05259	-2.87489e-10
92975662	chr7:92975662:A:T	3.79198e-05	-9.98138e-11	-0.942823
92975669	chr7:92975669:A:G	6.3026e-06	-1.49335	-1.24399
92975837	chr7:92975837:T:C	0.000110837	-0.843628	0.973388
92975842	chr7:92975842:G:A	2.80574e-05	-9.98138e-11	-1.24405
92976272	chr7:92976272:C:A	6.91998e-06	-1.39911	-1.24477
92977065	chr7:92977065:T:C	6.50466e-06	-1.50907	-1.19671
92977400	chr7:92977400:C:T	6.54886e-06	-1.51472	-1.18428
92977539	chr7:92977539:C:T	0.000597122	1.81382	-2.87489e-10
92977577	chr7:92977577:C:T	1.65442e-05	-0.555419	-1.21684
92978134	chr7:92978134:A:G	0.000161817	-9.98138e-11	0.508169
92978550	chr7:92978550:G:T	2.75713e-05	-9.98138e-11	-1.26152
92979861	chr7:92979861:C:A	6.45071e-06	-1.5018	-1.2123
92979962	chr7:92979962:C:T	3.62891e-05	-9.98138e-11	-0.986779
92980391	chr7:92980391:A:T	0.00125708	0.718775	1.83947
92980436	chr7:92980436:T:C	6.4204e-06	-1.46242	-1.2564
92980805	chr7:92980805:T:C	0.000996635	0.699032	1.62706
92980997	chr7:92980997:T:A	8.58039e-05	-0.126232	-2.87489e-10
92980998	chr7:92980998:T:A	2.88214e-05	-9.98138e-11	-1.21718
92981130	chr7:92981130:C:T	9.52697e-06	-1.45979	-0.864378
92981628	chr7:92981628:A:G	3.62322e-05	-9.98138e-11	-0.988349
92981730	chr7:92981730:AG:A	7.91732e-06	-1.50363	-1.00561
92981786	chr7:92981786:G:C	3.19976e-05	-9.98138e-11	-1.11264
92981811	chr7:92981811:G:C	3.44304e-05	-9.98138e-11	-1.03936
92982000	chr7:92982000:C:T	0.000458206	0.0166364	1.53239
92982142	chr7:92982142:C:T	6.25282e-06	-1.48355	-1.26172
92982293	chr7:92982293:C:A	3.55853e-05	-9.98138e-11	-1.00636
92983159	chr7:92983159:G:A	0.000503899	-9.98138e-11	1.64408
92983451	chr7:92983451:A:G	2.76709e-05	-0.0825301	-1.17538
92983569	chr7:92983569:A:G	0.000235981	-9.98138e-11	0.885453
92983695	chr7:92983695:G:A	2.17929e-05	-1.49671	-2.87489e-10
92984972	chr7:92984972:T:C	1.46547e-05	-0.724748	-1.16879
92985189	chr7:92985189:A:C	7.76393e-05	-1.17497	0.948743
92986197	chr7:92986197:C:A	2.87704e-05	-9.98138e-11	-1.21895
92986261	chr7:92986261:T:C	3.97782e-05	-0.894978	-2.87489e-10
92986561	chr7:92986561:C:T	0.000119394	0.377346	-0.173212
92987001	chr7:92987001:A:G	6.7745e-06	-1.50647	-1.15866
92987030	chr7:92987030:G:A	0.000140894	-9.98138e-11	0.36971
92987526	chr7:92987526:T:C	3.52397e-05	-1.01612	-2.87489e-10
92988016	chr7:92988016:C:G	4.29208e-05	-0.818941	-2.87489e-10
92988403	chr7:92988403:G:T	9.4952e-06	-1.44782	-0.879695
92988598	chr7:92988598:A:G	3.28368e-05	0.110277	-1.19702
92988665	chr7:92988665:C:A	4.08194e-05	-0.86914	-2.87489e-10
92989357	chr7:92989357:G:A	3.67438e-05	-0.974327	-2.87489e-10
92990056	chr7:92990056:C:T	0.00016424	-9.98138e-11	0.523032
92990627	chr7:92990627:G:A	0.000468336	0.0418275	1.52906
92990906	chr7:92990906:G:C	3.87353e-05	-0.921546	-2.87489e-10
92991183	chr7:92991183:G:A	3.513e-05	-9.98138e-11	-1.01924
92991203	chr7:92991203:G:A	3.80653e-05	-0.938994	-2.87489e-10
92991253	chr7:92991253:A:T	7.37166e-06	-1.31888	-1.26177
92992011	chr7:92992011:T:A	0.000148872	-9.98138e-11	0.424792
92992374	chr7:92992374:G:T	2.15825e-05	-1.50641	-2.87489e-10
92993363	chr7:92993363:C:CACAA	7.0051e-05	-9.98138e-11	-0.329073
92993827	chr7:92993827:G:A	0.000188857	-0.510191	1.17289
92993861	chr7:92993861:A:G	3.15575e-05	-9.98138e-11	-1.12649
92994227	chr7:92994227:T:C	1.26847e-05	-0.77663	-1.26127
92994326	chr7:92994326:G:C	6.47662e-06	-1.51139	-1.19871
92994346	chr7:92994346:A:G	7.80226e-06	-1.50408	-1.0198
92995093	chr7:92995093:G:C	7.51281e-05	-0.268871	0.0097688
92995285	chr7:92995285:C:T	2.75977e-05	-9.98138e-11	-1.26057
92995581	chr7:92995581:G:C	0.000119153	-0.86911	1.07122
92995640	chr7:92995640:C:A	8.22294e-05	-9.98138e-11	-0.168784
92996252	chr7:92996252:C:T	4.70993e-05	-9.98138e-11	-0.726039
92996543	chr7:92996543:C:A	7.419e-05	-9.98138e-11	-0.271667
92997712	chr7:92997712:TCTCA:T	3.64331e-05	-9.98138e-11	-0.98282
92998047	chr7:92998047:T:TC	7.8935e-06	-1.47752	-1.03474
92998575	chr7:92998575:A:G	4.85194e-05	-0.696333	-2.87489e-10
92998855	chr7:92998855:G:T	3.03946e-05	-9.98138e-11	-1.16403
92999067	chr7:92999067:T:C	0.000406681	-9.98138e-11	1.42973
92999124	chr7:92999124:A:G	7.10885e-06	-1.50452	-1.11244
92999608	chr7:92999608:T:A	2.18227e-05	-0.607473	-0.887872
92999887	chr7:92999887:C:T	1.23214e-05	-1.48148	-0.58548
93000387	chr7:93000387:G:A	6.69664e-06	-1.50608	-1.17061
93000744	chr7:93000744:A:T	3.62223e-05	-0.988622	-2.87489e-10
93000839	chr7:93000839:T:G	6.27129e-06	-1.51323	-1.22908
93001045	chr7:93001045:G:T	3.27377e-05	-9.98138e-11	-1.08977
93001140	chr7:93001140:C:T	0.000381655	-9.98138e-11	1.36622
93001683	chr7:93001683:AT:A	0.000381836	-9.98138e-11	1.3667
93001767	chr7:93001767:A:C	2.9192e-05	-9.98138e-11	-1.2044
93002210	chr7:93002210:A:G	2.9535e-05	-9.98138e-11	-1.19272
93002717	chr7:93002717:A:G	2.75638e-05	-9.98138e-11	-1.26179
93002748	chr7:93002748:A:G	3.80623e-05	-1.3228	0.383733
93002989	chr7:93002989:C:A	6.16006e-06	-1.51113	-1.24908
93003498	chr7:93003498:A:C	4.0293e-05	-0.882118	-2.87489e-10
93003516	chr7:93003516:G:A	3.24689e-05	-9.98138e-11	-1.09801
93003573	chr7:93003573:A:C	2.82842e-05	-0.520296	-0.715697
93003798	chr7:93003798:T:C	4.06346e-05	-0.873677	-2.87489e-10
93004089	chr7:93004089:T:C	3.94909e-05	-9.98138e-11	-0.902226
93004336	chr7:93004336:T:C	3.31119e-05	-9.98138e-11	-1.0784
93005191	chr7:93005191:C:G	3.39493e-05	-9.98138e-11	-1.05343
93005579	chr7:93005579:G:A	3.14235e-05	-9.98138e-11	-1.13074
93005943	chr7:93005943:G:A	0.000354638	-9.98138e-11	1.2928
93006305	chr7:93006305:G:A	2.75639e-05	-9.98138e-11	-1.26179
93006345	chr7:93006345:C:T	0.000100727	-0.988567	1.02268
93006659	chr7:93006659:A:C	1.166e-05	-1.1668	-0.955332
93006964	chr7:93006964:T:C	8.31019e-05	-1.21221	1.05398
93007202	chr7:93007202:C:CT	1.56495e-05	-1.26469	-0.563166
93007237	chr7:93007237:C:CA	3.4863e-05	-9.98138e-11	-1.02687
93007255	chr7:93007255:G:C	3.08481e-05	-9.98138e-11	-1.14922
93007270	chr7:93007270:C:T	3.3077e-05	-9.98138e-11	-1.07946
93007455	chr7:93007455:C:T	1.53377e-05	-1.27079	-0.577187
93007556	chr7:93007556:C:T	1.58996e-05	-1.25082	-0.561182
93007665	chr7:93007665:AAGCAGAGTCTG:A	2.14209e-05	-1.51393	-2.87489e-10
93007794	chr7:93007794:T:C	1.89443e-05	-0.861217	-0.775578
93008763	chr7:93008763:A:G	3.28315e-05	-1.28969	0.202785
93008903	chr7:93008903:A:G	2.75868e-05	-9.98138e-11	-1.26096
93009469	chr7:93009469:T:C	0.000140897	0.535478	-0.165742
93009474	chr7:93009474:G:A	0.000190113	-0.0841271	0.753449
93009803	chr7:93009803:A:G	3.74883e-05	-1.23814	0.283869
93009831	chr7:93009831:T:A	0.000123757	-0.855566	1.09559
93010298	chr7:93010298:T:C	2.18941e-05	-1.49208	-2.87489e-10
93010476	chr7:93010476:G:A	2.75695e-05	-9.98138e-11	-1.26159
93010862	chr7:93010862:T:G	2.25396e-05	-1.46302	-2.87489e-10
93011030	chr7:93011030:T:A	1.35377e-05	-1.50307	-0.469748
93011352	chr7:93011352:C:T	0.000105432	-0.629785	0.709556
93011765	chr7:93011765:C:G	2.27958e-05	-1.02073	-0.430991
93012237	chr7:93012237:G:A	3.18762e-05	-9.98138e-11	-1.11644
93012286	chr7:93012286:T:C	1.76418e-05	-1.00186	-0.706169
93012334	chr7:93012334:A:T	4.4103e-05	-9.98138e-11	-0.791769
93012451	chr7:93012451:A:G	2.60152e-05	-0.0760451	-1.24357
93012553	chr7:93012553:C:T	0.00038318	-9.98138e-11	1.37021
93012640	chr7:93012640:G:A	5.30934e-05	-9.98138e-11	-0.606244
93013019	chr7:93013019:G:T	4.41095e-05	-0.791621	-2.87489e-10
93013020	chr7:93013020:A:T	4.41298e-05	-0.791161	-2.87489e-10
93013710	chr7:93013710:A:G	4.63321e-05	-0.742461	-2.87489e-10
93013715	chr7:93013715:A:G	1.36405e-05	-1.49321	-0.472048
93013955	chr7:93013955:C:T	1.16846e-05	-1.15833	-0.961701
93014063	chr7:93014063:A:G	1.00683e-05	-1.37984	-0.889064
93014303	chr7:93014303:CTGAT:C	0.000233736	0.447922	0.427972
93014551	chr7:93014551:A:AATGAACAAGATCCAGT	0.000136879	0.492712	-0.151908
93014710	chr7:93014710:T:C	1.55942e-05	-1.2327	-0.598695
93014717	chr7:93014717:A:G	1.18425e-05	-0.846162	-1.26044
93014918	chr7:93014918:A:C	8.04035e-05	-9.98138e-11	-0.191239
93016691	chr7:93016691:T:C	3.8431e-05	-0.771133	-0.1583
93016719	chr7:93016719:G:A	1.99294e-05	-1.48226	-0.103836
93016749	chr7:93016749:T:C	3.69074e-05	-0.933945	-0.0359402
93017073	chr7:93017073:C:G	4.60735e-05	-0.878253	0.130195
93017567	chr7:93017567:G:A	7.22125e-05	-0.695077	0.396394
93017966	chr7:93017966:C:T	5.5672e-05	-9.98138e-11	-0.558819
93018001	chr7:93018001:T:C	9.99867e-05	-9.98138e-11	0.0267409
93018092	chr7:93018092:A:G	7.59053e-06	-1.30036	-1.25103
93018713	chr7:93018713:T:G	7.84225e-05	-9.98138e-11	-0.216186
93018978	chr7:93018978:G:A	7.80337e-06	-1.2648	-1.25895
93019026	chr7:93019026:C:T	2.42705e-05	-1.45471	0.065673
93019207	chr7:93019207:G:A	2.33042e-05	-1.45695	0.027284
93019470	chr7:93019470:A:C	1.42161e-05	-0.66652	-1.2574
93019609	chr7:93019609:TG:T	2.5923e-05	-1.44807	0.124908
93019613	chr7:93019613:C:A	2.49789e-05	-1.44965	0.0893848
93019835	chr7:93019835:A:T	1.31395e-05	-0.746294	-1.25638
93019963	chr7:93019963:A:G	5.69176e-05	-9.98138e-11	-0.536693
93019983	chr7:93019983:C:T	0.000100122	-9.98138e-11	0.0280886
93019984	chr7:93019984:G:A	1.38205e-05	-0.701171	-1.25098
93020121	chr7:93020121:A:G	3.61495e-05	-9.98138e-11	-0.990634
93020488	chr7:93020488:G:A	2.17732e-05	-1.0563	-0.44132
93020514	chr7:93020514:G:A	5.26494e-05	-9.98138e-11	-0.614642
93020591	chr7:93020591:A:C	6.713e-06	-1.41245	-1.26181
93020601	chr7:93020601:G:A	4.43489e-05	-9.98138e-11	-0.786209
93020682	chr7:93020682:C:T	1.30797e-05	-0.751963	-1.25527
93020990	chr7:93020990:T:C	6.11501e-05	-0.834851	0.369886
93021068	chr7:93021068:C:T	1.3828e-05	-1.37394	-0.577665
93021139	chr7:93021139:G:A	2.22917e-05	-1.47408	-2.87489e-10
93021238	chr7:93021238:C:T	1.20232e-05	-1.34546	-0.745999
93021273	chr7:93021273:C:T	1.33736e-05	-0.726309	-1.25871
93021289	chr7:93021289:G:A	5.86703e-05	-9.98138e-11	-0.506363
93021375	chr7:93021375:C:T	2.8376e-05	-9.98138e-11	-1.23275
93021434	chr7:93021434:A:G	1.30846e-05	-0.751331	-1.25553
93021519	chr7:93021519:T:C	1.2875e-05	-0.768659	-1.25435
93021520	chr7:93021520:G:A	5.19507e-05	-9.98138e-11	-0.628002
93021611	chr7:93021611:T:C	1.34035e-05	-0.728022	-1.25476
93021966	chr7:93021966:A:T	1.28622e-05	-0.772099	-1.2519
93021996	chr7:93021996:T:C	1.34336e-05	-0.728935	-1.2516
93022064	chr7:93022064:G:A	8.41647e-06	-1.18894	-1.25916
93022171	chr7:93022171:C:A	0.000104347	-9.98138e-11	0.0694206
93022203	chr7:93022203:C:T	1.2909e-05	-0.767409	-1.25296
93022235	chr7:93022235:T:C	1.26259e-05	-0.791207	-1.25134
93022246	chr7:93022246:A:T	4.50855e-05	-0.47644	-0.293297
93022279	chr7:93022279:C:T	1.50909e-05	-0.61591	-1.2483
93022301	chr7:93022301:G:A	1.3033e-05	-1.3601	-0.650713
93022551	chr7:93022551:A:C	2.84991e-05	-9.98138e-11	-1.22842
93022709	chr7:93022709:G:T	8.63124e-06	-1.4934	-0.929509
93022751	chr7:93022751:A:G	0.000105528	-9.98138e-11	0.0806783
93022975	chr7:93022975:C:A	5.27367e-05	-9.98138e-11	-0.612985
93022992	chr7:93022992:C:A	5.26494e-05	-9.98138e-11	-0.614642
93023012	chr7:93023012:A:G	2.96122e-05	-9.98138e-11	-1.19011
93023041	chr7:93023041:C:T	4.08381e-05	-9.98138e-11	-0.868682
93023167	chr7:93023167:A:G	5.44718e-05	-9.98138e-11	-0.580613
93023357	chr7:93023357:G:A	0.000137969	-9.98138e-11	0.348731
93023368	chr7:93023368:C:G	1.01517e-05	-1.47538	-0.785279
93023468	chr7:93023468:T:G	4.0264e-05	-9.98138e-11	-0.882839
93023483	chr7:93023483:T:A	1.33479e-05	-0.73697	-1.24997
93023652	chr7:93023652:G:A	1.29744e-05	-0.787454	-1.22786
93023661	chr7:93023661:C:T	1.2952e-05	-0.782067	-1.23498
93023664	chr7:93023664:G:A	5.26494e-05	-9.98138e-11	-0.614642
93023986	chr7:93023986:T:C	5.01808e-05	-9.98138e-11	-0.662665
93024009	chr7:93024009:C:T	7.79562e-06	-1.30378	-1.22095
93024020	chr7:93024020:G:A	1.21741e-05	-0.854346	-1.22464
93024026	chr7:93024026:G:C	3.27817e-05	-1.08843	-2.87489e-10
93024215	chr7:93024215:G:T	5.26494e-05	-9.98138e-11	-0.614642
93024245	chr7:93024245:C:T	5.35429e-05	-9.98138e-11	-0.597813
93024331	chr7:93024331:G:T	7.36993e-05	-9.98138e-11	-0.278303
93024366	chr7:93024366:G:A	9.94574e-06	-1.51503	-0.766121
93024460	chr7:93024460:C:A	3.60763e-05	-9.98138e-11	-0.99266
93024492	chr7:93024492:G:A	2.37971e-05	-1.40874	-2.87489e-10
93024570	chr7:93024570:G:A	2.17504e-05	-0.238447	-1.26022
93024682	chr7:93024682:C:T	5.26494e-05	-9.98138e-11	-0.614642
93024694	chr7:93024694:G:A	8.93312e-05	-0.897787	0.811841
93024811	chr7:93024811:G:A	1.31956e-05	-0.77439	-1.22402
93024862	chr7:93024862:A:G	1.30084e-05	-0.768399	-1.2443
93025051	chr7:93025051:G:A	2.32913e-05	-0.677136	-0.75308
93025125	chr7:93025125:A:C	1.31389e-05	-0.781886	-1.22083
93025188	chr7:93025188:G:A	1.30565e-05	-0.794731	-1.21428
93025190	chr7:93025190:T:A	8.96603e-05	-0.894368	0.812099
93025525	chr7:93025525:A:G	1.25771e-05	-0.818218	-1.2282
93025606	chr7:93025606:G:A	8.87619e-05	-0.890137	0.797797
93025644	chr7:93025644:T:TAGAG	2.56581e-05	-0.750778	-0.582657
93025681	chr7:93025681:C:T	1.32124e-05	-0.774146	-1.22299
93025727	chr7:93025727:A:G	1.22769e-05	-0.837018	-1.23356
93025852	chr7:93025852:CAATT:C	1.30322e-05	-0.787205	-1.22367
93025894	chr7:93025894:G:GA	2.25065e-05	-1.46449	-2.87489e-10
93026025	chr7:93026025:T:C	5.26781e-05	-9.98138e-11	-0.614097
93026060	chr7:93026060:A:G	1.29185e-05	-0.789287	-1.23035
93026166	chr7:93026166:G:T	1.2811e-05	-0.810623	-1.21737
93026240	chr7:93026240:G:T	1.31593e-05	-0.778718	-1.22245
93026336	chr7:93026336:T:C	1.32741e-05	-0.767358	-1.22512
93026357	chr7:93026357:C:T	3.54037e-05	-9.98138e-11	-1.01148
93026371	chr7:93026371:G:A	9.69663e-05	-0.854881	0.850948
93026637	chr7:93026637:T:C	2.25703e-05	-1.46166	-2.87489e-10
93026701	chr7:93026701:A:ATTATTATT	1.61549e-05	-0.553312	-1.24276
93026705	chr7:93026705:T:C	1.67655e-05	-0.512464	-1.24651
93027004	chr7:93027004:C:T	7.5717e-05	-0.251294	-2.87489e-10
93027129	chr7:93027129:T:C	7.14467e-05	-9.98138e-11	-0.309345
93027707	chr7:93027707:T:C	6.27462e-06	-1.51474	-1.22705
93027720	chr7:93027720:C:A	1.58619e-05	-1.51415	-0.300226
93027805	chr7:93027805:C:T	1.41586e-05	-0.918764	-1.00921
93027843	chr7:93027843:G:A	1.59213e-05	-0.563707	-1.24693
93028076	chr7:93028076:A:G	2.4259e-05	-0.874363	-0.515146
93028120	chr7:93028120:C:T	3.08535e-05	-9.98138e-11	-1.14904
93028166	chr7:93028166:G:A	3.71275e-05	-1.1054	0.141462
93028240	chr7:93028240:G:A	2.4303e-05	-0.880861	-0.506838
93028595	chr7:93028595:C:T	3.33316e-05	-9.98138e-11	-1.07179
93028671	chr7:93028671:A:G	1.53311e-05	-1.18053	-0.667881
93028860	chr7:93028860:C:T	2.31187e-05	-0.930988	-0.506664
93028916	chr7:93028916:C:T	4.40685e-05	-9.98138e-11	-0.792552
93028951	chr7:93028951:C:T	2.32548e-05	-0.92456	-0.507223
93029147	chr7:93029147:G:A	2.44337e-05	-0.877227	-0.505108
93029225	chr7:93029225:T:G	2.01747e-05	-0.986171	-0.587698
93029278	chr7:93029278:C:T	1.27315e-05	-0.838866	-1.19535
93029378	chr7:93029378:T:C	2.23369e-05	-0.968451	-0.503605
93029794	chr7:93029794:CTG:C	2.23591e-05	-0.960494	-0.510569
93029798	chr7:93029798:CTGTCTG:C	2.29321e-05	-0.938151	-0.507607
93029844	chr7:93029844:G:T	2.28755e-05	-0.939443	-0.508786
93029846	chr7:93029846:C:T	3.68576e-05	-1.43477	0.463538
93029912	chr7:93029912:A:G	6.47205e-06	-1.51332	-1.19749
93030098	chr7:93030098:C:T	2.20225e-05	-0.95263	-0.533602
93030121	chr7:93030121:T:C	6.84884e-06	-1.50956	-1.14466
93030237	chr7:93030237:G:A	2.28016e-05	-0.941154	-0.510314
93030244	chr7:93030244:A:G	1.44867e-05	-0.668298	-1.23677
93030322	chr7:93030322:C:A	2.32545e-05	-0.925135	-0.506664
93030444	chr7:93030444:A:C	1.53205e-05	-1.19067	-0.658432
93030630	chr7:93030630:C:A	2.66673e-05	-1.29486	-2.87489e-10
93031052	chr7:93031052:A:G	2.31192e-05	-0.932614	-0.50502
93031178	chr7:93031178:G:T	5.76339e-05	-0.524186	-2.87489e-10
93031189	chr7:93031189:TTGC:T	2.11455e-05	-1.01455	-0.512316
93032293	chr7:93032293:G:T	3.48589e-05	-9.98138e-11	-1.02699
93032330	chr7:93032330:C:T	6.28741e-06	-1.51273	-1.22702
93032439	chr7:93032439:T:C	2.23604e-05	-1.03189	-0.439114
93032456	chr7:93032456:G:A	2.23131e-05	-0.966063	-0.507061
93032740	chr7:93032740:T:C	2.26867e-05	-0.949232	-0.507288
93033013	chr7:93033013:A:T	2.30823e-05	-1.01644	-0.422785
93033360	chr7:93033360:C:T	3.2257e-05	-9.98138e-11	-1.10456
93033686	chr7:93033686:T:C	2.33231e-05	-0.92219	-0.506664
93033926	chr7:93033926:GAAAT:G	9.03171e-06	-1.51495	-0.862605
93034058	chr7:93034058:AG:A	2.32008e-05	-0.933045	-0.501065
93034667	chr7:93034667:AG:A	3.68879e-05	-0.970414	-2.87489e-10
93034937	chr7:93034937:C:G	1.54053e-05	-1.2762	-0.56738
93035211	chr7:93035211:C:CAGTCACA	2.21456e-05	-0.973991	-0.506664
93035268	chr7:93035268:A:G	2.23178e-05	-0.968181	-0.50473
93035272	chr7:93035272:G:A	1.35273e-05	-1.50618	-0.467403
93035531	chr7:93035531:G:A	2.18805e-05	-0.958796	-0.533907
93036086	chr7:93036086:CAATA:C	2.23031e-05	-1.13997	-0.333594
93036570	chr7:93036570:A:T	1.57309e-05	-0.949794	-0.872873
93036905	chr7:93036905:G:C	1.53562e-05	-0.99308	-0.853696
93037069	chr7:93037069:T:C	2.17384e-05	-1.49606	-0.00314953
93037403	chr7:93037403:T:C	2.60392e-05	-1.50279	0.184092
93037445	chr7:93037445:T:C	7.33407e-05	-9.98138e-11	-0.283181
93037459	chr7:93037459:C:T	3.98119e-05	-9.98138e-11	-0.89413
93037897	chr7:93037897:T:C	1.93935e-05	-1.48421	-0.129153
93038058	chr7:93038058:A:G	8.63671e-05	-9.98138e-11	-0.119689
93038214	chr7:93038214:A:G	1.92707e-05	-1.48736	-0.132356
93038359	chr7:93038359:T:C	2.08805e-05	-1.48609	-0.0533875
93038456	chr7:93038456:T:A	4.38804e-05	-9.98138e-11	-0.796829
93039018	chr7:93039018:A:T	2.57475e-05	-1.50048	0.170522
93039197	chr7:93039197:C:T	2.49743e-05	-1.11117	-0.249282
93039490	chr7:93039490:C:T	2.29965e-05	-1.48259	0.0396321
93039494	chr7:93039494:T:TC	2.05141e-05	-0.375643	-1.18154
93039576	chr7:93039576:G:A	2.19543e-05	-1.48934	-2.87489e-10
93039623	chr7:93039623:T:G	2.32544e-05	-1.48668	0.0548733
93039739	chr7:93039739:G:A	2.33599e-05	-1.48525	0.0579799
93040256	chr7:93040256:G:A	2.73058e-05	-1.09625	-0.174947
93040320	chr7:93040320:C:T	1.29241e-05	-1.40589	-0.613314
93040456	chr7:93040456:G:T	1.19072e-05	-0.975827	-1.12532
93040530	chr7:93040530:C:T	1.41498e-05	-0.668142	-1.26045
93040575	chr7:93040575:G:A	2.22089e-05	-1.50081	0.0230063
93040721	chr7:93040721:G:A	1.81621e-05	-0.535076	-1.14388
93041105	chr7:93041105:TAAA:T	2.26755e-05	-0.95264	-0.504372
93041125	chr7:93041125:T:C	1.59381e-05	-0.577637	-1.23195
93041227	chr7:93041227:A:G	2.33407e-05	-1.49814	0.0700393
93041546	chr7:93041546:G:A	2.29625e-05	-1.48816	0.0437266
93041824	chr7:93041824:A:G	2.22607e-05	-0.46814	-1.00733
93042081	chr7:93042081:A:C	7.63759e-05	-9.98138e-11	-0.242629
93042724	chr7:93042724:A:T	2.1457e-05	-1.51225	-2.87489e-10
93043530	chr7:93043530:G:A	0.000120328	1.39753	-1.1856
93043656	chr7:93043656:C:T	2.67468e-05	-0.748863	-0.54302
93043840	chr7:93043840:G:A	1.1428e-05	-1.47026	-0.671975
93044130	chr7:93044130:G:A	1.15037e-05	-1.4611	-0.674525
93046035	chr7:93046035:G:A	2.34374e-05	-1.42396	-2.87489e-10
93047584	chr7:93047584:A:C	8.22813e-06	-1.22342	-1.24732
93047900	chr7:93047900:C:T	2.425e-05	-1.00859	-0.381289
93048274	chr7:93048274:C:T	3.90508e-05	-1.47385	0.560414
93048408	chr7:93048408:ATTTG:A	2.32398e-05	-1.43243	-2.87489e-10
93048513	chr7:93048513:C:G	6.73193e-06	-1.50744	-1.164
93050022	chr7:93050022:C:T	2.29483e-05	-0.949889	-0.495163
93050090	chr7:93050090:T:C	3.09559e-05	-9.98138e-11	-1.14573
93050206	chr7:93050206:A:G	0.000113675	-1.50312	1.65817
93050304	chr7:93050304:A:G	0.000159264	-9.98138e-11	0.492265
93050803	chr7:93050803:C:G	1.61539e-05	-0.707439	-1.0887
93051386	chr7:93051386:C:T	2.78911e-05	-9.98138e-11	-1.24999
93051471	chr7:93051471:C:T	3.98778e-05	-9.98138e-11	-0.892476
93051545	chr7:93051545:G:A	2.81281e-05	-1.24153	-2.87489e-10
93051894	chr7:93051894:C:T	4.78008e-05	-9.98138e-11	-0.711254
93052129	chr7:93052129:A:G	1.36673e-05	-1.51264	-0.450654
93052270	chr7:93052270:AATAG:A	3.30532e-05	-9.98138e-11	-1.08018
93052506	chr7:93052506:A:G	8.58772e-06	-1.20046	-1.22751
93052815	chr7:93052815:T:C	7.78356e-06	-1.3541	-1.17219
93052816	chr7:93052816:G:A	3.25845e-05	-1.09446	-2.87489e-10
93052832	chr7:93052832:T:G	3.36882e-05	-1.06115	-2.87489e-10
93053045	chr7:93053045:C:T	1.35693e-05	-1.51207	-0.458415
93053047	chr7:93053047:G:T	2.62351e-05	-1.14764	-0.163559
93054391	chr7:93054391:A:C	3.22004e-05	-9.98138e-11	-1.10632
93054722	chr7:93054722:C:T	3.72479e-05	-9.98138e-11	-0.960702
93054808	chr7:93054808:C:G	2.82547e-05	-9.98138e-11	-1.23704
93055820	chr7:93055820:A:C	3.22762e-05	-9.98138e-11	-1.10397
93055831	chr7:93055831:G:T	3.97985e-05	-9.98138e-11	-0.894467
93055929	chr7:93055929:T:G	6.5825e-05	-0.813282	0.421985
93056572	chr7:93056572:A:G	2.76114e-05	-9.98138e-11	-1.26007
93056811	chr7:93056811:T:A	2.75679e-05	-9.98138e-11	-1.26164
93056977	chr7:93056977:G:A	7.55916e-06	-1.29965	-1.25588
93057299	chr7:93057299:T:C	7.60255e-05	-9.98138e-11	-0.247228
93057521	chr7:93057521:G:A	2.02593e-05	-0.323424	-1.24626
93057698	chr7:93057698:T:C	1.22492e-05	-1.51482	-0.558018
93057854	chr7:93057854:T:C	5.08978e-05	-9.98138e-11	-0.648477
93058185	chr7:93058185:A:C	3.75073e-05	0.112154	-1.06592
93058290	chr7:93058290:C:G	2.21508e-05	-1.48042	-2.87489e-10
93058639	chr7:93058639:T:C	4.35724e-05	-0.105473	-0.6984
93058876	chr7:93058876:C:T	3.47635e-05	-0.32788	-0.701848
93059187	chr7:93059187:TTAAAGA:T	3.86981e-05	-0.922507	-2.87489e-10
93059213	chr7:93059213:T:G	0.000107115	0.0956044	-2.87489e-10
93059215	chr7:93059215:A:G	5.66126e-05	-0.124673	-0.417393
93059636	chr7:93059636:T:C	2.77554e-05	-9.98138e-11	-1.25486
93060158	chr7:93060158:C:T	0.000100006	-9.98138e-11	0.0269368
93060318	chr7:93060318:T:C	2.32278e-05	-1.43295	-2.87489e-10
93061059	chr7:93061059:A:G	5.75811e-05	-9.98138e-11	-0.525102
93061553	chr7:93061553:C:T	9.15463e-05	0.706369	-0.767821
93061657	chr7:93061657:C:A	2.77422e-05	-9.98138e-11	-1.25534
93062038	chr7:93062038:T:A	0.000498435	1.59687	0.0363028
93062082	chr7:93062082:T:C	4.5166e-05	-0.767952	-2.87489e-10
93063068	chr7:93063068:T:C	5.36598e-05	-9.98138e-11	-0.595632
93063160	chr7:93063160:T:C	0.000188454	0.660559	-2.87489e-10
93063465	chr7:93063465:T:C	2.91089e-05	-9.98138e-11	-1.20725
93063483	chr7:93063483:A:G	8.05545e-06	-1.50455	-0.9874
93063619	chr7:93063619:G:A	2.31243e-05	-0.492494	-0.944921
93063632	chr7:93063632:A:G	3.65013e-05	-9.98138e-11	-0.980949
93063769	chr7:93063769:T:A	3.45856e-05	-9.98138e-11	-1.03486
93063892	chr7:93063892:T:A	4.80792e-05	-0.705448	-2.87489e-10
93064090	chr7:93064090:C:T	2.28152e-05	-0.445367	-1.0055
93064180	chr7:93064180:C:T	3.46991e-05	-9.98138e-11	-1.03158
93064277	chr7:93064277:T:C	2.96429e-05	-9.98138e-11	-1.18907
93064503	chr7:93064503:C:T	2.14954e-05	-0.442977	-1.06748
93064889	chr7:93064889:G:T	3.16112e-05	-0.138683	-0.986103
93064940	chr7:93064940:G:A	3.04414e-05	-0.188579	-0.973913
93064953	chr7:93064953:A:G	2.41302e-05	-0.333114	-1.06172
93065139	chr7:93065139:A:C	6.55671e-05	-9.98138e-11	-0.395223
93065171	chr7:93065171:C:T	2.75631e-05	-9.98138e-11	-1.26182
93065676	chr7:93065676:T:C	2.94583e-05	-0.235189	-0.960132
93065689	chr7:93065689:G:A	2.78989e-05	-0.219634	-1.03008
93066558	chr7:93066558:T:A	2.42691e-05	-0.361805	-1.02729
93067124	chr7:93067124:G:A	2.79087e-05	-9.98138e-11	-1.24936
93067135	chr7:93067135:A:G	2.15971e-05	-0.480629	-1.02511
93067139	chr7:93067139:G:T	2.13898e-05	-0.485151	-1.03023
93067150	chr7:93067150:T:C	1.82382e-05	-0.922608	-0.75217
93067211	chr7:93067211:T:C	2.97299e-05	-9.98138e-11	-1.18614
93067319	chr7:93067319:T:C	1.85307e-05	-0.422257	-1.23661
93067320	chr7:93067320:G:A	3.93253e-05	-9.98138e-11	-0.906429
93067888	chr7:93067888:C:G	1.96808e-05	-0.539973	-1.05868
93067999	chr7:93067999:G:T	6.28297e-05	-9.98138e-11	-0.437869
93068317	chr7:93068317:C:T	4.36904e-05	-9.98138e-11	-0.801168
93068321	chr7:93068321:T:C	1.96532e-05	-0.542812	-1.05724
93068425	chr7:93068425:T:G	1.34568e-05	-0.723909	-1.2549
93068649	chr7:93068649:T:TC	1.99516e-05	-0.558793	-1.02619
93068841	chr7:93068841:T:C	2.98247e-05	-9.98138e-11	-1.18296
93068883	chr7:93068883:T:C	3.14241e-05	-9.98138e-11	-1.13072
93068894	chr7:93068894:G:A	2.09017e-05	-0.48342	-1.05505
93068930	chr7:93068930:G:A	2.03492e-05	-0.517741	-1.04752
93069053	chr7:93069053:A:G	2.04373e-05	-0.455688	-1.10525
93069211	chr7:93069211:G:A	3.72301e-05	-9.98138e-11	-0.961179
93069215	chr7:93069215:C:T	7.08929e-05	-9.98138e-11	-0.317127
93069298	chr7:93069298:T:A	9.26505e-06	-1.48148	-0.870565
93069471	chr7:93069471:A:T	1.35216e-05	-0.719858	-1.25415
93069665	chr7:93069665:G:A	0.000121063	-9.98138e-11	0.218018
93069755	chr7:93069755:G:A	1.28998e-05	-0.76338	-1.25771
93069778	chr7:93069778:A:G	3.49281e-05	-0.186072	-0.838934
93069863	chr7:93069863:G:A	2.32544e-05	-0.467459	-0.964344
93069940	chr7:93069940:T:C	4.15387e-05	-9.98138e-11	-0.85167
93070095	chr7:93070095:T:G	3.1481e-05	-0.289899	-0.839014
93070293	chr7:93070293:A:G	1.20769e-05	-0.829111	-1.25789
93070420	chr7:93070420:A:G	9.69666e-06	-1.47117	-0.835347
93070531	chr7:93070531:G:T	2.20392e-05	-0.511286	-0.974187
93070687	chr7:93070687:A:G	2.07342e-05	-0.579182	-0.96733
93070696	chr7:93070696:G:A	7.2046e-05	-9.98138e-11	-0.300992
93070734	chr7:93070734:C:T	2.01323e-05	-0.596654	-0.979316
93070999	chr7:93070999:C:T	2.11878e-05	-0.578298	-0.946575
93071117	chr7:93071117:C:T	3.42831e-05	-9.98138e-11	-1.04364
93071363	chr7:93071363:G:A	0.000101937	-9.98138e-11	0.0460576
93071387	chr7:93071387:C:T	1.17336e-05	-0.895281	-1.22056
93071442	chr7:93071442:T:C	0.000105608	1.06624	-0.984803
93071461	chr7:93071461:G:A	2.33246e-05	-1.42879	-2.87489e-10
93071475	chr7:93071475:A:G	8.95822e-06	-1.38157	-1.00416
93071515	chr7:93071515:A:G	0.000192411	0.681336	-2.87489e-10
93071539	chr7:93071539:C:T	9.15667e-05	-0.221032	0.159804
93071810	chr7:93071810:G:A	0.00018492	1.5736	-0.931979
93071955	chr7:93071955:C:T	8.67049e-06	-1.39577	-1.0226
93072013	chr7:93072013:T:C	8.93739e-06	-1.23203	-1.15602
93072135	chr7:93072135:G:T	1.95519e-05	-0.558794	-1.04643
93072228	chr7:93072228:T:C	1.21057e-05	-1.08707	-0.997555
93072418	chr7:93072418:G:C	1.85878e-05	-0.619796	-1.036
93072452	chr7:93072452:T:G	2.87252e-05	-1.22052	-2.87489e-10
93072470	chr7:93072470:TTC:T	1.95971e-05	-0.569887	-1.03303
93072499	chr7:93072499:C:T	0.000276159	-9.98138e-11	1.04268
93072564	chr7:93072564:A:T	2.88281e-05	-9.98138e-11	-1.21695
93072571	chr7:93072571:A:G	2.76867e-05	-9.98138e-11	-1.25734
93072582	chr7:93072582:C:T	1.93147e-05	-0.5876	-1.02983
93072631	chr7:93072631:T:C	7.77593e-05	-0.280136	0.0554579
93072835	chr7:93072835:C:T	1.94831e-05	-0.595552	-1.0132
93072936	chr7:93072936:C:T	1.86629e-05	-0.615718	-1.03604
93073331	chr7:93073331:T:A	1.86345e-05	-0.606199	-1.04709
93073338	chr7:93073338:C:T	3.2528e-05	-9.98138e-11	-1.09619
93073525	chr7:93073525:C:A	0.000128243	0.275631	-2.87489e-10
93073616	chr7:93073616:C:T	4.86918e-05	-9.98138e-11	-0.692785
93073644	chr7:93073644:A:G	9.19992e-05	-9.98138e-11	-0.0565166
93074009	chr7:93074009:A:C	0.000107872	-9.98138e-11	0.102652
93074630	chr7:93074630:A:T	3.05725e-05	-9.98138e-11	-1.15819
93075003	chr7:93075003:G:A	2.23498e-05	-0.420049	-1.05143
93075027	chr7:93075027:C:T	2.1901e-05	-0.443591	-1.04817
93075123	chr7:93075123:G:A	6.70379e-05	-0.0599368	-0.313102
93075157	chr7:93075157:T:C	3.05231e-05	-9.98138e-11	-1.15981
93075378	chr7:93075378:A:G	2.12756e-05	-0.474553	-1.04618
93075482	chr7:93075482:G:A	2.78466e-05	-9.98138e-11	-1.25159
93075488	chr7:93075488:A:C	2.09934e-05	-0.49688	-1.03721
93075740	chr7:93075740:T:A	9.97608e-06	-1.02321	-1.2549
93075970	chr7:93075970:T:C	1.99113e-05	-0.556033	-1.03098
93076098	chr7:93076098:T:TA	1.9907e-05	-0.546752	-1.04047
93076209	chr7:93076209:C:T	0.000101686	-9.98138e-11	0.0435897
93076346	chr7:93076346:T:G	1.92207e-05	-0.588865	-1.03344
93076354	chr7:93076354:G:A	7.22998e-05	-9.98138e-11	-0.297475
93076657	chr7:93076657:A:C	0.000106258	-9.98138e-11	0.0875739
93076867	chr7:93076867:C:G	8.97474e-06	-1.47166	-0.912223
93076876	chr7:93076876:T:C	8.38263e-06	-1.45436	-0.997774
93077120	chr7:93077120:C:T	3.40045e-05	-9.98138e-11	-1.0518
93077380	chr7:93077380:C:T	9.8232e-06	-1.03912	-1.25442
93077511	chr7:93077511:T:C	3.40126e-05	-9.98138e-11	-1.05157
93077861	chr7:93077861:T:TA	3.58408e-05	0.240302	-1.23951
93078719	chr7:93078719:T:C	8.48849e-05	-9.98138e-11	-0.137001
93078881	chr7:93078881:T:A	0.000119109	-0.16626	0.367999
93079299	chr7:93079299:G:GA	0.000103835	-9.98138e-11	0.0645036
93079408	chr7:93079408:C:T	0.000167736	1.27321	-0.729114
93080046	chr7:93080046:G:A	4.17738e-05	-9.98138e-11	-0.846028
93080234	chr7:93080234:A:T	1.49743e-05	-0.671405	-1.20056
93080356	chr7:93080356:T:C	2.85238e-05	-0.508131	-0.719428
93080375	chr7:93080375:G:A	2.77985e-05	-0.499134	-0.75418
93080397	chr7:93080397:T:C	0.000186825	0.651873	-2.87489e-10
93080524	chr7:93080524:G:A	2.75738e-05	-9.98138e-11	-1.26143
93080688	chr7:93080688:G:A	2.75317e-05	-0.507675	-0.755282
93080885	chr7:93080885:A:T	2.85299e-05	-0.498611	-0.728733
93080902	chr7:93080902:A:G	2.842e-05	-0.506442	-0.724762
93080985	chr7:93080985:C:T	2.86225e-05	-0.505681	-0.718424
93081051	chr7:93081051:T:C	0.000145948	-0.255811	0.660764
93081227	chr7:93081227:A:G	3.19683e-05	-9.98138e-11	-1.11355
93081255	chr7:93081255:G:A	2.79378e-05	-0.534008	-0.714309
93081521	chr7:93081521:A:G	0.000238636	-9.98138e-11	0.896644
93082031	chr7:93082031:T:G	2.83222e-05	-0.517793	-0.716857
93082073	chr7:93082073:A:T	0.000118312	0.195025	-2.87489e-10
93082415	chr7:93082415:T:C	2.77519e-05	-0.476324	-0.778668
93082450	chr7:93082450:G:A	3.06431e-05	-0.464164	-0.691727
93082539	chr7:93082539:ATAAAT:A	3.06137e-05	-9.98138e-11	-1.15685
93082888	chr7:93082888:A:C	0.000119612	-0.581262	0.78722
93083249	chr7:93083249:ATGAATAATG:A	1.29656e-05	-1.28553	-0.730472
93083316	chr7:93083316:G:T	0.000101679	-9.98138e-11	0.0435286
93083540	chr7:93083540:A:G	2.68087e-05	-1.28957	-2.87489e-10
93083661	chr7:93083661:A:G	1.41657e-05	-1.21031	-0.717165
93083894	chr7:93083894:A:G	3.11172e-05	-9.98138e-11	-1.14054
93084118	chr7:93084118:G:A	4.51914e-05	-9.98138e-11	-0.767389
93084168	chr7:93084168:A:C	3.35555e-05	-9.98138e-11	-1.06509
93084171	chr7:93084171:C:T	9.98009e-05	-9.98138e-11	0.024881
93084388	chr7:93084388:C:A	0.000175896	1.34201	-0.750407
93084563	chr7:93084563:G:A	3.13398e-05	-9.98138e-11	-1.13341
93084598	chr7:93084598:T:C	3.3183e-05	-9.98138e-11	-1.07626
93084729	chr7:93084729:C:T	4.01335e-05	-0.24054	-0.645547
93084764	chr7:93084764:C:A	2.62294e-05	-0.537961	-0.773454
93085044	chr7:93085044:A:T	1.33138e-05	-0.766781	-1.22272
93085397	chr7:93085397:T:C	2.55747e-05	-0.552259	-0.784435
93085616	chr7:93085616:G:A	2.77934e-05	-0.494654	-0.758843
93085680	chr7:93085680:T:A	1.39677e-05	-0.683285	-1.25826
93085711	chr7:93085711:G:C	2.93099e-05	-9.98138e-11	-1.20037
93086031	chr7:93086031:TTTAA:T	2.92477e-05	-0.444376	-0.75812
93086287	chr7:93086287:A:G	2.30323e-05	-0.734161	-0.70724
93086482	chr7:93086482:T:C	2.76263e-05	-9.98138e-11	-1.25953
93086490	chr7:93086490:G:C	8.93783e-06	-1.40317	-0.984835
93086881	chr7:93086881:G:T	9.26857e-06	-1.10705	-1.24462
93086926	chr7:93086926:C:T	3.5316e-05	-9.98138e-11	-1.01396
93087243	chr7:93087243:G:A	2.26964e-05	-1.45609	-2.87489e-10
93087609	chr7:93087609:T:G	2.76721e-05	-9.98138e-11	-1.25787
93087674	chr7:93087674:G:T	9.18887e-06	-1.10933	-1.25098
93087678	chr7:93087678:A:C	2.98663e-05	-9.98138e-11	-1.18157
93087878	chr7:93087878:T:C	6.13661e-05	-9.98138e-11	-0.461439
93088652	chr7:93088652:T:G	7.74663e-05	-9.98138e-11	-0.228453
93088893	chr7:93088893:T:C	2.37118e-05	-0.186583	-1.22574
93089272	chr7:93089272:C:T	1.26716e-05	-1.44926	-0.589675
93089385	chr7:93089385:A:G	7.21441e-05	-0.299631	-2.87489e-10
93089726	chr7:93089726:G:A	1.30186e-05	-1.45367	-0.558243
93089763	chr7:93089763:C:T	8.94588e-06	-1.42264	-0.964467
93090578	chr7:93090578:A:G	9.11911e-06	-1.46216	-0.90576
93091180	chr7:93091180:G:A	2.96634e-05	-9.98138e-11	-1.18838
93091389	chr7:93091389:TC:T	1.55036e-05	-0.867259	-0.969968
93091620	chr7:93091620:C:G	2.95887e-05	-9.98138e-11	-1.1909
93092206	chr7:93092206:G:T	2.97114e-05	-9.98138e-11	-1.18677
93092264	chr7:93092264:A:G	9.16922e-06	-1.45267	-0.909777
93092730	chr7:93092730:A:G	9.70474e-06	-1.43791	-0.867768
93092756	chr7:93092756:G:T	2.76284e-05	-9.98138e-11	-1.25945
93092838	chr7:93092838:G:A	9.59545e-06	-1.44166	-0.875343
93093024	chr7:93093024:T:C	0.000155785	0.470183	-2.87489e-10
93093121	chr7:93093121:C:T	2.75999e-05	-9.98138e-11	-1.26048
93093667	chr7:93093667:A:C	0.000156163	0.472606	-2.87489e-10
93094064	chr7:93094064:A:G	3.34927e-05	-1.06697	-2.87489e-10
93094093	chr7:93094093:C:A	2.54901e-05	-0.124298	-1.21571
93094124	chr7:93094124:TC:T	3.32729e-05	-9.98138e-11	-1.07355
93094339	chr7:93094339:G:A	1.21809e-05	-1.36795	-0.710473
93094463	chr7:93094463:T:C	2.5807e-05	-0.147894	-1.17976
93094615	chr7:93094615:T:G	2.47172e-05	-0.1671	-1.20369
93094761	chr7:93094761:G:A	2.98332e-05	-9.98138e-11	-1.18268
93094927	chr7:93094927:CACAA:C	6.98619e-05	-9.98138e-11	-0.331777
93095102	chr7:93095102:C:G	4.88654e-05	0.341314	-1.03054
93095355	chr7:93095355:A:G	2.97872e-05	-9.98138e-11	-1.18422
93096163	chr7:93096163:A:G	9.08422e-06	-1.48819	-0.883568
93096187	chr7:93096187:A:G	8.73804e-06	-1.43437	-0.976242
93096194	chr7:93096194:A:G	3.3766e-05	-9.98138e-11	-1.05884
93096211	chr7:93096211:C:T	2.6587e-05	-1.10864	-0.189229
93096764	chr7:93096764:G:A	4.60542e-05	-9.98138e-11	-0.748478
93096782	chr7:93096782:TGGA:T	4.05702e-05	-9.98138e-11	-0.875264
93096863	chr7:93096863:C:T	2.79383e-05	-1.11767	-0.130625
93097056	chr7:93097056:G:A	3.34815e-05	-9.98138e-11	-1.0673
93097293	chr7:93097293:A:G	7.00348e-05	-9.98138e-11	-0.329304
93097408	chr7:93097408:C:A	2.75685e-05	-9.98138e-11	-1.26162
93097514	chr7:93097514:A:T	9.65588e-05	-9.98138e-11	-0.00814501
93097726	chr7:93097726:T:C	2.98189e-05	-9.98138e-11	-1.18315
93097814	chr7:93097814:C:A	6.47253e-05	-9.98138e-11	-0.408144
93097867	chr7:93097867:T:G	2.18724e-05	-1.49307	-2.87489e-10
93097960	chr7:93097960:C:T	5.38222e-05	-9.98138e-11	-0.592611
93098232	chr7:93098232:T:A	6.6743e-05	-9.98138e-11	-0.377448
93099032	chr7:93099032:G:T	7.85405e-05	-9.98138e-11	-0.214682
93099114	chr7:93099114:C:T	1.41952e-05	-0.926698	-0.998695
93099215	chr7:93099215:G:A	5.86228e-05	-9.98138e-11	-0.507173
93099485	chr7:93099485:T:C	4.13614e-05	0.122375	-0.978322
93100095	chr7:93100095:T:C	1.80346e-05	-0.836029	-0.849976
93100248	chr7:93100248:G:T	4.93241e-05	0.575425	-1.25531
93100323	chr7:93100323:C:T	2.52566e-05	-1.34921	-2.87489e-10
93100475	chr7:93100475:A:G	2.98239e-05	-9.98138e-11	-1.18299
93100985	chr7:93100985:A:G	2.78658e-05	-9.98138e-11	-1.2509
93101015	chr7:93101015:G:A	3.5871e-05	0.0397115	-1.03808
93101537	chr7:93101537:C:T	2.75651e-05	-9.98138e-11	-1.26175
93102273	chr7:93102273:A:G	3.30481e-05	-0.0514121	-1.02892
93102446	chr7:93102446:C:CA	3.4638e-05	-9.98138e-11	-1.03335
93103418	chr7:93103418:T:C	2.94133e-05	-9.98138e-11	-1.19685
93103456	chr7:93103456:T:C	6.28838e-05	0.756493	-1.1935
93104178	chr7:93104178:G:A	0.000173028	-9.98138e-11	0.575159
93104700	chr7:93104700:T:G	2.81613e-05	-9.98138e-11	-1.24035
93104738	chr7:93104738:C:T	0.000118706	0.198356	-2.87489e-10
93104752	chr7:93104752:T:C	0.000137611	-9.98138e-11	0.346135
93105103	chr7:93105103:A:G	3.53189e-05	-9.98138e-11	-1.01388
93105138	chr7:93105138:A:G	0.000127518	-0.575065	0.845023
93105670	chr7:93105670:A:G	1.71026e-05	-1.18404	-0.555024
93106496	chr7:93106496:AAAG:A	7.97393e-06	-1.47598	-1.02613
93106682	chr7:93106682:A:C	2.77924e-05	-9.98138e-11	-1.25353
93106784	chr7:93106784:A:G	0.000104048	0.0665593	-2.87489e-10
93106880	chr7:93106880:C:G	2.96574e-05	-9.98138e-11	-1.18859
93107003	chr7:93107003:A:G	6.58978e-05	-9.98138e-11	-0.390192
93107101	chr7:93107101:C:T	7.60285e-05	-9.98138e-11	-0.247188
93107500	chr7:93107500:TAGTC:T	0.000477938	-9.98138e-11	1.59118
93107663	chr7:93107663:T:C	7.2383e-06	-1.47878	-1.12013
93107775	chr7:93107775:C:T	1.87746e-05	-0.644969	-1.00082
93108235	chr7:93108235:G:A	3.41347e-05	-9.98138e-11	-1.04798
93108273	chr7:93108273:C:T	1.79865e-05	-1.39234	-0.296333
93108531	chr7:93108531:C:T	5.88907e-05	-9.98138e-11	-0.502614
93108724	chr7:93108724:G:A	5.17092e-05	-9.98138e-11	-0.63266
93108925	chr7:93108925:C:T	1.59351e-05	-0.844762	-0.965009
93108945	chr7:93108945:G:A	5.6906e-05	-9.98138e-11	-0.536895
93109200	chr7:93109200:G:A	9.88275e-05	-9.98138e-11	0.0150791
93109323	chr7:93109323:G:A	9.53822e-05	-0.876715	0.85631
93109525	chr7:93109525:G:A	1.87706e-05	-1.38265	-0.263359
93109642	chr7:93109642:A:C	3.36616e-05	0.0749631	-1.1369
93109888	chr7:93109888:A:G	0.000133065	0.103359	0.209183
93110060	chr7:93110060:A:T	3.50863e-05	-9.98138e-11	-1.02049
93110257	chr7:93110257:C:T	2.92057e-05	-0.283468	-0.920466
93110329	chr7:93110329:T:A	2.87041e-05	-0.287589	-0.933666
93110446	chr7:93110446:C:G	4.62693e-05	-0.0495249	-0.694292
93110508	chr7:93110508:C:T	2.04021e-05	-1.36082	-0.201838
93111383	chr7:93111383:C:A	2.13247e-05	-1.37583	-0.142605
93111528	chr7:93111528:T:A	3.78634e-05	-9.98138e-11	-0.944313
93111656	chr7:93111656:A:C	2.97927e-05	0.0777737	-1.26181
93112104	chr7:93112104:T:A	1.55448e-05	-1.25141	-0.583163
93112375	chr7:93112375:A:G	4.58002e-05	-1.07463	0.32062
93112637	chr7:93112637:C:A	1.11353e-05	-1.16006	-1.00812
93112840	chr7:93112840:G:A	1.13532e-05	-1.13948	-1.00932
93113044	chr7:93113044:T:C	2.8183e-05	-0.199484	-1.04009
93113189	chr7:93113189:A:G	3.70571e-05	0.165279	-1.13112
93113195	chr7:93113195:C:A	2.93319e-05	-0.227445	-0.972177
93113509	chr7:93113509:A:C	4.86204e-05	-9.98138e-11	-0.694254
93113574	chr7:93113574:C:T	2.89179e-05	-0.045874	-1.16796
93113680	chr7:93113680:A:T	1.51045e-05	-1.26051	-0.602792
93114032	chr7:93114032:A:C	1.44196e-05	-1.30548	-0.604227
93114043	chr7:93114043:C:T	2.60474e-05	-0.337922	-0.980455
93114184	chr7:93114184:C:T	1.76839e-05	-0.764531	-0.941112
93114193	chr7:93114193:G:A	0.00010019	0.0287719	-2.87489e-10
93114260	chr7:93114260:G:T	2.46543e-05	-0.32214	-1.05121
93114413	chr7:93114413:C:T	2.70605e-05	-1.28022	-2.87489e-10
93114936	chr7:93114936:G:A	0.000104427	0.0701957	-2.87489e-10
93115134	chr7:93115134:TC:T	3.50215e-05	-1.02233	-2.87489e-10
93115245	chr7:93115245:A:G	2.85103e-05	-9.98138e-11	-1.22803
93115361	chr7:93115361:A:G	3.20346e-05	-9.98138e-11	-1.11148
93115815	chr7:93115815:T:C	3.22089e-05	0.0295713	-1.13562
93115976	chr7:93115976:G:A	1.35901e-05	-0.804096	-1.16486
93116057	chr7:93116057:G:C	3.50403e-05	-0.323271	-0.698526
93116122	chr7:93116122:T:A	2.01344e-05	-1.20705	-0.368824
93116268	chr7:93116268:C:T	0.000107924	-0.643762	0.746892
93116272	chr7:93116272:C:A	1.75335e-05	-1.20842	-0.505767
93116774	chr7:93116774:T:G	3.61947e-05	-9.98138e-11	-0.989384
93116954	chr7:93116954:A:G	3.58056e-05	-9.98138e-11	-1.00019
93116989	chr7:93116989:T:G	2.94883e-05	0.0551428	-1.24944
93117054	chr7:93117054:G:A	0.000112168	0.0836433	0.0580613
93117108	chr7:93117108:G:A	2.74639e-05	-1.26542	-2.87489e-10
93117118	chr7:93117118:C:T	3.45817e-05	-9.98138e-11	-1.03497
93117456	chr7:93117456:G:A	3.42546e-05	-9.98138e-11	-1.04448
93117627	chr7:93117627:A:G	5.29828e-05	-9.98138e-11	-0.608329
93117648	chr7:93117648:C:T	1.98091e-05	-0.831555	-0.760601
93117866	chr7:93117866:G:A	4.48348e-05	0.0292482	-0.80456
93118221	chr7:93118221:C:T	4.11257e-05	0.0213052	-0.882969
93118488	chr7:93118488:G:A	3.81109e-05	-0.187791	-0.750005
93118693	chr7:93118693:C:T	6.94653e-05	-0.337469	-2.87489e-10
93119895	chr7:93119895:A:G	8.89078e-05	-0.0906972	-2.87489e-10
93120244	chr7:93120244:C:T	7.12707e-06	-1.47162	-1.14278
93120307	chr7:93120307:C:T	3.16109e-05	-9.98138e-11	-1.12479
93120469	chr7:93120469:G:T	5.15755e-05	-9.98138e-11	-0.63525
93120637	chr7:93120637:CG:TG	4.08784e-05	-0.281719	-0.585977
93120721	chr7:93120721:A:G	3.15462e-05	-9.98138e-11	-1.12684
93120962	chr7:93120962:T:C	2.85408e-05	-9.98138e-11	-1.22696
93120967	chr7:93120967:T:C	3.19268e-05	-9.98138e-11	-1.11485
93121401	chr7:93121401:C:T	2.78337e-05	-9.98138e-11	-1.25205
93121584	chr7:93121584:G:A	2.84067e-05	-9.98138e-11	-1.23167
93121760	chr7:93121760:G:A	2.45517e-05	-1.37751	-2.87489e-10
93122480	chr7:93122480:G:A	7.09994e-06	-1.3704	-1.24781
93122685	chr7:93122685:C:T	7.50234e-05	1.00009	-1.26059
93122832	chr7:93122832:T:C	4.41615e-05	-0.790444	-2.87489e-10
93122842	chr7:93122842:T:A	2.01392e-05	-1.32753	-0.248098
93123433	chr7:93123433:A:G	3.19212e-05	-9.98138e-11	-1.11503
93123481	chr7:93123481:A:G	3.55375e-05	-9.98138e-11	-1.00771
93123719	chr7:93123719:C:A	0.000212968	-9.98138e-11	0.782846
93123744	chr7:93123744:A:G	2.98753e-05	-9.98138e-11	-1.18126
93123750	chr7:93123750:C:T	7.74956e-05	0.886031	-1.11411
93123848	chr7:93123848:A:G	4.33864e-05	-9.98138e-11	-0.80815
93124668	chr7:93124668:ATACAAAC:A	5.19458e-05	-9.98138e-11	-0.628095
93125540	chr7:93125540:C:T	3.19082e-05	-9.98138e-11	-1.11543
93125785	chr7:93125785:C:T	4.43794e-05	-0.162142	-0.62338
93125831	chr7:93125831:A:G	6.31702e-05	-9.98138e-11	-0.432464
93126086	chr7:93126086:G:A	4.77063e-05	-0.318909	-0.394324
93126127	chr7:93126127:A:G	3.16393e-05	-9.98138e-11	-1.1239
93126340	chr7:93126340:C:T	2.75783e-05	-9.98138e-11	-1.26127
93126578	chr7:93126578:G:A	2.39075e-05	-1.40411	-2.87489e-10
93126624	chr7:93126624:A:G	8.8491e-05	-0.0953962	-2.87489e-10
93127312	chr7:93127312:C:T	6.60192e-05	-9.98138e-11	-0.38835
93127382	chr7:93127382:A:T	3.03403e-05	-9.98138e-11	-1.16582
93127920	chr7:93127920:A:T	4.1558e-05	-0.368153	-0.483055
93127940	chr7:93127940:G:T	3.30315e-05	-9.98138e-11	-1.08084
93127974	chr7:93127974:G:T	2.57535e-05	-1.32972	-2.87489e-10
93128153	chr7:93128153:A:G	0.000399573	-9.98138e-11	1.4121
93128488	chr7:93128488:T:C	0.000269176	-9.98138e-11	1.01707
93128510	chr7:93128510:G:T	4.00136e-05	-0.889076	-2.87489e-10
93128640	chr7:93128640:C:T	3.16816e-05	-9.98138e-11	-1.12256
93128989	chr7:93128989:C:T	2.14845e-05	-1.51097	-2.87489e-10
93129097	chr7:93129097:T:A	2.81032e-05	-1.48087	0.238459
93129244	chr7:93129244:G:A	3.19889e-05	-9.98138e-11	-1.11291
93129832	chr7:93129832:T:C	4.02605e-05	-9.98138e-11	-0.882925
93130009	chr7:93130009:T:A	2.7607e-05	-9.98138e-11	-1.26023
93130149	chr7:93130149:A:G	3.18959e-05	-9.98138e-11	-1.11582
93130185	chr7:93130185:G:A	3.64393e-05	-0.982648	-2.87489e-10
93130756	chr7:93130756:A:G	2.84953e-05	-1.50671	0.278151
93131118	chr7:93131118:G:A	6.12055e-05	0.133143	-0.597202
93131189	chr7:93131189:G:A	3.05589e-05	-0.177045	-0.981596
93131425	chr7:93131425:T:G	1.89741e-05	-1.50586	-0.12936
93132008	chr7:93132008:A:G	2.76155e-05	-9.98138e-11	-1.25992
93132562	chr7:93132562:C:G	3.08445e-05	-0.895809	-0.253528
93132870	chr7:93132870:A:G	2.89549e-05	-9.98138e-11	-1.21256
93133368	chr7:93133368:A:G	3.58752e-05	-9.98138e-11	-0.99825
```
