## Supplementary material for "Characterization of shared and ancestry-specific signals driving complex traits using multi-ancestry fine-mapping": susiex_nc2.cs80.summary

```
# chr7:92134035-93134035
CS_ID	CS_LENGTH	CS_PURITY	MAX_PIP_SNP	BP	REF_ALLELE	ALT_ALLELE	REF_FRQ	BETA	SE	-LOG10P	MAX_PIP	POST-HOC_PROB_POP1	POST-HOC_PROB_POP2
1	25	0.66211	chr7:92650049:T:C	92650049	C,C	T,T	1,1	inf,inf	inf,inf	5.04192,0.830865	0.178066	0.852137	0.380301
```
