## Supplementary material for "Characterization of shared and ancestry-specific signals driving complex traits using multi-ancestry fine-mapping": susiex_nc3.cs80.cs

```
CS_ID	SNP	BP	REF_ALLELE	ALT_ALLELE	REF_FRQ	BETA	SE	-LOG10P	CS_PIP	OVRL_PIP
1	chr7:92650049:T:C	92650049	C,C	T,T	1,1	inf,inf	inf,inf	5.04192,0.830865	0.171251	0.171251
1	chr7:92647716:T:C	92647716	C,C	T,T	1,1	inf,inf	inf,inf	4.82843,1.03361	0.151154	0.151154
1	chr7:92655809:A:G	92655809	G,G	A,A	1,1	inf,inf	inf,inf	4.80191,0.80321	0.0968483	0.0968483
1	chr7:92657604:A:G	92657604	G,G	A,A	1,1	inf,inf	inf,inf	4.38801,1.15825	0.0768609	0.0768609
1	chr7:92635096:T:C	92635096	C,C	T,T	1,1	inf,inf	inf,inf	4.36622,0.915004	0.0476729	0.0476729
1	chr7:92628078:A:G	92628078	G,G	A,A	1,1	inf,inf	inf,inf	4.55013,0.252777	0.0267393	0.0267393
1	chr7:92620826:T:G	92620826	G,G	T,T	1,1	inf,inf	inf,inf	4.47428,0.335351	0.0256325	0.0256325
1	chr7:92636484:T:C	92636484	C,C	T,T	1,1	inf,inf	inf,inf	4.51928,0.215764	0.0241831	0.0241831
1	chr7:92624658:G:A	92624658	A,A	G,G	1,1	inf,inf	inf,inf	4.06718,0.839193	0.0235101	0.0235101
1	chr7:92635679:T:C	92635679	C,C	T,T	1,1	inf,inf	inf,inf	4.4979,0.189856	0.0226911	0.0226911
1	chr7:92614358:G:A	92614358	A,NA	G,NA	1,NA	inf,NA	inf,NA	3.7764,NA	0.0182939	0.0182939
1	chr7:92618019:A:G	92618019	G,G	A,A	1,1	inf,inf	inf,inf	4.23519,0.15808	0.0134945	0.0134945
1	chr7:92657969:G:C	92657969	C,C	G,G	1,1	inf,inf	inf,inf	3.94098,0.514037	0.010996	0.010996
1	chr7:92612137:C:G	92612137	G,G	C,C	1,1	inf,inf	inf,inf	4.03353,0.247292	0.00965787	0.00965787
1	chr7:92609830:A:G	92609830	G,G	A,A	1,1	inf,inf	inf,inf	4.0258,0.165216	0.00873401	0.00873401
1	chr7:92651381:T:C	92651381	C,C	T,T	1,1	inf,inf	inf,inf	3.98503,0.162564	0.00791273	0.00791273
1	chr7:92658535:T:G	92658535	G,G	T,T	1,1	inf,inf	inf,inf	3.96131,0.196913	0.00789103	0.00789103
1	chr7:92653310:C:T	92653310	T,T	C,C	1,1	inf,inf	inf,inf	3.95184,0.133276	0.00734804	0.00734804
1	chr7:92652639:C:T	92652639	T,T	C,C	1,1	inf,inf	inf,inf	3.9738,0.0125263	0.00725476	0.00725476
1	chr7:92657666:C:T	92657666	T,T	C,C	1,1	inf,inf	inf,inf	3.75858,0.481083	0.00718197	0.00718197
1	chr7:92658792:T:C	92658792	C,C	T,T	1,1	inf,inf	inf,inf	3.86243,0.177146	0.00638365	0.00638365
1	chr7:92618762:C:T	92618762	T,T	C,C	1,1	inf,inf	inf,inf	3.46012,0.785579	0.00636086	0.00636086
1	chr7:92627061:C:T	92627061	T,T	C,C	1,1	inf,inf	inf,inf	3.86279,0.171333	0.00622672	0.00622672
1	chr7:92648163:C:T	92648163	T,T	C,C	1,1	inf,inf	inf,inf	3.87031,0.0541543	0.00592112	0.00592112
1	chr7:92616613:C:T	92616613	T,T	C,C	1,1	inf,inf	inf,inf	3.76237,0.267211	0.00560815	0.00560815
1	chr7:92630847:G:A	92630847	A,A	G,G	1,1	inf,inf	inf,inf	3.82063,0.0500642	0.00536341	0.00536341
```
