## Supplementary material for "Characterization of shared and ancestry-specific signals driving complex traits using multi-ancestry fine-mapping": susiex_nc3.cs80.snp

```
BP	SNP	PIP(CS1)	LogBF(CS1,Pop1)	LogBF(CS1,Pop2)
92134740	chr7:92134740:C:T	2.51445e-05	-1.4646	-2.87489e-10
92134814	chr7:92134814:C:A	1.16602e-05	-1.15645	-1.07661
92135053	chr7:92135053:G:C	6.95613e-05	-0.447032	-2.87489e-10
92135403	chr7:92135403:G:A	3.40842e-05	-9.98138e-11	-1.16041
92136325	chr7:92136325:T:C	1.40577e-05	-1.27246	-0.773609
92136467	chr7:92136467:G:A	4.27455e-05	-9.98138e-11	-0.933978
92136555	chr7:92136555:T:C	3.18463e-05	-9.98138e-11	-1.22832
92137008	chr7:92137008:A:C	2.18911e-05	-1.31256	-0.290597
92137183	chr7:92137183:G:A	8.7386e-05	-9.98138e-11	-0.218906
92137207	chr7:92137207:A:G	3.23126e-05	-9.98138e-11	-1.21379
92137263	chr7:92137263:G:A	3.10013e-05	-9.98138e-11	-1.25521
92137639	chr7:92137639:T:C	2.10802e-05	-1.26682	-0.374083
92137678	chr7:92137678:GT:G	2.12257e-05	-1.29528	-0.338751
92138420	chr7:92138420:AT:A	3.76879e-05	-9.98138e-11	-1.0599
92138850	chr7:92138850:C:T	3.91618e-05	-9.98138e-11	-1.02154
92138887	chr7:92138887:G:C	3.73224e-05	-9.98138e-11	-1.06965
92139284	chr7:92139284:C:T	7.8425e-05	-9.98138e-11	-0.327098
92139301	chr7:92139301:G:A	1.15148e-05	-1.18678	-1.05883
92139519	chr7:92139519:A:G	3.17337e-05	-9.98138e-11	-1.23186
92139813	chr7:92139813:C:T	5.34475e-05	0.54673	-1.25727
92139904	chr7:92139904:A:C	2.00039e-05	-1.30694	-0.386374
92140250	chr7:92140250:T:G	4.99189e-05	-9.98138e-11	-0.778841
92140263	chr7:92140263:G:A	1.39001e-05	-1.26709	-0.790254
92140724	chr7:92140724:G:A	3.21688e-05	-9.98138e-11	-1.21824
92141149	chr7:92141149:C:A	3.3887e-05	-9.98138e-11	-1.16621
92141190	chr7:92141190:C:T	3.65091e-05	-9.98138e-11	-1.09168
92141347	chr7:92141347:C:T	3.83821e-05	-9.98138e-11	-1.04165
92141391	chr7:92141391:A:G	2.26709e-05	-1.29623	-0.271928
92142376	chr7:92142376:G:A	3.35546e-05	-9.98138e-11	-1.17607
92142842	chr7:92142842:T:C	1.00232e-05	-1.16166	-1.22268
92142867	chr7:92142867:G:A	1.15383e-05	-1.14964	-1.09393
92143461	chr7:92143461:C:T	3.79947e-05	-9.98138e-11	-1.05179
92143513	chr7:92143513:C:T	5.38781e-05	0.556147	-1.25866
92143608	chr7:92143608:G:A	3.92057e-05	-9.98138e-11	-1.02042
92143631	chr7:92143631:C:T	1.41516e-05	-1.27025	-0.769159
92143674	chr7:92143674:G:A	9.87852e-06	-1.17719	-1.22169
92143684	chr7:92143684:C:T	0.0001805	0.878288	-0.371799
92143899	chr7:92143899:T:C	7.18968e-05	0.49831	-0.91232
92144073	chr7:92144073:AC:A	0.000271327	-9.98138e-11	0.914084
92144078	chr7:92144078:A:G	0.000272831	-9.98138e-11	0.91961
92144330	chr7:92144330:T:C	3.35364e-05	-9.98138e-11	-1.17661
92145435	chr7:92145435:T:C	3.89882e-05	-9.98138e-11	-1.02598
92145685	chr7:92145685:C:T	3.14001e-05	-9.98138e-11	-1.24243
92145702	chr7:92145702:A:G	3.89258e-05	-1.02758	-2.87489e-10
92145803	chr7:92145803:A:G	1.42397e-05	-1.26933	-0.76388
92146299	chr7:92146299:A:AAT	3.16084e-05	-9.98138e-11	-1.23582
92146313	chr7:92146313:G:C	3.96938e-05	-9.98138e-11	-1.00804
92146540	chr7:92146540:C:T	3.78647e-05	-9.98138e-11	-1.05522
92146581	chr7:92146581:T:TA	3.36664e-05	-9.98138e-11	-1.17274
92147031	chr7:92147031:C:T	9.15134e-05	-9.98138e-11	-0.172756
92147273	chr7:92147273:G:A	1.16352e-05	-1.13602	-1.09919
92147663	chr7:92147663:GT:G	6.03707e-05	-0.588738	-2.87489e-10
92147764	chr7:92147764:C:T	3.49708e-05	-9.98138e-11	-1.13473
92147838	chr7:92147838:T:C	2.51269e-05	-1.4653	-2.87489e-10
92149151	chr7:92149151:A:G	1.64548e-05	-1.294	-0.594625
92149928	chr7:92149928:G:A	1.50416e-05	-1.2875	-0.690925
92150203	chr7:92150203:C:T	3.18618e-05	-9.98138e-11	-1.22783
92150593	chr7:92150593:C:A	3.15845e-05	-9.98138e-11	-1.23657
92150657	chr7:92150657:T:G	2.36965e-05	-1.3169	-0.207011
92151823	chr7:92151823:C:A	3.27561e-05	-1.20015	-2.87489e-10
92151935	chr7:92151935:G:A	3.86603e-05	-9.98138e-11	-1.03443
92152039	chr7:92152039:A:G	3.16927e-05	-9.98138e-11	-1.23315
92152389	chr7:92152389:T:A	3.35353e-05	-9.98138e-11	-1.17664
92152905	chr7:92152905:T:C	0.000127664	-9.98138e-11	0.160162
92153585	chr7:92153585:T:C	3.78313e-05	-9.98138e-11	-1.0561
92154335	chr7:92154335:G:A	3.35656e-05	-9.98138e-11	-1.17574
92154898	chr7:92154898:T:A	1.45414e-05	-1.29233	-0.719912
92155067	chr7:92155067:G:A	9.78562e-06	-1.19382	-1.2145
92155674	chr7:92155674:G:A	3.77466e-05	-1.05835	-2.87489e-10
92156643	chr7:92156643:C:T	2.33667e-05	-1.29719	-0.240735
92156656	chr7:92156656:A:G	1.72215e-05	-1.28292	-0.560156
92157324	chr7:92157324:T:A	8.29828e-05	-9.98138e-11	-0.270608
92157840	chr7:92157840:G:T	3.25766e-05	-9.98138e-11	-1.20565
92158704	chr7:92158704:G:A	3.97489e-05	-9.98138e-11	-1.00666
92159282	chr7:92159282:G:A	2.65571e-05	-0.827222	-0.582723
92159683	chr7:92159683:A:G	4.1325e-05	0.18307	-1.15084
92159725	chr7:92159725:A:G	5.92245e-05	0.436699	-1.0446
92159939	chr7:92159939:C:T	0.000199605	0.943941	-0.336839
92162570	chr7:92162570:A:G	3.19771e-05	-9.98138e-11	-1.22422
92162861	chr7:92162861:T:TA	2.8646e-05	-1.33423	-2.87489e-10
92163141	chr7:92163141:G:A	3.084e-05	-9.98138e-11	-1.26043
92163898	chr7:92163898:G:A	2.40727e-05	-1.50816	-2.87489e-10
92164132	chr7:92164132:G:A	3.21201e-05	-9.98138e-11	-1.21976
92164994	chr7:92164994:G:A	5.54025e-05	-0.674617	-2.87489e-10
92165724	chr7:92165724:G:A	4.48972e-05	-9.98138e-11	-0.884866
92166049	chr7:92166049:C:T	2.05535e-05	-0.885793	-0.780416
92167164	chr7:92167164:T:C	1.21055e-05	-0.945467	-1.25011
92167241	chr7:92167241:G:A	3.40021e-05	-9.98138e-11	-1.16282
92167982	chr7:92167982:A:C	5.80933e-05	0.438331	-1.06552
92168831	chr7:92168831:C:A	1.16547e-05	-1.02454	-1.20899
92169679	chr7:92169679:C:T	3.80743e-05	-9.98138e-11	-1.0497
92169973	chr7:92169973:G:C	3.35356e-05	-9.98138e-11	-1.17663
92170789	chr7:92170789:A:G	3.36642e-05	-9.98138e-11	-1.17281
92171307	chr7:92171307:A:C	3.25688e-05	-1.20589	-2.87489e-10
92171482	chr7:92171482:T:C	3.40206e-05	-9.98138e-11	-1.16227
92171492	chr7:92171492:C:G	3.14849e-05	-9.98138e-11	-1.23973
92172419	chr7:92172419:A:G	3.16149e-05	-9.98138e-11	-1.23561
92172954	chr7:92172954:G:A	3.17767e-05	-9.98138e-11	-1.23051
92173020	chr7:92173020:C:T	0.00021483	1.34626	-0.665648
92173542	chr7:92173542:A:G	3.08987e-05	-9.98138e-11	-1.25853
92174061	chr7:92174061:G:A	3.82993e-05	-9.98138e-11	-1.04381
92175952	chr7:92175952:A:G	0.000225506	0.87353	-0.144425
92176010	chr7:92176010:A:G	3.69424e-05	-9.98138e-11	-1.07988
92176973	chr7:92176973:A:G	3.18978e-05	-9.98138e-11	-1.2267
92177051	chr7:92177051:AATAAT:A	2.63685e-05	-1.41707	-2.87489e-10
92177502	chr7:92177502:C:T	4.25603e-05	-9.98138e-11	-0.93832
92177640	chr7:92177640:A:G	0.000132833	-9.98138e-11	0.199852
92179294	chr7:92179294:G:A	0.000203899	0.74299	-0.114604
92179450	chr7:92179450:C:G	4.0465e-05	-9.98138e-11	-0.988805
92179601	chr7:92179601:G:A	1.26749e-05	-0.894786	-1.25483
92180115	chr7:92180115:C:T	3.19361e-05	-9.98138e-11	-1.22551
92180242	chr7:92180242:A:G	3.85922e-05	-9.98138e-11	-1.03619
92180343	chr7:92180343:C:G	2.04393e-05	-1.31472	-0.357061
92180981	chr7:92180981:TAA:T	8.20993e-05	-0.281311	-2.87489e-10
92181290	chr7:92181290:CAA:C	4.1267e-05	-9.98138e-11	-0.969179
92181357	chr7:92181357:A:G	3.15065e-05	-9.98138e-11	-1.23905
92181632	chr7:92181632:G:A	2.58968e-05	-1.43512	-2.87489e-10
92182290	chr7:92182290:C:A	6.00354e-05	-9.98138e-11	-0.594306
92183721	chr7:92183721:T:C	1.24397e-05	-0.973579	-1.19477
92184083	chr7:92184083:C:T	0.000247183	0.912163	-0.0912737
92185211	chr7:92185211:A:G	3.75128e-05	-9.98138e-11	-1.06456
92185883	chr7:92185883:T:C	3.28835e-05	-9.98138e-11	-1.19627
92186579	chr7:92186579:C:T	4.03442e-05	-9.98138e-11	-0.991794
92186580	chr7:92186580:G:A	3.55438e-05	-9.98138e-11	-1.11847
92186967	chr7:92186967:A:G	3.29772e-05	-9.98138e-11	-1.19342
92187355	chr7:92187355:TC:T	4.02941e-05	-9.98138e-11	-0.993035
92189474	chr7:92189474:T:C	3.79501e-05	-9.98138e-11	-1.05297
92190388	chr7:92190388:A:G	2.39175e-05	-1.51463	-2.87489e-10
92190680	chr7:92190680:T:C	6.6556e-05	-9.98138e-11	-0.491198
92191519	chr7:92191519:C:A	3.15854e-05	-9.98138e-11	-1.23655
92191673	chr7:92191673:A:G	5.34634e-05	0.350035	-1.06028
92191845	chr7:92191845:G:A	3.157e-05	-9.98138e-11	-1.23704
92192199	chr7:92192199:C:T	0.000184785	-9.98138e-11	0.529952
92192895	chr7:92192895:CAT:C	3.56183e-05	-9.98138e-11	-1.11638
92193675	chr7:92193675:A:G	3.21937e-05	-9.98138e-11	-1.21747
92193968	chr7:92193968:A:G	2.00915e-05	-1.48224	-0.206703
92194573	chr7:92194573:T:G	1.12064e-05	-1.03821	-1.23454
92195953	chr7:92195953:T:C	3.74742e-05	-9.98138e-11	-1.06559
92196639	chr7:92196639:C:A	2.53636e-05	-1.45593	-2.87489e-10
92196964	chr7:92196964:C:T	3.19841e-05	-9.98138e-11	-1.224
92197143	chr7:92197143:C:T	3.17178e-05	-9.98138e-11	-1.23236
92199292	chr7:92199292:A:C	3.88992e-05	-9.98138e-11	-1.02827
92199351	chr7:92199351:T:C	8.61031e-06	-1.29143	-1.24485
92200464	chr7:92200464:C:T	4.17469e-05	-9.98138e-11	-0.957617
92202377	chr7:92202377:C:T	2.52816e-05	-1.45916	-2.87489e-10
92203505	chr7:92203505:C:T	3.88012e-05	-1.03079	-2.87489e-10
92204911	chr7:92204911:T:C	3.56496e-05	-9.98138e-11	-1.1155
92205032	chr7:92205032:T:C	4.27759e-05	-9.98138e-11	-0.933267
92205302	chr7:92205302:C:T	5.08414e-05	-9.98138e-11	-0.76053
92206122	chr7:92206122:G:A	1.1229e-05	-1.01121	-1.25953
92207714	chr7:92207714:A:G	3.44836e-05	-9.98138e-11	-1.14876
92208327	chr7:92208327:C:G	3.47447e-05	-9.98138e-11	-1.14121
92209199	chr7:92209199:T:G	0.00024745	0.911463	-0.089496
92209762	chr7:92209762:T:C	2.49184e-05	-1.21315	-0.260486
92211410	chr7:92211410:T:C	4.98264e-05	0.267388	-1.04808
92211950	chr7:92211950:A:C	4.00571e-05	-0.250866	-0.74807
92212121	chr7:92212121:A:C	2.46933e-05	-1.48271	-2.87489e-10
92213240	chr7:92213240:T:C	0.000239675	0.827214	-0.0371719
92213746	chr7:92213746:T:C	0.000251266	0.892877	-0.0556048
92214069	chr7:92214069:C:T	3.12292e-05	-9.98138e-11	-1.24789
92215092	chr7:92215092:A:C	3.45364e-05	-9.98138e-11	-1.14723
92215579	chr7:92215579:C:T	3.44308e-05	-9.98138e-11	-1.15029
92215777	chr7:92215777:A:T	5.4112e-05	0.552149	-1.25034
92216130	chr7:92216130:G:C	9.87198e-06	-1.22055	-1.17899
92217285	chr7:92217285:T:C	4.98956e-05	0.257052	-1.03636
92217618	chr7:92217618:A:G	4.02181e-05	-9.98138e-11	-0.994924
92218036	chr7:92218036:T:A	3.15246e-05	-9.98138e-11	-1.23847
92218190	chr7:92218190:C:T	6.44788e-05	0.329892	-0.852797
92218236	chr7:92218236:A:C	1.11077e-05	-1.05257	-1.22903
92218740	chr7:92218740:G:A	0.000236582	0.850931	-0.0738771
92218892	chr7:92218892:A:G	3.14868e-05	-9.98138e-11	-1.23967
92220576	chr7:92220576:T:C	2.61482e-05	-0.896334	-0.529126
92220856	chr7:92220856:A:T	0.000647448	1.7838	-2.87489e-10
92221264	chr7:92221264:C:T	2.97009e-05	-0.863988	-0.434074
92221270	chr7:92221270:C:T	3.61612e-05	0.157491	-1.25875
92223200	chr7:92223200:C:T	2.40592e-05	-1.50872	-2.87489e-10
92224394	chr7:92224394:T:G	7.27836e-05	-0.401751	-2.87489e-10
92224463	chr7:92224463:C:T	0.000280853	0.799188	0.149404
92225013	chr7:92225013:C:T	7.94742e-05	0.032057	-0.345866
92225017	chr7:92225017:C:T	3.9143e-05	-9.98138e-11	-1.02202
92225354	chr7:92225354:C:T	4.18624e-05	-9.98138e-11	-0.954853
92226478	chr7:92226478:T:C	5.83414e-05	-9.98138e-11	-0.622929
92227106	chr7:92227106:C:G	2.50811e-05	-1.46713	-2.87489e-10
92227502	chr7:92227502:C:T	1.1084e-05	-1.06948	-1.21426
92227950	chr7:92227950:T:G	3.08182e-05	-9.98138e-11	-1.26113
92227969	chr7:92227969:C:T	1.12747e-05	-1.18132	-1.08536
92229220	chr7:92229220:G:A	0.000778292	1.96786	-2.87489e-10
92229233	chr7:92229233:G:A	3.13341e-05	-9.98138e-11	-1.24453
92230060	chr7:92230060:G:A	6.70962e-05	0.77419	-1.2573
92230361	chr7:92230361:A:G	3.7336e-05	-1.06928	-2.87489e-10
92231200	chr7:92231200:A:T	2.10938e-05	-1.43356	-0.206703
92231474	chr7:92231474:A:C	3.31155e-05	-9.98138e-11	-1.18924
92231848	chr7:92231848:A:G	2.4157e-05	-1.50467	-2.87489e-10
92231877	chr7:92231877:G:T	6.92411e-06	-1.51452	-1.23971
92232283	chr7:92232283:C:T	3.72746e-05	-9.98138e-11	-1.07093
92232285	chr7:92232285:C:T	3.24332e-05	-9.98138e-11	-1.21006
92232342	chr7:92232342:G:A	0.000213087	0.780663	-0.108202
92232484	chr7:92232484:T:C	3.31375e-05	-9.98138e-11	-1.18857
92232855	chr7:92232855:G:A	4.11728e-05	-9.98138e-11	-0.971462
92232935	chr7:92232935:C:T	3.10422e-05	-9.98138e-11	-1.25389
92233325	chr7:92233325:C:T	6.47392e-05	-9.98138e-11	-0.518873
92233621	chr7:92233621:G:GA	3.46167e-05	-9.98138e-11	-1.1449
92233622	chr7:92233622:G:GAC	3.45499e-05	-9.98138e-11	-1.14684
92234049	chr7:92234049:A:G	2.63869e-05	-1.41637	-2.87489e-10
92234386	chr7:92234386:G:C	5.3711e-05	0.353312	-1.05893
92235163	chr7:92235163:C:A	4.0666e-05	-9.98138e-11	-0.983847
92235839	chr7:92235839:A:G	3.35353e-05	-9.98138e-11	-1.17664
92235842	chr7:92235842:C:T	3.25215e-05	-9.98138e-11	-1.20734
92237608	chr7:92237608:T:C	0.000146604	0.298492	-2.87489e-10
92238917	chr7:92238917:T:C	3.17357e-05	-9.98138e-11	-1.2318
92239185	chr7:92239185:A:G	4.219e-05	-9.98138e-11	-0.947058
92239223	chr7:92239223:AG:A	3.89205e-05	-9.98138e-11	-1.02772
92240767	chr7:92240767:C:G	3.45246e-05	-9.98138e-11	-1.14757
92241302	chr7:92241302:A:T	3.26293e-05	-9.98138e-11	-1.20403
92241545	chr7:92241545:G:GTTA	3.14101e-05	-9.98138e-11	-1.24211
92241935	chr7:92241935:G:A	3.25854e-05	-9.98138e-11	-1.20538
92242441	chr7:92242441:C:T	8.10321e-05	-9.98138e-11	-0.294396
92242883	chr7:92242883:G:A	6.66305e-05	0.768876	-1.25895
92242991	chr7:92242991:G:C	3.24546e-05	-9.98138e-11	-1.2094
92243558	chr7:92243558:A:AT	1.03147e-05	-1.27789	-1.07778
92245372	chr7:92245372:C:T	2.33127e-05	-1.06345	-0.476791
92246005	chr7:92246005:T:C	8.26546e-05	-0.27457	-2.87489e-10
92246057	chr7:92246057:G:A	3.34455e-05	-9.98138e-11	-1.17932
92247020	chr7:92247020:ATTC:A	3.30456e-05	-9.98138e-11	-1.19135
92247171	chr7:92247171:A:T	3.26927e-05	-1.20209	-2.87489e-10
92247801	chr7:92247801:T:C	3.54594e-05	-9.98138e-11	-1.12085
92248554	chr7:92248554:G:T	3.33159e-05	-9.98138e-11	-1.18321
92250249	chr7:92250249:C:T	4.27466e-05	-9.98138e-11	-0.933951
92250445	chr7:92250445:T:A	4.64088e-05	-9.98138e-11	-0.851752
92251930	chr7:92251930:C:T	1.37507e-05	-1.18481	-0.883347
92251931	chr7:92251931:G:A	4.2691e-05	0.259292	-1.19455
92253403	chr7:92253403:T:C	2.3997e-05	-1.51131	-2.87489e-10
92253621	chr7:92253621:CAT:C	7.51671e-05	-9.98138e-11	-0.369528
92254954	chr7:92254954:A:G	2.68632e-05	-1.39848	-2.87489e-10
92255314	chr7:92255314:C:T	3.63754e-05	0.144726	-1.24007
92255491	chr7:92255491:A:G	3.97195e-05	-9.98138e-11	-1.0074
92256378	chr7:92256378:G:A	4.83157e-05	0.402594	-1.21408
92256559	chr7:92256559:A:G	1.75747e-05	-1.08867	-0.734108
92256927	chr7:92256927:C:T	4.36502e-05	-9.98138e-11	-0.913033
92256928	chr7:92256928:G:A	3.22528e-05	-9.98138e-11	-1.21564
92257875	chr7:92257875:A:G	3.39885e-05	-0.372491	-0.790728
92258190	chr7:92258190:A:G	4.56631e-05	-9.98138e-11	-0.867949
92258335	chr7:92258335:G:A	4.2458e-05	-9.98138e-11	-0.940726
92258682	chr7:92258682:T:C	3.72955e-05	0.167012	-1.23738
92258832	chr7:92258832:AATAAAAGAGATC:A	4.68474e-05	-9.98138e-11	-0.842345
92260408	chr7:92260408:G:A	1.34085e-05	-1.02178	-1.07157
92261028	chr7:92261028:C:CT	4.1352e-05	0.280514	-1.24764
92261116	chr7:92261116:G:A	4.56162e-05	-9.98138e-11	-0.868979
92261419	chr7:92261419:GTTT:G	3.3053e-05	-1.48645	0.295324
92261678	chr7:92261678:G:A	4.6423e-05	0.389905	-1.24135
92261878	chr7:92261878:T:C	1.38038e-05	-1.17519	-0.889108
92262222	chr7:92262222:T:C	4.88306e-05	0.40848	-1.20936
92262317	chr7:92262317:T:C	5.02646e-05	-0.77194	-2.87489e-10
92263154	chr7:92263154:A:G	0.000140521	-9.98138e-11	0.256119
92263563	chr7:92263563:C:T	3.47867e-05	-9.98138e-11	-1.14
92264483	chr7:92264483:C:T	3.19986e-05	-9.98138e-11	-1.22355
92264847	chr7:92264847:CAT:C	2.76473e-05	-1.36971	-2.87489e-10
92265216	chr7:92265216:C:T	4.15749e-05	-9.98138e-11	-0.961744
92265463	chr7:92265463:T:C	3.93397e-05	-9.98138e-11	-1.01701
92266101	chr7:92266101:G:A	7.04324e-05	-0.434588	-2.87489e-10
92266213	chr7:92266213:G:A	3.37182e-05	-9.98138e-11	-1.1712
92266484	chr7:92266484:C:T	2.39184e-05	-1.51459	-2.87489e-10
92266986	chr7:92266986:G:A	2.80369e-05	-0.408811	-0.94691
92268122	chr7:92268122:A:G	3.48253e-05	-9.98138e-11	-1.1389
92268603	chr7:92268603:G:A	3.4283e-05	-9.98138e-11	-1.15459
92269525	chr7:92269525:T:C	4.5181e-05	-9.98138e-11	-0.878564
92269803	chr7:92269803:A:T	9.00569e-06	-1.32227	-1.16911
92270671	chr7:92270671:G:A	3.25315e-05	-9.98138e-11	-1.20703
92271300	chr7:92271300:T:C	3.2774e-05	-9.98138e-11	-1.1996
92272991	chr7:92272991:A:C	4.56631e-05	-9.98138e-11	-0.867949
92273326	chr7:92273326:TTCAATGAC:T	4.57438e-05	-9.98138e-11	-0.866185
92273970	chr7:92273970:A:C	4.55212e-05	-9.98138e-11	-0.871064
92274947	chr7:92274947:T:C	3.37294e-05	-9.98138e-11	-1.17087
92275381	chr7:92275381:A:G	2.79274e-05	-1.35963	-2.87489e-10
92275545	chr7:92275545:C:T	4.40781e-05	-9.98138e-11	-0.903277
92275601	chr7:92275601:G:T	3.2163e-05	-9.98138e-11	-1.21842
92276495	chr7:92276495:G:C	4.9814e-05	-0.314221	-0.466723
92276802	chr7:92276802:A:G	3.31056e-05	-9.98138e-11	-1.18954
92276849	chr7:92276849:T:C	5.16601e-05	-9.98138e-11	-0.744554
92276895	chr7:92276895:T:C	3.37182e-05	-9.98138e-11	-1.1712
92277428	chr7:92277428:A:G	1.4693e-05	-1.13855	-0.863319
92278801	chr7:92278801:T:C	5.62662e-05	0.556699	-1.21585
92278909	chr7:92278909:A:G	5.20541e-05	0.477183	-1.21414
92279246	chr7:92279246:A:C	5.19041e-05	0.0965166	-0.836361
92279847	chr7:92279847:A:C	4.57079e-05	-9.98138e-11	-0.866969
92280180	chr7:92280180:GC:G	3.2561e-05	-9.98138e-11	-1.20613
92281178	chr7:92281178:A:G	5.11415e-05	0.364151	-1.1188
92282044	chr7:92282044:C:T	8.97851e-05	-9.98138e-11	-0.191822
92282468	chr7:92282468:C:T	4.75246e-05	0.386604	-1.2146
92282838	chr7:92282838:T:C	3.32547e-05	-1.18504	-2.87489e-10
92282846	chr7:92282846:A:G	4.73631e-05	0.412019	-1.24342
92283204	chr7:92283204:A:G	3.82514e-05	-9.98138e-11	-1.04506
92283262	chr7:92283262:T:G	4.58239e-05	-9.98138e-11	-0.864435
92284015	chr7:92284015:T:C	4.33857e-05	-0.225307	-0.693803
92284020	chr7:92284020:C:T	0.000113186	0.039789	-2.87489e-10
92284780	chr7:92284780:G:A	3.39061e-05	-9.98138e-11	-1.16565
92284904	chr7:92284904:A:G	0.000253545	-0.381579	1.22788
92285661	chr7:92285661:A:G	7.09877e-05	0.351312	-0.778047
92286276	chr7:92286276:A:G	4.17334e-05	-9.98138e-11	-0.957938
92286397	chr7:92286397:T:C	3.13516e-05	-9.98138e-11	-1.24398
92287209	chr7:92287209:T:C	4.80469e-05	0.42216	-1.23922
92287865	chr7:92287865:C:G	4.91678e-05	-9.98138e-11	-0.794001
92288030	chr7:92288030:C:T	3.08124e-05	-9.98138e-11	-1.26133
92288472	chr7:92288472:G:A	3.61223e-05	-1.10233	-2.87489e-10
92288831	chr7:92288831:A:G	1.31043e-05	-1.08702	-1.02928
92289082	chr7:92289082:A:G	4.12376e-05	-9.98138e-11	-0.96989
92289281	chr7:92289281:A:G	2.40056e-05	-1.51095	-2.87489e-10
92290983	chr7:92290983:A:G	7.95873e-05	0.00824788	-0.320634
92291574	chr7:92291574:T:C	3.38282e-05	-9.98138e-11	-1.16795
92291672	chr7:92291672:G:A	4.11818e-05	-9.98138e-11	-0.971244
92292015	chr7:92292015:CCAGTACTTGCCTCAT:C	5.61602e-05	-9.98138e-11	-0.661032
92292224	chr7:92292224:G:A	3.37266e-05	-9.98138e-11	-1.17095
92292415	chr7:92292415:A:G	5.52611e-05	-9.98138e-11	-0.677172
92293227	chr7:92293227:T:C	5.00752e-05	0.463643	-1.23936
92293282	chr7:92293282:A:T	3.52204e-05	-9.98138e-11	-1.12761
92293868	chr7:92293868:A:G	4.60447e-05	-9.98138e-11	-0.859629
92294666	chr7:92294666:A:G	3.16278e-05	-9.98138e-11	-1.2352
92294791	chr7:92294791:G:A	3.18336e-05	-9.98138e-11	-1.22872
92295942	chr7:92295942:G:A	0.000233689	-0.104209	0.868961
92296078	chr7:92296078:G:A	3.021e-05	-1.28107	-2.87489e-10
92296752	chr7:92296752:T:A	3.18501e-05	-9.98138e-11	-1.2282
92297728	chr7:92297728:G:A	4.54151e-05	-9.98138e-11	-0.873397
92299159	chr7:92299159:A:G	3.16717e-05	-1.23382	-2.87489e-10
92303352	chr7:92303352:A:G	1.12082e-05	-1.1317	-1.1409
92303684	chr7:92303684:T:C	4.70655e-05	-9.98138e-11	-0.8377
92304442	chr7:92304442:T:A	3.4311e-05	-9.98138e-11	-1.15377
92305014	chr7:92305014:C:T	3.68035e-05	-1.08365	-2.87489e-10
92305387	chr7:92305387:C:T	0.00250365	3.13627	-2.87489e-10
92305589	chr7:92305589:G:A	3.31706e-05	-9.98138e-11	-1.18758
92305639	chr7:92305639:T:C	4.11198e-05	-9.98138e-11	-0.972751
92306173	chr7:92306173:A:G	2.81588e-05	-1.35138	-2.87489e-10
92306332	chr7:92306332:T:A	4.14427e-05	-9.98138e-11	-0.964928
92306448	chr7:92306448:T:G	4.7165e-05	-9.98138e-11	-0.83559
92306636	chr7:92306636:A:T	1.59625e-05	-0.877408	-1.04159
92308566	chr7:92308566:C:T	1.05884e-05	-1.50499	-0.824498
92309304	chr7:92309304:C:T	4.52959e-05	0.32381	-1.19983
92309818	chr7:92309818:G:A	3.47245e-05	0.0924327	-1.23423
92310794	chr7:92310794:A:G	0.000109697	0.00847752	-2.87489e-10
92311305	chr7:92311305:A:C	5.72073e-05	-9.98138e-11	-0.64256
92311854	chr7:92311854:A:G	4.56225e-05	-9.98138e-11	-0.868839
92312092	chr7:92312092:T:C	2.39744e-05	-1.51226	-2.87489e-10
92313025	chr7:92313025:A:G	2.48089e-05	-1.47804	-2.87489e-10
92313278	chr7:92313278:G:T	4.66288e-05	-0.847022	-2.87489e-10
92313586	chr7:92313586:G:A	0.00188977	2.85497	-2.87489e-10
92313793	chr7:92313793:T:C	3.39126e-05	-1.16545	-2.87489e-10
92314063	chr7:92314063:C:T	3.24704e-05	-9.98138e-11	-1.20891
92315240	chr7:92315240:T:C	3.88771e-05	-9.98138e-11	-1.02884
92315246	chr7:92315246:G:C	3.34493e-05	-9.98138e-11	-1.17921
92315363	chr7:92315363:A:G	3.00915e-05	-1.285	-2.87489e-10
92315419	chr7:92315419:A:G	3.99605e-05	-9.98138e-11	-1.00135
92316702	chr7:92316702:G:A	0.000962871	-1.44146	3.62214
92317364	chr7:92317364:G:A	3.02934e-05	-1.27831	-2.87489e-10
92319802	chr7:92319802:G:A	4.58264e-05	-0.86438	-2.87489e-10
92321405	chr7:92321405:A:G	3.07808e-05	-1.26235	-2.87489e-10
92321655	chr7:92321655:T:C	3.13869e-05	-9.98138e-11	-1.24285
92322528	chr7:92322528:C:A	1.40601e-05	-1.08324	-0.962665
92323084	chr7:92323084:C:T	3.36108e-05	-9.98138e-11	-1.17439
92323274	chr7:92323274:A:G	3.14451e-05	-9.98138e-11	-1.241
92323906	chr7:92323906:T:C	0.000118468	-9.98138e-11	0.0854012
92324205	chr7:92324205:T:A	0.000109393	-0.176104	0.181808
92324379	chr7:92324379:G:A	4.14379e-05	-9.98138e-11	-0.965046
92325116	chr7:92325116:G:A	0.0001431	-9.98138e-11	0.274302
92326420	chr7:92326420:G:A	5.4311e-05	-0.694515	-2.87489e-10
92326954	chr7:92326954:G:A	3.94355e-05	-9.98138e-11	-1.01457
92327196	chr7:92327196:G:A	3.31965e-05	-9.98138e-11	-1.1868
92329492	chr7:92329492:T:C	3.1611e-05	-9.98138e-11	-1.23574
92329637	chr7:92329637:C:T	3.76327e-05	0.177136	-1.2385
92330046	chr7:92330046:A:T	3.24753e-05	-9.98138e-11	-1.20876
92330331	chr7:92330331:C:T	0.000125592	-9.98138e-11	0.143801
92331330	chr7:92331330:C:T	4.52404e-05	-9.98138e-11	-0.87725
92331456	chr7:92331456:T:A	4.08438e-05	0.254887	-1.23437
92331859	chr7:92331859:A:G	5.43549e-05	0.214131	-0.907837
92331884	chr7:92331884:CATA:C	3.75315e-05	-9.98138e-11	-1.06406
92331920	chr7:92331920:C:CTT	4.63895e-05	-0.359915	-0.492252
92333686	chr7:92333686:G:C	0.000110365	0.0538992	-0.0393437
92333868	chr7:92333868:G:A	3.34311e-05	-9.98138e-11	-1.17975
92335794	chr7:92335794:C:T	6.95374e-05	-0.447376	-2.87489e-10
92336030	chr7:92336030:A:C	3.94834e-05	-9.98138e-11	-1.01336
92336077	chr7:92336077:T:A	8.77111e-05	-9.98138e-11	-0.215193
92336602	chr7:92336602:A:G	3.98994e-05	-9.98138e-11	-1.00288
92337381	chr7:92337381:A:G	3.12684e-05	-9.98138e-11	-1.24663
92338057	chr7:92338057:A:G	1.86656e-05	-0.587667	-1.17489
92338477	chr7:92338477:TTTGAG:T	4.7656e-05	-9.98138e-11	-0.825232
92338497	chr7:92338497:T:C	3.15648e-05	-9.98138e-11	-1.2372
92339884	chr7:92339884:C:G	3.10409e-05	-9.98138e-11	-1.25393
92340038	chr7:92340038:G:A	0.000150603	-9.98138e-11	0.325404
92340521	chr7:92340521:A:G	3.07982e-05	-9.98138e-11	-1.26178
92341095	chr7:92341095:G:A	4.50246e-05	-9.98138e-11	-0.882032
92341293	chr7:92341293:A:G	3.1102e-05	-9.98138e-11	-1.25197
92342479	chr7:92342479:A:G	1.35135e-05	-0.844743	-1.24081
92343753	chr7:92343753:T:A	3.19785e-05	-9.98138e-11	-1.22418
92344659	chr7:92344659:A:AG	4.49106e-05	-9.98138e-11	-0.884568
92345007	chr7:92345007:A:G	5.50009e-05	-9.98138e-11	-0.681891
92345443	chr7:92345443:G:A	0.000131361	0.442296	-0.253584
92345513	chr7:92345513:C:T	3.38945e-05	-9.98138e-11	-1.16599
92345997	chr7:92345997:C:A	3.31403e-05	-9.98138e-11	-1.18849
92346915	chr7:92346915:A:T	4.21909e-05	-0.947036	-2.87489e-10
92349197	chr7:92349197:G:A	4.53922e-05	0.234173	-1.10807
92349270	chr7:92349270:A:G	8.76653e-05	-9.98138e-11	-0.215715
92349628	chr7:92349628:T:C	1.04133e-05	-1.13562	-1.21053
92349977	chr7:92349977:C:G	3.87601e-05	-9.98138e-11	-1.03185
92350141	chr7:92350141:CTT:C	0.00109676	-1.45474	3.76562
92350638	chr7:92350638:G:A	3.55357e-05	-1.1187	-2.87489e-10
92350716	chr7:92350716:G:A	2.94783e-05	-1.30559	-2.87489e-10
92351584	chr7:92351584:T:C	4.36478e-05	0.326239	-1.23933
92351845	chr7:92351845:A:T	2.73744e-05	-0.380489	-0.999143
92352452	chr7:92352452:G:A	2.60023e-05	-1.43106	-2.87489e-10
92353798	chr7:92353798:T:C	3.08887e-05	-9.98138e-11	-1.25885
92354238	chr7:92354238:A:G	2.42004e-05	-1.50287	-2.87489e-10
92354258	chr7:92354258:G:A	3.3717e-05	-9.98138e-11	-1.17124
92354624	chr7:92354624:T:C	3.79311e-05	-1.05347	-2.87489e-10
92354761	chr7:92354761:A:G	4.77324e-05	-9.98138e-11	-0.823631
92354792	chr7:92354792:T:A	3.2371e-05	-9.98138e-11	-1.21198
92354943	chr7:92354943:C:T	3.25735e-05	-9.98138e-11	-1.20574
92355252	chr7:92355252:CCTCTTTTTTTTTCTTTTTAATT:C	6.32535e-05	0.358382	-0.900472
92355357	chr7:92355357:AT:A	4.00986e-05	-9.98138e-11	-0.997899
92355454	chr7:92355454:G:A	4.57297e-05	-9.98138e-11	-0.866493
92355601	chr7:92355601:A:G	4.13759e-05	-9.98138e-11	-0.966542
92356496	chr7:92356496:G:A	1.03037e-05	-1.14621	-1.21053
92356557	chr7:92356557:A:G	1.16673e-05	-1.3706	-0.861846
92356568	chr7:92356568:A:C	4.61313e-05	-9.98138e-11	-0.857749
92356962	chr7:92356962:T:A	3.26896e-05	-9.98138e-11	-1.20218
92357614	chr7:92357614:T:A	2.75203e-05	-1.37432	-2.87489e-10
92358355	chr7:92358355:A:C	1.68307e-05	-0.795729	-1.07031
92358388	chr7:92358388:T:C	1.50343e-05	-1.13914	-0.839769
92358763	chr7:92358763:ATTTG:A	4.64023e-05	0.325055	-1.17695
92358907	chr7:92358907:GT:G	5.60111e-05	-0.663692	-2.87489e-10
92359109	chr7:92359109:A:G	3.35545e-05	-9.98138e-11	-1.17607
92360842	chr7:92360842:GTCT:G	4.55194e-05	0.365535	-1.23664
92361011	chr7:92361011:C:T	3.37129e-05	-9.98138e-11	-1.17136
92361366	chr7:92361366:A:G	3.7431e-05	-9.98138e-11	-1.06674
92361873	chr7:92361873:A:G	0.000306523	0.399434	0.636619
92361966	chr7:92361966:C:T	4.00716e-05	-9.98138e-11	-0.998572
92362538	chr7:92362538:ATCC:A	3.24525e-05	-9.98138e-11	-1.20946
92362908	chr7:92362908:T:TC	5.05945e-05	0.473907	-1.2393
92363668	chr7:92363668:AC:A	3.3693e-05	-9.98138e-11	-1.17195
92364723	chr7:92364723:A:G	2.48233e-05	-1.47746	-2.87489e-10
92364865	chr7:92364865:C:T	3.29849e-05	-9.98138e-11	-1.19319
92365155	chr7:92365155:A:T	4.12533e-05	-9.98138e-11	-0.96951
92365359	chr7:92365359:C:T	4.55693e-05	-9.98138e-11	-0.870006
92365422	chr7:92365422:C:T	3.50963e-05	-1.51376	0.382619
92366428	chr7:92366428:A:G	3.36052e-05	-9.98138e-11	-1.17456
92366526	chr7:92366526:A:G	4.65003e-05	-9.98138e-11	-0.849782
92366578	chr7:92366578:A:G	0.000132379	-9.98138e-11	0.19643
92366996	chr7:92366996:T:C	7.56102e-06	-1.43451	-1.23172
92367738	chr7:92367738:A:G	5.22748e-05	0.50685	-1.23958
92369181	chr7:92369181:C:A	0.000112017	1.17388	-1.14447
92369334	chr7:92369334:A:T	5.02067e-05	0.466607	-1.2397
92369341	chr7:92369341:A:C	1.72206e-05	-1.09241	-0.750726
92370144	chr7:92370144:T:C	8.98824e-05	-9.98138e-11	-0.190738
92372218	chr7:92372218:A:G	5.6901e-05	-9.98138e-11	-0.647929
92372468	chr7:92372468:C:T	5.47785e-05	-0.446186	-0.239757
92372649	chr7:92372649:TC:T	4.42548e-05	-9.98138e-11	-0.899278
92375125	chr7:92375125:G:A	7.50312e-05	-0.186327	-0.185009
92376782	chr7:92376782:T:C	4.91345e-05	-9.98138e-11	-0.79468
92377615	chr7:92377615:A:G	5.21264e-05	0.510483	-1.24605
92377803	chr7:92377803:A:G	4.3277e-05	-9.98138e-11	-0.921621
92378373	chr7:92378373:A:G	3.37317e-05	-9.98138e-11	-1.1708
92378906	chr7:92378906:A:G	1.3903e-05	-1.09499	-0.962151
92379420	chr7:92379420:G:A	3.23462e-05	-9.98138e-11	-1.21274
92379965	chr7:92379965:A:G	0.000323455	-0.119704	1.20952
92380128	chr7:92380128:A:G	0.000314228	-0.170664	1.23154
92380236	chr7:92380236:A:G	5.42769e-05	-0.188615	-0.506526
92380385	chr7:92380385:C:T	3.15924e-05	-1.23632	-2.87489e-10
92380418	chr7:92380418:C:T	3.28721e-05	-9.98138e-11	-1.19662
92380577	chr7:92380577:G:T	3.22012e-05	-9.98138e-11	-1.21724
92380884	chr7:92380884:A:T	4.33782e-05	-9.98138e-11	-0.919284
92381024	chr7:92381024:A:G	4.56619e-05	-9.98138e-11	-0.867977
92382970	chr7:92382970:T:C	4.5425e-05	-9.98138e-11	-0.873178
92383283	chr7:92383283:T:A	3.39677e-05	-9.98138e-11	-1.16383
92383717	chr7:92383717:T:A	3.22777e-05	-0.27184	-0.943025
92383798	chr7:92383798:A:G	4.49179e-05	-9.98138e-11	-0.884405
92384414	chr7:92384414:T:G	5.75234e-05	-0.144722	-0.492327
92384743	chr7:92384743:C:G	5.25359e-05	0.461054	-1.1888
92384757	chr7:92384757:C:A	5.27021e-05	0.496753	-1.22134
92384759	chr7:92384759:A:G	4.71669e-05	0.381702	-1.21725
92385197	chr7:92385197:T:G	3.26688e-05	-9.98138e-11	-1.20282
92386236	chr7:92386236:G:A	3.16857e-05	-9.98138e-11	-1.23338
92386324	chr7:92386324:C:A	2.55808e-05	-1.4474	-2.87489e-10
92386684	chr7:92386684:C:T	7.25707e-05	-9.98138e-11	-0.40468
92386708	chr7:92386708:T:C	1.12775e-05	-1.38993	-0.876496
92387082	chr7:92387082:T:TCTC	5.44336e-05	0.48963	-1.18189
92387402	chr7:92387402:G:A	2.39234e-05	-1.51439	-2.87489e-10
92387649	chr7:92387649:C:A	3.248e-05	-9.98138e-11	-1.20862
92387652	chr7:92387652:G:A	3.22705e-05	-9.98138e-11	-1.21509
92388947	chr7:92388947:A:G	3.11658e-05	-9.98138e-11	-1.24992
92389161	chr7:92389161:T:C	3.30751e-05	-9.98138e-11	-1.19046
92389377	chr7:92389377:A:G	5.07623e-05	0.432963	-1.19505
92389419	chr7:92389419:A:G	2.48382e-05	-1.47686	-2.87489e-10
92390553	chr7:92390553:A:G	3.10074e-05	-9.98138e-11	-1.25501
92390554	chr7:92390554:T:G	4.55028e-05	-9.98138e-11	-0.871468
92390704	chr7:92390704:C:A	4.56359e-05	-9.98138e-11	-0.868546
92390783	chr7:92390783:C:T	4.48367e-05	-9.98138e-11	-0.886213
92391684	chr7:92391684:C:T	3.08149e-05	-9.98138e-11	-1.26124
92393123	chr7:92393123:C:G	3.12997e-05	-9.98138e-11	-1.24563
92395418	chr7:92395418:A:G	3.11604e-05	-9.98138e-11	-1.25009
92395577	chr7:92395577:G:C	3.86909e-05	0.171342	-1.20498
92395873	chr7:92395873:T:G	3.78267e-05	-0.368885	-0.68734
92397316	chr7:92397316:T:C	5.30679e-05	0.385296	-1.10296
92397569	chr7:92397569:T:TG	3.24333e-05	-9.98138e-11	-1.21006
92397766	chr7:92397766:C:T	3.89572e-05	-9.98138e-11	-1.02678
92397873	chr7:92397873:A:G	1.14e-05	-1.04405	-1.21157
92398205	chr7:92398205:G:C	4.17119e-05	-9.98138e-11	-0.958455
92398223	chr7:92398223:C:G	5.01721e-05	0.465212	-1.23899
92398592	chr7:92398592:C:A	2.41663e-05	-1.50428	-2.87489e-10
92399565	chr7:92399565:T:TA	2.41257e-05	-1.50596	-2.87489e-10
92399988	chr7:92399988:G:A	1.62837e-05	-1.10199	-0.797082
92400943	chr7:92400943:T:C	4.8224e-05	-9.98138e-11	-0.813383
92401545	chr7:92401545:T:C	3.11503e-05	-9.98138e-11	-1.25042
92402019	chr7:92402019:C:T	3.9088e-05	-9.98138e-11	-1.02342
92402026	chr7:92402026:T:C	2.4486e-05	-1.49114	-2.87489e-10
92402634	chr7:92402634:G:A	0.000105348	0.0281207	-0.0600885
92403220	chr7:92403220:T:C	5.42948e-05	-0.270011	-0.424801
92403339	chr7:92403339:T:C	3.80873e-05	-1.04936	-2.87489e-10
92403718	chr7:92403718:TCAGCAAC:T	3.92336e-05	0.238937	-1.25865
92405039	chr7:92405039:A:G	8.78632e-05	-9.98138e-11	-0.21346
92405050	chr7:92405050:A:G	4.44089e-05	-9.98138e-11	-0.895802
92405073	chr7:92405073:A:G	7.52884e-05	-9.98138e-11	-0.367915
92405088	chr7:92405088:AC:A	3.43314e-05	-9.98138e-11	-1.15318
92405682	chr7:92405682:C:T	3.67385e-05	-1.51317	0.427751
92406053	chr7:92406053:G:A	9.11455e-05	-9.98138e-11	-0.176784
92406424	chr7:92406424:G:A	2.95697e-05	-0.274831	-1.02766
92408370	chr7:92408370:T:C	2.63166e-05	-1.41904	-2.87489e-10
92409238	chr7:92409238:G:A	3.11697e-05	-9.98138e-11	-1.24979
92409285	chr7:92409285:T:C	0.000163359	0.815175	-0.408462
92409319	chr7:92409319:G:C	6.8041e-05	-0.559835	0.0907042
92410015	chr7:92410015:TTGG:T	3.16261e-05	-9.98138e-11	-1.23526
92410231	chr7:92410231:T:C	3.22875e-05	-9.98138e-11	-1.21456
92410540	chr7:92410540:A:G	6.99566e-05	-0.307331	-0.134035
92411529	chr7:92411529:C:G	2.65488e-05	-1.41026	-2.87489e-10
92413143	chr7:92413143:A:G	3.26502e-05	-9.98138e-11	-1.20339
92413373	chr7:92413373:C:T	3.87207e-05	0.212521	-1.24539
92413654	chr7:92413654:A:C	3.64369e-05	0.0669971	-1.16066
92413702	chr7:92413702:G:A	3.22663e-05	-1.13393	-0.0812901
92414150	chr7:92414150:A:C	3.10973e-05	-9.98138e-11	-1.25212
92415119	chr7:92415119:G:A	3.2205e-05	0.0125567	-1.22968
92415225	chr7:92415225:C:A	3.73193e-05	-0.846178	-0.223552
92415509	chr7:92415509:T:C	3.13631e-05	-9.98138e-11	-1.24361
92415764	chr7:92415764:T:C	5.43511e-05	0.165124	-0.8589
92415795	chr7:92415795:T:G	3.08066e-05	-9.98138e-11	-1.26151
92415825	chr7:92415825:C:T	3.94575e-05	-0.840616	-0.173401
92416204	chr7:92416204:A:G	2.75679e-05	-1.37259	-2.87489e-10
92416748	chr7:92416748:T:C	4.26985e-05	-9.98138e-11	-0.935077
92416877	chr7:92416877:C:G	9.92679e-06	-1.20037	-1.19364
92416972	chr7:92416972:A:G	5.41912e-05	0.108587	-0.80531
92417013	chr7:92417013:G:T	9.09563e-06	-1.42939	-1.05206
92417078	chr7:92417078:A:G	5.23806e-05	-9.98138e-11	-0.730705
92417287	chr7:92417287:T:G	3.24716e-05	-9.98138e-11	-1.20888
92417354	chr7:92417354:T:C	6.7751e-05	0.206199	-0.679601
92418151	chr7:92418151:C:T	3.10582e-05	-9.98138e-11	-1.25338
92418462	chr7:92418462:T:G	4.57264e-05	-9.98138e-11	-0.866565
92418512	chr7:92418512:C:T	0.000510442	-9.98138e-11	1.54604
92419187	chr7:92419187:C:T	3.29729e-05	-9.98138e-11	-1.19355
92419398	chr7:92419398:C:T	3.81651e-05	-9.98138e-11	-1.04732
92420223	chr7:92420223:G:A	2.5658e-05	-1.44439	-2.87489e-10
92420654	chr7:92420654:A:C	3.27888e-05	-9.98138e-11	-1.19915
92420804	chr7:92420804:C:T	3.27799e-05	-9.98138e-11	-1.19943
92420903	chr7:92420903:T:C	5.94789e-05	-9.98138e-11	-0.603618
92420996	chr7:92420996:G:A	2.51333e-05	-1.46505	-2.87489e-10
92421047	chr7:92421047:T:C	3.09337e-05	-9.98138e-11	-1.25739
92421123	chr7:92421123:T:A	8.91811e-05	-9.98138e-11	-0.198572
92421443	chr7:92421443:G:C	5.12319e-05	-9.98138e-11	-0.752879
92422459	chr7:92422459:C:T	7.25562e-06	-1.45615	-1.25132
92422587	chr7:92422587:G:A	7.44264e-05	0.865235	-1.24467
92423138	chr7:92423138:G:A	3.07976e-05	-9.98138e-11	-1.2618
92423754	chr7:92423754:G:C	4.59734e-05	-9.98138e-11	-0.861179
92424629	chr7:92424629:C:T	2.41119e-05	-1.50654	-2.87489e-10
92424938	chr7:92424938:T:G	3.08075e-05	-9.98138e-11	-1.26148
92425958	chr7:92425958:T:C	1.16924e-05	-1.21947	-1.01082
92426038	chr7:92426038:C:G	3.10812e-05	-9.98138e-11	-1.25264
92426247	chr7:92426247:T:C	2.39088e-05	-1.51499	-2.87489e-10
92426407	chr7:92426407:T:C	4.13352e-05	-9.98138e-11	-0.967527
92426810	chr7:92426810:A:T	3.19344e-05	-9.98138e-11	-1.22556
92426927	chr7:92426927:T:C	8.6507e-06	-1.45745	-1.07415
92427721	chr7:92427721:C:T	3.81258e-05	-9.98138e-11	-1.04835
92427881	chr7:92427881:T:C	2.64636e-05	-1.41347	-2.87489e-10
92428006	chr7:92428006:T:C	9.14633e-06	-1.35344	-1.12245
92428017	chr7:92428017:T:G	3.5667e-05	-9.98138e-11	-1.11502
92428654	chr7:92428654:C:G	6.83588e-06	-1.50554	-1.26152
92428821	chr7:92428821:C:G	2.44371e-05	-1.50067	0.00753168
92429153	chr7:92429153:A:G	9.02958e-05	-9.98138e-11	-0.18615
92429179	chr7:92429179:A:T	6.96985e-06	-1.48604	-1.26161
92429192	chr7:92429192:C:T	6.81957e-06	-1.51406	-1.25538
92430091	chr7:92430091:C:T	3.23172e-05	-9.98138e-11	-1.21364
92430528	chr7:92430528:C:T	9.35754e-06	-1.39049	-1.06257
92430825	chr7:92430825:C:T	7.64105e-06	-1.39483	-1.26088
92431706	chr7:92431706:CAAAATAGATTCAT:C	3.37566e-05	-9.98138e-11	-1.17007
92432181	chr7:92432181:T:G	9.53214e-05	-9.98138e-11	-0.131986
92432188	chr7:92432188:T:A	8.21479e-05	-9.98138e-11	-0.280719
92432318	chr7:92432318:C:T	3.5175e-05	-9.98138e-11	-1.12891
92432849	chr7:92432849:T:C	7.83263e-06	-1.48547	-1.14548
92432971	chr7:92432971:T:C	3.09373e-05	-9.98138e-11	-1.25728
92433202	chr7:92433202:T:C	9.98594e-06	-1.21568	-1.17238
92433307	chr7:92433307:G:T	7.14207e-06	-1.47283	-1.2504
92433786	chr7:92433786:C:T	3.31347e-05	-9.98138e-11	-1.18866
92434186	chr7:92434186:G:T	7.95516e-06	-1.35517	-1.26025
92434191	chr7:92434191:G:T	3.02963e-05	-1.27822	-2.87489e-10
92434258	chr7:92434258:C:A	8.26198e-06	-1.47278	-1.10479
92434293	chr7:92434293:C:T	5.98438e-05	-9.98138e-11	-0.597502
92434640	chr7:92434640:A:G	8.80096e-06	-1.26639	-1.24799
92435735	chr7:92435735:G:A	3.62971e-05	-9.98138e-11	-1.0975
92435897	chr7:92435897:C:T	3.119e-05	-9.98138e-11	-1.24914
92436384	chr7:92436384:TAGTA:T	3.34914e-05	-9.98138e-11	-1.17795
92436987	chr7:92436987:A:C	7.07663e-05	-9.98138e-11	-0.429858
92437124	chr7:92437124:C:A	8.74501e-06	-1.51021	-1.01055
92437405	chr7:92437405:C:T	2.89151e-05	-1.32488	-2.87489e-10
92437614	chr7:92437614:G:A	3.1635e-05	-9.98138e-11	-1.23498
92437651	chr7:92437651:C:T	7.41264e-06	-1.42838	-1.25768
92438393	chr7:92438393:C:T	8.03189e-06	-1.34407	-1.26175
92438975	chr7:92438975:T:G	2.1692e-05	-1.35495	-0.257343
92439209	chr7:92439209:C:T	8.22002e-06	-1.35726	-1.22541
92439743	chr7:92439743:A:G	8.38792e-06	-1.33865	-1.2238
92439850	chr7:92439850:T:G	1.50106e-05	-1.33765	-0.642829
92439968	chr7:92439968:G:A	1.58516e-05	-0.715056	-1.21092
92441214	chr7:92441214:T:C	1.06446e-05	-1.4808	-0.843387
92441781	chr7:92441781:GA:G	2.47817e-05	-1.47913	-2.87489e-10
92441839	chr7:92441839:G:A	7.61898e-06	-1.39839	-1.2602
92442026	chr7:92442026:CT:C	1.49602e-05	-0.760865	-1.22299
92442299	chr7:92442299:C:G	3.48715e-05	-9.98138e-11	-1.13757
92442689	chr7:92442689:G:A	7.57489e-06	-1.4053	-1.2591
92443146	chr7:92443146:C:T	8.1701e-06	-1.37442	-1.21434
92443170	chr7:92443170:T:C	7.66877e-06	-1.39874	-1.25335
92443263	chr7:92443263:T:C	0.000127862	-9.98138e-11	0.161709
92443308	chr7:92443308:G:A	3.00787e-05	-1.42333	0.137904
92443656	chr7:92443656:C:T	0.000156023	-9.98138e-11	0.360761
92444101	chr7:92444101:C:T	3.91649e-05	-9.98138e-11	-1.02146
92444179	chr7:92444179:C:T	7.94491e-06	-1.39272	-1.22399
92444633	chr7:92444633:G:T	9.75428e-06	-1.28658	-1.12496
92445826	chr7:92445826:C:T	7.85834e-06	-1.40177	-1.22589
92446124	chr7:92446124:C:T	8.28533e-06	-1.36076	-1.21399
92446262	chr7:92446262:TG:T	3.5307e-05	-9.98138e-11	-1.12516
92447335	chr7:92447335:C:A	7.12508e-05	-0.59444	0.171405
92448160	chr7:92448160:G:A	7.78503e-06	-1.4279	-1.20914
92448177	chr7:92448177:A:G	3.18532e-05	-9.98138e-11	-1.2281
92448402	chr7:92448402:G:A	1.59175e-05	-0.729912	-1.19191
92448436	chr7:92448436:A:G	4.53553e-05	-9.98138e-11	-0.874714
92449079	chr7:92449079:T:G	2.90465e-05	-0.87541	-0.444932
92450076	chr7:92450076:A:G	0.000250375	-9.98138e-11	0.833718
92450645	chr7:92450645:A:G	0.000156442	-9.98138e-11	0.363444
92451011	chr7:92451011:G:A	4.31588e-05	-9.98138e-11	-0.924354
92451081	chr7:92451081:A:G	1.71904e-05	-0.653173	-1.19172
92452775	chr7:92452775:T:C	0.000196894	-9.98138e-11	0.593424
92454268	chr7:92454268:C:G	2.09496e-05	-1.45568	-0.191446
92454761	chr7:92454761:C:T	3.1863e-05	-9.98138e-11	-1.2278
92454913	chr7:92454913:CCTT:C	3.14599e-05	-1.24053	-2.87489e-10
92456449	chr7:92456449:C:T	2.79308e-05	-1.35951	-2.87489e-10
92456782	chr7:92456782:G:T	1.06979e-05	-1.4763	-0.842898
92456939	chr7:92456939:G:A	3.02689e-05	-1.27912	-2.87489e-10
92457074	chr7:92457074:G:A	4.66114e-05	-9.98138e-11	-0.847396
92457422	chr7:92457422:C:G	1.19293e-05	-0.952391	-1.25785
92458002	chr7:92458002:T:C	1.55355e-05	-1.22048	-0.725638
92458178	chr7:92458178:G:GC	7.54283e-06	-1.50669	-1.16195
92458855	chr7:92458855:A:G	3.81913e-05	-9.98138e-11	-1.04663
92459509	chr7:92459509:T:C	1.64015e-05	-1.00773	-0.884135
92459730	chr7:92459730:A:G	7.79025e-06	-1.3944	-1.24197
92460137	chr7:92460137:TC:T	2.57577e-05	-1.44051	-2.87489e-10
92460239	chr7:92460239:G:A	0.000156023	-9.98138e-11	0.360761
92460312	chr7:92460312:G:C	1.51127e-05	-1.45692	-0.516786
92460460	chr7:92460460:C:T	7.90087e-05	-9.98138e-11	-0.319683
92461227	chr7:92461227:A:C	3.44304e-05	-0.804802	-0.3455
92461541	chr7:92461541:A:G	3.16187e-05	-9.98138e-11	-1.23549
92461666	chr7:92461666:T:A	8.03343e-06	-1.36949	-1.23614
92461942	chr7:92461942:C:T	3.09069e-05	-9.98138e-11	-1.25826
92462016	chr7:92462016:A:G	1.50034e-05	-0.965929	-1.01503
92462115	chr7:92462115:C:T	3.69688e-05	-9.98138e-11	-1.07917
92462734	chr7:92462734:G:A	5.2728e-05	-9.98138e-11	-0.724094
92462751	chr7:92462751:T:C	8.01797e-06	-1.35393	-1.25362
92462893	chr7:92462893:A:T	1.48733e-05	-1.21327	-0.776406
92463370	chr7:92463370:G:A	2.45911e-05	-1.48685	-2.87489e-10
92463426	chr7:92463426:C:T	3.83951e-05	-9.98138e-11	-1.04131
92463619	chr7:92463619:C:T	3.5842e-05	-9.98138e-11	-1.11012
92463766	chr7:92463766:A:G	0.00240603	3.09649	-2.87489e-10
92464082	chr7:92464082:T:C	2.47928e-05	-1.47869	-2.87489e-10
92464472	chr7:92464472:G:A	3.07036e-05	-1.26486	-2.87489e-10
92465033	chr7:92465033:T:C	2.63594e-05	-1.41742	-2.87489e-10
92465062	chr7:92465062:G:A	7.27272e-06	-1.45896	-1.24615
92465512	chr7:92465512:A:G	8.23517e-06	-1.51078	-1.07005
92466037	chr7:92466037:T:C	1.40915e-05	-1.46597	-0.577705
92466104	chr7:92466104:A:G	2.46666e-05	-1.48379	-2.87489e-10
92466209	chr7:92466209:C:T	1.81789e-05	-0.937282	-0.8517
92466512	chr7:92466512:A:G	3.08643e-05	-9.98138e-11	-1.25964
92466618	chr7:92466618:G:A	7.56972e-06	-1.42556	-1.23952
92466745	chr7:92466745:C:T	3.13973e-05	-9.98138e-11	-1.24252
92466819	chr7:92466819:C:T	1.08348e-05	-1.27419	-1.03229
92466869	chr7:92466869:G:A	4.33115e-05	-9.98138e-11	-0.920822
92467028	chr7:92467028:G:A	1.46037e-05	-1.46929	-0.538683
92467146	chr7:92467146:A:G	1.4864e-05	-1.46482	-0.525477
92467347	chr7:92467347:T:A	8.9045e-06	-1.47287	-1.02981
92467365	chr7:92467365:C:T	1.33023e-05	-1.07293	-1.02838
92468215	chr7:92468215:G:A	1.26749e-05	-1.29791	-0.851712
92468356	chr7:92468356:C:T	3.62828e-05	-9.98138e-11	-1.0979
92468430	chr7:92468430:T:C	1.78127e-05	-0.624752	-1.18458
92468556	chr7:92468556:C:T	1.82341e-05	-1.02767	-0.75828
92468670	chr7:92468670:TAGTC:T	3.71044e-05	-9.98138e-11	-1.0755
92468757	chr7:92468757:C:T	2.39091e-05	-1.51498	-2.87489e-10
92469164	chr7:92469164:A:G	1.24478e-05	-0.9086	-1.2591
92469336	chr7:92469336:T:C	3.67768e-05	-9.98138e-11	-1.08437
92469462	chr7:92469462:C:T	9.08401e-06	-1.48669	-0.996033
92469962	chr7:92469962:A:G	3.62589e-05	-9.98138e-11	-1.09855
92469969	chr7:92469969:C:T	2.48135e-05	-1.47785	-2.87489e-10
92470412	chr7:92470412:T:C	0.000135623	-9.98138e-11	0.22064
92470434	chr7:92470434:C:T	5.014e-05	-9.98138e-11	-0.774422
92470874	chr7:92470874:G:A	3.70044e-05	-9.98138e-11	-1.0782
92471364	chr7:92471364:G:C	0.00010213	-9.98138e-11	-0.0629966
92471942	chr7:92471942:T:C	3.19259e-05	-9.98138e-11	-1.22582
92472455	chr7:92472455:C:G	1.82261e-05	-0.604747	-1.18164
92472873	chr7:92472873:G:A	2.05147e-05	-0.582649	-1.08545
92472889	chr7:92472889:G:A	9.14298e-06	-1.43196	-1.04429
92472953	chr7:92472953:G:A	2.75681e-05	-1.37258	-2.87489e-10
92473133	chr7:92473133:A:G	0.00010203	-9.98138e-11	-0.0639698
92473134	chr7:92473134:A:C	0.000102458	-9.98138e-11	-0.0597847
92473539	chr7:92473539:C:T	0.000147939	-9.98138e-11	0.307557
92473837	chr7:92473837:C:T	3.21796e-05	-9.98138e-11	-1.21791
92474140	chr7:92474140:G:A	7.96343e-05	-9.98138e-11	-0.311796
92474145	chr7:92474145:C:A	3.58011e-05	-9.98138e-11	-1.11126
92474383	chr7:92474383:T:C	7.88723e-05	-9.98138e-11	-0.321411
92474534	chr7:92474534:G:A	3.80399e-05	-9.98138e-11	-1.05061
92475017	chr7:92475017:G:A	3.13107e-05	-9.98138e-11	-1.24528
92475351	chr7:92475351:G:A	3.53799e-05	-9.98138e-11	-1.1231
92475367	chr7:92475367:G:A	2.04217e-05	-0.90037	-0.772273
92475447	chr7:92475447:T:C	1.09046e-05	-1.51089	-0.78917
92475544	chr7:92475544:G:A	0.000423001	2.55555	-1.19741
92475636	chr7:92475636:C:T	2.72759e-05	-1.38324	-2.87489e-10
92475863	chr7:92475863:A:AG	0.000155773	-9.98138e-11	0.359156
92475996	chr7:92475996:A:G	7.88716e-06	-1.36422	-1.25979
92477098	chr7:92477098:C:T	3.71686e-05	-9.98138e-11	-1.07378
92477200	chr7:92477200:C:T	3.73191e-05	-9.98138e-11	-1.06974
92477978	chr7:92477978:C:T	4.15239e-05	-9.98138e-11	-0.962973
92478438	chr7:92478438:C:G	1.92584e-05	-1.49697	-0.234325
92479008	chr7:92479008:G:A	3.55e-05	-9.98138e-11	-1.11971
92479091	chr7:92479091:T:C	2.3916e-05	-1.51469	-2.87489e-10
92479526	chr7:92479526:C:T	3.00885e-05	-1.2851	-2.87489e-10
92479606	chr7:92479606:A:G	7.8204e-06	-1.38683	-1.24568
92479645	chr7:92479645:G:A	3.64986e-05	-9.98138e-11	-1.09197
92479754	chr7:92479754:T:C	3.58519e-05	-9.98138e-11	-1.10985
92479780	chr7:92479780:G:A	1.12611e-05	-1.46782	-0.800066
92479885	chr7:92479885:C:T	1.53846e-05	-0.818849	-1.13702
92479961	chr7:92479961:C:T	5.66039e-05	-9.98138e-11	-0.653163
92480064	chr7:92480064:C:T	3.43005e-05	-1.15408	-2.87489e-10
92480356	chr7:92480356:G:A	2.68024e-05	-1.40075	-2.87489e-10
92480585	chr7:92480585:C:T	3.65654e-05	-9.98138e-11	-1.09014
92480735	chr7:92480735:C:T	4.10007e-05	0.263554	-1.23921
92481153	chr7:92481153:G:A	1.95205e-05	-1.3906	-0.327176
92481299	chr7:92481299:G:A	9.66499e-05	-9.98138e-11	-0.118145
92481588	chr7:92481588:G:A	3.27921e-05	-9.98138e-11	-1.19905
92482407	chr7:92482407:T:C	7.93281e-06	-1.36484	-1.25339
92482724	chr7:92482724:C:T	1.75837e-05	-0.623925	-1.19834
92483245	chr7:92483245:A:G	7.61506e-06	-1.39997	-1.25915
92483995	chr7:92483995:A:T	4.73193e-05	-9.98138e-11	-0.832322
92484175	chr7:92484175:G:A	4.90805e-05	-9.98138e-11	-0.795779
92485386	chr7:92485386:A:ATTCT	3.48104e-05	-9.98138e-11	-1.13933
92486002	chr7:92486002:A:G	3.42914e-05	-1.15435	-2.87489e-10
92486548	chr7:92486548:C:T	2.06925e-05	-1.51388	-0.145588
92486733	chr7:92486733:T:G	2.34073e-05	-1.15488	-0.381317
92486752	chr7:92486752:CT:C	0.000194127	1.62804	-1.04876
92486787	chr7:92486787:C:T	1.76443e-05	-1.02591	-0.792913
92487626	chr7:92487626:T:C	8.75852e-05	-9.98138e-11	-0.216629
92487782	chr7:92487782:AAT:A	1.14164e-05	-0.995448	-1.25874
92488411	chr7:92488411:C:G	4.92212e-05	-9.98138e-11	-0.792916
92488679	chr7:92488679:G:C	3.46426e-05	0.116885	-1.26104
92488879	chr7:92488879:A:G	1.8639e-05	-1.33554	-0.428447
92489166	chr7:92489166:T:C	0.000156023	-9.98138e-11	0.360761
92489226	chr7:92489226:G:T	8.7145e-05	-9.98138e-11	-0.221668
92489340	chr7:92489340:G:A	8.72967e-05	-9.98138e-11	-0.219928
92489923	chr7:92489923:ATT:A	2.49302e-05	-1.47316	-2.87489e-10
92490771	chr7:92490771:G:A	0.000171178	-9.98138e-11	0.453465
92491545	chr7:92491545:T:A	1.65263e-05	-0.695198	-1.18909
92491679	chr7:92491679:AT:A	8.42827e-06	-1.49946	-1.05819
92491984	chr7:92491984:A:C	3.70413e-05	-9.98138e-11	-1.07721
92492285	chr7:92492285:A:T	3.07976e-05	-9.98138e-11	-1.2618
92492326	chr7:92492326:C:T	7.41337e-06	-1.43853	-1.24742
92493277	chr7:92493277:A:G	7.63457e-06	-1.40764	-1.24892
92493593	chr7:92493593:C:T	8.32772e-05	-9.98138e-11	-0.267067
92493662	chr7:92493662:C:T	1.18531e-05	-0.957719	-1.25893
92494512	chr7:92494512:C:T	9.38139e-05	-9.98138e-11	-0.147928
92494652	chr7:92494652:C:T	3.41488e-05	-1.15851	-2.87489e-10
92494803	chr7:92494803:A:T	8.7659e-05	-9.98138e-11	-0.215786
92495078	chr7:92495078:A:G	0.0001165	-9.98138e-11	0.0686504
92495503	chr7:92495503:C:T	7.62167e-06	-1.45017	-1.20807
92495725	chr7:92495725:A:G	2.53837e-05	-1.45513	-2.87489e-10
92496132	chr7:92496132:T:A	1.0269e-05	-1.33031	-1.0298
92496159	chr7:92496159:T:C	3.5883e-05	-9.98138e-11	-1.10898
92496448	chr7:92496448:CTG:C	8.73314e-05	-9.98138e-11	-0.21953
92497021	chr7:92497021:C:T	3.4981e-05	-9.98138e-11	-1.13443
92497266	chr7:92497266:A:G	3.1107e-05	-9.98138e-11	-1.25181
92497798	chr7:92497798:G:A	8.60522e-05	-9.98138e-11	-0.234287
92498635	chr7:92498635:C:T	1.05328e-05	-1.35287	-0.98188
92498678	chr7:92498678:G:T	0.000145272	-9.98138e-11	0.289369
92498763	chr7:92498763:C:A	9.67917e-06	-1.26813	-1.15114
92499521	chr7:92499521:G:T	2.15652e-05	-0.990182	-0.627976
92499901	chr7:92499901:C:A	0.000156448	-9.98138e-11	0.363482
92500083	chr7:92500083:T:A	1.66699e-05	-1.17773	-0.697901
92500555	chr7:92500555:C:A	0.000101283	-9.98138e-11	-0.0713229
92500634	chr7:92500634:C:T	4.75241e-05	-9.98138e-11	-0.828004
92500927	chr7:92500927:T:C	3.4825e-05	-9.98138e-11	-1.13891
92501091	chr7:92501091:TATC:T	0.00011578	-9.98138e-11	0.0624527
92501370	chr7:92501370:TA:T	9.90431e-06	-1.49708	-0.899187
92501715	chr7:92501715:A:G	1.70874e-05	-0.632788	-1.21811
92501975	chr7:92501975:G:T	7.68125e-06	-1.42763	-1.22283
92502244	chr7:92502244:G:A	6.47681e-05	-9.98138e-11	-0.518428
92502902	chr7:92502902:T:C	3.19403e-05	-9.98138e-11	-1.22537
92502983	chr7:92502983:GA:G	4.2318e-05	-9.98138e-11	-0.944027
92503179	chr7:92503179:T:C	2.44411e-05	-1.49297	-2.87489e-10
92503630	chr7:92503630:A:G	1.17098e-05	-1.47633	-0.752481
92504694	chr7:92504694:A:G	3.13994e-05	-9.98138e-11	-1.24245
92504991	chr7:92504991:A:G	4.36481e-05	-9.98138e-11	-0.913081
92505854	chr7:92505854:C:G	3.0858e-05	-9.98138e-11	-1.25984
92506372	chr7:92506372:C:T	1.03458e-05	-1.20343	-1.14922
92506488	chr7:92506488:T:A	8.4301e-06	-1.39649	-1.16094
92506659	chr7:92506659:A:G	0.000145186	-9.98138e-11	0.288772
92506759	chr7:92506759:T:C	1.59058e-05	-0.771105	-1.15145
92506806	chr7:92506806:TCCC:T	2.39659e-05	-1.51261	-2.87489e-10
92506888	chr7:92506888:T:C	4.55878e-05	-9.98138e-11	-0.869601
92506966	chr7:92506966:G:C	3.36116e-05	-9.98138e-11	-1.17437
92506972	chr7:92506972:T:G	3.35735e-05	-9.98138e-11	-1.1755
92507133	chr7:92507133:A:G	4.6862e-05	-0.842034	-2.87489e-10
92507440	chr7:92507440:G:A	3.45134e-05	-0.0952691	-1.05262
92508188	chr7:92508188:CAT:C	4.27493e-05	0.264708	-1.1986
92508237	chr7:92508237:A:T	3.30874e-05	-9.98138e-11	-1.19009
92509110	chr7:92509110:A:G	3.96208e-05	0.229095	-1.23898
92509215	chr7:92509215:A:G	3.20409e-05	-9.98138e-11	-1.22223
92509691	chr7:92509691:A:G	4.11822e-05	-9.98138e-11	-0.971235
92509755	chr7:92509755:A:G	3.08599e-05	-9.98138e-11	-1.25978
92509972	chr7:92509972:C:T	0.000102197	-9.98138e-11	-0.0623387
92510102	chr7:92510102:C:T	3.32613e-05	-9.98138e-11	-1.18485
92510862	chr7:92510862:G:A	3.34508e-05	-9.98138e-11	-1.17916
92511010	chr7:92511010:C:G	0.00010274	-9.98138e-11	-0.057044
92511083	chr7:92511083:C:T	8.12185e-06	-1.50634	-1.08835
92511912	chr7:92511912:C:T	1.10219e-05	-1.47498	-0.814377
92512039	chr7:92512039:T:G	3.12831e-05	-9.98138e-11	-1.24616
92512140	chr7:92512140:C:T	3.16948e-05	-9.98138e-11	-1.23309
92512265	chr7:92512265:G:A	1.01767e-05	-1.1926	-1.17655
92512432	chr7:92512432:C:G	2.46987e-05	-1.48249	-2.87489e-10
92512453	chr7:92512453:G:A	8.83688e-06	-1.30344	-1.20686
92512628	chr7:92512628:A:G	4.06763e-05	-9.98138e-11	-0.983595
92512646	chr7:92512646:C:T	0.000105468	-9.98138e-11	-0.0308295
92512726	chr7:92512726:G:A	1.58354e-05	-0.785838	-1.14116
92513123	chr7:92513123:T:A	3.51066e-05	-1.13085	-2.87489e-10
92513403	chr7:92513403:A:T	2.39945e-05	-1.51142	-2.87489e-10
92513693	chr7:92513693:G:T	8.71981e-06	-1.29285	-1.23079
92514246	chr7:92514246:C:T	7.55012e-06	-1.4125	-1.25518
92514879	chr7:92514879:G:A	1.14124e-05	-1.49929	-0.755243
92514920	chr7:92514920:G:C	1.03968e-05	-1.15479	-1.19296
92515024	chr7:92515024:G:A	2.51322e-05	-1.46509	-2.87489e-10
92515195	chr7:92515195:ACTCT:A	3.09987e-05	-9.98138e-11	-1.2553
92515298	chr7:92515298:A:C	3.09435e-05	-9.98138e-11	-1.25708
92515309	chr7:92515309:CTGTT:C	1.67106e-05	-1.05562	-0.81758
92515437	chr7:92515437:C:T	1.41772e-05	-1.4144	-0.623203
92515723	chr7:92515723:G:A	9.9052e-05	-9.98138e-11	-0.0935958
92516350	chr7:92516350:G:A	0.000103749	-9.98138e-11	-0.047269
92516636	chr7:92516636:G:C	1.4395e-05	-1.51294	-0.509419
92517115	chr7:92517115:G:C	0.000102004	-9.98138e-11	-0.0642318
92517703	chr7:92517703:T:C	3.84071e-05	-9.98138e-11	-1.041
92518266	chr7:92518266:C:G	7.39439e-06	-1.43113	-1.25739
92518270	chr7:92518270:C:T	1.28563e-05	-1.25542	-0.879992
92518412	chr7:92518412:G:T	2.55938e-05	-1.44689	-2.87489e-10
92520062	chr7:92520062:C:T	3.08048e-05	-9.98138e-11	-1.26157
92520953	chr7:92520953:TATA:T	8.43761e-06	-1.34717	-1.20938
92520983	chr7:92520983:CTTCTT:C	1.03084e-05	-1.12379	-1.23249
92521639	chr7:92521639:G:A	0.000138896	-9.98138e-11	0.244486
92521660	chr7:92521660:C:G	3.74665e-05	-9.98138e-11	-1.06579
92522002	chr7:92522002:C:G	3.76151e-05	-9.98138e-11	-1.06184
92522424	chr7:92522424:TG:T	9.15325e-06	-1.45436	-1.02077
92523541	chr7:92523541:G:A	2.44428e-05	-1.49291	-2.87489e-10
92524090	chr7:92524090:C:G	8.20423e-06	-1.50756	-1.07703
92524335	chr7:92524335:T:A	0.00016542	-9.98138e-11	0.419249
92524336	chr7:92524336:C:T	2.01716e-05	-1.51498	-0.169991
92524628	chr7:92524628:C:T	3.12731e-05	-9.98138e-11	-1.24648
92524715	chr7:92524715:T:C	1.18745e-05	-1.48859	-0.726255
92524929	chr7:92524929:A:G	0.000110009	-9.98138e-11	0.0113255
92525164	chr7:92525164:C:T	3.08183e-05	-9.98138e-11	-1.26113
92525219	chr7:92525219:G:A	3.19381e-05	-9.98138e-11	-1.22544
92525400	chr7:92525400:T:C	1.72034e-05	-0.949586	-0.894545
92525666	chr7:92525666:C:T	4.68885e-05	-9.98138e-11	-0.841469
92525795	chr7:92525795:C:G	2.92561e-05	-1.31315	-2.87489e-10
92526461	chr7:92526461:T:C	1.14813e-05	-1.0247	-1.22383
92526655	chr7:92526655:T:C	0.000162988	-9.98138e-11	0.404434
92526734	chr7:92526734:TAAC:T	0.000127708	-9.98138e-11	0.160505
92527394	chr7:92527394:T:C	2.76243e-05	-1.37055	-2.87489e-10
92528488	chr7:92528488:G:C	1.02703e-05	-1.1852	-1.17479
92528821	chr7:92528821:C:T	9.24986e-05	-9.98138e-11	-0.162047
92528997	chr7:92528997:C:G	3.95123e-05	-9.98138e-11	-1.01263
92529026	chr7:92529026:C:G	1.72837e-05	-0.651785	-1.18769
92529161	chr7:92529161:G:A	2.54601e-05	-1.45213	-2.87489e-10
92530409	chr7:92530409:T:C	2.3594e-05	-1.04117	-0.487079
92530470	chr7:92530470:A:G	1.16792e-05	-1.51485	-0.716584
92530488	chr7:92530488:C:G	8.54919e-05	-9.98138e-11	-0.24082
92530711	chr7:92530711:T:G	2.36301e-05	-1.12044	-0.406279
92530883	chr7:92530883:C:T	1.89026e-05	-0.561983	-1.18796
92531413	chr7:92531413:A:G	2.39476e-05	-1.51337	-2.87489e-10
92531511	chr7:92531511:G:C	4.72756e-05	-9.98138e-11	-0.833246
92532728	chr7:92532728:T:C	7.2671e-06	-1.44472	-1.26116
92533107	chr7:92533107:G:A	0.000256347	-9.98138e-11	0.857291
92533121	chr7:92533121:G:C	2.30247e-05	-1.08926	-0.463408
92533221	chr7:92533221:C:T	2.98992e-05	-1.04434	-0.247065
92534160	chr7:92534160:T:G	3.29265e-05	-1.19496	-2.87489e-10
92534315	chr7:92534315:T:C	9.58291e-06	-1.5053	-0.923957
92534541	chr7:92534541:G:A	2.43538e-05	-1.49655	-2.87489e-10
92534973	chr7:92534973:A:G	7.03997e-05	-9.98138e-11	-0.435051
92535237	chr7:92535237:A:G	1.25728e-05	-1.13778	-1.01993
92535566	chr7:92535566:A:G	0.000254959	-9.98138e-11	0.851861
92535712	chr7:92535712:C:CAAT	3.80598e-05	-9.98138e-11	-1.05008
92535716	chr7:92535716:G:A	3.80598e-05	-9.98138e-11	-1.05008
92536425	chr7:92536425:T:C	0.000163634	-9.98138e-11	0.408391
92536539	chr7:92536539:A:G	3.8915e-05	-9.98138e-11	-1.02786
92536548	chr7:92536548:C:T	1.37882e-05	-1.09054	-0.97489
92536726	chr7:92536726:G:C	2.47434e-05	-1.08841	-0.392273
92536817	chr7:92536817:T:G	9.51056e-06	-1.50657	-0.930264
92536880	chr7:92536880:G:A	3.04688e-05	-1.27254	-2.87489e-10
92537789	chr7:92537789:A:G	2.4044e-05	-1.50935	-2.87489e-10
92538263	chr7:92538263:G:C	2.60372e-05	-1.0979	-0.331814
92538391	chr7:92538391:G:C	4.08193e-05	-9.98138e-11	-0.980086
92538515	chr7:92538515:G:A	1.24975e-05	-1.17433	-0.989388
92539053	chr7:92539053:G:A	9.46832e-05	-9.98138e-11	-0.138704
92539471	chr7:92539471:G:A	3.24115e-05	-9.98138e-11	-1.21073
92539558	chr7:92539558:G:A	4.73595e-05	-9.98138e-11	-0.831474
92540209	chr7:92540209:C:T	1.10923e-05	-1.50862	-0.774368
92540336	chr7:92540336:G:A	3.80598e-05	-9.98138e-11	-1.05008
92540487	chr7:92540487:A:G	1.02882e-05	-1.18659	-1.17165
92540558	chr7:92540558:C:T	1.14979e-05	-1.50496	-0.74212
92540652	chr7:92540652:A:C	1.17675e-05	-1.19157	-1.03233
92540725	chr7:92540725:T:G	4.68885e-05	-9.98138e-11	-0.841469
92540940	chr7:92540940:A:T	2.54546e-05	-1.45234	-2.87489e-10
92541004	chr7:92541004:G:A	9.4059e-05	-9.98138e-11	-0.145319
92541577	chr7:92541577:T:G	3.08076e-05	-9.98138e-11	-1.26148
92541581	chr7:92541581:C:T	3.9656e-05	-9.98138e-11	-1.009
92541701	chr7:92541701:G:A	0.000254743	1.87936	-1.02834
92541765	chr7:92541765:C:T	4.33228e-05	-9.98138e-11	-0.920562
92541813	chr7:92541813:G:T	3.3627e-05	-9.98138e-11	-1.17391
92541835	chr7:92541835:A:G	0.000169733	-9.98138e-11	0.444984
92542493	chr7:92542493:A:T	4.72756e-05	-9.98138e-11	-0.833246
92542660	chr7:92542660:T:C	3.07977e-05	-9.98138e-11	-1.2618
92543510	chr7:92543510:G:A	0.00012071	-9.98138e-11	0.104148
92543579	chr7:92543579:A:G	2.33512e-05	-1.06259	-0.476
92543707	chr7:92543707:T:C	1.19278e-05	-1.49331	-0.717058
92543804	chr7:92543804:G:A	3.10686e-05	-9.98138e-11	-1.25304
92543973	chr7:92543973:G:A	9.05716e-06	-1.26658	-1.2191
92544168	chr7:92544168:C:T	1.4352e-05	-0.784712	-1.24064
92544744	chr7:92544744:A:G	1.16648e-05	-1.3081	-0.924568
92545870	chr7:92545870:A:G	7.95042e-05	-9.98138e-11	-0.313431
92546080	chr7:92546080:G:T	4.0097e-05	-9.98138e-11	-0.997939
92546155	chr7:92546155:G:A	9.23353e-06	-1.51239	-0.954008
92546404	chr7:92546404:C:T	8.47802e-05	-9.98138e-11	-0.249179
92546609	chr7:92546609:G:A	1.74303e-05	-1.26186	-0.569173
92546666	chr7:92546666:T:G	3.39491e-05	-9.98138e-11	-1.16438
92546742	chr7:92546742:T:A	0.000257505	-9.98138e-11	0.861797
92547326	chr7:92547326:G:A	5.08477e-05	0.360205	-1.12061
92547420	chr7:92547420:G:A	2.44987e-05	-1.49062	-2.87489e-10
92548049	chr7:92548049:A:G	9.41285e-05	-9.98138e-11	-0.14458
92548095	chr7:92548095:T:C	3.08225e-05	-9.98138e-11	-1.26099
92548234	chr7:92548234:T:A	2.75982e-05	-1.37149	-2.87489e-10
92549030	chr7:92549030:T:C	0.000108521	-9.98138e-11	-0.00229922
92549348	chr7:92549348:C:T	9.72185e-05	-9.98138e-11	-0.11228
92549788	chr7:92549788:C:T	1.09498e-05	-1.51408	-0.78184
92549915	chr7:92549915:G:T	1.47715e-05	-1.16829	-0.82825
92550305	chr7:92550305:A:G	8.78964e-06	-1.25389	-1.26178
92550551	chr7:92550551:C:G	9.14293e-06	-1.51429	-0.961973
92550600	chr7:92550600:T:C	1.60348e-05	-0.661519	-1.25296
92551102	chr7:92551102:C:T	2.86155e-05	-1.12208	-0.213209
92551391	chr7:92551391:A:G	2.73769e-05	-1.11547	-0.264065
92551520	chr7:92551520:G:A	1.89217e-05	-0.52174	-1.22719
92551565	chr7:92551565:G:A	4.78162e-05	-9.98138e-11	-0.821877
92551612	chr7:92551612:G:A	1.95407e-05	-0.494274	-1.22247
92552043	chr7:92552043:T:G	9.52408e-06	-1.17547	-1.25995
92552448	chr7:92552448:G:A	7.78828e-05	-9.98138e-11	-0.334036
92552476	chr7:92552476:C:T	2.44039e-05	-1.4945	-2.87489e-10
92553022	chr7:92553022:A:C	1.91779e-05	-0.478156	-1.25733
92553360	chr7:92553360:A:G	1.31283e-05	-1.21795	-0.896517
92553628	chr7:92553628:A:C	9.15464e-06	-1.22867	-1.24631
92553646	chr7:92553646:C:T	1.3669e-05	-0.818985	-1.25512
92554178	chr7:92554178:C:T	2.47654e-05	-1.47979	-2.87489e-10
92554753	chr7:92554753:C:T	6.5284e-05	-9.98138e-11	-0.510494
92554895	chr7:92554895:A:G	2.40352e-05	-1.50972	-2.87489e-10
92555048	chr7:92555048:G:A	8.1703e-05	-9.98138e-11	-0.28615
92555664	chr7:92555664:A:G	4.50383e-05	-9.98138e-11	-0.881728
92556352	chr7:92556352:G:C	1.32938e-05	-0.882154	-1.21979
92556495	chr7:92556495:T:C	3.09197e-05	-9.98138e-11	-1.25785
92556532	chr7:92556532:G:A	3.36504e-05	-9.98138e-11	-1.17322
92556549	chr7:92556549:A:G	8.84434e-06	-1.51385	-0.99561
92557093	chr7:92557093:C:T	3.50003e-05	-9.98138e-11	-1.13388
92557461	chr7:92557461:C:G	3.08538e-05	-9.98138e-11	-1.25998
92557533	chr7:92557533:A:T	3.32107e-05	-9.98138e-11	-1.18637
92557636	chr7:92557636:C:T	3.17894e-05	-9.98138e-11	-1.23011
92557883	chr7:92557883:G:C	3.45206e-05	-9.98138e-11	-1.14768
92558128	chr7:92558128:G:C	3.14579e-05	-9.98138e-11	-1.24059
92558390	chr7:92558390:T:G	1.62152e-05	-0.716635	-1.18666
92558862	chr7:92558862:T:TG	1.21396e-05	-1.22696	-0.965806
92559155	chr7:92559155:TA:T	1.28511e-05	-1.18681	-0.949004
92560227	chr7:92560227:C:T	7.00214e-05	-9.98138e-11	-0.44044
92561447	chr7:92561447:C:CCAAT	1.58921e-05	-0.666698	-1.25672
92562804	chr7:92562804:C:A	9.39863e-06	-1.18724	-1.26144
92563320	chr7:92563320:T:C	1.15398e-05	-1.51477	-0.728668
92563932	chr7:92563932:T:C	3.58035e-05	-9.98138e-11	-1.11119
92564554	chr7:92564554:C:T	3.09721e-05	-1.01638	-0.239768
92564582	chr7:92564582:T:C	7.99317e-05	-9.98138e-11	-0.308069
92565278	chr7:92565278:A:G	1.67442e-05	-1.49141	-0.379779
92565298	chr7:92565298:C:T	1.31352e-05	-0.938889	-1.17506
92565375	chr7:92565375:T:G	7.51628e-06	-1.47496	-1.19721
92565750	chr7:92565750:A:G	3.08302e-05	-9.98138e-11	-1.26075
92566264	chr7:92566264:A:C	9.41154e-06	-1.18633	-1.26098
92566594	chr7:92566594:T:C	3.44921e-05	-9.98138e-11	-1.14851
92566944	chr7:92566944:C:T	1.08916e-05	-1.19561	-1.10564
92567330	chr7:92567330:A:C	4.49334e-05	-9.98138e-11	-0.884059
92567423	chr7:92567423:C:T	3.52036e-05	-1.12809	-2.87489e-10
92567447	chr7:92567447:A:G	1.38056e-05	-1.1329	-0.931262
92569384	chr7:92569384:C:G	8.88543e-05	-9.98138e-11	-0.202243
92569511	chr7:92569511:A:G	2.8378e-05	-1.15726	-0.186361
92570034	chr7:92570034:T:C	6.79222e-06	-1.51442	-1.25904
92570234	chr7:92570234:T:C	2.39877e-05	-1.5117	-2.87489e-10
92570812	chr7:92570812:T:C	4.47056e-05	-9.98138e-11	-0.889142
92572159	chr7:92572159:A:G	9.55607e-06	-1.19908	-1.23299
92572169	chr7:92572169:A:G	8.43884e-06	-1.498	-1.05839
92572579	chr7:92572579:C:T	2.39179e-05	-1.51461	-2.87489e-10
92572664	chr7:92572664:A:T	8.97761e-06	-1.233	-1.26151
92573398	chr7:92573398:T:G	7.99749e-05	-9.98138e-11	-0.307528
92573409	chr7:92573409:C:T	8.80043e-05	-9.98138e-11	-0.211855
92573703	chr7:92573703:G:A	5.82023e-05	-9.98138e-11	-0.625315
92574402	chr7:92574402:T:C	9.43386e-06	-1.5138	-0.931133
92574455	chr7:92574455:G:C	9.60516e-06	-1.23217	-1.19477
92574776	chr7:92574776:G:T	2.42315e-05	-1.50159	-2.87489e-10
92574928	chr7:92574928:T:A	1.26535e-05	-1.15692	-0.994389
92574992	chr7:92574992:T:TTTTC	3.08941e-05	-9.98138e-11	-1.25868
92575426	chr7:92575426:C:T	1.1877e-05	-1.21018	-1.00446
92575681	chr7:92575681:T:A	8.6378e-06	-1.48427	-1.04882
92575837	chr7:92575837:T:C	7.78135e-06	-1.49649	-1.14103
92576038	chr7:92576038:T:C	3.57855e-05	-9.98138e-11	-1.1117
92576044	chr7:92576044:T:G	0.000155282	0.356001	-2.87489e-10
92576095	chr7:92576095:G:A	1.6851e-05	-0.910311	-0.954518
92576448	chr7:92576448:T:C	1.77169e-05	-1.17928	-0.635441
92577956	chr7:92577956:C:T	1.35087e-05	-0.935723	-1.15018
92578025	chr7:92578025:C:T	2.39094e-05	-1.51497	-2.87489e-10
92578061	chr7:92578061:C:T	8.80475e-05	-9.98138e-11	-0.211365
92578622	chr7:92578622:T:C	8.85006e-05	-9.98138e-11	-0.206231
92578677	chr7:92578677:G:A	0.000107033	-9.98138e-11	-0.0161032
92579032	chr7:92579032:T:C	1.76512e-05	-0.601989	-1.21645
92579152	chr7:92579152:T:A	1.22298e-05	-0.97575	-1.20961
92579405	chr7:92579405:T:C	3.21498e-05	-9.98138e-11	-1.21883
92580287	chr7:92580287:A:G	2.05093e-05	-0.718595	-0.949767
92580481	chr7:92580481:A:G	3.09675e-05	-9.98138e-11	-1.2563
92581624	chr7:92581624:T:C	1.71154e-05	-0.677679	-1.17158
92581836	chr7:92581836:T:G	9.64961e-06	-1.48392	-0.938403
92581933	chr7:92581933:T:C	2.2084e-05	-1.07189	-0.522494
92582228	chr7:92582228:G:A	7.72666e-06	-1.4347	-1.20986
92582710	chr7:92582710:T:C	3.08303e-05	-9.98138e-11	-1.26074
92583069	chr7:92583069:C:T	7.76327e-05	-9.98138e-11	-0.337253
92583220	chr7:92583220:A:G	2.89966e-05	-1.32206	-2.87489e-10
92583917	chr7:92583917:C:T	3.44645e-05	-9.98138e-11	-1.14931
92584089	chr7:92584089:T:C	4.17071e-05	-9.98138e-11	-0.95857
92584141	chr7:92584141:A:G	8.80609e-06	-1.49859	-1.01521
92584267	chr7:92584267:A:G	1.70006e-05	-0.70692	-1.14907
92584333	chr7:92584333:A:C	1.31263e-05	-0.9856	-1.12903
92584418	chr7:92584418:G:T	2.32743e-05	-0.392503	-1.14939
92584699	chr7:92584699:C:T	7.75972e-05	-9.98138e-11	-0.33771
92585034	chr7:92585034:T:A	9.3503e-05	-9.98138e-11	-0.151247
92585122	chr7:92585122:G:A	3.18419e-05	-9.98138e-11	-1.22846
92585527	chr7:92585527:T:A	2.39852e-05	-1.51181	-2.87489e-10
92585559	chr7:92585559:C:T	1.1219e-05	-1.39551	-0.876123
92585985	chr7:92585985:C:T	3.3585e-05	-9.98138e-11	-1.17516
92586030	chr7:92586030:C:T	0.000201625	-9.98138e-11	0.617168
92586269	chr7:92586269:T:C	4.45345e-05	-9.98138e-11	-0.892977
92586903	chr7:92586903:C:T	3.28627e-05	-9.98138e-11	-1.1969
92587106	chr7:92587106:TTC:T	1.11978e-05	-1.20999	-1.06354
92587405	chr7:92587405:G:A	3.0799e-05	-9.98138e-11	-1.26176
92587441	chr7:92587441:C:T	0.000214454	-9.98138e-11	0.678854
92587573	chr7:92587573:A:C	3.45285e-05	-9.98138e-11	-1.14746
92587803	chr7:92587803:A:T	3.1119e-05	-9.98138e-11	-1.25142
92588417	chr7:92588417:C:T	7.76327e-05	-9.98138e-11	-0.337253
92588785	chr7:92588785:C:T	7.00419e-06	-1.51497	-1.22776
92588825	chr7:92588825:CTT:C	0.000256435	-9.98138e-11	0.857633
92589469	chr7:92589469:G:C	0.000193946	-9.98138e-11	0.578339
92589480	chr7:92589480:G:A	3.08594e-05	-9.98138e-11	-1.2598
92589585	chr7:92589585:A:C	1.65005e-05	-1.41189	-0.47396
92589772	chr7:92589772:A:G	7.45987e-06	-1.45789	-1.22182
92590390	chr7:92590390:C:T	6.05101e-05	-9.98138e-11	-0.58643
92591155	chr7:92591155:G:A	8.42484e-06	-1.40207	-1.15599
92591338	chr7:92591338:A:G	3.08965e-05	-9.98138e-11	-1.2586
92591395	chr7:92591395:G:T	6.96204e-06	-1.49675	-1.25202
92591500	chr7:92591500:G:A	3.76484e-05	-1.49195	0.431003
92591781	chr7:92591781:C:T	7.00822e-06	-1.51259	-1.22957
92592019	chr7:92592019:G:A	9.07754e-05	-9.98138e-11	-0.180853
92592572	chr7:92592572:C:T	0.000117091	-9.98138e-11	0.0737108
92592731	chr7:92592731:G:A	3.52342e-05	-1.12722	-2.87489e-10
92592799	chr7:92592799:T:G	3.09054e-05	-9.98138e-11	-1.25831
92593083	chr7:92593083:A:G	3.07978e-05	-9.98138e-11	-1.2618
92593202	chr7:92593202:A:G	6.97406e-06	-1.49862	-1.24842
92593259	chr7:92593259:A:G	4.54945e-05	-9.98138e-11	-0.87165
92593878	chr7:92593878:G:T	7.35316e-06	-1.47639	-1.21772
92594058	chr7:92594058:C:T	3.10169e-05	-9.98138e-11	-1.25471
92594080	chr7:92594080:T:C	5.03497e-05	-9.98138e-11	-0.770248
92594121	chr7:92594121:T:C	7.50159e-06	-1.41323	-1.26089
92594271	chr7:92594271:T:G	3.28657e-05	-9.98138e-11	-1.19681
92594643	chr7:92594643:T:C	0.000416196	2.45054	-1.10863
92595567	chr7:92595567:T:A	3.09533e-05	-9.98138e-11	-1.25676
92595774	chr7:92595774:A:G	3.10696e-05	-9.98138e-11	-1.25301
92596085	chr7:92596085:C:T	3.127e-05	-9.98138e-11	-1.24658
92597373	chr7:92597373:C:T	3.08475e-05	-9.98138e-11	-1.26019
92597500	chr7:92597500:G:A	0.000118395	1.27887	-1.19408
92597651	chr7:92597651:C:G	9.28752e-05	-9.98138e-11	-0.157985
92598133	chr7:92598133:T:C	3.12011e-05	-9.98138e-11	-1.24879
92598135	chr7:92598135:CT:C	3.1192e-05	-9.98138e-11	-1.24908
92599086	chr7:92599086:T:C	5.65671e-05	0.607019	-1.26083
92599619	chr7:92599619:C:T	3.08793e-05	-9.98138e-11	-1.25915
92599803	chr7:92599803:C:T	3.1321e-05	-9.98138e-11	-1.24495
92600471	chr7:92600471:G:A	3.12135e-05	-9.98138e-11	-1.24839
92600634	chr7:92600634:C:T	3.08971e-05	-9.98138e-11	-1.25858
92600845	chr7:92600845:T:G	3.09253e-05	-9.98138e-11	-1.25767
92600848	chr7:92600848:C:T	0.000131269	1.41859	-1.23058
92600969	chr7:92600969:G:A	1.26163e-05	-1.482	-0.672257
92602026	chr7:92602026:T:C	7.74668e-05	-0.339392	-2.87489e-10
92602057	chr7:92602057:G:A	7.16182e-06	-1.46224	-1.25824
92602522	chr7:92602522:A:G	3.45488e-05	-9.98138e-11	-1.14687
92602967	chr7:92602967:C:T	3.0977e-05	-9.98138e-11	-1.25599
92603009	chr7:92603009:C:T	3.12648e-05	-9.98138e-11	-1.24675
92603140	chr7:92603140:C:A	0.000170332	1.47263	-1.02412
92603476	chr7:92603476:A:G	7.58453e-06	-1.42547	-1.23766
92603570	chr7:92603570:C:T	7.65798e-05	-9.98138e-11	-0.350907
92604050	chr7:92604050:C:T	3.13153e-05	-9.98138e-11	-1.24513
92604278	chr7:92604278:A:G	2.39093e-05	-1.51497	-2.87489e-10
92604630	chr7:92604630:C:T	3.71944e-05	-9.98138e-11	-1.07308
92607107	chr7:92607107:G:A	0.000348727	2.35288	-1.18783
92608082	chr7:92608082:A:T	0.000169039	1.16197	-0.721078
92608112	chr7:92608112:G:A	0.000106971	0.990179	-1.00687
92608155	chr7:92608155:G:T	7.20721e-06	-1.50505	-1.20911
92608219	chr7:92608219:A:T	0.000182231	1.39749	-0.881459
92608726	chr7:92608726:T:G	3.17117e-05	-9.98138e-11	-1.23255
92608787	chr7:92608787:G:C	8.49207e-06	-1.50794	-1.04217
92609830	chr7:92609830:A:G	0.00873401	5.56646	-1.18072
92609953	chr7:92609953:T:TTC	3.89136e-05	-9.98138e-11	-1.0279
92609955	chr7:92609955:A:AT	3.886e-05	-9.98138e-11	-1.02928
92611321	chr7:92611321:TTAAG:T	4.40212e-05	-9.98138e-11	-0.904571
92611948	chr7:92611948:C:T	3.26951e-05	-1.20202	-2.87489e-10
92612137	chr7:92612137:C:G	0.00965787	5.58356	-1.09728
92612319	chr7:92612319:G:C	2.44683e-05	-0.279985	-1.21188
92613389	chr7:92613389:A:T	3.08069e-05	-9.98138e-11	-1.2615
92614354	chr7:92614354:TG:T	3.67356e-05	-9.98138e-11	-1.08549
92614358	chr7:92614358:G:A	0.0182939	5.12508	-2.87489e-10
92614405	chr7:92614405:C:T	0.00275863	4.27194	-1.0387
92614879	chr7:92614879:C:T	0.000209644	0.656171	-2.87489e-10
92615108	chr7:92615108:C:T	0.00429122	4.7732	-1.09811
92616068	chr7:92616068:T:C	9.9111e-06	-1.49787	-0.89772
92616144	chr7:92616144:A:G	3.15249e-05	-9.98138e-11	-1.23846
92616613	chr7:92616613:C:T	0.00560815	5.02766	-1.08492
92617430	chr7:92617430:C:G	0.00490896	5.01407	-1.2045
92617705	chr7:92617705:G:A	3.7302e-05	-9.98138e-11	-1.07019
92618013	chr7:92618013:G:T	3.13899e-05	-9.98138e-11	-1.24276
92618019	chr7:92618019:A:G	0.0134945	6.01018	-1.18939
92618225	chr7:92618225:A:G	6.98143e-06	-1.50422	-1.24176
92618762	chr7:92618762:C:T	0.00636086	4.46783	-0.399154
92618783	chr7:92618783:A:T	9.70616e-05	-0.113895	-2.87489e-10
92620826	chr7:92620826:T:G	0.0256325	6.46553	-1.00316
92621269	chr7:92621269:A:G	2.58994e-05	-1.43502	-2.87489e-10
92622935	chr7:92622935:A:G	2.43222e-05	-1.49785	-2.87489e-10
92623919	chr7:92623919:G:T	7.01197e-06	-1.48964	-1.25198
92624658	chr7:92624658:G:A	0.0235101	5.6881	-0.312152
92624785	chr7:92624785:T:C	6.80594e-06	-1.51102	-1.26042
92624858	chr7:92624858:C:T	7.00163e-06	-1.49244	-1.25066
92625453	chr7:92625453:C:G	5.16537e-05	-9.98138e-11	-0.74468
92625471	chr7:92625471:A:G	5.15147e-05	-9.98138e-11	-0.747374
92625567	chr7:92625567:A:C	7.28824e-06	-1.50068	-1.2023
92625672	chr7:92625672:AC:A	6.6035e-05	-9.98138e-11	-0.499055
92626161	chr7:92626161:G:T	3.08372e-05	-9.98138e-11	-1.26052
92626893	chr7:92626893:A:C	3.10422e-05	-9.98138e-11	-1.25389
92626932	chr7:92626932:T:C	2.97688e-05	-1.29578	-2.87489e-10
92627061	chr7:92627061:C:T	0.00622672	5.23107	-1.1837
92627591	chr7:92627591:C:T	0.000221971	1.9504	-1.23709
92628078	chr7:92628078:A:G	0.0267393	6.61279	-1.10814
92628155	chr7:92628155:T:C	4.53269e-05	-9.98138e-11	-0.875339
92628381	chr7:92628381:CA:C	0.00038581	2.52437	-1.25826
92628940	chr7:92628940:A:T	8.11774e-06	-1.3455	-1.24969
92629279	chr7:92629279:G:A	8.23844e-05	-9.98138e-11	-0.277845
92629422	chr7:92629422:A:C	0.00402059	4.86565	-1.2557
92629647	chr7:92629647:C:T	0.00426571	4.92408	-1.25495
92630046	chr7:92630046:T:C	8.74676e-05	-9.98138e-11	-0.217973
92630847	chr7:92630847:G:A	0.00536341	5.14766	-1.24955
92630934	chr7:92630934:C:G	2.52884e-05	-1.4589	-2.87489e-10
92630946	chr7:92630946:T:C	4.16167e-05	-9.98138e-11	-0.96074
92631066	chr7:92631066:A:T	6.9663e-06	-1.49794	-1.25021
92632179	chr7:92632179:T:C	7.58837e-05	-9.98138e-11	-0.360039
92632792	chr7:92632792:CAG:C	3.09634e-05	-9.98138e-11	-1.25644
92632819	chr7:92632819:C:T	3.45977e-05	-9.98138e-11	-1.14545
92633331	chr7:92633331:T:A	3.08269e-05	-9.98138e-11	-1.26085
92633707	chr7:92633707:A:C	7.06285e-06	-1.50398	-1.23042
92633905	chr7:92633905:T:C	3.64641e-05	-9.98138e-11	-1.09291
92633915	chr7:92633915:A:G	3.29906e-05	-9.98138e-11	-1.19302
92634036	chr7:92634036:A:T	0.000678986	2.15138	-0.32002
92635096	chr7:92635096:T:C	0.0476729	6.30267	-0.219796
92635638	chr7:92635638:ATAC:A	3.4981e-05	-9.98138e-11	-1.13443
92635679	chr7:92635679:T:C	0.0226911	6.50779	-1.1673
92635889	chr7:92635889:G:A	4.48969e-05	-9.98138e-11	-0.884872
92636186	chr7:92636186:C:G	8.4611e-05	-9.98138e-11	-0.251176
92636484	chr7:92636484:T:C	0.0241831	6.54819	-1.14402
92636794	chr7:92636794:T:C	6.35122e-05	-9.98138e-11	-0.538008
92636884	chr7:92636884:C:T	9.89161e-06	-1.26098	-1.13657
92636958	chr7:92636958:G:A	6.99951e-05	-9.98138e-11	-0.440815
92637066	chr7:92637066:G:C	2.39999e-05	-1.51119	-2.87489e-10
92639046	chr7:92639046:G:A	0.000149495	-9.98138e-11	0.318021
92639343	chr7:92639343:C:T	3.09673e-05	-9.98138e-11	-1.25631
92640249	chr7:92640249:A:G	2.39455e-05	-1.51346	-2.87489e-10
92640340	chr7:92640340:T:C	1.13995e-05	-1.50911	-0.74656
92640558	chr7:92640558:G:A	3.08125e-05	-9.98138e-11	-1.26132
92643306	chr7:92643306:G:A	0.000194945	0.583474	-2.87489e-10
92644222	chr7:92644222:A:C	0.000432889	2.61454	-1.2333
92644264	chr7:92644264:C:T	1.45844e-05	-0.899998	-1.10929
92644570	chr7:92644570:C:T	9.92073e-05	-9.98138e-11	-0.092029
92644916	chr7:92644916:C:T	0.000260723	0.874218	-2.87489e-10
92645057	chr7:92645057:C:T	0.000116389	-9.98138e-11	0.0676995
92645554	chr7:92645554:G:A	6.88506e-05	-9.98138e-11	-0.457302
92646554	chr7:92646554:C:T	0.000111878	-9.98138e-11	0.028169
92646692	chr7:92646692:C:T	6.79921e-06	-1.51316	-1.25927
92647048	chr7:92647048:T:C	3.84067e-05	-9.98138e-11	-1.04101
92647371	chr7:92647371:T:G	3.271e-05	-9.98138e-11	-1.20156
92647412	chr7:92647412:C:T	2.89636e-05	-0.417664	-0.905535
92647716	chr7:92647716:T:C	0.151154	7.29419	-0.0573735
92647819	chr7:92647819:G:C	3.82105e-05	-9.98138e-11	-1.04613
92648001	chr7:92648001:G:A	0.0047996	5.03757	-1.25052
92648127	chr7:92648127:G:A	7.51317e-05	-9.98138e-11	-0.369998
92648163	chr7:92648163:C:T	0.00592112	5.24505	-1.24801
92648802	chr7:92648802:G:A	0.00524532	4.85881	-0.982956
92648859	chr7:92648859:T:A	8.91577e-06	-1.49047	-1.01095
92649272	chr7:92649272:T:C	9.12172e-05	-9.98138e-11	-0.175997
92649756	chr7:92649756:A:G	6.59807e-05	-0.499879	-2.87489e-10
92650049	chr7:92650049:T:C	0.171251	7.73976	-0.37812
92651234	chr7:92651234:A:G	4.58022e-05	-9.98138e-11	-0.864909
92651286	chr7:92651286:C:T	0.000117811	-9.98138e-11	0.0798415
92651381	chr7:92651381:T:C	0.00791273	5.47634	-1.18935
92652007	chr7:92652007:G:T	1.03393e-05	-1.46366	-0.889631
92652195	chr7:92652195:A:C	3.27618e-05	-9.98138e-11	-1.19998
92652531	chr7:92652531:G:A	9.68835e-05	-9.98138e-11	-0.115731
92652639	chr7:92652639:C:T	0.00725476	5.46023	-1.26006
92653310	chr7:92653310:C:T	0.00734804	5.41418	-1.20124
92654551	chr7:92654551:T:A	9.78448e-05	-9.98138e-11	-0.105858
92654561	chr7:92654561:C:T	3.69595e-05	-9.98138e-11	-1.07942
92654720	chr7:92654720:G:A	6.20386e-05	-9.98138e-11	-0.561483
92655222	chr7:92655222:T:A	3.10291e-05	-1.25432	-2.87489e-10
92655809	chr7:92655809:A:G	0.0968483	7.19525	-0.403587
92656984	chr7:92656984:G:A	3.23425e-05	-9.98138e-11	-1.21286
92657168	chr7:92657168:A:G	0.000110726	-9.98138e-11	0.0178179
92657604	chr7:92657604:A:G	0.0768609	6.41357	0.146938
92657666	chr7:92657666:C:T	0.00718197	5.02048	-0.830395
92657903	chr7:92657903:G:A	0.000109697	-9.98138e-11	0.00848252
92657969	chr7:92657969:G:C	0.010996	5.38578	-0.769736
92658535	chr7:92658535:T:G	0.00789103	5.43138	-1.14714
92658792	chr7:92658792:T:C	0.00638365	5.23669	-1.16443
92660405	chr7:92660405:T:C	8.48575e-05	-9.98138e-11	-0.248268
92661908	chr7:92661908:G:A	0.000104981	-9.98138e-11	-0.0354617
92662330	chr7:92662330:G:A	3.37883e-05	-1.16913	-2.87489e-10
92662983	chr7:92662983:G:A	6.13264e-05	0.68843	-1.26146
92664909	chr7:92664909:C:T	2.40433e-05	-1.50938	-2.87489e-10
92667354	chr7:92667354:T:C	9.28888e-06	-1.34307	-1.11736
92667515	chr7:92667515:C:T	8.11319e-06	-1.51458	-1.08117
92667662	chr7:92667662:C:T	2.79032e-05	-1.3605	-2.87489e-10
92668425	chr7:92668425:G:GT	1.72296e-05	-0.581021	-1.26159
92668672	chr7:92668672:T:G	3.07996e-05	-9.98138e-11	-1.26174
92670231	chr7:92670231:T:C	4.46331e-05	-1.04729	0.156521
92671254	chr7:92671254:C:T	3.08376e-05	-1.26051	-2.87489e-10
92671273	chr7:92671273:G:A	8.4247e-06	-1.33081	-1.22727
92672997	chr7:92672997:T:C	2.58493e-05	-1.43696	-2.87489e-10
92673278	chr7:92673278:A:C	3.20415e-05	-9.98138e-11	-1.22221
92673863	chr7:92673863:C:T	3.11799e-05	-9.98138e-11	-1.24947
92673882	chr7:92673882:A:G	7.07878e-06	-1.51145	-1.22069
92674195	chr7:92674195:T:C	0.000146337	-9.98138e-11	0.296672
92674229	chr7:92674229:C:T	3.2029e-05	-9.98138e-11	-1.2226
92674240	chr7:92674240:A:G	6.95422e-06	-1.51477	-1.23512
92674304	chr7:92674304:C:T	4.01535e-05	-9.98138e-11	-0.996531
92675636	chr7:92675636:T:C	3.20085e-05	-9.98138e-11	-1.22324
92676131	chr7:92676131:T:A	2.76029e-05	-1.2632	-0.108121
92676201	chr7:92676201:A:T	7.0942e-06	-1.5106	-1.21936
92677655	chr7:92677655:A:T	1.00903e-05	-1.1173	-1.26037
92677679	chr7:92677679:G:A	1.00822e-05	-1.11673	-1.26174
92678085	chr7:92678085:T:C	0.000163182	-9.98138e-11	0.405623
92678677	chr7:92678677:C:T	3.15368e-05	-9.98138e-11	-1.23809
92678830	chr7:92678830:C:T	3.11911e-05	-1.24911	-2.87489e-10
92678890	chr7:92678890:C:T	6.80647e-05	-9.98138e-11	-0.468782
92679015	chr7:92679015:G:A	5.15184e-05	-9.98138e-11	-0.747302
92679484	chr7:92679484:A:G	8.17313e-06	-1.42307	-1.16532
92680115	chr7:92680115:T:C	3.12041e-05	-9.98138e-11	-1.24869
92680289	chr7:92680289:G:A	3.16928e-05	-9.98138e-11	-1.23315
92680311	chr7:92680311:A:T	3.41707e-05	-9.98138e-11	-1.15787
92680982	chr7:92680982:C:T	2.41647e-05	-1.50435	-2.87489e-10
92681909	chr7:92681909:C:A	3.15422e-05	-9.98138e-11	-1.23791
92682554	chr7:92682554:C:T	0.000115861	-9.98138e-11	0.0631486
92682666	chr7:92682666:A:G	3.08324e-05	-9.98138e-11	-1.26068
92683420	chr7:92683420:G:A	3.21231e-05	-9.98138e-11	-1.21967
92683465	chr7:92683465:T:G	3.07812e-05	-1.26234	-2.87489e-10
92683489	chr7:92683489:G:C	4.53564e-05	-9.98138e-11	-0.87469
92684071	chr7:92684071:G:A	3.1096e-05	-9.98138e-11	-1.25216
92684419	chr7:92684419:A:G	1.43755e-05	-1.31812	-0.705597
92684577	chr7:92684577:G:T	3.08675e-05	-9.98138e-11	-1.25954
92685962	chr7:92685962:C:T	3.3893e-05	-9.98138e-11	-1.16603
92686016	chr7:92686016:C:T	8.76259e-06	-1.47713	-1.04162
92686346	chr7:92686346:T:C	8.92123e-06	-1.50889	-0.991915
92686460	chr7:92686460:T:C	1.96027e-05	-1.20964	-0.50393
92686674	chr7:92686674:C:A	0.000141529	1.43925	-1.17599
92686930	chr7:92686930:C:T	8.49001e-06	-1.49792	-1.05243
92686968	chr7:92686968:T:A	3.74021e-05	-1.12552	0.0580025
92687097	chr7:92687097:C:T	3.09032e-05	-9.98138e-11	-1.25838
92687314	chr7:92687314:A:G	2.40419e-05	-1.50944	-2.87489e-10
92687433	chr7:92687433:A:T	8.39797e-05	-9.98138e-11	-0.258666
92688060	chr7:92688060:T:C	3.95201e-05	-1.1463	0.133866
92688074	chr7:92688074:T:C	0.000130977	-9.98138e-11	0.185783
92688209	chr7:92688209:C:T	3.38873e-05	-9.98138e-11	-1.1662
92688438	chr7:92688438:C:T	0.00125321	3.69723	-1.253
92689511	chr7:92689511:G:A	3.08698e-05	-9.98138e-11	-1.25946
92689712	chr7:92689712:T:C	1.094e-05	-1.18468	-1.11214
92690158	chr7:92690158:T:C	1.20044e-05	-1.38816	-0.815809
92690174	chr7:92690174:A:C	1.36366e-05	-1.3435	-0.732986
92690855	chr7:92690855:T:C	1.35741e-05	-1.33939	-0.741693
92690863	chr7:92690863:G:A	2.40244e-05	-1.51017	-2.87489e-10
92692270	chr7:92692270:G:A	1.26317e-05	-1.32377	-0.82927
92692725	chr7:92692725:T:C	0.00012562	-9.98138e-11	0.144021
92692801	chr7:92692801:A:C	3.09888e-05	-9.98138e-11	-1.25561
92693028	chr7:92693028:T:C	3.21412e-05	-9.98138e-11	-1.2191
92693650	chr7:92693650:A:G	3.08187e-05	-9.98138e-11	-1.26112
92694108	chr7:92694108:G:A	5.04105e-05	-0.769041	-2.87489e-10
92695041	chr7:92695041:T:C	8.7486e-06	-1.51082	-1.00953
92695105	chr7:92695105:G:T	3.30987e-05	-1.1951	0.00535792
92695518	chr7:92695518:G:C	5.10762e-05	-9.98138e-11	-0.755922
92695995	chr7:92695995:CA:C	0.000293431	-9.98138e-11	0.992401
92696875	chr7:92696875:C:T	3.0798e-05	-9.98138e-11	-1.26179
92697032	chr7:92697032:C:T	7.5537e-06	-1.40566	-1.26155
92697712	chr7:92697712:A:G	0.00284981	4.24749	-0.981721
92697826	chr7:92697826:G:A	3.82164e-05	-9.98138e-11	-1.04598
92699334	chr7:92699334:G:A	5.14527e-05	-9.98138e-11	-0.748578
92699501	chr7:92699501:C:A	3.08485e-05	-9.98138e-11	-1.26015
92699642	chr7:92699642:C:A	8.50256e-06	-1.50122	-1.04765
92699812	chr7:92699812:C:T	5.0887e-05	-1.02374	0.264103
92700273	chr7:92700273:G:C	7.68045e-05	-9.98138e-11	-0.347977
92700643	chr7:92700643:C:G	1.65609e-05	-1.17518	-0.707017
92701166	chr7:92701166:C:T	1.3189e-05	-1.11217	-0.997687
92701366	chr7:92701366:T:C	3.09853e-05	-9.98138e-11	-1.25573
92701887	chr7:92701887:C:T	3.55715e-05	-9.98138e-11	-1.11769
92702381	chr7:92702381:T:C	8.97354e-06	-1.33103	-1.16393
92702579	chr7:92702579:A:T	3.10494e-05	-9.98138e-11	-1.25366
92703013	chr7:92703013:T:C	3.51908e-05	-9.98138e-11	-1.12846
92703061	chr7:92703061:A:G	0.00173613	3.40625	-0.636077
92703171	chr7:92703171:G:A	4.67095e-05	-0.845293	-2.87489e-10
92704248	chr7:92704248:A:G	0.000457432	1.43639	-2.87489e-10
92704574	chr7:92704574:T:C	7.60769e-06	-1.42793	-1.23215
92706140	chr7:92706140:C:G	3.28113e-05	-9.98138e-11	-1.19847
92706260	chr7:92706260:G:T	2.82345e-05	-1.3487	-2.87489e-10
92706779	chr7:92706779:A:G	0.000279542	0.943912	-2.87489e-10
92707362	chr7:92707362:C:T	3.31604e-05	-9.98138e-11	-1.18789
92707690	chr7:92707690:G:A	2.80981e-05	-1.35354	-2.87489e-10
92707983	chr7:92707983:T:A	4.62422e-05	-9.98138e-11	-0.855347
92708854	chr7:92708854:A:G	3.16956e-05	-9.98138e-11	-1.23306
92710567	chr7:92710567:A:G	3.79254e-05	-9.98138e-11	-1.05362
92710751	chr7:92710751:C:T	4.31582e-05	-0.26409	-0.660279
92710797	chr7:92710797:G:A	3.08184e-05	-9.98138e-11	-1.26113
92710819	chr7:92710819:G:A	3.17558e-05	-9.98138e-11	-1.23116
92712138	chr7:92712138:T:C	4.43466e-05	-9.98138e-11	-0.897206
92712398	chr7:92712398:A:G	3.21858e-05	-9.98138e-11	-1.21771
92712448	chr7:92712448:A:C	4.53824e-05	-9.98138e-11	-0.874116
92712587	chr7:92712587:G:A	2.41242e-05	-1.50603	-2.87489e-10
92712736	chr7:92712736:G:A	4.82781e-05	-9.98138e-11	-0.812262
92712819	chr7:92712819:C:T	3.33031e-05	-9.98138e-11	-1.18359
92713008	chr7:92713008:G:A	3.12116e-05	-9.98138e-11	-1.24845
92713176	chr7:92713176:A:T	1.254e-05	-0.918635	-1.24168
92713381	chr7:92713381:T:G	3.94731e-05	-9.98138e-11	-1.01362
92713763	chr7:92713763:T:C	7.87716e-05	-9.98138e-11	-0.322688
92714305	chr7:92714305:G:A	3.18182e-05	0.0322945	-1.2615
92715246	chr7:92715246:T:C	0.000110794	0.0184342	-2.87489e-10
92715276	chr7:92715276:AC:A	4.14029e-05	-9.98138e-11	-0.965889
92715281	chr7:92715281:AAGTAGTAGAGCTTTTTCTCCCTTATTT:A	4.18464e-05	-9.98138e-11	-0.955235
92715311	chr7:92715311:GGGTTTT:G	4.2023e-05	-9.98138e-11	-0.951024
92715767	chr7:92715767:T:A	7.51337e-06	-1.42835	-1.24421
92716043	chr7:92716043:G:A	2.63e-05	-1.41967	-2.87489e-10
92716641	chr7:92716641:G:T	4.82894e-05	-9.98138e-11	-0.812029
92716769	chr7:92716769:G:A	1.90971e-05	-0.516691	-1.22301
92717575	chr7:92717575:A:G	3.92185e-05	-9.98138e-11	-1.02009
92717980	chr7:92717980:C:T	0.00012327	-9.98138e-11	0.125135
92719002	chr7:92719002:T:G	2.24449e-05	-0.326272	-1.2519
92719079	chr7:92719079:G:C	3.6581e-05	-9.98138e-11	-1.08971
92719223	chr7:92719223:C:T	4.94484e-05	-0.0167176	-0.771593
92719343	chr7:92719343:T:C	3.6573e-05	-9.98138e-11	-1.08993
92721289	chr7:92721289:C:A	3.69561e-05	-9.98138e-11	-1.07951
92722593	chr7:92722593:T:C	4.41125e-05	-9.98138e-11	-0.902498
92722913	chr7:92722913:A:G	3.15864e-05	-9.98138e-11	-1.23652
92722956	chr7:92722956:G:A	3.79746e-05	-9.98138e-11	-1.05232
92723494	chr7:92723494:A:C	3.46416e-05	-9.98138e-11	-1.14418
92723558	chr7:92723558:T:C	3.76764e-05	-9.98138e-11	-1.06021
92723703	chr7:92723703:C:T	1.21137e-05	-1.08521	-1.1097
92724018	chr7:92724018:A:C	5.80481e-05	0.0425522	-0.670522
92724043	chr7:92724043:G:A	0.000831323	2.03378	-2.87489e-10
92725004	chr7:92725004:GCAGCTGAATGGCAAAAAGAAAC:G	3.44263e-05	-1.15042	-2.87489e-10
92725404	chr7:92725404:T:C	3.3125e-05	-9.98138e-11	-1.18895
92725488	chr7:92725488:C:T	3.11133e-05	-9.98138e-11	-1.25161
92725719	chr7:92725719:T:A	2.3922e-05	-1.51444	-2.87489e-10
92725911	chr7:92725911:C:T	3.37787e-05	-0.173967	-0.995444
92726102	chr7:92726102:G:C	7.27128e-05	-9.98138e-11	-0.402724
92727000	chr7:92727000:C:A	8.69595e-05	-9.98138e-11	-0.223799
92728656	chr7:92728656:GAATCC:G	6.29138e-05	-9.98138e-11	-0.547476
92728812	chr7:92728812:A:G	0.00014082	-9.98138e-11	0.258238
92728937	chr7:92728937:T:C	4.38426e-05	-9.98138e-11	-0.908634
92729090	chr7:92729090:T:C	4.21929e-05	-0.0545137	-0.892475
92729276	chr7:92729276:T:C	3.44222e-05	-9.98138e-11	-1.15054
92729801	chr7:92729801:G:A	3.14679e-05	-9.98138e-11	-1.24027
92730097	chr7:92730097:A:G	4.78696e-05	-9.98138e-11	-0.820761
92730780	chr7:92730780:C:T	5.04592e-05	-9.98138e-11	-0.768076
92730787	chr7:92730787:T:A	3.75955e-05	-9.98138e-11	-1.06236
92731083	chr7:92731083:T:C	3.23244e-05	-0.325844	-0.887576
92731483	chr7:92731483:G:A	3.33277e-05	-9.98138e-11	-1.18285
92732296	chr7:92732296:G:A	2.13172e-05	-0.43495	-1.19478
92732411	chr7:92732411:CAGA:C	5.60745e-05	-9.98138e-11	-0.66256
92732418	chr7:92732418:A:C	3.08756e-05	-9.98138e-11	-1.25927
92732610	chr7:92732610:A:AAGAT	2.07676e-05	-0.460998	-1.19485
92732802	chr7:92732802:C:T	3.99543e-05	-1.00151	-2.87489e-10
92732905	chr7:92732905:G:A	3.33629e-05	-1.1818	-2.87489e-10
92733915	chr7:92733915:C:T	3.16435e-05	-9.98138e-11	-1.23471
92734502	chr7:92734502:G:A	3.11078e-05	-9.98138e-11	-1.25178
92735454	chr7:92735454:C:T	5.37181e-05	-9.98138e-11	-0.705491
92735455	chr7:92735455:A:C	3.86991e-05	-9.98138e-11	-1.03342
92735697	chr7:92735697:T:C	3.08244e-05	-9.98138e-11	-1.26093
92735961	chr7:92735961:A:G	3.55943e-05	-0.304365	-0.812691
92735996	chr7:92735996:G:A	3.52736e-05	-9.98138e-11	-1.1261
92736089	chr7:92736089:C:T	0.000119816	0.0967141	-2.87489e-10
92737529	chr7:92737529:G:C	2.39648e-05	-0.330747	-1.18191
92738555	chr7:92738555:C:T	2.29566e-05	-1.19797	-0.35766
92738777	chr7:92738777:T:C	6.01723e-05	-9.98138e-11	-0.592029
92738953	chr7:92738953:C:G	5.59057e-05	-9.98138e-11	-0.665575
92739039	chr7:92739039:G:A	7.63776e-05	-0.353552	-2.87489e-10
92739687	chr7:92739687:T:G	3.25314e-05	-9.98138e-11	-1.20703
92740271	chr7:92740271:T:C	3.08813e-05	-9.98138e-11	-1.25909
92740454	chr7:92740454:T:C	3.0117e-05	-0.472091	-0.81206
92740589	chr7:92740589:A:G	3.10445e-05	-9.98138e-11	-1.25382
92741166	chr7:92741166:T:C	6.83366e-06	-1.50889	-1.25849
92741512	chr7:92741512:T:C	5.108e-05	-9.98138e-11	-0.755848
92742632	chr7:92742632:T:C	3.15001e-05	-9.98138e-11	-1.23925
92744343	chr7:92744343:G:A	3.09638e-05	-9.98138e-11	-1.25642
92744623	chr7:92744623:ATGTT:A	2.49008e-05	-1.47434	-2.87489e-10
92744777	chr7:92744777:C:T	0.00102271	1.70251	0.538457
92746813	chr7:92746813:C:T	9.66585e-06	-1.25737	-1.16327
92747191	chr7:92747191:G:A	3.25312e-05	-9.98138e-11	-1.20704
92747302	chr7:92747302:G:C	5.60114e-05	-9.98138e-11	-0.663686
92747429	chr7:92747429:T:C	4.00457e-05	-9.98138e-11	-0.99922
92747570	chr7:92747570:C:T	4.95274e-05	-0.786714	-2.87489e-10
92747869	chr7:92747869:T:C	1.09882e-05	-1.20126	-1.09116
92748282	chr7:92748282:C:T	0.00016706	-9.98138e-11	0.429115
92748787	chr7:92748787:A:G	1.03587e-05	-1.24198	-1.10943
92748957	chr7:92748957:G:A	0.000128179	-9.98138e-11	0.164188
92749569	chr7:92749569:C:A	4.62683e-05	-0.854785	-2.87489e-10
92749594	chr7:92749594:C:T	3.43603e-05	-9.98138e-11	-1.15234
92750079	chr7:92750079:GTA:G	3.49441e-05	-9.98138e-11	-1.13549
92750202	chr7:92750202:A:G	2.49352e-05	-1.47296	-2.87489e-10
92750934	chr7:92750934:C:T	0.0027679	3.23661	-2.87489e-10
92751124	chr7:92751124:A:G	1.70954e-05	-1.14367	-0.706755
92751336	chr7:92751336:A:G	4.71595e-05	-9.98138e-11	-0.835706
92752382	chr7:92752382:A:G	3.0351e-05	-1.27641	-2.87489e-10
92753016	chr7:92753016:T:C	3.44496e-05	-9.98138e-11	-1.14974
92753493	chr7:92753493:A:G	3.20908e-05	-9.98138e-11	-1.22067
92753735	chr7:92753735:C:T	9.59841e-05	-9.98138e-11	-0.125058
92756036	chr7:92756036:C:T	3.24429e-05	-1.20976	-2.87489e-10
92757209	chr7:92757209:C:G	9.05671e-05	-9.98138e-11	-0.183149
92758030	chr7:92758030:C:T	3.143e-05	-9.98138e-11	-1.24148
92758337	chr7:92758337:A:T	6.27321e-05	-9.98138e-11	-0.550368
92758515	chr7:92758515:G:A	1.8228e-05	-1.13138	-0.654902
92758604	chr7:92758604:T:C	3.31957e-05	-9.98138e-11	-1.18682
92759197	chr7:92759197:A:G	2.79049e-05	-1.36044	-2.87489e-10
92759492	chr7:92759492:T:C	6.87857e-05	-9.98138e-11	-0.458246
92760295	chr7:92760295:T:A	4.23275e-05	-9.98138e-11	-0.943803
92760463	chr7:92760463:G:C	2.76536e-05	-1.36949	-2.87489e-10
92760526	chr7:92760526:T:C	5.44457e-05	-9.98138e-11	-0.692036
92760648	chr7:92760648:G:A	2.86241e-05	-1.33499	-2.87489e-10
92760757	chr7:92760757:C:T	1.0556e-05	-1.26954	-1.06301
92761229	chr7:92761229:A:C	8.32297e-05	-9.98138e-11	-0.267636
92761240	chr7:92761240:A:T	8.31876e-05	-9.98138e-11	-0.268143
92761883	chr7:92761883:G:T	3.17425e-05	-9.98138e-11	-1.23158
92761928	chr7:92761928:C:T	3.80981e-05	-9.98138e-11	-1.04908
92762167	chr7:92762167:A:G	1.03655e-05	-1.20054	-1.15022
92762375	chr7:92762375:A:G	7.10147e-05	-9.98138e-11	-0.426354
92762379	chr7:92762379:AGGAAGCAGAG:A	4.86491e-05	-9.98138e-11	-0.804607
92762504	chr7:92762504:T:C	3.92976e-05	-9.98138e-11	-1.01808
92762861	chr7:92762861:G:A	4.25958e-05	-9.98138e-11	-0.937486
92762978	chr7:92762978:T:C	3.08518e-05	-9.98138e-11	-1.26005
92764307	chr7:92764307:T:A	4.41258e-05	-9.98138e-11	-0.902197
92764486	chr7:92764486:C:G	7.4128e-05	-9.98138e-11	-0.383448
92765162	chr7:92765162:T:C	3.48577e-05	-9.98138e-11	-1.13797
92765970	chr7:92765970:A:G	4.54728e-05	-9.98138e-11	-0.872126
92766150	chr7:92766150:T:G	0.000224124	-9.98138e-11	0.72296
92767919	chr7:92767919:C:T	7.50842e-05	-9.98138e-11	-0.37063
92767978	chr7:92767978:G:C	3.99039e-05	-9.98138e-11	-1.00277
92768325	chr7:92768325:A:G	1.38596e-05	-1.1754	-0.884868
92769435	chr7:92769435:G:C	3.09449e-05	-9.98138e-11	-1.25703
92771020	chr7:92771020:C:T	3.29705e-05	-9.98138e-11	-1.19363
92772520	chr7:92772520:T:C	2.42107e-05	-1.50244	-2.87489e-10
92773117	chr7:92773117:C:T	4.20111e-05	-0.951307	-2.87489e-10
92773166	chr7:92773166:C:T	1.39359e-05	-0.984644	-1.07013
92773234	chr7:92773234:A:G	5.9183e-05	-9.98138e-11	-0.608607
92773708	chr7:92773708:T:C	0.000116929	-9.98138e-11	0.0723275
92773739	chr7:92773739:G:A	1.38269e-05	-1.00647	-1.05616
92774346	chr7:92774346:C:A	4.58264e-05	-9.98138e-11	-0.864381
92774971	chr7:92774971:A:G	2.66186e-05	-1.40763	-2.87489e-10
92775067	chr7:92775067:T:C	0.000148022	-9.98138e-11	0.308118
92775789	chr7:92775789:ATTACT:A	3.30586e-05	-9.98138e-11	-1.19096
92777070	chr7:92777070:A:C	4.26767e-05	-9.98138e-11	-0.935588
92777439	chr7:92777439:T:C	4.1405e-05	-9.98138e-11	-0.965839
92777605	chr7:92777605:A:T	3.49908e-05	-9.98138e-11	-1.13416
92778286	chr7:92778286:T:C	1.31032e-05	-1.22513	-0.891256
92778509	chr7:92778509:A:G	1.76472e-05	-1.07767	-0.740992
92778676	chr7:92778676:A:G	2.9799e-05	-1.29477	-2.87489e-10
92779015	chr7:92779015:C:T	1.80394e-05	-1.40864	-0.388044
92779056	chr7:92779056:C:T	9.90533e-06	-1.51022	-0.885948
92779141	chr7:92779141:G:T	3.36355e-05	-1.17366	-2.87489e-10
92779170	chr7:92779170:C:T	4.12879e-05	-9.98138e-11	-0.968672
92779253	chr7:92779253:G:T	3.08154e-05	-9.98138e-11	-1.26123
92779527	chr7:92779527:T:C	4.20769e-05	-9.98138e-11	-0.949742
92780115	chr7:92780115:G:T	1.72854e-05	-1.13883	-0.700546
92781705	chr7:92781705:T:C	3.45865e-05	-9.98138e-11	-1.14578
92782309	chr7:92782309:A:G	1.74865e-05	-1.11866	-0.709149
92782475	chr7:92782475:T:C	4.26336e-05	-0.936599	-2.87489e-10
92782479	chr7:92782479:T:C	5.20738e-05	-9.98138e-11	-0.736579
92782547	chr7:92782547:C:T	5.05299e-05	-9.98138e-11	-0.766675
92782936	chr7:92782936:T:C	5.27085e-05	-9.98138e-11	-0.724465
92783472	chr7:92783472:T:C	3.66908e-05	-1.08672	-2.87489e-10
92784812	chr7:92784812:T:C	5.14138e-05	-9.98138e-11	-0.749334
92786379	chr7:92786379:C:T	3.14941e-05	-9.98138e-11	-1.23944
92786763	chr7:92786763:A:T	4.61897e-05	-9.98138e-11	-0.856484
92786851	chr7:92786851:A:G	3.61174e-05	-9.98138e-11	-1.10247
92787273	chr7:92787273:T:C	3.13254e-05	-9.98138e-11	-1.24481
92787276	chr7:92787276:A:G	4.66271e-05	-9.98138e-11	-0.847059
92787861	chr7:92787861:G:C	3.49674e-05	-9.98138e-11	-1.13483
92788407	chr7:92788407:T:C	3.95608e-05	-9.98138e-11	-1.0114
92789474	chr7:92789474:C:T	5.20158e-05	-9.98138e-11	-0.737692
92789665	chr7:92789665:G:A	7.36887e-05	-0.389391	-2.87489e-10
92790530	chr7:92790530:T:G	0.000291386	-9.98138e-11	0.985408
92793377	chr7:92793377:A:C	4.60843e-05	-9.98138e-11	-0.858768
92794191	chr7:92794191:C:T	1.76784e-05	-1.39362	-0.423275
92795088	chr7:92795088:T:A	4.52475e-05	-9.98138e-11	-0.877094
92796043	chr7:92796043:A:G	0.000161951	0.398055	-2.87489e-10
92796065	chr7:92796065:C:T	1.44069e-05	-0.849015	-1.17252
92796089	chr7:92796089:AG:A	2.68715e-05	-0.467071	-0.931105
92796102	chr7:92796102:A:G	3.41039e-05	-9.98138e-11	-1.15983
92797134	chr7:92797134:A:T	5.96837e-05	-0.600183	-2.87489e-10
92797174	chr7:92797174:C:T	5.50797e-05	-9.98138e-11	-0.68046
92798663	chr7:92798663:T:C	3.42763e-05	-9.98138e-11	-1.15479
92798925	chr7:92798925:C:G	3.08157e-05	-9.98138e-11	-1.26122
92799746	chr7:92799746:C:G	3.13218e-05	-9.98138e-11	-1.24493
92799918	chr7:92799918:C:G	4.18291e-05	-9.98138e-11	-0.955648
92799996	chr7:92799996:C:T	0.00280716	3.92762	-0.676933
92800376	chr7:92800376:T:G	7.26871e-05	-9.98138e-11	-0.403077
92800998	chr7:92800998:A:G	3.87576e-05	-9.98138e-11	-1.03191
92801837	chr7:92801837:G:T	3.10569e-05	-9.98138e-11	-1.25342
92803768	chr7:92803768:G:A	3.1182e-05	-9.98138e-11	-1.2494
92803819	chr7:92803819:T:A	9.68925e-05	-9.98138e-11	-0.115638
92803982	chr7:92803982:T:C	2.92633e-05	-1.19162	-0.121283
92804038	chr7:92804038:T:C	2.81446e-05	-1.2324	-0.119483
92804729	chr7:92804729:ATTTG:A	7.64306e-06	-1.43657	-1.21887
92804868	chr7:92804868:T:C	3.85966e-05	-9.98138e-11	-1.03608
92806334	chr7:92806334:G:A	4.84621e-05	-1.13757	0.329114
92807080	chr7:92807080:A:G	2.05598e-05	-1.27002	-0.395882
92807350	chr7:92807350:C:T	0.00018903	-9.98138e-11	0.552665
92807470	chr7:92807470:A:G	4.56042e-05	-9.98138e-11	-0.86924
92807577	chr7:92807577:T:C	0.000184598	-1.16912	1.69806
92808287	chr7:92808287:T:C	4.02817e-05	-9.98138e-11	-0.993343
92808472	chr7:92808472:T:C	7.48628e-06	-1.45913	-1.21704
92808748	chr7:92808748:T:C	3.09185e-05	-9.98138e-11	-1.25789
92809176	chr7:92809176:A:G	7.51462e-06	-1.41674	-1.25565
92810519	chr7:92810519:C:T	0.000102196	-9.98138e-11	-0.0623525
92810873	chr7:92810873:C:A	3.08558e-05	-9.98138e-11	-1.25991
92810900	chr7:92810900:A:G	0.000192897	-9.98138e-11	0.572917
92811022	chr7:92811022:C:T	4.30586e-05	-9.98138e-11	-0.926678
92811418	chr7:92811418:C:A	3.9604e-05	-9.98138e-11	-1.01031
92812300	chr7:92812300:A:T	4.62366e-05	-9.98138e-11	-0.85547
92812627	chr7:92812627:C:T	7.21792e-06	-1.47913	-1.23354
92813169	chr7:92813169:C:G	3.41738e-05	-1.15778	-2.87489e-10
92814671	chr7:92814671:C:T	9.47924e-06	-1.50044	-0.939698
92815254	chr7:92815254:T:TC	7.2515e-05	-1.31257	0.907122
92816020	chr7:92816020:A:C	0.00019285	-9.98138e-11	0.572673
92816408	chr7:92816408:T:C	3.08102e-05	-9.98138e-11	-1.2614
92816554	chr7:92816554:A:G	3.15604e-05	-9.98138e-11	-1.23734
92816955	chr7:92816955:C:T	2.31105e-05	-0.572786	-0.976167
92817058	chr7:92817058:A:G	0.000190673	-9.98138e-11	0.561318
92817180	chr7:92817180:C:T	7.64526e-06	-1.47375	-1.18141
92818132	chr7:92818132:CA:C	4.09513e-05	-9.98138e-11	-0.976858
92818920	chr7:92818920:TC:T	0.000192562	-9.98138e-11	0.571175
92819214	chr7:92819214:A:G	0.000192367	-9.98138e-11	0.570163
92819273	chr7:92819273:A:G	4.2014e-05	-1.24985	0.298615
92819552	chr7:92819552:A:C	0.000192562	-9.98138e-11	0.571175
92819979	chr7:92819979:C:A	0.000104837	-1.40843	1.3716
92820207	chr7:92820207:C:T	0.000122958	-9.98138e-11	0.122605
92820910	chr7:92820910:C:CT	2.76694e-05	-1.25605	-0.112859
92821584	chr7:92821584:T:C	0.000101667	-9.98138e-11	-0.0675378
92821714	chr7:92821714:T:C	6.42025e-05	-0.133342	-0.393856
92822695	chr7:92822695:C:T	3.81459e-05	-1.36564	0.31782
92823245	chr7:92823245:T:A	1.38336e-05	-1.4936	-0.568537
92823344	chr7:92823344:C:A	3.37699e-05	-9.98138e-11	-1.16967
92823642	chr7:92823642:T:C	3.34166e-05	-9.98138e-11	-1.18019
92824071	chr7:92824071:TG:T	3.34636e-05	-9.98138e-11	-1.17878
92824183	chr7:92824183:A:T	0.000101569	-9.98138e-11	-0.0684986
92824368	chr7:92824368:A:T	1.16647e-05	-1.109	-1.12367
92824572	chr7:92824572:G:T	1.18857e-05	-1.05127	-1.16264
92824578	chr7:92824578:T:A	3.4093e-05	-1.38069	0.220545
92824737	chr7:92824737:A:G	0.00010162	-9.98138e-11	-0.0680052
92824888	chr7:92824888:T:C	1.08948e-05	-1.11484	-1.18611
92825883	chr7:92825883:A:G	3.3555e-05	-1.31142	0.135362
92826172	chr7:92826172:T:A	4.26161e-05	-0.93701	-2.87489e-10
92826225	chr7:92826225:C:T	3.71708e-05	-9.98138e-11	-1.07372
92826291	chr7:92826291:A:G	3.57294e-05	-1.32725	0.213979
92826808	chr7:92826808:A:C	8.80158e-05	-9.98138e-11	-0.211725
92826860	chr7:92826860:A:G	0.000103731	-9.98138e-11	-0.0474425
92827113	chr7:92827113:C:G	4.30082e-05	-1.33276	0.404906
92827133	chr7:92827133:A:C	3.38148e-05	-9.98138e-11	-1.16834
92827165	chr7:92827165:T:G	0.000101643	-9.98138e-11	-0.0677752
92827888	chr7:92827888:G:T	4.22892e-05	-1.32037	0.375662
92828667	chr7:92828667:C:T	0.000101544	-9.98138e-11	-0.0687486
92829432	chr7:92829432:G:C	3.0798e-05	-9.98138e-11	-1.26179
92830538	chr7:92830538:C:A	3.10305e-05	-9.98138e-11	-1.25427
92830919	chr7:92830919:T:C	0.000101863	-9.98138e-11	-0.0656148
92830929	chr7:92830929:C:T	4.35825e-05	-1.28829	0.373709
92832011	chr7:92832011:T:C	3.61442e-05	-1.10172	-2.87489e-10
92832338	chr7:92832338:C:T	3.87507e-05	-1.03209	-2.87489e-10
92832534	chr7:92832534:T:C	4.93928e-05	-1.25472	0.465282
92832612	chr7:92832612:G:A	9.12756e-05	-9.98138e-11	-0.175357
92832969	chr7:92832969:G:A	4.12794e-05	-1.39596	0.427087
92833901	chr7:92833901:C:T	7.81435e-05	-9.98138e-11	-0.330694
92834562	chr7:92834562:T:A	3.59267e-05	-9.98138e-11	-1.10776
92834742	chr7:92834742:C:T	2.95157e-05	-1.30432	-2.87489e-10
92835337	chr7:92835337:CCACCCCCG:C	3.26614e-05	-1.20305	-2.87489e-10
92836991	chr7:92836991:G:A	5.49197e-05	-0.963323	0.279953
92837716	chr7:92837716:T:G	4.05644e-05	-0.83572	-0.150631
92838169	chr7:92838169:T:C	3.87684e-05	-9.98138e-11	-1.03164
92838205	chr7:92838205:T:C	2.95252e-05	-1.304	-2.87489e-10
92839100	chr7:92839100:A:G	8.65984e-05	-9.98138e-11	-0.227959
92839634	chr7:92839634:C:T	1.96075e-05	-0.527953	-1.18537
92839972	chr7:92839972:A:G	3.32841e-05	-9.98138e-11	-1.18416
92840551	chr7:92840551:G:T	3.92251e-05	-9.98138e-11	-1.01993
92840562	chr7:92840562:C:T	3.8265e-05	-9.98138e-11	-1.04471
92840912	chr7:92840912:C:G	5.80152e-05	-9.98138e-11	-0.628536
92841031	chr7:92841031:G:A	9.14776e-06	-1.28581	-1.18992
92841538	chr7:92841538:A:G	9.6798e-05	-9.98138e-11	-0.116615
92841865	chr7:92841865:T:C	8.28415e-06	-1.34461	-1.23029
92842462	chr7:92842462:GC:G	4.15059e-05	-9.98138e-11	-0.963405
92842465	chr7:92842465:A:T	4.14431e-05	-9.98138e-11	-0.964919
92842504	chr7:92842504:G:C	4.17179e-05	-9.98138e-11	-0.95831
92842585	chr7:92842585:G:A	8.9633e-06	-1.33179	-1.16431
92842746	chr7:92842746:C:T	0.000111847	-9.98138e-11	0.0278931
92842775	chr7:92842775:C:T	3.0166e-05	-1.29481	0.0122812
92842904	chr7:92842904:C:T	3.97568e-05	-9.98138e-11	-1.00646
92843282	chr7:92843282:T:C	3.20613e-05	-9.98138e-11	-1.22159
92843420	chr7:92843420:G:A	4.35156e-05	-9.98138e-11	-0.916121
92843721	chr7:92843721:C:A	3.28199e-05	-1.42649	0.228283
92843994	chr7:92843994:G:A	4.0256e-05	-9.98138e-11	-0.993982
92844160	chr7:92844160:TTATCCC:T	3.43694e-05	-9.98138e-11	-1.15207
92844420	chr7:92844420:C:T	3.12121e-05	-9.98138e-11	-1.24843
92844582	chr7:92844582:A:G	1.23447e-05	-1.12835	-1.04767
92845036	chr7:92845036:A:G	3.46346e-05	-1.3428	0.198409
92845181	chr7:92845181:T:C	0.0024745	3.12455	-2.87489e-10
92845590	chr7:92845590:C:T	3.13818e-05	-9.98138e-11	-1.24301
92846483	chr7:92846483:C:T	1.8919e-05	-1.08415	-0.664926
92846538	chr7:92846538:ACCATGTTGC:A	1.17134e-05	-0.968699	-1.25981
92846566	chr7:92846566:C:T	3.83446e-05	-9.98138e-11	-1.04263
92846874	chr7:92846874:C:T	0.000125894	-9.98138e-11	0.146198
92847768	chr7:92847768:C:T	4.34465e-05	-0.768777	-0.148933
92848546	chr7:92848546:C:T	0.000181611	-9.98138e-11	0.512624
92849090	chr7:92849090:T:G	4.24568e-05	-9.98138e-11	-0.940753
92849111	chr7:92849111:G:A	0.000360651	-9.98138e-11	1.19867
92849257	chr7:92849257:TCA:T	3.62373e-05	-9.98138e-11	-1.09915
92850458	chr7:92850458:C:T	2.98464e-05	-1.05188	-0.241299
92851161	chr7:92851161:G:T	2.07679e-05	-1.31087	-0.344958
92851523	chr7:92851523:T:A	3.05782e-05	-1.09074	-0.178209
92851570	chr7:92851570:A:G	3.04172e-05	-1.09317	-0.181064
92852078	chr7:92852078:A:T	1.89948e-05	-1.05115	-0.693923
92852358	chr7:92852358:G:A	3.71749e-05	-9.98138e-11	-1.07361
92852360	chr7:92852360:G:A	3.16282e-05	-9.98138e-11	-1.23519
92852757	chr7:92852757:A:G	0.000169956	-9.98138e-11	0.446299
92853287	chr7:92853287:T:C	3.13575e-05	-9.98138e-11	-1.24379
92853534	chr7:92853534:T:G	3.84353e-05	-9.98138e-11	-1.04026
92854214	chr7:92854214:C:T	3.2363e-05	-9.98138e-11	-1.21223
92854484	chr7:92854484:T:C	0.000155952	-9.98138e-11	0.360309
92854522	chr7:92854522:C:T	3.64973e-05	-9.98138e-11	-1.092
92854779	chr7:92854779:A:G	1.2692e-05	-1.32288	-0.82539
92855013	chr7:92855013:G:A	3.14553e-05	-9.98138e-11	-1.24067
92855130	chr7:92855130:C:T	3.98952e-05	-9.98138e-11	-1.00298
92855340	chr7:92855340:CAG:C	3.56554e-05	-9.98138e-11	-1.11534
92855549	chr7:92855549:G:A	3.08409e-05	-9.98138e-11	-1.2604
92855725	chr7:92855725:A:G	0.00037607	1.56087	-0.320331
92855949	chr7:92855949:T:C	3.73072e-05	-9.98138e-11	-1.07006
92856303	chr7:92856303:TATATA:T	3.10587e-05	-9.98138e-11	-1.25336
92856352	chr7:92856352:GTAA:G	7.21308e-05	-9.98138e-11	-0.410759
92856366	chr7:92856366:T:C	4.34155e-05	-0.918424	-2.87489e-10
92856390	chr7:92856390:A:G	3.15118e-05	-1.23888	-2.87489e-10
92856954	chr7:92856954:G:A	4.80421e-05	-0.817164	-2.87489e-10
92857303	chr7:92857303:A:G	4.15195e-05	-1.50353	0.540452
92858063	chr7:92858063:G:T	0.000279857	-9.98138e-11	0.945039
92858210	chr7:92858210:A:G	0.000120084	-9.98138e-11	0.09895
92858243	chr7:92858243:G:C	1.24766e-05	-0.930176	-1.23521
92858284	chr7:92858284:A:G	6.24758e-05	-9.98138e-11	-0.554462
92858468	chr7:92858468:A:G	3.21536e-05	-9.98138e-11	-1.21872
92858525	chr7:92858525:A:G	3.11843e-05	-9.98138e-11	-1.24933
92858879	chr7:92858879:C:A	0.00014571	-9.98138e-11	0.292375
92859082	chr7:92859082:T:A	0.000141479	-9.98138e-11	0.26291
92859248	chr7:92859248:G:A	4.09903e-05	-9.98138e-11	-0.975906
92859260	chr7:92859260:G:A	0.000291037	-9.98138e-11	0.984208
92859269	chr7:92859269:T:C	3.21711e-05	-9.98138e-11	-1.21817
92859386	chr7:92859386:A:G	3.3487e-05	-9.98138e-11	-1.17808
92859550	chr7:92859550:A:G	8.8796e-05	-9.98138e-11	-0.202899
92859585	chr7:92859585:T:A	3.08138e-05	-9.98138e-11	-1.26128
92859856	chr7:92859856:G:C	7.91758e-06	-1.49159	-1.12857
92860124	chr7:92860124:T:C	3.84573e-05	-9.98138e-11	-1.03969
92860300	chr7:92860300:A:G	3.13131e-05	-9.98138e-11	-1.2452
92860499	chr7:92860499:A:G	6.37859e-05	-1.42067	0.886964
92860526	chr7:92860526:A:T	0.000169953	-9.98138e-11	0.446284
92860682	chr7:92860682:G:A	3.58468e-05	-9.98138e-11	-1.10999
92861084	chr7:92861084:T:C	0.000128686	-9.98138e-11	0.168132
92861732	chr7:92861732:A:G	0.000101013	-1.45182	1.37783
92861795	chr7:92861795:G:A	3.34882e-05	-9.98138e-11	-1.17805
92861892	chr7:92861892:A:G	3.12568e-05	-9.98138e-11	-1.247
92861894	chr7:92861894:C:A	0.000171232	-9.98138e-11	0.453778
92861969	chr7:92861969:C:T	0.000527055	-1.33829	2.91636
92862746	chr7:92862746:C:G	0.000104547	-9.98138e-11	-0.0396059
92862876	chr7:92862876:T:C	1.17641e-05	-1.48221	-0.741972
92863016	chr7:92863016:T:C	3.20813e-05	-9.98138e-11	-1.22097
92863143	chr7:92863143:G:A	1.17457e-05	-1.50582	-0.719933
92863242	chr7:92863242:A:G	2.87423e-05	-1.32337	-0.00749673
92863363	chr7:92863363:C:T	3.15779e-05	-1.23678	-2.87489e-10
92863462	chr7:92863462:A:C	7.59222e-05	-0.359532	-2.87489e-10
92863844	chr7:92863844:C:T	0.000879816	-9.98138e-11	2.09047
92863862	chr7:92863862:C:T	0.000307934	-9.98138e-11	1.04064
92863885	chr7:92863885:C:T	0.000129245	-9.98138e-11	0.172466
92864139	chr7:92864139:A:G	5.07114e-05	-9.98138e-11	-0.76309
92864356	chr7:92864356:A:G	0.000306112	-9.98138e-11	1.03471
92864931	chr7:92864931:A:G	3.29384e-05	-9.98138e-11	-1.1946
92865099	chr7:92865099:A:T	3.08883e-05	-9.98138e-11	-1.25886
92865101	chr7:92865101:G:A	3.12599e-05	-9.98138e-11	-1.24691
92865274	chr7:92865274:T:C	3.52186e-05	-9.98138e-11	-1.12767
92865278	chr7:92865278:A:G	3.51203e-05	-9.98138e-11	-1.13046
92865777	chr7:92865777:G:T	3.59196e-05	-9.98138e-11	-1.10796
92866375	chr7:92866375:C:A	3.50434e-05	-9.98138e-11	-1.13265
92866532	chr7:92866532:C:T	6.61707e-05	-9.98138e-11	-0.497003
92867655	chr7:92867655:G:A	0.00078077	-9.98138e-11	1.97104
92867734	chr7:92867734:G:A	3.23594e-05	-9.98138e-11	-1.21234
92868068	chr7:92868068:A:G	7.05725e-05	-9.98138e-11	-0.432601
92868113	chr7:92868113:C:G	2.28794e-05	-1.39292	-0.166087
92868230	chr7:92868230:T:C	3.40957e-05	-9.98138e-11	-1.16007
92868306	chr7:92868306:C:A	1.23322e-05	-1.41756	-0.759466
92868469	chr7:92868469:C:G	2.75405e-05	-1.37358	-2.87489e-10
92869100	chr7:92869100:A:G	3.43318e-05	-1.15317	-2.87489e-10
92869364	chr7:92869364:A:G	3.1092e-05	-1.25229	-2.87489e-10
92869516	chr7:92869516:G:A	0.00027185	-9.98138e-11	0.916008
92869625	chr7:92869625:C:T	4.88841e-05	-9.98138e-11	-0.799789
92870272	chr7:92870272:G:A	0.000328352	-9.98138e-11	1.10485
92870317	chr7:92870317:C:T	2.45143e-05	-1.48999	-2.87489e-10
92870838	chr7:92870838:T:A	3.33962e-05	-9.98138e-11	-1.1808
92870938	chr7:92870938:A:G	0.000249474	-9.98138e-11	0.830114
92870973	chr7:92870973:A:G	0.000150262	-9.98138e-11	0.323141
92871518	chr7:92871518:C:G	5.72033e-05	-9.98138e-11	-0.64263
92871531	chr7:92871531:G:A	9.63731e-05	-0.121013	-2.87489e-10
92871568	chr7:92871568:C:T	0.000230089	-9.98138e-11	0.749226
92871776	chr7:92871776:G:T	4.46183e-05	-9.98138e-11	-0.891097
92871819	chr7:92871819:G:A	2.20952e-05	-1.35246	-0.241418
92871839	chr7:92871839:A:G	0.000279691	-9.98138e-11	0.944445
92872018	chr7:92872018:C:T	6.97152e-06	-1.50043	-1.24697
92872051	chr7:92872051:G:A	4.45569e-05	-9.98138e-11	-0.892473
92872139	chr7:92872139:C:T	8.15246e-05	-9.98138e-11	-0.288335
92872390	chr7:92872390:C:G	1.89924e-05	-1.45164	-0.293563
92872409	chr7:92872409:C:T	7.7019e-06	-1.48237	-1.16541
92873195	chr7:92873195:C:T	0.001781	2.79569	-2.87489e-10
92873320	chr7:92873320:C:T	0.000332145	-9.98138e-11	1.11633
92873539	chr7:92873539:A:T	4.63795e-05	-9.98138e-11	-0.852383
92874007	chr7:92874007:G:C	7.4847e-06	-1.44893	-1.22745
92874838	chr7:92874838:G:A	9.19211e-05	-9.98138e-11	-0.16831
92874924	chr7:92874924:A:G	8.13806e-05	-9.98138e-11	-0.290104
92875270	chr7:92875270:A:T	2.47471e-05	-1.39764	-0.082892
92875944	chr7:92875944:G:T	3.33838e-05	-9.98138e-11	-1.18117
92876039	chr7:92876039:T:C	3.87535e-05	-9.98138e-11	-1.03202
92876708	chr7:92876708:G:A	3.13611e-05	-9.98138e-11	-1.24367
92877016	chr7:92877016:A:G	3.2068e-05	-9.98138e-11	-1.22138
92877620	chr7:92877620:G:C	7.4708e-05	-9.98138e-11	-0.375653
92877947	chr7:92877947:A:T	9.08436e-05	-9.98138e-11	-0.180101
92878183	chr7:92878183:A:G	3.55131e-05	-9.98138e-11	-1.11934
92878314	chr7:92878314:T:C	2.41403e-05	-1.50536	-2.87489e-10
92878855	chr7:92878855:G:A	3.33554e-05	-9.98138e-11	-1.18202
92879696	chr7:92879696:G:A	0.000300946	-9.98138e-11	1.01769
92879984	chr7:92879984:G:T	0.000128838	-9.98138e-11	0.169313
92880126	chr7:92880126:T:A	7.58912e-06	-1.46484	-1.19768
92880450	chr7:92880450:T:G	8.16657e-05	-9.98138e-11	-0.286607
92880566	chr7:92880566:G:A	3.08307e-05	-9.98138e-11	-1.26073
92881146	chr7:92881146:G:A	0.000138409	-9.98138e-11	0.24097
92882350	chr7:92882350:C:T	1.41543e-05	-1.30315	-0.736073
92882540	chr7:92882540:T:A	7.71348e-05	-9.98138e-11	-0.343686
92882912	chr7:92882912:A:G	2.39238e-05	-1.51437	-2.87489e-10
92882915	chr7:92882915:C:T	7.44753e-06	-1.45397	-1.22739
92883064	chr7:92883064:A:T	7.5284e-06	-1.459	-1.21155
92883183	chr7:92883183:TG:T	8.16108e-05	-9.98138e-11	-0.287279
92883243	chr7:92883243:C:A	3.09265e-05	-9.98138e-11	-1.25763
92883733	chr7:92883733:G:A	0.000766344	1.95239	-2.87489e-10
92884026	chr7:92884026:T:C	8.25662e-06	-1.37527	-1.20295
92884031	chr7:92884031:G:A	1.72159e-05	-1.39988	-0.443533
92884061	chr7:92884061:G:T	8.12999e-05	-9.98138e-11	-0.291096
92884534	chr7:92884534:G:A	3.61822e-05	-9.98138e-11	-1.10067
92884591	chr7:92884591:C:A	0.000132161	-9.98138e-11	0.194781
92885129	chr7:92885129:A:G	3.22376e-05	-1.21611	-2.87489e-10
92885463	chr7:92885463:C:T	8.11564e-05	-9.98138e-11	-0.292863
92885998	chr7:92885998:T:C	3.8228e-05	-9.98138e-11	-1.04567
92886694	chr7:92886694:C:T	3.09249e-05	-9.98138e-11	-1.25768
92887070	chr7:92887070:T:G	3.37189e-05	-9.98138e-11	-1.17118
92887157	chr7:92887157:G:A	8.05333e-05	-9.98138e-11	-0.30057
92887281	chr7:92887281:G:A	8.15948e-05	-9.98138e-11	-0.287476
92887693	chr7:92887693:C:T	4.21697e-05	-1.20736	0.259816
92887985	chr7:92887985:T:A	2.41125e-05	-1.35937	-0.147142
92888395	chr7:92888395:A:C	3.22989e-05	-1.29747	0.083257
92888545	chr7:92888545:TG:T	3.36118e-05	-9.98138e-11	-1.17436
92889082	chr7:92889082:C:T	3.3595e-05	-9.98138e-11	-1.17486
92889310	chr7:92889310:T:C	4.18964e-05	-1.18869	0.234644
92889494	chr7:92889494:G:A	8.16003e-05	-9.98138e-11	-0.287408
92889526	chr7:92889526:G:C	6.31458e-05	-9.98138e-11	-0.543795
92889938	chr7:92889938:A:G	3.41918e-05	-9.98138e-11	-1.15726
92891194	chr7:92891194:A:G	6.43554e-05	-1.05396	0.529142
92891431	chr7:92891431:A:G	2.25724e-05	-1.36984	-0.202668
92892019	chr7:92892019:TC:T	3.33728e-05	-9.98138e-11	-1.1815
92892288	chr7:92892288:A:G	3.38367e-05	-9.98138e-11	-1.16769
92892576	chr7:92892576:G:A	2.23154e-05	-1.36845	-0.215516
92892722	chr7:92892722:C:T	7.42113e-06	-1.42497	-1.25994
92892830	chr7:92892830:A:C	3.51768e-05	-9.98138e-11	-1.12885
92892987	chr7:92892987:C:T	2.2994e-05	-1.35496	-0.199048
92893056	chr7:92893056:C:T	8.7771e-06	-1.49488	-1.02221
92893065	chr7:92893065:C:A	3.52061e-05	-9.98138e-11	-1.12802
92893236	chr7:92893236:G:T	3.36037e-05	-9.98138e-11	-1.17461
92893336	chr7:92893336:C:T	1.12962e-05	-1.47789	-0.786886
92893914	chr7:92893914:G:A	7.51836e-06	-1.51079	-1.1611
92894030	chr7:92894030:A:T	3.083e-05	-9.98138e-11	-1.26075
92894047	chr7:92894047:G:C	3.26403e-05	-9.98138e-11	-1.20369
92894343	chr7:92894343:T:G	3.33079e-05	-9.98138e-11	-1.18344
92894370	chr7:92894370:A:G	9.19777e-06	-1.49016	-0.980116
92894718	chr7:92894718:C:A	3.32255e-05	-9.98138e-11	-1.18592
92895058	chr7:92895058:C:T	7.35478e-06	-1.46788	-1.22601
92895473	chr7:92895473:T:C	7.75201e-06	-1.51146	-1.12982
92895720	chr7:92895720:C:G	0.000272346	-9.98138e-11	0.917832
92895987	chr7:92895987:A:G	2.60135e-05	-1.43062	-2.87489e-10
92896000	chr7:92896000:G:C	7.64502e-06	-1.42879	-1.2264
92896270	chr7:92896270:A:G	3.3793e-05	-9.98138e-11	-1.16899
92896294	chr7:92896294:G:A	7.67824e-06	-1.42611	-1.22474
92896419	chr7:92896419:A:G	8.14318e-05	-9.98138e-11	-0.289475
92896819	chr7:92896819:G:T	2.41413e-05	-1.50532	-2.87489e-10
92897389	chr7:92897389:A:G	5.22847e-05	-9.98138e-11	-0.732538
92897475	chr7:92897475:T:C	3.30328e-05	-9.98138e-11	-1.19174
92898067	chr7:92898067:C:T	7.98384e-06	-1.51104	-1.10078
92898237	chr7:92898237:T:C	1.79059e-05	-1.46785	-0.336266
92898629	chr7:92898629:A:G	1.29136e-05	-1.49684	-0.634125
92898734	chr7:92898734:C:T	3.2252e-05	-9.98138e-11	-1.21566
92900204	chr7:92900204:T:C	3.86449e-05	-9.98138e-11	-1.03483
92900442	chr7:92900442:T:A	7.22672e-06	-1.46537	-1.24609
92900470	chr7:92900470:A:G	1.7865e-05	-1.51484	-0.291556
92900586	chr7:92900586:G:T	2.58922e-05	-1.51485	0.0795447
92900683	chr7:92900683:A:T	4.44465e-05	-9.98138e-11	-0.894955
92901375	chr7:92901375:T:A	9.71804e-06	-1.51155	-0.903704
92901604	chr7:92901604:G:A	0.000156014	-9.98138e-11	0.360703
92902053	chr7:92902053:T:C	3.21468e-05	-9.98138e-11	-1.21893
92902477	chr7:92902477:T:C	1.26872e-05	-0.979163	-1.16949
92903659	chr7:92903659:A:C	7.629e-06	-1.39592	-1.26136
92903964	chr7:92903964:G:A	3.28436e-05	-9.98138e-11	-1.19748
92904524	chr7:92904524:T:C	1.46154e-05	-1.4387	-0.568468
92904525	chr7:92904525:G:A	3.48639e-05	-9.98138e-11	-1.13779
92904681	chr7:92904681:T:A	3.16949e-05	-9.98138e-11	-1.23309
92905234	chr7:92905234:C:T	0.00017855	-9.98138e-11	0.495626
92905441	chr7:92905441:A:C	1.10176e-05	-1.49539	-0.794356
92905911	chr7:92905911:G:C	4.54376e-05	-9.98138e-11	-0.872901
92905985	chr7:92905985:T:C	6.45019e-05	-0.522547	-2.87489e-10
92906264	chr7:92906264:G:C	9.8869e-06	-1.23693	-1.1611
92906611	chr7:92906611:A:C	4.55858e-05	-9.98138e-11	-0.869645
92907181	chr7:92907181:CA:C	6.98961e-05	-0.442232	-2.87489e-10
92907740	chr7:92907740:C:T	7.68372e-06	-1.47513	-1.17501
92907762	chr7:92907762:G:A	3.0879e-05	-9.98138e-11	-1.25916
92908945	chr7:92908945:A:G	3.67053e-05	-9.98138e-11	-1.08632
92909085	chr7:92909085:T:C	1.36681e-05	-1.51191	-0.562269
92909107	chr7:92909107:T:A	7.92345e-06	-1.42031	-1.1991
92909449	chr7:92909449:A:G	1.60496e-05	-1.45548	-0.458073
92909575	chr7:92909575:T:C	7.85103e-06	-1.42781	-1.20079
92910027	chr7:92910027:A:G	1.02319e-05	-1.47005	-0.893677
92910512	chr7:92910512:T:C	3.10293e-05	-9.98138e-11	-1.25431
92910852	chr7:92910852:G:A	4.26471e-05	-0.936282	-2.87489e-10
92910883	chr7:92910883:T:C	4.29328e-05	-9.98138e-11	-0.929604
92910937	chr7:92910937:T:C	2.40476e-05	-1.50921	-2.87489e-10
92911024	chr7:92911024:C:T	3.08868e-05	-9.98138e-11	-1.25891
92911485	chr7:92911485:G:T	3.41127e-05	-9.98138e-11	-1.15957
92912464	chr7:92912464:T:G	3.4984e-05	-9.98138e-11	-1.13435
92913531	chr7:92913531:T:C	9.37779e-05	-9.98138e-11	-0.148312
92913535	chr7:92913535:C:T	3.8257e-05	-1.45645	0.411535
92914178	chr7:92914178:T:C	7.63029e-06	-1.45524	-1.20188
92914759	chr7:92914759:A:G	1.417e-05	-1.51493	-0.523183
92915072	chr7:92915072:T:C	1.28345e-05	-1.41595	-0.721155
92915086	chr7:92915086:C:T	6.24841e-05	-0.360063	-0.194265
92915279	chr7:92915279:A:C	6.10566e-05	-0.57744	-2.87489e-10
92915576	chr7:92915576:T:TGTTGACAAGTATCACAG	3.09482e-05	-9.98138e-11	-1.25693
92916005	chr7:92916005:A:G	2.46483e-05	-1.48453	-2.87489e-10
92917249	chr7:92917249:T:C	3.42532e-05	-9.98138e-11	-1.15546
92917319	chr7:92917319:A:G	3.4133e-05	-9.98138e-11	-1.15898
92918530	chr7:92918530:C:T	1.4083e-05	-1.48627	-0.558002
92918561	chr7:92918561:G:T	1.03565e-05	-1.51256	-0.839062
92919084	chr7:92919084:C:T	1.40537e-05	-1.48354	-0.562819
92919139	chr7:92919139:T:C	3.45845e-05	-1.14584	-2.87489e-10
92919181	chr7:92919181:T:C	8.72346e-06	-1.26826	-1.25497
92919241	chr7:92919241:T:A	8.99773e-06	-1.34097	-1.1513
92919453	chr7:92919453:C:T	3.09586e-05	-9.98138e-11	-1.25659
92919614	chr7:92919614:T:C	3.34321e-05	-9.98138e-11	-1.17972
92919648	chr7:92919648:G:C	8.43645e-06	-1.29953	-1.25715
92919676	chr7:92919676:GC:G	1.36962e-05	-1.48066	-0.591466
92919712	chr7:92919712:T:C	1.36586e-05	-1.48077	-0.594103
92919725	chr7:92919725:A:G	3.4917e-05	-9.98138e-11	-1.13627
92919947	chr7:92919947:T:C	3.356e-05	-9.98138e-11	-1.17591
92920372	chr7:92920372:T:G	2.75966e-05	-1.37155	-2.87489e-10
92920475	chr7:92920475:C:T	3.08015e-05	-9.98138e-11	-1.26168
92920692	chr7:92920692:A:G	1.39834e-05	-1.4908	-0.560564
92920739	chr7:92920739:T:C	1.45045e-05	-1.48474	-0.530044
92921076	chr7:92921076:T:C	3.50477e-05	-9.98138e-11	-1.13253
92921201	chr7:92921201:A:C	3.79059e-05	-9.98138e-11	-1.05414
92921230	chr7:92921230:T:C	1.43656e-05	-1.48368	-0.540725
92921379	chr7:92921379:AC:A	6.01426e-05	-9.98138e-11	-0.592523
92921566	chr7:92921566:G:T	1.07004e-05	-1.38949	-0.929464
92921607	chr7:92921607:G:T	3.49473e-05	-9.98138e-11	-1.1354
92921742	chr7:92921742:T:C	3.61726e-05	-9.98138e-11	-1.10094
92921800	chr7:92921800:C:T	9.38212e-05	-0.61487	0.46702
92921964	chr7:92921964:G:A	5.38913e-05	-9.98138e-11	-0.702272
92922060	chr7:92922060:T:A	1.40215e-05	-1.48327	-0.565374
92922747	chr7:92922747:C:T	3.75258e-05	-9.98138e-11	-1.06421
92923317	chr7:92923317:T:A	3.12314e-05	-1.24782	-2.87489e-10
92923560	chr7:92923560:T:C	8.88306e-06	-1.24796	-1.25714
92923690	chr7:92923690:A:T	1.12944e-05	-1.51216	-0.752766
92923729	chr7:92923729:G:A	9.03538e-06	-1.22659	-1.26151
92923835	chr7:92923835:C:T	3.35819e-05	-1.17525	-2.87489e-10
92924653	chr7:92924653:A:G	1.46338e-05	-1.48282	-0.523087
92924980	chr7:92924980:G:A	3.82979e-05	-9.98138e-11	-1.04385
92925252	chr7:92925252:A:G	3.70916e-05	-9.98138e-11	-1.07585
92925396	chr7:92925396:G:A	4.55607e-05	-1.50851	0.638316
92925605	chr7:92925605:G:A	3.11849e-05	-9.98138e-11	-1.24931
92925660	chr7:92925660:G:A	3.85708e-05	-9.98138e-11	-1.03675
92925908	chr7:92925908:TGTTA:T	7.23078e-06	-1.48924	-1.22166
92925981	chr7:92925981:C:A	1.8888e-05	-1.50785	-0.242868
92925982	chr7:92925982:A:G	1.87233e-05	-1.50911	-0.250362
92926016	chr7:92926016:G:A	6.85873e-05	-9.98138e-11	-0.461133
92926090	chr7:92926090:C:T	3.10713e-05	-9.98138e-11	-1.25296
92926407	chr7:92926407:T:C	3.67205e-05	-9.98138e-11	-1.08591
92926599	chr7:92926599:C:T	3.40299e-05	-9.98138e-11	-1.162
92926872	chr7:92926872:G:A	1.85151e-05	-1.50452	-0.266136
92927186	chr7:92927186:A:T	3.42468e-05	-9.98138e-11	-1.15565
92927275	chr7:92927275:C:T	1.17148e-05	-1.47193	-0.756452
92927451	chr7:92927451:G:A	4.18121e-05	-9.98138e-11	-0.956056
92928039	chr7:92928039:A:C	1.59858e-05	-0.885464	-1.03208
92928758	chr7:92928758:C:T	1.20438e-05	-1.4645	-0.736191
92928897	chr7:92928897:ACTC:A	3.33541e-05	-9.98138e-11	-1.18206
92929298	chr7:92929298:T:C	1.20107e-05	-1.4648	-0.738646
92929366	chr7:92929366:C:A	4.04614e-05	-9.98138e-11	-0.988893
92929397	chr7:92929397:C:T	3.40754e-05	-9.98138e-11	-1.16067
92929489	chr7:92929489:C:T	1.22232e-05	-1.45504	-0.730863
92929967	chr7:92929967:T:C	1.67632e-05	-1.51166	-0.358399
92930686	chr7:92930686:A:G	2.43637e-05	-1.49615	-2.87489e-10
92930825	chr7:92930825:T:A	7.36205e-05	-9.98138e-11	-0.390317
92931156	chr7:92931156:C:T	5.75315e-05	-9.98138e-11	-0.636908
92931223	chr7:92931223:A:G	3.12239e-05	-9.98138e-11	-1.24806
92931753	chr7:92931753:C:T	3.77156e-05	-9.98138e-11	-1.05917
92931766	chr7:92931766:C:T	3.52738e-05	-9.98138e-11	-1.1261
92932408	chr7:92932408:T:C	2.21909e-05	-1.01877	-0.570786
92932463	chr7:92932463:T:C	2.05494e-05	-1.05116	-0.615245
92932477	chr7:92932477:C:A	2.73224e-05	-0.755515	-0.626019
92932649	chr7:92932649:T:C	3.40234e-05	-9.98138e-11	-1.16219
92932819	chr7:92932819:C:T	2.77658e-05	-0.994609	-0.370829
92932924	chr7:92932924:G:A	3.93921e-05	-9.98138e-11	-1.01567
92933480	chr7:92933480:C:T	3.72419e-05	-9.98138e-11	-1.07181
92934030	chr7:92934030:C:T	5.57174e-05	-0.552188	-0.116761
92934085	chr7:92934085:T:C	6.0028e-05	-0.594429	-2.87489e-10
92934126	chr7:92934126:C:T	3.43122e-05	-1.15374	-2.87489e-10
92934348	chr7:92934348:G:A	2.92802e-05	-1.31233	-2.87489e-10
92934424	chr7:92934424:A:G	3.27949e-05	-1.19897	-2.87489e-10
92934657	chr7:92934657:C:T	3.41408e-05	-9.98138e-11	-1.15875
92934710	chr7:92934710:C:T	2.81219e-05	-0.915408	-0.437284
92934972	chr7:92934972:T:A	3.65242e-05	-0.691062	-0.400203
92935466	chr7:92935466:G:A	3.30482e-05	-1.19127	-2.87489e-10
92935629	chr7:92935629:TAAG:T	7.08724e-05	-9.98138e-11	-0.42836
92935743	chr7:92935743:A:C	3.36065e-05	-9.98138e-11	-1.17452
92935866	chr7:92935866:T:C	0.000142373	-0.498237	0.767446
92935984	chr7:92935984:G:A	1.08486e-05	-1.17202	-1.13319
92936001	chr7:92936001:C:T	7.70787e-05	-9.98138e-11	-0.344414
92936054	chr7:92936054:C:G	3.26722e-05	-1.20272	-2.87489e-10
92936434	chr7:92936434:G:A	3.25426e-05	-1.20669	-2.87489e-10
92936714	chr7:92936714:AAC:A	3.10071e-05	-9.98138e-11	-1.25502
92937086	chr7:92937086:G:C	3.35179e-05	-1.17716	-2.87489e-10
92937087	chr7:92937087:C:T	3.39445e-05	-1.16451	-2.87489e-10
92937345	chr7:92937345:A:G	3.39449e-05	-9.98138e-11	-1.1645
92937371	chr7:92937371:A:G	1.12797e-05	-1.23725	-1.02899
92937675	chr7:92937675:CT:C	3.94253e-05	-9.98138e-11	-1.01483
92937679	chr7:92937679:T:A	3.96546e-05	-9.98138e-11	-1.00903
92938157	chr7:92938157:G:A	2.91617e-05	-0.956556	-0.35983
92938295	chr7:92938295:T:C	2.9238e-05	-0.930666	-0.383106
92938608	chr7:92938608:T:C	3.96592e-05	-9.98138e-11	-1.00892
92939340	chr7:92939340:C:T	3.40579e-05	-9.98138e-11	-1.16118
92939763	chr7:92939763:AT:A	3.37454e-05	-1.1704	-2.87489e-10
92939893	chr7:92939893:G:A	7.24865e-05	-0.358058	-0.0477819
92939986	chr7:92939986:A:G	3.17578e-05	-9.98138e-11	-1.2311
92940234	chr7:92940234:T:C	3.22145e-05	-1.21682	-2.87489e-10
92940501	chr7:92940501:G:A	1.27779e-05	-1.1212	-1.02033
92940694	chr7:92940694:G:T	3.42637e-05	-0.633304	-0.521849
92940966	chr7:92940966:C:T	3.57819e-05	-9.98138e-11	-1.1118
92941490	chr7:92941490:G:T	3.32065e-05	-0.596475	-0.590021
92941745	chr7:92941745:T:C	0.000143711	-0.588705	0.867269
92942458	chr7:92942458:AG:A	3.22446e-05	-1.21589	-2.87489e-10
92942976	chr7:92942976:T:C	3.44258e-05	-9.98138e-11	-1.15043
92943418	chr7:92943418:T:C	3.27818e-05	-1.19937	-2.87489e-10
92944040	chr7:92944040:C:T	7.33334e-05	-0.266259	-0.127966
92944090	chr7:92944090:T:C	3.48123e-05	-1.13927	-2.87489e-10
92945354	chr7:92945354:G:A	3.5271e-05	-9.98138e-11	-1.12618
92945699	chr7:92945699:A:G	3.47594e-05	-1.14079	-2.87489e-10
92945940	chr7:92945940:AC:A	1.28184e-05	-1.17927	-0.95909
92946409	chr7:92946409:C:G	3.43574e-05	-1.15242	-2.87489e-10
92946727	chr7:92946727:G:A	3.16532e-05	-9.98138e-11	-1.2344
92946966	chr7:92946966:G:A	3.87029e-05	-9.98138e-11	-1.03333
92947519	chr7:92947519:A:G	9.23059e-06	-1.40218	-1.06454
92947782	chr7:92947782:C:T	3.59195e-05	-9.98138e-11	-1.10796
92947959	chr7:92947959:G:A	1.61383e-05	-1.32085	-0.587193
92948248	chr7:92948248:C:T	1.11116e-05	-1.04384	-1.23742
92948259	chr7:92948259:C:T	0.00113075	2.93203	-0.590638
92948266	chr7:92948266:C:G	3.19223e-05	-9.98138e-11	-1.22594
92948274	chr7:92948274:C:A	3.85227e-05	-9.98138e-11	-1.03799
92948446	chr7:92948446:C:T	1.62211e-05	-1.39865	-0.504276
92948955	chr7:92948955:T:C	2.3716e-05	-1.4721	-0.0509903
92949715	chr7:92949715:C:T	3.36857e-05	-9.98138e-11	-1.17217
92949928	chr7:92949928:C:T	6.2671e-05	-1.11293	0.561583
92950227	chr7:92950227:A:G	3.09523e-05	-9.98138e-11	-1.25679
92950386	chr7:92950386:A:G	0.000151513	-1.16994	1.50137
92950525	chr7:92950525:T:C	3.13141e-05	-9.98138e-11	-1.24517
92950648	chr7:92950648:G:A	1.48938e-05	-1.45151	-0.536786
92951130	chr7:92951130:T:C	3.32813e-05	-9.98138e-11	-1.18425
92952103	chr7:92952103:C:T	5.63498e-05	-0.657663	-2.87489e-10
92952229	chr7:92952229:C:T	3.60191e-05	-1.10519	-2.87489e-10
92952300	chr7:92952300:G:T	4.49313e-05	-9.98138e-11	-0.884105
92952346	chr7:92952346:T:C	3.47157e-05	-9.98138e-11	-1.14205
92952524	chr7:92952524:A:G	1.11837e-05	-1.06049	-1.2143
92952781	chr7:92952781:T:A	2.72934e-05	-1.3826	-2.87489e-10
92952842	chr7:92952842:A:G	2.6226e-05	-1.42249	-2.87489e-10
92952850	chr7:92952850:C:T	5.862e-05	-9.98138e-11	-0.618165
92952938	chr7:92952938:G:A	1.67895e-05	-1.01534	-0.853148
92953459	chr7:92953459:T:C	1.40541e-05	-1.44842	-0.597909
92954061	chr7:92954061:A:G	1.12032e-05	-1.06022	-1.21282
92954127	chr7:92954127:G:A	1.02688e-05	-1.13725	-1.22288
92954413	chr7:92954413:A:G	3.57555e-05	-9.98138e-11	-1.11254
92954433	chr7:92954433:A:G	3.17573e-05	-9.98138e-11	-1.23112
92954842	chr7:92954842:C:A	3.9663e-05	-9.98138e-11	-1.00882
92954906	chr7:92954906:T:C	4.03376e-05	-9.98138e-11	-0.991956
92955412	chr7:92955412:C:T	3.51193e-05	-1.13049	-2.87489e-10
92955574	chr7:92955574:G:A	3.48537e-05	-9.98138e-11	-1.13808
92955797	chr7:92955797:A:G	3.75475e-05	-9.98138e-11	-1.06364
92955854	chr7:92955854:A:C	3.08146e-05	-9.98138e-11	-1.26125
92955898	chr7:92955898:A:G	1.67064e-05	-1.00384	-0.869608
92956052	chr7:92956052:A:AT	3.71375e-05	-9.98138e-11	-1.07461
92956334	chr7:92956334:T:C	9.86456e-05	-9.98138e-11	-0.097707
92956452	chr7:92956452:G:A	3.99118e-05	-9.98138e-11	-1.00257
92956703	chr7:92956703:C:T	3.70701e-05	-1.07643	-2.87489e-10
92956749	chr7:92956749:C:T	3.48979e-05	-9.98138e-11	-1.13681
92957047	chr7:92957047:C:T	3.339e-05	-9.98138e-11	-1.18098
92958192	chr7:92958192:T:G	3.90773e-05	-9.98138e-11	-1.0237
92958350	chr7:92958350:C:A	1.13515e-05	-1.05741	-1.20248
92958727	chr7:92958727:T:C	3.82167e-05	-9.98138e-11	-1.04597
92958947	chr7:92958947:G:A	7.58201e-06	-1.48576	-1.17771
92959118	chr7:92959118:C:T	2.53944e-05	-1.45471	-2.87489e-10
92959391	chr7:92959391:A:T	3.71375e-05	-9.98138e-11	-1.07461
92959577	chr7:92959577:C:T	1.56655e-05	-0.991779	-0.945999
92959690	chr7:92959690:A:G	3.40907e-05	-9.98138e-11	-1.16022
92959739	chr7:92959739:C:T	2.75358e-05	-1.28095	-0.0927999
92959872	chr7:92959872:G:T	3.17736e-05	-9.98138e-11	-1.23061
92959987	chr7:92959987:C:T	2.59136e-05	-1.43447	-2.87489e-10
92960945	chr7:92960945:C:T	3.91732e-05	-9.98138e-11	-1.02125
92961184	chr7:92961184:G:A	2.54466e-05	-1.45266	-2.87489e-10
92961264	chr7:92961264:A:G	6.02141e-05	-1.36928	0.777949
92961453	chr7:92961453:A:G	9.87578e-05	-9.98138e-11	-0.0965707
92962077	chr7:92962077:C:T	3.41092e-05	-1.15967	-2.87489e-10
92963324	chr7:92963324:G:A	1.21032e-05	-1.0482	-1.14756
92963349	chr7:92963349:G:A	2.17206e-05	-1.37893	-0.23205
92963523	chr7:92963523:C:T	4.60445e-05	-9.98138e-11	-0.859634
92963545	chr7:92963545:G:T	1.26904e-05	-1.02349	-1.1249
92963812	chr7:92963812:A:G	1.4068e-05	-0.902644	-1.14269
92965192	chr7:92965192:G:A	1.11932e-05	-1.51406	-0.759877
92965672	chr7:92965672:A:G	3.77074e-05	-1.05938	-2.87489e-10
92965945	chr7:92965945:A:C	0.000101533	-9.98138e-11	-0.0688589
92966364	chr7:92966364:T:G	5.58963e-05	-0.665743	-2.87489e-10
92966549	chr7:92966549:G:A	1.29571e-05	-1.04054	-1.08706
92966594	chr7:92966594:G:T	0.000154627	0.351775	-2.87489e-10
92966893	chr7:92966893:G:T	3.57341e-05	-1.11313	-2.87489e-10
92967692	chr7:92967692:C:T	3.44822e-05	-9.98138e-11	-1.1488
92968032	chr7:92968032:T:C	8.06237e-06	-1.39363	-1.2084
92968038	chr7:92968038:A:T	1.25536e-05	-1.41938	-0.739846
92968369	chr7:92968369:C:T	0.000520487	-9.98138e-11	1.56552
92968709	chr7:92968709:A:T	2.15329e-05	-0.447556	-1.1721
92969667	chr7:92969667:TATG:T	7.23128e-06	-1.50588	-1.20494
92969822	chr7:92969822:A:G	7.03514e-06	-1.51429	-1.22403
92970444	chr7:92970444:T:C	9.82948e-05	-0.947317	0.846047
92970717	chr7:92970717:G:A	1.21474e-05	-0.965484	-1.22664
92971195	chr7:92971195:T:C	0.00017642	-0.520507	1.00413
92971324	chr7:92971324:G:T	3.64997e-05	-9.98138e-11	-1.09194
92971353	chr7:92971353:C:T	2.55089e-05	-1.45021	-2.87489e-10
92971531	chr7:92971531:A:G	7.36378e-06	-1.51029	-1.18238
92971717	chr7:92971717:T:C	7.20092e-06	-1.48301	-1.23202
92972320	chr7:92972320:T:C	0.00120048	0.755561	1.64568
92973188	chr7:92973188:A:G	9.67839e-06	-1.22673	-1.19262
92973234	chr7:92973234:G:T	7.92426e-05	-9.98138e-11	-0.316727
92973486	chr7:92973486:A:G	1.13108e-05	-1.48215	-0.781328
92973549	chr7:92973549:C:T	8.3492e-06	-1.50266	-1.06442
92973678	chr7:92973678:T:G	1.44312e-05	-1.21581	-0.804033
92973838	chr7:92973838:G:A	5.99568e-05	0.101058	-0.696675
92974884	chr7:92974884:A:G	3.50644e-05	-9.98138e-11	-1.13205
92974963	chr7:92974963:G:T	7.15974e-06	-1.49513	-1.22564
92975218	chr7:92975218:C:T	0.000995779	0.880363	1.33392
92975316	chr7:92975316:A:G	1.25307e-05	-1.2939	-0.867154
92975337	chr7:92975337:C:G	3.79004e-05	-1.05428	-2.87489e-10
92975662	chr7:92975662:A:T	4.29665e-05	-9.98138e-11	-0.928821
92975669	chr7:92975669:A:G	7.0267e-06	-1.49146	-1.24806
92975837	chr7:92975837:T:C	9.36215e-05	-0.889946	0.739965
92975842	chr7:92975842:G:A	3.13221e-05	-9.98138e-11	-1.24492
92976272	chr7:92976272:C:A	7.6892e-06	-1.39799	-1.25143
92977065	chr7:92977065:T:C	7.21679e-06	-1.50805	-1.20478
92977400	chr7:92977400:C:T	7.2559e-06	-1.51442	-1.19301
92977539	chr7:92977539:C:T	0.000628841	1.75464	-2.87489e-10
92977577	chr7:92977577:C:T	1.78009e-05	-0.584703	-1.22529
92978134	chr7:92978134:A:G	0.000154923	-9.98138e-11	0.353688
92978550	chr7:92978550:G:T	3.08245e-05	-9.98138e-11	-1.26093
92979861	chr7:92979861:C:A	7.16828e-06	-1.50034	-1.21924
92979962	chr7:92979962:C:T	4.01868e-05	-9.98138e-11	-0.995703
92980391	chr7:92980391:A:T	0.000958443	0.619934	1.55613
92980436	chr7:92980436:T:C	7.10526e-06	-1.47058	-1.25782
92980805	chr7:92980805:T:C	0.000767945	0.600763	1.35371
92980997	chr7:92980997:T:A	9.34438e-05	-0.151881	-2.87489e-10
92980998	chr7:92980998:T:A	3.18745e-05	-9.98138e-11	-1.22743
92981130	chr7:92981130:C:T	1.0048e-05	-1.46905	-0.912814
92981628	chr7:92981628:A:G	4.01247e-05	-9.98138e-11	-0.997249
92981730	chr7:92981730:AG:A	8.57026e-06	-1.505	-1.03595
92981786	chr7:92981786:G:C	3.53752e-05	-9.98138e-11	-1.12323
92981811	chr7:92981811:G:C	3.78441e-05	-9.98138e-11	-1.05577
92982000	chr7:92982000:C:T	0.00036459	-0.0585661	1.2681
92982142	chr7:92982142:C:T	6.94236e-06	-1.4898	-1.2618
92982293	chr7:92982293:C:A	3.94497e-05	-9.98138e-11	-1.01422
92983159	chr7:92983159:G:A	0.000472524	-9.98138e-11	1.46885
92983451	chr7:92983451:A:G	2.93287e-05	-0.129819	-1.18086
92983569	chr7:92983569:A:G	0.000221796	-9.98138e-11	0.712517
92983695	chr7:92983695:G:A	2.43477e-05	-1.4968	-2.87489e-10
92984972	chr7:92984972:T:C	1.57916e-05	-0.755541	-1.17422
92985189	chr7:92985189:A:C	6.77761e-05	-1.19865	0.725618
92986197	chr7:92986197:C:A	3.19996e-05	-9.98138e-11	-1.22352
92986261	chr7:92986261:T:C	4.39491e-05	-0.906208	-2.87489e-10
92986561	chr7:92986561:C:T	0.000123874	0.336739	-0.206711
92987001	chr7:92987001:A:G	7.50427e-06	-1.50524	-1.16853
92987030	chr7:92987030:G:A	0.000148441	-9.98138e-11	0.310944
92987526	chr7:92987526:T:C	3.9573e-05	-1.01109	-2.87489e-10
92988016	chr7:92988016:C:G	4.73564e-05	-0.831539	-2.87489e-10
92988403	chr7:92988403:G:T	1.0014e-05	-1.45813	-0.92712
92988598	chr7:92988598:A:G	3.47244e-05	0.0599572	-1.20175
92988665	chr7:92988665:C:A	4.50616e-05	-0.881211	-2.87489e-10
92989357	chr7:92989357:G:A	4.06066e-05	-0.985311	-2.87489e-10
92990056	chr7:92990056:C:T	0.000157158	-9.98138e-11	0.368013
92990627	chr7:92990627:G:A	0.000372042	-0.0341006	1.26387
92990906	chr7:92990906:G:C	4.27827e-05	-0.933108	-2.87489e-10
92991183	chr7:92991183:G:A	3.87238e-05	-9.98138e-11	-1.03279
92991203	chr7:92991203:G:A	4.20508e-05	-0.950362	-2.87489e-10
92991253	chr7:92991253:A:T	8.22006e-06	-1.32146	-1.2612
92992011	chr7:92992011:T:A	0.0001431	-9.98138e-11	0.274305
92992374	chr7:92992374:G:T	2.40942e-05	-1.50727	-2.87489e-10
92993363	chr7:92993363:C:CACAA	7.75073e-05	-9.98138e-11	-0.338869
92993827	chr7:92993827:G:A	0.000156315	-0.568904	0.931539
92993861	chr7:92993861:A:G	3.50524e-05	-9.98138e-11	-1.1324
92994227	chr7:92994227:T:C	1.42047e-05	-0.773942	-1.26173
92994326	chr7:92994326:G:C	7.22445e-06	-1.51319	-1.19858
92994346	chr7:92994346:A:G	8.75007e-06	-1.49953	-1.02065
92995093	chr7:92995093:G:C	7.83535e-05	-0.300154	-0.0278563
92995285	chr7:92995285:C:T	3.08903e-05	-9.98138e-11	-1.2588
92995581	chr7:92995581:G:C	0.000100419	-0.914725	0.834836
92995640	chr7:92995640:C:A	9.05789e-05	-9.98138e-11	-0.18302
92996252	chr7:92996252:C:T	5.23573e-05	-9.98138e-11	-0.73115
92996543	chr7:92996543:C:A	8.17878e-05	-9.98138e-11	-0.285113
92997712	chr7:92997712:TCTCA:T	4.13692e-05	-9.98138e-11	-0.966704
92998047	chr7:92998047:T:TC	8.73034e-06	-1.47632	-1.04612
92998575	chr7:92998575:A:G	5.37669e-05	-0.704583	-2.87489e-10
92998855	chr7:92998855:G:T	3.36027e-05	-9.98138e-11	-1.17464
92999067	chr7:92999067:T:C	0.00036703	-9.98138e-11	1.2162
92999124	chr7:92999124:A:G	7.85108e-06	-1.50391	-1.12468
92999608	chr7:92999608:T:A	2.33104e-05	-0.643636	-0.896704
92999887	chr7:92999887:C:T	1.36786e-05	-1.4811	-0.592308
93000387	chr7:93000387:G:A	7.45547e-06	-1.50905	-1.17125
93000744	chr7:93000744:A:T	4.02079e-05	-0.995177	-2.87489e-10
93000839	chr7:93000839:T:G	6.97698e-06	-1.51293	-1.23369
93001045	chr7:93001045:G:T	3.60594e-05	-9.98138e-11	-1.10407
93001140	chr7:93001140:C:T	0.000343063	-9.98138e-11	1.14867
93001683	chr7:93001683:AT:A	0.000343187	-9.98138e-11	1.14904
93001767	chr7:93001767:A:C	3.2682e-05	-9.98138e-11	-1.20242
93002210	chr7:93002210:A:G	3.25771e-05	-9.98138e-11	-1.20563
93002717	chr7:93002717:A:G	3.08044e-05	-9.98138e-11	-1.26158
93002748	chr7:93002748:A:G	4.10599e-05	-1.33401	0.3598
93002989	chr7:93002989:C:A	6.86989e-06	-1.51313	-1.24896
93003498	chr7:93003498:A:C	4.46955e-05	-0.889369	-2.87489e-10
93003516	chr7:93003516:G:A	3.57754e-05	-9.98138e-11	-1.11198
93003573	chr7:93003573:A:C	3.05894e-05	-0.550439	-0.718147
93003798	chr7:93003798:T:C	4.50721e-05	-0.880977	-2.87489e-10
93004089	chr7:93004089:T:C	4.48912e-05	-9.98138e-11	-0.885
93004336	chr7:93004336:T:C	3.65684e-05	-9.98138e-11	-1.09006
93005191	chr7:93005191:C:G	3.74633e-05	-9.98138e-11	-1.06588
93005579	chr7:93005579:G:A	3.46741e-05	-9.98138e-11	-1.14325
93005943	chr7:93005943:G:A	0.000319736	-9.98138e-11	1.07825
93006305	chr7:93006305:G:A	3.08168e-05	-9.98138e-11	-1.26118
93006345	chr7:93006345:C:T	8.55296e-05	-1.0297	0.789327
93006659	chr7:93006659:A:C	1.26384e-05	-1.18615	-0.966349
93006964	chr7:93006964:T:C	7.13205e-05	-1.24151	0.819448
93007202	chr7:93007202:C:CT	1.53208e-05	-1.28863	-0.671396
93007237	chr7:93007237:C:CA	3.95585e-05	-9.98138e-11	-1.01146
93007255	chr7:93007255:G:C	3.40729e-05	-9.98138e-11	-1.16074
93007270	chr7:93007270:C:T	3.7009e-05	-9.98138e-11	-1.07808
93007455	chr7:93007455:C:T	1.50382e-05	-1.29444	-0.684209
93007556	chr7:93007556:C:T	1.55538e-05	-1.27544	-0.669497
93007665	chr7:93007665:AAGCAGAGTCTG:A	2.39384e-05	-1.51376	-2.87489e-10
93007794	chr7:93007794:T:C	2.0021e-05	-0.89193	-0.80053
93008763	chr7:93008763:A:G	3.54334e-05	-1.30179	0.180208
93008903	chr7:93008903:A:G	3.08006e-05	-9.98138e-11	-1.26171
93009469	chr7:93009469:T:C	0.000132588	0.491229	-0.293221
93009474	chr7:93009474:G:A	0.00016045	-0.156147	0.544886
93009803	chr7:93009803:A:G	3.9794e-05	-1.24858	0.243054
93009831	chr7:93009831:T:A	0.000104086	-0.899871	0.855848
93010298	chr7:93010298:T:C	2.45027e-05	-1.49046	-2.87489e-10
93010476	chr7:93010476:G:A	3.08157e-05	-9.98138e-11	-1.26122
93010862	chr7:93010862:T:G	2.52087e-05	-1.46205	-2.87489e-10
93011030	chr7:93011030:T:A	1.34924e-05	-1.50651	-0.580608
93011352	chr7:93011352:C:T	9.09833e-05	-0.684079	0.505514
93011765	chr7:93011765:C:G	2.18294e-05	-1.0554	-0.550581
93012237	chr7:93012237:G:A	3.50715e-05	-9.98138e-11	-1.13185
93012286	chr7:93012286:T:C	1.7389e-05	-1.03694	-0.796456
93012334	chr7:93012334:A:T	4.94386e-05	-9.98138e-11	-0.78851
93012451	chr7:93012451:A:G	2.77849e-05	-0.119733	-1.24502
93012553	chr7:93012553:C:T	0.000344652	-9.98138e-11	1.15329
93012640	chr7:93012640:G:A	6.07716e-05	-9.98138e-11	-0.582119
93013019	chr7:93013019:G:T	4.89007e-05	-0.799449	-2.87489e-10
93013020	chr7:93013020:A:T	4.89231e-05	-0.798991	-2.87489e-10
93013710	chr7:93013710:A:G	5.1351e-05	-0.750556	-2.87489e-10
93013715	chr7:93013715:A:G	1.35847e-05	-1.49795	-0.582347
93013955	chr7:93013955:C:T	1.30232e-05	-1.16206	-0.960446
93014063	chr7:93014063:A:G	1.0304e-05	-1.39629	-0.960412
93014303	chr7:93014303:CTGAT:C	0.000217966	0.435842	0.259257
93014551	chr7:93014551:A:AATGAACAAGATCCAGT	0.000128789	0.449051	-0.28012
93014710	chr7:93014710:T:C	1.54177e-05	-1.25726	-0.696464
93014717	chr7:93014717:A:G	1.31439e-05	-0.853358	-1.25992
93014918	chr7:93014918:A:C	8.85946e-05	-9.98138e-11	-0.20517
93016691	chr7:93016691:T:C	4.08429e-05	-0.786644	-0.192863
93016719	chr7:93016719:G:A	2.1476e-05	-1.48641	-0.135894
93016749	chr7:93016749:T:C	3.92743e-05	-0.946483	-0.0721872
93017073	chr7:93017073:C:G	4.88143e-05	-0.892676	0.0914594
93017567	chr7:93017567:G:A	7.32501e-05	-0.687272	0.291911
93017966	chr7:93017966:C:T	6.0831e-05	-9.98138e-11	-0.581141
93018001	chr7:93018001:T:C	0.000105735	-9.98138e-11	-0.0283011
93018092	chr7:93018092:A:G	8.44595e-06	-1.29975	-1.25581
93018713	chr7:93018713:T:G	8.32401e-05	-9.98138e-11	-0.267511
93018978	chr7:93018978:G:A	8.70848e-06	-1.26515	-1.25979
93019026	chr7:93019026:C:T	2.70544e-05	-1.45506	0.063669
93019207	chr7:93019207:G:A	2.59872e-05	-1.45729	0.0256558
93019470	chr7:93019470:A:C	1.5635e-05	-0.68254	-1.25719
93019609	chr7:93019609:TG:T	2.88983e-05	-1.44848	0.123018
93019613	chr7:93019613:C:A	2.78482e-05	-1.45004	0.0875692
93019835	chr7:93019835:A:T	1.44623e-05	-0.761551	-1.25615
93019963	chr7:93019963:A:G	6.217e-05	-9.98138e-11	-0.559368
93019983	chr7:93019983:C:T	0.000105593	-9.98138e-11	-0.0296458
93019984	chr7:93019984:G:A	1.5207e-05	-0.716833	-1.25065
93020121	chr7:93020121:A:G	3.98684e-05	-9.98138e-11	-1.00366
93020488	chr7:93020488:G:A	2.24104e-05	-1.0634	-0.516322
93020514	chr7:93020514:G:A	5.75812e-05	-9.98138e-11	-0.636045
93020591	chr7:93020591:A:C	7.50231e-06	-1.41238	-1.26165
93020601	chr7:93020601:G:A	4.63095e-05	-9.98138e-11	-0.853894
93020682	chr7:93020682:C:T	1.43978e-05	-0.767146	-1.25502
93020990	chr7:93020990:T:C	6.4587e-05	-0.849287	0.32806
93021068	chr7:93021068:C:T	1.48622e-05	-1.3686	-0.621819
93021139	chr7:93021139:G:A	2.49007e-05	-1.47435	-2.87489e-10
93021238	chr7:93021238:C:T	1.30117e-05	-1.33958	-0.783808
93021273	chr7:93021273:C:T	1.47162e-05	-0.741766	-1.25853
93021289	chr7:93021289:G:A	6.02162e-05	-9.98138e-11	-0.591299
93021375	chr7:93021375:C:T	3.15603e-05	-9.98138e-11	-1.23734
93021434	chr7:93021434:A:G	1.44028e-05	-0.766537	-1.25528
93021519	chr7:93021519:T:C	1.41748e-05	-0.783691	-1.25408
93021520	chr7:93021520:G:A	5.68298e-05	-9.98138e-11	-0.64918
93021611	chr7:93021611:T:C	1.47507e-05	-0.743455	-1.2545
93021966	chr7:93021966:A:T	1.41615e-05	-0.787107	-1.25161
93021996	chr7:93021996:T:C	1.47841e-05	-0.744387	-1.2513
93022064	chr7:93022064:G:A	9.32047e-06	-1.198	-1.25903
93022171	chr7:93022171:C:A	0.000113064	-9.98138e-11	0.0387108
93022203	chr7:93022203:C:T	1.42128e-05	-0.782426	-1.25267
93022235	chr7:93022235:T:C	1.39044e-05	-0.805998	-1.25103
93022246	chr7:93022246:A:T	4.71692e-05	-0.474252	-0.361248
93022279	chr7:93022279:C:T	1.65911e-05	-0.63242	-1.24795
93022301	chr7:93022301:G:A	1.41775e-05	-1.35998	-0.677607
93022551	chr7:93022551:A:C	3.17606e-05	-9.98138e-11	-1.23101
93022709	chr7:93022709:G:T	9.48533e-06	-1.4969	-0.942598
93022751	chr7:93022751:A:G	0.000111143	-9.98138e-11	0.0215765
93022975	chr7:93022975:C:A	5.76752e-05	-9.98138e-11	-0.634414
93022992	chr7:93022992:C:A	5.75812e-05	-9.98138e-11	-0.636045
93023012	chr7:93023012:A:G	3.33036e-05	-9.98138e-11	-1.18358
93023041	chr7:93023041:C:T	4.29318e-05	-9.98138e-11	-0.929629
93023167	chr7:93023167:A:G	5.9541e-05	-9.98138e-11	-0.602576
93023357	chr7:93023357:G:A	0.000145361	-9.98138e-11	0.289977
93023368	chr7:93023368:C:G	1.1209e-05	-1.47053	-0.801995
93023468	chr7:93023468:T:G	4.39569e-05	-9.98138e-11	-0.906031
93023483	chr7:93023483:T:A	1.46916e-05	-0.75232	-1.24964
93023652	chr7:93023652:G:A	1.4288e-05	-0.802257	-1.22756
93023661	chr7:93023661:C:T	1.42621e-05	-0.796939	-1.2347
93023664	chr7:93023664:G:A	5.75812e-05	-9.98138e-11	-0.636045
93023986	chr7:93023986:T:C	5.49224e-05	-9.98138e-11	-0.68332
93024009	chr7:93024009:C:T	8.68966e-06	-1.30377	-1.22334
93024020	chr7:93024020:G:A	1.37192e-05	-0.856378	-1.21406
93024026	chr7:93024026:G:C	3.66668e-05	-1.08737	-2.87489e-10
93024215	chr7:93024215:G:T	5.75812e-05	-9.98138e-11	-0.636045
93024245	chr7:93024245:C:T	5.85421e-05	-9.98138e-11	-0.619495
93024331	chr7:93024331:G:T	7.36308e-05	-9.98138e-11	-0.390177
93024366	chr7:93024366:G:A	1.09187e-05	-1.51494	-0.783828
93024460	chr7:93024460:C:A	3.97702e-05	-9.98138e-11	-1.00612
93024492	chr7:93024492:G:A	2.67182e-05	-1.4039	-2.87489e-10
93024570	chr7:93024570:G:A	2.45473e-05	-0.23133	-1.25731
93024682	chr7:93024682:C:T	5.75812e-05	-9.98138e-11	-0.636045
93024694	chr7:93024694:G:A	9.37446e-05	-0.911601	0.762934
93024811	chr7:93024811:G:A	1.45285e-05	-0.789437	-1.22369
93024862	chr7:93024862:A:G	1.43131e-05	-0.783978	-1.24409
93025051	chr7:93025051:G:A	2.50577e-05	-0.67085	-0.797211
93025125	chr7:93025125:A:C	1.44673e-05	-0.796859	-1.22049
93025188	chr7:93025188:G:A	1.43789e-05	-0.809562	-1.21392
93025190	chr7:93025190:T:A	9.40863e-05	-0.908226	0.763197
93025525	chr7:93025525:A:G	1.38535e-05	-0.832808	-1.22789
93025606	chr7:93025606:G:A	9.31529e-05	-0.904044	0.749046
93025644	chr7:93025644:T:TAGAG	2.72467e-05	-0.745018	-0.639292
93025681	chr7:93025681:C:T	1.45471e-05	-0.789191	-1.22266
93025727	chr7:93025727:A:G	1.35252e-05	-0.851411	-1.23327
93025852	chr7:93025852:CAATT:C	1.43505e-05	-0.802123	-1.22334
93025894	chr7:93025894:G:GA	2.51396e-05	-1.4648	-2.87489e-10
93026025	chr7:93026025:T:C	5.76121e-05	-9.98138e-11	-0.635508
93026060	chr7:93026060:A:G	1.42252e-05	-0.804187	-1.23004
93026166	chr7:93026166:G:T	1.41107e-05	-0.825291	-1.21702
93026240	chr7:93026240:G:T	1.44892e-05	-0.793719	-1.22212
93026336	chr7:93026336:T:C	1.46137e-05	-0.782478	-1.2248
93026357	chr7:93026357:C:T	3.77186e-05	-9.98138e-11	-1.05909
93026371	chr7:93026371:G:A	0.00010169	-0.869185	0.801873
93026637	chr7:93026637:T:C	2.52112e-05	-1.46195	-2.87489e-10
93026701	chr7:93026701:A:ATTATTATT	1.8095e-05	-0.558805	-1.2348
93026705	chr7:93026705:T:C	1.87623e-05	-0.518089	-1.2393
93027004	chr7:93027004:C:T	8.50173e-05	-0.246386	-2.87489e-10
93027129	chr7:93027129:T:C	7.60403e-05	-9.98138e-11	-0.357977
93027707	chr7:93027707:T:C	7.05392e-06	-1.51458	-1.22107
93027720	chr7:93027720:C:A	1.70911e-05	-1.51442	-0.336259
93027805	chr7:93027805:C:T	1.56509e-05	-0.925802	-1.01291
93027843	chr7:93027843:G:A	1.77463e-05	-0.568215	-1.24485
93028076	chr7:93028076:A:G	2.61258e-05	-0.881752	-0.544566
93028120	chr7:93028120:C:T	3.43785e-05	-9.98138e-11	-1.15181
93028166	chr7:93028166:G:A	3.80284e-05	-1.10236	0.0514473
93028240	chr7:93028240:G:A	2.617e-05	-0.888196	-0.53643
93028595	chr7:93028595:C:T	3.71078e-05	-9.98138e-11	-1.07542
93028671	chr7:93028671:A:G	1.63747e-05	-1.17771	-0.715794
93028860	chr7:93028860:C:T	2.49025e-05	-0.938016	-0.536258
93028916	chr7:93028916:C:T	4.83472e-05	-9.98138e-11	-0.810832
93028951	chr7:93028951:C:T	2.50482e-05	-0.931638	-0.536802
93029147	chr7:93029147:G:A	2.63096e-05	-0.884576	-0.534732
93029225	chr7:93029225:T:G	2.17741e-05	-0.992856	-0.615664
93029278	chr7:93029278:C:T	1.39991e-05	-0.855836	-1.19441
93029378	chr7:93029378:T:C	2.40645e-05	-0.975244	-0.53326
93029794	chr7:93029794:CTG:C	2.40906e-05	-0.967328	-0.54009
93029798	chr7:93029798:CTGTCTG:C	2.47033e-05	-0.945121	-0.537185
93029844	chr7:93029844:G:T	2.46427e-05	-0.946421	-0.538339
93029846	chr7:93029846:C:T	3.78343e-05	-1.43217	0.376146
93029912	chr7:93029912:A:G	7.28944e-06	-1.51299	-1.18982
93030098	chr7:93030098:C:T	2.37375e-05	-0.959527	-0.562657
93030121	chr7:93030121:T:C	7.73993e-06	-1.50902	-1.13383
93030237	chr7:93030237:G:A	2.4564e-05	-0.94812	-0.539838
93030244	chr7:93030244:A:G	1.61441e-05	-0.67298	-1.23471
93030322	chr7:93030322:C:A	2.50477e-05	-0.932203	-0.536258
93030444	chr7:93030444:A:C	1.63535e-05	-1.18799	-0.706814
93030630	chr7:93030630:C:A	2.97712e-05	-1.2957	-2.87489e-10
93031052	chr7:93031052:A:G	2.49022e-05	-0.939637	-0.534646
93031178	chr7:93031178:G:T	6.39779e-05	-0.530704	-2.87489e-10
93031189	chr7:93031189:TTGC:T	2.27914e-05	-1.02105	-0.541808
93032293	chr7:93032293:G:T	3.88821e-05	-9.98138e-11	-1.02871
93032330	chr7:93032330:C:T	7.07005e-06	-1.51236	-1.22102
93032439	chr7:93032439:T:C	2.37881e-05	-1.02867	-0.491379
93032456	chr7:93032456:G:A	2.40399e-05	-0.972878	-0.536647
93032740	chr7:93032740:T:C	2.44401e-05	-0.956143	-0.536871
93033013	chr7:93033013:A:T	2.43812e-05	-1.01247	-0.482955
93033360	chr7:93033360:C:T	3.58635e-05	-9.98138e-11	-1.10952
93033686	chr7:93033686:T:C	2.51212e-05	-0.929269	-0.536258
93033926	chr7:93033926:GAAAT:G	9.9277e-06	-1.51442	-0.87949
93034058	chr7:93034058:AG:A	2.49881e-05	-0.940065	-0.530774
93034667	chr7:93034667:AG:A	4.12648e-05	-0.969231	-2.87489e-10
93034937	chr7:93034937:C:G	1.60577e-05	-1.29254	-0.620512
93035211	chr7:93035211:C:CAGTCACA	2.38608e-05	-0.980744	-0.536258
93035268	chr7:93035268:A:G	2.40446e-05	-0.974973	-0.534358
93035272	chr7:93035272:G:A	1.46626e-05	-1.50627	-0.497667
93035531	chr7:93035531:G:A	2.35848e-05	-0.965645	-0.562994
93036086	chr7:93036086:CAATA:C	2.35719e-05	-1.13715	-0.392039
93036570	chr7:93036570:A:T	1.71083e-05	-0.956131	-0.893544
93036905	chr7:93036905:G:C	1.66874e-05	-0.999392	-0.875194
93037069	chr7:93037069:T:C	2.23639e-05	-1.49465	-0.0871438
93037403	chr7:93037403:T:C	2.70206e-05	-1.50395	0.111313
93037445	chr7:93037445:T:C	7.70941e-05	-9.98138e-11	-0.344214
93037459	chr7:93037459:C:T	4.37731e-05	-9.98138e-11	-0.910222
93037897	chr7:93037897:T:C	2.00472e-05	-1.48238	-0.208768
93038058	chr7:93038058:A:G	9.20376e-05	-9.98138e-11	-0.167043
93038214	chr7:93038214:A:G	1.992e-05	-1.48562	-0.211899
93038359	chr7:93038359:T:C	2.15232e-05	-1.48432	-0.135789
93038456	chr7:93038456:T:A	4.81761e-05	-9.98138e-11	-0.814377
93039018	chr7:93039018:A:T	2.67434e-05	-1.50176	0.0988079
93039197	chr7:93039197:C:T	2.61389e-05	-1.10821	-0.31761
93039490	chr7:93039490:C:T	2.36373e-05	-1.48074	-0.0456744
93039494	chr7:93039494:T:TC	2.28066e-05	-0.381491	-1.1807
93039576	chr7:93039576:G:A	2.45612e-05	-1.48807	-2.87489e-10
93039623	chr7:93039623:T:G	2.38876e-05	-1.48494	-0.0309365
93039739	chr7:93039739:G:A	2.3993e-05	-1.48351	-0.0279649
93040256	chr7:93040256:G:A	2.85091e-05	-1.09321	-0.245813
93040320	chr7:93040320:C:T	1.40336e-05	-1.40687	-0.640922
93040456	chr7:93040456:G:T	1.29952e-05	-0.994338	-1.13032
93040530	chr7:93040530:C:T	1.54168e-05	-0.692277	-1.2615
93040575	chr7:93040575:G:A	2.2825e-05	-1.49955	-0.0618336
93040721	chr7:93040721:G:A	2.02026e-05	-0.540496	-1.14293
93041105	chr7:93041105:TAAA:T	2.44275e-05	-0.959521	-0.53401
93041125	chr7:93041125:T:C	1.77441e-05	-0.582774	-1.23041
93041227	chr7:93041227:A:G	2.39578e-05	-1.49676	-0.0161891
93041546	chr7:93041546:G:A	2.35984e-05	-1.48646	-0.0416016
93041824	chr7:93041824:A:G	2.4721e-05	-0.473769	-1.00782
93042081	chr7:93042081:A:C	8.16207e-05	-9.98138e-11	-0.287158
93042724	chr7:93042724:A:T	2.39944e-05	-1.51142	-2.87489e-10
93043530	chr7:93043530:G:A	0.000128576	1.34563	-1.17835
93043656	chr7:93043656:C:T	2.88025e-05	-0.75682	-0.571958
93043840	chr7:93043840:G:A	1.2372e-05	-1.46792	-0.705886
93044130	chr7:93044130:G:A	1.24611e-05	-1.45852	-0.708103
93046035	chr7:93046035:G:A	2.63295e-05	-1.41855	-2.87489e-10
93047584	chr7:93047584:A:C	8.99802e-06	-1.24146	-1.25077
93047900	chr7:93047900:C:T	2.61142e-05	-1.015	-0.411756
93048274	chr7:93048274:C:T	4.03898e-05	-1.47159	0.48093
93048408	chr7:93048408:ATTTG:A	2.59853e-05	-1.43171	-2.87489e-10
93048513	chr7:93048513:C:G	7.42747e-06	-1.50966	-1.1744
93050022	chr7:93050022:C:T	2.47183e-05	-0.95675	-0.524948
93050090	chr7:93050090:T:C	3.43166e-05	-9.98138e-11	-1.15361
93050206	chr7:93050206:A:G	0.000112278	-1.50198	1.53372
93050304	chr7:93050304:A:G	0.000169333	-9.98138e-11	0.442627
93050803	chr7:93050803:C:G	1.79838e-05	-0.712409	-1.08736
93051386	chr7:93051386:C:T	3.11363e-05	-9.98138e-11	-1.25087
93051471	chr7:93051471:C:T	4.43221e-05	-9.98138e-11	-0.897757
93051545	chr7:93051545:G:A	3.12416e-05	-1.24749	-2.87489e-10
93051894	chr7:93051894:C:T	5.2544e-05	-9.98138e-11	-0.727589
93052129	chr7:93052129:A:G	1.48286e-05	-1.51221	-0.480469
93052270	chr7:93052270:AATAG:A	3.6755e-05	-9.98138e-11	-1.08497
93052506	chr7:93052506:A:G	9.56231e-06	-1.19795	-1.23346
93052815	chr7:93052815:T:C	8.52915e-06	-1.36516	-1.1806
93052816	chr7:93052816:G:A	3.62993e-05	-1.09744	-2.87489e-10
93052832	chr7:93052832:T:G	3.75576e-05	-1.06336	-2.87489e-10
93053045	chr7:93053045:C:T	1.48305e-05	-1.51323	-0.479328
93053047	chr7:93053047:G:T	2.83781e-05	-1.15286	-0.190769
93054391	chr7:93054391:A:C	3.55991e-05	-9.98138e-11	-1.11692
93054722	chr7:93054722:C:T	4.12859e-05	-9.98138e-11	-0.96872
93054808	chr7:93054808:C:G	3.15975e-05	-9.98138e-11	-1.23616
93055820	chr7:93055820:A:C	3.5827e-05	-9.98138e-11	-1.11054
93055831	chr7:93055831:G:T	4.41375e-05	-9.98138e-11	-0.901931
93055929	chr7:93055929:T:G	6.75598e-05	-0.836849	0.360622
93056572	chr7:93056572:A:G	3.08751e-05	-9.98138e-11	-1.25929
93056811	chr7:93056811:T:A	3.07984e-05	-9.98138e-11	-1.26178
93056977	chr7:93056977:G:A	8.45583e-06	-1.29834	-1.25604
93057299	chr7:93057299:T:C	8.16997e-05	-9.98138e-11	-0.286191
93057521	chr7:93057521:G:A	2.2527e-05	-0.325386	-1.24914
93057698	chr7:93057698:T:C	1.35456e-05	-1.51469	-0.568481
93057854	chr7:93057854:T:C	5.66152e-05	-9.98138e-11	-0.652963
93058185	chr7:93058185:A:C	3.93867e-05	0.0570528	-1.07287
93058290	chr7:93058290:C:G	2.47582e-05	-1.48009	-2.87489e-10
93058639	chr7:93058639:T:C	4.55201e-05	-0.153304	-0.717782
93058876	chr7:93058876:C:T	3.59727e-05	-0.372307	-0.734175
93059187	chr7:93059187:TTAAAGA:T	4.27466e-05	-0.93395	-2.87489e-10
93059213	chr7:93059213:T:G	0.00012004	0.0985848	-2.87489e-10
93059215	chr7:93059215:A:G	5.7594e-05	-0.177829	-0.457993
93059636	chr7:93059636:T:C	3.09627e-05	-9.98138e-11	-1.25646
93060158	chr7:93060158:C:T	0.000109669	-9.98138e-11	0.00822693
93060318	chr7:93060318:T:C	2.59298e-05	-1.43385	-2.87489e-10
93061059	chr7:93061059:A:G	6.17858e-05	-9.98138e-11	-0.565568
93061553	chr7:93061553:C:T	9.92088e-05	0.697762	-0.789776
93061657	chr7:93061657:C:A	3.09576e-05	-9.98138e-11	-1.25662
93062038	chr7:93062038:T:A	0.000499095	1.52362	-6.01195e-05
93062082	chr7:93062082:T:C	5.01054e-05	-0.775112	-2.87489e-10
93063068	chr7:93063068:T:C	5.77973e-05	-9.98138e-11	-0.632299
93063160	chr7:93063160:T:C	0.000201534	0.616717	-2.87489e-10
93063465	chr7:93063465:T:C	3.26082e-05	-9.98138e-11	-1.20468
93063483	chr7:93063483:A:G	8.90611e-06	-1.50194	-1.00056
93063619	chr7:93063619:G:A	2.40904e-05	-0.538521	-0.968905
93063632	chr7:93063632:A:G	4.09636e-05	-9.98138e-11	-0.976556
93063769	chr7:93063769:T:A	3.88886e-05	-9.98138e-11	-1.02854
93063892	chr7:93063892:T:A	5.3757e-05	-0.704767	-2.87489e-10
93064090	chr7:93064090:C:T	2.39285e-05	-0.487623	-1.02655
93064180	chr7:93064180:C:T	3.88592e-05	-9.98138e-11	-1.0293
93064277	chr7:93064277:T:C	3.32198e-05	-9.98138e-11	-1.18609
93064503	chr7:93064503:C:T	2.26113e-05	-0.485415	-1.08538
93064889	chr7:93064889:G:T	3.2915e-05	-0.192921	-1.00239
93064940	chr7:93064940:G:A	3.17597e-05	-0.241535	-0.989509
93064953	chr7:93064953:A:G	2.53022e-05	-0.383191	-1.07516
93065139	chr7:93065139:A:C	7.01271e-05	-9.98138e-11	-0.438932
93065171	chr7:93065171:C:T	3.07988e-05	-9.98138e-11	-1.26176
93065676	chr7:93065676:T:C	3.07108e-05	-0.287394	-0.977233
93065689	chr7:93065689:G:A	2.91359e-05	-0.271991	-1.04528
93066558	chr7:93066558:T:A	2.52756e-05	-0.410754	-1.04865
93067124	chr7:93067124:G:A	3.12466e-05	-9.98138e-11	-1.24733
93067135	chr7:93067135:A:G	2.25618e-05	-0.527132	-1.04585
93067139	chr7:93067139:G:T	2.23529e-05	-0.531548	-1.05074
93067150	chr7:93067150:T:C	2.02521e-05	-0.908821	-0.77216
93067211	chr7:93067211:T:C	3.33263e-05	-9.98138e-11	-1.18289
93067319	chr7:93067319:T:C	1.99212e-05	-0.466612	-1.23084
93067320	chr7:93067320:G:A	4.41785e-05	-9.98138e-11	-0.901004
93067888	chr7:93067888:C:G	2.06206e-05	-0.585089	-1.07786
93067999	chr7:93067999:G:T	6.73118e-05	-9.98138e-11	-0.479905
93068317	chr7:93068317:C:T	4.89005e-05	-9.98138e-11	-0.799453
93068321	chr7:93068321:T:C	2.0589e-05	-0.587991	-1.07649
93068425	chr7:93068425:T:G	1.43532e-05	-0.767198	-1.25807
93068649	chr7:93068649:T:TC	2.08826e-05	-0.603569	-1.04675
93068841	chr7:93068841:T:C	3.34284e-05	-9.98138e-11	-1.17983
93068883	chr7:93068883:T:C	3.51702e-05	-9.98138e-11	-1.12904
93068894	chr7:93068894:G:A	2.18728e-05	-0.529741	-1.07426
93068930	chr7:93068930:G:A	2.13002e-05	-0.563432	-1.06709
93069053	chr7:93069053:A:G	2.14313e-05	-0.502792	-1.1216
93069211	chr7:93069211:G:A	4.17001e-05	-9.98138e-11	-0.958738
93069215	chr7:93069215:C:T	7.78231e-05	-9.98138e-11	-0.334803
93069298	chr7:93069298:T:A	1.02377e-05	-1.47693	-0.886234
93069471	chr7:93069471:A:T	1.4631e-05	-0.75586	-1.25024
93069665	chr7:93069665:G:A	0.000133034	-9.98138e-11	0.201365
93069755	chr7:93069755:G:A	1.39602e-05	-0.798308	-1.25472
93069778	chr7:93069778:A:G	3.62477e-05	-0.239306	-0.859559
93069863	chr7:93069863:G:A	2.42248e-05	-0.514209	-0.987654
93069940	chr7:93069940:T:C	4.56254e-05	-9.98138e-11	-0.868776
93070095	chr7:93070095:T:G	3.27332e-05	-0.341152	-0.8597
93070293	chr7:93070293:A:G	1.30881e-05	-0.862578	-1.25496
93070420	chr7:93070420:A:G	1.07135e-05	-1.46602	-0.851717
93070531	chr7:93070531:G:T	2.2987e-05	-0.557144	-0.99717
93070687	chr7:93070687:A:G	2.16541e-05	-0.62344	-0.990604
93070696	chr7:93070696:G:A	7.90957e-05	-9.98138e-11	-0.318582
93070734	chr7:93070734:C:T	2.10472e-05	-0.640397	-1.00208
93070999	chr7:93070999:C:T	2.2109e-05	-0.622563	-0.970695
93071117	chr7:93071117:C:T	3.79931e-05	-9.98138e-11	-1.05184
93071363	chr7:93071363:G:A	0.000111778	-9.98138e-11	0.0272726
93071387	chr7:93071387:C:T	1.25104e-05	-0.933565	-1.22911
93071442	chr7:93071442:T:C	0.000115483	1.05709	-0.997209
93071461	chr7:93071461:G:A	2.60278e-05	-1.43008	-2.87489e-10
93071475	chr7:93071475:A:G	9.93669e-06	-1.37819	-1.01481
93071515	chr7:93071515:A:G	0.00020573	0.637324	-2.87489e-10
93071539	chr7:93071539:C:T	9.27418e-05	-0.273482	0.114061
93071810	chr7:93071810:G:A	0.000183488	1.47388	-0.950977
93071955	chr7:93071955:C:T	9.6193e-06	-1.3926	-1.03287
93072013	chr7:93072013:T:C	9.60724e-06	-1.25734	-1.16938
93072135	chr7:93072135:G:T	2.04794e-05	-0.603514	-1.06631
93072228	chr7:93072228:T:C	1.34942e-05	-1.10775	-0.979234
93072418	chr7:93072418:G:C	1.9487e-05	-0.663106	-1.05639
93072452	chr7:93072452:T:G	3.19925e-05	-1.22374	-2.87489e-10
93072470	chr7:93072470:TTC:T	2.05175e-05	-0.614407	-1.05356
93072499	chr7:93072499:C:T	0.000300067	-9.98138e-11	1.01476
93072564	chr7:93072564:A:T	3.22831e-05	-9.98138e-11	-1.2147
93072571	chr7:93072571:A:G	3.09619e-05	-9.98138e-11	-1.25648
93072582	chr7:93072582:C:T	2.02279e-05	-0.631682	-1.0505
93072631	chr7:93072631:T:C	7.90218e-05	-0.331315	0.0117979
93072835	chr7:93072835:C:T	2.03925e-05	-0.639455	-1.03462
93072936	chr7:93072936:C:T	1.95633e-05	-0.659134	-1.05645
93073331	chr7:93073331:T:A	1.95386e-05	-0.649863	-1.06698
93073338	chr7:93073338:C:T	3.64127e-05	-9.98138e-11	-1.09432
93073525	chr7:93073525:C:A	0.000143658	0.278195	-2.87489e-10
93073616	chr7:93073616:C:T	5.28852e-05	-9.98138e-11	-0.721117
93073644	chr7:93073644:A:G	0.000100782	-9.98138e-11	-0.0762835
93074009	chr7:93074009:A:C	0.000116336	-9.98138e-11	0.0672406
93074630	chr7:93074630:A:T	3.42802e-05	-9.98138e-11	-1.15467
93075003	chr7:93075003:G:A	2.33452e-05	-0.467842	-1.07101
93075027	chr7:93075027:C:T	2.28853e-05	-0.490841	-1.06791
93075123	chr7:93075123:G:A	6.83112e-05	-0.11551	-0.349657
93075157	chr7:93075157:T:C	3.4061e-05	-9.98138e-11	-1.16109
93075378	chr7:93075378:A:G	2.22431e-05	-0.5212	-1.06601
93075482	chr7:93075482:G:A	3.10551e-05	-9.98138e-11	-1.25348
93075488	chr7:93075488:A:C	2.19499e-05	-0.543027	-1.05745
93075740	chr7:93075740:T:A	1.10281e-05	-1.03381	-1.25498
93075970	chr7:93075970:T:C	2.08377e-05	-0.600959	-1.05152
93076098	chr7:93076098:T:TA	2.08379e-05	-0.591889	-1.06058
93076209	chr7:93076209:C:T	0.000111474	-9.98138e-11	0.0245506
93076346	chr7:93076346:T:G	2.01336e-05	-0.632994	-1.05386
93076354	chr7:93076354:G:A	7.93609e-05	-9.98138e-11	-0.315235
93076657	chr7:93076657:A:C	0.000116442	-9.98138e-11	0.0681552
93076867	chr7:93076867:C:G	9.93094e-06	-1.46651	-0.927076
93076876	chr7:93076876:T:C	9.14792e-06	-1.45479	-1.02092
93077120	chr7:93077120:C:T	3.80734e-05	-9.98138e-11	-1.04972
93077380	chr7:93077380:C:T	1.08611e-05	-1.04955	-1.25451
93077511	chr7:93077511:T:C	3.79687e-05	-9.98138e-11	-1.05248
93077861	chr7:93077861:T:TA	3.74756e-05	0.179816	-1.24537
93078719	chr7:93078719:T:C	9.04848e-05	-9.98138e-11	-0.18406
93078881	chr7:93078881:T:A	0.000120095	-0.21977	0.318809
93079299	chr7:93079299:G:GA	0.000114404	-9.98138e-11	0.0504977
93079408	chr7:93079408:C:T	0.000181666	1.2633	-0.750377
93080046	chr7:93080046:G:A	4.62352e-05	-9.98138e-11	-0.8555
93080234	chr7:93080234:A:T	1.58339e-05	-0.716053	-1.21103
93080356	chr7:93080356:T:C	2.94173e-05	-0.553855	-0.753802
93080375	chr7:93080375:G:A	2.86966e-05	-0.545058	-0.787403
93080397	chr7:93080397:T:C	0.000199818	0.608167	-2.87489e-10
93080524	chr7:93080524:G:A	3.08171e-05	-9.98138e-11	-1.26117
93080688	chr7:93080688:G:A	2.84325e-05	-0.553206	-0.788501
93080885	chr7:93080885:A:T	2.94267e-05	-0.544544	-0.762794
93080902	chr7:93080902:A:G	2.93153e-05	-0.552197	-0.758934
93080985	chr7:93080985:C:T	2.95165e-05	-0.551452	-0.752841
93081051	chr7:93081051:T:C	0.000146399	-0.3073	0.604398
93081227	chr7:93081227:A:G	3.57154e-05	-9.98138e-11	-1.11366
93081255	chr7:93081255:G:A	2.88266e-05	-0.579111	-0.748831
93081521	chr7:93081521:A:G	0.000246065	-9.98138e-11	0.816355
93082031	chr7:93082031:T:G	2.92141e-05	-0.563283	-0.751305
93082073	chr7:93082073:A:T	0.000132519	0.197489	-2.87489e-10
93082415	chr7:93082415:T:C	2.86593e-05	-0.522767	-0.810997
93082450	chr7:93082450:G:A	3.15445e-05	-0.510871	-0.726969
93082539	chr7:93082539:ATAAAT:A	3.43271e-05	-9.98138e-11	-1.15331
93082888	chr7:93082888:A:C	0.000118743	-0.625198	0.712915
93083249	chr7:93083249:ATGAATAATG:A	1.42828e-05	-1.28118	-0.749011
93083316	chr7:93083316:G:T	0.000111467	-9.98138e-11	0.0244863
93083540	chr7:93083540:A:G	2.98536e-05	-1.29293	-2.87489e-10
93083661	chr7:93083661:A:G	1.48952e-05	-1.23653	-0.75167
93083894	chr7:93083894:A:G	3.49024e-05	-9.98138e-11	-1.13669
93084118	chr7:93084118:G:A	5.05289e-05	-9.98138e-11	-0.766696
93084168	chr7:93084168:A:C	3.76932e-05	-9.98138e-11	-1.05976
93084171	chr7:93084171:C:T	0.00010778	-9.98138e-11	-0.00914685
93084388	chr7:93084388:C:A	0.000190565	1.33203	-0.771282
93084563	chr7:93084563:G:A	3.51554e-05	-9.98138e-11	-1.12946
93084598	chr7:93084598:T:C	3.71491e-05	-9.98138e-11	-1.0743
93084729	chr7:93084729:C:T	4.14303e-05	-0.29265	-0.67258
93084764	chr7:93084764:C:A	2.71122e-05	-0.583136	-0.806121
93085044	chr7:93085044:A:T	1.41442e-05	-0.808906	-1.23103
93085397	chr7:93085397:T:C	2.64553e-05	-0.597089	-0.816696
93085616	chr7:93085616:G:A	2.86898e-05	-0.540747	-0.791953
93085680	chr7:93085680:T:A	1.50859e-05	-0.720026	-1.25546
93085711	chr7:93085711:G:C	3.28854e-05	-9.98138e-11	-1.19621
93086031	chr7:93086031:TTTAA:T	3.0156e-05	-0.491613	-0.791244
93086287	chr7:93086287:A:G	2.38834e-05	-0.773594	-0.742461
93086482	chr7:93086482:T:C	3.08415e-05	-9.98138e-11	-1.26038
93086490	chr7:93086490:G:C	9.77479e-06	-1.40377	-1.00566
93086881	chr7:93086881:G:T	1.02544e-05	-1.1167	-1.24483
93086926	chr7:93086926:C:T	3.96377e-05	-9.98138e-11	-1.00946
93087243	chr7:93087243:G:A	2.53692e-05	-1.45571	-2.87489e-10
93087609	chr7:93087609:T:G	3.09591e-05	-9.98138e-11	-1.25657
93087674	chr7:93087674:G:T	1.01676e-05	-1.11896	-1.25108
93087678	chr7:93087678:A:C	3.35304e-05	-9.98138e-11	-1.17679
93087878	chr7:93087878:T:C	6.6474e-05	-9.98138e-11	-0.49243
93088652	chr7:93088652:T:G	8.49428e-05	-9.98138e-11	-0.247263
93088893	chr7:93088893:T:C	2.66543e-05	-0.181299	-1.22499
93089272	chr7:93089272:C:T	1.37488e-05	-1.45395	-0.614344
93089385	chr7:93089385:A:G	8.10519e-05	-0.294151	-2.87489e-10
93089726	chr7:93089726:G:A	1.41188e-05	-1.4582	-0.583538
93089763	chr7:93089763:C:T	9.74893e-06	-1.42328	-0.988805
93090578	chr7:93090578:A:G	1.00219e-05	-1.4634	-0.921071
93091180	chr7:93091180:G:A	3.32959e-05	-9.98138e-11	-1.18381
93091389	chr7:93091389:TC:T	1.63667e-05	-0.90515	-0.988841
93091620	chr7:93091620:C:G	3.32089e-05	-9.98138e-11	-1.18642
93092206	chr7:93092206:G:T	3.33503e-05	-9.98138e-11	-1.18217
93092264	chr7:93092264:A:G	1.00766e-05	-1.45401	-0.925018
93092730	chr7:93092730:A:G	1.06536e-05	-1.43942	-0.883922
93092756	chr7:93092756:G:T	3.08516e-05	-9.98138e-11	-1.26005
93092838	chr7:93092838:G:A	1.05357e-05	-1.44313	-0.891339
93093024	chr7:93093024:T:C	0.000166981	0.428636	-2.87489e-10
93093121	chr7:93093121:C:T	3.08249e-05	-9.98138e-11	-1.26092
93093667	chr7:93093667:A:C	0.000167386	0.43106	-2.87489e-10
93094064	chr7:93094064:A:G	3.67734e-05	-1.08447	-2.87489e-10
93094093	chr7:93094093:C:A	2.86595e-05	-0.118954	-1.2148
93094124	chr7:93094124:TC:T	3.72709e-05	-9.98138e-11	-1.07103
93094339	chr7:93094339:G:A	1.34051e-05	-1.36439	-0.729215
93094463	chr7:93094463:T:C	2.90268e-05	-0.142541	-1.17848
93094615	chr7:93094615:T:G	2.77929e-05	-0.161777	-1.20268
93094761	chr7:93094761:G:A	3.34943e-05	-9.98138e-11	-1.17787
93094927	chr7:93094927:CACAA:C	7.63286e-05	-9.98138e-11	-0.354193
93095102	chr7:93095102:C:G	5.35716e-05	0.333737	-1.04196
93095355	chr7:93095355:A:G	3.34396e-05	-9.98138e-11	-1.1795
93096163	chr7:93096163:A:G	9.97184e-06	-1.48708	-0.902395
93096187	chr7:93096187:A:G	9.67997e-06	-1.4317	-0.987484
93096194	chr7:93096194:A:G	3.78765e-05	-9.98138e-11	-1.05491
93096211	chr7:93096211:C:T	2.91318e-05	-1.11282	-0.204594
93096764	chr7:93096764:G:A	5.09621e-05	-9.98138e-11	-0.758159
93096782	chr7:93096782:TGGA:T	4.45021e-05	-9.98138e-11	-0.893705
93096863	chr7:93096863:C:T	3.06093e-05	-1.12166	-0.146271
93097056	chr7:93097056:G:A	3.74887e-05	-9.98138e-11	-1.0652
93097293	chr7:93097293:A:G	7.84942e-05	-9.98138e-11	-0.326216
93097408	chr7:93097408:C:A	3.07986e-05	-9.98138e-11	-1.26177
93097514	chr7:93097514:A:T	0.000105671	-9.98138e-11	-0.0289077
93097726	chr7:93097726:T:C	3.34769e-05	-9.98138e-11	-1.17839
93097814	chr7:93097814:C:A	7.25274e-05	-9.98138e-11	-0.405276
93097867	chr7:93097867:T:G	2.44436e-05	-1.49287	-2.87489e-10
93097960	chr7:93097960:C:T	5.78769e-05	-9.98138e-11	-0.630922
93098232	chr7:93098232:T:A	7.32742e-05	-9.98138e-11	-0.395033
93099032	chr7:93099032:G:T	8.39467e-05	-9.98138e-11	-0.259059
93099114	chr7:93099114:C:T	1.55876e-05	-0.943637	-0.999126
93099215	chr7:93099215:G:A	6.43329e-05	-9.98138e-11	-0.52517
93099485	chr7:93099485:T:C	4.27539e-05	0.0777543	-1.01153
93100095	chr7:93100095:T:C	1.89163e-05	-0.866995	-0.882221
93100248	chr7:93100248:G:T	5.44671e-05	0.567217	-1.25886
93100323	chr7:93100323:C:T	2.82819e-05	-1.34702	-2.87489e-10
93100475	chr7:93100475:A:G	3.34565e-05	-9.98138e-11	-1.17899
93100985	chr7:93100985:A:G	3.11902e-05	-9.98138e-11	-1.24914
93101015	chr7:93101015:G:A	4.02637e-05	0.0476005	-1.04139
93101537	chr7:93101537:C:T	3.07992e-05	-9.98138e-11	-1.26175
93102273	chr7:93102273:A:G	3.70813e-05	-0.0438534	-1.03228
93102446	chr7:93102446:C:CA	3.881e-05	-9.98138e-11	-1.03056
93103418	chr7:93103418:T:C	3.2705e-05	-9.98138e-11	-1.20171
93103456	chr7:93103456:T:C	6.97113e-05	0.742955	-1.18783
93104178	chr7:93104178:G:A	0.000191156	-9.98138e-11	0.563848
93104700	chr7:93104700:T:G	3.15373e-05	-9.98138e-11	-1.23807
93104738	chr7:93104738:C:T	0.000128025	0.162988	-2.87489e-10
93104752	chr7:93104752:T:C	0.000141216	-9.98138e-11	0.261048
93105103	chr7:93105103:A:G	3.95504e-05	-9.98138e-11	-1.01167
93105138	chr7:93105138:A:G	0.000125552	-0.613793	0.757272
93105670	chr7:93105670:A:G	1.81764e-05	-1.20455	-0.58457
93106496	chr7:93106496:AAAG:A	8.94555e-06	-1.47646	-1.02163
93106682	chr7:93106682:A:C	3.11116e-05	-9.98138e-11	-1.25166
93106784	chr7:93106784:A:G	0.000117211	0.0747351	-2.87489e-10
93106880	chr7:93106880:C:G	3.32651e-05	-9.98138e-11	-1.18473
93107003	chr7:93107003:A:G	7.13773e-05	-9.98138e-11	-0.421261
93107101	chr7:93107101:C:T	8.15367e-05	-9.98138e-11	-0.288188
93107500	chr7:93107500:TAGTC:T	0.000517966	-9.98138e-11	1.56067
93107663	chr7:93107663:T:C	7.92247e-06	-1.47808	-1.14146
93107775	chr7:93107775:C:T	1.99169e-05	-0.679632	-1.01804
93108235	chr7:93108235:G:A	3.78879e-05	-9.98138e-11	-1.05461
93108273	chr7:93108273:C:T	2.01621e-05	-1.38946	-0.295977
93108531	chr7:93108531:C:T	6.60418e-05	-9.98138e-11	-0.498953
93108724	chr7:93108724:G:A	5.73374e-05	-9.98138e-11	-0.640287
93108925	chr7:93108925:C:T	1.6801e-05	-0.875548	-0.992257
93108945	chr7:93108945:G:A	6.17278e-05	-9.98138e-11	-0.566506
93109200	chr7:93109200:G:A	0.000109	-9.98138e-11	0.00211015
93109323	chr7:93109323:G:A	0.000105553	-0.880906	0.850881
93109525	chr7:93109525:G:A	2.10439e-05	-1.3796	-0.263031
93109642	chr7:93109642:A:C	3.6073e-05	0.0414233	-1.14512
93109888	chr7:93109888:A:G	0.000146094	0.0963435	0.198665
93110060	chr7:93110060:A:T	3.9345e-05	-9.98138e-11	-1.01687
93110257	chr7:93110257:C:T	3.03777e-05	-0.324652	-0.95088
93110329	chr7:93110329:T:A	2.9877e-05	-0.328747	-0.963403
93110446	chr7:93110446:C:G	4.86619e-05	-0.0820716	-0.722273
93110508	chr7:93110508:C:T	2.28784e-05	-1.35755	-0.201499
93111383	chr7:93111383:C:A	2.39062e-05	-1.37271	-0.142395
93111528	chr7:93111528:T:A	4.16872e-05	-9.98138e-11	-0.959047
93111656	chr7:93111656:A:C	3.35398e-05	0.085287	-1.2618
93112104	chr7:93112104:T:A	1.75678e-05	-1.24729	-0.575886
93112375	chr7:93112375:A:G	5.10307e-05	-1.07801	0.321194
93112637	chr7:93112637:C:A	1.20094e-05	-1.18159	-1.02196
93112840	chr7:93112840:G:A	1.22349e-05	-1.16177	-1.02318
93113044	chr7:93113044:T:C	2.93019e-05	-0.241945	-1.06964
93113189	chr7:93113189:A:G	3.96683e-05	0.130815	-1.1395
93113195	chr7:93113195:C:A	3.05653e-05	-0.269524	-0.999851
93113509	chr7:93113509:A:C	5.39386e-05	-9.98138e-11	-0.701394
93113574	chr7:93113574:C:T	3.10622e-05	-0.0782373	-1.17501
93113680	chr7:93113680:A:T	1.70674e-05	-1.25643	-0.595637
93114032	chr7:93114032:A:C	1.6288e-05	-1.30176	-0.597048
93114043	chr7:93114043:C:T	2.7198e-05	-0.378217	-1.00788
93114184	chr7:93114184:C:T	1.88317e-05	-0.796964	-0.956737
93114193	chr7:93114193:G:A	0.000112851	0.0368294	-2.87489e-10
93114260	chr7:93114260:G:T	2.58692e-05	-0.361963	-1.07422
93114413	chr7:93114413:C:T	3.02376e-05	-1.28016	-2.87489e-10
93114936	chr7:93114936:G:A	0.000117638	0.0783723	-2.87489e-10
93115134	chr7:93115134:TC:T	3.84963e-05	-1.03868	-2.87489e-10
93115245	chr7:93115245:A:G	3.19375e-05	-9.98138e-11	-1.22546
93115361	chr7:93115361:A:G	3.57719e-05	-9.98138e-11	-1.11208
93115815	chr7:93115815:T:C	3.45339e-05	-0.00348369	-1.14382
93115976	chr7:93115976:G:A	1.45514e-05	-0.835711	-1.17584
93116057	chr7:93116057:G:C	3.58638e-05	-0.363487	-0.746024
93116122	chr7:93116122:T:A	2.27545e-05	-1.20249	-0.361987
93116268	chr7:93116268:C:T	0.000109182	-0.677346	0.681125
93116272	chr7:93116272:C:A	1.98272e-05	-1.20402	-0.498171
93116774	chr7:93116774:T:G	4.02041e-05	-9.98138e-11	-0.995271
93116954	chr7:93116954:A:G	3.9775e-05	-9.98138e-11	-1.006
93116989	chr7:93116989:T:G	3.14369e-05	0.00437512	-1.24563
93117054	chr7:93117054:G:A	0.000123337	0.0767617	0.048916
93117108	chr7:93117108:G:A	3.06043e-05	-1.2681	-2.87489e-10
93117118	chr7:93117118:C:T	3.85568e-05	-9.98138e-11	-1.03711
93117456	chr7:93117456:G:A	3.81017e-05	-9.98138e-11	-1.04898
93117627	chr7:93117627:A:G	5.93786e-05	-9.98138e-11	-0.605308
93117648	chr7:93117648:C:T	2.0897e-05	-0.863496	-0.78614
93117866	chr7:93117866:G:A	5.06908e-05	0.0372981	-0.800795
93118221	chr7:93118221:C:T	4.64676e-05	0.0291614	-0.879648
93118488	chr7:93118488:G:A	3.92482e-05	-0.230728	-0.788607
93118693	chr7:93118693:C:T	7.70111e-05	-0.345292	-2.87489e-10
93119895	chr7:93119895:A:G	9.84761e-05	-0.0994271	-2.87489e-10
93120244	chr7:93120244:C:T	7.92064e-06	-1.47638	-1.14339
93120307	chr7:93120307:C:T	3.54453e-05	-9.98138e-11	-1.12125
93120469	chr7:93120469:G:T	5.78061e-05	-9.98138e-11	-0.632147
93120637	chr7:93120637:CG:TG	4.6204e-05	-0.27496	-0.581214
93120721	chr7:93120721:A:G	3.52225e-05	-9.98138e-11	-1.12756
93120962	chr7:93120962:T:C	3.17359e-05	-9.98138e-11	-1.23179
93120967	chr7:93120967:T:C	3.54792e-05	-9.98138e-11	-1.12029
93121401	chr7:93121401:C:T	3.11373e-05	-9.98138e-11	-1.25083
93121584	chr7:93121584:G:A	3.16532e-05	-9.98138e-11	-1.2344
93121760	chr7:93121760:G:A	2.74226e-05	-1.37787	-2.87489e-10
93122480	chr7:93122480:G:A	7.87031e-06	-1.37921	-1.24693
93122685	chr7:93122685:C:T	7.88937e-05	0.937464	-1.2586
93122832	chr7:93122832:T:C	4.87549e-05	-0.802434	-2.87489e-10
93122842	chr7:93122842:T:A	2.14294e-05	-1.32041	-0.304066
93123433	chr7:93123433:A:G	3.58375e-05	-9.98138e-11	-1.11024
93123481	chr7:93123481:A:G	3.95189e-05	-9.98138e-11	-1.01246
93123719	chr7:93123719:C:A	0.000221443	-9.98138e-11	0.710924
93123744	chr7:93123744:A:G	3.31766e-05	-9.98138e-11	-1.1874
93123750	chr7:93123750:C:T	8.00737e-05	0.8246	-1.13089
93123848	chr7:93123848:A:G	4.79685e-05	-9.98138e-11	-0.818697
93124668	chr7:93124668:ATACAAAC:A	5.82223e-05	-9.98138e-11	-0.624972
93125540	chr7:93125540:C:T	3.52286e-05	-9.98138e-11	-1.12738
93125785	chr7:93125785:C:T	5.0163e-05	-0.155133	-0.61883
93125831	chr7:93125831:A:G	6.84127e-05	-9.98138e-11	-0.463682
93126086	chr7:93126086:G:A	4.76292e-05	-0.359199	-0.466596
93126127	chr7:93126127:A:G	3.53261e-05	-9.98138e-11	-1.12462
93126340	chr7:93126340:C:T	3.08039e-05	-9.98138e-11	-1.2616
93126578	chr7:93126578:G:A	2.67198e-05	-1.40384	-2.87489e-10
93126624	chr7:93126624:A:G	9.80699e-05	-0.103561	-2.87489e-10
93127312	chr7:93127312:C:T	7.30721e-05	-9.98138e-11	-0.397794
93127382	chr7:93127382:A:T	3.36694e-05	-9.98138e-11	-1.17265
93127920	chr7:93127920:A:T	4.17195e-05	-0.407593	-0.550679
93127940	chr7:93127940:G:T	3.71943e-05	-9.98138e-11	-1.07309
93127974	chr7:93127974:G:T	2.85719e-05	-1.33682	-2.87489e-10
93128153	chr7:93128153:A:G	0.000398057	-9.98138e-11	1.29735
93128488	chr7:93128488:T:C	0.000274041	-9.98138e-11	0.924037
93128510	chr7:93128510:G:T	4.42165e-05	-0.900142	-2.87489e-10
93128640	chr7:93128640:C:T	3.50942e-05	-9.98138e-11	-1.1312
93128989	chr7:93128989:C:T	2.40176e-05	-1.51046	-2.87489e-10
93129097	chr7:93129097:T:A	2.92436e-05	-1.47685	0.163267
93129244	chr7:93129244:G:A	3.57067e-05	-9.98138e-11	-1.1139
93129832	chr7:93129832:T:C	4.41776e-05	-9.98138e-11	-0.901024
93130009	chr7:93130009:T:A	3.08266e-05	-9.98138e-11	-1.26086
93130149	chr7:93130149:A:G	3.56191e-05	-9.98138e-11	-1.11636
93130185	chr7:93130185:G:A	4.00305e-05	-0.9996	-2.87489e-10
93130756	chr7:93130756:A:G	2.96019e-05	-1.50457	0.203164
93131118	chr7:93131118:G:A	6.92369e-05	0.140989	-0.592696
93131189	chr7:93131189:G:A	3.1624e-05	-0.220109	-1.01522
93131425	chr7:93131425:T:G	1.9997e-05	-1.50358	-0.190075
93132008	chr7:93132008:A:G	3.0834e-05	-9.98138e-11	-1.26062
93132562	chr7:93132562:C:G	3.46632e-05	-0.887109	-0.256453
93132870	chr7:93132870:A:G	3.23439e-05	-9.98138e-11	-1.21282
93133368	chr7:93133368:A:G	3.96644e-05	-9.98138e-11	-1.00879
```
