## Supplementary material for "Characterization of shared and ancestry-specific signals driving complex traits using multi-ancestry fine-mapping": susiex_nc1.cs80.cs

```
CS_ID	SNP	BP	REF_ALLELE	ALT_ALLELE	REF_FRQ	BETA	SE	-LOG10P	CS_PIP	OVRL_PIP
1	chr7:100417223:C:T	100417223	T,T	C,C	1,1	-inf,inf	inf,inf	9.99892,0.200781	0.137004	0.137004
1	chr7:100405149:A:G	100405149	G,G	A,A	1,1	-inf,inf	inf,inf	9.38855,0.424663	0.0461305	0.0461305
1	chr7:100411599:TG:T	100411599	T,T	TG,TG	1,1	-inf,-inf	inf,inf	9.40615,0.0174357	0.0335068	0.0335068
1	chr7:100393925:C:T	100393925	T,T	C,C	1,1	-inf,-inf	inf,inf	9.3986,0.0115005	0.0329351	0.0329351
1	chr7:100400984:G:A	100400984	A,A	G,G	1,1	-inf,-inf	inf,inf	9.39101,0.0108619	0.0323894	0.0323894
1	chr7:100419831:G:A	100419831	A,A	G,G	1,1	-inf,-inf	inf,inf	9.38768,0.00581824	0.0321428	0.0321428
1	chr7:100416690:G:A	100416690	A,A	G,G	1,1	-inf,inf	inf,inf	9.25227,0.1195	0.0249231	0.0249231
1	chr7:100426215:C:T	100426215	T,T	C,C	1,1	-inf,inf	inf,inf	9.23632,0.1195	0.0240653	0.0240653
1	chr7:100390182:C:T	100390182	T,T	C,C	1,1	-inf,inf	inf,inf	9.18351,0.0090382	0.0205352	0.0205352
1	chr7:100424056:A:G	100424056	G,G	A,A	1,1	-inf,inf	inf,inf	9.13578,0.189807	0.0203673	0.0203673
1	chr7:100426530:T:C	100426530	C,C	T,T	1,1	-inf,inf	inf,inf	9.12615,0.179849	0.0197714	0.0197714
1	chr7:100419221:C:G	100419221	G,G	C,C	1,1	-inf,inf	inf,inf	9.14828,0.0546491	0.0191952	0.0191952
1	chr7:100319793:G:A	100319793	A,A	G,G	1,1	-inf,inf	inf,inf	9.09723,0.214033	0.0191307	0.0191307
1	chr7:100442192:C:T	100442192	T,T	C,C	1,1	-inf,inf	inf,inf	9.13541,0.0119256	0.0184822	0.0184822
1	chr7:100390780:A:G	100390780	G,G	A,A	1,1	-inf,inf	inf,inf	9.07815,0.192832	0.0179957	0.0179957
1	chr7:100421281:G:A	100421281	A,A	G,G	1,1	-inf,inf	inf,inf	9.05974,0.185175	0.0171686	0.0171686
1	chr7:100406954:G:C	100406954	C,C	G,G	1,1	-inf,inf	inf,inf	9.05832,0.181141	0.0170562	0.0170562
1	chr7:100418731:A:C	100418731	C,C	A,A	1,1	-inf,inf	inf,inf	8.95365,0.327906	0.0157534	0.0157534
1	chr7:100408097:C:T	100408097	T,T	C,C	1,1	-inf,inf	inf,inf	9.01187,0.206395	0.0157514	0.0157514
1	chr7:100445432:G:A	100445432	A,A	G,G	1,1	-inf,inf	inf,inf	9.02779,0.124205	0.0152754	0.0152754
1	chr7:100412371:T:C	100412371	C,C	T,T	1,1	-inf,inf	inf,inf	8.99085,0.181804	0.0147178	0.0147178
1	chr7:100397162:G:A	100397162	A,A	G,G	1,1	-inf,inf	inf,inf	9.01787,0.0211971	0.0142964	0.0142964
1	chr7:100417501:A:G	100417501	G,G	A,A	1,1	-inf,inf	inf,inf	8.99472,0.013818	0.0135758	0.0135758
1	chr7:100441322:C:T	100441322	T,T	C,C	1,1	-inf,inf	inf,inf	8.97531,0.0901676	0.0133409	0.0133409
1	chr7:100427941:T:C	100427941	C,C	T,T	1,1	-inf,inf	inf,inf	8.89597,0.271859	0.0130379	0.0130379
1	chr7:100406920:T:C	100406920	C,C	T,T	1,1	-inf,inf	inf,inf	8.83703,0.371708	0.0128578	0.0128578
1	chr7:100429716:C:G	100429716	G,G	C,C	1,1	-inf,inf	inf,inf	8.89407,0.207096	0.0121726	0.0121726
1	chr7:100458597:T:C	100458597	C,C	T,T	1,1	-inf,-inf	inf,inf	8.92726,0.0536343	0.0118154	0.0118154
1	chr7:100423359:G:A	100423359	A,A	G,G	1,1	-inf,inf	inf,inf	8.79191,0.378859	0.0117504	0.0117504
1	chr7:100433989:G:A	100433989	A,A	G,G	1,1	-inf,inf	inf,inf	8.91737,0.0350389	0.0114991	0.0114991
1	chr7:100458543:C:T	100458543	T,T	C,C	1,1	-inf,-inf	inf,inf	8.90337,0.072881	0.0112983	0.0112983
1	chr7:100430564:C:T	100430564	T,T	C,C	1,1	-inf,inf	inf,inf	8.90755,0.0415747	0.0112731	0.0112731
1	chr7:100315523:G:T	100315523	T,T	G,G	1,1	-inf,inf	inf,inf	8.8747,0.105741	0.0107926	0.0107926
1	chr7:100434665:T:C	100434665	C,C	T,T	1,1	-inf,inf	inf,inf	8.80612,0.272607	0.0107149	0.0107149
1	chr7:100411251:G:GA	100411251	GA,GA	G,G	1,1	-inf,inf	inf,inf	8.75397,0.36243	0.0105958	0.0105958
1	chr7:100467820:A:T	100467820	T,T	A,A	1,1	-inf,-inf	inf,inf	8.86121,0.0421586	0.0101855	0.0101855
1	chr7:100448262:A:G	100448262	G,G	A,A	1,1	-inf,inf	inf,inf	8.65442,0.252669	0.00752502	0.00752502
1	chr7:100375728:C:T	100375728	T,NA	C,NA	1,NA	-inf,NA	inf,NA	8.14492,NA	0.00735775	0.00735775
1	chr7:100442347:C:T	100442347	T,T	C,C	1,1	-inf,inf	inf,inf	8.55906,0.394544	0.00719431	0.00719431
1	chr7:100430861:T:C	100430861	C,C	T,T	1,1	-inf,inf	inf,inf	8.63317,0.248416	0.00715158	0.00715158
```
