## Supplementary material for "Characterization of shared and ancestry-specific signals driving complex traits using multi-ancestry fine-mapping": susiex_nc1.cs80.snp

```
BP	SNP	PIP(CS1)	LogBF(CS1,Pop1)	LogBF(CS1,Pop2)
98822218	chr7:98822218:G:A	1.66193e-10	-1.8753	-1.24905
98822288	chr7:98822288:C:T	1.52508e-09	-2.11916e-10	-0.907692
98822471	chr7:98822471:C:T	1.09502e-09	-2.11916e-10	-1.23896
98822502	chr7:98822502:AC:A	1.66917e-10	-1.874	-1.246
98822555	chr7:98822555:C:T	1.66121e-10	-1.87636	-1.24842
98822877	chr7:98822877:G:A	3.18277e-10	-1.33915	-1.13542
98822976	chr7:98822976:G:A	5.12266e-10	-1.80584	-0.192813
98823025	chr7:98823025:G:A	5.53413e-10	-1.80782	-0.113569
98823191	chr7:98823191:T:C	9.69789e-10	-0.331392	-1.02903
98823851	chr7:98823851:A:G	1.69181e-10	-1.86857	-1.23796
98823876	chr7:98823876:A:G	1.69577e-10	-1.86587	-1.23832
98824073	chr7:98824073:AAATT:A	1.66692e-10	-1.87864	-1.24271
98824213	chr7:98824213:G:A	1.08757e-09	-2.11916e-10	-1.24579
98824342	chr7:98824342:T:C	2.92528e-09	-2.11916e-10	-0.256349
98824421	chr7:98824421:G:A	3.19174e-10	-1.33793	-1.13383
98824445	chr7:98824445:T:A	1.15279e-09	-2.11916e-10	-1.18756
98824578	chr7:98824578:G:A	1.22734e-09	-1.12489	-2.80088e-10
98824796	chr7:98824796:G:A	1.10393e-09	-2.11916e-10	-1.23086
98824824	chr7:98824824:G:A	1.83889e-10	-1.80624	-1.21693
98824891	chr7:98824891:C:T	5.86822e-10	-1.81065	-0.0521228
98824893	chr7:98824893:C:G	1.66386e-10	-1.87808	-1.24511
98824923	chr7:98824923:G:T	1.08312e-09	-2.11916e-10	-1.24989
98824991	chr7:98824991:G:A	1.20581e-09	-2.11916e-10	-1.14259
98825342	chr7:98825342:G:A	1.11252e-09	-2.11916e-10	-1.22312
98825515	chr7:98825515:T:C	3.04434e-10	-1.39364	-1.1254
98825727	chr7:98825727:TGGATCACGA:T	1.1196e-09	-2.11916e-10	-1.21677
98825848	chr7:98825848:G:A	1.67143e-10	-1.87229	-1.24636
98826403	chr7:98826403:C:T	1.08314e-09	-2.11916e-10	-1.24988
98827022	chr7:98827022:A:G	6.91417e-10	-1.69875	-2.80088e-10
98827185	chr7:98827185:C:T	1.15537e-09	-2.11916e-10	-1.18532
98827540	chr7:98827540:T:C	1.092e-09	-2.11916e-10	-1.24173
98827647	chr7:98827647:A:C	1.80198e-10	-1.83399	-1.20945
98828163	chr7:98828163:G:A	1.90817e-10	-1.80547	-1.18072
98828266	chr7:98828266:G:A	1.0868e-09	-2.11916e-10	-1.24651
98828479	chr7:98828479:A:G	1.9083e-10	-1.79908	-1.18703
98828611	chr7:98828611:A:G	1.82094e-10	-1.84021	-1.19277
98828614	chr7:98828614:C:T	1.8831e-10	-1.79205	-1.20735
98828928	chr7:98828928:C:T	2.32178e-10	-1.78069	-1.0093
98829078	chr7:98829078:G:A	1.76106e-10	-1.83972	-1.22669
98829461	chr7:98829461:T:C	1.15169e-09	-2.11916e-10	-1.18851
98829516	chr7:98829516:C:T	2.34682e-10	-1.82372	-0.955549
98829624	chr7:98829624:C:A	1.21529e-09	-2.11916e-10	-1.13476
98829864	chr7:98829864:C:T	1.16606e-09	-2.11916e-10	-1.17611
98830084	chr7:98830084:A:G	1.26926e-09	-2.11916e-10	-1.09131
98830211	chr7:98830211:G:A	1.22928e-09	-2.11916e-10	-1.12331
98830241	chr7:98830241:C:T	6.32866e-10	-1.78724	-2.80088e-10
98830345	chr7:98830345:G:A	1.08558e-09	-2.11916e-10	-1.24763
98830506	chr7:98830506:C:T	1.08402e-09	-2.11916e-10	-1.24906
98830745	chr7:98830745:T:G	1.25108e-09	-2.11916e-10	-1.10574
98830770	chr7:98830770:C:T	9.55116e-10	-1.87624	0.500578
98831099	chr7:98831099:A:G	1.32583e-09	-2.11916e-10	-1.0477
98831300	chr7:98831300:A:G	1.12937e-09	-2.11916e-10	-1.20808
98831474	chr7:98831474:G:T	2.11478e-10	-1.73772	-1.14565
98831600	chr7:98831600:C:T	3.38426e-10	-1.31806	-1.09513
98831875	chr7:98831875:G:A	1.08665e-09	-2.11916e-10	-1.24664
98831931	chr7:98831931:G:C	2.62369e-10	-1.44667	-1.22107
98832216	chr7:98832216:A:G	1.11863e-09	-2.11916e-10	-1.21763
98832282	chr7:98832282:C:A	1.13469e-09	-2.11916e-10	-1.20338
98832311	chr7:98832311:A:G	1.11006e-09	-2.11916e-10	-1.22532
98832325	chr7:98832325:A:G	1.13474e-09	-2.11916e-10	-1.20334
98832353	chr7:98832353:C:T	1.09566e-09	-2.11916e-10	-1.23838
98832621	chr7:98832621:A:G	7.43334e-10	-0.776664	-0.849688
98832713	chr7:98832713:T:C	2.44483e-10	-1.48845	-1.2499
98832727	chr7:98832727:T:C	1.13619e-09	-2.11916e-10	-1.20206
98832749	chr7:98832749:A:G	5.84502e-10	-1.86674	-2.80088e-10
98832954	chr7:98832954:G:A	2.02118e-10	-1.68343	-1.24521
98833141	chr7:98833141:C:G	1.09566e-09	-2.11916e-10	-1.23839
98833142	chr7:98833142:A:C	2.24596e-10	-1.60143	-1.22176
98833379	chr7:98833379:A:G	7.37299e-10	-1.41333	-0.221168
98833384	chr7:98833384:A:T	2.3292e-10	-1.58266	-1.20414
98833458	chr7:98833458:A:G	1.09566e-09	-2.11916e-10	-1.23839
98833804	chr7:98833804:G:C	1.10721e-09	-2.11916e-10	-1.2279
98834664	chr7:98834664:T:C	1.08312e-09	-2.11916e-10	-1.2499
98834825	chr7:98834825:T:A	1.09035e-09	-2.11916e-10	-1.24324
98834915	chr7:98834915:G:A	1.09062e-09	-2.11916e-10	-1.24299
98834964	chr7:98834964:T:C	2.17243e-10	-1.62764	-1.22884
98835088	chr7:98835088:A:G	6.91163e-10	-0.514908	-1.18421
98835099	chr7:98835099:CATCATT:C	1.37464e-09	-2.11916e-10	-1.01155
98835248	chr7:98835248:G:A	5.34549e-10	-1.11918	-0.836894
98835314	chr7:98835314:A:G	8.08511e-10	-0.784475	-0.757827
98835665	chr7:98835665:C:T	1.14764e-09	-2.11916e-10	-1.19203
98835843	chr7:98835843:T:C	1.87932e-10	-1.84486	-1.15655
98835990	chr7:98835990:G:A	1.34553e-09	-2.11916e-10	-1.03296
98836062	chr7:98836062:G:A	1.12517e-09	-2.11916e-10	-1.21181
98836444	chr7:98836444:C:T	1.17922e-09	-2.11916e-10	-1.16489
98836642	chr7:98836642:G:A	1.23307e-09	-2.11916e-10	-1.12023
98836659	chr7:98836659:G:A	1.85479e-10	-1.84165	-1.1729
98836840	chr7:98836840:G:A	2.77414e-10	-1.38272	-1.22927
98836863	chr7:98836863:T:C	2.6577e-10	-1.58046	-1.07441
98837163	chr7:98837163:C:T	2.96866e-10	-1.71571	-0.828502
98837295	chr7:98837295:C:T	2.79317e-10	-1.37672	-1.22843
98837529	chr7:98837529:G:A	1.88893e-09	0.554167	-1.2479
98837605	chr7:98837605:C:T	1.36763e-09	-2.11916e-10	-1.01666
98837606	chr7:98837606:A:G	2.73344e-10	-1.39868	-1.22809
98837897	chr7:98837897:C:T	3.00298e-10	-1.28315	-1.24957
98838080	chr7:98838080:TTG:T	4.31782e-10	-1.42799	-0.741588
98838284	chr7:98838284:C:T	1.21305e-09	-2.11916e-10	-1.1366
98838704	chr7:98838704:A:C	1.29616e-09	-0.0882811	-0.982057
98838739	chr7:98838739:T:C	1.08511e-09	-2.11916e-10	-1.24806
98838798	chr7:98838798:G:A	1.0834e-09	-2.11916e-10	-1.24963
98838872	chr7:98838872:C:T	5.80701e-10	-0.659169	-1.21409
98839945	chr7:98839945:G:A	1.92735e-10	-1.83277	-1.14341
98841825	chr7:98841825:G:A	2.07237e-09	-2.11916e-10	-0.601049
98841859	chr7:98841859:A:G	1.23585e-09	-2.11916e-10	-1.11799
98841921	chr7:98841921:A:C	1.46498e-09	0.237888	-1.18579
98842004	chr7:98842004:A:G	1.25286e-09	-2.11916e-10	-1.10431
98842077	chr7:98842077:T:C	1.83958e-10	-1.7749	-1.24789
98842295	chr7:98842295:G:A	4.74069e-09	-2.11916e-10	0.226442
98842967	chr7:98842967:T:G	2.61398e-10	-1.42193	-1.24952
98843463	chr7:98843463:G:A	5.37857e-10	-0.927486	-1.02242
98843674	chr7:98843674:G:T	1.09123e-09	-2.11916e-10	-1.24243
98844078	chr7:98844078:C:T	3.57814e-09	-2.11916e-10	-0.0548984
98844223	chr7:98844223:C:T	8.99536e-10	-1.43562	-2.80088e-10
98845158	chr7:98845158:T:C	1.69313e-09	0.238621	-1.04178
98845161	chr7:98845161:G:A	2.26909e-09	-2.11916e-10	-0.510362
98845326	chr7:98845326:G:A	1.39877e-09	-2.11916e-10	-0.994151
98845439	chr7:98845439:G:A	1.08662e-09	-2.11916e-10	-1.24667
98845861	chr7:98845861:G:A	2.354e-09	-0.473623	-2.80088e-10
98846135	chr7:98846135:T:A	1.74578e-10	-1.83476	-1.24037
98846330	chr7:98846330:T:C	6.9437e-10	-0.586333	-1.10816
98846664	chr7:98846664:C:T	3.72452e-10	-1.30921	-1.00818
98847114	chr7:98847114:C:T	5.78516e-10	-1.87703	-2.80088e-10
98847264	chr7:98847264:G:A	3.1289e-10	-1.71157	-0.78007
98847487	chr7:98847487:C:T	1.35978e-09	-2.11916e-10	-1.02241
98847488	chr7:98847488:G:A	2.799e-10	-1.37062	-1.23245
98847516	chr7:98847516:G:C	5.82625e-10	-1.86995	-2.80088e-10
98848857	chr7:98848857:C:G	1.09183e-09	-2.11916e-10	-1.24189
98848943	chr7:98848943:G:A	2.27931e-10	-1.82565	-0.982807
98849644	chr7:98849644:A:G	1.30299e-09	-2.11916e-10	-1.06508
98849730	chr7:98849730:A:G	2.07139e-10	-1.66576	-1.23835
98849989	chr7:98849989:G:A	5.42447e-09	0.361179	-2.80088e-10
98851951	chr7:98851951:G:T	2.13674e-10	-1.63621	-1.23683
98852081	chr7:98852081:G:A	6.16829e-10	-1.8129	-2.80088e-10
98852219	chr7:98852219:C:A	3.91585e-10	-1.16623	-1.10106
98852446	chr7:98852446:A:G	9.61572e-10	-1.36893	-2.80088e-10
98852740	chr7:98852740:A:G	1.117e-09	-2.11916e-10	-1.21909
98852887	chr7:98852887:G:A	6.10108e-10	-1.82386	-2.80088e-10
98853394	chr7:98853394:G:A	1.63595e-09	-2.11916e-10	-0.837517
98853735	chr7:98853735:G:A	3.7986e-10	-1.47753	-0.820167
98853887	chr7:98853887:T:C	4.63751e-10	-1.25542	-0.842727
98853974	chr7:98853974:G:A	4.03435e-10	-1.44511	-0.792375
98854012	chr7:98854012:T:C	1.10644e-09	-2.11916e-10	-1.2286
98854546	chr7:98854546:T:C	4.2744e-10	-0.935384	-1.2443
98854905	chr7:98854905:G:A	6.44761e-10	-1.76862	-2.80088e-10
98856316	chr7:98856316:G:C	1.37973e-09	-2.11916e-10	-1.00786
98856726	chr7:98856726:C:T	1.77584e-10	-1.8309	-1.22715
98856885	chr7:98856885:C:T	1.10002e-09	-2.11916e-10	-1.23441
98857333	chr7:98857333:A:G	6.19795e-10	-0.84379	-0.964318
98857350	chr7:98857350:C:T	4.91408e-10	-1.30529	-0.734927
98857930	chr7:98857930:C:T	4.07509e-10	-1.80124	-0.426196
98858365	chr7:98858365:AC:A	4.00229e-10	-1.44866	-0.796803
98858611	chr7:98858611:G:A	6.13928e-10	-1.81762	-2.80088e-10
98858632	chr7:98858632:CTT:C	1.42228e-08	-2.11916e-10	1.32511
98859118	chr7:98859118:G:A	3.35251e-09	-2.11916e-10	-0.120031
98859199	chr7:98859199:G:A	3.89562e-10	-1.85901	-0.413464
98859248	chr7:98859248:T:C	9.30194e-10	-1.75619	0.35409
98859323	chr7:98859323:A:G	5.15394e-09	-0.321008	0.631027
98859557	chr7:98859557:A:G	5.62725e-09	-0.325423	0.723303
98859656	chr7:98859656:C:G	6.85319e-09	1.32788	-0.732909
98859968	chr7:98859968:C:T	8.97006e-10	-1.43843	-2.80088e-10
98860933	chr7:98860933:ACT:A	7.55918e-09	-2.11916e-10	0.693022
98861262	chr7:98861262:C:T	1.74966e-09	0.458185	-1.2285
98861533	chr7:98861533:A:G	4.52907e-10	-1.26546	-0.856349
98861544	chr7:98861544:G:A	1.22994e-09	-2.11916e-10	-1.12278
98861615	chr7:98861615:G:A	3.90427e-10	-1.80148	-0.46877
98861902	chr7:98861902:T:G	3.33224e-09	-2.11916e-10	-0.126097
98861971	chr7:98861971:G:A	1.24607e-09	-2.11916e-10	-1.10974
98862572	chr7:98862572:C:T	7.69989e-10	-1.59112	-2.80088e-10
98863201	chr7:98863201:C:A	4.00931e-10	-1.85741	-0.386294
98863439	chr7:98863439:G:A	3.82303e-10	-1.0425	-1.24878
98863915	chr7:98863915:G:A	6.26835e-10	-1.79681	-2.80088e-10
98864208	chr7:98864208:C:A	6.19533e-10	-1.80853	-2.80088e-10
98864515	chr7:98864515:C:T	1.11295e-09	-2.11916e-10	-1.22273
98864966	chr7:98864966:G:A	3.43853e-10	-1.61562	-0.78166
98865905	chr7:98865905:C:T	1.34342e-09	-2.11916e-10	-1.03452
98866619	chr7:98866619:C:A	1.21154e-09	-1.13785	-2.80088e-10
98866744	chr7:98866744:G:A	1.86763e-09	-2.11916e-10	-0.70507
98867866	chr7:98867866:T:C	1.30657e-09	-2.11916e-10	-1.06234
98868052	chr7:98868052:A:T	6.49652e-09	0.541525	-2.80088e-10
98868237	chr7:98868237:A:G	1.31588e-09	-2.11916e-10	-1.05524
98868267	chr7:98868267:G:A	1.08306e-09	-1.24995	-2.80088e-10
98868645	chr7:98868645:GAGA:G	5.77828e-10	-1.87822	-2.80088e-10
98868837	chr7:98868837:T:A	6.01915e-10	-1.83738	-2.80088e-10
98868987	chr7:98868987:C:T	3.80267e-09	-2.11916e-10	0.00596299
98869398	chr7:98869398:T:C	1.13024e-09	-2.11916e-10	-1.20731
98869663	chr7:98869663:G:T	1.13083e-09	-2.11916e-10	-1.20679
98870095	chr7:98870095:C:T	4.13617e-09	-2.11916e-10	0.0900299
98870125	chr7:98870125:C:T	9.04739e-09	2.03006	-1.15733
98870415	chr7:98870415:C:T	2.67935e-09	-2.11916e-10	-0.344168
98870654	chr7:98870654:T:C	4.87361e-09	-2.11916e-10	0.254094
98870722	chr7:98870722:T:G	1.90102e-10	-1.77528	-1.21466
98870751	chr7:98870751:C:T	8.42206e-10	-1.73585	0.234378
98870903	chr7:98870903:C:A	1.86899e-10	-1.79469	-1.21224
98871175	chr7:98871175:G:A	2.68156e-09	-2.11916e-10	-0.343343
98871202	chr7:98871202:C:T	4.36814e-10	-1.77813	-0.379857
98872055	chr7:98872055:C:T	8.33166e-10	-1.74584	0.233579
98872359	chr7:98872359:C:G	3.68093e-10	-1.79756	-0.5316
98872501	chr7:98872501:G:A	2.47558e-10	-1.59803	-1.12782
98872762	chr7:98872762:T:G	2.98104e-10	-1.3977	-1.14236
98872871	chr7:98872871:T:G	2.69337e-09	-2.11916e-10	-0.338947
98872947	chr7:98872947:C:T	1.26829e-09	-2.11916e-10	-1.09207
98873385	chr7:98873385:G:A	6.32582e-10	-1.78769	-2.80088e-10
98873409	chr7:98873409:C:T	1.77112e-10	-1.82855	-1.23216
98873467	chr7:98873467:G:T	1.27377e-09	-2.11916e-10	-1.08776
98873708	chr7:98873708:T:C	2.29305e-09	-2.11916e-10	-0.499858
98873803	chr7:98873803:C:T	6.22863e-09	-2.11916e-10	0.499415
98873886	chr7:98873886:C:G	4.23013e-10	-1.75949	-0.430604
98874091	chr7:98874091:G:A	1.41691e-09	-2.11916e-10	-0.981261
98874378	chr7:98874378:TTA:T	2.52167e-10	-1.54899	-1.15841
98874644	chr7:98874644:TAATC:T	3.44475e-10	-1.85555	-0.539926
98874715	chr7:98874715:C:T	3.74215e-10	-1.85887	-0.453794
98874717	chr7:98874717:AG:A	6.25724e-10	-1.79859	-2.80088e-10
98874723	chr7:98874723:A:G	3.61751e-10	-1.18559	-1.16095
98874752	chr7:98874752:C:T	6.40622e-10	-1.77506	-2.80088e-10
98874876	chr7:98874876:G:A	6.73678e-10	-1.72474	-2.80088e-10
98875608	chr7:98875608:C:T	6.30654e-10	-1.79074	-2.80088e-10
98875650	chr7:98875650:C:A	1.12639e-09	-2.11916e-10	-1.21072
98875814	chr7:98875814:G:C	3.64424e-09	-2.11916e-10	-0.0365934
98876498	chr7:98876498:G:A	3.98071e-10	-1.82985	-0.42102
98876505	chr7:98876505:C:T	5.75312e-09	1.03409	-0.61409
98876661	chr7:98876661:T:C	1.08456e-09	-2.11916e-10	-1.24857
98876840	chr7:98876840:G:A	1.32217e-09	-2.11916e-10	-1.05047
98877105	chr7:98877105:G:A	9.03993e-09	0.87191	-2.80088e-10
98877151	chr7:98877151:T:C	8.67291e-09	1.95641	-1.12594
98877559	chr7:98877559:T:G	1.2495e-09	-2.11916e-10	-1.10699
98878062	chr7:98878062:C:T	1.61507e-09	-0.850361	-2.80088e-10
98878150	chr7:98878150:C:CGAG	1.31455e-09	-2.11916e-10	-1.05625
98878179	chr7:98878179:C:T	2.98021e-09	-2.11916e-10	-0.237746
98878400	chr7:98878400:A:T	1.11824e-09	-2.11916e-10	-1.21798
98878409	chr7:98878409:G:A	2.17331e-09	-2.11916e-10	-0.553491
98878806	chr7:98878806:T:C	3.19835e-10	-1.25079	-1.2189
98879072	chr7:98879072:G:C	1.08338e-09	-2.11916e-10	-1.24966
98879130	chr7:98879130:C:A	3.6145e-10	-1.25949	-1.08788
98879183	chr7:98879183:C:T	2.96382e-09	-2.11916e-10	-0.243262
98879188	chr7:98879188:C:T	2.93952e-09	-2.11916e-10	-0.251496
98879453	chr7:98879453:G:C	2.97857e-09	-2.11916e-10	-0.238299
98880092	chr7:98880092:A:G	1.55805e-08	2.19164	-0.775367
98880096	chr7:98880096:A:C	1.15268e-09	-2.11916e-10	-1.18765
98880123	chr7:98880123:A:G	7.0033e-10	-1.07682	-0.609126
98880171	chr7:98880171:T:A	2.58016e-09	-0.38189	-2.80088e-10
98880241	chr7:98880241:C:T	1.20013e-09	-2.11916e-10	-1.14731
98880436	chr7:98880436:G:T	3.33005e-09	-2.11916e-10	-0.126752
98880672	chr7:98880672:A:G	1.31396e-09	-2.11916e-10	-1.0567
98880982	chr7:98880982:G:A	7.80525e-10	-1.57753	-2.80088e-10
98881057	chr7:98881057:A:G	5.75604e-10	-1.24782	-0.63426
98881498	chr7:98881498:G:A	1.08414e-09	-2.11916e-10	-1.24895
98881508	chr7:98881508:G:T	4.74197e-10	-1.87762	-0.198256
98881544	chr7:98881544:C:T	3.06012e-09	-2.11916e-10	-0.211287
98881554	chr7:98881554:A:G	1.1926e-09	-2.11916e-10	-1.1536
98882032	chr7:98882032:C:T	1.31553e-09	-2.11916e-10	-1.0555
98882084	chr7:98882084:G:A	2.92811e-09	-2.11916e-10	-0.255385
98882777	chr7:98882777:G:T	2.73878e-09	-0.322227	-2.80088e-10
98882781	chr7:98882781:C:A	1.12504e-09	-2.11916e-10	-1.21192
98882825	chr7:98882825:AT:A	6.48777e-10	-1.76241	-2.80088e-10
98883158	chr7:98883158:A:G	2.90488e-10	-1.43173	-1.13421
98883217	chr7:98883217:G:T	4.17883e-09	-2.11916e-10	0.100291
98883268	chr7:98883268:AT:A	1.10452e-09	-2.11916e-10	-1.23033
98883520	chr7:98883520:T:C	1.18396e-09	-2.11916e-10	-1.16088
98884177	chr7:98884177:C:T	6.63752e-09	0.587904	-0.0249069
98884310	chr7:98884310:T:A	1.39201e-09	-2.11916e-10	-0.998993
98884503	chr7:98884503:A:G	5.77917e-10	-1.87807	-2.80088e-10
98885319	chr7:98885319:C:T	1.37695e-09	-2.11916e-10	-1.00987
98885429	chr7:98885429:G:A	3.03433e-10	-1.47601	-1.04632
98885449	chr7:98885449:C:T	9.4295e-10	-0.141925	-1.24656
98885485	chr7:98885485:G:A	1.08345e-09	-2.11916e-10	-1.24959
98885794	chr7:98885794:G:C	7.62891e-09	-2.11916e-10	0.702204
98886033	chr7:98886033:C:T	4.17618e-09	-2.11916e-10	0.0996555
98886082	chr7:98886082:C:T	3.47502e-09	-2.11916e-10	-0.0841418
98886313	chr7:98886313:T:C	1.08696e-09	-2.11916e-10	-1.24636
98886796	chr7:98886796:C:T	2.51719e-09	-0.406596	-2.80088e-10
98886859	chr7:98886859:G:C	2.60726e-10	-1.44039	-1.23364
98887514	chr7:98887514:G:A	1.1142e-09	-2.11916e-10	-1.2216
98887822	chr7:98887822:G:C	1.24411e-09	-2.11916e-10	-1.11132
98887864	chr7:98887864:A:G	5.88069e-10	-1.86065	-2.80088e-10
98887894	chr7:98887894:C:A	6.67666e-10	-1.73371	-2.80088e-10
98888684	chr7:98888684:A:G	2.41513e-10	-1.85708	-0.893489
98888714	chr7:98888714:T:C	1.8205e-09	0.2905	-1.02113
98889076	chr7:98889076:T:C	1.03697e-09	-0.457205	-0.836233
98889354	chr7:98889354:A:T	1.97589e-09	-2.11916e-10	-0.64872
98889676	chr7:98889676:T:C	4.10812e-10	-1.8774	-0.341965
98889745	chr7:98889745:G:T	6.53608e-10	-1.75499	-2.80088e-10
98890858	chr7:98890858:G:A	5.77627e-10	-1.87857	-2.80088e-10
98891137	chr7:98891137:A:G	1.78495e-10	-1.85148	-1.20145
98891210	chr7:98891210:T:A	1.28696e-09	-2.11916e-10	-1.07746
98891305	chr7:98891305:A:G	6.00244e-10	-1.84016	-2.80088e-10
98891790	chr7:98891790:G:A	1.1873e-09	-2.11916e-10	-1.15806
98891834	chr7:98891834:G:A	1.19043e-09	-2.11916e-10	-1.15542
98892890	chr7:98892890:G:C	4.19725e-09	-2.11916e-10	0.10469
98893314	chr7:98893314:A:G	1.75274e-09	-0.614537	-0.154026
98893638	chr7:98893638:T:C	2.50591e-10	-1.46379	-1.24988
98894634	chr7:98894634:G:A	1.11076e-09	-2.11916e-10	-1.22469
98895231	chr7:98895231:G:C	1.18728e-09	-2.11916e-10	-1.15807
98895954	chr7:98895954:A:G	1.25854e-09	-2.11916e-10	-1.09979
98896224	chr7:98896224:A:T	6.57633e-10	-1.8782	0.129351
98896437	chr7:98896437:G:A	3.61628e-09	-2.11916e-10	-0.0442937
98896664	chr7:98896664:G:A	3.97992e-09	-2.11916e-10	0.0515219
98896792	chr7:98896792:A:C	1.28751e-09	-2.11916e-10	-1.07703
98896942	chr7:98896942:TC:T	1.42167e-09	-0.43305	-0.54486
98896971	chr7:98896971:A:C	1.08464e-09	-2.11916e-10	-1.24849
98897190	chr7:98897190:G:A	3.14391e-09	-2.11916e-10	-0.184274
98897480	chr7:98897480:A:G	3.06852e-09	-2.11916e-10	-0.208545
98897525	chr7:98897525:A:G	6.85374e-10	-1.70753	-2.80088e-10
98897785	chr7:98897785:G:C	7.00895e-10	-1.68514	-2.80088e-10
98898165	chr7:98898165:T:A	1.17637e-09	-2.11916e-10	-1.16731
98898331	chr7:98898331:G:A	4.40194e-10	-1.86375	-0.286525
98899583	chr7:98899583:C:G	9.24909e-09	1.55475	-0.659966
98899884	chr7:98899884:T:C	4.40101e-09	-2.11916e-10	0.152094
98900123	chr7:98900123:C:T	6.60889e-10	-1.74391	-2.80088e-10
98900531	chr7:98900531:A:G	1.09094e-09	-2.11916e-10	-1.2427
98900774	chr7:98900774:A:G	2.06536e-09	-2.11916e-10	-0.604436
98901483	chr7:98901483:T:A	1.49046e-09	-2.11916e-10	-0.930656
98901613	chr7:98901613:A:G	8.59208e-10	-1.48148	-2.80088e-10
98901927	chr7:98901927:C:T	2.35742e-08	-2.11916e-10	1.83041
98901959	chr7:98901959:G:A	2.86062e-09	-2.11916e-10	-0.278704
98901965	chr7:98901965:C:T	2.59286e-10	-1.52937	-1.15019
98902128	chr7:98902128:A:C	1.08821e-09	-2.11916e-10	-1.24521
98902158	chr7:98902158:T:A	1.14056e-09	-2.11916e-10	-1.19822
98902546	chr7:98902546:T:G	2.90957e-09	-0.620414	0.358678
98902630	chr7:98902630:T:C	2.30655e-09	-0.514713	0.0207275
98903333	chr7:98903333:C:T	4.20733e-10	-1.87219	-0.32331
98903817	chr7:98903817:C:T	6.59596e-10	-1.74587	-2.80088e-10
98903875	chr7:98903875:A:T	3.15658e-09	-2.11916e-10	-0.180252
98904202	chr7:98904202:A:G	2.58643e-10	-1.50887	-1.17317
98904727	chr7:98904727:T:C	1.0559e-09	-1.27535	-2.80088e-10
98904921	chr7:98904921:G:A	2.83928e-09	0.957595	-1.24379
98905652	chr7:98905652:T:G	3.32787e-09	-2.11916e-10	-0.127408
98906084	chr7:98906084:TG:T	1.94237e-10	-1.74962	-1.2188
98906914	chr7:98906914:C:T	1.18576e-09	-2.11916e-10	-1.15936
98907046	chr7:98907046:A:G	2.81761e-10	-1.86471	-0.731731
98907597	chr7:98907597:G:A	1.11765e-09	-2.11916e-10	-1.21851
98908044	chr7:98908044:G:A	6.03574e-10	-1.83463	-2.80088e-10
98908295	chr7:98908295:A:T	1.10173e-09	-2.11916e-10	-1.23286
98908818	chr7:98908818:C:T	4.00408e-10	-1.34126	-0.903757
98909104	chr7:98909104:A:G	4.17276e-09	-2.11916e-10	0.098838
98909212	chr7:98909212:CA:C	4.60833e-09	-0.371017	0.569142
98909214	chr7:98909214:G:T	4.49427e-09	-0.360544	0.533607
98909867	chr7:98909867:G:A	1.50119e-09	-0.923481	-2.80088e-10
98910917	chr7:98910917:T:G	4.40774e-09	-2.11916e-10	0.15362
98910951	chr7:98910951:G:A	1.67083e-09	-0.645146	-0.171275
98911397	chr7:98911397:T:G	6.95864e-10	-1.69234	-2.80088e-10
98911865	chr7:98911865:A:G	4.53141e-09	-2.11916e-10	0.181292
98911927	chr7:98911927:G:C	1.16223e-09	-2.11916e-10	-1.1794
98912610	chr7:98912610:A:G	4.18589e-09	-2.11916e-10	0.101978
98912931	chr7:98912931:G:A	2.70159e-09	-2.11916e-10	-0.3359
98913145	chr7:98913145:C:A	2.01134e-09	0.436728	-1.06767
98913185	chr7:98913185:G:C	1.17093e-09	-2.11916e-10	-1.17194
98913547	chr7:98913547:C:G	4.12021e-10	-1.87101	-0.345414
98913577	chr7:98913577:T:C	1.09655e-09	-2.11916e-10	-1.23758
98913971	chr7:98913971:G:C	2.45061e-10	-1.50483	-1.23116
98914173	chr7:98914173:T:C	4.54098e-09	-2.11916e-10	0.183403
98914242	chr7:98914242:A:T	1.93779e-09	-0.796034	0.127842
98914519	chr7:98914519:A:G	4.55617e-09	-2.11916e-10	0.186741
98914756	chr7:98914756:A:G	4.11479e-09	-2.11916e-10	0.0848458
98915111	chr7:98915111:G:A	4.2434e-09	-2.11916e-10	0.115625
98915623	chr7:98915623:G:T	4.07379e-09	-2.11916e-10	0.0748331
98915660	chr7:98915660:G:A	6.5525e-10	-1.75248	-2.80088e-10
98916137	chr7:98916137:T:C	4.00869e-09	-2.11916e-10	0.058724
98916419	chr7:98916419:T:C	1.43604e-09	-2.11916e-10	-0.967852
98916737	chr7:98916737:G:A	1.10445e-09	-2.11916e-10	-1.2304
98916811	chr7:98916811:G:T	6.64124e-10	-1.73903	-2.80088e-10
98916831	chr7:98916831:C:T	2.2567e-09	-2.11916e-10	-0.515837
98916872	chr7:98916872:C:T	1.33042e-09	-2.11916e-10	-1.04425
98917490	chr7:98917490:C:T	4.39197e-09	-2.11916e-10	0.150036
98917846	chr7:98917846:G:T	1.97944e-09	-2.11916e-10	-0.646929
98918214	chr7:98918214:C:T	4.76973e-09	-2.11916e-10	0.232548
98918299	chr7:98918299:C:T	1.93659e-09	-2.11916e-10	-0.668815
98918375	chr7:98918375:C:T	1.79078e-09	-2.11916e-10	-0.747088
98918451	chr7:98918451:A:G	4.5377e-09	-2.11916e-10	0.182679
98918710	chr7:98918710:A:G	4.37313e-09	-2.11916e-10	0.145738
98918747	chr7:98918747:A:G	6.69851e-10	-1.73044	-2.80088e-10
98918905	chr7:98918905:A:C	1.18438e-09	-2.11916e-10	-1.16053
98918996	chr7:98918996:A:G	4.57273e-09	-2.11916e-10	0.190369
98919494	chr7:98919494:C:T	5.79677e-10	-1.87503	-2.80088e-10
98919578	chr7:98919578:A:G	1.76598e-09	-0.590147	-0.170887
98921065	chr7:98921065:G:A	5.12572e-09	-2.11916e-10	0.304531
98921090	chr7:98921090:G:A	6.65204e-10	-1.7374	-2.80088e-10
98922460	chr7:98922460:T:C	6.32769e-09	-2.11916e-10	0.515195
98922508	chr7:98922508:G:C	3.97092e-09	-2.11916e-10	0.0492559
98922564	chr7:98922564:C:T	1.38643e-09	-2.11916e-10	-1.00301
98922573	chr7:98922573:T:C	2.70197e-09	-2.11916e-10	-0.33576
98922660	chr7:98922660:G:T	1.15989e-09	-2.11916e-10	-1.18141
98923192	chr7:98923192:G:A	6.19546e-10	-1.80851	-2.80088e-10
98923249	chr7:98923249:T:G	1.92217e-09	-2.11916e-10	-0.676288
98923605	chr7:98923605:T:G	4.53857e-09	-2.11916e-10	0.182872
98923655	chr7:98923655:G:A	1.83629e-09	-0.490129	-0.231864
98923853	chr7:98923853:A:C	1.59619e-09	-0.57918	-0.28294
98924423	chr7:98924423:C:T	4.59055e-10	-1.87614	-0.232186
98924546	chr7:98924546:G:A	3.57416e-09	-2.11916e-10	-0.0560119
98924849	chr7:98924849:A:G	4.5224e-09	-2.11916e-10	0.179302
98925270	chr7:98925270:C:T	9.88963e-10	-0.217321	-1.12352
98925299	chr7:98925299:A:T	3.55848e-09	-2.11916e-10	-0.060406
98925750	chr7:98925750:T:C	4.91167e-10	-1.87372	-0.166992
98925851	chr7:98925851:A:T	6.63763e-10	-1.73957	-2.80088e-10
98927718	chr7:98927718:T:A	6.6804e-10	-1.73315	-2.80088e-10
98927976	chr7:98927976:C:T	1.25565e-09	-0.882433	-0.219655
98928579	chr7:98928579:C:T	1.11867e-09	-2.11916e-10	-1.2176
98928798	chr7:98928798:G:A	6.60725e-10	-1.74416	-2.80088e-10
98928834	chr7:98928834:C:T	1.13869e-09	-2.11916e-10	-1.19986
98928934	chr7:98928934:C:T	8.51388e-10	-1.49063	-2.80088e-10
98929051	chr7:98929051:C:T	1.10321e-09	-2.11916e-10	-1.23152
98929661	chr7:98929661:G:C	1.44243e-09	-0.963413	-2.80088e-10
98930065	chr7:98930065:G:A	1.67052e-08	-2.11916e-10	1.48598
98930295	chr7:98930295:G:A	2.74313e-09	-2.11916e-10	-0.320641
98931096	chr7:98931096:T:G	6.88783e-10	-1.70257	-2.80088e-10
98931697	chr7:98931697:T:G	1.41965e-09	-0.979331	-2.80088e-10
98931703	chr7:98931703:A:G	2.29768e-09	-2.11916e-10	-0.49784
98931851	chr7:98931851:T:C	1.27732e-09	-2.11916e-10	-1.08498
98932470	chr7:98932470:A:G	2.81685e-10	-1.82874	-0.767963
98932608	chr7:98932608:T:C	1.42862e-09	-2.11916e-10	-0.973034
98932664	chr7:98932664:G:A	2.28299e-10	-1.65352	-1.15331
98933197	chr7:98933197:C:G	4.44421e-09	-2.11916e-10	0.161861
98933799	chr7:98933799:ACAT:A	1.14167e-09	-2.11916e-10	-1.19725
98933999	chr7:98933999:C:T	1.18314e-09	-2.11916e-10	-1.16157
98934260	chr7:98934260:C:T	5.14023e-10	-1.87657	-0.118656
98934551	chr7:98934551:A:G	1.10581e-09	-2.11916e-10	-1.22916
98934964	chr7:98934964:A:C	1.42503e-09	-2.11916e-10	-0.975545
98935056	chr7:98935056:C:T	4.20016e-09	-2.11916e-10	0.105381
98935166	chr7:98935166:T:C	2.81505e-10	-1.78656	-0.810784
98935564	chr7:98935564:T:G	2.06715e-09	-0.603572	-2.80088e-10
98936494	chr7:98936494:A:G	2.78646e-09	-2.11916e-10	-0.304968
98936606	chr7:98936606:C:T	1.24395e-09	-2.11916e-10	-1.11145
98936730	chr7:98936730:G:T	4.18994e-10	-1.86534	-0.334298
98936733	chr7:98936733:T:C	5.97264e-10	-1.84514	-2.80088e-10
98936790	chr7:98936790:G:C	3.19533e-09	-2.11916e-10	-0.168049
98936884	chr7:98936884:G:A	1.20131e-09	-2.11916e-10	-1.14633
98937841	chr7:98937841:C:T	1.51001e-09	-2.11916e-10	-0.917624
98938333	chr7:98938333:T:C	6.84029e-10	-1.7095	-2.80088e-10
98938476	chr7:98938476:C:A	1.03682e-09	-0.534638	-0.75894
98938510	chr7:98938510:A:G	4.77519e-10	-1.80186	-0.267037
98938844	chr7:98938844:T:C	2.26096e-09	-2.11916e-10	-0.513952
98939093	chr7:98939093:G:A	4.75444e-09	-2.11916e-10	0.229338
98939321	chr7:98939321:G:A	3.45334e-09	-0.421372	0.330973
98940422	chr7:98940422:T:C	5.58953e-09	-2.11916e-10	0.391154
98941370	chr7:98941370:C:T	3.71117e-09	-2.11916e-10	-0.0183928
98941466	chr7:98941466:G:T	3.55962e-09	-2.11916e-10	-0.0600862
98941733	chr7:98941733:A:G	4.73204e-10	-1.79503	-0.282943
98941847	chr7:98941847:C:CA	1.15211e-09	-2.11916e-10	-1.18815
98942243	chr7:98942243:A:G	3.35525e-09	-2.11916e-10	-0.119213
98942283	chr7:98942283:C:T	4.91925e-09	-2.11916e-10	0.263416
98942500	chr7:98942500:T:C	4.32279e-10	-1.80126	-0.367163
98944052	chr7:98944052:G:A	6.64781e-10	-1.73804	-2.80088e-10
98944380	chr7:98944380:T:C	5.80058e-10	-1.87437	-2.80088e-10
98944742	chr7:98944742:G:A	1.72058e-09	-2.11916e-10	-0.787082
98945085	chr7:98945085:G:A	6.63895e-10	-1.73937	-2.80088e-10
98945264	chr7:98945264:A:G	8.59648e-10	-0.558606	-0.922367
98945485	chr7:98945485:A:C	1.67375e-09	0.144471	-0.959146
98945571	chr7:98945571:G:A	1.33369e-09	-2.11916e-10	-1.04179
98946323	chr7:98946323:T:C	2.19801e-08	-2.11916e-10	1.7604
98946705	chr7:98946705:T:G	1.25913e-09	-0.0131412	-1.08617
98946719	chr7:98946719:T:G	4.33562e-10	-1.83072	-0.334744
98946925	chr7:98946925:G:C	6.97397e-10	-1.69014	-2.80088e-10
98947105	chr7:98947105:C:T	1.32268e-09	-2.11916e-10	-1.05008
98947276	chr7:98947276:C:G	3.62331e-09	-2.11916e-10	-0.0423518
98947480	chr7:98947480:G:A	4.56483e-10	-1.83511	-0.278839
98948325	chr7:98948325:G:T	3.36293e-09	-2.11916e-10	-0.116929
98948532	chr7:98948532:G:A	2.27104e-10	-1.85504	-0.957048
98948730	chr7:98948730:T:G	1.18497e-09	-0.079797	-1.08023
98949095	chr7:98949095:C:T	7.81837e-10	-1.57585	-2.80088e-10
98950356	chr7:98950356:T:C	4.16316e-09	-2.11916e-10	0.0965337
98951180	chr7:98951180:C:T	8.18838e-10	-1.52961	-2.80088e-10
98951219	chr7:98951219:C:G	4.03585e-10	-1.86958	-0.367529
98951562	chr7:98951562:T:C	3.10747e-10	-1.25026	-1.24825
98952386	chr7:98952386:A:G	1.13752e-09	-2.11916e-10	-1.20089
98952537	chr7:98952537:A:G	1.09595e-09	-2.11916e-10	-1.23812
98952822	chr7:98952822:C:A	4.4055e-10	-1.87103	-0.278444
98953529	chr7:98953529:C:T	4.60341e-10	-1.8615	-0.244029
98953670	chr7:98953670:A:G	1.17218e-09	-2.11916e-10	-1.17087
98953918	chr7:98953918:G:A	1.09808e-09	-2.11916e-10	-1.23618
98954158	chr7:98954158:C:CT	4.81005e-09	-2.11916e-10	0.240966
98954344	chr7:98954344:C:T	4.40923e-10	-1.86638	-0.282241
98954444	chr7:98954444:C:T	1.39675e-09	-2.11916e-10	-0.995595
98955087	chr7:98955087:C:T	1.60861e-09	-0.85437	-2.80088e-10
98955738	chr7:98955738:G:C	1.90242e-09	-2.11916e-10	-0.686616
98955841	chr7:98955841:T:G	3.68322e-09	-2.11916e-10	-0.0259529
98955879	chr7:98955879:T:C	3.33552e-08	2.17747	-2.80088e-10
98956079	chr7:98956079:G:A	1.08499e-09	-2.11916e-10	-1.24817
98956337	chr7:98956337:G:A	4.53141e-09	-2.11916e-10	0.181292
98956987	chr7:98956987:C:T	4.25231e-09	-2.11916e-10	0.117722
98957004	chr7:98957004:T:C	3.35875e-09	-2.11916e-10	-0.118172
98957075	chr7:98957075:C:T	6.51337e-10	-1.75847	-2.80088e-10
98957228	chr7:98957228:A:C	3.36737e-10	-1.397	-1.02119
98957600	chr7:98957600:T:C	3.71106e-09	-2.11916e-10	-0.0184225
98958331	chr7:98958331:C:T	3.39798e-09	-0.10656	-2.80088e-10
98958365	chr7:98958365:C:T	7.93575e-10	-1.56095	-2.80088e-10
98958497	chr7:98958497:A:T	4.26984e-09	-2.11916e-10	0.121835
98958535	chr7:98958535:A:G	4.72961e-09	-2.11916e-10	0.224102
98958671	chr7:98958671:A:G	2.61827e-10	-1.52706	-1.14275
98959339	chr7:98959339:C:T	3.16064e-10	-1.266	-1.21555
98959716	chr7:98959716:G:A	1.22193e-09	-1.12931	-2.80088e-10
98959733	chr7:98959733:G:C	1.92649e-10	-1.8515	-1.12513
98960232	chr7:98960232:T:C	4.72184e-09	-2.11916e-10	0.222458
98960562	chr7:98960562:A:G	3.70114e-09	-2.11916e-10	-0.021099
98961257	chr7:98961257:G:C	2.51612e-10	-1.52078	-1.18883
98961299	chr7:98961299:G:A	1.86707e-09	-2.11916e-10	-0.705368
98961554	chr7:98961554:C:T	5.87122e-10	-1.86226	-2.80088e-10
98961618	chr7:98961618:T:A	5.16055e-10	-1.82262	-0.168668
98962056	chr7:98962056:A:T	3.68005e-09	-2.11916e-10	-0.0268136
98962590	chr7:98962590:T:C	2.09521e-10	-1.6435	-1.24918
98962655	chr7:98962655:G:T	1.09123e-09	-2.11916e-10	-1.24243
98962723	chr7:98962723:C:T	1.17148e-09	-2.11916e-10	-1.17147
98963008	chr7:98963008:G:A	4.94402e-10	-1.84063	-0.193522
98963152	chr7:98963152:A:G	1.16775e-09	-2.11916e-10	-1.17466
98963176	chr7:98963176:G:A	2.18743e-09	-0.547014	-2.80088e-10
98963194	chr7:98963194:A:G	4.72184e-09	-2.11916e-10	0.222458
98963201	chr7:98963201:A:G	6.86963e-10	-1.70522	-2.80088e-10
98963373	chr7:98963373:C:T	4.72184e-09	-2.11916e-10	0.222458
98963584	chr7:98963584:T:C	1.22179e-09	-2.11916e-10	-1.12942
98963941	chr7:98963941:C:T	3.22198e-09	-2.11916e-10	-0.159745
98964539	chr7:98964539:A:C	1.67514e-09	-0.813843	-2.80088e-10
98964988	chr7:98964988:C:T	3.40322e-09	-2.11916e-10	-0.10502
98965043	chr7:98965043:G:C	2.55625e-10	-1.639	-1.05478
98965132	chr7:98965132:A:G	3.6293e-09	-2.11916e-10	-0.0407008
98965342	chr7:98965342:T:C	1.05819e-09	-0.871744	-0.401442
98965442	chr7:98965442:C:G	4.97125e-10	-1.86346	-0.165196
98965521	chr7:98965521:T:C	4.63327e-10	-1.87273	-0.226335
98966003	chr7:98966003:A:G	1.60232e-09	-1.06569	0.207406
98966025	chr7:98966025:C:T	4.72283e-09	-2.11916e-10	0.222667
98966456	chr7:98966456:A:G	6.61789e-10	-1.74255	-2.80088e-10
98967705	chr7:98967705:A:G	6.63838e-09	-2.11916e-10	0.563127
98967820	chr7:98967820:C:A	2.85774e-09	-0.279708	-2.80088e-10
98967923	chr7:98967923:T:A	4.54684e-09	-2.11916e-10	0.184692
98968316	chr7:98968316:G:A	6.33418e-10	-1.78637	-2.80088e-10
98968340	chr7:98968340:A:G	3.00223e-10	-1.49688	-1.03609
98968809	chr7:98968809:C:T	1.36562e-09	-1.01814	-2.80088e-10
98969006	chr7:98969006:G:A	1.45984e-09	0.165659	-1.11708
98969126	chr7:98969126:C:T	5.82222e-10	-1.87064	-2.80088e-10
98969578	chr7:98969578:G:A	3.01321e-10	-1.43488	-1.09444
98970394	chr7:98970394:C:T	3.01351e-10	-1.46267	-1.06656
98970635	chr7:98970635:C:T	1.12799e-09	-2.11916e-10	-1.2093
98970709	chr7:98970709:C:T	6.77585e-10	-1.71896	-2.80088e-10
98970883	chr7:98970883:G:A	6.86122e-10	-1.70644	-2.80088e-10
98971144	chr7:98971144:C:T	1.898e-09	-2.11916e-10	-0.688939
98971162	chr7:98971162:C:T	6.97754e-10	-1.68963	-2.80088e-10
98971210	chr7:98971210:T:G	1.09599e-09	-2.11916e-10	-1.23809
98971436	chr7:98971436:G:A	8.8038e-10	-1.45714	-2.80088e-10
98972569	chr7:98972569:G:A	1.19564e-09	-2.11916e-10	-1.15106
98973701	chr7:98973701:G:A	5.24511e-10	-1.80598	-0.16905
98973965	chr7:98973965:G:A	6.77783e-10	-1.71867	-2.80088e-10
98974159	chr7:98974159:A:G	1.04938e-09	-0.401475	-0.880063
98974211	chr7:98974211:T:A	4.47594e-09	-2.11916e-10	0.168975
98975030	chr7:98975030:A:G	4.42757e-10	-1.86566	-0.278812
98975098	chr7:98975098:G:A	5.86706e-10	-1.86297	-2.80088e-10
98975600	chr7:98975600:C:T	8.8238e-09	1.37792	-0.530209
98975672	chr7:98975672:C:T	9.52528e-10	-0.154156	-1.22422
98976008	chr7:98976008:G:T	2.84355e-09	-2.11916e-10	-0.284687
98976370	chr7:98976370:G:A	4.26108e-09	-2.11916e-10	0.119781
98976374	chr7:98976374:C:T	1.68157e-09	-2.11916e-10	-0.810013
98976877	chr7:98976877:T:C	4.74964e-09	-2.11916e-10	0.228329
98977320	chr7:98977320:C:T	2.45083e-10	-1.60205	-1.13384
98977434	chr7:98977434:C:T	6.81558e-10	-1.71311	-2.80088e-10
98977781	chr7:98977781:C:T	8.69909e-10	-1.46911	-2.80088e-10
98977793	chr7:98977793:C:T	1.98593e-09	-2.11916e-10	-0.643654
98978070	chr7:98978070:A:G	1.3881e-09	-2.11916e-10	-1.0018
98979121	chr7:98979121:T:C	3.23493e-09	-2.11916e-10	-0.155733
98979210	chr7:98979210:C:T	1.08549e-09	-2.11916e-10	-1.24771
98979418	chr7:98979418:A:G	1.16642e-08	-2.11916e-10	1.12679
98980524	chr7:98980524:A:G	1.23267e-09	-2.11916e-10	-1.12056
98980571	chr7:98980571:A:G	1.16833e-09	-2.11916e-10	-1.17416
98980625	chr7:98980625:A:G	1.16881e-09	-2.11916e-10	-1.17375
98980845	chr7:98980845:G:A	1.22797e-09	-2.11916e-10	-1.12438
98981004	chr7:98981004:CA:C	4.53451e-09	-2.11916e-10	0.181976
98981696	chr7:98981696:T:G	2.30148e-10	-1.84053	-0.958239
98982296	chr7:98982296:A:G	9.7802e-10	-1.35197	-2.80088e-10
98982529	chr7:98982529:T:C	2.23159e-10	-1.622	-1.20761
98982647	chr7:98982647:G:A	2.62436e-09	-2.11916e-10	-0.364903
98983038	chr7:98983038:A:G	4.8936e-10	-1.82431	-0.220091
98983189	chr7:98983189:A:G	8.92176e-10	-1.44383	-2.80088e-10
98983234	chr7:98983234:C:T	4.28877e-09	-2.11916e-10	0.126258
98983572	chr7:98983572:G:T	3.04835e-10	-1.45707	-1.06065
98983716	chr7:98983716:G:A	2.55039e-08	-2.11916e-10	1.90909
98983790	chr7:98983790:C:T	1.09123e-09	-2.11916e-10	-1.24243
98983889	chr7:98983889:C:A	1.79187e-10	-1.83638	-1.21269
98983960	chr7:98983960:C:T	3.71257e-09	-2.11916e-10	-0.0180167
98983996	chr7:98983996:CAT:C	3.28462e-08	-2.11916e-10	2.1621
98984618	chr7:98984618:A:C	6.96609e-10	-1.69127	-2.80088e-10
98984803	chr7:98984803:C:A	1.08926e-09	-2.11916e-10	-1.24424
98984946	chr7:98984946:C:A	1.18246e-09	-2.11916e-10	-1.16215
98985607	chr7:98985607:G:A	3.18468e-09	-0.171388	-2.80088e-10
98985623	chr7:98985623:T:C	1.4514e-09	-0.386209	-0.571006
98985899	chr7:98985899:T:C	2.05851e-09	-0.977563	0.369803
98986168	chr7:98986168:A:C	1.87966e-09	-1.04447	0.345813
98986640	chr7:98986640:G:A	6.88626e-10	-1.7028	-2.80088e-10
98987041	chr7:98987041:T:G	1.80596e-08	-2.11916e-10	1.56394
98987487	chr7:98987487:T:A	2.28146e-10	-1.57956	-1.22795
98988724	chr7:98988724:A:G	1.17368e-09	-2.11916e-10	-1.16959
98989056	chr7:98989056:G:A	3.60871e-09	-2.11916e-10	-0.0463903
98989157	chr7:98989157:A:G	1.43285e-09	-2.11916e-10	-0.970073
98989321	chr7:98989321:T:C	6.47232e-10	-1.85329	0.0884976
98989329	chr7:98989329:AC:A	1.13987e-09	-2.11916e-10	-1.19883
98989672	chr7:98989672:T:C	6.35421e-10	-1.85423	0.0710165
98991188	chr7:98991188:C:T	1.16338e-09	-1.17841	-2.80088e-10
98991190	chr7:98991190:C:T	1.1837e-09	-2.11916e-10	-1.1611
98991491	chr7:98991491:G:A	6.90318e-10	-1.70034	-2.80088e-10
98992428	chr7:98992428:A:G	5.62093e-09	-0.136987	0.533744
98992587	chr7:98992587:GTT:G	2.57014e-09	-2.11916e-10	-0.38578
98992828	chr7:98992828:C:T	1.98324e-09	-2.11916e-10	-0.645007
98993373	chr7:98993373:C:T	2.15753e-09	-2.11916e-10	-0.560775
98993457	chr7:98993457:G:C	1.45124e-09	-2.11916e-10	-0.957321
98994002	chr7:98994002:A:G	2.4989e-09	-2.11916e-10	-0.413892
98995188	chr7:98995188:A:C	1.92176e-09	-1.03556	0.359057
98995269	chr7:98995269:C:T	6.90843e-10	-1.69958	-2.80088e-10
98995324	chr7:98995324:G:A	3.63496e-10	-1.37793	-0.963793
98996109	chr7:98996109:C:T	1.1797e-09	-2.11916e-10	-1.16448
98997080	chr7:98997080:C:T	4.79462e-09	-2.11916e-10	0.237753
98997122	chr7:98997122:A:G	1.14743e-09	-2.11916e-10	-1.19222
98997147	chr7:98997147:A:C	3.28778e-10	-1.30024	-1.14187
98997179	chr7:98997179:G:A	1.25966e-09	-2.11916e-10	-1.0989
98997221	chr7:98997221:G:A	7.5413e-10	-1.76372	0.151794
98997641	chr7:98997641:G:C	1.12859e-09	-2.11916e-10	-1.20877
98997995	chr7:98997995:G:A	1.12571e-09	-2.11916e-10	-1.21133
98998089	chr7:98998089:A:G	1.25917e-09	-2.11916e-10	-1.09929
98998307	chr7:98998307:G:A	3.33493e-10	-1.28489	-1.14298
98998484	chr7:98998484:G:A	1.25835e-09	-1.49787	0.397932
98998503	chr7:98998503:A:G	6.01265e-10	-1.83846	-2.80088e-10
98998601	chr7:98998601:C:T	7.2385e-10	-1.65291	-2.80088e-10
98998700	chr7:98998700:A:G	1.84189e-09	-2.11916e-10	-0.718949
98998785	chr7:98998785:G:A	7.05127e-10	-1.79872	0.119599
98999115	chr7:98999115:A:G	6.74798e-10	-1.72308	-2.80088e-10
98999257	chr7:98999257:G:A	1.44935e-09	-2.11916e-10	-0.958629
98999516	chr7:98999516:G:A	3.29479e-10	-1.25493	-1.18506
99000858	chr7:99000858:C:T	1.1482e-09	-2.11916e-10	-1.19154
99000994	chr7:99000994:A:T	3.34307e-09	-2.11916e-10	-0.122853
99000995	chr7:99000995:A:T	3.34307e-09	-2.11916e-10	-0.122853
99001017	chr7:99001017:C:T	6.82023e-10	-1.8537	0.141265
99001911	chr7:99001911:C:T	6.44449e-10	-1.86641	0.0973073
99002527	chr7:99002527:C:T	6.15201e-10	-1.81555	-2.80088e-10
99002607	chr7:99002607:T:C	1.11545e-09	-2.11916e-10	-1.22049
99002639	chr7:99002639:G:C	7.05481e-10	-1.67862	-2.80088e-10
99002850	chr7:99002850:G:A	1.08678e-09	-2.11916e-10	-1.24652
99003402	chr7:99003402:T:C	2.38212e-10	-1.52174	-1.2426
99003429	chr7:99003429:A:G	1.11467e-09	-2.11916e-10	-1.22118
99003621	chr7:99003621:T:C	7.08493e-10	-1.67436	-2.80088e-10
99003782	chr7:99003782:G:A	2.95048e-09	-0.247772	-2.80088e-10
99003854	chr7:99003854:G:A	2.62935e-09	-2.11916e-10	-0.363003
99003858	chr7:99003858:G:A	6.11379e-10	-1.82178	-2.80088e-10
99003941	chr7:99003941:C:T	3.4746e-09	-2.11916e-10	-0.0842613
99004009	chr7:99004009:G:A	3.08605e-10	-1.34272	-1.16271
99005091	chr7:99005091:G:T	3.0891e-09	-2.11916e-10	-0.201862
99005472	chr7:99005472:A:G	2.55814e-08	1.91212	-2.80088e-10
99005487	chr7:99005487:G:A	2.17317e-09	-0.553554	-2.80088e-10
99005662	chr7:99005662:G:A	1.05535e-09	-1.74393	0.468059
99005843	chr7:99005843:C:T	2.97123e-10	-1.32567	-1.21769
99005880	chr7:99005880:G:A	1.10777e-09	-2.11916e-10	-1.22739
99006503	chr7:99006503:A:G	5.80362e-10	-1.83348	-0.0403609
99007142	chr7:99007142:G:A	1.09962e-09	-2.11916e-10	-1.23478
99007219	chr7:99007219:G:A	6.93162e-10	-1.69623	-2.80088e-10
99007221	chr7:99007221:C:T	8.35309e-09	0.326986	0.465905
99007709	chr7:99007709:C:T	3.42617e-09	-2.11916e-10	-0.098299
99008483	chr7:99008483:C:T	5.77586e-10	-1.87864	-2.80088e-10
99008783	chr7:99008783:G:A	6.40578e-09	1.55704	-1.02958
99009300	chr7:99009300:C:T	2.48049e-08	-2.11916e-10	1.8813
99009424	chr7:99009424:C:T	1.29777e-09	-1.0691	-2.80088e-10
99009747	chr7:99009747:G:A	3.28532e-10	-1.19804	-1.24482
99010108	chr7:99010108:G:C	3.44612e-09	-2.11916e-10	-0.0924926
99010579	chr7:99010579:A:G	1.91328e-09	-2.11916e-10	-0.680924
99010581	chr7:99010581:GAGTCTCTAGTACAGAGTTC:G	6.00764e-10	-1.83929	-2.80088e-10
99010983	chr7:99010983:T:A	1.30588e-08	2.48896	-1.24924
99011433	chr7:99011433:C:G	3.4412e-09	-2.11916e-10	-0.0939212
99011635	chr7:99011635:T:G	1.28765e-09	-2.11916e-10	-1.07692
99011952	chr7:99011952:T:A	5.96416e-10	-1.84656	-2.80088e-10
99011978	chr7:99011978:G:A	1.08958e-09	-2.11916e-10	-1.24395
99012364	chr7:99012364:G:A	2.12357e-09	-2.11916e-10	-0.576642
99012912	chr7:99012912:G:A	3.18653e-09	-2.11916e-10	-0.170808
99012964	chr7:99012964:G:A	5.996e-10	-1.84123	-2.80088e-10
99012972	chr7:99012972:T:C	5.97405e-10	-1.87549	0.0305896
99013061	chr7:99013061:C:T	7.20085e-10	-1.85074	0.192612
99013393	chr7:99013393:C:T	2.07457e-09	-2.11916e-10	-0.599986
99013628	chr7:99013628:A:G	5.80563e-10	-1.8735	-2.80088e-10
99013742	chr7:99013742:C:T	6.04517e-10	-1.83307	-2.80088e-10
99013990	chr7:99013990:T:A	2.03264e-09	-2.11916e-10	-0.620405
99014527	chr7:99014527:G:A	6.03469e-09	0.467783	-2.80088e-10
99014574	chr7:99014574:G:A	2.54978e-09	-2.11916e-10	-0.393733
99015098	chr7:99015098:G:C	6.01959e-10	-1.83731	-2.80088e-10
99015200	chr7:99015200:C:T	5.98819e-10	-1.84254	-2.80088e-10
99015349	chr7:99015349:C:T	1.98678e-09	-2.11916e-10	-0.643224
99015435	chr7:99015435:G:A	5.93836e-10	-1.85089	-2.80088e-10
99016854	chr7:99016854:A:G	2.16634e-09	-2.11916e-10	-0.556703
99017206	chr7:99017206:C:T	1.58445e-09	-2.11916e-10	-0.869501
99017210	chr7:99017210:C:T	1.97616e-09	-2.11916e-10	-0.648587
99018159	chr7:99018159:G:A	3.8072e-10	-1.06551	-1.22993
99018469	chr7:99018469:A:G	6.04707e-10	-1.83275	-2.80088e-10
99019034	chr7:99019034:G:A	3.11211e-10	-1.26207	-1.23496
99019365	chr7:99019365:A:C	1.16744e-09	-1.86111	0.686188
99019516	chr7:99019516:AAAAAG:A	2.71197e-09	-2.11916e-10	-0.332067
99019606	chr7:99019606:T:G	1.16047e-09	-2.11916e-10	-1.18091
99020034	chr7:99020034:C:T	1.15011e-09	-1.18988	-2.80088e-10
99020430	chr7:99020430:C:T	2.9071e-10	-1.31949	-1.24569
99020432	chr7:99020432:G:A	2.0613e-09	-2.11916e-10	-0.606406
99020632	chr7:99020632:G:A	6.00129e-10	-1.84035	-2.80088e-10
99020750	chr7:99020750:C:T	2.28551e-09	-2.11916e-10	-0.50315
99021289	chr7:99021289:T:C	1.36747e-08	-2.11916e-10	1.2858
99021776	chr7:99021776:G:A	1.09131e-09	-2.11916e-10	-1.24236
99021786	chr7:99021786:G:A	6.70686e-10	-1.7292	-2.80088e-10
99022685	chr7:99022685:A:G	7.23208e-10	-1.82614	0.172344
99022746	chr7:99022746:C:T	3.35289e-09	-2.11916e-10	-0.119918
99023072	chr7:99023072:G:A	6.00467e-10	-1.83979	-2.80088e-10
99023162	chr7:99023162:C:G	5.98444e-10	-1.84316	-2.80088e-10
99023246	chr7:99023246:C:T	2.06121e-09	-2.11916e-10	-0.606446
99023490	chr7:99023490:G:A	1.26893e-09	-2.11916e-10	-1.09156
99023680	chr7:99023680:T:C	8.74228e-10	-1.86517	0.401018
99024007	chr7:99024007:G:A	1.1891e-09	-2.11916e-10	-1.15655
99024249	chr7:99024249:C:T	2.56053e-10	-1.44465	-1.24746
99024450	chr7:99024450:A:G	2.54153e-10	-1.45556	-1.24401
99024615	chr7:99024615:A:G	1.8154e-09	-2.11916e-10	-0.733437
99025126	chr7:99025126:C:T	8.97991e-10	-0.254819	-1.18252
99025131	chr7:99025131:C:T	2.23381e-09	0.450285	-0.976317
99025304	chr7:99025304:C:T	6.51977e-10	-1.83082	0.0733363
99025467	chr7:99025467:C:T	1.14732e-09	-2.11916e-10	-1.19231
99026377	chr7:99026377:G:A	2.30481e-09	0.562572	-1.05731
99027209	chr7:99027209:G:A	6.29678e-10	-1.84338	0.0510966
99027254	chr7:99027254:C:T	3.53891e-10	-1.12665	-1.24186
99027583	chr7:99027583:A:AT	1.31251e-09	-2.11916e-10	-1.0578
99027933	chr7:99027933:C:G	6.09603e-10	-1.82469	-2.80088e-10
99028054	chr7:99028054:G:A	2.06667e-09	-2.11916e-10	-0.603802
99028159	chr7:99028159:G:A	1.92485e-09	-0.0530024	-0.621889
99028184	chr7:99028184:G:A	2.62089e-08	1.93636	-2.80088e-10
99028375	chr7:99028375:C:T	2.3081e-08	2.03179	-0.222517
99029108	chr7:99029108:A:AAAAG	6.84796e-09	-2.11916e-10	0.59421
99029624	chr7:99029624:C:T	1.1122e-09	-1.2234	-2.80088e-10
99029840	chr7:99029840:C:T	2.77631e-09	-0.302853	-0.00576575
99029862	chr7:99029862:G:A	2.05918e-09	-2.11916e-10	-0.607433
99030160	chr7:99030160:G:A	5.85088e-10	-1.86573	-2.80088e-10
99030294	chr7:99030294:A:AC	8.55807e-10	-1.00232	-0.483134
99032084	chr7:99032084:C:T	2.105e-09	-2.11916e-10	-0.585423
99032542	chr7:99032542:G:A	6.19988e-10	-1.8078	-2.80088e-10
99033420	chr7:99033420:C:T	1.26681e-09	-1.09324	-2.80088e-10
99033542	chr7:99033542:C:G	1.08374e-09	-2.11916e-10	-1.24932
99033632	chr7:99033632:C:T	1.43535e-09	-2.11916e-10	-0.96833
99034183	chr7:99034183:C:T	1.97563e-10	-1.8422	-1.10924
99034705	chr7:99034705:G:A	1.39411e-09	-2.11916e-10	-0.997484
99034827	chr7:99034827:C:A	1.37151e-09	-2.11916e-10	-1.01383
99034993	chr7:99034993:A:G	1.23242e-09	-2.11916e-10	-1.12076
99035176	chr7:99035176:A:G	1.66255e-10	-1.87682	-1.24715
99035200	chr7:99035200:C:T	1.14453e-09	-2.11916e-10	-1.19475
99035270	chr7:99035270:G:A	1.09198e-09	-2.11916e-10	-1.24175
99035506	chr7:99035506:G:A	2.16067e-09	-2.11916e-10	-0.559324
99035807	chr7:99035807:A:C	2.75449e-09	0.615083	-0.931593
99036243	chr7:99036243:G:A	1.24072e-09	-2.11916e-10	-1.11405
99036421	chr7:99036421:T:C	1.23109e-09	-2.11916e-10	-1.12184
99036432	chr7:99036432:C:T	8.62473e-10	-1.79759	0.319897
99036524	chr7:99036524:G:A	6.34795e-10	-1.78419	-2.80088e-10
99036879	chr7:99036879:G:A	1.09006e-09	-2.11916e-10	-1.24351
99037245	chr7:99037245:G:A	1.08347e-09	-2.11916e-10	-1.24957
99037660	chr7:99037660:C:T	1.14619e-09	-2.11916e-10	-1.1933
99037708	chr7:99037708:G:A	2.19616e-09	-0.543028	-2.80088e-10
99037908	chr7:99037908:A:G	1.20904e-09	-2.11916e-10	-1.13991
99037970	chr7:99037970:CAGCTGCAAGTGCCTA:C	3.38662e-09	-2.11916e-10	-0.109908
99038090	chr7:99038090:G:A	1.08686e-09	-2.11916e-10	-1.24645
99038724	chr7:99038724:C:T	1.11182e-09	-2.11916e-10	-1.22374
99039064	chr7:99039064:G:A	1.63966e-09	-0.835255	-2.80088e-10
99039295	chr7:99039295:G:A	6.63537e-10	-1.73991	-2.80088e-10
99039771	chr7:99039771:C:T	2.06029e-09	-2.11916e-10	-0.606895
99039931	chr7:99039931:G:A	3.67134e-09	-2.11916e-10	-0.0291841
99040020	chr7:99040020:G:A	1.71823e-09	-2.11916e-10	-0.788448
99040227	chr7:99040227:A:G	7.83391e-10	-1.64526	0.0713929
99040232	chr7:99040232:C:T	7.61629e-10	-1.65043	0.048397
99040919	chr7:99040919:G:A	2.22364e-09	-2.11916e-10	-0.530597
99041647	chr7:99041647:G:A	8.58441e-10	-1.48238	-2.80088e-10
99041773	chr7:99041773:G:A	2.00497e-10	-1.73818	-1.19852
99041833	chr7:99041833:T:C	1.66198e-10	-1.87668	-1.24763
99042486	chr7:99042486:G:T	2.05707e-09	0.281012	-0.889471
99042579	chr7:99042579:T:C	1.36238e-08	2.01581	-0.733731
99042887	chr7:99042887:T:C	1.89259e-09	-2.11916e-10	-0.691795
99043009	chr7:99043009:A:G	2.5347e-09	-2.11916e-10	-0.399665
99043304	chr7:99043304:A:T	3.49018e-09	-2.11916e-10	-0.0797885
99043541	chr7:99043541:G:A	1.08404e-09	-2.11916e-10	-1.24905
99043610	chr7:99043610:T:C	3.02134e-09	0.665256	-0.889298
99043694	chr7:99043694:G:A	1.09272e-09	-2.11916e-10	-1.24107
99043723	chr7:99043723:G:A	1.21563e-09	-2.11916e-10	-1.13448
99043763	chr7:99043763:A:T	9.57325e-09	1.3508	-0.421572
99043822	chr7:99043822:C:T	1.0255e-09	-1.30457	-2.80088e-10
99044083	chr7:99044083:G:A	2.56539e-10	-1.44707	-1.24314
99044116	chr7:99044116:C:T	2.23542e-09	-2.11916e-10	-0.525313
99044794	chr7:99044794:G:A	3.39009e-10	-1.40023	-1.01124
99044847	chr7:99044847:T:C	1.10457e-09	-2.11916e-10	-1.23029
99045072	chr7:99045072:G:A	1.11215e-09	-2.11916e-10	-1.22344
99045570	chr7:99045570:G:A	1.88693e-09	-2.11916e-10	-0.694787
99045677	chr7:99045677:G:A	1.26112e-09	-1.09774	-2.80088e-10
99045959	chr7:99045959:CCAT:C	1.08751e-09	-2.11916e-10	-1.24585
99045985	chr7:99045985:C:T	2.42791e-09	-2.11916e-10	-0.442711
99046207	chr7:99046207:T:C	2.45975e-10	-1.48863	-1.24363
99046347	chr7:99046347:A:G	5.85781e-10	-1.86455	-2.80088e-10
99046409	chr7:99046409:G:A	3.72151e-09	-1.106	1.09039
99046601	chr7:99046601:G:A	5.21756e-09	-2.11916e-10	0.32229
99046611	chr7:99046611:A:T	1.08869e-09	-2.11916e-10	-1.24477
99046667	chr7:99046667:G:A	1.09116e-09	-1.84199	0.599488
99047023	chr7:99047023:C:G	1.12696e-09	-2.11916e-10	-1.21022
99047426	chr7:99047426:T:C	8.37968e-10	-1.50652	-2.80088e-10
99047557	chr7:99047557:G:A	5.92575e-10	-1.85302	-2.80088e-10
99047894	chr7:99047894:G:A	2.3573e-10	-1.74082	-1.03398
99047942	chr7:99047942:C:G	2.99757e-10	-1.8785	-0.656024
99048243	chr7:99048243:GC:G	1.09859e-09	-2.11916e-10	-1.23571
99048298	chr7:99048298:G:A	4.72509e-09	-2.11916e-10	0.223145
99048541	chr7:99048541:A:G	2.56586e-10	-1.47673	-1.21331
99048789	chr7:99048789:G:A	1.2189e-09	-2.11916e-10	-1.13179
99048831	chr7:99048831:C:CTA	1.30384e-09	-2.11916e-10	-1.06442
99048872	chr7:99048872:C:T	8.47508e-10	-1.4952	-2.80088e-10
99049208	chr7:99049208:G:A	1.62244e-08	-2.11916e-10	1.45677
99049516	chr7:99049516:C:T	2.75969e-10	-1.6713	-0.945906
99050167	chr7:99050167:A:G	2.28703e-09	-2.11916e-10	-0.502487
99050374	chr7:99050374:A:G	1.09086e-09	-2.11916e-10	-1.24277
99050559	chr7:99050559:G:GA	1.85497e-10	-1.84594	-1.16852
99050560	chr7:99050560:A:G	8.16977e-10	-1.53189	-2.80088e-10
99050742	chr7:99050742:C:G	5.4445e-10	-1.71544	-0.222279
99051659	chr7:99051659:A:G	1.08372e-09	-2.11916e-10	-1.24935
99051686	chr7:99051686:G:A	1.69725e-09	-2.11916e-10	-0.800729
99052005	chr7:99052005:A:G	1.69949e-09	-1.72418	0.924774
99052476	chr7:99052476:T:C	3.19382e-10	-1.85685	-0.614254
99053427	chr7:99053427:GTTCA:G	5.95313e-10	-1.84841	-2.80088e-10
99053738	chr7:99053738:T:C	6.45838e-09	-2.11916e-10	0.535638
99053828	chr7:99053828:G:A	3.40194e-09	-2.11916e-10	-0.105396
99054390	chr7:99054390:C:A	1.22898e-09	-2.11916e-10	-1.12356
99055736	chr7:99055736:G:A	2.2237e-10	-1.69169	-1.14146
99055915	chr7:99055915:A:G	6.69995e-10	-1.87576	0.145537
99055945	chr7:99055945:G:A	3.68062e-09	-2.11916e-10	-0.0266608
99056084	chr7:99056084:T:C	1.70642e-09	-2.11916e-10	-0.795344
99056403	chr7:99056403:C:T	2.39841e-10	-1.5494	-1.20812
99056520	chr7:99056520:A:C	1.12565e-09	-2.11916e-10	-1.21138
99056744	chr7:99056744:T:C	7.33216e-10	-1.87568	0.235627
99056773	chr7:99056773:C:T	1.89047e-08	-2.11916e-10	1.60967
99056787	chr7:99056787:G:A	1.73203e-09	-2.11916e-10	-0.780446
99056839	chr7:99056839:C:T	3.94771e-09	-2.11916e-10	0.0433955
99056943	chr7:99056943:A:C	1.93224e-09	-2.11916e-10	-0.67106
99056998	chr7:99056998:A:G	2.06317e-10	-1.68622	-1.22186
99057115	chr7:99057115:C:T	3.23919e-09	-2.11916e-10	-0.154419
99057612	chr7:99057612:T:G	9.88426e-10	-0.0991657	-1.24222
99057758	chr7:99057758:T:G	1.11446e-09	-2.11916e-10	-1.22137
99057901	chr7:99057901:A:T	1.34946e-09	-1.80772	0.777684
99058632	chr7:99058632:T:TTA	3.6897e-09	-2.11916e-10	-0.0241952
99059030	chr7:99059030:G:A	4.94066e-09	-1.1899	1.45766
99059071	chr7:99059071:G:A	2.43932e-10	-1.51388	-1.22673
99059121	chr7:99059121:C:T	2.58565e-10	-1.47172	-1.21063
99059126	chr7:99059126:G:A	5.95668e-10	-1.84781	-2.80088e-10
99059175	chr7:99059175:G:A	1.1263e-09	-2.11916e-10	-1.21081
99059694	chr7:99059694:G:A	9.96366e-10	-1.82136	0.487975
99059767	chr7:99059767:G:A	2.05371e-09	-2.11916e-10	-0.610093
99059799	chr7:99059799:T:C	5.83119e-10	-1.8691	-2.80088e-10
99059902	chr7:99059902:T:C	1.25268e-09	-2.11916e-10	-1.10445
99060276	chr7:99060276:G:A	3.38146e-09	-2.11916e-10	-0.111434
99060347	chr7:99060347:C:T	4.97914e-10	-0.923777	-1.10329
99060882	chr7:99060882:A:G	2.16709e-10	-1.62401	-1.23492
99061649	chr7:99061649:A:G	7.20102e-10	-1.6581	-2.80088e-10
99062113	chr7:99062113:G:A	1.15633e-09	-2.11916e-10	-1.18449
99062143	chr7:99062143:G:GGA	7.10271e-09	-2.11916e-10	0.630736
99062189	chr7:99062189:GGT:G	4.85449e-10	-1.85665	-0.195775
99062193	chr7:99062193:AT:A	4.84579e-10	-1.86152	-0.192693
99062597	chr7:99062597:C:T	1.70357e-10	-1.86185	-1.23775
99062906	chr7:99062906:T:C	5.7766e-10	-1.87851	-2.80088e-10
99063495	chr7:99063495:G:C	2.66237e-09	-2.11916e-10	-0.350525
99064745	chr7:99064745:A:C	2.31033e-10	-1.79088	-1.00406
99065339	chr7:99065339:C:T	6.8943e-10	-1.70163	-2.80088e-10
99065978	chr7:99065978:G:A	2.56763e-10	-1.48418	-1.20516
99066036	chr7:99066036:T:C	2.79621e-09	-1.56337	1.2619
99066515	chr7:99066515:G:T	3.65289e-09	-1.48039	1.44617
99066579	chr7:99066579:A:C	3.18182e-09	-1.55103	1.37874
99067129	chr7:99067129:G:C	2.83808e-09	-1.51974	1.23313
99067274	chr7:99067274:G:A	4.27923e-09	-2.11916e-10	0.124033
99067451	chr7:99067451:C:A	7.15074e-10	-1.66511	-2.80088e-10
99067790	chr7:99067790:A:G	1.22083e-08	-2.11916e-10	1.17238
99067894	chr7:99067894:C:G	1.13223e-09	-2.11916e-10	-1.20555
99067941	chr7:99067941:G:A	5.89118e-10	-1.85887	-2.80088e-10
99068382	chr7:99068382:T:C	2.5689e-10	-1.82482	-0.864025
99068408	chr7:99068408:G:A	3.25046e-09	-2.11916e-10	-0.150943
99068873	chr7:99068873:CCCTAA:C	2.69507e-10	-1.84794	-0.792967
99069140	chr7:99069140:T:C	1.21433e-09	-2.11916e-10	-1.13555
99069240	chr7:99069240:C:T	7.10824e-09	0.631514	-2.80088e-10
99069294	chr7:99069294:A:T	1.08592e-09	-2.11916e-10	-1.24731
99069459	chr7:99069459:A:G	2.40314e-09	-1.5382	1.08523
99069514	chr7:99069514:C:T	1.20944e-09	-2.11916e-10	-1.13959
99070034	chr7:99070034:C:A	6.74071e-10	-1.72416	-2.80088e-10
99070766	chr7:99070766:C:T	1.14424e-09	-1.195	-2.80088e-10
99071041	chr7:99071041:A:C	1.11468e-09	-2.11916e-10	-1.22117
99071340	chr7:99071340:G:A	2.35483e-09	-2.11916e-10	-0.473271
99071342	chr7:99071342:G:A	3.45653e-09	-2.11916e-10	-0.0894769
99071349	chr7:99071349:C:T	1.09556e-09	-2.11916e-10	-1.23847
99071557	chr7:99071557:G:T	6.31182e-10	-1.7899	-2.80088e-10
99072322	chr7:99072322:C:T	2.07293e-09	-2.11916e-10	-0.600779
99072373	chr7:99072373:G:A	8.08561e-10	-1.54224	-2.80088e-10
99072644	chr7:99072644:AAAAAG:A	1.08585e-09	-2.11916e-10	-1.24738
99073286	chr7:99073286:G:A	6.29944e-10	-1.87673	0.0848673
99073405	chr7:99073405:A:G	2.31116e-09	-1.33534	0.843347
99073910	chr7:99073910:T:C	1.96473e-09	-2.11916e-10	-0.654384
99074213	chr7:99074213:C:T	4.20299e-09	-2.11916e-10	0.106055
99074531	chr7:99074531:C:T	2.03365e-09	-2.11916e-10	-0.61991
99075532	chr7:99075532:C:CT	1.14669e-09	-2.11916e-10	-1.19286
99075633	chr7:99075633:A:G	1.16052e-09	-2.11916e-10	-1.18087
99075999	chr7:99075999:C:G	7.95996e-10	-1.76905	0.211143
99076165	chr7:99076165:G:A	1.30071e-09	-0.0942833	-0.972545
99076268	chr7:99076268:A:G	6.09743e-10	-0.693681	-1.13078
99076416	chr7:99076416:T:C	1.15501e-09	-2.11916e-10	-1.18563
99076555	chr7:99076555:G:C	2.02708e-10	-1.86237	-1.06336
99076739	chr7:99076739:G:A	5.93702e-10	-1.85112	-2.80088e-10
99077010	chr7:99077010:AAG:A	1.40716e-09	-2.11916e-10	-0.988166
99078056	chr7:99078056:T:C	5.77659e-10	-1.87851	-2.80088e-10
99078488	chr7:99078488:C:T	1.08476e-09	-2.11916e-10	-1.24838
99078967	chr7:99078967:G:C	2.92375e-09	-1.25636	0.999489
99079144	chr7:99079144:G:A	1.88655e-09	-0.332476	-0.362514
99079794	chr7:99079794:A:T	4.3512e-09	-2.11916e-10	0.140711
99081399	chr7:99081399:C:T	6.25971e-10	-1.79819	-2.80088e-10
99081677	chr7:99081677:C:CAG	4.42411e-09	-2.11916e-10	0.157328
99081685	chr7:99081685:C:T	2.87856e-09	-2.11916e-10	-0.27245
99081853	chr7:99081853:G:A	1.30782e-09	-2.11916e-10	-1.06138
99082412	chr7:99082412:A:G	1.44658e-09	-2.11916e-10	-0.960535
99083310	chr7:99083310:T:C	3.21587e-10	-1.30806	-1.15617
99083821	chr7:99083821:T:C	3.83973e-10	-1.05919	-1.22773
99084076	chr7:99084076:A:T	3.18088e-10	-1.319	-1.15617
99084380	chr7:99084380:G:A	2.2666e-09	0.685541	-1.197
99084720	chr7:99084720:C:T	4.11446e-10	-1.09328	-1.12454
99084810	chr7:99084810:C:T	2.5802e-09	-2.11916e-10	-0.381875
99084900	chr7:99084900:A:G	3.55646e-10	-1.43176	-0.931802
99085214	chr7:99085214:A:G	4.23837e-10	-0.991326	-1.19682
99085766	chr7:99085766:C:T	2.93934e-09	-2.11916e-10	-0.251557
99085767	chr7:99085767:G:A	5.13523e-09	-2.11916e-10	0.306384
99085769	chr7:99085769:C:T	1.05832e-09	-1.27306	-2.80088e-10
99086153	chr7:99086153:C:G	6.82353e-10	-1.71195	-2.80088e-10
99086175	chr7:99086175:G:A	1.08679e-09	-2.11916e-10	-1.24651
99086915	chr7:99086915:G:A	1.17327e-09	-2.11916e-10	-1.16995
99087601	chr7:99087601:G:A	1.88887e-10	-1.87666	-1.11969
99087994	chr7:99087994:C:T	2.22914e-08	-2.11916e-10	1.77446
99088193	chr7:99088193:G:C	1.11134e-09	-2.11916e-10	-1.22417
99088732	chr7:99088732:A:G	1.73353e-09	-1.79535	1.01577
99088769	chr7:99088769:T:C	1.09759e-09	-2.11916e-10	-1.23663
99089077	chr7:99089077:G:A	2.86844e-09	-2.11916e-10	-0.275973
99089119	chr7:99089119:G:A	4.86161e-09	0.251629	-2.80088e-10
99089265	chr7:99089265:G:A	1.09532e-09	-2.11916e-10	-1.2387
99089278	chr7:99089278:A:T	1.42811e-09	-2.11916e-10	-0.97339
99090287	chr7:99090287:T:A	1.13661e-09	-2.11916e-10	-1.20169
99090412	chr7:99090412:A:G	3.03689e-09	-2.11916e-10	-0.218907
99091605	chr7:99091605:A:T	2.54581e-10	-1.52973	-1.16815
99091716	chr7:99091716:G:A	1.21716e-09	-2.11916e-10	-1.13322
99092197	chr7:99092197:A:G	1.22928e-09	-2.11916e-10	-1.12331
99092210	chr7:99092210:A:G	1.71458e-10	-1.87651	-1.21665
99092446	chr7:99092446:G:C	5.87451e-09	-2.11916e-10	0.440881
99092743	chr7:99092743:T:C	2.57899e-10	-1.47729	-1.20764
99092853	chr7:99092853:T:C	1.21608e-09	-2.11916e-10	-1.13411
99093004	chr7:99093004:C:T	1.1775e-09	-2.11916e-10	-1.16635
99093102	chr7:99093102:G:A	1.08975e-09	-2.11916e-10	-1.24379
99093522	chr7:99093522:A:C	1.05195e-09	-0.150457	-1.12864
99093596	chr7:99093596:C:T	6.59749e-10	-1.74564	-2.80088e-10
99094018	chr7:99094018:A:C	1.11416e-09	-2.11916e-10	-1.22164
99094126	chr7:99094126:G:A	5.94836e-10	-1.84921	-2.80088e-10
99094219	chr7:99094219:C:T	1.15374e-09	-2.11916e-10	-1.18673
99094290	chr7:99094290:GAATT:G	1.12816e-09	-2.11916e-10	-1.20915
99094335	chr7:99094335:T:C	1.44107e-09	-2.11916e-10	-0.964357
99094443	chr7:99094443:G:A	1.79003e-09	-2.11916e-10	-0.747511
99094890	chr7:99094890:C:T	1.727e-09	-2.11916e-10	-0.783354
99094891	chr7:99094891:G:A	6.21887e-10	-0.761416	-1.04332
99095204	chr7:99095204:C:T	1.08333e-09	-2.11916e-10	-1.2497
99095231	chr7:99095231:C:T	1.08327e-09	-2.11916e-10	-1.24975
99095741	chr7:99095741:G:A	1.16067e-09	-2.11916e-10	-1.18074
99096073	chr7:99096073:A:G	2.11889e-10	-1.63495	-1.24649
99096089	chr7:99096089:A:G	1.11398e-09	-2.11916e-10	-1.2218
99096163	chr7:99096163:C:T	7.70552e-09	-2.11916e-10	0.712196
99096403	chr7:99096403:C:T	1.43145e-09	-0.97105	-2.80088e-10
99096825	chr7:99096825:A:G	8.84847e-10	-1.45208	-2.80088e-10
99098362	chr7:99098362:ATGAACATGTTAAC:A	1.83034e-09	-2.11916e-10	-0.725242
99098790	chr7:99098790:C:A	1.10453e-09	-2.11916e-10	-1.23032
99099506	chr7:99099506:G:A	1.11176e-09	-2.11916e-10	-1.2238
99099718	chr7:99099718:G:T	1.88309e-10	-1.7508	-1.24861
99100116	chr7:99100116:A:G	3.12364e-09	-0.190743	-2.80088e-10
99100172	chr7:99100172:T:C	2.22481e-10	-1.63387	-1.19879
99100264	chr7:99100264:C:T	9.08515e-10	-1.3851	-0.0405894
99100371	chr7:99100371:A:G	1.11619e-09	-2.11916e-10	-1.21982
99100469	chr7:99100469:C:T	4.45233e-10	-1.6822	-0.456694
99100629	chr7:99100629:T:C	1.11159e-09	-2.11916e-10	-1.22395
99100751	chr7:99100751:A:G	3.2458e-10	-1.86719	-0.587772
99101492	chr7:99101492:ATACCCTAC:A	7.42574e-09	-2.11916e-10	0.675212
99101812	chr7:99101812:C:T	1.08465e-09	-2.11916e-10	-1.24849
99101929	chr7:99101929:G:A	1.11588e-09	-2.11916e-10	-1.2201
99102093	chr7:99102093:A:G	1.20286e-09	-2.11916e-10	-1.14504
99103041	chr7:99103041:G:A	7.74358e-09	-2.11916e-10	0.717124
99103462	chr7:99103462:C:T	2.2418e-09	-2.11916e-10	-0.522464
99103774	chr7:99103774:A:G	3.77749e-09	-2.11916e-10	-0.00068218
99103897	chr7:99103897:T:C	2.48653e-10	-1.47251	-1.24893
99103921	chr7:99103921:C:T	1.72395e-09	-2.11916e-10	-0.785121
99104044	chr7:99104044:G:A	1.13995e-09	-2.11916e-10	-1.19876
99104157	chr7:99104157:G:A	1.09261e-09	-2.11916e-10	-1.24117
99104348	chr7:99104348:A:C	2.25528e-10	-1.851	-0.968051
99104551	chr7:99104551:G:A	2.32782e-09	-2.11916e-10	-0.484807
99104581	chr7:99104581:G:A	1.15964e-09	-2.11916e-10	-1.18163
99104710	chr7:99104710:C:G	1.11185e-09	-2.11916e-10	-1.22372
99105726	chr7:99105726:C:T	1.62883e-09	-2.11916e-10	-0.841876
99106143	chr7:99106143:C:T	2.50825e-09	-2.11916e-10	-0.410156
99106315	chr7:99106315:C:T	9.70403e-10	-1.35979	-2.80088e-10
99106781	chr7:99106781:C:T	1.15528e-09	-2.11916e-10	-1.18539
99107096	chr7:99107096:T:C	1.82599e-10	-1.78887	-1.24133
99107538	chr7:99107538:G:A	1.10357e-09	-2.11916e-10	-1.23119
99107837	chr7:99107837:C:A	2.19408e-10	-1.65639	-1.19017
99108218	chr7:99108218:G:A	1.75597e-08	-2.11916e-10	1.53587
99108256	chr7:99108256:C:T	2.00921e-10	-1.85737	-1.07722
99108389	chr7:99108389:T:C	1.08328e-09	-2.11916e-10	-1.24975
99109068	chr7:99109068:T:C	1.8433e-10	-1.79304	-1.22773
99109094	chr7:99109094:A:G	2.82983e-10	-1.42764	-1.16447
99109103	chr7:99109103:C:T	2.09741e-09	-2.11916e-10	-0.589038
99109329	chr7:99109329:A:G	1.08978e-09	-2.11916e-10	-1.24377
99109449	chr7:99109449:C:T	7.27361e-09	-2.11916e-10	0.654513
99109468	chr7:99109468:C:A	1.36796e-09	-2.11916e-10	-1.01642
99109681	chr7:99109681:A:T	1.11501e-09	-2.11916e-10	-1.22088
99109737	chr7:99109737:A:C	2.33142e-09	-2.11916e-10	-0.483262
99110546	chr7:99110546:C:T	1.20721e-08	-2.11916e-10	1.16115
99111504	chr7:99111504:G:A	2.08923e-10	-1.65609	-1.23944
99111885	chr7:99111885:A:G	1.09259e-09	-2.11916e-10	-1.24119
99112001	chr7:99112001:C:T	1.11055e-09	-2.11916e-10	-1.22489
99113127	chr7:99113127:G:A	6.70136e-10	-1.73002	-2.80088e-10
99113217	chr7:99113217:G:T	1.14178e-09	-2.11916e-10	-1.19715
99113612	chr7:99113612:G:A	1.6815e-08	-2.11916e-10	1.49253
99113631	chr7:99113631:G:A	1.08644e-09	-2.11916e-10	-1.24683
99113681	chr7:99113681:A:T	1.08722e-09	-2.11916e-10	-1.24611
99114622	chr7:99114622:A:C	3.01567e-10	-1.85489	-0.673617
99114847	chr7:99114847:A:G	3.09544e-10	-1.38433	-1.11807
99115504	chr7:99115504:G:C	1.36051e-09	-2.11916e-10	-1.02188
99115883	chr7:99115883:A:T	1.40808e-09	-2.11916e-10	-0.987517
99116040	chr7:99116040:C:T	6.78698e-10	-1.35285	-0.364467
99116263	chr7:99116263:T:C	7.78373e-10	-1.24581	-0.334481
99116307	chr7:99116307:C:T	5.20609e-10	-0.827641	-1.15486
99117124	chr7:99117124:C:A	1.10293e-09	-2.11916e-10	-1.23177
99117388	chr7:99117388:G:A	2.03576e-09	-2.11916e-10	-0.618871
99117411	chr7:99117411:T:G	1.99345e-10	-1.83716	-1.1053
99117631	chr7:99117631:G:A	1.36854e-09	-2.11916e-10	-1.016
99117851	chr7:99117851:A:G	4.00078e-10	-1.27074	-0.975097
99118482	chr7:99118482:A:G	1.08519e-09	-2.11916e-10	-1.24799
99118871	chr7:99118871:T:C	1.96075e-09	-0.656413	-2.80088e-10
99119422	chr7:99119422:T:C	3.77539e-09	-0.890239	0.889003
99119444	chr7:99119444:T:C	2.48066e-09	-0.984619	0.563404
99119525	chr7:99119525:A:G	2.74911e-10	-1.78757	-0.833483
99119610	chr7:99119610:G:T	5.81833e-10	-1.87131	-2.80088e-10
99119901	chr7:99119901:T:C	1.29937e-09	-2.11916e-10	-1.06786
99120002	chr7:99120002:G:A	2.98756e-10	-1.3603	-1.17757
99120062	chr7:99120062:T:A	4.07884e-10	-1.6872	-0.539316
99120081	chr7:99120081:G:A	7.73766e-08	0.216913	2.80203
99120300	chr7:99120300:A:T	6.69538e-08	2.21258	0.661685
99120368	chr7:99120368:AAAAAG:A	1.2054e-09	-2.11916e-10	-1.14293
99120638	chr7:99120638:C:A	1.48412e-09	-2.11916e-10	-0.934921
99120713	chr7:99120713:T:C	1.08853e-09	-2.11916e-10	-1.24491
99120832	chr7:99120832:A:G	3.8429e-10	-1.76254	-0.523558
99121581	chr7:99121581:C:A	1.30238e-08	-2.11916e-10	1.23704
99121782	chr7:99121782:A:G	1.56543e-09	-2.11916e-10	-0.88158
99121974	chr7:99121974:T:C	4.90912e-09	0.3525	-0.0911461
99122355	chr7:99122355:A:G	1.17536e-08	1.13442	-2.80088e-10
99122442	chr7:99122442:A:G	1.44635e-09	-2.11916e-10	-0.960694
99122496	chr7:99122496:T:A	1.91046e-08	-2.11916e-10	1.62019
99123047	chr7:99123047:G:T	1.47639e-09	-2.11916e-10	-0.940143
99123474	chr7:99123474:T:C	1.41552e-09	-2.11916e-10	-0.982245
99124066	chr7:99124066:G:A	1.78562e-09	-2.11916e-10	-0.749975
99124188	chr7:99124188:G:A	2.93641e-10	-1.32345	-1.23169
99124262	chr7:99124262:G:A	6.86954e-08	1.89116	1.00878
99124288	chr7:99124288:A:C	2.92952e-10	-1.54115	-1.01634
99125419	chr7:99125419:A:G	1.08812e-09	-2.11916e-10	-1.24529
99125837	chr7:99125837:C:T	1.75157e-08	-2.11916e-10	1.53336
99126742	chr7:99126742:T:C	2.67843e-10	-1.3972	-1.2499
99127248	chr7:99127248:A:G	1.7447e-08	-2.11916e-10	1.52943
99127454	chr7:99127454:G:A	3.64548e-09	-1.8636	1.82735
99127549	chr7:99127549:A:T	3.33393e-09	-0.125588	-2.80088e-10
99127725	chr7:99127725:T:G	3.03567e-08	1.62893	0.454346
99127976	chr7:99127976:G:T	4.57147e-10	-1.04075	-1.07174
99128037	chr7:99128037:A:G	2.95943e-10	-1.82868	-0.718648
99128159	chr7:99128159:T:C	1.36433e-09	-2.11916e-10	-1.01908
99128824	chr7:99128824:G:A	1.47003e-08	-2.11916e-10	1.35813
99129552	chr7:99129552:AGCTAATTTTTT:A	1.23052e-08	-2.11916e-10	1.18028
99129658	chr7:99129658:T:C	1.13308e-09	-2.11916e-10	-1.2048
99129860	chr7:99129860:C:T	2.0064e-09	-2.11916e-10	-0.6334
99130061	chr7:99130061:T:A	1.08496e-09	-2.11916e-10	-1.2482
99130134	chr7:99130134:T:C	4.13904e-09	-2.11916e-10	0.0907221
99130272	chr7:99130272:G:C	1.55136e-08	-2.11916e-10	1.41198
99130668	chr7:99130668:G:T	1.18319e-09	-2.11916e-10	-1.16153
99132255	chr7:99132255:A:G	3.66985e-09	-2.11916e-10	-0.0295891
99132419	chr7:99132419:G:A	1.08319e-09	-2.11916e-10	-1.24983
99132458	chr7:99132458:T:C	2.63091e-09	-2.11916e-10	-0.36241
99132459	chr7:99132459:G:A	1.12584e-09	-2.11916e-10	-1.21121
99132744	chr7:99132744:A:G	2.80288e-07	2.28827	2.01781
99132750	chr7:99132750:C:T	2.43074e-09	-2.11916e-10	-0.441547
99132768	chr7:99132768:C:T	3.66278e-10	-1.18191	-1.15219
99132772	chr7:99132772:A:T	1.57791e-09	-2.11916e-10	-0.873637
99133136	chr7:99133136:C:T	6.79004e-09	-2.11916e-10	0.585717
99133196	chr7:99133196:C:T	3.24179e-07	4.45155	-2.80088e-10
99133834	chr7:99133834:C:T	7.38006e-09	-2.11916e-10	0.669041
99134064	chr7:99134064:T:C	3.62196e-10	-1.14245	-1.20286
99134355	chr7:99134355:C:T	1.10168e-09	-2.11916e-10	-1.2329
99134389	chr7:99134389:C:T	4.73742e-09	-0.22968	0.455433
99135117	chr7:99135117:G:A	5.82242e-10	-1.86477	-0.00584074
99135499	chr7:99135499:A:G	1.73448e-09	-2.11916e-10	-0.779032
99135714	chr7:99135714:G:A	1.10531e-09	-1.09999	-0.129625
99135888	chr7:99135888:T:C	2.90949e-09	-2.11916e-10	-0.261764
99136065	chr7:99136065:A:G	1.12823e-09	-2.11916e-10	-1.20909
99136908	chr7:99136908:C:T	1.70649e-08	-2.11916e-10	1.50728
99137004	chr7:99137004:G:A	1.91595e-09	-2.11916e-10	-0.679528
99137036	chr7:99137036:T:G	1.15702e-08	-2.11916e-10	1.11869
99137390	chr7:99137390:T:C	2.45656e-09	-2.11916e-10	-0.430981
99137562	chr7:99137562:A:T	1.13347e-09	-1.01979	-0.184673
99138081	chr7:99138081:C:A	6.18413e-10	-1.81034	-2.80088e-10
99138350	chr7:99138350:A:G	1.10032e-09	-2.11916e-10	-1.23414
99138561	chr7:99138561:G:C	3.90479e-10	-1.09657	-1.17355
99139089	chr7:99139089:T:C	1.8154e-09	-2.11916e-10	-0.733433
99139267	chr7:99139267:A:G	4.57919e-09	-2.11916e-10	0.191781
99139305	chr7:99139305:C:T	1.93233e-09	-2.11916e-10	-0.671015
99140036	chr7:99140036:T:C	6.01341e-10	-1.83833	-2.80088e-10
99140062	chr7:99140062:C:A	1.09677e-09	-2.11916e-10	-1.23737
99140463	chr7:99140463:T:C	1.1796e-08	-2.11916e-10	1.13802
99140694	chr7:99140694:G:A	1.15668e-09	-0.854074	-0.330112
99140874	chr7:99140874:T:A	2.69444e-10	-1.79536	-0.845778
99141170	chr7:99141170:A:G	1.01278e-08	0.985545	-2.80088e-10
99141608	chr7:99141608:C:T	1.93216e-10	-1.8641	-1.10958
99142043	chr7:99142043:G:GAGT	2.47836e-09	-2.11916e-10	-0.422144
99142173	chr7:99142173:G:T	3.6924e-10	-1.13001	-1.19604
99142955	chr7:99142955:GA:G	1.95493e-09	-2.11916e-10	-0.659388
99145443	chr7:99145443:G:A	2.49587e-09	-2.11916e-10	-0.415102
99145839	chr7:99145839:C:A	2.01459e-09	-2.11916e-10	-0.629327
99145920	chr7:99145920:A:G	4.90603e-09	-2.11916e-10	0.260725
99146265	chr7:99146265:T:C	6.45816e-09	1.20049	-0.664887
99146311	chr7:99146311:A:G	7.57032e-10	-0.38537	-1.22272
99146371	chr7:99146371:T:C	2.32558e-09	-2.11916e-10	-0.485773
99146582	chr7:99146582:T:A	1.87786e-10	-1.78655	-1.21565
99146986	chr7:99146986:A:T	1.42073e-09	-2.11916e-10	-0.978572
99147718	chr7:99147718:G:A	1.96441e-09	-1.00382	0.349272
99147880	chr7:99147880:G:A	3.00215e-09	-2.11916e-10	-0.230412
99148607	chr7:99148607:TAA:T	1.02223e-09	-1.30775	-2.80088e-10
99149009	chr7:99149009:C:T	4.1701e-10	-1.23853	-0.965859
99149824	chr7:99149824:A:C	1.41953e-09	-2.11916e-10	-0.979416
99149970	chr7:99149970:T:C	1.74664e-09	-0.772044	-2.80088e-10
99150088	chr7:99150088:C:T	1.59773e-09	-2.11916e-10	-0.861158
99150340	chr7:99150340:C:T	3.32115e-10	-1.77246	-0.659554
99150512	chr7:99150512:T:G	4.09364e-10	-1.04388	-1.17901
99150571	chr7:99150571:C:T	3.75281e-10	-1.11373	-1.19609
99150636	chr7:99150636:G:A	1.94178e-10	-1.71884	-1.24988
99150819	chr7:99150819:G:A	1.97839e-09	-2.11916e-10	-0.647456
99151131	chr7:99151131:C:T	3.10187e-09	-2.11916e-10	-0.197734
99151452	chr7:99151452:T:G	2.7595e-09	-2.11916e-10	-0.314691
99151975	chr7:99151975:G:C	3.05015e-10	-1.79014	-0.726996
99152133	chr7:99152133:G:A	1.84096e-10	-1.81946	-1.20258
99152163	chr7:99152163:G:A	3.01688e-10	-1.77252	-0.755584
99152223	chr7:99152223:G:A	1.13998e-08	-2.11916e-10	1.10386
99152288	chr7:99152288:A:G	2.06808e-09	-2.11916e-10	-0.603118
99152827	chr7:99152827:C:G	1.94551e-09	-2.11916e-10	-0.664216
99153374	chr7:99153374:A:G	3.51796e-09	-2.11916e-10	-0.0718594
99153815	chr7:99153815:A:T	2.61458e-09	-2.11916e-10	-0.368639
99153975	chr7:99153975:A:G	1.21085e-09	-2.11916e-10	-1.13841
99154045	chr7:99154045:A:C	1.93629e-09	-2.11916e-10	-0.668969
99154261	chr7:99154261:TA:T	1.09769e-09	-2.11916e-10	-1.23653
99154683	chr7:99154683:C:T	1.89036e-09	-2.11916e-10	-0.692976
99154684	chr7:99154684:G:A	1.50186e-09	-2.11916e-10	-0.923034
99154733	chr7:99154733:T:G	1.84374e-09	-2.11916e-10	-0.717947
99154761	chr7:99154761:A:G	2.02844e-10	-1.72973	-1.19533
99155034	chr7:99155034:A:G	1.08318e-09	-2.11916e-10	-1.24984
99155355	chr7:99155355:T:A	1.39153e-09	-2.11916e-10	-0.999338
99155535	chr7:99155535:T:C	2.08881e-10	-1.70498	-1.19076
99156277	chr7:99156277:G:A	2.69481e-10	-1.85534	-0.785657
99156760	chr7:99156760:A:G	1.99097e-09	-2.11916e-10	-0.641119
99157090	chr7:99157090:G:A	1.13108e-09	-2.11916e-10	-1.20657
99157348	chr7:99157348:T:C	1.94908e-09	-2.11916e-10	-0.662381
99157451	chr7:99157451:C:T	1.91095e-09	-2.11916e-10	-0.682142
99157590	chr7:99157590:C:A	2.49786e-07	4.19087	-2.80088e-10
99157601	chr7:99157601:C:T	6.46526e-10	-1.76588	-2.80088e-10
99157661	chr7:99157661:G:A	1.62279e-08	-1.81735	3.27435
99158974	chr7:99158974:C:T	2.54695e-10	-1.85342	-0.844011
99159071	chr7:99159071:G:C	2.80905e-10	-1.40762	-1.19186
99159216	chr7:99159216:T:C	8.48611e-07	5.41386	-2.80088e-10
99159391	chr7:99159391:C:T	1.61746e-08	-2.11916e-10	1.4537
99159404	chr7:99159404:G:A	1.38677e-09	-2.11916e-10	-1.00276
99159563	chr7:99159563:A:G	1.10431e-09	-2.11916e-10	-1.23052
99160092	chr7:99160092:C:T	2.29723e-10	-1.56766	-1.23296
99160230	chr7:99160230:G:A	1.81151e-10	-1.87852	-1.15965
99160262	chr7:99160262:G:A	3.24464e-09	-2.11916e-10	-0.152735
99160274	chr7:99160274:C:A	1.79154e-09	-2.11916e-10	-0.746666
99160305	chr7:99160305:C:T	2.94289e-10	-1.81167	-0.741266
99160833	chr7:99160833:A:G	1.1416e-09	-2.11916e-10	-1.19731
99160923	chr7:99160923:G:A	1.9399e-09	-2.11916e-10	-0.667104
99160927	chr7:99160927:CATG:C	1.93462e-09	-2.11916e-10	-0.669832
99161361	chr7:99161361:C:T	1.27131e-09	-2.11916e-10	-1.08969
99161494	chr7:99161494:C:A	2.63649e-10	-1.85163	-0.811242
99161517	chr7:99161517:A:G	3.49136e-09	-2.11916e-10	-0.0794495
99161824	chr7:99161824:C:A	1.95504e-09	-2.11916e-10	-0.659331
99161934	chr7:99161934:A:C	1.97076e-09	-2.11916e-10	-0.651323
99162110	chr7:99162110:A:G	1.09179e-09	-2.11916e-10	-1.24193
99162160	chr7:99162160:C:T	1.33706e-08	-2.11916e-10	1.26332
99162210	chr7:99162210:A:G	1.9513e-09	-2.11916e-10	-0.661247
99162369	chr7:99162369:T:G	1.94571e-09	-2.11916e-10	-0.664113
99162480	chr7:99162480:G:A	5.94768e-09	-2.11916e-10	0.453261
99162540	chr7:99162540:C:T	5.0649e-10	-0.853808	-1.15618
99162707	chr7:99162707:A:G	6.85008e-10	-0.568576	-1.13949
99162784	chr7:99162784:A:G	1.95499e-09	-2.11916e-10	-0.659355
99162918	chr7:99162918:C:T	1.82753e-09	-2.11916e-10	-0.726775
99163139	chr7:99163139:T:C	1.96075e-09	-2.11916e-10	-0.656416
99163315	chr7:99163315:T:C	1.08719e-09	-2.11916e-10	-1.24614
99163333	chr7:99163333:T:C	2.00191e-09	-2.11916e-10	-0.635637
99163704	chr7:99163704:A:G	1.1009e-09	-2.11916e-10	-1.23361
99163819	chr7:99163819:C:T	1.94658e-09	-2.11916e-10	-0.663669
99163881	chr7:99163881:C:T	1.94644e-09	-2.11916e-10	-0.663737
99163964	chr7:99163964:T:C	1.41391e-09	-1.06919	0.0858101
99163990	chr7:99163990:A:G	1.98607e-09	-2.11916e-10	-0.643583
99163997	chr7:99163997:A:G	1.95723e-09	-2.11916e-10	-0.658213
99164030	chr7:99164030:A:G	1.32494e-09	-2.11916e-10	-1.04838
99164041	chr7:99164041:T:G	1.2695e-09	-2.11916e-10	-1.09112
99164202	chr7:99164202:G:A	1.97801e-09	-2.11916e-10	-0.647649
99164338	chr7:99164338:G:A	1.78165e-10	-1.87351	-1.18128
99164589	chr7:99164589:T:A	1.84378e-10	-1.78511	-1.2354
99164691	chr7:99164691:C:T	3.51751e-10	-1.17585	-1.19873
99164704	chr7:99164704:G:A	1.95135e-09	-2.11916e-10	-0.661218
99164726	chr7:99164726:A:G	1.90509e-09	-2.11916e-10	-0.685212
99164765	chr7:99164765:A:G	1.95848e-09	-2.11916e-10	-0.657573
99164783	chr7:99164783:C:T	1.14593e-09	-0.223863	-0.969661
99164891	chr7:99164891:A:C	1.9523e-09	-2.11916e-10	-0.660734
99165078	chr7:99165078:T:A	1.77122e-10	-1.85664	-1.20402
99165333	chr7:99165333:T:C	7.54414e-10	-0.470961	-1.14059
99165440	chr7:99165440:G:A	1.49739e-09	-2.11916e-10	-0.926018
99165446	chr7:99165446:C:T	1.54797e-09	-2.11916e-10	-0.892799
99165726	chr7:99165726:G:A	1.10882e-09	-2.11916e-10	-1.22645
99165758	chr7:99165758:G:A	1.94628e-09	-2.11916e-10	-0.663823
99165796	chr7:99165796:G:A	1.98827e-10	-1.7425	-1.20256
99165892	chr7:99165892:A:G	1.80148e-10	-1.83137	-1.21235
99165936	chr7:99165936:G:A	1.09153e-09	-2.11916e-10	-1.24216
99165992	chr7:99165992:TAA:T	2.79312e-10	-1.82895	-0.776223
99166002	chr7:99166002:C:T	1.82197e-09	-2.11916e-10	-0.729821
99166024	chr7:99166024:T:C	2.93585e-10	-1.58033	-0.974999
99166167	chr7:99166167:C:T	3.15886e-09	-2.11916e-10	-0.179531
99166331	chr7:99166331:ACTT:A	1.95081e-09	-2.11916e-10	-0.661497
99166384	chr7:99166384:C:T	1.94277e-09	-2.11916e-10	-0.665628
99166398	chr7:99166398:C:T	1.91285e-10	-1.74679	-1.23695
99166439	chr7:99166439:T:C	3.17786e-09	-2.11916e-10	-0.173534
99166572	chr7:99166572:C:T	1.93035e-09	-2.11916e-10	-0.672037
99166590	chr7:99166590:C:T	1.09966e-09	-2.11916e-10	-1.23474
99166625	chr7:99166625:A:C	1.80194e-10	-1.81992	-1.22354
99166701	chr7:99166701:G:C	1.94861e-09	-2.11916e-10	-0.662624
99166777	chr7:99166777:G:A	1.8124e-10	-1.81723	-1.22045
99166973	chr7:99166973:A:G	1.94628e-09	-2.11916e-10	-0.663823
99166980	chr7:99166980:G:T	1.94628e-09	-2.11916e-10	-0.663823
99167017	chr7:99167017:T:C	1.94628e-09	-2.11916e-10	-0.663823
99167075	chr7:99167075:A:G	3.70024e-10	-1.87031	-0.453622
99167144	chr7:99167144:C:T	1.96242e-09	-2.11916e-10	-0.655562
99167145	chr7:99167145:G:A	2.79972e-10	-1.39177	-1.21103
99167156	chr7:99167156:T:C	2.0865e-10	-1.7078	-1.18904
99167418	chr7:99167418:A:G	1.27544e-09	-1.07861	-0.00783546
99167436	chr7:99167436:C:A	5.78077e-10	-1.87779	-2.80088e-10
99167492	chr7:99167492:A:G	1.27912e-09	-2.11916e-10	-1.08357
99167500	chr7:99167500:T:C	1.96138e-09	-2.11916e-10	-0.656091
99167513	chr7:99167513:C:T	3.28329e-08	-1.25369	3.41538
99167817	chr7:99167817:A:G	2.16222e-10	-1.66328	-1.19791
99168028	chr7:99168028:A:G	3.19058e-09	-2.11916e-10	-0.169538
99168141	chr7:99168141:C:T	1.10402e-09	-2.11916e-10	-1.23078
99169061	chr7:99169061:G:A	1.58648e-09	-2.11916e-10	-0.868222
99169065	chr7:99169065:G:A	2.42773e-10	-1.85345	-0.89192
99169091	chr7:99169091:G:A	1.10264e-09	-2.11916e-10	-1.23203
99169112	chr7:99169112:C:T	1.74247e-09	-2.11916e-10	-0.774436
99169307	chr7:99169307:G:A	1.85761e-10	-1.7819	-1.23113
99169484	chr7:99169484:G:A	1.10468e-09	-2.11916e-10	-1.23018
99170245	chr7:99170245:G:A	1.11632e-09	-2.11916e-10	-1.2197
99170272	chr7:99170272:G:A	1.35994e-09	-2.11916e-10	-1.0223
99170304	chr7:99170304:A:G	6.5498e-10	-1.16918	-0.583711
99170392	chr7:99170392:T:A	2.24243e-10	-1.80433	-1.02044
99170725	chr7:99170725:A:G	1.8527e-09	-2.11916e-10	-0.713098
99171081	chr7:99171081:G:A	1.85377e-09	-2.11916e-10	-0.712518
99171282	chr7:99171282:C:T	1.34599e-09	-2.11916e-10	-1.03261
99171402	chr7:99171402:G:T	1.76215e-10	-1.84528	-1.22052
99171484	chr7:99171484:C:T	2.7558e-10	-1.8576	-0.761022
99171553	chr7:99171553:C:T	1.15844e-09	-2.11916e-10	-1.18267
99171665	chr7:99171665:G:A	1.95138e-10	-1.87108	-1.0927
99172048	chr7:99172048:T:C	1.85217e-09	-2.11916e-10	-0.713382
99172114	chr7:99172114:C:A	1.59758e-09	-2.11916e-10	-0.86125
99172328	chr7:99172328:G:A	1.68066e-09	-2.11916e-10	-0.810553
99172422	chr7:99172422:A:T	1.09418e-09	-2.11916e-10	-1.23974
99172427	chr7:99172427:T:A	1.08996e-09	-2.11916e-10	-1.2436
99172737	chr7:99172737:T:C	1.47923e-09	-2.11916e-10	-0.938218
99172834	chr7:99172834:A:G	1.09055e-09	-2.11916e-10	-1.24306
99173571	chr7:99173571:G:A	1.027e-08	-2.11916e-10	0.999486
99173839	chr7:99173839:A:G	5.78152e-10	-1.87766	-2.80088e-10
99173873	chr7:99173873:G:A	1.13704e-09	-2.11916e-10	-1.20131
99173958	chr7:99173958:A:ACCAC	1.24838e-09	-2.11916e-10	-1.1079
99174120	chr7:99174120:TCC:T	2.90356e-09	-2.11916e-10	-0.263804
99174271	chr7:99174271:T:TG	9.7459e-10	-0.248616	-1.10686
99174508	chr7:99174508:G:A	3.40245e-10	-1.3519	-1.05593
99174649	chr7:99174649:G:A	1.59006e-09	-2.11916e-10	-0.865967
99174841	chr7:99174841:T:C	1.08787e-09	-2.11916e-10	-1.24552
99174871	chr7:99174871:C:A	1.09041e-09	-2.11916e-10	-1.24319
99174903	chr7:99174903:T:C	1.09149e-09	-2.11916e-10	-1.2422
99174956	chr7:99174956:A:G	1.09127e-09	-2.11916e-10	-1.2424
99175057	chr7:99175057:C:T	1.08711e-09	-2.11916e-10	-1.24622
99175067	chr7:99175067:TCC:T	1.09062e-09	-2.11916e-10	-1.243
99175092	chr7:99175092:T:C	1.09247e-09	-2.11916e-10	-1.2413
99175171	chr7:99175171:A:G	1.09654e-09	-2.11916e-10	-1.23758
99175234	chr7:99175234:G:A	1.58908e-09	-2.11916e-10	-0.866583
99175378	chr7:99175378:G:A	1.08697e-09	-2.11916e-10	-1.24634
99175392	chr7:99175392:G:C	1.41476e-09	-2.11916e-10	-0.982782
99175518	chr7:99175518:TTTA:T	5.80392e-10	-0.627905	-1.24589
99175715	chr7:99175715:T:C	1.22462e-09	-2.11916e-10	-1.12711
99175736	chr7:99175736:A:G	1.21e-09	-1.03871	-0.100403
99176044	chr7:99176044:T:C	1.12387e-09	-2.11916e-10	-1.21296
99176054	chr7:99176054:T:G	5.82575e-10	-0.706888	-1.16315
99176738	chr7:99176738:G:T	1.31553e-09	-2.11916e-10	-1.0555
99176842	chr7:99176842:T:C	1.08897e-09	-2.11916e-10	-1.24451
99177085	chr7:99177085:T:C	1.32991e-09	-2.11916e-10	-1.04463
99177115	chr7:99177115:A:G	1.84856e-10	-1.78861	-1.22931
99177165	chr7:99177165:G:A	1.29359e-09	-2.11916e-10	-1.07232
99177203	chr7:99177203:G:A	1.08933e-09	-2.11916e-10	-1.24417
99177502	chr7:99177502:A:G	1.09696e-09	-2.11916e-10	-1.23719
99177684	chr7:99177684:A:G	1.08929e-09	-2.11916e-10	-1.24421
99177842	chr7:99177842:G:A	1.08494e-09	-2.11916e-10	-1.24822
99177860	chr7:99177860:CT:C	1.34679e-09	-0.377626	-0.65439
99177862	chr7:99177862:CT:C	1.35407e-09	-0.401139	-0.625485
99177876	chr7:99177876:C:T	1.08797e-09	-2.11916e-10	-1.24543
99177888	chr7:99177888:T:C	1.97306e-10	-1.76353	-1.1892
99178073	chr7:99178073:C:T	2.32142e-09	-2.11916e-10	-0.487561
99178120	chr7:99178120:A:G	1.09033e-09	-2.11916e-10	-1.24326
99178249	chr7:99178249:T:C	1.08651e-09	-2.11916e-10	-1.24677
99178433	chr7:99178433:G:T	1.08761e-09	-2.11916e-10	-1.24576
99178640	chr7:99178640:G:A	1.10103e-08	-2.11916e-10	1.06909
99178862	chr7:99178862:T:A	1.09169e-09	-2.11916e-10	-1.24202
99178866	chr7:99178866:C:T	2.22729e-10	-1.69504	-1.1365
99179058	chr7:99179058:T:C	1.11496e-09	-0.0668613	-1.15406
99179108	chr7:99179108:T:TC	1.089e-09	-2.11916e-10	-1.24448
99179394	chr7:99179394:T:TA	1.08813e-09	-2.11916e-10	-1.24528
99179428	chr7:99179428:A:C	1.08813e-09	-2.11916e-10	-1.24528
99179678	chr7:99179678:A:G	1.08349e-09	-2.11916e-10	-1.24955
99179704	chr7:99179704:C:G	1.09556e-09	-2.11916e-10	-1.23847
99179932	chr7:99179932:C:T	1.08932e-09	-2.11916e-10	-1.24419
99180057	chr7:99180057:C:G	3.56274e-10	-1.85719	-0.504607
99180273	chr7:99180273:G:A	1.31317e-09	-2.11916e-10	-1.0573
99181385	chr7:99181385:G:A	1.08555e-09	-2.11916e-10	-1.24766
99181570	chr7:99181570:C:T	1.94526e-09	-2.11916e-10	-0.664347
99181587	chr7:99181587:G:A	4.88488e-08	-0.626827	3.18582
99181866	chr7:99181866:T:G	1.11172e-09	-2.11916e-10	-1.22383
99182436	chr7:99182436:T:C	2.01176e-09	-0.0335775	-0.597155
99182445	chr7:99182445:C:T	3.28809e-09	-0.139434	-2.80088e-10
99182898	chr7:99182898:C:G	1.79356e-09	-0.180742	-0.564798
99183128	chr7:99183128:T:C	2.20528e-09	0.00906898	-0.547955
99183130	chr7:99183130:C:T	3.09909e-10	-1.25884	-1.24238
99183636	chr7:99183636:A:C	3.13532e-10	-1.2455	-1.2441
99183641	chr7:99183641:C:G	4.46647e-09	-2.11916e-10	0.166858
99183849	chr7:99183849:T:C	1.14033e-09	-2.11916e-10	-1.19842
99184074	chr7:99184074:CCT:C	5.14264e-09	0.307826	-2.80088e-10
99184127	chr7:99184127:A:G	1.66391e-09	-0.24233	-0.578244
99184222	chr7:99184222:T:C	2.35043e-10	-1.84861	-0.929115
99184404	chr7:99184404:C:T	1.0848e-09	-2.11916e-10	-1.24834
99184443	chr7:99184443:G:A	2.27022e-09	0.045798	-0.555661
99184652	chr7:99184652:T:G	1.81476e-09	-0.234291	-0.499499
99184751	chr7:99184751:G:A	4.36754e-09	-2.11916e-10	0.144459
99184885	chr7:99184885:T:C	2.36082e-09	0.0232068	-0.493937
99185162	chr7:99185162:T:A	1.08347e-09	-2.11916e-10	-1.24957
99186159	chr7:99186159:T:C	2.74664e-10	-1.68308	-0.938869
99186431	chr7:99186431:C:G	4.46394e-09	-2.11916e-10	0.16629
99186461	chr7:99186461:G:A	1.853e-09	-0.0945716	-0.618364
99186633	chr7:99186633:C:T	1.98397e-10	-1.69951	-1.24772
99187123	chr7:99187123:C:G	2.38293e-09	-2.11916e-10	-0.461411
99187212	chr7:99187212:G:C	8.5028e-10	-0.450164	-1.04177
99187254	chr7:99187254:C:T	6.03686e-10	-1.13537	-0.699068
99187295	chr7:99187295:A:C	1.5369e-09	-2.11916e-10	-0.899975
99187401	chr7:99187401:T:G	7.0186e-10	-1.05508	-0.628677
99187457	chr7:99187457:C:T	2.83008e-09	-0.661722	0.372284
99187951	chr7:99187951:G:C	1.08328e-09	-2.11916e-10	-1.24975
99188035	chr7:99188035:C:T	2.35355e-09	-0.473816	-2.80088e-10
99188036	chr7:99188036:G:A	1.91418e-10	-1.73412	-1.24892
99188262	chr7:99188262:C:T	1.28251e-09	-2.11916e-10	-1.08092
99188686	chr7:99188686:A:G	1.17489e-09	-2.11916e-10	-1.16856
99189056	chr7:99189056:C:T	7.22316e-10	-1.8633	0.208262
99189331	chr7:99189331:T:G	1.15992e-09	-2.11916e-10	-1.18139
99189619	chr7:99189619:G:T	6.31111e-10	-0.919453	-0.870562
99189672	chr7:99189672:A:G	4.36329e-10	-0.93237	-1.22673
99190090	chr7:99190090:A:G	1.45201e-09	-2.11916e-10	-0.956791
99190198	chr7:99190198:G:A	8.12959e-10	-0.664092	-0.872724
99190323	chr7:99190323:A:G	5.568e-10	-0.885782	-1.02951
99190445	chr7:99190445:T:A	1.86965e-09	-2.11916e-10	-0.703987
99190766	chr7:99190766:C:G	4.49975e-10	-1.04186	-1.08644
99190966	chr7:99190966:G:A	4.54605e-10	-1.05405	-1.06402
99191345	chr7:99191345:G:A	1.1953e-09	-2.11916e-10	-1.15134
99191696	chr7:99191696:C:T	4.22171e-10	-1.01886	-1.17323
99191711	chr7:99191711:G:A	1.22775e-09	-2.11916e-10	-1.12456
99191713	chr7:99191713:A:G	3.90501e-10	-1.08441	-1.18566
99191796	chr7:99191796:C:T	1.3417e-09	-2.11916e-10	-1.0358
99191935	chr7:99191935:C:T	2.49324e-09	-2.11916e-10	-0.41616
99192072	chr7:99192072:A:T	2.33186e-09	-2.11916e-10	-0.483075
99192293	chr7:99192293:G:C	4.14486e-10	-1.02433	-1.18613
99192447	chr7:99192447:C:T	1.19002e-09	-2.11916e-10	-1.15577
99192504	chr7:99192504:C:T	1.09138e-09	-2.11916e-10	-1.2423
99192561	chr7:99192561:C:T	1.13115e-09	-2.11916e-10	-1.20651
99192783	chr7:99192783:C:T	3.86783e-10	-1.09591	-1.18372
99192812	chr7:99192812:T:C	1.43916e-09	-2.11916e-10	-0.965685
99192867	chr7:99192867:G:A	1.09766e-09	-2.11916e-10	-1.23656
99192920	chr7:99192920:C:T	1.23825e-09	-2.11916e-10	-1.11604
99192998	chr7:99192998:GAGAA:G	6.0463e-10	-1.83288	-2.80088e-10
99193046	chr7:99193046:G:C	4.11504e-10	-1.03766	-1.18001
99193076	chr7:99193076:G:A	3.70841e-10	-1.14286	-1.17886
99193262	chr7:99193262:A:G	4.08818e-10	-1.04561	-1.17862
99193294	chr7:99193294:G:A	1.21712e-09	-2.11916e-10	-1.13325
99193388	chr7:99193388:C:T	4.10148e-10	-1.04111	-1.17986
99193450	chr7:99193450:A:G	1.17084e-09	-2.11916e-10	-1.17202
99193657	chr7:99193657:C:T	4.01087e-10	-1.07867	-1.16465
99193741	chr7:99193741:A:G	3.97415e-10	-1.0786	-1.17391
99194269	chr7:99194269:C:T	3.86285e-10	-1.1056	-1.17532
99194375	chr7:99194375:G:A	1.70913e-09	-2.11916e-10	-0.793754
99194432	chr7:99194432:G:C	1.09946e-09	-2.11916e-10	-1.23492
99194455	chr7:99194455:T:G	2.29228e-10	-1.87769	-0.925094
99194487	chr7:99194487:G:A	4.0849e-10	-1.05996	-1.16507
99194794	chr7:99194794:G:A	3.85301e-10	-1.11322	-1.17025
99195039	chr7:99195039:T:C	3.10308e-09	-2.11916e-10	-0.197347
99195159	chr7:99195159:C:G	1.11194e-09	-2.11916e-10	-1.22363
99195363	chr7:99195363:G:A	2.3464e-10	-1.87693	-0.902516
99195376	chr7:99195376:A:C	2.34823e-10	-1.87655	-0.902116
99195438	chr7:99195438:C:T	3.72761e-10	-1.11558	-1.20098
99195525	chr7:99195525:C:T	1.30283e-09	-2.11916e-10	-1.0652
99195644	chr7:99195644:A:G	1.33334e-09	-2.11916e-10	-1.04205
99195649	chr7:99195649:G:A	1.25299e-09	-2.11916e-10	-1.10421
99195765	chr7:99195765:G:C	3.74772e-10	-1.11643	-1.19475
99195795	chr7:99195795:G:A	3.86916e-10	-1.09387	-1.18542
99195882	chr7:99195882:T:G	1.12389e-09	-2.11916e-10	-1.21295
99196581	chr7:99196581:G:A	1.1246e-09	-2.11916e-10	-1.21231
99196586	chr7:99196586:T:C	1.19658e-09	-2.11916e-10	-1.15028
99197174	chr7:99197174:A:T	7.74498e-10	-1.87405	0.288772
99197509	chr7:99197509:G:A	1.09639e-09	-2.11916e-10	-1.23772
99197606	chr7:99197606:A:G	4.11754e-10	-0.967251	-1.24982
99197727	chr7:99197727:C:T	1.10986e-09	-2.11916e-10	-1.22551
99197784	chr7:99197784:A:C	1.16719e-09	-2.11916e-10	-1.17515
99197786	chr7:99197786:G:T	1.02415e-08	-1.09945	2.09615
99198396	chr7:99198396:C:A	1.11332e-09	-2.11916e-10	-1.2224
99198402	chr7:99198402:C:T	1.58434e-09	-2.11916e-10	-0.86957
99198809	chr7:99198809:T:C	4.29524e-10	-1.05365	-1.12117
99199073	chr7:99199073:A:T	4.588e-10	-0.997154	-1.11173
99199151	chr7:99199151:A:G	2.63615e-09	-2.11916e-10	-0.36042
99199327	chr7:99199327:T:TCA	4.78401e-10	-0.975973	-1.09108
99199397	chr7:99199397:G:A	4.2289e-10	-1.05774	-1.13265
99199460	chr7:99199460:T:A	1.33685e-09	-2.11916e-10	-1.03942
99200149	chr7:99200149:C:T	4.76867e-10	-0.820369	-1.24989
99200219	chr7:99200219:G:A	8.18955e-10	-0.564193	-0.965274
99200301	chr7:99200301:G:A	1.66681e-10	-1.87245	-1.24896
99200377	chr7:99200377:T:C	6.37184e-10	-1.78044	-2.80088e-10
99200595	chr7:99200595:T:A	4.75662e-10	-0.973501	-1.09929
99200665	chr7:99200665:C:T	4.56028e-10	-1.01669	-1.09825
99200669	chr7:99200669:A:AT	4.51723e-10	-1.01888	-1.10555
99200678	chr7:99200678:A:G	4.59183e-10	-1.01337	-1.09468
99200698	chr7:99200698:A:G	4.70012e-10	-0.988323	-1.09642
99200734	chr7:99200734:A:G	4.42555e-10	-1.0454	-1.09953
99200786	chr7:99200786:A:G	4.55117e-10	-1.02904	-1.0879
99200787	chr7:99200787:A:C	4.53389e-10	-1.03417	-1.08657
99200790	chr7:99200790:A:G	4.57313e-10	-1.02942	-1.08271
99200861	chr7:99200861:G:A	4.37639e-10	-1.07589	-1.08021
99200982	chr7:99200982:G:A	9.87596e-09	-0.959743	1.92011
99201143	chr7:99201143:C:T	4.51744e-10	-1.02525	-1.09913
99201220	chr7:99201220:G:C	6.67401e-09	-2.11916e-10	0.56848
99201228	chr7:99201228:G:A	1.09878e-09	-2.11916e-10	-1.23554
99201382	chr7:99201382:T:C	4.85256e-10	-0.956998	-1.09582
99201618	chr7:99201618:G:A	1.46996e-09	-2.11916e-10	-0.944506
99201709	chr7:99201709:G:A	1.09791e-09	-2.11916e-10	-1.23633
99201779	chr7:99201779:A:G	5.03046e-10	-0.93788	-1.07894
99201905	chr7:99201905:A:G	4.06975e-10	-0.979287	-1.24946
99201928	chr7:99201928:G:A	6.30988e-09	-1.67888	2.19125
99201959	chr7:99201959:C:T	1.10944e-09	-2.11916e-10	-1.22589
99202015	chr7:99202015:C:G	1.57473e-09	-2.11916e-10	-0.87566
99202149	chr7:99202149:A:G	4.07278e-10	-0.978689	-1.24931
99202349	chr7:99202349:G:A	6.5657e-10	-0.644849	-1.10562
99202493	chr7:99202493:A:C	4.43641e-10	-1.03653	-1.10595
99202522	chr7:99202522:G:C	4.43956e-10	-1.03801	-1.10376
99202730	chr7:99202730:A:C	1.23197e-09	-2.11916e-10	-1.12113
99202835	chr7:99202835:G:A	1.35204e-09	-2.11916e-10	-1.02812
99202875	chr7:99202875:T:TAGCAC	4.50112e-10	-0.995398	-1.1326
99203067	chr7:99203067:A:G	4.56512e-10	-1.05449	-1.0594
99203211	chr7:99203211:A:G	4.49023e-10	-1.01094	-1.11948
99203344	chr7:99203344:A:G	4.44874e-10	-1.04264	-1.09707
99203563	chr7:99203563:C:T	1.11561e-09	-2.11916e-10	-1.22034
99203633	chr7:99203633:A:G	4.35914e-10	-1.05478	-1.10527
99203872	chr7:99203872:G:A	1.32413e-09	-2.11916e-10	-1.04898
99204515	chr7:99204515:A:G	4.25222e-10	-1.08397	-1.10092
99204598	chr7:99204598:G:A	1.80449e-09	0.401065	-1.14053
99204797	chr7:99204797:A:G	1.11749e-09	-2.11916e-10	-1.21866
99205189	chr7:99205189:C:T	1.51477e-09	-2.11916e-10	-0.914474
99205241	chr7:99205241:T:G	4.04287e-10	-1.13646	-1.09891
99205316	chr7:99205316:G:T	4.61896e-10	-1.02199	-1.08017
99205563	chr7:99205563:T:A	7.2962e-09	-1.56648	2.22409
99205708	chr7:99205708:A:G	3.87517e-10	-1.08445	-1.19328
99205765	chr7:99205765:C:T	4.06636e-10	-1.06627	-1.16331
99205871	chr7:99205871:A:T	4.05988e-10	-1.06517	-1.16601
99206201	chr7:99206201:G:A	5.54046e-10	-0.966519	-0.953729
99206231	chr7:99206231:A:G	3.63705e-10	-1.1969	-1.14426
99206471	chr7:99206471:A:G	4.00942e-10	-1.0689	-1.17478
99206696	chr7:99206696:A:G	6.42607e-10	-0.696245	-1.07572
99206735	chr7:99206735:A:G	1.13773e-09	-2.11916e-10	-1.2007
99207372	chr7:99207372:A:G	4.38716e-10	-1.12014	-1.0335
99208083	chr7:99208083:A:G	9.44433e-10	-1.38691	-2.80088e-10
99208183	chr7:99208183:T:C	4.23363e-10	-1.23275	-0.956516
99208420	chr7:99208420:A:T	4.12657e-10	-1.26501	-0.949872
99208535	chr7:99208535:C:T	4.08738e-10	-1.24162	-0.982803
99208546	chr7:99208546:G:A	3.89369e-10	-1.31417	-0.9588
99208826	chr7:99208826:CA:C	4.32561e-10	-1.25483	-0.912944
99208936	chr7:99208936:G:A	7.68978e-09	-2.11916e-10	0.710151
99209086	chr7:99209086:A:G	4.55136e-10	-1.21458	-0.902317
99209943	chr7:99209943:C:T	2.83014e-09	-2.11916e-10	-0.289414
99209956	chr7:99209956:C:T	4.64805e-10	-1.19969	-0.896188
99210040	chr7:99210040:G:A	4.39456e-10	-1.24143	-0.910528
99210216	chr7:99210216:C:T	1.22888e-09	-2.11916e-10	-1.12363
99210229	chr7:99210229:T:G	4.58379e-10	-1.19461	-0.915193
99210461	chr7:99210461:T:C	1.41314e-08	1.31866	-2.80088e-10
99210580	chr7:99210580:G:A	4.67917e-10	-1.17513	-0.914075
99210632	chr7:99210632:T:C	4.3463e-09	-2.11916e-10	0.139584
99210861	chr7:99210861:G:C	4.61674e-10	-1.16568	-0.936955
99210895	chr7:99210895:A:T	1.12767e-09	-2.11916e-10	-1.20958
99210984	chr7:99210984:G:T	4.7747e-10	-1.1538	-0.915193
99211755	chr7:99211755:C:T	4.57205e-10	-1.198	-0.914364
99211781	chr7:99211781:A:G	4.4949e-10	-1.21285	-0.916531
99212212	chr7:99212212:G:A	5.50274e-10	-1.08658	-0.840495
99212508	chr7:99212508:T:C	4.27684e-10	-1.27155	-0.907561
99212553	chr7:99212553:T:C	4.60864e-10	-1.19343	-0.910961
99212593	chr7:99212593:G:A	3.49379e-09	-2.11916e-10	-0.0787552
99212716	chr7:99212716:C:A	1.70536e-07	3.8092	-2.80088e-10
99213004	chr7:99213004:T:C	1.14913e-09	-2.11916e-10	-1.19073
99213502	chr7:99213502:G:A	1.15324e-09	-2.11916e-10	-1.18717
99213651	chr7:99213651:C:T	6.45503e-10	-1.84712	0.0796534
99213824	chr7:99213824:T:G	1.2614e-09	-2.11916e-10	-1.09752
99215007	chr7:99215007:A:G	4.6441e-10	-1.21644	-0.880292
99215069	chr7:99215069:A:T	4.99284e-10	-1.154	-0.87032
99215087	chr7:99215087:T:C	3.05309e-10	-1.3601	-1.15607
99215097	chr7:99215097:G:A	4.33749e-10	-1.18676	-0.978266
99215597	chr7:99215597:AG:A	1.1811e-09	-2.11916e-10	-1.16329
99216195	chr7:99216195:G:GT	1.16225e-09	-2.11916e-10	-1.17938
99216591	chr7:99216591:T:G	5.10186e-09	-2.11916e-10	0.299863
99216706	chr7:99216706:C:T	1.98907e-10	-1.69744	-1.24722
99217157	chr7:99217157:G:A	3.0671e-10	-1.29755	-1.21404
99217891	chr7:99217891:A:C	6.89714e-09	-2.11916e-10	0.601366
99218362	chr7:99218362:T:C	3.06754e-09	-2.11916e-10	-0.208864
99218507	chr7:99218507:C:T	2.43147e-10	-1.50406	-1.23977
99218626	chr7:99218626:C:T	2.64094e-10	-1.44484	-1.21635
99218631	chr7:99218631:A:G	2.43073e-10	-1.49745	-1.24668
99218723	chr7:99218723:C:T	2.52776e-10	-1.45733	-1.24766
99218787	chr7:99218787:A:G	2.47317e-10	-1.48158	-1.24525
99218978	chr7:99218978:C:T	1.10101e-09	-2.11916e-10	-1.23352
99219070	chr7:99219070:C:T	9.01775e-10	-0.966928	-0.466203
99219770	chr7:99219770:G:A	1.23103e-09	-2.11916e-10	-1.12189
99219973	chr7:99219973:A:C	5.57259e-10	-1.18652	-0.727942
99220035	chr7:99220035:G:A	2.17385e-10	-1.64985	-1.20598
99220070	chr7:99220070:T:G	1.09758e-09	-2.11916e-10	-1.23663
99220174	chr7:99220174:T:A	2.8435e-10	-1.58892	-0.99837
99220235	chr7:99220235:T:C	2.36013e-10	-1.52918	-1.24443
99220463	chr7:99220463:T:C	2.29851e-10	-1.5527	-1.24737
99220678	chr7:99220678:C:T	2.24661e-10	-1.58475	-1.23816
99220723	chr7:99220723:T:G	2.32905e-10	-1.53853	-1.24834
99221391	chr7:99221391:A:G	2.31198e-10	-1.54821	-1.24601
99221546	chr7:99221546:G:A	1.2944e-09	-2.11916e-10	-1.0717
99221593	chr7:99221593:T:C	2.29688e-10	-1.57795	-1.22282
99221654	chr7:99221654:T:C	1.64079e-09	-2.11916e-10	-0.834564
99221908	chr7:99221908:C:T	2.41118e-10	-1.51347	-1.23875
99221962	chr7:99221962:T:A	1.17015e-09	-2.11916e-10	-1.17261
99222122	chr7:99222122:T:C	2.30685e-10	-1.55487	-1.24158
99222271	chr7:99222271:T:A	2.38249e-10	-1.52048	-1.2437
99222356	chr7:99222356:G:A	2.36571e-10	-1.52173	-1.24952
99222544	chr7:99222544:G:A	1.19673e-09	-2.11916e-10	-1.15015
99222548	chr7:99222548:G:A	1.56943e-08	-2.11916e-10	1.42356
99222911	chr7:99222911:C:T	3.20806e-10	-1.21676	-1.2499
99223466	chr7:99223466:G:A	6.19574e-10	-0.632985	-1.17548
99223487	chr7:99223487:T:C	4.15659e-10	-0.967808	-1.23982
99223562	chr7:99223562:T:C	1.47117e-08	-2.11916e-10	1.3589
99224054	chr7:99224054:C:T	3.01287e-09	-2.11916e-10	-0.226849
99224793	chr7:99224793:C:T	1.28209e-08	-2.11916e-10	1.22134
99225118	chr7:99225118:G:A	1.12313e-09	-2.11916e-10	-1.21362
99225497	chr7:99225497:G:A	1.15347e-09	-2.11916e-10	-1.18697
99225746	chr7:99225746:G:A	2.84685e-10	-1.8493	-0.736813
99226079	chr7:99226079:T:G	5.79887e-10	-0.841738	-1.03293
99226450	chr7:99226450:G:A	2.46009e-09	-2.11916e-10	-0.429543
99226602	chr7:99226602:C:A	1.55592e-09	-2.11916e-10	-0.887672
99226682	chr7:99226682:C:T	3.80974e-10	-1.49061	-0.804155
99226683	chr7:99226683:G:A	3.3561e-07	3.27536	1.21085
99226994	chr7:99226994:A:G	1.2236e-08	-2.11916e-10	1.17464
99227042	chr7:99227042:G:T	1.25148e-09	-2.11916e-10	-1.10541
99227109	chr7:99227109:C:T	5.16267e-09	-2.11916e-10	0.311713
99227607	chr7:99227607:T:C	1.09438e-09	-2.11916e-10	-1.23955
99227657	chr7:99227657:A:G	1.34149e-09	-2.11916e-10	-1.03596
99227935	chr7:99227935:T:C	2.14597e-09	-2.11916e-10	-0.566148
99227991	chr7:99227991:C:T	1.29586e-09	-2.11916e-10	-1.07057
99228265	chr7:99228265:T:C	8.41971e-08	4.03634	-0.932921
99228545	chr7:99228545:A:G	1.64127e-09	-2.11916e-10	-0.834273
99229152	chr7:99229152:T:C	1.68084e-10	-1.87161	-1.24143
99229477	chr7:99229477:C:T	1.10661e-09	-2.11916e-10	-1.22844
99229697	chr7:99229697:G:A	8.06207e-10	-0.29972	-1.24544
99229859	chr7:99229859:G:A	1.36717e-09	-2.11916e-10	-1.017
99229906	chr7:99229906:C:T	4.03989e-09	1.0871	-1.02062
99230049	chr7:99230049:C:T	4.00526e-09	-2.11916e-10	0.0578668
99230302	chr7:99230302:C:T	9.49675e-10	-0.136876	-1.2445
99230332	chr7:99230332:T:G	1.14733e-09	0.0512001	-1.2435
99230524	chr7:99230524:G:A	1.21111e-09	-2.11916e-10	-1.1382
99230603	chr7:99230603:T:C	4.12542e-08	3.4192	-1.02918
99230681	chr7:99230681:G:T	2.77344e-09	-2.11916e-10	-0.309653
99230778	chr7:99230778:C:T	2.22366e-09	-2.11916e-10	-0.530587
99231033	chr7:99231033:G:A	2.57349e-10	-1.8493	-0.837762
99231546	chr7:99231546:G:T	3.84815e-08	1.4505	0.869936
99231678	chr7:99231678:T:C	1.09427e-09	-2.11916e-10	-1.23965
99231770	chr7:99231770:T:C	2.00124e-07	4.44192	-0.472721
99231777	chr7:99231777:G:A	1.10867e-09	-2.11916e-10	-1.22658
99231893	chr7:99231893:C:T	1.45897e-09	-2.11916e-10	-0.952013
99232043	chr7:99232043:A:G	3.76732e-08	1.47388	0.825325
99232048	chr7:99232048:G:A	2.22117e-09	-2.11916e-10	-0.531709
99232370	chr7:99232370:A:G	1.3757e-09	-2.11916e-10	-1.01078
99232414	chr7:99232414:C:T	2.01681e-09	-2.11916e-10	-0.628224
99232528	chr7:99232528:T:C	1.0069e-09	-0.110159	-1.2127
99232565	chr7:99232565:T:C	2.42248e-09	-2.11916e-10	-0.44495
99232763	chr7:99232763:G:T	1.08542e-09	-2.11916e-10	-1.24777
99233434	chr7:99233434:A:G	2.06204e-09	-2.11916e-10	-0.606045
99233533	chr7:99233533:C:T	5.95953e-10	-1.84733	-2.80088e-10
99233733	chr7:99233733:T:C	1.48353e-06	5.3087	0.663746
99233740	chr7:99233740:T:C	1.94385e-09	-2.11916e-10	-0.665069
99233748	chr7:99233748:G:A	5.2857e-10	-0.728651	-1.23867
99233787	chr7:99233787:C:T	1.06381e-07	4.43112	-1.09383
99234316	chr7:99234316:C:T	4.71025e-10	-1.20484	-0.87775
99234528	chr7:99234528:G:A	5.42578e-10	-0.953226	-0.987937
99234633	chr7:99234633:T:A	1.09576e-09	-2.11916e-10	-1.23829
99234980	chr7:99234980:A:C	1.92968e-09	-2.11916e-10	-0.672389
99235250	chr7:99235250:G:C	1.09577e-09	-2.11916e-10	-1.23829
99235370	chr7:99235370:T:C	1.13013e-09	-1.20741	-2.80088e-10
99236053	chr7:99236053:A:T	1.91938e-09	-2.11916e-10	-0.677738
99237053	chr7:99237053:G:A	1.17657e-08	1.13545	-2.80088e-10
99237100	chr7:99237100:G:A	2.80024e-09	-0.300035	-2.80088e-10
99237945	chr7:99237945:CAT:C	2.65705e-10	-1.50205	-1.15305
99238009	chr7:99238009:T:C	5.75706e-08	3.93051	-1.20724
99238809	chr7:99238809:C:T	2.74046e-09	-2.11916e-10	-0.321616
99238861	chr7:99238861:C:T	1.0938e-09	-2.11916e-10	-1.24008
99239048	chr7:99239048:G:A	4.29212e-09	-2.11916e-10	0.127039
99239107	chr7:99239107:C:T	3.6771e-10	-1.18462	-1.14559
99239201	chr7:99239201:C:G	1.38184e-09	-2.11916e-10	-1.00633
99239293	chr7:99239293:C:T	5.9387e-09	1.40693	-0.955182
99240527	chr7:99240527:G:A	3.96448e-10	-1.34135	-0.913599
99240585	chr7:99240585:T:A	1.1112e-09	-1.2243	-2.80088e-10
99240603	chr7:99240603:C:A	1.42296e-09	-2.11916e-10	-0.976999
99240715	chr7:99240715:C:T	5.96666e-09	-2.11916e-10	0.456447
99240757	chr7:99240757:T:C	1.97659e-08	1.63927	0.0149448
99241182	chr7:99241182:G:T	5.79982e-10	-1.8745	-2.80088e-10
99241827	chr7:99241827:C:A	2.44534e-10	-1.58004	-1.15811
99241925	chr7:99241925:A:T	2.65484e-09	-2.11916e-10	-0.353355
99243300	chr7:99243300:A:C	1.27185e-09	-2.11916e-10	-1.08926
99243766	chr7:99243766:TATCCATTCATCCATCTATCCATTCATTCATCCATCCATCCATCC:T	2.25581e-09	-2.11916e-10	-0.516232
99243999	chr7:99243999:A:G	1.46076e-09	-2.11916e-10	-0.950781
99244096	chr7:99244096:A:G	5.94646e-09	-2.11916e-10	0.453055
99244770	chr7:99244770:C:T	5.88717e-10	-1.85955	-2.80088e-10
99244859	chr7:99244859:C:T	6.26002e-10	-1.79814	-2.80088e-10
99244907	chr7:99244907:G:A	1.48304e-09	-2.11916e-10	-0.935649
99245748	chr7:99245748:G:A	1.096e-09	-2.11916e-10	-1.23808
99246384	chr7:99246384:T:G	3.41529e-10	-1.46677	-0.937297
99246597	chr7:99246597:G:A	2.42099e-09	-2.11916e-10	-0.445564
99246663	chr7:99246663:T:C	2.79102e-09	-0.303335	-2.80088e-10
99246990	chr7:99246990:T:C	9.75455e-10	-1.35459	-2.80088e-10
99247142	chr7:99247142:A:G	3.23027e-10	-1.56542	-0.894344
99247349	chr7:99247349:C:A	5.07922e-08	3.74307	-1.14507
99247442	chr7:99247442:T:C	1.1078e-09	-2.11916e-10	-1.22736
99247493	chr7:99247493:C:T	6.23668e-10	-1.80188	-2.80088e-10
99247746	chr7:99247746:T:C	5.22633e-08	3.77097	-1.14442
99247782	chr7:99247782:G:A	5.83482e-10	-1.86848	-2.80088e-10
99248382	chr7:99248382:G:A	2.37856e-09	-0.463244	-2.80088e-10
99248571	chr7:99248571:T:C	1.43454e-09	-2.11916e-10	-0.968897
99248878	chr7:99248878:G:A	6.09365e-10	-1.82508	-2.80088e-10
99249061	chr7:99249061:C:T	1.21268e-07	4.59276	-1.1245
99249177	chr7:99249177:A:G	5.40292e-08	3.8061	-1.14632
99249838	chr7:99249838:T:G	1.26556e-09	-2.11916e-10	-1.09423
99249967	chr7:99249967:T:C	1.17822e-09	-2.11916e-10	-1.16573
99250387	chr7:99250387:C:T	4.39812e-09	-2.11916e-10	0.151436
99250776	chr7:99250776:A:G	2.36582e-10	-1.55124	-1.21996
99250919	chr7:99250919:T:C	6.17638e-10	-1.81159	-2.80088e-10
99250976	chr7:99250976:T:C	1.25784e-09	-2.11916e-10	-1.10035
99251129	chr7:99251129:T:C	1.17967e-07	3.96778	-0.527113
99251198	chr7:99251198:G:A	1.4523e-09	-0.956596	-2.80088e-10
99251244	chr7:99251244:C:T	3.88006e-09	-2.11916e-10	0.0261098
99251917	chr7:99251917:G:C	1.43149e-09	-2.11916e-10	-0.971022
99252379	chr7:99252379:G:A	1.777e-09	0.108373	-0.86319
99253551	chr7:99253551:G:A	7.15876e-08	2.94118	-2.80088e-10
99253578	chr7:99253578:G:A	1.42784e-08	1.32901	-2.80088e-10
99253851	chr7:99253851:T:C	7.57687e-10	-0.473004	-1.13422
99254229	chr7:99254229:A:G	9.79964e-09	-2.11916e-10	0.952605
99254330	chr7:99254330:C:T	6.08105e-09	-2.11916e-10	0.475437
99254768	chr7:99254768:G:A	1.10287e-09	-2.11916e-10	-1.23182
99254950	chr7:99254950:T:C	4.22145e-09	1.28113	-1.17069
99255035	chr7:99255035:G:A	1.94012e-08	2.6737	-1.03811
99255893	chr7:99255893:G:A	7.25475e-09	-2.11916e-10	0.651916
99256723	chr7:99256723:G:A	6.30938e-09	-2.11916e-10	0.512297
99256825	chr7:99256825:C:T	2.68157e-10	-1.42522	-1.22071
99256859	chr7:99256859:G:C	9.72858e-09	-2.11916e-10	0.945327
99257801	chr7:99257801:C:A	1.12665e-09	-2.11916e-10	-1.21049
99257994	chr7:99257994:T:C	2.69957e-10	-1.41075	-1.22848
99258254	chr7:99258254:T:C	1.15824e-09	-2.11916e-10	-1.18284
99258353	chr7:99258353:T:C	1.13167e-09	-2.11916e-10	-1.20605
99258527	chr7:99258527:C:T	1.87252e-09	-2.11916e-10	-0.702458
99258618	chr7:99258618:G:A	1.13623e-09	-2.11916e-10	-1.20203
99258954	chr7:99258954:G:A	1.08737e-09	-2.11916e-10	-1.24598
99259546	chr7:99259546:C:G	1.3773e-09	-2.11916e-10	-1.00962
99259608	chr7:99259608:G:A	1.43757e-07	3.17823	0.460147
99259737	chr7:99259737:T:C	1.37051e-09	-2.11916e-10	-1.01456
99259765	chr7:99259765:T:C	1.68894e-09	-2.11916e-10	-0.805642
99260156	chr7:99260156:C:T	5.80869e-10	-1.87297	-2.80088e-10
99260261	chr7:99260261:A:G	1.68602e-08	1.49522	-2.80088e-10
99260363	chr7:99260363:A:G	2.60204e-07	3.59966	0.632069
99260372	chr7:99260372:A:G	2.35513e-10	-1.82597	-0.949761
99260390	chr7:99260390:T:C	2.84628e-09	-0.283728	-2.80088e-10
99260477	chr7:99260477:C:T	1.11687e-09	-2.11916e-10	-1.21921
99261161	chr7:99261161:G:A	4.33751e-09	1.32525	-1.18769
99261188	chr7:99261188:C:A	1.15678e-09	-2.11916e-10	-1.1841
99261520	chr7:99261520:A:G	1.12764e-09	-2.11916e-10	-1.20962
99261598	chr7:99261598:G:A	1.92592e-09	-2.11916e-10	-0.674339
99261660	chr7:99261660:G:T	1.30914e-09	-2.11916e-10	-1.06037
99262157	chr7:99262157:AG:A	1.43367e-09	-2.11916e-10	-0.969505
99262633	chr7:99262633:C:T	1.12861e-09	-2.11916e-10	-1.20876
99263001	chr7:99263001:G:A	1.31046e-09	-2.11916e-10	-1.05936
99263684	chr7:99263684:T:C	9.67893e-10	-0.415031	-0.947343
99264292	chr7:99264292:T:C	2.42607e-09	0.576476	-1.01995
99264294	chr7:99264294:T:G	1.15757e-09	-2.11916e-10	-1.18342
99264554	chr7:99264554:G:A	1.65509e-09	-2.11916e-10	-0.825883
99264625	chr7:99264625:CAAAGTGCAGTCTACAAGGAGATG:C	1.15729e-09	-2.11916e-10	-1.18366
99265302	chr7:99265302:G:C	1.77134e-09	-2.11916e-10	-0.758005
99265576	chr7:99265576:T:A	1.18654e-09	-2.11916e-10	-1.1587
99265581	chr7:99265581:G:A	1.19731e-09	-2.11916e-10	-1.14966
99265882	chr7:99265882:CA:C	1.09256e-09	-2.11916e-10	-1.24122
99266244	chr7:99266244:T:C	1.23353e-09	-2.11916e-10	-1.11986
99266603	chr7:99266603:T:C	2.05216e-09	-2.11916e-10	-0.61085
99266784	chr7:99266784:C:T	1.6907e-09	-2.11916e-10	-0.804596
99266785	chr7:99266785:G:A	1.1664e-09	-2.11916e-10	-1.17582
99267101	chr7:99267101:TGA:T	1.15729e-09	-2.11916e-10	-1.18366
99267401	chr7:99267401:T:A	1.48773e-09	-2.11916e-10	-0.932487
99267582	chr7:99267582:A:G	2.45375e-09	-2.11916e-10	-0.432124
99268231	chr7:99268231:C:T	1.18349e-09	-2.11916e-10	-1.16128
99268705	chr7:99268705:C:T	1.34374e-09	-2.11916e-10	-1.03429
99268770	chr7:99268770:T:C	1.36762e-09	-2.11916e-10	-1.01667
99268888	chr7:99268888:T:C	1.08316e-09	-2.11916e-10	-1.24986
99269695	chr7:99269695:T:G	1.20224e-09	-1.14555	-2.80088e-10
99270294	chr7:99270294:C:G	3.99888e-09	-2.11916e-10	0.0562733
99270415	chr7:99270415:G:A	1.29299e-09	-2.11916e-10	-1.07278
99270894	chr7:99270894:T:C	4.77852e-09	-2.11916e-10	0.23439
99271073	chr7:99271073:C:T	2.07076e-10	-1.8576	-1.04681
99271556	chr7:99271556:T:TCA	1.72533e-10	-1.8374	-1.24951
99271567	chr7:99271567:G:T	1.11478e-09	-2.11916e-10	-1.22108
99271601	chr7:99271601:T:C	1.7407e-10	-1.8286	-1.24943
99272499	chr7:99272499:A:G	1.39708e-09	-2.11916e-10	-0.995359
99272875	chr7:99272875:T:G	1.20962e-09	-2.11916e-10	-1.13944
99273447	chr7:99273447:G:T	1.12308e-09	-2.11916e-10	-1.21366
99273682	chr7:99273682:C:A	1.11664e-09	-2.11916e-10	-1.21941
99274020	chr7:99274020:T:C	1.46497e-09	-2.11916e-10	-0.947906
99274219	chr7:99274219:C:A	1.66775e-09	-2.11916e-10	-0.818266
99274566	chr7:99274566:T:C	1.21719e-09	-2.11916e-10	-1.1332
99274612	chr7:99274612:G:A	1.42585e-09	-2.11916e-10	-0.974973
99274697	chr7:99274697:G:A	1.47233e-09	-2.11916e-10	-0.942895
99274767	chr7:99274767:G:A	1.31197e-09	-2.11916e-10	-1.05821
99274978	chr7:99274978:C:T	1.61289e-09	-2.11916e-10	-0.851714
99275284	chr7:99275284:C:T	1.13336e-08	-2.11916e-10	1.09803
99275670	chr7:99275670:C:CA	1.27573e-09	-2.11916e-10	-1.08622
99275754	chr7:99275754:A:C	3.72271e-10	-1.08864	-1.22923
99275818	chr7:99275818:G:A	6.28655e-10	-1.79391	-2.80088e-10
99275991	chr7:99275991:G:C	1.29153e-09	-2.11916e-10	-1.07392
99276161	chr7:99276161:G:A	1.11132e-09	-2.11916e-10	-1.22419
99276363	chr7:99276363:A:T	1.2657e-09	-2.11916e-10	-1.09412
99276509	chr7:99276509:C:T	1.37572e-09	-2.11916e-10	-1.01076
99276598	chr7:99276598:A:G	3.67982e-10	-1.0955	-1.23396
99276662	chr7:99276662:T:C	1.14288e-09	-2.11916e-10	-1.19619
99276745	chr7:99276745:T:C	2.60674e-07	4.68426	-0.450733
99276953	chr7:99276953:G:T	1.64404e-09	-0.832585	-2.80088e-10
99277117	chr7:99277117:A:G	1.25542e-09	-2.11916e-10	-1.10227
99277269	chr7:99277269:A:G	4.27822e-09	0.77459	-0.650793
99278745	chr7:99278745:G:A	3.63075e-10	-1.10726	-1.23562
99278885	chr7:99278885:C:T	6.3912e-10	-1.7774	-2.80088e-10
99279050	chr7:99279050:G:A	4.06969e-09	-2.11916e-10	0.0738265
99279060	chr7:99279060:G:T	8.62783e-10	-1.47733	-2.80088e-10
99279219	chr7:99279219:C:T	1.1492e-09	-2.11916e-10	-1.19067
99279452	chr7:99279452:G:A	1.25971e-09	-2.11916e-10	-1.09886
99279468	chr7:99279468:T:C	6.29496e-10	-1.79258	-2.80088e-10
99279652	chr7:99279652:G:A	1.26365e-09	-2.11916e-10	-1.09574
99279770	chr7:99279770:C:T	1.39539e-09	-2.11916e-10	-0.996565
99280737	chr7:99280737:CA:C	4.73139e-10	-0.882594	-1.19551
99281031	chr7:99281031:A:G	6.71189e-10	-0.807543	-0.920901
99281043	chr7:99281043:T:C	5.31926e-10	-0.944296	-1.0167
99281354	chr7:99281354:T:G	1.14733e-09	-2.11916e-10	-1.19231
99281518	chr7:99281518:C:T	1.41875e-09	-2.11916e-10	-0.979967
99281590	chr7:99281590:T:C	7.70561e-10	-0.687121	-0.903256
99281725	chr7:99281725:T:C	2.34519e-09	0.423213	-0.900586
99281904	chr7:99281904:CCT:C	2.39158e-10	-1.57963	-1.18075
99282641	chr7:99282641:TTTTG:T	4.64259e-10	-0.971619	-1.12543
99283019	chr7:99283019:C:T	6.35818e-10	-0.58884	-1.19374
99283141	chr7:99283141:C:T	1.3179e-09	-2.11916e-10	-1.0537
99283212	chr7:99283212:T:C	2.4644e-10	-1.57571	-1.15466
99283374	chr7:99283374:G:C	6.41021e-10	-0.584324	-1.19011
99283533	chr7:99283533:C:T	1.19617e-09	-2.11916e-10	-1.15061
99283576	chr7:99283576:C:T	4.52573e-10	-1.27786	-0.844685
99283759	chr7:99283759:C:T	6.97873e-09	1.78638	-1.17326
99283768	chr7:99283768:C:T	1.144e-09	-2.11916e-10	-1.19521
99283794	chr7:99283794:G:A	3.98948e-10	-1.01787	-1.23079
99283806	chr7:99283806:G:A	1.15819e-09	-2.11916e-10	-1.18288
99283878	chr7:99283878:G:C	1.26392e-09	-2.11916e-10	-1.09552
99284031	chr7:99284031:G:A	6.30335e-10	-0.608186	-1.18306
99284177	chr7:99284177:G:C	1.23025e-09	-2.11916e-10	-1.12252
99284289	chr7:99284289:G:A	1.13637e-09	-2.11916e-10	-1.2019
99284330	chr7:99284330:C:G	1.23653e-09	-2.11916e-10	-1.11743
99284495	chr7:99284495:G:A	4.94535e-09	-2.11916e-10	0.268706
99284786	chr7:99284786:G:A	1.24726e-09	-2.11916e-10	-1.10879
99284914	chr7:99284914:G:A	1.23719e-09	-2.11916e-10	-1.1169
99284990	chr7:99284990:C:T	4.17797e-09	-2.11916e-10	0.100084
99285154	chr7:99285154:C:T	1.65004e-09	-2.11916e-10	-0.828941
99285189	chr7:99285189:G:A	1.10797e-09	-2.11916e-10	-1.22721
99285287	chr7:99285287:T:C	1.27663e-09	-2.11916e-10	-1.08551
99285491	chr7:99285491:A:G	4.51639e-10	-0.942641	-1.18197
99285825	chr7:99285825:G:C	1.14441e-09	-2.11916e-10	-1.19485
99287360	chr7:99287360:C:A	6.54687e-10	-1.75334	-2.80088e-10
99287790	chr7:99287790:G:A	4.27261e-09	0.122483	-2.80088e-10
99287955	chr7:99287955:G:A	1.31817e-09	-2.11916e-10	-1.05349
99288022	chr7:99288022:C:T	3.95897e-10	-1.22843	-1.02791
99288859	chr7:99288859:A:G	1.16167e-09	-2.11916e-10	-1.17988
99289395	chr7:99289395:C:T	1.53738e-09	-2.11916e-10	-0.899664
99290179	chr7:99290179:C:T	1.79688e-07	4.49288	-0.631398
99290554	chr7:99290554:C:T	6.56512e-10	-0.600701	-1.14985
99290877	chr7:99290877:A:G	6.34706e-10	-0.60425	-1.18008
99291084	chr7:99291084:T:C	1.07562e-08	-2.11916e-10	1.04574
99291297	chr7:99291297:A:G	4.53318e-09	-2.11916e-10	0.181683
99291830	chr7:99291830:G:A	1.47131e-09	-2.11916e-10	-0.943587
99291879	chr7:99291879:G:T	4.18526e-10	-1.13126	-1.0695
99292331	chr7:99292331:T:A	5.7859e-10	-1.8769	-2.80088e-10
99292603	chr7:99292603:A:G	3.44164e-09	-0.305212	0.211419
99292614	chr7:99292614:A:G	2.7411e-10	-1.78485	-0.839118
99292921	chr7:99292921:C:T	3.36973e-10	-1.309	-1.10849
99293362	chr7:99293362:G:T	2.60958e-10	-1.82946	-0.843676
99293469	chr7:99293469:C:T	3.61318e-09	-0.0451532	-2.80088e-10
99293532	chr7:99293532:G:C	3.22673e-10	-1.23965	-1.22121
99293815	chr7:99293815:G:A	9.85419e-10	-0.613656	-0.730773
99293822	chr7:99293822:AAAGT:A	2.86519e-10	-1.43914	-1.14055
99293904	chr7:99293904:A:G	2.08353e-08	2.64579	-0.938884
99294212	chr7:99294212:A:G	5.26687e-08	2.63428	-2.80088e-10
99294578	chr7:99294578:T:G	1.61729e-09	-0.848986	-2.80088e-10
99294626	chr7:99294626:C:T	2.86603e-10	-1.33056	-1.24883
99294665	chr7:99294665:A:C	1.2468e-09	-2.11916e-10	-1.10916
99294711	chr7:99294711:CCCA:C	3.83122e-10	-1.19664	-1.0925
99294901	chr7:99294901:G:T	7.59194e-10	-1.28171	-0.323525
99295097	chr7:99295097:G:A	2.01029e-09	-2.11916e-10	-0.631462
99295101	chr7:99295101:G:A	2.02646e-10	-1.82719	-1.09885
99295104	chr7:99295104:C:T	1.64827e-09	-2.11916e-10	-0.830013
99295106	chr7:99295106:C:T	2.10836e-09	-2.11916e-10	-0.583831
99295243	chr7:99295243:G:A	4.27812e-09	-2.11916e-10	0.123773
99295354	chr7:99295354:G:A	2.82669e-09	-2.11916e-10	-0.290635
99295754	chr7:99295754:G:A	6.99512e-08	3.39148	-0.473425
99295869	chr7:99295869:C:T	6.01864e-10	-1.83746	-2.80088e-10
99295870	chr7:99295870:A:G	1.74974e-09	-2.11916e-10	-0.770276
99296076	chr7:99296076:G:A	1.08606e-09	-2.11916e-10	-1.24719
99296194	chr7:99296194:G:C	1.08679e-09	-2.11916e-10	-1.24651
99296312	chr7:99296312:G:C	2.8277e-10	-1.40915	-1.18371
99296346	chr7:99296346:A:G	4.82637e-10	-0.902206	-1.15603
99296889	chr7:99296889:C:T	1.1286e-09	-2.11916e-10	-1.20876
99297627	chr7:99297627:C:T	2.54814e-09	0.381182	-0.775559
99297632	chr7:99297632:C:T	4.7054e-09	-2.11916e-10	0.218969
99297765	chr7:99297765:T:G	1.22859e-09	-2.11916e-10	-1.12388
99298296	chr7:99298296:A:G	4.37187e-10	-1.07859	-1.07855
99298319	chr7:99298319:G:A	3.96841e-10	-1.06523	-1.18873
99298445	chr7:99298445:T:C	2.25643e-09	0.234255	-0.75021
99298763	chr7:99298763:G:A	1.29806e-09	-1.06887	-2.80088e-10
99298874	chr7:99298874:G:A	1.18658e-09	-2.11916e-10	-1.15867
99299092	chr7:99299092:A:T	4.89499e-10	-1.07575	-0.968368
99299093	chr7:99299093:A:T	3.20806e-10	-1.21806	-1.2486
99299617	chr7:99299617:G:A	1.18169e-09	-2.11916e-10	-1.1628
99300028	chr7:99300028:C:T	1.38811e-09	-2.11916e-10	-1.0018
99300526	chr7:99300526:A:G	2.8105e-09	0.469186	-0.765563
99300735	chr7:99300735:G:A	2.5373e-09	0.379283	-0.777923
99300917	chr7:99300917:A:G	1.05075e-09	-0.38005	-0.900186
99300961	chr7:99300961:G:A	1.13138e-09	-2.11916e-10	-1.20631
99301144	chr7:99301144:T:C	6.91364e-07	5.81905	-0.610125
99301621	chr7:99301621:C:T	1.29275e-09	-2.11916e-10	-1.07297
99301639	chr7:99301639:C:T	1.08313e-09	-2.11916e-10	-1.24989
99301655	chr7:99301655:C:T	4.00114e-10	-1.05127	-1.19448
99301841	chr7:99301841:C:T	2.95828e-10	-1.30377	-1.24395
99301877	chr7:99301877:G:A	2.42752e-09	0.354911	-0.797782
99302268	chr7:99302268:C:T	1.19227e-08	1.1487	-2.80088e-10
99302542	chr7:99302542:A:G	4.22875e-07	5.44579	-0.728452
99302659	chr7:99302659:C:T	1.79122e-09	-2.11916e-10	-0.746845
99302795	chr7:99302795:C:T	2.85131e-09	-2.11916e-10	-0.281962
99303167	chr7:99303167:A:G	1.1094e-09	-1.22592	-2.80088e-10
99303230	chr7:99303230:A:G	2.83019e-09	0.502827	-0.792224
99303234	chr7:99303234:G:A	1.13143e-09	-2.11916e-10	-1.20626
99303539	chr7:99303539:G:A	1.24454e-09	-2.11916e-10	-1.11097
99303860	chr7:99303860:A:G	1.38396e-09	-2.11916e-10	-1.00479
99303969	chr7:99303969:T:C	7.19342e-10	-1.65916	-2.80088e-10
99304075	chr7:99304075:C:T	1.11596e-09	-2.11916e-10	-1.22002
99304590	chr7:99304590:C:T	1.25452e-09	-1.10299	-2.80088e-10
99305097	chr7:99305097:G:A	3.65017e-09	-2.11916e-10	-0.0349671
99306410	chr7:99306410:C:G	7.9817e-10	-1.21677	-0.338405
99306428	chr7:99306428:A:C	1.50266e-09	-2.11916e-10	-0.922507
99306442	chr7:99306442:G:T	6.07587e-10	-1.828	-2.80088e-10
99306636	chr7:99306636:C:T	1.08362e-09	-2.11916e-10	-1.24944
99306817	chr7:99306817:C:T	4.46625e-10	-0.887386	-1.24839
99306907	chr7:99306907:A:G	8.40294e-10	-1.50374	-2.80088e-10
99307116	chr7:99307116:C:T	8.31237e-10	-1.51458	-2.80088e-10
99307171	chr7:99307171:C:T	7.6528e-10	-1.59725	-2.80088e-10
99307255	chr7:99307255:T:G	4.01366e-10	-1.06236	-1.18026
99307962	chr7:99307962:C:T	1.33073e-09	-2.11916e-10	-1.04401
99308077	chr7:99308077:A:G	2.94266e-09	-2.11916e-10	-0.250428
99308849	chr7:99308849:T:G	6.72551e-08	3.24329	-0.364539
99308969	chr7:99308969:T:C	1.09922e-09	-2.11916e-10	-1.23514
99309573	chr7:99309573:G:A	1.64181e-09	-2.11916e-10	-0.833942
99309773	chr7:99309773:C:T	6.41924e-10	-0.538276	-1.23475
99309819	chr7:99309819:T:A	1.21583e-09	-2.11916e-10	-1.13431
99309946	chr7:99309946:T:G	1.48212e-09	-2.11916e-10	-0.936265
99309947	chr7:99309947:G:A	2.04713e-09	-2.11916e-10	-0.6133
99310061	chr7:99310061:A:T	3.76706e-10	-1.30346	-1.00257
99310578	chr7:99310578:A:G	1.31637e-09	-2.11916e-10	-1.05486
99310768	chr7:99310768:C:G	2.00378e-09	-2.11916e-10	-0.634708
99310874	chr7:99310874:G:A	7.36497e-10	-0.441791	-1.1938
99311040	chr7:99311040:G:A	4.77771e-10	-0.819973	-1.24839
99311456	chr7:99311456:T:A	1.58901e-09	-2.11916e-10	-0.86663
99311589	chr7:99311589:T:C	1.08377e-09	-2.11916e-10	-1.24929
99311914	chr7:99311914:T:C	1.13587e-09	-2.11916e-10	-1.20234
99312192	chr7:99312192:A:G	2.20685e-09	0.331924	-0.870098
99312417	chr7:99312417:C:T	1.14577e-09	-2.11916e-10	-1.19366
99312465	chr7:99312465:T:TA	4.78891e-10	-0.824476	-1.24155
99313793	chr7:99313793:G:A	1.95739e-09	-2.11916e-10	-0.65813
99313948	chr7:99313948:G:A	1.89348e-09	-2.11916e-10	-0.691325
99314289	chr7:99314289:T:C	9.09507e-10	-0.391464	-1.03313
99314574	chr7:99314574:A:AG	5.17125e-07	5.62634	-0.7078
99314836	chr7:99314836:G:A	1.11458e-09	-2.11916e-10	-1.22126
99314879	chr7:99314879:C:T	3.93597e-10	-1.06417	-1.198
99315325	chr7:99315325:G:A	1.38846e-09	-2.11916e-10	-1.00155
99315356	chr7:99315356:G:A	1.34374e-09	-2.11916e-10	-1.03428
99315548	chr7:99315548:T:C	3.86633e-10	-1.0892	-1.19082
99315581	chr7:99315581:T:C	3.22241e-08	2.97969	-0.836712
99316101	chr7:99316101:C:T	2.55031e-09	-2.11916e-10	-0.393527
99316312	chr7:99316312:C:T	1.14523e-09	-2.11916e-10	-1.19414
99316322	chr7:99316322:C:T	3.86485e-10	-1.07675	-1.20365
99316345	chr7:99316345:C:T	1.14744e-09	-2.11916e-10	-1.19221
99316413	chr7:99316413:T:A	7.97371e-10	-0.313449	-1.24273
99316897	chr7:99316897:C:T	4.40463e-09	-2.11916e-10	0.152916
99317005	chr7:99317005:T:A	1.47514e-09	-2.11916e-10	-0.940991
99317778	chr7:99317778:G:A	2.97757e-10	-1.29273	-1.24849
99317887	chr7:99317887:TAAA:T	4.09318e-10	-1.02753	-1.19548
99318335	chr7:99318335:T:C	2.9555e-10	-1.30102	-1.24764
99318623	chr7:99318623:A:G	1.30442e-09	-2.11916e-10	-1.06398
99319156	chr7:99319156:A:G	2.98897e-10	-1.40194	-1.13546
99319222	chr7:99319222:G:A	2.01955e-09	-2.11916e-10	-0.626864
99319622	chr7:99319622:T:C	1.10096e-09	-0.315482	-0.918073
99319872	chr7:99319872:G:A	1.11033e-09	-2.11916e-10	-1.22508
99319897	chr7:99319897:C:T	1.12622e-09	-2.11916e-10	-1.21087
99320275	chr7:99320275:A:G	1.13571e-09	-2.11916e-10	-1.20248
99320921	chr7:99320921:C:G	1.23938e-09	-2.11916e-10	-1.11513
99321293	chr7:99321293:C:T	2.51485e-08	2.82146	-0.926403
99322124	chr7:99322124:T:C	4.90642e-09	0.260804	-2.80088e-10
99322135	chr7:99322135:T:TCCAATC	4.7278e-09	0.223719	-2.80088e-10
99322479	chr7:99322479:C:T	4.3412e-08	3.52563	-1.08464
99322805	chr7:99322805:G:A	1.14409e-09	-2.11916e-10	-1.19513
99323231	chr7:99323231:C:T	2.90817e-10	-1.32625	-1.23855
99323501	chr7:99323501:A:G	3.26854e-09	-0.145399	-2.80088e-10
99323666	chr7:99323666:C:T	1.50038e-09	-2.11916e-10	-0.924021
99323835	chr7:99323835:G:C	6.33349e-09	0.51611	-2.80088e-10
99324156	chr7:99324156:C:T	1.38457e-09	-2.11916e-10	-1.00435
99324325	chr7:99324325:C:G	1.52408e-09	-2.11916e-10	-0.908348
99324467	chr7:99324467:A:G	9.69261e-07	6.36656	-0.819765
99324599	chr7:99324599:A:G	2.70849e-10	-1.41384	-1.22209
99324799	chr7:99324799:T:C	1.01078e-06	6.26164	-0.672902
99325123	chr7:99325123:C:A	6.88527e-08	3.61264	-0.71041
99325130	chr7:99325130:G:A	3.14582e-09	-2.11916e-10	-0.183667
99325189	chr7:99325189:C:G	3.5279e-07	5.02908	-0.492947
99325246	chr7:99325246:A:G	1.07425e-09	-1.25812	-2.80088e-10
99325681	chr7:99325681:G:A	1.10231e-09	-2.11916e-10	-1.23234
99325808	chr7:99325808:TGC:T	1.26186e-09	-2.11916e-10	-1.09715
99326100	chr7:99326100:G:A	6.39798e-10	-1.77634	-2.80088e-10
99326124	chr7:99326124:C:A	1.57051e-09	-2.11916e-10	-0.878339
99326170	chr7:99326170:C:T	1.10296e-09	-2.11916e-10	-1.23175
99326279	chr7:99326279:T:A	1.4999e-09	-2.11916e-10	-0.924343
99326639	chr7:99326639:T:C	1.55744e-09	-2.11916e-10	-0.886699
99326761	chr7:99326761:G:A	1.12479e-09	-2.11916e-10	-1.21214
99328004	chr7:99328004:CA:C	5.24623e-08	3.74781	-1.11746
99328044	chr7:99328044:G:A	2.94284e-09	-2.11916e-10	-0.250366
99328052	chr7:99328052:C:T	6.0377e-09	-2.11916e-10	0.468283
99328157	chr7:99328157:G:T	6.86539e-10	-1.70583	-2.80088e-10
99328324	chr7:99328324:A:G	9.58959e-07	6.23871	-0.702599
99329052	chr7:99329052:G:T	1.12024e-09	-2.11916e-10	-1.2162
99329718	chr7:99329718:C:G	4.79578e-09	-2.11916e-10	0.237995
99329790	chr7:99329790:A:C	1.16704e-07	3.4299	-2.80088e-10
99330297	chr7:99330297:C:T	1.72526e-09	-2.11916e-10	-0.784365
99330511	chr7:99330511:C:T	5.40022e-10	-0.729304	-1.21658
99330680	chr7:99330680:C:G	2.28789e-09	-0.50211	-2.80088e-10
99332080	chr7:99332080:T:G	1.26861e-09	-2.11916e-10	-1.09182
99332413	chr7:99332413:G:T	3.26232e-10	-1.20172	-1.24817
99332570	chr7:99332570:T:G	1.5021e-09	-2.11916e-10	-0.922875
99332656	chr7:99332656:T:G	1.09192e-09	-2.11916e-10	-1.24181
99332916	chr7:99332916:A:T	8.41921e-08	4.15818	-1.05483
99333243	chr7:99333243:T:C	3.04313e-09	-2.11916e-10	-0.216853
99333482	chr7:99333482:A:G	4.0214e-08	3.07097	-0.706501
99334497	chr7:99334497:C:G	5.85249e-10	-1.86546	-2.80088e-10
99334929	chr7:99334929:C:T	1.57099e-09	-2.11916e-10	-0.878033
99334935	chr7:99334935:C:T	1.10324e-09	-2.11916e-10	-1.23149
99335627	chr7:99335627:G:A	2.55585e-10	-1.61758	-1.07636
99335886	chr7:99335886:G:A	3.99119e-10	-1.03553	-1.21271
99336066	chr7:99336066:A:G	4.22776e-10	-0.9653	-1.22535
99336632	chr7:99336632:T:G	1.08554e-09	-2.11916e-10	-1.24766
99336714	chr7:99336714:G:A	5.77717e-10	-1.87841	-2.80088e-10
99336801	chr7:99336801:C:A	7.10052e-08	3.45728	-0.52427
99337327	chr7:99337327:A:G	3.91381e-09	-2.11916e-10	0.0347693
99337358	chr7:99337358:T:C	5.79241e-10	-1.87578	-2.80088e-10
99337738	chr7:99337738:G:C	1.12754e-09	-2.11916e-10	-1.2097
99338802	chr7:99338802:C:T	3.27069e-09	-2.11916e-10	-0.144738
99338809	chr7:99338809:A:G	1.25325e-09	-2.11916e-10	-1.104
99339335	chr7:99339335:C:T	2.70112e-09	-2.11916e-10	-0.336075
99339681	chr7:99339681:T:G	1.11384e-09	-2.11916e-10	-1.22192
99339786	chr7:99339786:C:T	5.94747e-10	-1.84936	-2.80088e-10
99340299	chr7:99340299:A:G	5.37297e-09	-2.11916e-10	0.351641
99340631	chr7:99340631:C:T	2.84272e-10	-1.34957	-1.238
99340839	chr7:99340839:ATAATGC:A	1.43981e-09	-2.11916e-10	-0.965231
99342134	chr7:99342134:C:T	1.31289e-09	-2.11916e-10	-1.05751
99342394	chr7:99342394:A:C	3.41405e-08	2.91607	-0.715329
99342974	chr7:99342974:G:A	2.90618e-09	-2.11916e-10	-0.262902
99343000	chr7:99343000:G:T	1.17805e-09	-2.11916e-10	-1.16588
99343118	chr7:99343118:A:T	7.39978e-10	-1.63088	-2.80088e-10
99344199	chr7:99344199:G:A	1.11991e-09	-2.11916e-10	-1.21649
99344286	chr7:99344286:C:T	2.97344e-10	-1.30707	-1.23553
99344654	chr7:99344654:C:T	1.10638e-09	-2.11916e-10	-1.22865
99345366	chr7:99345366:C:T	3.02427e-10	-1.29112	-1.23454
99345432	chr7:99345432:C:T	3.29012e-09	-2.11916e-10	-0.138817
99345478	chr7:99345478:T:C	1.1045e-09	-2.11916e-10	-1.23034
99345684	chr7:99345684:G:C	6.40205e-07	5.89726	-0.765215
99346211	chr7:99346211:C:T	7.98066e-10	-1.5553	-2.80088e-10
99346543	chr7:99346543:G:A	1.15493e-09	-2.11916e-10	-1.1857
99346715	chr7:99346715:C:T	3.18616e-09	-2.11916e-10	-0.170924
99347147	chr7:99347147:G:A	1.39903e-07	3.61121	-2.80088e-10
99347303	chr7:99347303:T:C	2.92969e-10	-1.32164	-1.23579
99347368	chr7:99347368:G:A	3.10494e-09	-2.11916e-10	-0.196747
99347392	chr7:99347392:T:C	1.12224e-09	-2.11916e-10	-1.21441
99347574	chr7:99347574:G:A	1.14004e-09	-2.11916e-10	-1.19868
99347857	chr7:99347857:A:G	6.81787e-08	3.43427	-0.541882
99347890	chr7:99347890:A:G	1.12205e-09	-2.11916e-10	-1.21459
99348140	chr7:99348140:A:T	1.24545e-09	-2.11916e-10	-1.11025
99348235	chr7:99348235:T:C	6.47481e-10	-1.11025	-0.654157
99348285	chr7:99348285:A:G	8.97095e-07	6.16992	-0.700497
99348299	chr7:99348299:C:A	1.09933e-09	-2.11916e-10	-1.23504
99349251	chr7:99349251:C:T	1.19966e-09	-2.11916e-10	-1.1477
99349454	chr7:99349454:C:A	1.10207e-09	-2.11916e-10	-1.23255
99349635	chr7:99349635:G:A	2.68239e-10	-1.41117	-1.23444
99350197	chr7:99350197:A:G	1.37887e-09	-2.11916e-10	-1.00848
99350385	chr7:99350385:C:T	1.2212e-09	-2.11916e-10	-1.12991
99350464	chr7:99350464:G:C	1.46646e-09	-2.11916e-10	-0.946891
99351401	chr7:99351401:TAG:T	1.25126e-09	-2.11916e-10	-1.10559
99351471	chr7:99351471:G:A	1.09713e-09	-2.11916e-10	-1.23705
99352147	chr7:99352147:C:T	1.10135e-09	-2.11916e-10	-1.2332
99352727	chr7:99352727:G:A	7.36183e-08	3.45492	-0.485771
99352767	chr7:99352767:C:T	1.11227e-09	-2.11916e-10	-1.22334
99353189	chr7:99353189:C:T	1.09578e-09	-2.11916e-10	-1.23827
99353303	chr7:99353303:C:T	1.12434e-09	-2.11916e-10	-1.21255
99353671	chr7:99353671:G:A	1.09663e-09	-2.11916e-10	-1.2375
99354032	chr7:99354032:C:T	1.0963e-09	-2.11916e-10	-1.2378
99354241	chr7:99354241:G:A	3.26479e-09	-0.146545	-2.80088e-10
99354354	chr7:99354354:C:T	1.09355e-09	-2.11916e-10	-1.24031
99354661	chr7:99354661:A:G	8.95047e-08	3.16455	-2.80088e-10
99355110	chr7:99355110:G:A	1.12523e-09	-2.11916e-10	-1.21175
99355146	chr7:99355146:G:C	1.09468e-09	-2.11916e-10	-1.23928
99355602	chr7:99355602:A:G	1.09254e-09	-2.11916e-10	-1.24124
99355692	chr7:99355692:C:T	2.2005e-09	-2.11916e-10	-0.541056
99356041	chr7:99356041:G:C	1.13287e-09	-2.11916e-10	-1.20498
99356195	chr7:99356195:C:A	2.07573e-09	0.633991	-1.23342
99356240	chr7:99356240:C:T	5.97416e-08	3.28907	-0.528786
99356376	chr7:99356376:G:A	1.11778e-09	-2.11916e-10	-1.21839
99356495	chr7:99356495:CT:C	7.45306e-10	-1.6237	-2.80088e-10
99356668	chr7:99356668:G:A	1.87869e-09	0.52916	-1.22833
99356671	chr7:99356671:G:A	1.88812e-09	0.541138	-1.2353
99357928	chr7:99357928:G:A	2.42916e-10	-1.76479	-0.979993
99358674	chr7:99358674:G:A	1.7805e-09	-2.11916e-10	-0.752849
99358761	chr7:99358761:A:G	1.08881e-09	-2.11916e-10	-1.24465
99358924	chr7:99358924:C:T	4.07819e-09	-2.11916e-10	0.0759124
99359121	chr7:99359121:G:A	3.34735e-09	-2.11916e-10	-0.121571
99359132	chr7:99359132:C:T	6.32973e-08	3.38698	-0.568878
99360257	chr7:99360257:C:T	3.16445e-10	-1.23146	-1.24889
99360692	chr7:99360692:C:G	6.50549e-08	3.8832	-1.03771
99361330	chr7:99361330:C:A	4.08449e-09	-2.11916e-10	0.0774566
99362077	chr7:99362077:T:C	4.96517e-10	-0.794072	-1.23581
99362312	chr7:99362312:A:T	1.08679e-09	-2.11916e-10	-1.24651
99363145	chr7:99363145:C:T	1.09285e-09	-2.11916e-10	-1.24095
99363445	chr7:99363445:A:AT	1.20853e-09	-1.14033	-2.80088e-10
99363708	chr7:99363708:C:T	1.55451e-09	-2.11916e-10	-0.888579
99363836	chr7:99363836:C:T	1.05052e-07	3.86576	-0.541046
99364115	chr7:99364115:C:T	3.96822e-10	-1.01105	-1.24296
99365140	chr7:99365140:A:G	1.10194e-09	-2.11916e-10	-1.23267
99365216	chr7:99365216:C:T	5.8603e-10	-1.86412	-2.80088e-10
99365273	chr7:99365273:G:A	1.08755e-09	-2.11916e-10	-1.24581
99365532	chr7:99365532:T:C	9.81586e-09	1.12256	-0.168299
99365717	chr7:99365717:C:T	1.72025e-09	0.438698	-1.22597
99367083	chr7:99367083:T:A	6.94153e-09	0.724113	-0.116331
99367284	chr7:99367284:C:T	1.88035e-09	-2.11916e-10	-0.698282
99367452	chr7:99367452:T:C	1.12324e-09	-2.11916e-10	-1.21352
99367992	chr7:99367992:G:A	5.3961e-10	-0.85992	-1.08673
99368035	chr7:99368035:A:G	8.56097e-07	6.17271	-0.750064
99368477	chr7:99368477:C:T	1.52414e-09	-2.11916e-10	-0.908312
99368763	chr7:99368763:C:T	3.92052e-09	-2.11916e-10	0.0364843
99368940	chr7:99368940:G:A	3.24058e-10	-1.76109	-0.695489
99369109	chr7:99369109:A:ATGT	3.05353e-09	-2.11916e-10	-0.213444
99369110	chr7:99369110:A:G	3.05171e-09	-2.11916e-10	-0.21404
99369113	chr7:99369113:ACT:A	3.05171e-09	-2.11916e-10	-0.21404
99369238	chr7:99369238:G:GT	4.13432e-09	-2.11916e-10	0.089583
99369540	chr7:99369540:G:A	7.15324e-10	-1.66476	-2.80088e-10
99369585	chr7:99369585:C:T	1.16651e-09	-2.11916e-10	-1.17572
99369684	chr7:99369684:T:C	1.10682e-09	-2.11916e-10	-1.22825
99370480	chr7:99370480:C:T	1.1518e-09	-2.11916e-10	-1.18842
99371137	chr7:99371137:C:T	3.32198e-09	-1.01961	0.890427
99371267	chr7:99371267:G:A	1.47799e-09	-2.11916e-10	-0.939055
99371430	chr7:99371430:C:T	1.11276e-09	-2.11916e-10	-1.2229
99371489	chr7:99371489:C:T	1.11186e-09	-2.11916e-10	-1.22371
99371490	chr7:99371490:C:T	1.11775e-09	-2.11916e-10	-1.21842
99371659	chr7:99371659:A:G	2.59797e-07	4.91018	-0.680026
99372501	chr7:99372501:G:C	5.78197e-06	7.26295	0.0698105
99372591	chr7:99372591:T:G	5.57982e-06	7.23687	0.0602992
99372604	chr7:99372604:G:T	1.25487e-09	-2.11916e-10	-1.10271
99372621	chr7:99372621:C:T	1.25487e-09	-2.11916e-10	-1.10271
99373052	chr7:99373052:C:T	7.25939e-06	7.51753	0.0427782
99373089	chr7:99373089:C:T	3.73759e-09	-0.0112987	-2.80088e-10
99373187	chr7:99373187:G:A	1.35173e-09	-2.11916e-10	-1.02835
99373644	chr7:99373644:T:C	1.0959e-09	-2.11916e-10	-1.23816
99373697	chr7:99373697:A:G	9.88611e-10	-0.116048	-1.22515
99373706	chr7:99373706:T:C	1.15787e-09	0.00775089	-1.19091
99373710	chr7:99373710:A:G	1.26687e-09	0.115943	-1.20914
99373712	chr7:99373712:A:G	1.09423e-09	-0.0170921	-1.2226
99373715	chr7:99373715:C:T	6.00774e-09	-1.09292	1.55622
99373817	chr7:99373817:C:T	3.99616e-09	0.0555941	-2.80088e-10
99373873	chr7:99373873:A:G	2.98357e-09	-2.11916e-10	-0.23662
99374039	chr7:99374039:GCT:G	1.28543e-05	8.13445	-0.00275398
99374103	chr7:99374103:G:T	3.98082e-09	-0.80422	0.855967
99374487	chr7:99374487:G:A	3.25057e-09	-2.11916e-10	-0.15091
99374730	chr7:99374730:A:G	1.08823e-09	-2.11916e-10	-1.24519
99374800	chr7:99374800:C:T	1.87129e-09	-2.11916e-10	-0.70311
99374938	chr7:99374938:A:T	7.17444e-09	-2.11916e-10	0.640783
99375095	chr7:99375095:TC:T	1.12929e-09	-0.0725596	-1.13559
99375575	chr7:99375575:C:CT	1.37972e-09	-2.11916e-10	-1.00786
99375656	chr7:99375656:C:G	1.13786e-09	-0.0486607	-1.15193
99375907	chr7:99375907:C:T	4.62692e-07	5.49686	-0.68954
99376364	chr7:99376364:GCAAGACAC:G	1.08477e-09	-2.11916e-10	-1.24837
99376415	chr7:99376415:T:A	4.66356e-09	-0.917014	1.12705
99376596	chr7:99376596:C:T	1.39119e-09	-0.999583	-2.80088e-10
99376669	chr7:99376669:G:A	2.71434e-09	-2.11916e-10	-0.331192
99376801	chr7:99376801:C:T	1.976e-07	3.9565	-2.80088e-10
99376965	chr7:99376965:G:A	3.74268e-08	1.59951	0.693133
99377175	chr7:99377175:GT:G	2.93045e-09	-2.11916e-10	-0.254586
99377316	chr7:99377316:T:C	2.49277e-05	8.57558	0.218411
99377634	chr7:99377634:T:TC	1.1759e-09	-2.11916e-10	-1.16771
99377938	chr7:99377938:A:AG	1.34691e-09	-2.11916e-10	-1.03193
99377996	chr7:99377996:C:T	1.10757e-09	-2.11916e-10	-1.22757
99378152	chr7:99378152:C:T	1.18573e-09	-2.11916e-10	-1.15939
99378192	chr7:99378192:C:T	1.08311e-09	-2.11916e-10	-1.2499
99378491	chr7:99378491:C:G	1.37248e-09	-2.11916e-10	-1.01312
99378543	chr7:99378543:C:T	1.59253e-09	-2.11916e-10	-0.864419
99378619	chr7:99378619:G:T	8.41215e-07	6.02574	-0.620633
99378930	chr7:99378930:C:G	1.09877e-09	-2.11916e-10	-1.23555
99379327	chr7:99379327:C:G	1.20006e-09	-2.11916e-10	-1.14737
99379444	chr7:99379444:A:G	6.42647e-09	-0.963411	1.4941
99379509	chr7:99379509:C:T	1.09258e-09	-2.11916e-10	-1.24119
99379897	chr7:99379897:G:A	3.21014e-09	-2.11916e-10	-0.163425
99379905	chr7:99379905:A:G	1.17083e-09	0.0723453	-1.24437
99379927	chr7:99379927:G:A	1.13946e-09	-2.11916e-10	-1.19919
99380020	chr7:99380020:T:C	1.10495e-09	-2.11916e-10	-1.22994
99380334	chr7:99380334:C:T	1.1558e-09	-2.11916e-10	-1.18494
99380758	chr7:99380758:C:T	1.3176e-09	-2.11916e-10	-1.05393
99381100	chr7:99381100:T:G	3.303e-09	-0.13491	-2.80088e-10
99381132	chr7:99381132:A:G	1.07197e-08	-0.0393192	1.08166
99381486	chr7:99381486:C:T	3.48293e-09	-2.11916e-10	-0.0818656
99381493	chr7:99381493:T:A	1.1407e-09	-2.11916e-10	-1.1981
99381630	chr7:99381630:G:A	1.24793e-09	-2.11916e-10	-1.10825
99381703	chr7:99381703:G:A	2.13296e-09	-0.57223	-2.80088e-10
99381828	chr7:99381828:T:C	1.23771e-09	-2.11916e-10	-1.11648
99382164	chr7:99382164:G:A	4.96734e-09	-2.11916e-10	0.273143
99382419	chr7:99382419:AG:A	1.72807e-09	-2.11916e-10	-0.782734
99382993	chr7:99382993:C:T	4.16614e-09	-2.11916e-10	0.0972487
99383036	chr7:99383036:T:G	2.23285e-05	8.1645	0.519378
99383256	chr7:99383256:A:G	6.79074e-06	7.35871	0.13486
99383523	chr7:99383523:G:A	1.23686e-09	-2.11916e-10	-1.11717
99383600	chr7:99383600:C:T	1.76523e-09	-2.11916e-10	-0.76146
99383610	chr7:99383610:A:G	1.65118e-05	7.89606	0.486032
99383843	chr7:99383843:C:T	1.17259e-09	-2.11916e-10	-1.17053
99383927	chr7:99383927:T:A	2.97801e-09	-2.11916e-10	-0.238484
99384799	chr7:99384799:G:A	1.09304e-09	-2.11916e-10	-1.24077
99385145	chr7:99385145:G:A	1.09441e-09	-2.11916e-10	-1.23953
99385711	chr7:99385711:C:T	1.09406e-09	-2.11916e-10	-1.23984
99386080	chr7:99386080:G:A	7.85296e-10	-1.57144	-2.80088e-10
99386590	chr7:99386590:G:A	3.71417e-09	-0.69312	0.675535
99386731	chr7:99386731:G:C	3.0234e-08	-0.803917	2.88314
99386776	chr7:99386776:C:T	1.4618e-09	0.2446	-1.19468
99386922	chr7:99386922:A:G	1.09402e-09	-2.11916e-10	-1.23988
99387256	chr7:99387256:A:T	4.87273e-07	5.23221	-0.373121
99387512	chr7:99387512:C:T	3.94912e-07	5.04568	-0.396753
99387524	chr7:99387524:G:A	1.52985e-09	-2.11916e-10	-0.904568
99387691	chr7:99387691:C:T	9.05798e-10	-1.42868	-2.80088e-10
99387716	chr7:99387716:G:A	1.08448e-09	-2.11916e-10	-1.24864
99387785	chr7:99387785:G:A	4.4842e-10	-1.06502	-1.06675
99387883	chr7:99387883:G:C	4.66597e-10	-0.848852	-1.24318
99387957	chr7:99387957:T:C	1.21119e-09	-2.11916e-10	-1.13813
99388013	chr7:99388013:C:T	2.26606e-09	-2.11916e-10	-0.511697
99388657	chr7:99388657:G:A	5.13192e-09	-2.11916e-10	0.305739
99389084	chr7:99389084:G:A	1.08848e-09	-2.11916e-10	-1.24496
99389094	chr7:99389094:G:A	1.17837e-09	-2.11916e-10	-1.1656
99389367	chr7:99389367:G:A	1.77924e-09	-2.11916e-10	-0.753553
99389524	chr7:99389524:G:A	6.23532e-10	-1.8021	-2.80088e-10
99389842	chr7:99389842:C:T	1.26435e-09	-2.11916e-10	-1.09519
99390261	chr7:99390261:G:C	8.32859e-09	-2.11916e-10	0.789954
99390567	chr7:99390567:A:G	3.40649e-09	-2.11916e-10	-0.104059
99390569	chr7:99390569:G:A	5.77777e-09	-2.11916e-10	0.424277
99390705	chr7:99390705:T:A	1.98613e-09	-0.643552	-2.80088e-10
99390719	chr7:99390719:A:G	2.03769e-09	-0.617925	-2.80088e-10
99391477	chr7:99391477:G:A	5.87735e-10	-1.86122	-2.80088e-10
99392003	chr7:99392003:G:A	1.22446e-09	-0.160192	-0.967046
99393398	chr7:99393398:C:T	1.21352e-09	-2.11916e-10	-1.13622
99393515	chr7:99393515:C:T	3.21923e-09	-2.11916e-10	-0.1606
99393544	chr7:99393544:G:A	1.73011e-09	-2.11916e-10	-0.781557
99393574	chr7:99393574:G:T	6.40293e-10	-0.52737	-1.2482
99393614	chr7:99393614:C:T	6.29209e-09	-2.11916e-10	0.509552
99395489	chr7:99395489:A:G	1.12904e-09	0.0280265	-1.2364
99395491	chr7:99395491:G:A	1.15824e-09	-2.11916e-10	-1.18284
99395731	chr7:99395731:C:T	2.58265e-08	-0.89809	2.81975
99395942	chr7:99395942:G:A	1.69315e-09	-2.11916e-10	-0.803152
99396244	chr7:99396244:G:A	1.15614e-09	-2.11916e-10	-1.18465
99396869	chr7:99396869:C:T	2.8803e-09	-0.834701	0.562856
99396932	chr7:99396932:C:T	1.21796e-09	-2.11916e-10	-1.13256
99397177	chr7:99397177:G:A	1.09937e-09	-2.11916e-10	-1.235
99398101	chr7:99398101:G:A	1.14889e-09	-1.19094	-2.80088e-10
99398613	chr7:99398613:C:T	1.35453e-09	-2.11916e-10	-1.02629
99399229	chr7:99399229:T:C	1.78143e-09	-2.11916e-10	-0.752324
99399340	chr7:99399340:G:A	1.78008e-09	-2.11916e-10	-0.75308
99399484	chr7:99399484:C:T	3.68298e-09	-2.11916e-10	-0.0260174
99399801	chr7:99399801:T:C	5.99685e-10	-1.84109	-2.80088e-10
99399938	chr7:99399938:C:T	4.02726e-09	-2.11916e-10	0.0633466
99400024	chr7:99400024:T:A	1.14564e-09	-2.11916e-10	-1.19378
99400530	chr7:99400530:G:A	2.37274e-08	-0.890896	2.72778
99400877	chr7:99400877:T:A	1.52866e-09	-2.11916e-10	-0.905348
99401287	chr7:99401287:C:A	1.24249e-09	-2.11916e-10	-1.11263
99401350	chr7:99401350:CAG:C	2.28371e-08	-0.923179	2.72183
99401417	chr7:99401417:C:A	1.1752e-09	-2.11916e-10	-1.1683
99401729	chr7:99401729:C:T	3.08182e-09	-2.11916e-10	-0.204221
99402084	chr7:99402084:A:G	1.41672e-09	0.263212	-1.24461
99403307	chr7:99403307:T:C	1.26178e-09	-2.11916e-10	-1.09722
99403811	chr7:99403811:G:C	1.60837e-09	-2.11916e-10	-0.85452
99404002	chr7:99404002:C:T	2.20062e-07	4.37684	-0.312674
99404316	chr7:99404316:A:G	1.17598e-09	-2.11916e-10	-1.16764
99404612	chr7:99404612:G:A	5.05186e-09	-2.11916e-10	0.290016
99404743	chr7:99404743:G:A	1.81962e-09	-2.11916e-10	-0.731114
99404972	chr7:99404972:T:C	1.17645e-09	-2.11916e-10	-1.16724
99405312	chr7:99405312:G:A	5.83852e-09	-2.11916e-10	0.434737
99405448	chr7:99405448:C:A	1.69397e-09	0.221558	-1.02422
99405527	chr7:99405527:T:C	3.7545e-09	-2.11916e-10	-0.00678704
99405877	chr7:99405877:G:C	1.43935e-09	-2.11916e-10	-0.965549
99406273	chr7:99406273:TTACTTTTCCCTCTAA:T	1.19829e-09	-2.11916e-10	-1.14885
99406797	chr7:99406797:T:G	5.78769e-09	-2.11916e-10	0.425992
99406836	chr7:99406836:G:T	7.36147e-10	-0.498876	-1.13719
99406874	chr7:99406874:T:C	2.41637e-08	-0.903832	2.75894
99406908	chr7:99406908:A:G	1.78465e-09	-2.11916e-10	-0.750519
99406914	chr7:99406914:C:T	1.8551e-09	-2.11916e-10	-0.711804
99407012	chr7:99407012:A:C	1.62537e-09	-2.11916e-10	-0.844007
99407133	chr7:99407133:T:G	1.56817e-09	-2.11916e-10	-0.879834
99407553	chr7:99407553:T:A	1.08369e-09	-2.11916e-10	-1.24937
99407883	chr7:99407883:C:T	1.4085e-08	1.39791	-0.0825326
99408853	chr7:99408853:G:C	1.53005e-09	-2.11916e-10	-0.90444
99408930	chr7:99408930:C:T	6.04433e-09	-2.11916e-10	0.46938
99409140	chr7:99409140:T:C	1.75188e-09	0.282487	-1.05154
99409248	chr7:99409248:A:G	4.01339e-09	-2.11916e-10	0.0598956
99409506	chr7:99409506:G:A	1.75223e-09	-2.11916e-10	-0.768849
99409582	chr7:99409582:A:G	1.26681e-07	4.76023	-1.24831
99409894	chr7:99409894:A:G	1.73636e-09	-2.11916e-10	-0.77795
99410198	chr7:99410198:TTTTTA:T	1.11254e-09	-2.11916e-10	-1.2231
99410283	chr7:99410283:C:T	5.85868e-10	-1.8644	-2.80088e-10
99410772	chr7:99410772:C:G	2.3667e-08	-0.875628	2.70997
99410792	chr7:99410792:C:A	8.48339e-06	7.33363	0.382496
99410989	chr7:99410989:C:G	5.59734e-09	-2.11916e-10	0.39255
99411786	chr7:99411786:C:T	5.85228e-10	-1.8655	-2.80088e-10
99411885	chr7:99411885:T:A	1.21782e-09	-2.11916e-10	-1.13268
99411957	chr7:99411957:C:T	4.49846e-10	-1.08061	-1.04798
99412076	chr7:99412076:G:A	8.1366e-10	-1.53595	-2.80088e-10
99412250	chr7:99412250:C:T	1.42268e-09	-2.11916e-10	-0.9772
99412342	chr7:99412342:T:C	7.06738e-10	-1.67684	-2.80088e-10
99412355	chr7:99412355:T:C	1.25289e-09	0.0725713	-1.17686
99412794	chr7:99412794:TG:T	2.71791e-09	-2.11916e-10	-0.329876
99413353	chr7:99413353:C:T	1.09308e-09	-2.11916e-10	-1.24074
99413486	chr7:99413486:T:G	1.61493e-09	-2.11916e-10	-0.850448
99413566	chr7:99413566:G:A	1.1886e-09	-2.11916e-10	-1.15696
99413840	chr7:99413840:C:T	1.44565e-09	-2.11916e-10	-0.961183
99413843	chr7:99413843:C:T	4.12302e-09	-2.11916e-10	0.0868458
99415023	chr7:99415023:C:T	1.37805e-07	4.84594	-1.24984
99415030	chr7:99415030:T:C	1.30378e-09	-2.11916e-10	-1.06448
99415102	chr7:99415102:G:A	1.44859e-09	-2.11916e-10	-0.959147
99415250	chr7:99415250:A:AC	4.58375e-09	-2.11916e-10	0.192776
99415262	chr7:99415262:G:C	2.34358e-09	0.327824	-0.805886
99415412	chr7:99415412:A:G	1.13477e-09	-2.11916e-10	-1.20331
99415692	chr7:99415692:T:C	1.18341e-09	-2.11916e-10	-1.16134
99415942	chr7:99415942:CTTATT:C	9.42856e-08	4.46648	-1.24989
99416383	chr7:99416383:G:C	1.32785e-09	-2.11916e-10	-1.04618
99417304	chr7:99417304:C:T	1.34295e-09	-2.11916e-10	-1.03487
99417361	chr7:99417361:T:C	1.56206e-08	1.57241	-0.153561
99417442	chr7:99417442:T:C	1.46617e-09	-2.11916e-10	-0.947084
99418070	chr7:99418070:C:T	1.36031e-09	-2.11916e-10	-1.02203
99418168	chr7:99418168:T:C	2.17714e-09	0.523284	-1.07501
99418213	chr7:99418213:C:T	7.29046e-08	4.16611	-1.2067
99418220	chr7:99418220:G:T	6.67404e-10	-1.7341	-2.80088e-10
99418259	chr7:99418259:G:A	1.03073e-07	4.55553	-1.24984
99419064	chr7:99419064:G:C	1.02128e-09	-1.30868	-2.80088e-10
99419107	chr7:99419107:A:G	6.1204e-10	-0.574446	-1.24625
99419448	chr7:99419448:C:T	1.1762e-09	-2.11916e-10	-1.16745
99419734	chr7:99419734:G:A	5.78754e-10	-1.87662	-2.80088e-10
99420114	chr7:99420114:G:A	6.72678e-10	-0.588589	-1.13764
99420345	chr7:99420345:A:G	1.08313e-09	-2.11916e-10	-1.24989
99420754	chr7:99420754:C:T	1.7509e-09	-2.11916e-10	-0.769613
99421688	chr7:99421688:G:C	2.05768e-09	0.59008	-1.19824
99421942	chr7:99421942:G:A	9.0545e-10	-1.42906	-2.80088e-10
99422197	chr7:99422197:A:G	1.35321e-08	2.47054	-1.19521
99422218	chr7:99422218:C:T	1.40355e-09	-2.11916e-10	-0.990733
99422332	chr7:99422332:C:T	2.0985e-09	-2.11916e-10	-0.588517
99422550	chr7:99422550:A:G	1.10929e-09	-2.11916e-10	-1.22602
99423006	chr7:99423006:T:G	1.19161e-09	-2.11916e-10	-1.15443
99423031	chr7:99423031:C:T	1.1274e-09	-2.11916e-10	-1.20982
99423183	chr7:99423183:A:G	3.74689e-05	8.61315	0.588381
99423244	chr7:99423244:G:A	3.75507e-09	-2.11916e-10	-0.00663334
99423383	chr7:99423383:G:A	9.37904e-10	-1.39385	-2.80088e-10
99424000	chr7:99424000:T:C	6.25337e-10	-1.79921	-2.80088e-10
99424071	chr7:99424071:C:G	1.11393e-09	-2.11916e-10	-1.22185
99424139	chr7:99424139:C:T	1.95304e-09	-2.11916e-10	-0.660354
99424252	chr7:99424252:T:C	2.27536e-09	-0.507604	-2.80088e-10
99424359	chr7:99424359:C:T	1.09105e-09	-2.11916e-10	-1.2426
99424828	chr7:99424828:C:T	1.18872e-09	-2.11916e-10	-1.15687
99425018	chr7:99425018:G:A	1.18876e-09	-2.11916e-10	-1.15683
99425162	chr7:99425162:G:A	1.10424e-09	-2.11916e-10	-1.23058
99425197	chr7:99425197:G:A	1.4942e-09	-2.11916e-10	-0.928151
99425257	chr7:99425257:G:T	1.42549e-09	-2.11916e-10	-0.975226
99425368	chr7:99425368:C:T	1.08516e-09	-2.11916e-10	-1.24801
99425795	chr7:99425795:G:A	4.14237e-08	-2.11916e-10	2.39411
99425838	chr7:99425838:A:G	8.46812e-09	-2.11916e-10	0.806568
99426306	chr7:99426306:C:T	3.34406e-10	-1.39079	-1.03435
99426439	chr7:99426439:A:G	9.18053e-09	-2.11916e-10	0.887345
99426459	chr7:99426459:C:T	1.11521e-09	-2.11916e-10	-1.2207
99426460	chr7:99426460:G:A	2.93448e-09	-2.11916e-10	-0.253211
99426623	chr7:99426623:C:CTGCCTGGCCGCCCATCGTCTGGGA	1.55586e-09	-2.11916e-10	-0.88771
99426750	chr7:99426750:C:A	5.85047e-10	-1.8658	-2.80088e-10
99427013	chr7:99427013:C:T	7.3035e-10	-0.458683	-1.18529
99427074	chr7:99427074:G:A	1.59926e-09	-2.11916e-10	-0.860202
99427256	chr7:99427256:G:A	1.49382e-09	-2.11916e-10	-0.928404
99427289	chr7:99427289:C:T	1.74947e-09	-2.11916e-10	-0.770427
99427333	chr7:99427333:C:T	1.77716e-09	-2.11916e-10	-0.754726
99427379	chr7:99427379:G:A	2.28962e-09	-2.11916e-10	-0.501354
99427705	chr7:99427705:C:T	8.45115e-10	-1.49802	-2.80088e-10
99428271	chr7:99428271:T:C	1.56032e-09	-1.48969	0.604844
99428658	chr7:99428658:G:A	2.27345e-09	-2.11916e-10	-0.508443
99428783	chr7:99428783:G:T	1.81117e-09	-2.11916e-10	-0.735769
99429214	chr7:99429214:G:A	1.03314e-07	4.49515	-1.18712
99429421	chr7:99429421:T:C	5.67438e-05	8.8487	0.767857
99430366	chr7:99430366:G:A	1.54299e-09	-2.11916e-10	-0.896018
99431184	chr7:99431184:G:A	1.1211e-09	-2.11916e-10	-1.21543
99431267	chr7:99431267:C:T	1.90339e-09	-2.11916e-10	-0.686106
99431634	chr7:99431634:G:A	3.49722e-09	-2.11916e-10	-0.0777717
99431761	chr7:99431761:A:G	3.93589e-05	8.76135	0.489389
99431814	chr7:99431814:C:G	1.24838e-09	-2.11916e-10	-1.10789
99432464	chr7:99432464:G:C	1.41214e-09	-2.11916e-10	-0.984633
99432485	chr7:99432485:C:T	6.57176e-09	-1.32652	1.87956
99432624	chr7:99432624:C:T	6.48308e-10	-1.76313	-2.80088e-10
99432763	chr7:99432763:C:T	1.25766e-09	-2.11916e-10	-1.10049
99432975	chr7:99432975:G:T	4.40745e-09	-2.11916e-10	0.153556
99433141	chr7:99433141:C:G	1.2295e-09	-2.11916e-10	-1.12313
99433159	chr7:99433159:A:T	6.36836e-10	-0.62656	-1.15442
99433266	chr7:99433266:G:A	4.3469e-09	-2.11916e-10	0.139723
99433369	chr7:99433369:C:T	1.92656e-09	-2.11916e-10	-0.674005
99433664	chr7:99433664:C:T	1.11502e-09	-2.11916e-10	-1.22087
99433665	chr7:99433665:T:C	2.39326e-09	-2.11916e-10	-0.457086
99434351	chr7:99434351:T:C	1.09481e-09	-2.11916e-10	-1.23916
99434665	chr7:99434665:A:G	1.11871e-09	-2.11916e-10	-1.21756
99434776	chr7:99434776:A:G	7.28431e-09	1.66335	-1.00737
99434894	chr7:99434894:G:A	4.29296e-09	-1.23033	1.35756
99434936	chr7:99434936:G:A	8.30618e-09	0.787259	-2.80088e-10
99435112	chr7:99435112:G:A	1.11443e-09	-2.11916e-10	-1.2214
99435190	chr7:99435190:A:G	1.25607e-09	-2.11916e-10	-1.10176
99435814	chr7:99435814:A:G	1.30707e-09	-2.11916e-10	-1.06195
99436132	chr7:99436132:C:T	1.18029e-09	-2.11916e-10	-1.16398
99436432	chr7:99436432:G:A	9.05806e-10	-0.327469	-1.1012
99436453	chr7:99436453:G:A	6.11445e-08	3.99554	-1.21204
99436844	chr7:99436844:G:A	2.36046e-09	-2.11916e-10	-0.470885
99437009	chr7:99437009:T:C	1.11819e-09	-2.11916e-10	-1.21803
99437322	chr7:99437322:TTC:T	3.82708e-09	-2.11916e-10	0.0123621
99437588	chr7:99437588:C:A	7.95599e-10	-0.414546	-1.14386
99437592	chr7:99437592:C:T	1.28759e-09	-2.11916e-10	-1.07697
99437643	chr7:99437643:C:A	1.08352e-09	-2.11916e-10	-1.24953
99437739	chr7:99437739:A:C	1.1184e-09	-2.11916e-10	-1.21784
99438081	chr7:99438081:G:A	1.73071e-09	-2.11916e-10	-0.781209
99438720	chr7:99438720:CG:C	1.11545e-09	-2.11916e-10	-1.22048
99439026	chr7:99439026:C:G	6.59464e-08	4.01453	-1.15542
99439297	chr7:99439297:G:A	5.38889e-09	1.51861	-1.16401
99439355	chr7:99439355:C:T	1.085e-09	-2.11916e-10	-1.24816
99439732	chr7:99439732:G:A	5.77703e-10	-1.87844	-2.80088e-10
99440360	chr7:99440360:T:C	2.32972e-09	-2.11916e-10	-0.483993
99440458	chr7:99440458:C:T	1.08445e-09	-2.11916e-10	-1.24867
99440632	chr7:99440632:T:C	1.5276e-09	-0.906041	-2.80088e-10
99440837	chr7:99440837:C:T	1.1045e-09	-2.11916e-10	-1.23035
99441283	chr7:99441283:G:T	1.0835e-09	-2.11916e-10	-1.24955
99441755	chr7:99441755:C:T	1.14568e-09	-2.11916e-10	-1.19374
99441782	chr7:99441782:T:C	1.30028e-09	-2.11916e-10	-1.06716
99441827	chr7:99441827:G:A	7.32378e-09	-1.07808	1.73946
99441981	chr7:99441981:C:T	6.72974e-09	-1.12952	1.70632
99442004	chr7:99442004:T:C	6.29502e-09	-1.17595	1.68597
99442220	chr7:99442220:A:G	1.18152e-09	-2.11916e-10	-1.16294
99442749	chr7:99442749:C:T	1.08507e-09	-2.11916e-10	-1.2481
99443343	chr7:99443343:T:A	1.60215e-09	-2.11916e-10	-0.858392
99443433	chr7:99443433:G:GC	2.84732e-09	-1.36041	1.07705
99443788	chr7:99443788:G:T	1.14569e-09	-2.11916e-10	-1.19373
99443793	chr7:99443793:C:A	4.74954e-10	-1.21529	-0.858984
99443975	chr7:99443975:G:C	6.83281e-09	-1.10759	1.69959
99444401	chr7:99444401:G:A	4.69918e-08	3.76638	-1.24615
99444412	chr7:99444412:G:A	1.49068e-09	-2.11916e-10	-0.930508
99444419	chr7:99444419:T:C	1.69851e-10	-1.87271	-1.22986
99444879	chr7:99444879:C:T	4.97859e-09	-2.11916e-10	0.275406
99445023	chr7:99445023:G:A	1.35921e-09	-2.11916e-10	-1.02284
99445823	chr7:99445823:G:A	3.60664e-09	-2.11916e-10	-0.0469642
99446041	chr7:99446041:G:A	1.37531e-09	-2.11916e-10	-1.01106
99447042	chr7:99447042:T:C	3.74244e-09	-1.34818	1.33818
99447056	chr7:99447056:A:G	2.72835e-09	-1.37416	1.04812
99447350	chr7:99447350:C:A	1.13053e-09	-2.11916e-10	-1.20705
99447676	chr7:99447676:G:A	2.22526e-09	-1.15726	0.627395
99447841	chr7:99447841:A:C	1.25917e-09	-2.11916e-10	-1.09929
99448591	chr7:99448591:C:T	1.15741e-09	-2.11916e-10	-1.18355
99448849	chr7:99448849:A:C	1.11827e-09	-2.11916e-10	-1.21796
99448850	chr7:99448850:G:T	1.11831e-09	-2.11916e-10	-1.21792
99448981	chr7:99448981:G:A	1.45773e-09	-2.11916e-10	-0.952859
99448994	chr7:99448994:G:A	7.01271e-10	-0.522434	-1.16217
99449407	chr7:99449407:T:A	6.75872e-09	-1.05126	1.63235
99449476	chr7:99449476:G:A	1.08602e-09	-2.11916e-10	-1.24722
99449567	chr7:99449567:C:T	8.82685e-10	-1.45453	-2.80088e-10
99449859	chr7:99449859:G:C	1.14154e-09	-2.11916e-10	-1.19737
99450190	chr7:99450190:A:G	1.12256e-09	-2.11916e-10	-1.21413
99450509	chr7:99450509:C:T	1.61686e-09	-2.11916e-10	-0.849254
99450520	chr7:99450520:C:A	2.91924e-09	-1.3129	1.05448
99450603	chr7:99450603:C:T	1.12507e-09	-2.11916e-10	-1.21189
99450680	chr7:99450680:G:A	1.14063e-09	-2.11916e-10	-1.19816
99450781	chr7:99450781:G:A	3.09182e-09	-0.200981	-2.80088e-10
99450809	chr7:99450809:T:C	0.000411328	8.95532	2.64209
99450916	chr7:99450916:G:A	1.11827e-09	-2.11916e-10	-1.21796
99451000	chr7:99451000:G:A	1.14777e-09	-2.11916e-10	-1.19192
99451038	chr7:99451038:A:G	3.63501e-09	-2.11916e-10	-0.039129
99451541	chr7:99451541:G:C	7.30406e-09	-1.0347	1.69339
99451566	chr7:99451566:C:T	2.09605e-09	-1.08395	0.494266
99451691	chr7:99451691:G:A	1.13824e-09	-2.11916e-10	-1.20025
99451766	chr7:99451766:G:A	2.03374e-09	-1.11413	0.494266
99451780	chr7:99451780:A:G	3.37009e-05	8.5358	0.559742
99451871	chr7:99451871:C:T	1.11363e-09	-2.11916e-10	-1.22212
99452167	chr7:99452167:G:A	1.77777e-07	3.85079	-2.80088e-10
99452253	chr7:99452253:C:T	4.87051e-09	1.50321	-1.24975
99452700	chr7:99452700:G:A	5.03312e-08	3.7454	-1.15652
99452759	chr7:99452759:C:T	1.09079e-09	-2.11916e-10	-1.24284
99453179	chr7:99453179:C:T	1.09538e-09	-2.11916e-10	-1.23864
99453364	chr7:99453364:G:A	1.78198e-09	-1.20255	0.450535
99453459	chr7:99453459:G:T	1.10495e-09	-2.11916e-10	-1.22994
99453801	chr7:99453801:TCAC:T	1.69033e-09	-2.11916e-10	-0.80482
99454462	chr7:99454462:G:A	3.49535e-09	-2.11916e-10	-0.0783086
99454805	chr7:99454805:T:C	3.65177e-07	4.36546	0.205178
99455087	chr7:99455087:A:G	6.12666e-09	-1.19327	1.67618
99456048	chr7:99456048:C:T	1.1326e-09	-2.11916e-10	-1.20522
99456102	chr7:99456102:G:A	1.89918e-09	-2.11916e-10	-0.688321
99456176	chr7:99456176:C:T	1.11827e-09	-2.11916e-10	-1.21796
99456186	chr7:99456186:C:T	1.22825e-09	-2.11916e-10	-1.12415
99456193	chr7:99456193:G:A	3.64822e-10	-1.35589	-0.982196
99456737	chr7:99456737:G:A	1.10758e-09	-2.11916e-10	-1.22757
99456751	chr7:99456751:G:A	1.46148e-09	-2.11916e-10	-0.950293
99456782	chr7:99456782:G:A	1.10917e-09	-2.11916e-10	-1.22613
99456848	chr7:99456848:T:C	1.08332e-09	-2.11916e-10	-1.24971
99457781	chr7:99457781:G:A	1.38519e-09	-2.11916e-10	-1.0039
99457784	chr7:99457784:T:C	2.36198e-09	-2.11916e-10	-0.470242
99457842	chr7:99457842:C:CATCCGAAA	5.24458e-09	-0.66966	0.997114
99458275	chr7:99458275:G:A	4.70905e-09	1.46894	-1.24919
99458317	chr7:99458317:T:C	2.56365e-09	-1.35069	0.962383
99458476	chr7:99458476:T:C	2.33797e-05	8.36425	0.365627
99459568	chr7:99459568:G:C	2.7597e-09	-1.30646	0.991844
99459718	chr7:99459718:T:C	5.77727e-10	-1.87839	-2.80088e-10
99460078	chr7:99460078:G:A	7.06015e-09	-1.08	1.70473
99460480	chr7:99460480:T:A	1.11545e-09	-2.11916e-10	-1.22048
99460773	chr7:99460773:T:C	3.9551e-10	-1.23506	-1.02226
99460779	chr7:99460779:A:C	1.11566e-09	-2.11916e-10	-1.2203
99460901	chr7:99460901:C:G	1.4284e-09	-2.11916e-10	-0.973183
99461074	chr7:99461074:T:C	4.79727e-09	-0.580847	0.819153
99461140	chr7:99461140:G:A	3.38642e-09	-2.11916e-10	-0.109968
99461536	chr7:99461536:A:G	3.70769e-09	-2.11916e-10	-0.0193315
99461719	chr7:99461719:C:T	1.24104e-09	-2.11916e-10	-1.11379
99461720	chr7:99461720:A:G	1.10398e-09	-2.11916e-10	-1.23081
99461980	chr7:99461980:G:C	1.14202e-09	-2.11916e-10	-1.19694
99462210	chr7:99462210:T:C	2.469e-09	-2.11916e-10	-0.425926
99462327	chr7:99462327:G:A	3.90843e-09	1.15157	-1.11817
99462817	chr7:99462817:C:T	8.55502e-09	0.816778	-2.80088e-10
99462847	chr7:99462847:C:G	1.51985e-09	-2.11916e-10	-0.911128
99462980	chr7:99462980:A:G	7.09495e-05	8.46062	1.37936
99463188	chr7:99463188:A:T	1.12223e-09	-2.11916e-10	-1.21442
99463440	chr7:99463440:A:G	1.87524e-09	-2.11916e-10	-0.701005
99464549	chr7:99464549:G:A	1.89768e-09	-2.11916e-10	-0.689106
99465274	chr7:99465274:A:T	1.28302e-09	-2.11916e-10	-1.08052
99465282	chr7:99465282:A:C	5.31629e-08	3.87794	-1.23432
99465467	chr7:99465467:A:G	1.22775e-08	-2.11916e-10	1.17803
99465710	chr7:99465710:C:T	1.11355e-09	-2.11916e-10	-1.22219
99465813	chr7:99465813:G:A	1.72431e-09	-2.11916e-10	-0.784917
99466102	chr7:99466102:C:T	5.80196e-10	-1.87413	-2.80088e-10
99466116	chr7:99466116:G:C	6.33137e-10	-1.78681	-2.80088e-10
99466842	chr7:99466842:C:T	1.35638e-09	-1.35272	0.327799
99466843	chr7:99466843:A:G	3.03228e-09	-2.11916e-10	-0.220427
99466859	chr7:99466859:G:A	1.98189e-09	-2.11916e-10	-0.645688
99466925	chr7:99466925:G:A	1.11782e-09	-2.11916e-10	-1.21836
99467005	chr7:99467005:C:T	4.27426e-09	-2.11916e-10	0.122869
99467048	chr7:99467048:T:TAA	1.0841e-09	-2.11916e-10	-1.24899
99467077	chr7:99467077:C:T	1.36808e-09	-2.11916e-10	-1.01633
99467893	chr7:99467893:A:C	1.6099e-09	-2.11916e-10	-0.85357
99468189	chr7:99468189:A:C	6.47771e-09	-1.09224	1.63087
99468363	chr7:99468363:C:G	4.1288e-09	1.2378	-1.14955
99468872	chr7:99468872:G:A	5.21782e-09	1.57221	-1.24987
99469420	chr7:99469420:C:T	1.11845e-09	-2.11916e-10	-1.2178
99469561	chr7:99469561:CG:C	1.27426e-09	-2.11916e-10	-1.08737
99469994	chr7:99469994:A:G	1.08352e-09	-2.11916e-10	-1.24953
99470044	chr7:99470044:C:T	9.7923e-09	-2.11916e-10	0.951856
99470234	chr7:99470234:C:T	1.10047e-09	-2.11916e-10	-1.23401
99470247	chr7:99470247:T:G	1.1416e-09	-2.11916e-10	-1.19731
99470492	chr7:99470492:A:C	1.37531e-09	-2.11916e-10	-1.01106
99470694	chr7:99470694:G:C	9.71491e-09	-2.11916e-10	0.943921
99470728	chr7:99470728:C:A	5.63809e-09	-1.15712	1.55692
99471133	chr7:99471133:G:T	8.52782e-09	0.813593	-2.80088e-10
99471299	chr7:99471299:G:A	1.22347e-09	-2.11916e-10	-1.12805
99471707	chr7:99471707:A:C	1.79473e-09	-2.11916e-10	-0.744884
99471720	chr7:99471720:G:T	3.73285e-08	3.52852	-1.2385
99472271	chr7:99472271:T:C	1.14483e-09	-2.11916e-10	-1.19448
99472377	chr7:99472377:T:C	1.11827e-09	-2.11916e-10	-1.21796
99472784	chr7:99472784:T:G	1.28363e-09	-2.11916e-10	-1.08005
99472792	chr7:99472792:G:T	4.7196e-09	-1.25566	1.47764
99473047	chr7:99473047:C:A	1.11827e-09	-2.11916e-10	-1.21796
99473261	chr7:99473261:T:A	6.39005e-10	-0.61595	-1.16163
99473365	chr7:99473365:C:T	5.05902e-09	1.43475	-1.14332
99473502	chr7:99473502:C:T	1.60215e-09	-2.11916e-10	-0.858392
99473855	chr7:99473855:A:G	0.000251071	8.65354	2.45021
99474439	chr7:99474439:A:C	3.52121e-09	-2.11916e-10	-0.070937
99475118	chr7:99475118:C:T	4.78744e-09	1.4846	-1.24834
99475368	chr7:99475368:C:G	9.53995e-09	-1.14049	2.06623
99475707	chr7:99475707:T:C	1.13278e-09	-2.11916e-10	-1.20507
99476049	chr7:99476049:C:T	6.55216e-08	4.01169	-1.15905
99476377	chr7:99476377:C:T	1.47553e-09	-0.94072	-2.80088e-10
99476942	chr7:99476942:C:G	1.89798e-09	-2.11916e-10	-0.68895
99476971	chr7:99476971:A:G	9.66555e-09	-2.11916e-10	0.938827
99476976	chr7:99476976:C:T	1.15702e-09	-2.11916e-10	-1.1839
99477358	chr7:99477358:T:TG	1.08803e-09	-2.11916e-10	-1.24537
99477415	chr7:99477415:T:C	2.78592e-10	-1.38173	-1.22602
99477507	chr7:99477507:C:CT	7.96247e-05	8.55788	1.39746
99477629	chr7:99477629:G:A	1.95392e-09	-2.11916e-10	-0.659905
99477730	chr7:99477730:G:C	2.35346e-09	-0.473854	-2.80088e-10
99477785	chr7:99477785:TAAAAATACAAAAATTAG:T	1.79366e-09	-2.11916e-10	-0.745485
99477830	chr7:99477830:C:T	1.11752e-09	-2.11916e-10	-1.21863
99477936	chr7:99477936:G:A	1.11815e-09	-2.11916e-10	-1.21806
99478208	chr7:99478208:T:C	8.81984e-10	-0.352075	-1.10325
99478600	chr7:99478600:G:A	1.13168e-09	-2.11916e-10	-1.20604
99479164	chr7:99479164:C:T	6.10511e-10	-1.8232	-2.80088e-10
99479254	chr7:99479254:C:T	2.85894e-09	-2.11916e-10	-0.279291
99479538	chr7:99479538:T:C	1.166e-09	-2.11916e-10	-1.17616
99480311	chr7:99480311:C:T	1.08776e-09	-2.11916e-10	-1.24562
99481202	chr7:99481202:A:T	1.09746e-09	-2.11916e-10	-1.23674
99481505	chr7:99481505:A:T	1.09642e-09	-2.11916e-10	-1.23769
99481539	chr7:99481539:C:T	1.13882e-09	-2.11916e-10	-1.19975
99481750	chr7:99481750:C:G	1.14178e-09	-2.11916e-10	-1.19715
99481880	chr7:99481880:C:T	4.23763e-09	1.36388	-1.24962
99482010	chr7:99482010:C:T	1.14168e-09	-2.11916e-10	-1.19724
99482388	chr7:99482388:C:T	1.82237e-09	-2.11916e-10	-0.729602
99482490	chr7:99482490:G:T	6.51894e-10	-1.75761	-2.80088e-10
99482621	chr7:99482621:A:G	2.23168e-05	8.37883	0.304523
99482898	chr7:99482898:A:G	1.14472e-09	-2.11916e-10	-1.19458
99483090	chr7:99483090:C:T	1.09702e-09	-2.11916e-10	-1.23715
99483972	chr7:99483972:C:T	1.50043e-09	-1.19566	0.27167
99484107	chr7:99484107:A:G	7.64391e-05	8.51169	1.40282
99484448	chr7:99484448:C:T	1.10989e-09	-2.11916e-10	-1.22548
99484478	chr7:99484478:C:T	1.09561e-09	-2.11916e-10	-1.23843
99484526	chr7:99484526:A:G	1.16958e-09	-2.11916e-10	-1.17309
99485081	chr7:99485081:T:A	1.44434e-09	-2.11916e-10	-0.962089
99485305	chr7:99485305:C:T	9.85418e-10	-1.34443	-2.80088e-10
99485454	chr7:99485454:G:A	1.1214e-09	-2.11916e-10	-1.21516
99485601	chr7:99485601:A:G	2.21804e-09	-2.11916e-10	-0.533115
99485612	chr7:99485612:G:A	1.22639e-09	-2.11916e-10	-1.12566
99485692	chr7:99485692:C:T	7.94411e-08	4.17666	-1.13139
99485716	chr7:99485716:C:T	3.50256e-08	3.4719	-1.24556
99485912	chr7:99485912:C:T	1.08656e-09	-2.11916e-10	-1.24672
99486115	chr7:99486115:C:T	2.24694e-09	-0.520174	-2.80088e-10
99486211	chr7:99486211:G:A	4.33732e-09	-2.11916e-10	0.137516
99487527	chr7:99487527:T:C	1.14562e-09	-2.11916e-10	-1.19379
99487685	chr7:99487685:C:CT	1.14202e-09	-2.11916e-10	-1.19694
99487801	chr7:99487801:G:A	4.95028e-09	-1.23302	1.50272
99487884	chr7:99487884:AAC:A	1.11401e-09	-2.11916e-10	-1.22178
99487933	chr7:99487933:G:A	1.12853e-09	-2.11916e-10	-1.20882
99487944	chr7:99487944:C:T	1.07015e-09	-1.26194	-2.80088e-10
99487947	chr7:99487947:C:A	1.14268e-09	-2.11916e-10	-1.19636
99487960	chr7:99487960:T:C	2.14588e-09	-2.11916e-10	-0.566191
99488002	chr7:99488002:G:A	6.16757e-09	-2.11916e-10	0.489564
99488048	chr7:99488048:G:A	3.35673e-09	-2.11916e-10	-0.118773
99488087	chr7:99488087:A:C	1.11656e-09	-2.11916e-10	-1.21949
99488375	chr7:99488375:A:G	4.77419e-10	-1.2753	-0.793804
99488493	chr7:99488493:C:CTCCA	1.24115e-09	-1.1137	-2.80088e-10
99489010	chr7:99489010:C:T	1.40647e-09	-2.11916e-10	-0.988658
99489831	chr7:99489831:ATGTC:A	1.16662e-09	-2.11916e-10	-1.17563
99490514	chr7:99490514:C:G	1.43537e-09	-2.11916e-10	-0.968322
99490642	chr7:99490642:A:T	3.29899e-10	-1.35679	-1.08191
99490643	chr7:99490643:A:T	1.2524e-09	-2.11916e-10	-1.10468
99491025	chr7:99491025:C:T	6.30506e-08	3.97121	-1.15701
99491091	chr7:99491091:G:A	1.46425e-09	-0.962118	0.013723
99491427	chr7:99491427:T:C	1.37534e-09	-2.11916e-10	-1.01104
99491734	chr7:99491734:C:T	1.0916e-09	-2.11916e-10	-1.24209
99492414	chr7:99492414:C:T	1.73441e-09	-1.19353	0.414459
99492506	chr7:99492506:A:G	2.19561e-09	-2.11916e-10	-0.543279
99492787	chr7:99492787:C:T	1.11855e-09	-2.11916e-10	-1.21771
99492883	chr7:99492883:T:C	1.86847e-09	-2.11916e-10	-0.70462
99493393	chr7:99493393:C:A	1.43726e-09	-0.966999	-2.80088e-10
99493549	chr7:99493549:G:A	5.93633e-10	-1.85123	-2.80088e-10
99493835	chr7:99493835:C:T	1.18119e-09	-2.11916e-10	-1.16322
99493976	chr7:99493976:C:T	1.04385e-09	-1.28683	-2.80088e-10
99494571	chr7:99494571:G:A	1.2367e-09	-2.11916e-10	-1.11729
99494705	chr7:99494705:G:A	3.60322e-09	-2.11916e-10	-0.0479137
99495484	chr7:99495484:G:A	3.5175e-09	-2.11916e-10	-0.0719907
99495665	chr7:99495665:G:A	1.43414e-09	-2.11916e-10	-0.969173
99496650	chr7:99496650:A:G	1.10934e-09	-2.11916e-10	-1.22598
99496669	chr7:99496669:C:T	1.11158e-09	-2.11916e-10	-1.22396
99497015	chr7:99497015:A:C	5.81065e-10	-1.87263	-2.80088e-10
99497199	chr7:99497199:C:T	1.91907e-09	-2.11916e-10	-0.677899
99497218	chr7:99497218:G:A	1.15222e-09	-2.11916e-10	-1.18805
99497231	chr7:99497231:C:T	8.73431e-08	4.30328	-1.16317
99497682	chr7:99497682:G:A	1.30876e-09	-2.11916e-10	-1.06066
99498154	chr7:99498154:T:C	5.83027e-10	-1.86926	-2.80088e-10
99498758	chr7:99498758:T:C	1.13166e-09	-2.11916e-10	-1.20606
99499071	chr7:99499071:T:G	1.13893e-09	-2.11916e-10	-1.19965
99499151	chr7:99499151:G:A	1.08911e-09	-2.11916e-10	-1.24438
99500901	chr7:99500901:T:TG	6.21803e-05	8.26693	1.44113
99501213	chr7:99501213:G:T	1.139e-09	-2.11916e-10	-1.19959
99501893	chr7:99501893:T:C	1.11477e-09	-2.11916e-10	-1.22109
99501903	chr7:99501903:T:C	1.09869e-09	-2.11916e-10	-1.23562
99501919	chr7:99501919:T:A	1.08316e-09	-2.11916e-10	-1.24986
99502200	chr7:99502200:A:G	1.24152e-09	-2.11916e-10	-1.11341
99502222	chr7:99502222:C:T	3.92337e-09	0.0372108	-2.80088e-10
99502388	chr7:99502388:G:C	1.13512e-09	-2.11916e-10	-1.203
99502657	chr7:99502657:G:C	1.09543e-09	-2.11916e-10	-1.2386
99502754	chr7:99502754:G:A	1.12503e-09	-2.11916e-10	-1.21193
99502861	chr7:99502861:GC:G	1.11575e-09	-2.11916e-10	-1.22021
99503706	chr7:99503706:C:A	1.48413e-09	-2.11916e-10	-0.934911
99504163	chr7:99504163:G:A	5.60949e-08	3.83841	-1.14111
99504358	chr7:99504358:T:C	1.09645e-09	-2.11916e-10	-1.23767
99504534	chr7:99504534:AG:A	3.53608e-09	-2.11916e-10	-0.0667208
99505154	chr7:99505154:G:C	1.98351e-05	8.1082	0.457264
99505238	chr7:99505238:T:C	1.22116e-09	-2.11916e-10	-1.12994
99505604	chr7:99505604:T:C	1.11545e-09	-2.11916e-10	-1.22048
99505662	chr7:99505662:C:G	1.13972e-09	-2.11916e-10	-1.19896
99507597	chr7:99507597:A:G	1.08525e-09	-2.11916e-10	-1.24793
99507625	chr7:99507625:C:T	1.22886e-09	-2.11916e-10	-1.12366
99508053	chr7:99508053:A:C	3.69994e-10	-1.24435	-1.07966
99508745	chr7:99508745:A:G	1.19043e-09	-2.11916e-10	-1.15542
99509051	chr7:99509051:C:T	5.21664e-09	1.40044	-1.07833
99509053	chr7:99509053:A:T	1.59114e-09	-2.11916e-10	-0.865288
99509596	chr7:99509596:A:G	6.00407e-09	-2.11916e-10	0.462696
99509667	chr7:99509667:C:T	2.36424e-08	3.00167	-1.16837
99509796	chr7:99509796:A:G	1.2895e-09	-2.11916e-10	-1.07549
99509988	chr7:99509988:A:G	1.0912e-09	-2.11916e-10	-1.24247
99510104	chr7:99510104:C:A	2.42249e-05	8.14305	0.622351
99510152	chr7:99510152:T:C	1.08239e-09	-1.25057	-2.80088e-10
99510525	chr7:99510525:A:C	5.31579e-08	3.79856	-1.15503
99510557	chr7:99510557:G:T	1.11679e-09	-2.11916e-10	-1.21928
99510558	chr7:99510558:C:T	1.12654e-09	-2.11916e-10	-1.21059
99510680	chr7:99510680:G:T	5.42612e-09	-1.16671	1.5282
99510867	chr7:99510867:G:A	1.08917e-09	-2.11916e-10	-1.24433
99511907	chr7:99511907:A:T	1.38625e-09	-2.11916e-10	-1.00314
99512044	chr7:99512044:A:G	1.48657e-09	-2.11916e-10	-0.93327
99512482	chr7:99512482:G:A	1.13893e-09	-2.11916e-10	-1.19965
99512590	chr7:99512590:T:C	1.16663e-09	-2.11916e-10	-1.17562
99512812	chr7:99512812:T:TC	1.08755e-09	-2.11916e-10	-1.24581
99513382	chr7:99513382:T:C	1.11936e-09	-2.11916e-10	-1.21698
99513688	chr7:99513688:C:T	6.33383e-10	-1.78642	-2.80088e-10
99513733	chr7:99513733:AAC:A	1.28805e-09	-2.11916e-10	-1.07661
99514965	chr7:99514965:G:A	5.83536e-10	-1.86839	-2.80088e-10
99514983	chr7:99514983:G:A	2.19894e-09	-2.11916e-10	-0.541764
99515331	chr7:99515331:C:T	5.75929e-08	3.86719	-1.14353
99516049	chr7:99516049:G:A	8.20788e-10	-0.448078	-1.07915
99516246	chr7:99516246:C:T	1.6996e-09	-2.11916e-10	-0.79935
99516432	chr7:99516432:G:A	1.09246e-09	-2.11916e-10	-1.24131
99516482	chr7:99516482:T:C	3.62655e-09	-2.11916e-10	-0.0414579
99516611	chr7:99516611:G:A	1.09073e-09	-2.11916e-10	-1.2429
99517061	chr7:99517061:A:G	1.1456e-09	-2.11916e-10	-1.19381
99517063	chr7:99517063:C:A	1.36154e-09	-2.11916e-10	-1.02113
99517509	chr7:99517509:C:T	6.18254e-09	-2.11916e-10	0.491989
99517945	chr7:99517945:A:G	4.47122e-09	1.28606	-1.11814
99518054	chr7:99518054:G:A	4.31573e-09	1.22371	-1.09119
99518407	chr7:99518407:C:T	2.80566e-08	3.23792	-1.23344
99518425	chr7:99518425:A:G	1.17428e-09	-2.11916e-10	-1.16909
99519136	chr7:99519136:C:T	5.91565e-08	3.87805	-1.1276
99519157	chr7:99519157:G:A	1.1519e-09	-2.11916e-10	-1.18833
99520697	chr7:99520697:G:A	6.62591e-10	-0.653299	-1.08804
99520782	chr7:99520782:C:T	5.90426e-08	3.8868	-1.13828
99521178	chr7:99521178:C:T	4.55299e-10	-0.987495	-1.12905
99521486	chr7:99521486:C:T	1.08694e-09	-2.11916e-10	-1.24637
99521487	chr7:99521487:A:G	0.00015186	8.11791	2.48306
99521614	chr7:99521614:C:CA	1.11787e-09	-2.11916e-10	-1.21832
99522665	chr7:99522665:T:C	7.94873e-10	-1.55931	-2.80088e-10
99522739	chr7:99522739:G:A	1.12689e-09	-2.11916e-10	-1.21028
99523262	chr7:99523262:A:G	9.37301e-10	-1.39449	-2.80088e-10
99523358	chr7:99523358:A:C	1.54296e-09	-2.11916e-10	-0.896035
99523582	chr7:99523582:G:A	1.19645e-09	-2.11916e-10	-1.15038
99524327	chr7:99524327:A:G	0.00010971	7.84914	2.42671
99524558	chr7:99524558:A:G	7.07592e-08	4.07147	-1.14192
99524814	chr7:99524814:G:A	1.03831e-05	7.59512	0.323075
99524833	chr7:99524833:G:A	3.42448e-09	-2.11916e-10	-0.0987922
99524945	chr7:99524945:G:A	3.58897e-09	-2.11916e-10	-0.0518759
99525392	chr7:99525392:A:G	1.22849e-09	-2.11916e-10	-1.12395
99525520	chr7:99525520:C:T	1.1494e-09	-2.11916e-10	-1.1905
99526222	chr7:99526222:C:T	3.40621e-09	-2.11916e-10	-0.104139
99526369	chr7:99526369:G:A	1.20665e-09	-2.11916e-10	-1.14189
99527204	chr7:99527204:G:C	2.19792e-09	-2.11916e-10	-0.54223
99527255	chr7:99527255:A:G	1.17944e-09	-1.1647	-2.80088e-10
99527495	chr7:99527495:G:A	3.41992e-09	-2.11916e-10	-0.100123
99527527	chr7:99527527:C:T	1.13429e-09	-2.11916e-10	-1.20373
99527576	chr7:99527576:C:T	1.12265e-09	-2.11916e-10	-1.21405
99527660	chr7:99527660:A:T	1.13478e-09	-2.11916e-10	-1.2033
99527725	chr7:99527725:C:T	1.15718e-09	-2.11916e-10	-1.18375
99528378	chr7:99528378:A:G	3.44093e-09	-2.11916e-10	-0.093998
99529017	chr7:99529017:T:C	2.41023e-06	5.94207	0.515669
99529157	chr7:99529157:T:C	1.44424e-09	-2.11916e-10	-0.962158
99529949	chr7:99529949:T:C	3.5614e-09	-2.11916e-10	-0.0595867
99530254	chr7:99530254:C:T	1.2487e-09	-2.11916e-10	-1.10764
99530304	chr7:99530304:G:A	1.13424e-09	-2.11916e-10	-1.20378
99530420	chr7:99530420:G:C	1.09144e-09	-2.11916e-10	-1.24224
99530460	chr7:99530460:A:C	1.15248e-09	-2.11916e-10	-1.18783
99530631	chr7:99530631:G:T	1.13272e-09	-2.11916e-10	-1.20512
99530660	chr7:99530660:C:T	1.12639e-09	-2.11916e-10	-1.21072
99531295	chr7:99531295:A:G	5.91635e-10	-1.85461	-2.80088e-10
99532474	chr7:99532474:A:G	1.08864e-09	-2.11916e-10	-1.24481
99533134	chr7:99533134:G:A	1.4386e-09	-0.966069	-2.80088e-10
99533211	chr7:99533211:G:T	7.52902e-10	-1.61356	-2.80088e-10
99533252	chr7:99533252:G:A	0.00014697	7.74622	2.82202
99533300	chr7:99533300:TGG:T	1.6096e-09	-2.11916e-10	-0.853753
99533314	chr7:99533314:T:G	1.08353e-09	-2.11916e-10	-1.24952
99533958	chr7:99533958:C:T	1.29457e-09	-2.11916e-10	-1.07156
99533982	chr7:99533982:A:G	3.28324e-09	-1.22016	1.07925
99534387	chr7:99534387:A:G	3.30718e-09	-2.11916e-10	-0.133644
99534505	chr7:99534505:C:T	1.1335e-09	-2.11916e-10	-1.20444
99535284	chr7:99535284:G:A	1.21434e-09	-2.11916e-10	-1.13554
99536140	chr7:99536140:C:T	1.57106e-08	1.42459	-2.80088e-10
99536200	chr7:99536200:G:T	7.24614e-08	4.10701	-1.15369
99536585	chr7:99536585:T:G	3.33278e-09	-1.63073	1.50479
99536711	chr7:99536711:G:A	1.17683e-09	-2.11916e-10	-1.16692
99536842	chr7:99536842:TAAGAC:T	1.13993e-09	-2.11916e-10	-1.19877
99537526	chr7:99537526:A:G	1.15744e-09	-2.11916e-10	-1.18353
99537626	chr7:99537626:A:G	1.0659e-09	-1.26592	-2.80088e-10
99537950	chr7:99537950:T:A	1.84417e-09	-2.11916e-10	-0.717712
99538092	chr7:99538092:CAG:C	1.29412e-09	-2.11916e-10	-1.07191
99538133	chr7:99538133:G:A	1.09206e-09	-2.11916e-10	-1.24168
99538197	chr7:99538197:G:T	6.02847e-10	-1.83583	-2.80088e-10
99538372	chr7:99538372:G:A	1.97089e-09	-2.11916e-10	-0.651256
99538500	chr7:99538500:G:A	1.96476e-09	-2.11916e-10	-0.654369
99539025	chr7:99539025:G:A	3.10879e-09	-0.195508	-2.80088e-10
99539643	chr7:99539643:CACACACTCTCT:C	1.13711e-09	-2.11916e-10	-1.20125
99539660	chr7:99539660:G:C	1.12375e-09	-2.11916e-10	-1.21307
99539690	chr7:99539690:T:C	1.79063e-09	-2.11916e-10	-0.747171
99540251	chr7:99540251:C:A	4.07094e-09	1.16854	-1.0944
99540433	chr7:99540433:G:A	1.14199e-09	-2.11916e-10	-1.19696
99540732	chr7:99540732:A:G	1.11339e-09	-2.11916e-10	-1.22233
99540980	chr7:99540980:G:A	1.77341e-09	-1.11994	0.363104
99541164	chr7:99541164:C:T	1.39965e-09	-2.11916e-10	-0.993521
99541738	chr7:99541738:C:T	4.70543e-07	6.05076	-1.22661
99542255	chr7:99542255:A:G	1.13439e-09	-2.11916e-10	-1.20364
99543235	chr7:99543235:G:A	2.61338e-09	-2.11916e-10	-0.369097
99543339	chr7:99543339:G:A	6.17082e-10	-1.81249	-2.80088e-10
99543586	chr7:99543586:G:C	1.44565e-09	-2.11916e-10	-0.961181
99543833	chr7:99543833:TG:T	7.47013e-09	1.92714	-1.24597
99544047	chr7:99544047:C:T	1.86672e-09	-2.11916e-10	-0.705556
99547164	chr7:99547164:C:T	1.13462e-09	-2.11916e-10	-1.20345
99547645	chr7:99547645:G:T	1.93537e-09	-2.11916e-10	-0.669445
99548222	chr7:99548222:C:T	6.00037e-05	8.24508	1.42734
99548489	chr7:99548489:A:G	1.17404e-09	-2.11916e-10	-1.16929
99549250	chr7:99549250:A:T	4.54014e-09	-1.44027	1.62349
99550658	chr7:99550658:C:G	1.13437e-09	-2.11916e-10	-1.20367
99552062	chr7:99552062:C:T	1.16047e-09	-2.11916e-10	-1.18092
99552276	chr7:99552276:G:A	1.35997e-09	-2.11916e-10	-1.02228
99552333	chr7:99552333:C:A	1.08658e-09	-2.11916e-10	-1.24671
99552562	chr7:99552562:T:C	3.51193e-09	1.09016	-1.16374
99553636	chr7:99553636:G:C	1.25837e-09	-2.11916e-10	-1.09993
99555363	chr7:99555363:T:C	1.29717e-09	-2.11916e-10	-1.06956
99556463	chr7:99556463:A:G	1.44449e-09	-2.11916e-10	-0.961982
99556790	chr7:99556790:C:T	5.98041e-10	-1.84384	-2.80088e-10
99556819	chr7:99556819:C:T	2.02588e-05	8.10674	0.479865
99556862	chr7:99556862:C:A	9.53452e-10	-1.37741	-2.80088e-10
99557242	chr7:99557242:A:C	4.41641e-09	-1.14833	1.30392
99557272	chr7:99557272:G:A	1.30426e-09	-2.11916e-10	-1.0641
99557628	chr7:99557628:G:A	3.36815e-09	-2.11916e-10	-0.115378
99558823	chr7:99558823:G:T	5.08359e-10	-0.837691	-1.16862
99558897	chr7:99558897:C:T	6.43661e-10	-0.520439	-1.24989
99559023	chr7:99559023:T:C	6.3879e-10	-1.77792	-2.80088e-10
99559152	chr7:99559152:AG:A	3.04129e-09	-1.05693	0.839469
99559311	chr7:99559311:C:T	5.08882e-10	-0.839011	-1.16627
99559360	chr7:99559360:AT:A	2.19422e-06	5.93687	0.426978
99559738	chr7:99559738:C:T	1.08361e-09	-2.11916e-10	-1.24944
99559917	chr7:99559917:C:T	1.37054e-09	-2.11916e-10	-1.01454
99560205	chr7:99560205:C:T	9.51863e-09	-1.09725	2.02076
99560779	chr7:99560779:G:A	6.54299e-08	3.96381	-1.11257
99561249	chr7:99561249:C:T	1.26856e-09	-2.11916e-10	-1.09186
99561350	chr7:99561350:A:G	1.15294e-09	-2.11916e-10	-1.18742
99561551	chr7:99561551:C:G	5.19387e-09	-1.05704	1.37478
99561710	chr7:99561710:G:C	4.25107e-10	-1.7735	-0.411655
99561899	chr7:99561899:C:G	1.7163e-07	3.8156	-2.80088e-10
99562621	chr7:99562621:A:ATCC	1.30191e-09	-2.11916e-10	-1.06591
99562731	chr7:99562731:G:A	1.48014e-09	-2.11916e-10	-0.937601
99562959	chr7:99562959:C:T	2.78844e-09	-0.30426	-2.80088e-10
99563065	chr7:99563065:G:A	1.87501e-07	3.90404	-2.80088e-10
99563498	chr7:99563498:A:G	1.16592e-09	-2.11916e-10	-1.17623
99563724	chr7:99563724:A:G	1.46156e-09	-1.56787	0.617632
99563964	chr7:99563964:G:A	6.49455e-09	-2.11916e-10	0.541222
99565064	chr7:99565064:C:T	1.29209e-07	4.76881	-1.23712
99565379	chr7:99565379:C:T	5.95816e-10	-1.84756	-2.80088e-10
99566327	chr7:99566327:C:T	4.97855e-10	-0.851664	-1.17552
99566328	chr7:99566328:A:G	6.66004e-10	-0.616609	-1.11959
99566625	chr7:99566625:A:G	1.33915e-09	-2.11916e-10	-1.0377
99567279	chr7:99567279:A:G	1.15059e-09	-2.11916e-10	-1.18947
99567538	chr7:99567538:A:G	1.76775e-09	-2.11916e-10	-0.760033
99568400	chr7:99568400:G:A	7.65644e-09	0.705806	-2.80088e-10
99568732	chr7:99568732:A:G	6.29981e-09	-2.11916e-10	0.510779
99568783	chr7:99568783:G:A	5.97086e-08	3.87744	-1.11771
99568886	chr7:99568886:G:A	1.09592e-09	-2.11916e-10	-1.23815
99568921	chr7:99568921:A:G	5.94791e-10	-0.599771	-1.24951
99569575	chr7:99569575:A:C	1.42298e-09	-2.11916e-10	-0.976988
99570067	chr7:99570067:C:T	1.13342e-09	-2.11916e-10	-1.2045
99570166	chr7:99570166:A:C	1.09734e-09	-2.11916e-10	-1.23685
99570406	chr7:99570406:A:G	1.10377e-09	-2.11916e-10	-1.23101
99570520	chr7:99570520:A:G	1.09983e-09	-2.11916e-10	-1.23458
99570942	chr7:99570942:A:C	1.59635e-09	-0.862022	-2.80088e-10
99571414	chr7:99571414:G:A	1.23591e-09	-2.11916e-10	-1.11793
99571900	chr7:99571900:G:A	1.21073e-09	-1.13851	-2.80088e-10
99572006	chr7:99572006:T:C	1.12401e-09	-1.21284	-2.80088e-10
99573504	chr7:99573504:T:G	1.10117e-09	-2.11916e-10	-1.23337
99573638	chr7:99573638:A:G	1.13443e-09	-2.11916e-10	-1.20361
99573826	chr7:99573826:C:T	1.23695e-08	0.20869	0.976799
99573899	chr7:99573899:A:C	1.58561e-09	-1.55519	0.686415
99574220	chr7:99574220:A:G	1.15886e-09	-2.11916e-10	-1.1823
99575086	chr7:99575086:C:T	1.0917e-09	-2.11916e-10	-1.242
99575329	chr7:99575329:G:C	1.10606e-09	-2.11916e-10	-1.22894
99575498	chr7:99575498:C:A	1.13492e-09	-2.11916e-10	-1.20318
99575534	chr7:99575534:C:T	1.08364e-09	-2.11916e-10	-1.24941
99576132	chr7:99576132:C:T	1.13437e-09	-2.11916e-10	-1.20367
99577334	chr7:99577334:C:T	1.42561e-09	-2.11916e-10	-0.975139
99577471	chr7:99577471:A:G	1.17115e-09	-2.11916e-10	-1.17175
99578493	chr7:99578493:C:T	1.17075e-09	-2.11916e-10	-1.17209
99578716	chr7:99578716:G:A	5.90058e-10	-1.85727	-2.80088e-10
99578779	chr7:99578779:C:T	1.15137e-09	-2.11916e-10	-1.18879
99578863	chr7:99578863:C:T	2.30674e-09	-2.11916e-10	-0.493903
99578957	chr7:99578957:A:G	5.77909e-10	-1.87808	-2.80088e-10
99579122	chr7:99579122:A:G	6.23151e-10	-1.80271	-2.80088e-10
99580093	chr7:99580093:G:A	1.24545e-09	-2.11916e-10	-1.11024
99580254	chr7:99580254:A:G	8.34112e-08	4.21802	-1.12398
99580757	chr7:99580757:C:T	8.59553e-08	4.23533	-1.11124
99580768	chr7:99580768:T:C	4.75206e-09	-2.11916e-10	0.228837
99580790	chr7:99580790:G:C	1.14334e-09	-2.11916e-10	-1.19578
99580810	chr7:99580810:A:G	8.52584e-08	4.22862	-1.11268
99580863	chr7:99580863:G:C	1.1549e-09	-2.11916e-10	-1.18573
99582133	chr7:99582133:A:G	4.75798e-09	-2.11916e-10	0.230082
99582235	chr7:99582235:C:T	1.08917e-09	-2.11916e-10	-1.24432
99582347	chr7:99582347:C:T	4.47243e-08	3.60208	-1.1313
99582656	chr7:99582656:C:G	1.13219e-09	-2.11916e-10	-1.20558
99582812	chr7:99582812:G:A	1.23456e-09	-2.11916e-10	-1.11903
99582946	chr7:99582946:G:A	4.01934e-09	-1.04916	1.11053
99582947	chr7:99582947:AG:A	6.3962e-10	-0.59264	-1.18398
99583048	chr7:99583048:G:A	3.15056e-09	-2.11916e-10	-0.182159
99583050	chr7:99583050:G:A	1.1361e-09	-2.11916e-10	-1.20214
99583345	chr7:99583345:G:A	1.20809e-09	-2.11916e-10	-1.1407
99583954	chr7:99583954:C:T	2.27735e-09	-2.11916e-10	-0.506729
99584158	chr7:99584158:G:T	1.27884e-09	-2.11916e-10	-1.08379
99584216	chr7:99584216:G:A	1.97059e-06	5.85856	0.397791
99585486	chr7:99585486:T:C	1.12711e-09	-2.11916e-10	-1.21008
99585639	chr7:99585639:G:C	1.22747e-09	-2.11916e-10	-1.12479
99585908	chr7:99585908:T:C	6.33548e-10	-0.6636	-1.12256
99585979	chr7:99585979:A:C	3.70098e-09	-2.11916e-10	-0.021144
99586053	chr7:99586053:C:G	1.66622e-09	-2.11916e-10	-0.819182
99586135	chr7:99586135:C:G	1.19132e-09	-2.11916e-10	-1.15467
99586530	chr7:99586530:C:A	1.19067e-09	-2.11916e-10	-1.15522
99586777	chr7:99586777:T:G	6.84717e-10	-1.70849	-2.80088e-10
99586973	chr7:99586973:AACAACATC:A	1.14799e-09	-2.11916e-10	-1.19172
99587155	chr7:99587155:G:T	5.23374e-10	-0.728087	-1.24911
99587211	chr7:99587211:AG:A	6.34083e-10	-0.641248	-1.14407
99587661	chr7:99587661:G:A	1.6476e-09	-2.11916e-10	-0.830421
99587678	chr7:99587678:C:T	1.0843e-09	-2.11916e-10	-1.24881
99587783	chr7:99587783:T:C	6.0184e-06	6.99921	0.373627
99587908	chr7:99587908:C:T	5.80202e-10	-1.87412	-2.80088e-10
99588559	chr7:99588559:T:C	1.13969e-09	-2.11916e-10	-1.19899
99588901	chr7:99588901:G:C	1.97155e-09	-2.11916e-10	-0.650919
99589077	chr7:99589077:C:T	1.30418e-09	-2.11916e-10	-1.06417
99589301	chr7:99589301:A:ATATTATGAATATTATCACAGAGGG	1.19367e-09	-2.11916e-10	-1.15271
99590391	chr7:99590391:G:A	1.30819e-09	-1.1082	0.0471043
99590966	chr7:99590966:A:T	2.06573e-06	5.93636	0.367137
99591026	chr7:99591026:G:A	1.91593e-09	-0.930787	0.251251
99591048	chr7:99591048:C:T	1.46003e-09	-2.11916e-10	-0.951281
99591365	chr7:99591365:A:C	5.97846e-07	4.75954	0.304051
99592126	chr7:99592126:A:T	1.21943e-09	-2.11916e-10	-1.13136
99592271	chr7:99592271:T:A	1.31764e-09	-2.11916e-10	-1.0539
99592455	chr7:99592455:A:C	1.21683e-09	-2.11916e-10	-1.1335
99593574	chr7:99593574:T:C	7.75289e-10	-1.58426	-2.80088e-10
99593670	chr7:99593670:T:C	3.93292e-09	-2.11916e-10	0.0396404
99593753	chr7:99593753:T:C	1.27663e-09	-2.11916e-10	-1.08552
99594088	chr7:99594088:G:A	1.10527e-09	-2.11916e-10	-1.22965
99594365	chr7:99594365:T:TAGC	1.08312e-09	-2.11916e-10	-1.24989
99594398	chr7:99594398:CTG:C	6.10401e-10	-0.758264	-1.06512
99594591	chr7:99594591:T:C	1.59405e-09	-2.11916e-10	-0.863464
99595589	chr7:99595589:T:C	3.603e-09	-2.11916e-10	-0.0479736
99595834	chr7:99595834:G:A	1.61078e-05	7.8495	0.507821
99595862	chr7:99595862:T:C	6.15781e-08	3.98207	-1.1915
99596386	chr7:99596386:T:G	1.41561e-09	-2.11916e-10	-0.982183
99597159	chr7:99597159:G:GC	3.48661e-09	-0.0808112	-2.80088e-10
99597270	chr7:99597270:G:A	3.32596e-09	-2.11916e-10	-0.127981
99597469	chr7:99597469:TTAA:T	1.18985e-09	-2.11916e-10	-1.15591
99597870	chr7:99597870:T:A	1.27703e-09	-2.11916e-10	-1.08521
99598036	chr7:99598036:C:G	1.22565e-09	-2.11916e-10	-1.12627
99598151	chr7:99598151:G:A	1.68647e-09	0.377413	-1.18452
99598418	chr7:99598418:A:G	1.40345e-09	-2.11916e-10	-0.990809
99598450	chr7:99598450:T:A	4.90579e-10	-0.792141	-1.24977
99599169	chr7:99599169:G:A	1.08312e-09	-2.11916e-10	-1.2499
99599445	chr7:99599445:T:G	1.18722e-09	-2.11916e-10	-1.15813
99599778	chr7:99599778:A:G	1.21102e-05	7.57726	0.494798
99600425	chr7:99600425:C:T	1.64e-09	-2.11916e-10	-0.835044
99600727	chr7:99600727:C:T	4.75174e-09	0.228769	-2.80088e-10
99600847	chr7:99600847:G:A	2.88382e-09	-2.11916e-10	-0.270625
99600892	chr7:99600892:T:C	2.80042e-08	3.19172	-1.1891
99601407	chr7:99601407:C:T	2.19916e-09	-2.11916e-10	-0.541664
99601529	chr7:99601529:C:T	1.56984e-09	-2.11916e-10	-0.878764
99602049	chr7:99602049:C:T	1.77875e-09	-2.11916e-10	-0.753828
99603297	chr7:99603297:T:A	1.08619e-09	-2.11916e-10	-1.24706
99603398	chr7:99603398:T:C	1.08407e-09	-2.11916e-10	-1.24902
99603462	chr7:99603462:C:T	1.72168e-09	-0.798757	0.0123148
99603883	chr7:99603883:C:T	1.21506e-09	-2.11916e-10	-1.13495
99604371	chr7:99604371:T:C	1.21763e-09	-2.11916e-10	-1.13283
99605008	chr7:99605008:AC:A	2.90246e-08	3.26911	-1.2307
99605263	chr7:99605263:T:C	2.87157e-09	-2.11916e-10	-0.274881
99605389	chr7:99605389:TCTGAGTAGTTGGGACTACCTGTGCTCACCATAGCTCCCAGCTAATTTTTTAATTTTATGTTTTGTAAAAAACAGGATCTCGCTTTGTCACCCAGGCTGGTGTGATCACAGCTCACTGCAGCCTCCAACTCTTGAGTTCAAGCGATCCTCCCACCTTAGCCTC:T	1.60295e-09	-2.11916e-10	-0.857894
99605967	chr7:99605967:T:C	1.32827e-09	-2.11916e-10	-1.04586
99606030	chr7:99606030:T:C	8.11663e-06	8.3167	-0.644767
99606184	chr7:99606184:C:T	1.7017e-09	-2.11916e-10	-0.798112
99606304	chr7:99606304:T:C	1.17887e-09	-2.11916e-10	-1.16519
99607487	chr7:99607487:G:A	8.00852e-10	-1.55182	-2.80088e-10
99608021	chr7:99608021:G:A	1.18126e-09	-2.11916e-10	-1.16316
99608091	chr7:99608091:C:T	1.21862e-09	-2.11916e-10	-1.13203
99608263	chr7:99608263:A:G	1.08316e-09	-2.11916e-10	-1.24986
99608497	chr7:99608497:G:A	1.08487e-09	-2.11916e-10	-1.24828
99608794	chr7:99608794:T:C	1.13251e-09	-2.11916e-10	-1.2053
99609320	chr7:99609320:A:C	1.26937e-09	-0.897491	-0.193728
99609524	chr7:99609524:C:T	4.06029e-10	-1.7117	-0.519373
99609589	chr7:99609589:C:T	1.12337e-09	-2.11916e-10	-1.21341
99609659	chr7:99609659:C:T	1.16034e-09	-2.11916e-10	-1.18103
99609741	chr7:99609741:C:CT	3.52785e-09	-2.11916e-10	-0.0690517
99610283	chr7:99610283:A:G	1.08316e-09	-2.11916e-10	-1.24986
99610850	chr7:99610850:C:T	1.75927e-09	-2.11916e-10	-0.764844
99611255	chr7:99611255:A:T	1.08522e-09	-2.11916e-10	-1.24796
99611299	chr7:99611299:C:T	1.0459e-09	-1.28486	-2.80088e-10
99611660	chr7:99611660:A:C	1.11041e-09	-2.11916e-10	-1.22501
99612410	chr7:99612410:G:A	1.89468e-09	-2.11916e-10	-0.690689
99613025	chr7:99613025:G:T	2.0907e-08	2.94738	-1.23704
99613212	chr7:99613212:C:T	1.81187e-09	-2.11916e-10	-0.735383
99613404	chr7:99613404:G:A	1.31635e-09	-2.11916e-10	-1.05488
99614078	chr7:99614078:C:T	1.11879e-09	-2.11916e-10	-1.21749
99614373	chr7:99614373:AAAT:A	1.41363e-08	-2.11916e-10	1.319
99614823	chr7:99614823:A:G	1.29427e-09	-2.11916e-10	-1.07179
99614929	chr7:99614929:C:T	1.46148e-09	-2.11916e-10	-0.950292
99615396	chr7:99615396:T:C	1.23265e-09	-2.11916e-10	-1.12057
99616187	chr7:99616187:G:A	3.739e-07	5.3125	-0.718252
99616381	chr7:99616381:A:G	2.0474e-08	2.70925	-1.01984
99616586	chr7:99616586:A:G	7.85695e-10	-1.57093	-2.80088e-10
99616626	chr7:99616626:C:T	1.08814e-09	-2.11916e-10	-1.24527
99616920	chr7:99616920:C:G	1.51991e-08	2.63452	-1.24303
99616968	chr7:99616968:A:G	1.65552e-09	-0.825628	-2.80088e-10
99617051	chr7:99617051:G:T	1.72649e-08	2.74434	-1.22541
99617088	chr7:99617088:C:G	4.90916e-10	-1.54496	-0.496269
99617393	chr7:99617393:G:A	1.31551e-09	-2.11916e-10	-1.05551
99617631	chr7:99617631:G:A	1.31553e-09	-2.11916e-10	-1.0555
99618200	chr7:99618200:C:G	1.36512e-09	-2.11916e-10	-1.0185
99619062	chr7:99619062:T:TG	1.56383e-08	2.63847	-1.21849
99619801	chr7:99619801:G:A	1.14735e-05	6.37515	1.64291
99620262	chr7:99620262:CA:C	1.92521e-09	-1.42023	0.745524
99620609	chr7:99620609:C:T	1.10536e-09	-2.11916e-10	-1.22957
99620622	chr7:99620622:G:A	1.10493e-09	-2.11916e-10	-1.22996
99621006	chr7:99621006:A:G	1.13306e-09	-2.11916e-10	-1.20482
99621240	chr7:99621240:G:A	1.31551e-09	-2.11916e-10	-1.05551
99621733	chr7:99621733:G:T	2.06305e-09	-2.11916e-10	-0.605558
99622460	chr7:99622460:A:C	9.14063e-05	8.1206	1.97273
99622685	chr7:99622685:T:C	1.20038e-09	-2.11916e-10	-1.1471
99622735	chr7:99622735:G:A	1.8075e-09	-2.11916e-10	-0.737794
99622830	chr7:99622830:G:A	2.24078e-10	-1.87651	-0.948989
99623676	chr7:99623676:T:G	1.94493e-09	-0.664514	-2.80088e-10
99624259	chr7:99624259:G:A	6.57246e-10	-1.74944	-2.80088e-10
99624333	chr7:99624333:T:C	1.10342e-09	-2.11916e-10	-1.23133
99624620	chr7:99624620:C:T	1.0853e-09	-2.11916e-10	-1.24789
99624756	chr7:99624756:C:T	2.49186e-09	-0.90355	0.486839
99624757	chr7:99624757:G:A	4.71452e-09	-2.11916e-10	0.220905
99624781	chr7:99624781:A:G	1.51854e-09	-2.11916e-10	-0.911993
99624942	chr7:99624942:T:C	1.20363e-09	-2.11916e-10	-1.1444
99625012	chr7:99625012:C:T	1.18168e-09	-2.11916e-10	-1.16281
99625158	chr7:99625158:C:G	2.01084e-09	-2.11916e-10	-0.631186
99625470	chr7:99625470:G:A	1.31551e-09	-2.11916e-10	-1.05551
99625524	chr7:99625524:T:C	0.000100242	8.20931	1.97629
99625794	chr7:99625794:C:T	3.55977e-09	-2.11916e-10	-0.0600439
99625804	chr7:99625804:C:T	1.10493e-09	-2.11916e-10	-1.22996
99626090	chr7:99626090:G:A	1.77933e-09	-2.11916e-10	-0.753504
99626336	chr7:99626336:T:C	1.96143e-05	8.01934	0.534932
99627373	chr7:99627373:GA:G	4.93134e-09	-0.904974	1.17084
99627431	chr7:99627431:C:T	5.43037e-10	-1.50193	-0.438389
99627651	chr7:99627651:G:A	1.39317e-09	-2.11916e-10	-0.998161
99627813	chr7:99627813:T:A	1.79861e-09	-2.11916e-10	-0.742726
99628246	chr7:99628246:T:C	1.63968e-08	2.67721	-1.20987
99628667	chr7:99628667:A:C	1.09721e-09	-2.11916e-10	-1.23697
99628796	chr7:99628796:T:A	1.67772e-09	-2.11916e-10	-0.812308
99629358	chr7:99629358:C:G	1.11836e-09	-2.11916e-10	-1.21788
99629404	chr7:99629404:C:T	1.12659e-09	-2.11916e-10	-1.21055
99629549	chr7:99629549:A:G	6.90253e-05	8.06891	1.74357
99629966	chr7:99629966:C:T	9.39564e-09	-2.11916e-10	0.910505
99630150	chr7:99630150:AAGG:A	1.48412e-09	-2.11916e-10	-0.934918
99630307	chr7:99630307:C:A	3.27406e-09	-2.11916e-10	-0.143711
99630451	chr7:99630451:T:C	2.48071e-09	-2.11916e-10	-0.421196
99630562	chr7:99630562:G:A	1.5777e-09	-0.873772	-2.80088e-10
99630699	chr7:99630699:TTGGAGCCTCATC:T	1.10543e-09	-2.11916e-10	-1.22951
99630981	chr7:99630981:C:G	1.89697e-08	-2.11916e-10	1.6131
99631761	chr7:99631761:C:T	2.55845e-09	-2.11916e-10	-0.390337
99631857	chr7:99631857:T:C	1.28562e-09	-2.11916e-10	-1.0785
99632329	chr7:99632329:AATAG:A	1.19761e-09	-2.11916e-10	-1.14941
99632436	chr7:99632436:C:T	1.22695e-09	-2.11916e-10	-1.12521
99632437	chr7:99632437:G:A	1.15305e-09	-2.11916e-10	-1.18733
99633631	chr7:99633631:T:C	1.10839e-09	-2.11916e-10	-1.22683
99634555	chr7:99634555:C:T	2.16721e-09	-2.11916e-10	-0.5563
99635005	chr7:99635005:C:T	1.79273e-09	-2.11916e-10	-0.746003
99635263	chr7:99635263:C:T	1.53522e-09	-2.11916e-10	-0.901069
99635448	chr7:99635448:A:G	1.46766e-09	-2.11916e-10	-0.946071
99635495	chr7:99635495:C:T	1.35011e-09	-2.11916e-10	-1.02955
99635686	chr7:99635686:GTTATT:G	1.21243e-09	-2.11916e-10	-1.13711
99635720	chr7:99635720:A:C	1.70793e-08	-2.11916e-10	1.50813
99635887	chr7:99635887:A:G	1.8463e-09	-2.11916e-10	-0.716557
99635904	chr7:99635904:G:A	1.08762e-09	-2.11916e-10	-1.24575
99636356	chr7:99636356:C:T	1.53383e-09	-2.11916e-10	-0.901973
99636359	chr7:99636359:C:T	5.82782e-10	-1.86968	-2.80088e-10
99636371	chr7:99636371:G:C	3.27519e-09	-2.11916e-10	-0.143365
99636598	chr7:99636598:A:G	4.22007e-09	-2.11916e-10	0.110112
99637142	chr7:99637142:C:G	7.6049e-10	-1.60353	-2.80088e-10
99637215	chr7:99637215:C:T	1.10523e-09	-2.11916e-10	-1.22968
99637219	chr7:99637219:A:C	2.74538e-09	-2.11916e-10	-0.319821
99637276	chr7:99637276:T:A	4.27972e-05	8.30299	1.0315
99637338	chr7:99637338:TTAATC:T	4.52056e-10	-1.55248	-0.571212
99637722	chr7:99637722:G:T	2.19103e-08	2.9697	-1.21249
99637899	chr7:99637899:C:T	0.000135996	9.81878	0.671865
99638045	chr7:99638045:C:T	1.33699e-08	1.26327	-2.80088e-10
99638272	chr7:99638272:G:A	1.23176e-09	-1.1213	-2.80088e-10
99638446	chr7:99638446:T:C	5.77761e-10	-1.87834	-2.80088e-10
99638528	chr7:99638528:C:T	4.36246e-09	-0.89701	1.04031
99638882	chr7:99638882:A:G	3.25656e-09	-2.11916e-10	-0.149069
99638961	chr7:99638961:C:T	1.21239e-09	-2.11916e-10	-1.13715
99639001	chr7:99639001:G:A	1.41865e-09	-2.11916e-10	-0.980034
99639018	chr7:99639018:C:T	1.78172e-09	-2.11916e-10	-0.752164
99639404	chr7:99639404:C:T	2.01525e-09	0.593896	-1.22289
99639804	chr7:99639804:G:A	2.59172e-08	2.91945	-0.994284
99640719	chr7:99640719:A:G	1.55162e-08	2.63953	-1.22739
99641106	chr7:99641106:G:A	1.68377e-08	-2.11916e-10	1.49388
99641143	chr7:99641143:A:G	1.08392e-09	-2.11916e-10	-1.24916
99641346	chr7:99641346:A:G	3.26534e-07	4.45879	-2.80088e-10
99641646	chr7:99641646:A:C	1.70119e-08	-2.11916e-10	1.50417
99642556	chr7:99642556:A:G	1.33717e-08	-2.11916e-10	1.2634
99643058	chr7:99643058:T:C	1.10505e-09	-2.11916e-10	-1.22985
99643632	chr7:99643632:T:C	1.48977e-09	-2.11916e-10	-0.93112
99643687	chr7:99643687:A:G	4.44726e-09	-0.953928	1.11648
99644009	chr7:99644009:T:C	1.47251e-09	-2.11916e-10	-0.942771
99644205	chr7:99644205:T:A	1.46222e-09	-2.11916e-10	-0.949787
99644550	chr7:99644550:G:T	1.40379e-09	-2.11916e-10	-0.990566
99644579	chr7:99644579:G:A	3.04353e-09	-2.11916e-10	-0.216724
99645093	chr7:99645093:C:T	1.09002e-09	-2.11916e-10	-1.24355
99645210	chr7:99645210:C:T	1.59939e-09	-0.860119	-2.80088e-10
99645875	chr7:99645875:T:C	3.12183e-09	-2.11916e-10	-0.191322
99646769	chr7:99646769:A:G	1.11923e-09	-2.11916e-10	-1.2171
99646909	chr7:99646909:ATCTG:A	1.09407e-09	-2.11916e-10	-1.23983
99647039	chr7:99647039:T:C	3.27406e-09	-2.11916e-10	-0.143711
99647266	chr7:99647266:G:A	3.27522e-09	-2.11916e-10	-0.143357
99647390	chr7:99647390:T:G	2.375e-06	7.58668	-1.14367
99647457	chr7:99647457:A:C	1.75471e-05	7.8652	0.577707
99647644	chr7:99647644:G:A	1.48257e-09	-2.11916e-10	-0.935965
99647652	chr7:99647652:A:G	1.40821e-08	2.53964	-1.22448
99647741	chr7:99647741:G:A	1.21932e-09	-2.11916e-10	-1.13145
99647750	chr7:99647750:C:A	5.78917e-10	-1.87634	-2.80088e-10
99648291	chr7:99648291:A:G	1.34371e-05	6.38109	1.79494
99648403	chr7:99648403:A:G	1.62014e-09	-2.11916e-10	-0.847229
99648865	chr7:99648865:C:T	2.11982e-09	-2.11916e-10	-0.578411
99649084	chr7:99649084:A:T	5.77587e-10	-1.87864	-2.80088e-10
99649106	chr7:99649106:A:G	1.09669e-09	-2.11916e-10	-1.23745
99649369	chr7:99649369:A:G	2.58525e-10	-1.83457	-0.847931
99649506	chr7:99649506:C:T	1.88872e-09	-0.693843	-2.80088e-10
99649879	chr7:99649879:CT:C	1.18163e-09	-2.11916e-10	-1.16285
99650681	chr7:99650681:C:T	1.23099e-09	-2.11916e-10	-1.12192
99650975	chr7:99650975:T:G	2.26317e-07	4.89994	-0.80774
99651119	chr7:99651119:G:A	1.46951e-09	-2.11916e-10	-0.94481
99651260	chr7:99651260:A:G	2.49044e-09	-2.11916e-10	-0.41728
99651614	chr7:99651614:C:T	1.38337e-09	-2.11916e-10	-1.00522
99652770	chr7:99652770:T:TA	4.16809e-09	-2.11916e-10	0.0977159
99652852	chr7:99652852:T:C	1.28939e-09	0.106814	-1.18238
99653924	chr7:99653924:A:G	1.24936e-09	-2.11916e-10	-1.10711
99654054	chr7:99654054:GCTT:G	1.55645e-09	-2.11916e-10	-0.887335
99654084	chr7:99654084:A:G	9.20586e-06	6.35784	1.44002
99654286	chr7:99654286:G:GA	2.64897e-10	-1.53865	-1.11951
99654358	chr7:99654358:T:C	1.21983e-09	-2.11916e-10	-1.13103
99654556	chr7:99654556:G:C	2.9507e-05	7.85795	1.10469
99654768	chr7:99654768:C:T	1.93598e-09	-2.11916e-10	-0.669126
99654992	chr7:99654992:G:A	1.7821e-09	-2.11916e-10	-0.751948
99655627	chr7:99655627:T:C	1.45441e-09	-2.11916e-10	-0.955143
99656012	chr7:99656012:A:G	1.59353e-09	-1.68677	0.822987
99656908	chr7:99656908:C:G	1.5998e-09	-2.11916e-10	-0.859861
99657897	chr7:99657897:G:T	1.10208e-09	-2.11916e-10	-1.23254
99658137	chr7:99658137:A:G	1.35513e-05	6.39755	1.78695
99658149	chr7:99658149:G:A	1.36266e-09	-2.11916e-10	-1.0203
99658262	chr7:99658262:T:G	1.08312e-09	-2.11916e-10	-1.2499
99658468	chr7:99658468:T:C	1.14102e-09	-2.11916e-10	-1.19782
99658472	chr7:99658472:T:C	1.09124e-09	-2.11916e-10	-1.24243
99658473	chr7:99658473:G:C	1.09122e-09	-2.11916e-10	-1.24245
99658815	chr7:99658815:T:G	2.32109e-06	7.56602	-1.14597
99659221	chr7:99659221:A:G	7.75365e-05	8.0153	1.91346
99659485	chr7:99659485:A:G	3.27695e-09	-2.11916e-10	-0.142827
99659495	chr7:99659495:G:T	1.77327e-08	-2.11916e-10	1.54567
99659499	chr7:99659499:C:T	1.77327e-08	-2.11916e-10	1.54567
99659533	chr7:99659533:TGAG:T	1.22348e-09	-2.11916e-10	-1.12804
99659796	chr7:99659796:T:C	1.57314e-05	6.50078	1.83289
99659971	chr7:99659971:G:A	1.47057e-09	-2.11916e-10	-0.944094
99660133	chr7:99660133:A:T	1.21678e-09	-2.11916e-10	-1.13353
99660163	chr7:99660163:G:C	2.47176e-09	-2.11916e-10	-0.424809
99660901	chr7:99660901:G:A	1.10436e-09	-2.11916e-10	-1.23047
99661020	chr7:99661020:G:A	1.22348e-09	-2.11916e-10	-1.12804
99662194	chr7:99662194:G:A	1.15398e-09	-2.11916e-10	-1.18652
99662469	chr7:99662469:T:C	3.20792e-06	7.91046	-1.16683
99662739	chr7:99662739:C:A	1.65171e-08	2.69714	-1.22248
99663296	chr7:99663296:C:G	1.10635e-09	-2.11916e-10	-1.22868
99663569	chr7:99663569:C:A	1.68349e-08	-2.11916e-10	1.49372
99663757	chr7:99663757:G:A	1.68606e-08	-2.11916e-10	1.49524
99664114	chr7:99664114:A:G	1.31551e-09	-2.11916e-10	-1.05551
99664949	chr7:99664949:G:A	1.04564e-09	-1.28512	-2.80088e-10
99664999	chr7:99664999:T:C	1.27026e-09	-2.11916e-10	-1.09052
99665182	chr7:99665182:T:C	1.19133e-09	-2.11916e-10	-1.15467
99665212	chr7:99665212:C:T	1.59377e-09	-2.11916e-10	-0.863638
99665874	chr7:99665874:C:T	1.46735e-09	-2.11916e-10	-0.946283
99665950	chr7:99665950:T:C	1.08683e-09	-2.11916e-10	-1.24648
99666116	chr7:99666116:T:C	1.79544e-09	-2.11916e-10	-0.744493
99666526	chr7:99666526:C:T	1.27839e-09	-2.11916e-10	-1.08414
99667537	chr7:99667537:G:A	1.23947e-09	-2.11916e-10	-1.11506
99668132	chr7:99668132:G:C	3.13522e-09	-0.187043	-2.80088e-10
99668820	chr7:99668820:C:T	1.82446e-08	2.79515	-1.22102
99669399	chr7:99669399:G:A	5.78082e-10	-1.87778	-2.80088e-10
99669460	chr7:99669460:T:C	1.39663e-09	-2.11916e-10	-0.995682
99669976	chr7:99669976:A:G	1.23449e-09	-2.11916e-10	-1.11909
99670075	chr7:99670075:A:G	2.16296e-09	-2.11916e-10	-0.558265
99670543	chr7:99670543:A:C	1.70415e-08	-2.11916e-10	1.50591
99670591	chr7:99670591:G:A	1.10493e-09	-2.11916e-10	-1.22996
99670767	chr7:99670767:C:T	1.80106e-08	2.78171	-1.22049
99671774	chr7:99671774:T:C	5.07949e-09	-0.926033	1.2215
99671778	chr7:99671778:A:C	1.16647e-09	-2.11916e-10	-1.17576
99672695	chr7:99672695:G:A	1.51065e-09	-2.11916e-10	-0.917199
99672916	chr7:99672916:T:C	6.63843e-05	9.18141	0.592064
99673232	chr7:99673232:C:T	1.57681e-09	-2.11916e-10	-0.874335
99673636	chr7:99673636:T:C	1.13935e-09	-2.11916e-10	-1.19928
99674185	chr7:99674185:T:C	2.50268e-10	-1.87864	-0.836322
99674230	chr7:99674230:T:C	1.59093e-09	-2.11916e-10	-0.865425
99674305	chr7:99674305:G:A	2.15345e-09	-2.11916e-10	-0.562672
99674386	chr7:99674386:A:T	1.31757e-09	-2.11916e-10	-1.05395
99674667	chr7:99674667:C:T	1.65256e-09	-2.11916e-10	-0.827413
99674687	chr7:99674687:G:A	2.51005e-10	-1.87855	-0.833473
99676079	chr7:99676079:C:T	1.90197e-08	-2.11916e-10	1.61574
99676319	chr7:99676319:G:A	1.91142e-08	-2.11916e-10	1.62069
99676693	chr7:99676693:A:G	1.71992e-08	1.51512	-2.80088e-10
99677082	chr7:99677082:C:T	3.4296e-09	-2.11916e-10	-0.0972963
99677460	chr7:99677460:C:T	1.14207e-08	2.32832	-1.22264
99677763	chr7:99677763:C:A	1.19441e-09	-2.11916e-10	-1.15209
99677835	chr7:99677835:T:G	2.59281e-09	-0.377	-2.80088e-10
99677897	chr7:99677897:AGG:A	1.89742e-09	-2.11916e-10	-0.689244
99678103	chr7:99678103:T:A	1.40839e-09	-2.11916e-10	-0.987292
99678152	chr7:99678152:T:C	1.04924e-08	1.02091	-2.80088e-10
99678153	chr7:99678153:G:A	1.09395e-08	1.06264	-2.80088e-10
99678282	chr7:99678282:C:T	1.57604e-09	-2.11916e-10	-0.874828
99678713	chr7:99678713:A:T	2.33095e-09	-2.11916e-10	-0.483466
99679433	chr7:99679433:A:G	4.30532e-09	0.130111	-2.80088e-10
99679445	chr7:99679445:C:T	1.12793e-09	-2.11916e-10	-1.20936
99679455	chr7:99679455:A:T	1.7802e-09	-2.11916e-10	-0.753016
99679970	chr7:99679970:G:A	5.7972e-10	-1.87495	-2.80088e-10
99680560	chr7:99680560:GTAT:G	3.36779e-09	-2.11916e-10	-0.115485
99680605	chr7:99680605:A:G	1.21619e-09	-2.11916e-10	-1.13402
99680644	chr7:99680644:G:C	1.18156e-09	-2.11916e-10	-1.16291
99680691	chr7:99680691:A:T	1.00142e-08	2.20582	-1.23156
99680899	chr7:99680899:T:G	1.13993e-09	-2.11916e-10	-1.19877
99680944	chr7:99680944:G:A	1.49061e-09	-2.11916e-10	-0.930552
99681204	chr7:99681204:G:A	1.40722e-09	-2.11916e-10	-0.988124
99681253	chr7:99681253:G:A	1.30081e-09	-2.11916e-10	-1.06675
99681513	chr7:99681513:A:G	1.66232e-06	7.29293	-1.2067
99682639	chr7:99682639:T:G	1.08658e-09	-2.11916e-10	-1.24671
99683018	chr7:99683018:G:A	1.09382e-09	-2.11916e-10	-1.24007
99683120	chr7:99683120:C:T	1.29779e-09	-2.11916e-10	-1.06908
99683261	chr7:99683261:T:C	1.15213e-09	-2.11916e-10	-1.18812
99683477	chr7:99683477:T:G	1.46772e-09	-2.11916e-10	-0.946028
99683740	chr7:99683740:C:T	1.3224e-09	-1.85446	0.804175
99683764	chr7:99683764:C:T	1.22796e-09	-2.11916e-10	-1.12438
99683886	chr7:99683886:A:C	1.78008e-09	-2.11916e-10	-0.753081
99684232	chr7:99684232:C:T	1.49032e-09	-0.930747	-2.80088e-10
99684294	chr7:99684294:G:A	5.82431e-10	-1.87029	-2.80088e-10
99684302	chr7:99684302:A:G	5.82989e-10	-1.86933	-2.80088e-10
99684308	chr7:99684308:T:C	5.84947e-10	-1.86598	-2.80088e-10
99684310	chr7:99684310:GGT:G	5.82564e-10	-1.87006	-2.80088e-10
99684317	chr7:99684317:A:G	5.82667e-10	-1.86988	-2.80088e-10
99684520	chr7:99684520:A:T	1.86547e-09	-2.11916e-10	-0.706227
99684596	chr7:99684596:A:G	1.44016e-09	-2.11916e-10	-0.964988
99685156	chr7:99685156:G:A	1.12464e-09	-2.11916e-10	-1.21227
99686073	chr7:99686073:T:C	3.33364e-07	3.26663	1.21286
99686326	chr7:99686326:C:T	1.21735e-08	-2.11916e-10	1.16952
99686384	chr7:99686384:A:G	1.83733e-09	-2.11916e-10	-0.721425
99686528	chr7:99686528:C:G	1.13991e-09	-2.11916e-10	-1.19879
99686701	chr7:99686701:C:T	1.18446e-09	-2.11916e-10	-1.16045
99687340	chr7:99687340:G:A	1.58224e-09	-2.11916e-10	-0.870902
99687914	chr7:99687914:A:C	1.3086e-09	-2.11916e-10	-1.06078
99687989	chr7:99687989:C:T	2.10958e-09	-2.11916e-10	-0.58325
99688108	chr7:99688108:A:G	1.08622e-09	-2.11916e-10	-1.24704
99688342	chr7:99688342:G:A	6.58368e-10	-1.74773	-2.80088e-10
99688367	chr7:99688367:G:C	1.08596e-09	-2.11916e-10	-1.24728
99688437	chr7:99688437:A:G	1.92896e-09	-2.11916e-10	-0.672761
99688543	chr7:99688543:A:G	1.31605e-09	-2.11916e-10	-1.05511
99688801	chr7:99688801:A:C	1.16613e-09	-2.11916e-10	-1.17605
99689351	chr7:99689351:C:T	1.36347e-09	-2.11916e-10	-1.01971
99689566	chr7:99689566:C:T	1.05615e-08	2.26317	-1.23569
99689793	chr7:99689793:TA:T	1.55645e-09	-2.11916e-10	-0.887335
99689893	chr7:99689893:C:G	2.77977e-09	-0.307373	-2.80088e-10
99689935	chr7:99689935:A:T	2.64055e-09	-0.358752	-2.80088e-10
99690513	chr7:99690513:T:G	1.45288e-09	-2.11916e-10	-0.956195
99690842	chr7:99690842:G:T	1.1414e-09	-2.11916e-10	-1.19748
99691032	chr7:99691032:T:C	1.51198e-09	-2.11916e-10	-0.916323
99692466	chr7:99692466:C:T	2.10958e-09	-2.11916e-10	-0.58325
99693521	chr7:99693521:G:A	9.88654e-10	-1.34115	-2.80088e-10
99693714	chr7:99693714:T:G	4.89023e-07	3.61393	1.24874
99693835	chr7:99693835:G:A	1.56606e-09	-2.11916e-10	-0.881179
99694154	chr7:99694154:G:T	5.99173e-10	-1.84194	-2.80088e-10
99694353	chr7:99694353:T:C	9.25545e-10	-1.40711	-2.80088e-10
99694424	chr7:99694424:C:T	3.40283e-07	3.3437	1.15634
99694599	chr7:99694599:A:G	9.69101e-10	-1.87299	0.511861
99694713	chr7:99694713:A:G	1.21294e-09	-2.11916e-10	-1.13669
99694749	chr7:99694749:A:G	9.2982e-10	-1.4025	-2.80088e-10
99694756	chr7:99694756:CCA:C	2.81386e-07	3.11408	1.19591
99694964	chr7:99694964:C:T	3.13931e-09	-2.11916e-10	-0.185738
99695132	chr7:99695132:C:T	3.60644e-07	3.34439	1.21376
99695261	chr7:99695261:A:G	1.17938e-08	-2.11916e-10	1.13784
99695403	chr7:99695403:C:T	1.09048e-09	-2.11916e-10	-1.24313
99695635	chr7:99695635:T:C	1.09882e-09	-2.11916e-10	-1.2355
99695735	chr7:99695735:A:G	6.48773e-08	2.84276	-2.80088e-10
99696013	chr7:99696013:C:T	1.86054e-09	-2.11916e-10	-0.708872
99696553	chr7:99696553:G:T	2.45168e-09	-2.11916e-10	-0.432969
99696608	chr7:99696608:GT:G	2.00058e-10	-1.87675	-1.06214
99696849	chr7:99696849:G:A	4.11643e-07	3.47911	1.2113
99696931	chr7:99696931:C:T	3.1865e-09	-2.11916e-10	-0.170819
99696984	chr7:99696984:C:A	3.01663e-09	-2.11916e-10	-0.225602
99697066	chr7:99697066:T:C	1.12699e-09	-2.11916e-10	-1.21019
99697139	chr7:99697139:C:T	4.0293e-07	3.49495	1.17408
99697247	chr7:99697247:C:A	1.11737e-09	-2.11916e-10	-1.21877
99697341	chr7:99697341:G:A	1.0984e-09	-2.11916e-10	-1.23589
99697392	chr7:99697392:C:T	4.34324e-09	0.13888	-2.80088e-10
99697827	chr7:99697827:C:T	3.90658e-07	3.45885	1.17924
99697927	chr7:99697927:C:T	1.78172e-09	-2.11916e-10	-0.752164
99698070	chr7:99698070:T:C	4.03873e-07	3.46769	1.20367
99698446	chr7:99698446:G:A	1.1437e-09	-2.11916e-10	-1.19547
99698531	chr7:99698531:G:T	5.93269e-10	-1.85185	-2.80088e-10
99698572	chr7:99698572:G:A	4.36619e-07	3.58873	1.16059
99698761	chr7:99698761:T:C	3.01553e-09	-2.11916e-10	-0.225965
99699063	chr7:99699063:A:G	4.0278e-07	3.55251	1.11613
99699396	chr7:99699396:G:A	3.0099e-07	3.27954	1.09779
99699761	chr7:99699761:T:G	1.28515e-09	-2.11916e-10	-1.07886
99699769	chr7:99699769:G:A	1.28074e-09	-2.11916e-10	-1.0823
99699978	chr7:99699978:A:C	1.65934e-09	-2.11916e-10	-0.823322
99700181	chr7:99700181:C:T	3.96632e-07	3.41584	1.23742
99700533	chr7:99700533:G:A	3.01663e-09	-2.11916e-10	-0.225602
99700691	chr7:99700691:G:A	1.19935e-08	2.36704	-1.21241
99700840	chr7:99700840:A:G	1.17709e-09	-2.11916e-10	-1.16669
99701871	chr7:99701871:T:C	3.38198e-07	4.49389	-2.80088e-10
99701895	chr7:99701895:C:T	1.32836e-09	-2.11916e-10	-1.04579
99701935	chr7:99701935:CTT:C	4.16797e-07	3.50151	1.20135
99702608	chr7:99702608:G:A	3.82304e-07	3.43981	1.17667
99702722	chr7:99702722:C:T	1.13239e-09	-2.11916e-10	-1.20541
99703135	chr7:99703135:G:A	4.3284e-07	3.52458	1.21605
99703526	chr7:99703526:G:A	1.62611e-09	-2.11916e-10	-0.843552
99703649	chr7:99703649:C:A	1.30608e-09	-2.11916e-10	-1.06271
99703694	chr7:99703694:T:C	1.19481e-09	-2.11916e-10	-1.15175
99704435	chr7:99704435:C:T	1.73636e-09	-2.11916e-10	-0.77795
99704490	chr7:99704490:T:C	4.78728e-07	3.53822	1.30317
99704759	chr7:99704759:C:T	1.11017e-08	-2.11916e-10	1.07736
99704879	chr7:99704879:G:A	1.15421e-09	-2.11916e-10	-1.18633
99705147	chr7:99705147:C:G	1.38999e-09	-2.11916e-10	-1.00045
99705371	chr7:99705371:T:C	4.46958e-07	3.38113	1.39159
99705471	chr7:99705471:A:G	3.99134e-07	3.50592	1.15363
99706901	chr7:99706901:A:G	3.55666e-07	3.34626	1.19799
99707089	chr7:99707089:C:T	3.74569e-07	3.42311	1.17293
99707288	chr7:99707288:C:A	1.33434e-09	-1.87302	0.831714
99707727	chr7:99707727:G:A	1.6615e-09	-2.11916e-10	-0.82202
99708645	chr7:99708645:C:A	1.14639e-09	-2.11916e-10	-1.19313
99708659	chr7:99708659:C:T	1.08842e-09	-2.11916e-10	-1.24501
99708698	chr7:99708698:G:T	7.96855e-08	2.3185	0.729841
99708729	chr7:99708729:A:G	1.09038e-09	-2.11916e-10	-1.24321
99708943	chr7:99708943:C:T	2.12788e-07	1.62234	2.40822
99709062	chr7:99709062:G:C	2.16532e-07	1.66317	2.38483
99709598	chr7:99709598:A:C	1.18666e-09	-2.11916e-10	-1.1586
99709645	chr7:99709645:G:A	3.4393e-07	1.87049	2.64021
99709830	chr7:99709830:T:A	1.84464e-10	-1.79956	-1.22048
99709876	chr7:99709876:C:T	2.70193e-09	-0.335774	-2.80088e-10
99710340	chr7:99710340:C:T	1.8935e-09	-2.11916e-10	-0.691314
99710349	chr7:99710349:C:T	7.32075e-10	-1.64161	-2.80088e-10
99711061	chr7:99711061:A:G	8.53814e-09	-2.11916e-10	0.814803
99711385	chr7:99711385:T:G	8.53814e-09	-2.11916e-10	0.814803
99711402	chr7:99711402:C:T	7.29443e-10	-1.64522	-2.80088e-10
99712062	chr7:99712062:T:C	3.43218e-08	2.20604	-2.80088e-10
99712261	chr7:99712261:T:C	2.95303e-09	-2.11916e-10	-0.24691
99712650	chr7:99712650:TGATA:T	7.07363e-09	-2.11916e-10	0.626633
99712696	chr7:99712696:A:G	2.63902e-09	-1.87404	1.51471
99713120	chr7:99713120:G:A	5.79602e-10	-1.87515	-2.80088e-10
99713261	chr7:99713261:A:G	1.62252e-09	-2.11916e-10	-0.84576
99713342	chr7:99713342:C:T	1.30125e-09	-1.83837	0.771958
99713627	chr7:99713627:A:C	1.18735e-09	-2.11916e-10	-1.15802
99713927	chr7:99713927:G:A	3.48059e-07	1.91324	2.60939
99714045	chr7:99714045:A:G	1.29717e-09	-2.11916e-10	-1.06956
99714378	chr7:99714378:C:T	2.67756e-09	-0.344837	-2.80088e-10
99715309	chr7:99715309:A:G	1.14876e-09	-2.11916e-10	-1.19106
99715477	chr7:99715477:G:A	5.79379e-10	-1.87554	-2.80088e-10
99717104	chr7:99717104:A:G	3.6453e-08	2.26628	-2.80088e-10
99717363	chr7:99717363:A:G	2.97389e-07	1.82283	2.54247
99717653	chr7:99717653:C:T	1.85036e-10	-1.79807	-1.21888
99717691	chr7:99717691:A:T	2.20963e-09	-2.11916e-10	-0.536917
99718233	chr7:99718233:T:C	3.4369e-09	-0.663939	0.568769
99718281	chr7:99718281:G:A	3.40927e-07	1.8446	2.65733
99718507	chr7:99718507:A:C	1.55793e-09	-2.11916e-10	-0.886383
99718830	chr7:99718830:C:T	1.19178e-09	-2.11916e-10	-1.15429
99718877	chr7:99718877:A:G	1.26001e-09	-2.11916e-10	-1.09862
99719291	chr7:99719291:A:G	4.09526e-09	-2.11916e-10	0.080089
99719495	chr7:99719495:A:G	1.53401e-09	-2.11916e-10	-0.901857
99720141	chr7:99720141:T:A	1.91244e-09	-2.11916e-10	-0.681359
99720370	chr7:99720370:G:A	1.19193e-09	-2.11916e-10	-1.15417
99721163	chr7:99721163:A:G	5.79467e-10	-1.87539	-2.80088e-10
99721185	chr7:99721185:C:T	3.48272e-07	1.86408	2.65917
99721534	chr7:99721534:G:A	3.28872e-07	1.82673	2.6392
99721788	chr7:99721788:T:TA	1.30171e-09	-2.11916e-10	-1.06606
99721872	chr7:99721872:T:C	9.17392e-09	-0.327865	1.21449
99722228	chr7:99722228:C:A	1.08311e-09	-2.11916e-10	-1.2499
99722718	chr7:99722718:G:A	3.09486e-09	-0.199999	-2.80088e-10
99722846	chr7:99722846:C:T	3.63911e-07	1.83678	2.73038
99723037	chr7:99723037:C:T	2.54651e-09	-2.11916e-10	-0.395017
99723102	chr7:99723102:A:C	2.31546e-09	-2.11916e-10	-0.49013
99723573	chr7:99723573:A:C	1.5822e-09	-2.11916e-10	-0.870923
99723818	chr7:99723818:G:A	3.30472e-07	1.79516	2.67562
99724093	chr7:99724093:T:C	3.80416e-07	1.79024	2.82129
99724585	chr7:99724585:C:A	5.84064e-10	-1.86749	-2.80088e-10
99724697	chr7:99724697:T:A	3.506e-07	1.80384	2.72607
99724719	chr7:99724719:T:C	3.74241e-07	1.80084	2.79432
99724767	chr7:99724767:C:A	2.57029e-09	-2.11916e-10	-0.38572
99724781	chr7:99724781:G:A	1.46157e-09	-2.11916e-10	-0.950233
99725225	chr7:99725225:C:T	2.37969e-09	-2.11916e-10	-0.462771
99726483	chr7:99726483:C:T	1.1157e-09	-2.11916e-10	-1.22026
99726594	chr7:99726594:C:T	2.33476e-10	-1.7156	-1.06882
99726857	chr7:99726857:G:A	8.09569e-09	-2.11916e-10	0.76159
99726892	chr7:99726892:G:C	3.27108e-07	1.70965	2.7509
99727120	chr7:99727120:T:C	4.28046e-07	1.916	2.81349
99727492	chr7:99727492:G:A	3.99799e-07	1.88743	2.77379
99727639	chr7:99727639:C:T	1.09272e-09	-2.11916e-10	-1.24108
99727774	chr7:99727774:C:G	1.2569e-09	-1.1011	-2.80088e-10
99728101	chr7:99728101:T:C	2.41095e-09	-2.11916e-10	-0.449721
99728259	chr7:99728259:C:T	4.03522e-07	1.91017	2.76032
99728299	chr7:99728299:T:G	1.09486e-09	-2.11916e-10	-1.23911
99728690	chr7:99728690:C:T	1.70609e-09	-2.11916e-10	-0.795536
99728875	chr7:99728875:A:G	1.30973e-09	-1.83308	0.773159
99729036	chr7:99729036:G:A	1.24346e-09	-1.83353	0.721686
99729040	chr7:99729040:A:G	9.67627e-09	-0.333358	1.27329
99729107	chr7:99729107:C:G	7.84901e-09	1.95175	-1.22111
99729769	chr7:99729769:A:G	7.75944e-09	-2.11916e-10	0.719169
99730858	chr7:99730858:A:C	8.43351e-09	-2.11916e-10	0.802472
99730923	chr7:99730923:C:A	1.57579e-09	-2.11916e-10	-0.874986
99731185	chr7:99731185:A:T	2.59978e-09	-2.11916e-10	-0.374313
99732275	chr7:99732275:A:G	2.84402e-09	-0.284522	-2.80088e-10
99732332	chr7:99732332:A:G	2.04672e-09	-2.11916e-10	-0.613502
99732360	chr7:99732360:C:A	1.41335e-09	-2.11916e-10	-0.983775
99732666	chr7:99732666:T:C	2.16841e-09	-2.11916e-10	-0.555745
99733006	chr7:99733006:A:G	1.18258e-09	-2.11916e-10	-1.16205
99733115	chr7:99733115:A:G	1.35443e-09	-2.11916e-10	-1.02636
99733419	chr7:99733419:T:G	3.96055e-08	-1.01086	3.36009
99733426	chr7:99733426:A:G	1.40922e-09	-2.11916e-10	-0.986707
99733669	chr7:99733669:G:A	8.4155e-09	-2.11916e-10	0.800335
99733729	chr7:99733729:C:A	1.30608e-09	-2.11916e-10	-1.06271
99733850	chr7:99733850:C:T	1.29287e-09	-1.87854	0.805661
99734460	chr7:99734460:C:T	3.33485e-08	-1.05155	3.22882
99734465	chr7:99734465:A:G	1.73839e-09	-2.11916e-10	-0.77678
99734833	chr7:99734833:G:T	2.00883e-09	-2.11916e-10	-0.63219
99735142	chr7:99735142:C:T	1.14346e-09	-2.11916e-10	-1.19568
99735325	chr7:99735325:T:G	7.15493e-10	-1.66452	-2.80088e-10
99735374	chr7:99735374:T:A	7.31172e-10	-1.64285	-2.80088e-10
99735375	chr7:99735375:A:G	7.41808e-10	-1.62841	-2.80088e-10
99735615	chr7:99735615:A:C	8.43435e-09	-2.11916e-10	0.802572
99736243	chr7:99736243:C:A	1.56173e-09	-2.11916e-10	-0.883949
99736284	chr7:99736284:T:C	1.73788e-09	-2.11916e-10	-0.777074
99737423	chr7:99737423:A:T	1.1038e-09	-2.11916e-10	-1.23099
99737503	chr7:99737503:T:C	1.15798e-09	-2.11916e-10	-1.18306
99737505	chr7:99737505:C:A	1.1156e-09	-2.11916e-10	-1.22035
99737980	chr7:99737980:A:C	3.73424e-09	-2.11916e-10	-0.0121977
99738422	chr7:99738422:C:T	7.18615e-10	-1.87831	0.21814
99738978	chr7:99738978:G:A	3.51228e-08	-2.11916e-10	2.22911
99739249	chr7:99739249:G:T	1.75736e-09	-2.11916e-10	-0.765926
99739642	chr7:99739642:G:A	1.13711e-09	-2.11916e-10	-1.20125
99740565	chr7:99740565:G:A	2.41508e-09	-2.11916e-10	-0.44801
99741530	chr7:99741530:G:T	5.86706e-10	-1.86297	-2.80088e-10
99742115	chr7:99742115:G:A	1.82687e-09	-2.11916e-10	-0.727136
99742129	chr7:99742129:C:A	2.34706e-09	-2.11916e-10	-0.476578
99742153	chr7:99742153:T:A	1.08831e-08	-0.979085	2.03655
99742425	chr7:99742425:T:C	4.41738e-09	-2.11916e-10	0.155805
99742426	chr7:99742426:G:A	2.77504e-09	0.0300288	-0.339104
99744707	chr7:99744707:C:T	8.09141e-10	-1.87864	0.337119
99745691	chr7:99745691:C:T	1.4708e-09	-1.8271	0.883173
99745931	chr7:99745931:A:G	1.34924e-09	-2.11916e-10	-1.0302
99745967	chr7:99745967:C:T	3.12035e-08	-2.11916e-10	2.11079
99745998	chr7:99745998:A:C	1.77618e-09	-2.11916e-10	-0.755276
99746170	chr7:99746170:A:G	1.11869e-09	-2.11916e-10	-1.21758
99746248	chr7:99746248:A:G	5.75316e-09	-2.11916e-10	0.420008
99746351	chr7:99746351:A:G	2.42945e-09	-2.11916e-10	-0.442077
99746711	chr7:99746711:T:C	2.76213e-09	-1.87448	1.56074
99747230	chr7:99747230:A:G	1.03855e-09	-1.29191	-2.80088e-10
99747355	chr7:99747355:C:T	1.2549e-09	-2.11916e-10	-1.10269
99747682	chr7:99747682:C:T	1.38203e-09	-2.11916e-10	-1.00618
99748750	chr7:99748750:C:T	1.26248e-09	-2.11916e-10	-1.09666
99749508	chr7:99749508:G:A	3.35299e-09	-2.11916e-10	-0.119887
99749829	chr7:99749829:A:G	1.34922e-09	-1.03022	-2.80088e-10
99749835	chr7:99749835:G:A	1.27075e-09	-1.09014	-2.80088e-10
99749840	chr7:99749840:A:G	1.27779e-09	-1.08461	-2.80088e-10
99749867	chr7:99749867:C:G	3.22664e-09	-2.11916e-10	-0.158301
99749868	chr7:99749868:A:G	3.23527e-09	-2.11916e-10	-0.155629
99749883	chr7:99749883:T:C	3.00948e-08	0.45176	1.62285
99750312	chr7:99750312:C:T	3.82652e-09	-2.11916e-10	0.0122144
99750313	chr7:99750313:A:G	3.60047e-09	-2.11916e-10	-0.0486769
99750456	chr7:99750456:G:C	1.18727e-09	-2.11916e-10	-1.15808
99750465	chr7:99750465:G:A	2.39329e-09	-2.11916e-10	-0.457071
99750568	chr7:99750568:T:C	1.56729e-09	-2.11916e-10	-0.880391
99750592	chr7:99750592:A:G	1.65724e-09	-2.11916e-10	-0.824584
99750621	chr7:99750621:A:T	1.63585e-09	-2.11916e-10	-0.837576
99750705	chr7:99750705:T:C	2.2243e-08	2.68328	-0.910999
99750738	chr7:99750738:A:G	1.65741e-09	-2.11916e-10	-0.824488
99751122	chr7:99751122:T:C	1.65879e-09	-2.11916e-10	-0.82365
99751123	chr7:99751123:A:T	1.66175e-09	-2.11916e-10	-0.821868
99751739	chr7:99751739:T:C	1.5483e-09	-2.11916e-10	-0.892582
99752204	chr7:99752204:G:A	7.068e-09	-2.11916e-10	0.625837
99752292	chr7:99752292:T:C	6.65118e-09	0.565054	-2.80088e-10
99752445	chr7:99752445:G:A	1.24214e-09	-2.11916e-10	-1.11291
99753826	chr7:99753826:C:T	1.23689e-09	-2.11916e-10	-1.11714
99753840	chr7:99753840:A:G	1.69233e-09	-2.11916e-10	-0.803637
99754231	chr7:99754231:G:A	2.26669e-07	4.65253	-0.55878
99754304	chr7:99754304:G:A	1.20832e-09	-2.11916e-10	-1.14051
99754427	chr7:99754427:G:A	1.08208e-09	-0.654176	-0.596676
99754473	chr7:99754473:A:G	2.5798e-08	-1.72127	3.64183
99754535	chr7:99754535:G:A	1.47895e-09	-2.11916e-10	-0.938406
99754637	chr7:99754637:A:T	2.74587e-08	-0.567779	2.55072
99754835	chr7:99754835:G:A	1.08989e-09	-2.11916e-10	-1.24366
99755025	chr7:99755025:T:C	2.73027e-10	-1.57492	-1.05301
99755043	chr7:99755043:G:A	6.01557e-10	-1.83798	-2.80088e-10
99755143	chr7:99755143:G:T	7.54179e-09	1.84765	-1.15693
99755174	chr7:99755174:A:T	2.71986e-09	-2.11916e-10	-0.329161
99755656	chr7:99755656:G:A	1.63382e-08	2.32435	-0.860584
99755759	chr7:99755759:T:C	6.58712e-09	-2.11916e-10	0.555375
99755926	chr7:99755926:C:G	1.81157e-09	-0.86922	0.133671
99756044	chr7:99756044:GT:G	1.82331e-09	-2.11916e-10	-0.729088
99756435	chr7:99756435:CCTAT:C	1.40433e-09	-2.11916e-10	-0.990184
99756491	chr7:99756491:T:A	7.36236e-09	1.80063	-1.13399
99756676	chr7:99756676:G:A	1.76481e-07	4.51736	-0.673893
99757365	chr7:99757365:CA:C	3.94274e-09	1.29199	-1.24985
99757450	chr7:99757450:G:A	5.53997e-10	-1.17034	-0.75
99757562	chr7:99757562:A:C	1.62622e-09	-2.11916e-10	-0.843483
99758701	chr7:99758701:A:C	1.58044e-07	4.38803	-0.654893
99758814	chr7:99758814:A:C	2.74582e-08	-1.79956	3.78248
99759326	chr7:99759326:A:C	1.10549e-09	-2.11916e-10	-1.22945
99759465	chr7:99759465:GT:G	1.21725e-09	-2.11916e-10	-1.13315
99759683	chr7:99759683:T:C	5.08426e-09	-2.11916e-10	0.296408
99759746	chr7:99759746:G:A	3.89096e-09	-2.11916e-10	0.0289142
99760482	chr7:99760482:CACA:C	1.276e-09	-2.11916e-10	-1.08601
99760992	chr7:99760992:G:A	1.17108e-09	-2.11916e-10	-1.17181
99761620	chr7:99761620:A:G	1.40316e-09	-2.11916e-10	-0.991013
99763098	chr7:99763098:G:T	1.23714e-09	-2.11916e-10	-1.11694
99763746	chr7:99763746:A:G	1.51833e-09	-2.11916e-10	-0.912127
99763764	chr7:99763764:C:G	1.78868e-09	-2.11916e-10	-0.748262
99763843	chr7:99763843:C:T	2.92201e-09	-2.11916e-10	-0.25747
99765385	chr7:99765385:AG:A	1.35855e-09	-2.11916e-10	-1.02332
99765528	chr7:99765528:A:C	1.22522e-09	-2.11916e-10	-1.12662
99766108	chr7:99766108:T:C	1.41703e-09	-2.11916e-10	-0.981175
99766190	chr7:99766190:G:C	2.74889e-09	-2.11916e-10	-0.318544
99766256	chr7:99766256:CAT:C	1.49181e-09	-2.11916e-10	-0.929753
99766637	chr7:99766637:A:C	1.14953e-09	-2.11916e-10	-1.19039
99766779	chr7:99766779:A:G	1.13222e-09	-2.11916e-10	-1.20556
99766781	chr7:99766781:G:A	2.17855e-09	-2.11916e-10	-0.55108
99766887	chr7:99766887:G:A	2.75051e-09	-2.11916e-10	-0.317954
99767049	chr7:99767049:G:A	2.00883e-09	-2.11916e-10	-0.632186
99767460	chr7:99767460:G:A	1.14007e-09	-0.296929	-0.901722
99767931	chr7:99767931:G:A	1.33678e-09	-2.11916e-10	-1.03948
99768019	chr7:99768019:T:A	1.11676e-09	-2.11916e-10	-1.21931
99768096	chr7:99768096:A:G	2.09186e-10	-1.76352	-1.13075
99768269	chr7:99768269:A:C	1.08474e-09	-2.11916e-10	-1.2484
99768290	chr7:99768290:A:G	4.58973e-09	-2.11916e-10	0.19408
99768320	chr7:99768320:C:A	1.13286e-09	-0.106467	-1.09853
99768693	chr7:99768693:G:A	3.17779e-08	2.12903	-2.80088e-10
99768818	chr7:99768818:G:C	1.69844e-09	-2.11916e-10	-0.800028
99768850	chr7:99768850:A:G	3.48044e-09	-2.11916e-10	-0.0825811
99768893	chr7:99768893:A:G	1.37499e-09	-2.11916e-10	-1.01129
99769086	chr7:99769086:A:G	2.66255e-10	-1.8287	-0.824346
99769293	chr7:99769293:A:T	1.0939e-09	-2.11916e-10	-1.24
99769716	chr7:99769716:A:C	1.27115e-09	-1.08982	-2.80088e-10
99769804	chr7:99769804:C:T	1.12856e-09	-2.11916e-10	-1.20879
99770244	chr7:99770244:C:G	1.13733e-09	-2.11916e-10	-1.20106
99771503	chr7:99771503:T:C	1.36684e-09	-2.11916e-10	-1.01724
99772870	chr7:99772870:T:C	1.02232e-08	2.23645	-1.24153
99773128	chr7:99773128:A:T	1.0208e-08	2.23757	-1.24414
99773667	chr7:99773667:T:A	1.25837e-09	-2.11916e-10	-1.09993
99773825	chr7:99773825:G:A	6.42522e-09	1.77829	-1.2478
99774418	chr7:99774418:A:T	1.33688e-08	2.5129	-1.24972
99774506	chr7:99774506:C:T	1.09846e-09	-2.11916e-10	-1.23584
99776026	chr7:99776026:G:A	1.91703e-09	0.368451	-1.04741
99776124	chr7:99776124:C:T	2.65911e-10	-1.80806	-0.846277
99776640	chr7:99776640:A:G	6.33682e-10	-1.78595	-2.80088e-10
99777087	chr7:99777087:T:C	5.86456e-10	-1.8634	-2.80088e-10
99777490	chr7:99777490:G:A	1.08598e-09	-2.11916e-10	-1.24726
99777924	chr7:99777924:A:T	1.36727e-09	-2.11916e-10	-1.01693
99778167	chr7:99778167:A:G	1.3391e-09	-2.11916e-10	-1.03774
99778453	chr7:99778453:T:C	1.36938e-09	-2.11916e-10	-1.01539
99779283	chr7:99779283:C:A	1.48198e-09	-2.11916e-10	-0.936361
99779323	chr7:99779323:A:T	7.57123e-10	-0.437646	-1.17032
99780737	chr7:99780737:C:T	1.08316e-09	-2.11916e-10	-1.24986
99780953	chr7:99780953:G:A	2.89769e-09	-2.11916e-10	-0.265826
99781646	chr7:99781646:T:C	5.84515e-10	-1.86671	-2.80088e-10
99782398	chr7:99782398:A:G	9.48955e-09	0.920451	-2.80088e-10
99782678	chr7:99782678:G:C	1.15348e-09	-2.11916e-10	-1.18696
99783351	chr7:99783351:A:G	1.08325e-09	-2.11916e-10	-1.24978
99784296	chr7:99784296:A:T	1.28956e-09	-2.11916e-10	-1.07544
99784473	chr7:99784473:C:T	7.76245e-10	-0.43576	-1.14727
99784828	chr7:99784828:G:C	3.07445e-10	-1.27409	-1.23511
99784925	chr7:99784925:A:ACTACTCCAT	1.57906e-09	-2.11916e-10	-0.872911
99785313	chr7:99785313:A:G	2.10174e-09	0.328144	-0.915119
99785338	chr7:99785338:G:A	1.8748e-09	-2.11916e-10	-0.701239
99787745	chr7:99787745:C:T	5.68553e-09	0.408183	-2.80088e-10
99788060	chr7:99788060:C:G	2.41575e-09	-2.11916e-10	-0.447732
99788078	chr7:99788078:C:T	3.78232e-09	-2.11916e-10	0.000596589
99788165	chr7:99788165:T:C	1.2055e-09	-2.11916e-10	-1.14285
99788334	chr7:99788334:C:A	1.59067e-08	2.68541	-1.24841
99788610	chr7:99788610:G:A	1.86188e-09	-2.11916e-10	-0.708156
99788909	chr7:99788909:A:G	4.00097e-09	-2.11916e-10	0.0567948
99789145	chr7:99789145:G:A	1.6054e-09	-2.11916e-10	-0.856371
99789182	chr7:99789182:T:C	1.52469e-09	-2.11916e-10	-0.907949
99790053	chr7:99790053:G:T	3.40873e-09	-2.11916e-10	-0.103401
99790394	chr7:99790394:C:T	1.08869e-09	-2.11916e-10	-1.24476
99790857	chr7:99790857:C:T	6.21332e-09	1.74481	-1.24786
99791100	chr7:99791100:T:A	2.03628e-09	-2.11916e-10	-0.618614
99791377	chr7:99791377:A:C	3.32208e-09	1.11715	-1.2463
99792834	chr7:99792834:T:C	1.57542e-09	-2.11916e-10	-0.87522
99793875	chr7:99793875:T:C	3.30543e-09	-2.11916e-10	-0.134174
99794613	chr7:99794613:G:A	1.08405e-09	-2.11916e-10	-1.24904
99794963	chr7:99794963:G:A	2.02866e-09	-2.11916e-10	-0.622364
99795181	chr7:99795181:C:G	1.08314e-09	-2.11916e-10	-1.24987
99795295	chr7:99795295:C:CACA	8.17735e-10	-1.53096	-2.80088e-10
99796532	chr7:99796532:T:C	1.25558e-09	-2.11916e-10	-1.10215
99797279	chr7:99797279:T:G	7.58183e-09	-2.11916e-10	0.696013
99797683	chr7:99797683:A:G	2.2482e-10	-1.83034	-0.991857
99797954	chr7:99797954:T:C	1.57132e-09	-2.11916e-10	-0.877825
99798107	chr7:99798107:T:C	8.55719e-10	-0.305461	-1.18009
99798337	chr7:99798337:C:T	2.01293e-09	0.318527	-0.948679
99798451	chr7:99798451:G:A	8.54376e-10	-0.332253	-1.15487
99798895	chr7:99798895:C:T	6.16995e-10	-1.81264	-2.80088e-10
99799155	chr7:99799155:A:T	1.08541e-09	-2.11916e-10	-1.24778
99799578	chr7:99799578:CAG:C	2.46487e-09	-0.427601	-2.80088e-10
99799595	chr7:99799595:G:A	1.04047e-09	-0.180084	-1.10998
99799974	chr7:99799974:T:C	1.17177e-09	-2.11916e-10	-1.17123
99800263	chr7:99800263:CT:C	4.67266e-09	-2.11916e-10	0.211988
99800269	chr7:99800269:T:A	4.59161e-09	-2.11916e-10	0.194489
99800470	chr7:99800470:G:A	2.06902e-08	2.85206	-1.15214
99800770	chr7:99800770:A:G	1.91023e-08	2.79036	-1.17029
99801406	chr7:99801406:T:C	1.18137e-09	-2.11916e-10	-1.16306
99802509	chr7:99802509:A:T	1.90196e-09	0.555331	-1.24219
99802950	chr7:99802950:A:G	1.81189e-09	-2.11916e-10	-0.735373
99803206	chr7:99803206:T:G	3.07563e-09	-2.11916e-10	-0.206232
99803306	chr7:99803306:G:A	1.24354e-09	-2.11916e-10	-1.11178
99803341	chr7:99803341:G:C	1.81433e-09	-2.11916e-10	-0.734024
99803471	chr7:99803471:G:T	1.81433e-09	-2.11916e-10	-0.734024
99803581	chr7:99803581:A:G	1.08312e-09	-2.11916e-10	-1.2499
99804288	chr7:99804288:A:G	1.15194e-09	-0.102296	-1.086
99804434	chr7:99804434:C:A	1.14473e-09	-2.11916e-10	-1.19458
99804451	chr7:99804451:T:G	1.08416e-09	-2.11916e-10	-1.24893
99804637	chr7:99804637:T:C	1.21923e-09	-0.0155877	-1.11594
99804896	chr7:99804896:A:G	1.08329e-09	-2.11916e-10	-1.24974
99805474	chr7:99805474:TACTTAGGAATAA:T	1.83294e-10	-1.87863	-1.14777
99805880	chr7:99805880:A:T	1.85902e-09	-2.11916e-10	-0.709691
99806006	chr7:99806006:C:T	1.11095e-09	-2.11916e-10	-1.22452
99806118	chr7:99806118:T:C	1.25136e-09	-2.11916e-10	-1.10551
99806611	chr7:99806611:T:C	1.17047e-09	-0.0571712	-1.11517
99806657	chr7:99806657:T:A	1.08661e-09	-2.11916e-10	-1.24668
99806955	chr7:99806955:G:A	1.18072e-09	-2.11916e-10	-1.16362
99807144	chr7:99807144:A:G	1.81433e-09	-2.11916e-10	-0.734024
99807364	chr7:99807364:A:T	1.812e-09	-2.11916e-10	-0.735311
99808133	chr7:99808133:T:C	1.81183e-09	-2.11916e-10	-0.735406
99808265	chr7:99808265:G:A	1.08561e-09	-2.11916e-10	-1.2476
99808341	chr7:99808341:C:T	1.81433e-09	-2.11916e-10	-0.734024
99808539	chr7:99808539:C:T	4.51281e-09	-2.11916e-10	0.177179
99808693	chr7:99808693:G:A	1.22486e-09	-2.11916e-10	-1.12691
99809663	chr7:99809663:C:A	4.83935e-09	-2.11916e-10	0.247039
99809912	chr7:99809912:C:T	6.28738e-10	-1.79378	-2.80088e-10
99816015	chr7:99816015:T:C	1.1133e-09	-2.11916e-10	-1.22242
99816220	chr7:99816220:T:G	7.69871e-10	-1.59127	-2.80088e-10
99816553	chr7:99816553:A:C	6.45497e-10	-1.76748	-2.80088e-10
99816714	chr7:99816714:C:T	5.97589e-10	-1.84459	-2.80088e-10
99816726	chr7:99816726:C:T	1.87792e-09	-2.11916e-10	-0.699576
99816776	chr7:99816776:T:C	1.87876e-09	-2.11916e-10	-0.69913
99817341	chr7:99817341:T:C	1.83086e-09	-2.11916e-10	-0.724953
99817501	chr7:99817501:G:C	1.94921e-09	-2.11916e-10	-0.662317
99817782	chr7:99817782:G:A	2.05168e-09	0.324906	-0.935986
99817798	chr7:99817798:A:C	1.34932e-09	-2.11916e-10	-1.03014
99819344	chr7:99819344:G:A	1.35817e-09	-2.11916e-10	-1.0236
99820703	chr7:99820703:A:G	1.09265e-09	-2.11916e-10	-1.24113
99820966	chr7:99820966:T:C	5.74495e-09	-2.11916e-10	0.418581
99821358	chr7:99821358:G:A	5.81699e-10	-1.87154	-2.80088e-10
99821603	chr7:99821603:T:G	7.99378e-10	-0.343439	-1.21022
99821898	chr7:99821898:A:G	4.53539e-09	-2.11916e-10	0.182169
99822040	chr7:99822040:G:C	1.30092e-09	-2.11916e-10	-1.06667
99822960	chr7:99822960:C:G	6.35228e-10	-1.78351	-2.80088e-10
99824373	chr7:99824373:A:G	9.19287e-10	-0.432856	-0.981042
99824515	chr7:99824515:T:G	7.03721e-10	-1.68111	-2.80088e-10
99824709	chr7:99824709:G:A	1.33917e-09	-2.11916e-10	-1.03769
99824916	chr7:99824916:A:G	1.77071e-10	-1.87809	-1.18285
99825655	chr7:99825655:C:T	1.31235e-09	-2.11916e-10	-1.05792
99826009	chr7:99826009:A:T	3.16089e-10	-1.32438	-1.15709
99826768	chr7:99826768:C:T	9.35423e-09	0.906088	-2.80088e-10
99827128	chr7:99827128:G:A	1.08336e-09	-2.11916e-10	-1.24967
99827425	chr7:99827425:G:A	1.14702e-09	-2.11916e-10	-1.19257
99827490	chr7:99827490:C:A	1.25832e-09	-2.11916e-10	-1.09996
99827862	chr7:99827862:A:G	6.15285e-10	-1.81541	-2.80088e-10
99827875	chr7:99827875:T:G	1.08394e-09	-2.11916e-10	-1.24914
99828035	chr7:99828035:C:T	1.33662e-09	-2.11916e-10	-1.0396
99828248	chr7:99828248:A:G	1.27445e-09	-2.11916e-10	-1.08723
99828515	chr7:99828515:G:T	2.84182e-09	-2.11916e-10	-0.285297
99828990	chr7:99828990:T:C	1.35618e-09	-2.11916e-10	-1.02507
99829179	chr7:99829179:A:G	9.17204e-10	-0.258338	-1.15783
99829865	chr7:99829865:T:C	1.3159e-09	-2.11916e-10	-1.05522
99829920	chr7:99829920:G:A	3.23378e-09	-2.11916e-10	-0.156088
99830021	chr7:99830021:T:C	1.08326e-09	-2.11916e-10	-1.24977
99830372	chr7:99830372:G:T	1.78071e-10	-1.87682	-1.1785
99831353	chr7:99831353:T:C	6.50068e-10	-1.76042	-2.80088e-10
99832220	chr7:99832220:A:G	1.05029e-09	-0.0837724	-1.1969
99833594	chr7:99833594:G:C	1.19446e-09	-2.11916e-10	-1.15205
99833778	chr7:99833778:T:G	1.13435e-09	-2.11916e-10	-1.20368
99834586	chr7:99834586:T:G	1.23143e-09	-2.11916e-10	-1.12156
99834743	chr7:99834743:C:T	3.75861e-09	-2.11916e-10	-0.0056925
99834849	chr7:99834849:A:C	6.51135e-10	-1.75878	-2.80088e-10
99834896	chr7:99834896:G:A	4.52024e-09	-2.11916e-10	0.178824
99834959	chr7:99834959:C:G	1.08708e-09	-2.11916e-10	-1.24624
99835587	chr7:99835587:A:T	6.49922e-10	-1.76064	-2.80088e-10
99835932	chr7:99835932:G:A	4.46822e-09	-2.11916e-10	0.16725
99836119	chr7:99836119:T:C	4.79436e-10	-0.890493	-1.17439
99836166	chr7:99836166:A:G	4.98176e-10	-0.843185	-1.18336
99836454	chr7:99836454:TA:T	4.43574e-10	-0.972115	-1.17052
99836592	chr7:99836592:C:G	7.47791e-10	-1.62037	-2.80088e-10
99836643	chr7:99836643:A:G	1.26171e-09	-2.11916e-10	-1.09727
99836705	chr7:99836705:G:A	1.51572e-09	-2.11916e-10	-0.913849
99836756	chr7:99836756:A:G	5.79526e-10	-1.87529	-2.80088e-10
99837234	chr7:99837234:G:A	2.91691e-10	-1.45288	-1.10892
99837292	chr7:99837292:T:C	4.99964e-10	-1.0757	-0.947255
99837570	chr7:99837570:A:T	6.18997e-10	-1.07609	-0.733309
99837849	chr7:99837849:C:T	1.40531e-09	-2.11916e-10	-0.989481
99837851	chr7:99837851:T:C	1.43799e-09	-2.11916e-10	-0.966491
99837917	chr7:99837917:G:A	1.52971e-09	-2.11916e-10	-0.904662
99838116	chr7:99838116:A:G	7.23392e-10	-0.655628	-0.997917
99838575	chr7:99838575:G:A	1.57837e-09	0.286103	-1.15945
99838797	chr7:99838797:T:C	1.34931e-09	-2.11916e-10	-1.03014
99838856	chr7:99838856:C:CA	1.38084e-09	-2.11916e-10	-1.00705
99838883	chr7:99838883:G:A	8.01327e-10	-1.55123	-2.80088e-10
99839445	chr7:99839445:G:A	1.15399e-09	-2.11916e-10	-1.18652
99839646	chr7:99839646:A:G	5.70578e-10	-1.8321	-0.0587426
99840243	chr7:99840243:T:C	1.33848e-09	-2.11916e-10	-1.03821
99840302	chr7:99840302:T:C	3.97271e-09	-2.11916e-10	0.0497064
99840754	chr7:99840754:C:T	6.4248e-10	-1.77216	-2.80088e-10
99841365	chr7:99841365:G:A	4.11383e-10	-1.0509	-1.16707
99841617	chr7:99841617:A:C	1.08986e-09	-2.11916e-10	-1.24369
99841770	chr7:99841770:C:T	6.17219e-10	-0.563796	-1.24848
99841775	chr7:99841775:G:A	1.16546e-08	1.12596	-2.80088e-10
99842206	chr7:99842206:A:G	1.9627e-09	0.568942	-1.22436
99842282	chr7:99842282:T:C	1.08545e-09	-2.11916e-10	-1.24775
99842336	chr7:99842336:T:C	5.91076e-10	-1.85555	-2.80088e-10
99842482	chr7:99842482:A:G	1.23766e-07	3.48865	-2.80088e-10
99843071	chr7:99843071:T:C	1.25427e-09	0.139619	-1.24281
99843566	chr7:99843566:A:G	1.54367e-09	-2.11916e-10	-0.895579
99844340	chr7:99844340:A:G	3.99103e-10	-1.01514	-1.23314
99844942	chr7:99844942:A:G	3.87292e-10	-1.03895	-1.23937
99844979	chr7:99844979:A:G	4.0368e-10	-1.01499	-1.22189
99845096	chr7:99845096:C:T	3.95194e-10	-1.03539	-1.22273
99845393	chr7:99845393:G:A	1.46889e-09	-2.11916e-10	-0.945235
99846948	chr7:99846948:G:A	4.0664e-10	-0.998178	-1.23139
99848023	chr7:99848023:G:A	1.13042e-09	-2.11916e-10	-1.20715
99848168	chr7:99848168:G:T	1.09081e-09	-2.11916e-10	-1.24282
99848351	chr7:99848351:G:A	1.87983e-09	-2.11916e-10	-0.698559
99848601	chr7:99848601:G:A	3.89613e-10	-1.03267	-1.23967
99848699	chr7:99848699:C:CA	2.76261e-09	-2.11916e-10	-0.313564
99848868	chr7:99848868:G:A	3.78041e-09	-2.11916e-10	9.21278e-05
99848871	chr7:99848871:C:A	1.07026e-09	-1.26184	-2.80088e-10
99849179	chr7:99849179:A:G	4.00967e-10	-1.00395	-1.23967
99849423	chr7:99849423:A:G	3.99824e-10	-1.00877	-1.2377
99849500	chr7:99849500:G:A	3.95013e-10	-1.02253	-1.23605
99849618	chr7:99849618:T:C	3.89542e-10	-1.03429	-1.23823
99849926	chr7:99849926:A:T	4.32446e-10	-0.937397	-1.23064
99850000	chr7:99850000:T:C	3.80153e-10	-1.05709	-1.23984
99850005	chr7:99850005:C:T	4.07712e-10	-0.99353	-1.23341
99850276	chr7:99850276:T:C	1.08316e-09	-2.11916e-10	-1.24986
99850454	chr7:99850454:G:T	1.71546e-09	-2.11916e-10	-0.790059
99850495	chr7:99850495:T:C	3.94307e-10	-1.02777	-1.23259
99850692	chr7:99850692:C:A	8.76346e-10	-1.46174	-2.80088e-10
99850778	chr7:99850778:T:G	1.84194e-10	-1.84311	-1.1784
99850831	chr7:99850831:C:T	3.90864e-10	-1.03924	-1.2299
99850873	chr7:99850873:T:C	3.59085e-10	-1.13583	-1.2181
99851248	chr7:99851248:A:G	1.4982e-09	-2.11916e-10	-0.925476
99851313	chr7:99851313:T:C	1.46021e-09	-2.11916e-10	-0.951159
99851336	chr7:99851336:G:T	4.31361e-10	-0.939984	-1.23057
99851417	chr7:99851417:A:G	1.5498e-09	-2.11916e-10	-0.891612
99851474	chr7:99851474:T:C	6.26869e-10	-0.54824	-1.24852
99851477	chr7:99851477:T:TTTAAA	3.93962e-10	-1.02479	-1.23645
99851769	chr7:99851769:A:G	1.12344e-09	-2.11916e-10	-1.21334
99852538	chr7:99852538:T:A	1.16907e-09	-2.11916e-10	-1.17353
99852606	chr7:99852606:C:T	9.30561e-10	-1.40171	-2.80088e-10
99853077	chr7:99853077:T:G	3.93834e-10	-1.03806	-1.22351
99853257	chr7:99853257:A:T	5.76758e-10	-0.630172	-1.2499
99853406	chr7:99853406:A:G	3.63006e-10	-1.15846	-1.18462
99853409	chr7:99853409:C:T	4.9217e-10	-0.840477	-1.19819
99853459	chr7:99853459:CT:C	4.89929e-10	-0.838807	-1.20443
99853681	chr7:99853681:A:G	1.08784e-09	-2.11916e-10	-1.24554
99853750	chr7:99853750:T:A	5.85567e-09	1.58063	-1.14296
99853923	chr7:99853923:G:A	1.21321e-09	-2.11916e-10	-1.13648
99854092	chr7:99854092:C:T	3.26705e-10	-1.56781	-0.88063
99854190	chr7:99854190:C:T	1.77655e-09	-2.11916e-10	-0.755067
99854267	chr7:99854267:C:T	2.53728e-09	-2.11916e-10	-0.398649
99854320	chr7:99854320:T:C	1.26503e-09	-2.11916e-10	-1.09464
99854501	chr7:99854501:G:A	1.1786e-09	-2.11916e-10	-1.16541
99854620	chr7:99854620:C:G	1.1967e-09	-2.11916e-10	-1.15017
99854624	chr7:99854624:G:A	1.2e-09	-2.11916e-10	-1.14742
99855049	chr7:99855049:AT:A	2.57036e-10	-1.56872	-1.11956
99856361	chr7:99856361:G:A	3.01777e-10	-1.45134	-1.07646
99856914	chr7:99856914:C:T	3.35152e-10	-1.37271	-1.0502
99856997	chr7:99856997:T:C	3.23039e-10	-1.4247	-1.03502
99857124	chr7:99857124:C:T	1.08314e-09	-2.11916e-10	-1.24987
99857132	chr7:99857132:G:A	2.79567e-10	-1.40423	-1.20002
99857481	chr7:99857481:G:A	1.34072e-09	-0.655939	-0.380592
99857520	chr7:99857520:T:C	2.02776e-09	-2.11916e-10	-0.622808
99857609	chr7:99857609:G:A	1.82223e-08	-2.11916e-10	1.5729
99857712	chr7:99857712:G:A	3.48587e-10	-1.31365	-1.06995
99858224	chr7:99858224:C:A	2.07345e-08	-2.11916e-10	1.70206
99858596	chr7:99858596:T:A	3.13621e-10	-1.44274	-1.04657
99858788	chr7:99858788:G:A	4.3561e-10	-1.20271	-0.95804
99858837	chr7:99858837:T:C	3.12932e-10	-1.44676	-1.04475
99858946	chr7:99858946:G:C	3.13839e-10	-1.44625	-1.04237
99859040	chr7:99859040:C:A	1.7809e-08	-2.11916e-10	1.54996
99859047	chr7:99859047:A:AT	3.20948e-10	-1.41879	-1.04743
99859098	chr7:99859098:T:C	3.0891e-10	-1.44276	-1.06168
99859237	chr7:99859237:C:T	3.15502e-10	-1.44228	-1.04105
99859526	chr7:99859526:G:A	3.09954e-10	-1.44172	-1.05936
99859642	chr7:99859642:A:T	6.19503e-10	-1.80858	-2.80088e-10
99859720	chr7:99859720:T:C	3.84445e-09	-2.11916e-10	0.0168899
99859733	chr7:99859733:C:T	1.97204e-09	-2.11916e-10	-0.650675
99859894	chr7:99859894:T:C	8.17618e-10	-1.5311	-2.80088e-10
99859982	chr7:99859982:C:G	4.23582e-10	-1.23011	-0.958644
99860048	chr7:99860048:T:C	3.15182e-10	-1.44265	-1.0417
99860267	chr7:99860267:A:G	1.8109e-08	-2.11916e-10	1.56667
99860328	chr7:99860328:G:A	1.44806e-09	-2.11916e-10	-0.959519
99860491	chr7:99860491:T:C	3.23013e-10	-1.44094	-1.01887
99860867	chr7:99860867:A:G	3.72104e-10	-1.81073	-0.507596
99861331	chr7:99861331:T:C	1.32298e-09	-2.11916e-10	-1.04985
99861420	chr7:99861420:C:T	1.87272e-08	-2.11916e-10	1.60024
99861510	chr7:99861510:G:T	1.13151e-09	-2.11916e-10	-1.20619
99861521	chr7:99861521:T:C	8.10292e-08	4.0658	-1.00073
99861633	chr7:99861633:C:T	1.89976e-10	-1.74123	-1.24937
99861874	chr7:99861874:C:G	2.07709e-08	-2.11916e-10	1.70381
99862484	chr7:99862484:G:A	5.65505e-10	-0.721499	-1.17828
99862822	chr7:99862822:G:A	2.69561e-10	-1.5379	-1.1028
99862835	chr7:99862835:A:G	2.78959e-10	-1.57244	-1.03399
99862988	chr7:99862988:T:A	4.00035e-10	-1.00026	-1.24568
99863169	chr7:99863169:A:G	1.84952e-09	-2.11916e-10	-0.714817
99863510	chr7:99863510:A:T	3.11219e-10	-1.29083	-1.20616
99863977	chr7:99863977:T:G	6.45241e-08	2.8373	-2.80088e-10
99865283	chr7:99865283:G:GT	9.81494e-08	3.25675	-2.80088e-10
99866183	chr7:99866183:G:A	1.49385e-09	-2.11916e-10	-0.928387
99866195	chr7:99866195:A:G	2.63141e-10	-1.42721	-1.2376
99867497	chr7:99867497:G:A	1.30855e-09	-2.11916e-10	-1.06082
99867724	chr7:99867724:G:A	2.27646e-10	-1.59335	-1.21636
99867845	chr7:99867845:C:G	9.22728e-10	-1.41016	-2.80088e-10
99868793	chr7:99868793:C:CT	2.45489e-10	-1.50048	-1.23377
99868964	chr7:99868964:G:A	4.40182e-09	0.996822	-0.844546
99869544	chr7:99869544:G:A	1.11593e-09	-2.11916e-10	-1.22005
99869569	chr7:99869569:A:G	2.84641e-10	-1.3535	-1.23277
99869739	chr7:99869739:G:A	2.1873e-09	-2.11916e-10	-0.547072
99869749	chr7:99869749:G:A	1.39116e-09	-2.11916e-10	-0.999605
99869753	chr7:99869753:C:T	9.38061e-10	-1.39368	-2.80088e-10
99869789	chr7:99869789:G:T	1.7462e-09	-2.11916e-10	-0.772299
99870809	chr7:99870809:C:T	2.36852e-10	-1.53624	-1.23382
99870844	chr7:99870844:G:A	3.47366e-09	-0.0845328	-2.80088e-10
99871205	chr7:99871205:G:A	2.27657e-08	-2.11916e-10	1.79552
99871355	chr7:99871355:C:T	1.71554e-09	-2.11916e-10	-0.790016
99871588	chr7:99871588:T:C	2.96802e-10	-1.755	-0.789427
99871738	chr7:99871738:T:G	1.50417e-09	-0.921499	-2.80088e-10
99872195	chr7:99872195:G:A	1.76499e-10	-1.81737	-1.24681
99872479	chr7:99872479:A:C	1.22977e-09	-2.11916e-10	-1.12292
99872510	chr7:99872510:T:C	1.29641e-09	-2.11916e-10	-1.07014
99873190	chr7:99873190:T:C	8.8401e-10	-0.450164	-1.00286
99873267	chr7:99873267:G:A	9.71928e-10	-1.35821	-2.80088e-10
99873369	chr7:99873369:A:G	2.7212e-10	-1.40284	-1.22842
99873449	chr7:99873449:T:C	2.89423e-09	0.73486	-1.00188
99873791	chr7:99873791:G:A	1.08604e-09	-2.11916e-10	-1.2472
99873911	chr7:99873911:A:G	1.83032e-09	-2.11916e-10	-0.725251
99874028	chr7:99874028:C:A	7.30251e-10	-1.64411	-2.80088e-10
99874217	chr7:99874217:G:T	1.30201e-09	-2.11916e-10	-1.06584
99874640	chr7:99874640:T:C	1.10983e-09	-2.11916e-10	-1.22553
99874689	chr7:99874689:C:T	1.28902e-09	-2.11916e-10	-1.07586
99874690	chr7:99874690:A:G	2.67288e-10	-1.41398	-1.23518
99874751	chr7:99874751:G:A	1.55877e-09	-2.11916e-10	-0.885845
99875063	chr7:99875063:C:T	2.71023e-10	-1.42307	-1.21222
99875234	chr7:99875234:G:A	3.55702e-10	-1.36291	-1.00049
99875606	chr7:99875606:A:G	7.68822e-08	4.12306	-1.11053
99875732	chr7:99875732:T:A	1.31354e-09	-2.11916e-10	-1.05701
99875784	chr7:99875784:G:C	7.45697e-10	-1.62318	-2.80088e-10
99875863	chr7:99875863:T:A	2.31386e-10	-1.7762	-1.0172
99876027	chr7:99876027:T:C	2.70162e-10	-1.40239	-1.23609
99876178	chr7:99876178:A:G	2.66146e-10	-1.42045	-1.23301
99876235	chr7:99876235:G:C	3.56547e-10	-1.14759	-1.21344
99876384	chr7:99876384:T:C	2.70372e-10	-1.40401	-1.23368
99876393	chr7:99876393:G:A	2.32207e-09	-2.11916e-10	-0.487281
99876520	chr7:99876520:G:A	1.16124e-09	-2.11916e-10	-1.18025
99876535	chr7:99876535:G:T	1.0861e-09	-2.11916e-10	-1.24715
99877106	chr7:99877106:T:C	8.79373e-08	4.05034	-0.903456
99877198	chr7:99877198:A:G	1.13742e-09	-2.11916e-10	-1.20098
99877330	chr7:99877330:G:A	2.69115e-10	-1.41494	-1.22742
99877515	chr7:99877515:G:A	6.95606e-10	-0.603743	-1.08897
99877575	chr7:99877575:A:C	2.79126e-10	-1.375	-1.23083
99879803	chr7:99879803:G:A	9.98098e-09	2.2154	-1.24446
99879919	chr7:99879919:C:CTGT	1.42963e-09	-2.11916e-10	-0.972322
99880053	chr7:99880053:C:T	1.17185e-09	-2.11916e-10	-1.17116
99880748	chr7:99880748:T:C	5.11844e-09	0.303108	-2.80088e-10
99881181	chr7:99881181:T:C	2.58463e-07	5.3178	-1.09279
99881887	chr7:99881887:A:G	1.14629e-09	-2.11916e-10	-1.19321
99882015	chr7:99882015:G:A	2.89149e-07	5.42888	-1.09168
99882330	chr7:99882330:C:G	1.1576e-09	-2.11916e-10	-1.1834
99882962	chr7:99882962:C:T	1.45066e-09	-2.11916e-10	-0.957722
99883283	chr7:99883283:C:CTGTA	2.31156e-10	-1.72789	-1.06652
99883384	chr7:99883384:A:G	1.81948e-10	-1.82987	-1.2039
99883721	chr7:99883721:T:G	1.78056e-07	5.06944	-1.21708
99883793	chr7:99883793:C:T	2.19813e-07	5.2719	-1.20886
99883889	chr7:99883889:G:T	1.56543e-09	-2.11916e-10	-0.881578
99884014	chr7:99884014:G:A	5.73229e-09	1.59906	-1.18269
99884258	chr7:99884258:T:G	1.6929e-08	-2.11916e-10	1.49929
99884451	chr7:99884451:A:C	1.53671e-09	-2.11916e-10	-0.900099
99884752	chr7:99884752:A:G	1.31382e-09	-2.11916e-10	-1.0568
99884971	chr7:99884971:C:T	4.41993e-10	-0.900526	-1.24568
99885224	chr7:99885224:TC:T	1.53094e-09	-2.11916e-10	-0.903859
99885414	chr7:99885414:G:A	3.93024e-09	0.0389592	-2.80088e-10
99885873	chr7:99885873:G:A	4.15375e-10	-0.967503	-1.24081
99886108	chr7:99886108:CTT:C	2.78281e-07	5.35774	-1.05885
99886244	chr7:99886244:A:G	4.51937e-10	-0.877006	-1.24695
99886581	chr7:99886581:AACATTTG:A	5.76571e-10	-0.680514	-1.19988
99886672	chr7:99886672:G:A	2.08342e-07	5.22183	-1.21239
99887623	chr7:99887623:C:G	1.12573e-09	-2.11916e-10	-1.21131
99887736	chr7:99887736:C:T	2.14146e-09	-2.11916e-10	-0.568253
99888552	chr7:99888552:C:T	3.20936e-07	5.67451	-1.23301
99888593	chr7:99888593:G:A	5.07138e-10	-0.765516	-1.2432
99888668	chr7:99888668:C:T	2.22815e-10	-1.78916	-1.04199
99888815	chr7:99888815:G:A	2.01598e-10	-1.74258	-1.18864
99888963	chr7:99888963:T:A	1.52752e-09	-2.11916e-10	-0.906094
99889448	chr7:99889448:C:T	9.01764e-09	2.10694	-1.2375
99889921	chr7:99889921:C:T	1.19036e-09	-2.11916e-10	-1.15548
99890188	chr7:99890188:TG:T	1.50065e-09	-2.11916e-10	-0.923843
99890957	chr7:99890957:G:A	1.56391e-09	-2.11916e-10	-0.882549
99890994	chr7:99890994:A:T	1.635e-09	-2.11916e-10	-0.8381
99891317	chr7:99891317:A:T	2.41521e-07	5.15968	-1.00246
99891382	chr7:99891382:A:G	1.66315e-07	4.97038	-1.18624
99891948	chr7:99891948:G:A	1.04878e-09	-1.28211	-2.80088e-10
99892245	chr7:99892245:G:C	2.09011e-10	-1.75248	-1.14262
99892567	chr7:99892567:G:A	2.19267e-10	-1.77118	-1.07602
99892878	chr7:99892878:T:A	4.17465e-10	-0.964763	-1.23853
99893333	chr7:99893333:A:T	2.37707e-07	5.11555	-0.974259
99893715	chr7:99893715:T:C	1.27578e-09	-2.11916e-10	-1.08619
99893922	chr7:99893922:G:A	1.67688e-06	6.09495	-2.80088e-10
99894414	chr7:99894414:C:T	2.11465e-10	-1.71366	-1.16978
99894537	chr7:99894537:C:T	2.17163e-09	-2.11916e-10	-0.554264
99894974	chr7:99894974:A:AT	1.08608e-09	-2.11916e-10	-1.24717
99895133	chr7:99895133:A:G	2.53387e-07	5.22637	-1.0212
99895647	chr7:99895647:G:C	2.34122e-07	5.11919	-0.993087
99895849	chr7:99895849:T:C	1.61468e-09	-2.11916e-10	-0.850604
99896188	chr7:99896188:G:A	2.62895e-07	5.24591	-1.0039
99896407	chr7:99896407:G:A	2.8692e-07	5.33986	-1.0104
99896885	chr7:99896885:T:C	1.18189e-09	-2.11916e-10	-1.16263
99896890	chr7:99896890:C:T	2.76706e-07	5.29462	-1.0014
99896916	chr7:99896916:A:G	1.21163e-09	-2.11916e-10	-1.13777
99896972	chr7:99896972:T:C	5.79522e-10	-1.87529	-2.80088e-10
99897057	chr7:99897057:T:C	1.70603e-09	-2.11916e-10	-0.795571
99898208	chr7:99898208:A:G	2.1238e-09	-2.11916e-10	-0.576533
99898554	chr7:99898554:G:A	2.1e-10	-1.70043	-1.18995
99899044	chr7:99899044:G:A	2.12993e-10	-1.78943	-1.08681
99899699	chr7:99899699:C:T	1.85488e-09	-2.11916e-10	-0.711922
99899878	chr7:99899878:C:A	1.53197e-09	-2.11916e-10	-0.903184
99900334	chr7:99900334:T:A	7.74198e-08	4.26696	-1.24746
99900876	chr7:99900876:A:T	3.02426e-07	5.3854	-1.00331
99900929	chr7:99900929:C:CTCAGGGTTTCT	5.81627e-09	1.56843	-1.13751
99900934	chr7:99900934:A:ATTTCT	5.28213e-09	1.47935	-1.14476
99902176	chr7:99902176:T:C	7.88497e-10	-1.56737	-2.80088e-10
99902700	chr7:99902700:C:G	2.12776e-10	-1.78519	-1.09206
99903241	chr7:99903241:T:G	2.08351e-09	-2.11916e-10	-0.595686
99903276	chr7:99903276:T:C	5.28025e-09	1.50425	-1.17002
99903288	chr7:99903288:A:G	3.01256e-07	5.38164	-1.00342
99903690	chr7:99903690:A:T	2.79941e-07	5.29742	-0.99258
99903752	chr7:99903752:T:C	1.64101e-09	-2.11916e-10	-0.834429
99904312	chr7:99904312:A:T	1.77076e-06	6.14942	-2.80088e-10
99904351	chr7:99904351:A:T	1.59367e-09	-2.11916e-10	-0.863701
99904488	chr7:99904488:A:G	1.14111e-09	-2.11916e-10	-1.19774
99904964	chr7:99904964:G:A	2.08488e-10	-1.7922	-1.10542
99905582	chr7:99905582:G:C	1.82692e-09	-2.11916e-10	-0.727108
99906002	chr7:99906002:A:G	1.81776e-07	5.08456	-1.21152
99906453	chr7:99906453:A:C	1.99381e-09	-2.11916e-10	-0.639695
99907340	chr7:99907340:C:T	1.084e-09	-2.11916e-10	-1.24909
99907600	chr7:99907600:G:A	5.64136e-09	1.5313	-1.13092
99907787	chr7:99907787:A:C	3.17818e-08	-2.11916e-10	2.12915
99907996	chr7:99907996:G:A	2.16854e-09	-2.11916e-10	-0.555685
99908282	chr7:99908282:T:C	1.71505e-09	-2.11916e-10	-0.790296
99908681	chr7:99908681:A:G	2.08459e-09	-2.11916e-10	-0.59517
99908920	chr7:99908920:G:A	1.5448e-09	-2.11916e-10	-0.894849
99909358	chr7:99909358:C:A	1.82354e-09	-2.11916e-10	-0.728963
99909733	chr7:99909733:T:G	1.115e-09	-2.11916e-10	-1.22089
99910037	chr7:99910037:ATTT:A	2.20153e-10	-1.71154	-1.13163
99910318	chr7:99910318:C:T	1.10078e-09	-2.11916e-10	-1.23372
99910802	chr7:99910802:T:C	1.14284e-09	-2.11916e-10	-1.19622
99911028	chr7:99911028:T:C	2.30307e-10	-1.72963	-1.06845
99911118	chr7:99911118:A:G	2.14606e-10	-1.6947	-1.17399
99911384	chr7:99911384:G:A	1.23494e-09	-2.11916e-10	-1.11872
99911701	chr7:99911701:C:T	6.16572e-09	1.6179	-1.12863
99911952	chr7:99911952:C:G	2.08788e-09	-2.11916e-10	-0.593589
99912119	chr7:99912119:A:G	1.32198e-09	-2.11916e-10	-1.05061
99912315	chr7:99912315:G:A	1.52963e-09	-2.11916e-10	-0.904712
99912543	chr7:99912543:AT:A	1.01805e-09	-1.31185	-2.80088e-10
99912544	chr7:99912544:T:A	1.94192e-07	4.95655	-1.01744
99912611	chr7:99912611:A:C	7.63558e-09	1.94914	-1.24606
99912656	chr7:99912656:G:A	1.12908e-09	-2.11916e-10	-1.20834
99913594	chr7:99913594:C:T	1.21982e-09	-2.11916e-10	-1.13104
99913661	chr7:99913661:A:T	1.69135e-08	-2.11916e-10	1.49837
99913749	chr7:99913749:A:G	2.94223e-07	5.32833	-0.973734
99913940	chr7:99913940:A:T	5.29544e-09	1.47979	-1.14269
99914295	chr7:99914295:C:T	1.41083e-09	-2.11916e-10	-0.98556
99914405	chr7:99914405:C:T	1.58735e-09	-2.11916e-10	-0.867677
99916474	chr7:99916474:T:C	2.20423e-10	-1.70844	-1.1335
99917690	chr7:99917690:G:T	1.53698e-09	-2.11916e-10	-0.899922
99918264	chr7:99918264:G:C	1.43689e-09	-2.11916e-10	-0.967263
99918359	chr7:99918359:C:G	1.83501e-07	5.09141	-1.20893
99918381	chr7:99918381:A:T	1.50014e-09	-2.11916e-10	-0.924179
99920648	chr7:99920648:C:A	1.90695e-07	5.10359	-1.18266
99920732	chr7:99920732:T:C	1.2255e-09	-2.11916e-10	-1.12639
99921790	chr7:99921790:C:A	2.67743e-10	-1.40152	-1.24595
99921952	chr7:99921952:T:C	2.11406e-07	5.2052	-1.18116
99922293	chr7:99922293:A:G	2.08957e-07	5.209	-1.19661
99922372	chr7:99922372:G:T	2.05067e-10	-1.7194	-1.19476
99922459	chr7:99922459:C:T	1.97333e-07	5.14677	-1.19162
99922610	chr7:99922610:G:A	9.94083e-09	0.96691	-2.80088e-10
99922932	chr7:99922932:T:C	2.40984e-10	-1.75376	-0.99901
99922940	chr7:99922940:G:A	5.6644e-09	1.52544	-1.12098
99922993	chr7:99922993:C:T	1.21953e-09	-2.11916e-10	-1.13128
99923585	chr7:99923585:G:A	2.23926e-09	-0.523594	-2.80088e-10
99923663	chr7:99923663:G:A	6.25969e-10	-1.79819	-2.80088e-10
99923825	chr7:99923825:C:T	1.89479e-07	5.10136	-1.18682
99924075	chr7:99924075:C:T	1.96723e-07	5.13776	-1.1857
99924138	chr7:99924138:C:T	2.40971e-09	-2.11916e-10	-0.450235
99924529	chr7:99924529:A:G	2.08146e-10	-1.76964	-1.12961
99924560	chr7:99924560:G:A	2.07162e-10	-1.79778	-1.10621
99925132	chr7:99925132:A:G	1.21953e-09	-2.11916e-10	-1.13128
99925896	chr7:99925896:C:T	2.02067e-10	-1.78205	-1.14685
99926008	chr7:99926008:T:C	6.09704e-09	1.56703	-1.08896
99926093	chr7:99926093:G:A	2.10528e-10	-1.76868	-1.1192
99926797	chr7:99926797:T:C	1.97171e-10	-1.84386	-1.10956
99926812	chr7:99926812:A:G	1.44755e-09	-2.11916e-10	-0.95987
99926866	chr7:99926866:C:T	6.43955e-09	1.64152	-1.1088
99926910	chr7:99926910:G:T	3.70826e-10	-1.74317	-0.578595
99926971	chr7:99926971:C:G	2.27162e-09	-2.11916e-10	-0.509246
99927448	chr7:99927448:G:A	6.44726e-09	1.63414	-1.10023
99927798	chr7:99927798:T:G	9.32576e-10	-1.39955	-2.80088e-10
99927805	chr7:99927805:G:A	2.2972e-10	-1.75711	-1.04353
99928202	chr7:99928202:G:T	1.24183e-09	-2.11916e-10	-1.11315
99928693	chr7:99928693:G:A	1.69641e-10	-1.86875	-1.23507
99929131	chr7:99929131:G:A	1.08669e-09	-2.11916e-10	-1.2466
99930354	chr7:99930354:G:A	3.04534e-05	9.81199	-0.817774
99930456	chr7:99930456:G:A	1.0867e-09	-2.11916e-10	-1.2466
99930854	chr7:99930854:A:G	2.05597e-09	-2.11916e-10	-0.608992
99930957	chr7:99930957:T:C	1.10121e-09	-2.11916e-10	-1.23333
99931138	chr7:99931138:G:A	8.43437e-06	8.66572	-0.955394
99931216	chr7:99931216:A:G	1.19858e-09	-2.11916e-10	-1.14861
99932203	chr7:99932203:T:A	1.29044e-09	-2.11916e-10	-1.07476
99932224	chr7:99932224:C:T	5.79109e-10	-1.87601	-2.80088e-10
99932722	chr7:99932722:C:G	1.10169e-09	-2.11916e-10	-1.2329
99932967	chr7:99932967:G:A	1.27512e-09	-2.11916e-10	-1.0867
99933395	chr7:99933395:A:G	1.04599e-09	-1.28478	-2.80088e-10
99933403	chr7:99933403:C:T	1.05666e-09	-1.27463	-2.80088e-10
99933410	chr7:99933410:C:T	1.17948e-09	-2.11916e-10	-1.16467
99933586	chr7:99933586:T:C	1.2397e-09	-2.11916e-10	-1.11487
99934132	chr7:99934132:A:G	2.6906e-09	-0.339978	-2.80088e-10
99934753	chr7:99934753:T:C	2.33403e-10	-1.80248	-0.982247
99935157	chr7:99935157:T:C	1.10672e-09	-2.11916e-10	-1.22834
99935783	chr7:99935783:C:T	1.512e-09	-0.916305	-2.80088e-10
99935940	chr7:99935940:C:G	6.9587e-05	10.9085	-1.0879
99936579	chr7:99936579:C:T	1.08786e-09	-2.11916e-10	-1.24553
99936728	chr7:99936728:A:T	1.11347e-09	-2.11916e-10	-1.22226
99937021	chr7:99937021:G:A	1.10351e-09	-2.11916e-10	-1.23125
99937159	chr7:99937159:A:T	1.15604e-09	-2.11916e-10	-1.18474
99938328	chr7:99938328:T:C	2.66274e-08	3.07577	-1.12357
99938335	chr7:99938335:T:C	6.01034e-09	-2.11916e-10	0.46374
99940030	chr7:99940030:A:G	7.63496e-10	-0.693274	-0.906315
99940110	chr7:99940110:G:A	2.22239e-05	9.92776	-1.24858
99940137	chr7:99940137:C:T	1.84632e-09	-2.11916e-10	-0.716548
99940563	chr7:99940563:T:A	1.43199e-09	-2.11916e-10	-0.970678
99940971	chr7:99940971:A:G	2.62022e-08	3.0543	-1.1182
99941071	chr7:99941071:G:A	7.51347e-05	11.0447	-1.14736
99941166	chr7:99941166:C:T	4.84165e-09	0.247515	-2.80088e-10
99941218	chr7:99941218:A:G	2.64227e-08	3.06425	-1.11977
99942694	chr7:99942694:G:A	3.80217e-10	-1.43875	-0.858006
99943508	chr7:99943508:C:T	1.08479e-09	-2.11916e-10	-1.24836
99943552	chr7:99943552:T:C	1.08329e-09	-2.11916e-10	-1.24974
99944013	chr7:99944013:A:G	5.96409e-10	-0.712179	-1.13439
99945379	chr7:99945379:T:C	4.64291e-08	3.47282	-0.964634
99945431	chr7:99945431:G:T	1.61615e-09	-2.11916e-10	-0.849692
99945554	chr7:99945554:G:A	5.09748e-10	-0.836216	-1.16736
99945690	chr7:99945690:C:T	5.23973e-05	10.7205	-1.18358
99946004	chr7:99946004:C:T	1.1163e-09	-1.21972	-2.80088e-10
99946084	chr7:99946084:T:A	1.21487e-09	-2.11916e-10	-1.1351
99946721	chr7:99946721:T:C	3.66499e-10	-1.42112	-0.912381
99947010	chr7:99947010:T:C	4.10434e-08	3.30734	-0.922449
99947035	chr7:99947035:G:A	1.21967e-09	-2.11916e-10	-1.13116
99947118	chr7:99947118:G:A	1.08614e-09	-2.11916e-10	-1.24711
99947198	chr7:99947198:A:G	4.08562e-08	3.21883	-0.838515
99947271	chr7:99947271:A:C	5.47436e-10	-0.792228	-1.14002
99947346	chr7:99947346:G:A	1.69684e-09	-2.11916e-10	-0.800972
99947422	chr7:99947422:T:C	1.24054e-09	-2.11916e-10	-1.1142
99947686	chr7:99947686:G:A	4.76192e-10	-0.931269	-1.14041
99947944	chr7:99947944:G:A	1.08443e-09	-2.11916e-10	-1.24869
99947991	chr7:99947991:A:C	3.66272e-10	-1.48389	-0.85023
99948092	chr7:99948092:G:A	2.46986e-10	-1.48266	-1.24551
99948170	chr7:99948170:G:A	1.14367e-09	-2.11916e-10	-1.1955
99948191	chr7:99948191:A:C	1.54041e-09	-2.11916e-10	-0.897691
99948849	chr7:99948849:G:A	2.07265e-10	-1.74373	-1.15977
99948856	chr7:99948856:A:G	7.40868e-10	-1.62967	-2.80088e-10
99949274	chr7:99949274:A:C	1.56247e-09	-2.11916e-10	-0.883472
99949430	chr7:99949430:G:A	1.22518e-09	-2.11916e-10	-1.12665
99949467	chr7:99949467:A:C	1.20555e-09	-1.74532	0.602515
99949539	chr7:99949539:C:G	1.19039e-09	-2.11916e-10	-1.15546
99949783	chr7:99949783:T:TCCAGC	1.26608e-09	-2.11916e-10	-1.09381
99949907	chr7:99949907:G:A	6.67569e-08	3.82109	-0.949777
99950288	chr7:99950288:G:A	1.08546e-09	-2.11916e-10	-1.24773
99950613	chr7:99950613:C:T	7.05869e-10	-1.67807	-2.80088e-10
99950671	chr7:99950671:G:A	1.09457e-09	-2.11916e-10	-1.23938
99950758	chr7:99950758:T:C	1.88372e-10	-1.76825	-1.23083
99950946	chr7:99950946:A:G	1.64956e-08	2.72244	-1.24909
99951006	chr7:99951006:C:T	1.09663e-09	-2.11916e-10	-1.2375
99951025	chr7:99951025:A:G	3.27547e-10	-1.54132	-0.904541
99951175	chr7:99951175:A:G	1.94261e-10	-1.76607	-1.20223
99951543	chr7:99951543:T:C	6.10527e-10	-1.82317	-2.80088e-10
99951587	chr7:99951587:C:T	1.83037e-10	-1.80324	-1.22456
99951588	chr7:99951588:G:A	1.09879e-09	-2.11916e-10	-1.23554
99951739	chr7:99951739:C:T	1.72905e-09	-2.11916e-10	-0.782171
99951881	chr7:99951881:A:G	1.09484e-09	-2.11916e-10	-1.23914
99951944	chr7:99951944:G:A	1.12956e-09	-2.11916e-10	-1.20792
99952132	chr7:99952132:G:A	1.83779e-09	-2.11916e-10	-0.721178
99953064	chr7:99953064:A:G	1.19423e-09	-1.73033	0.578095
99953396	chr7:99953396:C:T	2.38372e-10	-1.77806	-0.985599
99953798	chr7:99953798:G:A	6.06932e-09	-2.11916e-10	0.473506
99954153	chr7:99954153:C:T	1.36755e-09	-2.11916e-10	-1.01672
99954183	chr7:99954183:A:AG	3.64147e-06	8.11608	-1.24568
99954299	chr7:99954299:T:G	1.58069e-09	-2.11916e-10	-0.871879
99954303	chr7:99954303:T:G	1.51481e-09	-2.11916e-10	-0.91445
99954321	chr7:99954321:C:T	3.53865e-10	-1.13553	-1.23306
99954322	chr7:99954322:A:G	4.08617e-08	3.25143	-0.87098
99954545	chr7:99954545:T:C	3.76883e-08	3.24476	-0.945156
99955166	chr7:99955166:C:T	2.11186e-10	-1.77612	-1.10863
99955182	chr7:99955182:C:T	2.29647e-10	-1.55473	-1.24622
99955183	chr7:99955183:G:A	6.09533e-10	-1.8248	-2.80088e-10
99955269	chr7:99955269:T:C	1.28437e-05	9.37834	-1.24747
99955469	chr7:99955469:A:G	1.86408e-10	-1.77805	-1.23151
99955524	chr7:99955524:T:A	1.56436e-09	-2.11916e-10	-0.882262
99956271	chr7:99956271:T:C	2.12891e-09	-2.11916e-10	-0.57413
99958247	chr7:99958247:T:C	2.02698e-10	-1.84741	-1.07837
99958663	chr7:99958663:T:G	1.83855e-10	-1.85048	-1.17287
99958783	chr7:99958783:G:A	1.09908e-09	-2.11916e-10	-1.23527
99958961	chr7:99958961:G:A	1.23242e-09	-2.11916e-10	-1.12076
99959529	chr7:99959529:C:A	1.66687e-10	-1.87243	-1.24895
99959547	chr7:99959547:T:C	1.13492e-09	-2.11916e-10	-1.20318
99959594	chr7:99959594:T:C	5.96206e-08	3.93438	-1.17612
99959879	chr7:99959879:G:C	1.10056e-09	-2.11916e-10	-1.23392
99960817	chr7:99960817:C:T	1.89155e-09	-1.1845	0.492154
99961363	chr7:99961363:G:A	1.08697e-09	-2.11916e-10	-1.24634
99961542	chr7:99961542:G:A	1.12276e-09	-2.11916e-10	-1.21395
99962102	chr7:99962102:C:T	1.17066e-09	-2.11916e-10	-1.17217
99962246	chr7:99962246:C:A	2.10438e-10	-1.75994	-1.12837
99962806	chr7:99962806:T:C	6.47746e-10	-1.764	-2.80088e-10
99962982	chr7:99962982:G:A	1.11336e-09	-2.11916e-10	-1.22236
99963088	chr7:99963088:C:T	1.08464e-09	-2.11916e-10	-1.2485
99963268	chr7:99963268:T:C	1.95279e-09	-2.11916e-10	-0.66048
99963522	chr7:99963522:A:G	1.08585e-09	-2.11916e-10	-1.24738
99963925	chr7:99963925:T:C	1.17946e-09	-2.11916e-10	-1.16468
99963938	chr7:99963938:T:G	2.48623e-10	-1.48618	-1.23538
99964635	chr7:99964635:C:T	1.03781e-08	2.25272	-1.24276
99964954	chr7:99964954:C:T	1.08867e-09	-2.11916e-10	-1.24478
99965776	chr7:99965776:A:ATGTTAGG	1.21713e-09	-2.11916e-10	-1.13325
99965948	chr7:99965948:C:A	2.513e-09	-0.408263	-2.80088e-10
99966338	chr7:99966338:G:A	2.23889e-08	2.99488	-1.21605
99967407	chr7:99967407:AC:A	1.54387e-09	-2.11916e-10	-0.89545
99968384	chr7:99968384:G:A	1.08225e-09	-1.2507	-2.80088e-10
99968784	chr7:99968784:G:A	2.01165e-08	2.8803	-1.2085
99969850	chr7:99969850:C:T	1.16269e-09	-2.11916e-10	-1.179
99970285	chr7:99970285:C:T	2.08455e-08	2.92579	-1.21839
99970576	chr7:99970576:C:T	1.53914e-09	-2.11916e-10	-0.89852
99970873	chr7:99970873:A:G	6.5089e-10	-1.75916	-2.80088e-10
99971113	chr7:99971113:T:C	3.21201e-07	5.68868	-1.24635
99971130	chr7:99971130:T:G	2.48211e-07	5.41632	-1.23178
99971158	chr7:99971158:A:G	1.53195e-09	-2.11916e-10	-0.903197
99971492	chr7:99971492:G:A	2.01271e-09	-2.11916e-10	-0.630259
99972884	chr7:99972884:G:A	1.09653e-09	-2.11916e-10	-1.23759
99972963	chr7:99972963:A:C	2.62462e-10	-1.47847	-1.18892
99973318	chr7:99973318:A:G	1.00139e-09	-1.32835	-2.80088e-10
99975569	chr7:99975569:C:T	5.78057e-10	-1.87782	-2.80088e-10
99975636	chr7:99975636:A:G	2.12072e-10	-1.76231	-1.11826
99976339	chr7:99976339:A:G	8.03582e-10	-1.54842	-2.80088e-10
99976509	chr7:99976509:C:A	2.6916e-09	0.79053	-1.13014
99976724	chr7:99976724:G:A	2.39686e-09	-2.11916e-10	-0.455583
99976761	chr7:99976761:G:A	1.42449e-09	-2.11916e-10	-0.975924
99976983	chr7:99976983:G:A	6.09752e-10	-1.82444	-2.80088e-10
99977001	chr7:99977001:A:G	1.39755e-08	-2.11916e-10	1.30756
99977135	chr7:99977135:A:G	3.21792e-09	1.03164	-1.19265
99977244	chr7:99977244:A:G	1.19383e-09	-2.11916e-10	-1.15258
99977272	chr7:99977272:G:C	1.32137e-09	-2.11916e-10	-1.05107
99977388	chr7:99977388:T:C	1.09194e-09	-2.11916e-10	-1.24178
99977733	chr7:99977733:T:C	1.36782e-09	-2.11916e-10	-1.01652
99978212	chr7:99978212:T:C	5.84502e-10	-1.86674	-2.80088e-10
99978405	chr7:99978405:C:T	1.29257e-09	-2.11916e-10	-1.07311
99978445	chr7:99978445:G:A	2.55563e-09	0.801068	-1.19251
99978576	chr7:99978576:T:A	1.30752e-09	-2.11916e-10	-1.06161
99979025	chr7:99979025:A:G	1.27584e-09	-2.11916e-10	-1.08613
99979310	chr7:99979310:T:C	1.76893e-09	-2.11916e-10	-0.759368
99980036	chr7:99980036:G:A	1.20564e-09	-2.11916e-10	-1.14273
99980121	chr7:99980121:T:C	2.38977e-09	0.771568	-1.23011
99980208	chr7:99980208:G:A	1.08432e-09	-2.11916e-10	-1.24879
99980304	chr7:99980304:C:T	1.39828e-09	-2.11916e-10	-0.994499
99980576	chr7:99980576:A:G	5.84922e-10	-1.86602	-2.80088e-10
99980966	chr7:99980966:A:G	5.78258e-10	-1.87748	-2.80088e-10
99981409	chr7:99981409:A:G	3.31691e-07	5.69207	-1.21761
99981456	chr7:99981456:T:C	1.16084e-09	-2.11916e-10	-1.1806
99981529	chr7:99981529:T:G	3.30888e-09	1.04415	-1.17728
99981786	chr7:99981786:A:G	1.26941e-09	-2.11916e-10	-1.09119
99981958	chr7:99981958:A:G	1.78305e-09	-2.11916e-10	-0.751414
99982748	chr7:99982748:G:A	4.50548e-06	8.31441	-1.2311
99982803	chr7:99982803:C:A	4.49648e-09	0.952528	-0.778974
99983284	chr7:99983284:C:G	3.05636e-09	0.964539	-1.17706
99983423	chr7:99983423:G:A	1.20702e-09	-2.11916e-10	-1.14158
99983785	chr7:99983785:C:A	5.34917e-09	1.11996	-0.772754
99983846	chr7:99983846:T:C	3.00741e-09	1.01914	-1.2478
99983885	chr7:99983885:T:C	1.32502e-09	-1.04831	-2.80088e-10
99984086	chr7:99984086:CCACA:C	1.4111e-09	-2.11916e-10	-0.98537
99984176	chr7:99984176:G:A	2.68447e-10	-1.42703	-1.21781
99984356	chr7:99984356:T:C	4.10625e-05	10.5083	-1.2152
99984444	chr7:99984444:A:G	1.11356e-09	-2.11916e-10	-1.22218
99984506	chr7:99984506:G:A	2.76879e-09	-2.11916e-10	-0.311332
99984512	chr7:99984512:A:T	1.09389e-09	-2.11916e-10	-1.24
99984576	chr7:99984576:C:T	5.97969e-07	6.30318	-1.23938
99984589	chr7:99984589:A:G	6.6971e-09	1.82161	-1.24968
99984640	chr7:99984640:T:C	1.27863e-09	-2.11916e-10	-1.08395
99984883	chr7:99984883:T:A	1.1454e-09	-2.11916e-10	-1.19399
99985240	chr7:99985240:A:T	4.91549e-07	6.04274	-1.17492
99985663	chr7:99985663:T:C	2.2296e-10	-1.58983	-1.24067
99985942	chr7:99985942:G:A	1.28312e-09	-1.08045	-2.80088e-10
99986027	chr7:99986027:G:A	2.21286e-10	-1.59995	-1.23809
99986585	chr7:99986585:G:A	2.20467e-09	-2.11916e-10	-0.539163
99986787	chr7:99986787:G:A	7.23615e-10	-1.65324	-2.80088e-10
99987422	chr7:99987422:G:A	2.19618e-09	-0.543022	-2.80088e-10
99987580	chr7:99987580:G:A	1.68256e-09	-2.11916e-10	-0.809425
99987719	chr7:99987719:G:T	1.39742e-09	-2.11916e-10	-0.995112
99987975	chr7:99987975:G:A	1.30249e-09	-2.11916e-10	-1.06546
99987976	chr7:99987976:C:A	1.39742e-09	-2.11916e-10	-0.995112
99988044	chr7:99988044:G:A	3.7826e-09	-2.11916e-10	0.000669821
99988539	chr7:99988539:C:T	1.097e-09	-2.11916e-10	-1.23716
99989346	chr7:99989346:C:A	1.09526e-09	-2.11916e-10	-1.23875
99989695	chr7:99989695:A:G	1.47041e-09	-2.11916e-10	-0.944201
99989892	chr7:99989892:T:C	3.08233e-10	-1.45799	-1.04865
99989900	chr7:99989900:T:C	3.31508e-06	7.9975	-1.221
99990251	chr7:99990251:C:T	1.09898e-09	-2.11916e-10	-1.23536
99990357	chr7:99990357:T:C	1.01603e-08	2.1845	-1.19575
99990506	chr7:99990506:G:T	1.32541e-09	-2.11916e-10	-1.04802
99990602	chr7:99990602:G:A	1.02216e-08	2.24369	-1.24892
99991611	chr7:99991611:G:GAAA	5.74292e-07	6.19636	-1.17297
99991781	chr7:99991781:G:A	2.40408e-10	-1.53902	-1.21614
99991828	chr7:99991828:A:C	1.16849e-09	-2.11916e-10	-1.17403
99991942	chr7:99991942:G:T	1.6648e-09	-2.11916e-10	-0.820038
99992212	chr7:99992212:G:A	1.10628e-09	-2.11916e-10	-1.22874
99992214	chr7:99992214:G:A	1.39742e-09	-2.11916e-10	-0.995112
99992220	chr7:99992220:A:G	2.54225e-08	3.13669	-1.2308
99993398	chr7:99993398:C:T	8.52175e-10	-0.799038	-0.690667
99993645	chr7:99993645:G:A	1.09067e-09	-2.11916e-10	-1.24295
99993994	chr7:99993994:A:T	1.05298e-06	6.86732	-1.23768
99994073	chr7:99994073:G:A	3.65812e-09	-2.11916e-10	-0.0327917
99994774	chr7:99994774:T:C	1.27703e-09	-2.11916e-10	-1.08521
99994883	chr7:99994883:G:A	1.27011e-09	-2.11916e-10	-1.09064
99995067	chr7:99995067:G:A	1.40394e-09	-2.11916e-10	-0.990455
99996731	chr7:99996731:C:T	1.0995e-09	-2.11916e-10	-1.23489
99997103	chr7:99997103:T:C	2.46767e-10	-1.50804	-1.22101
99997799	chr7:99997799:T:C	2.37481e-10	-1.53318	-1.23423
99998253	chr7:99998253:A:AG	1.48309e-09	-2.11916e-10	-0.935612
99998355	chr7:99998355:C:T	1.08766e-09	-2.11916e-10	-1.24571
99998955	chr7:99998955:G:A	1.39742e-09	-2.11916e-10	-0.995112
100000109	chr7:100000109:T:C	1.70278e-09	-2.11916e-10	-0.797477
100000663	chr7:100000663:C:T	2.32315e-10	-1.55211	-1.23729
100001179	chr7:100001179:C:T	1.6539e-09	-2.11916e-10	-0.826604
100001513	chr7:100001513:C:T	4.40217e-10	-0.93957	-1.21066
100001830	chr7:100001830:G:A	3.21978e-06	7.97543	-1.2281
100001878	chr7:100001878:G:A	1.35214e-06	5.8797	-2.80088e-10
100002328	chr7:100002328:T:A	1.40382e-08	1.31204	-2.80088e-10
100002980	chr7:100002980:A:G	7.51804e-10	-1.61502	-2.80088e-10
100003021	chr7:100003021:G:A	9.4834e-09	-2.11916e-10	0.919802
100003494	chr7:100003494:A:G	1.40593e-09	-2.11916e-10	-0.989041
100004356	chr7:100004356:CTG:C	4.79799e-10	-0.985864	-1.07826
100004399	chr7:100004399:C:T	3.3629e-10	-1.4566	-0.962918
100004460	chr7:100004460:C:T	1.08823e-09	-2.11916e-10	-1.24519
100004568	chr7:100004568:C:T	2.28339e-06	7.51421	-1.11054
100005787	chr7:100005787:C:T	1.3999e-09	-2.11916e-10	-0.993341
100005951	chr7:100005951:A:G	1.40231e-09	-2.11916e-10	-0.991617
100006524	chr7:100006524:A:T	1.4873e-09	-2.11916e-10	-0.93278
100007505	chr7:100007505:G:C	1.08423e-09	-2.11916e-10	-1.24887
100007730	chr7:100007730:G:A	9.85668e-07	6.80796	-1.24438
100007746	chr7:100007746:G:A	6.25453e-10	-0.609338	-1.18968
100007837	chr7:100007837:G:A	2.57185e-09	-2.11916e-10	-0.385113
100007965	chr7:100007965:G:A	3.50257e-10	-1.15997	-1.21886
100008001	chr7:100008001:T:G	1.22932e-09	-2.11916e-10	-1.12328
100008155	chr7:100008155:C:T	1.63521e-09	-2.11916e-10	-0.837967
100008238	chr7:100008238:T:C	3.59291e-10	-1.14226	-1.21111
100008243	chr7:100008243:CTG:C	3.4733e-10	-1.16761	-1.21961
100008513	chr7:100008513:A:AG	3.74162e-10	-1.6904	-0.62241
100008636	chr7:100008636:G:A	2.10933e-08	2.82447	-1.10525
100009001	chr7:100009001:G:C	1.08557e-09	-2.11916e-10	-1.24764
100009270	chr7:100009270:A:C	1.28373e-09	-1.07997	-2.80088e-10
100009595	chr7:100009595:G:A	1.32844e-09	-2.11916e-10	-1.04573
100010123	chr7:100010123:G:A	1.35836e-09	-2.11916e-10	-1.02347
100010406	chr7:100010406:A:G	5.1333e-10	-0.768322	-1.22825
100010481	chr7:100010481:C:T	1.32772e-09	-2.11916e-10	-1.04628
100010840	chr7:100010840:C:T	1.64432e-09	-2.11916e-10	-0.832411
100012188	chr7:100012188:G:A	1.99011e-09	-2.11916e-10	-0.641553
100012504	chr7:100012504:G:A	5.03469e-10	-0.846754	-1.16922
100013219	chr7:100013219:A:G	1.89532e-09	-2.11916e-10	-0.690351
100014299	chr7:100014299:T:C	2.22106e-10	-1.86745	-0.966889
100014782	chr7:100014782:G:T	3.39724e-10	-1.18802	-1.22135
100015584	chr7:100015584:C:T	1.45299e-09	-2.11916e-10	-0.956119
100015844	chr7:100015844:AAG:A	1.88965e-09	-2.11916e-10	-0.693347
100016307	chr7:100016307:G:A	1.32858e-09	-2.11916e-10	-1.04563
100016407	chr7:100016407:A:G	1.61003e-09	-2.11916e-10	-0.853486
100016690	chr7:100016690:G:A	3.49277e-10	-1.15986	-1.22177
100017147	chr7:100017147:T:C	2.29699e-08	2.9275	-1.12306
100017228	chr7:100017228:T:A	5.76518e-10	-0.689571	-1.19092
100017321	chr7:100017321:C:G	1.62193e-09	-2.11916e-10	-0.846123
100017767	chr7:100017767:A:G	1.13902e-09	-2.11916e-10	-1.19957
100018578	chr7:100018578:C:G	1.82987e-09	-2.11916e-10	-0.725494
100018920	chr7:100018920:CT:C	1.4593e-09	-2.11916e-10	-0.951784
100019125	chr7:100019125:C:T	6.08674e-10	-1.82621	-2.80088e-10
100019444	chr7:100019444:G:A	5.76983e-10	-0.695265	-1.18442
100019633	chr7:100019633:A:G	1.63086e-09	-2.11916e-10	-0.840631
100020821	chr7:100020821:A:T	1.10126e-09	-2.11916e-10	-1.23328
100021917	chr7:100021917:T:A	4.00633e-10	-1.05975	-1.1847
100022532	chr7:100022532:T:C	1.19797e-09	-1.14911	-2.80088e-10
100022654	chr7:100022654:G:C	7.54781e-10	-0.657584	-0.953485
100022931	chr7:100022931:G:A	6.10266e-10	-0.63918	-1.18442
100023114	chr7:100023114:G:A	1.32754e-09	-2.11916e-10	-1.04641
100023136	chr7:100023136:G:A	5.18173e-10	-0.741342	-1.24584
100023371	chr7:100023371:T:C	5.79634e-10	-1.8751	-2.80088e-10
100025502	chr7:100025502:A:T	1.46808e-09	-2.11916e-10	-0.945782
100025686	chr7:100025686:C:T	4.08968e-10	-1.52535	-0.698507
100025819	chr7:100025819:C:T	6.19541e-09	1.72608	-1.23201
100027228	chr7:100027228:G:A	2.03185e-09	-2.11916e-10	-0.620792
100027418	chr7:100027418:G:A	2.0375e-09	-2.11916e-10	-0.61802
100027492	chr7:100027492:T:C	1.12227e-09	-2.11916e-10	-1.21439
100027576	chr7:100027576:G:A	8.61706e-09	1.99009	-1.16609
100028173	chr7:100028173:T:G	3.10333e-10	-1.28267	-1.21718
100028182	chr7:100028182:G:A	1.10789e-09	-2.11916e-10	-1.22729
100028412	chr7:100028412:A:G	3.086e-10	-1.30334	-1.20211
100028672	chr7:100028672:T:C	5.37794e-09	1.49335	-1.14079
100029637	chr7:100029637:G:C	6.45152e-10	-1.76801	-2.80088e-10
100030109	chr7:100030109:T:A	1.22423e-09	-2.11916e-10	-1.12743
100031459	chr7:100031459:G:A	1.62947e-09	-2.11916e-10	-0.841489
100031857	chr7:100031857:G:A	6.02379e-09	1.58868	-1.1227
100032012	chr7:100032012:G:A	1.08338e-09	-2.11916e-10	-1.24966
100032503	chr7:100032503:C:A	2.33391e-09	-2.11916e-10	-0.482197
100032719	chr7:100032719:C:T	6.68984e-10	-0.540231	-1.1915
100032779	chr7:100032779:C:T	5.78686e-10	-1.87674	-2.80088e-10
100032825	chr7:100032825:G:T	1.91325e-09	-2.11916e-10	-0.680935
100032956	chr7:100032956:C:T	4.41131e-10	-0.930737	-1.21742
100034286	chr7:100034286:C:A	2.61741e-09	-2.11916e-10	-0.367554
100034575	chr7:100034575:G:C	1.44579e-09	-2.11916e-10	-0.961086
100034677	chr7:100034677:C:T	5.85254e-10	-1.86545	-2.80088e-10
100035133	chr7:100035133:A:G	6.57439e-10	-1.74914	-2.80088e-10
100035209	chr7:100035209:T:C	1.48937e-09	-2.11916e-10	-0.931389
100035359	chr7:100035359:T:C	2.98784e-08	3.2754	-1.208
100035762	chr7:100035762:T:G	1.07804e-09	-0.613325	-0.641267
100035959	chr7:100035959:G:A	2.70932e-09	-0.333045	-2.80088e-10
100036110	chr7:100036110:G:A	5.89754e-08	3.92999	-1.18261
100036576	chr7:100036576:G:A	1.08589e-09	-2.11916e-10	-1.24734
100036674	chr7:100036674:C:T	1.68536e-09	-2.11916e-10	-0.80776
100036854	chr7:100036854:A:C	1.19483e-09	-2.11916e-10	-1.15174
100036934	chr7:100036934:C:A	2.37015e-09	-2.11916e-10	-0.466786
100037047	chr7:100037047:T:C	2.37641e-09	-2.11916e-10	-0.46415
100037523	chr7:100037523:G:A	1.09527e-09	-2.11916e-10	-1.23874
100037731	chr7:100037731:A:G	1.09318e-09	-2.11916e-10	-1.24065
100041532	chr7:100041532:TAGTC:T	1.1332e-09	-2.11916e-10	-1.20469
100041564	chr7:100041564:G:A	7.35909e-09	0.666195	-2.80088e-10
100041822	chr7:100041822:T:C	6.18122e-08	4.03591	-1.24155
100042202	chr7:100042202:C:T	6.06548e-10	-1.82971	-2.80088e-10
100042692	chr7:100042692:T:C	2.3283e-09	-2.11916e-10	-0.484602
100042947	chr7:100042947:G:A	1.60067e-09	-2.11916e-10	-0.859317
100043546	chr7:100043546:T:A	1.41207e-09	-2.11916e-10	-0.984682
100045122	chr7:100045122:A:G	7.81725e-10	-0.873665	-0.702328
100045232	chr7:100045232:C:G	1.11688e-09	-2.11916e-10	-1.2192
100045258	chr7:100045258:T:C	6.17714e-09	1.03474	-0.543627
100045926	chr7:100045926:G:A	1.27545e-08	-2.11916e-10	1.21614
100045981	chr7:100045981:G:A	1.16318e-09	-2.11916e-10	-1.17858
100046277	chr7:100046277:G:A	1.13102e-09	-2.11916e-10	-1.20662
100046702	chr7:100046702:C:T	1.11488e-09	-2.11916e-10	-1.221
100046811	chr7:100046811:T:C	2.17916e-09	-2.11916e-10	-0.550799
100047562	chr7:100047562:T:G	1.3343e-09	-2.11916e-10	-1.04134
100048610	chr7:100048610:CTAT:C	6.06788e-09	1.55404	-1.08077
100048736	chr7:100048736:C:T	2.20691e-09	-2.11916e-10	-0.538148
100049578	chr7:100049578:A:G	1.09215e-09	-2.11916e-10	-1.2416
100049929	chr7:100049929:C:T	2.28603e-09	-2.11916e-10	-0.502924
100050644	chr7:100050644:A:G	4.99502e-08	3.82003	-1.23875
100050957	chr7:100050957:C:T	1.66413e-09	-2.11916e-10	-0.820438
100050983	chr7:100050983:G:A	3.81319e-09	0.661584	-0.652859
100051480	chr7:100051480:G:C	1.161e-09	-2.11916e-10	-1.18046
100052429	chr7:100052429:T:TA	1.28901e-09	-2.11916e-10	-1.07586
100052443	chr7:100052443:A:T	2.09541e-08	2.94974	-1.23715
100052694	chr7:100052694:T:C	5.21975e-09	0.981631	-0.658921
100052779	chr7:100052779:GCC:G	3.70253e-10	-1.22281	-1.1005
100052806	chr7:100052806:C:T	3.40919e-10	-1.25234	-1.15351
100052832	chr7:100052832:G:A	1.08443e-09	-2.11916e-10	-1.24869
100053303	chr7:100053303:C:T	2.54673e-09	-2.11916e-10	-0.394932
100053345	chr7:100053345:T:TG	5.77875e-10	-1.87814	-2.80088e-10
100053744	chr7:100053744:C:G	6.9596e-09	1.07539	-0.465003
100053760	chr7:100053760:A:G	6.41337e-09	1.04111	-0.512464
100054196	chr7:100054196:T:A	1.20695e-08	-2.11916e-10	1.16094
100055507	chr7:100055507:C:T	1.08543e-09	-2.11916e-10	-1.24777
100055724	chr7:100055724:T:G	1.11406e-09	-2.11916e-10	-1.22173
100055942	chr7:100055942:C:T	1.08931e-09	-2.11916e-10	-1.2442
100056515	chr7:100056515:A:G	1.68384e-09	-2.11916e-10	-0.808666
100056977	chr7:100056977:A:G	5.82665e-09	0.95734	-0.524638
100057066	chr7:100057066:G:A	4.92832e-09	0.879118	-0.613861
100057970	chr7:100057970:T:C	1.08313e-09	-2.11916e-10	-1.24988
100058274	chr7:100058274:A:G	4.85057e-10	-0.882437	-1.17079
100058940	chr7:100058940:C:G	4.73487e-09	0.225213	-2.80088e-10
100059133	chr7:100059133:A:G	1.4244e-09	-2.11916e-10	-0.975992
100059304	chr7:100059304:A:G	8.56032e-10	-0.818301	-0.666888
100059419	chr7:100059419:G:GA	1.11566e-08	1.08229	-2.80088e-10
100059673	chr7:100059673:C:T	1.37555e-09	-2.11916e-10	-1.01089
100059794	chr7:100059794:C:G	1.33017e-09	-2.11916e-10	-1.04443
100061172	chr7:100061172:TA:T	1.08399e-09	-2.11916e-10	-1.24909
100062361	chr7:100062361:C:T	1.08584e-09	-2.11916e-10	-1.24739
100062451	chr7:100062451:C:T	1.94282e-09	-0.665602	-2.80088e-10
100062525	chr7:100062525:G:A	6.22103e-09	0.99889	-0.500696
100063288	chr7:100063288:G:A	1.33603e-09	-2.11916e-10	-1.04004
100065110	chr7:100065110:C:T	6.8943e-10	-1.70163	-2.80088e-10
100065123	chr7:100065123:C:CTT	5.29407e-09	1.57977	-1.24293
100065499	chr7:100065499:G:C	1.09256e-09	-2.11916e-10	-1.24122
100065709	chr7:100065709:C:A	1.17183e-09	-2.11916e-10	-1.17118
100065747	chr7:100065747:A:G	4.11578e-10	-1.7662	-0.451296
100066458	chr7:100066458:G:A	1.64858e-09	-2.11916e-10	-0.829828
100066562	chr7:100066562:T:A	1.31345e-09	-2.11916e-10	-1.05708
100066626	chr7:100066626:A:C	2.00252e-06	6.27242	-2.80088e-10
100066746	chr7:100066746:A:G	1.51027e-09	-2.11916e-10	-0.917452
100067465	chr7:100067465:T:C	1.95364e-09	-2.11916e-10	-0.660049
100067533	chr7:100067533:T:C	1.11139e-09	-1.75585	0.531722
100067670	chr7:100067670:G:A	2.81502e-09	-2.11916e-10	-0.294772
100068175	chr7:100068175:C:T	1.69864e-09	-0.0244535	-0.775459
100068553	chr7:100068553:A:G	2.37541e-09	-2.11916e-10	-0.464571
100069018	chr7:100069018:G:C	6.18883e-09	1.0289	-0.535898
100070763	chr7:100070763:G:A	1.39423e-08	1.30519	-2.80088e-10
100072179	chr7:100072179:A:G	9.02835e-06	8.93577	-1.15738
100072482	chr7:100072482:G:T	6.45418e-09	0.983328	-0.448341
100073252	chr7:100073252:G:C	5.04745e-08	3.83914	-1.24741
100073309	chr7:100073309:T:C	6.4123e-10	-0.615446	-1.15866
100073855	chr7:100073855:C:T	1.1569e-09	-2.11916e-10	-1.18399
100074195	chr7:100074195:C:G	1.92248e-09	-2.11916e-10	-0.676125
100074330	chr7:100074330:A:G	1.28578e-09	-2.11916e-10	-1.07837
100074922	chr7:100074922:C:T	6.64072e-10	-1.73911	-2.80088e-10
100075317	chr7:100075317:C:A	1.98111e-09	-2.11916e-10	-0.646086
100075318	chr7:100075318:C:CA	1.89296e-09	-2.11916e-10	-0.691598
100075736	chr7:100075736:A:C	6.74497e-09	1.02084	-0.44178
100076118	chr7:100076118:G:A	1.20972e-09	-2.11916e-10	-1.13936
100076647	chr7:100076647:A:G	1.12957e-09	-1.2079	-2.80088e-10
100076663	chr7:100076663:G:A	6.97024e-09	1.71012	-1.09822
100076766	chr7:100076766:C:T	1.99247e-09	-2.11916e-10	-0.640365
100076932	chr7:100076932:A:G	1.011e-09	-1.3188	-2.80088e-10
100076939	chr7:100076939:C:T	5.7916e-10	-1.87592	-2.80088e-10
100076965	chr7:100076965:G:A	1.4064e-09	-2.11916e-10	-0.988706
100077247	chr7:100077247:C:A	6.55298e-10	-0.600688	-1.15172
100077506	chr7:100077506:TA:T	4.12279e-10	-1.75212	-0.463674
100077935	chr7:100077935:A:G	4.336e-08	3.68346	-1.24366
100078723	chr7:100078723:C:T	6.10445e-08	3.53802	-0.756154
100080024	chr7:100080024:A:G	1.21467e-09	-2.11916e-10	-1.13527
100080294	chr7:100080294:T:A	6.98066e-10	-0.860168	-0.829015
100080868	chr7:100080868:A:G	8.38033e-09	0.98996	-0.193814
100080999	chr7:100080999:A:C	4.54637e-08	3.68984	-1.20267
100081293	chr7:100081293:G:A	1.10167e-09	-2.11916e-10	-1.23291
100081672	chr7:100081672:C:T	6.3116e-10	-1.78994	-2.80088e-10
100081974	chr7:100081974:C:T	1.0051e-08	0.977927	-2.80088e-10
100082097	chr7:100082097:T:C	1.10875e-09	-2.11916e-10	-1.22651
100082351	chr7:100082351:A:G	1.11387e-09	-2.11916e-10	-1.2219
100083448	chr7:100083448:C:T	1.60549e-09	-2.11916e-10	-0.856311
100084403	chr7:100084403:T:C	4.29075e-09	0.178805	-0.0520841
100084642	chr7:100084642:T:C	1.08602e-09	-2.11916e-10	-1.24722
100085686	chr7:100085686:G:C	1.49527e-09	-2.11916e-10	-0.927433
100085696	chr7:100085696:G:A	2.6214e-09	-2.11916e-10	-0.366033
100086039	chr7:100086039:C:T	7.2742e-10	-1.64799	-2.80088e-10
100086648	chr7:100086648:C:A	6.56098e-10	-0.913636	-0.83755
100086706	chr7:100086706:A:G	7.87825e-10	-1.56822	-2.80088e-10
100086871	chr7:100086871:G:C	1.48288e-09	-2.11916e-10	-0.935754
100086903	chr7:100086903:G:A	4.58677e-10	-1.7319	-0.377249
100088493	chr7:100088493:G:A	1.4802e-07	4.82512	-1.15752
100088859	chr7:100088859:C:T	1.91836e-09	-2.11916e-10	-0.678271
100089926	chr7:100089926:A:C	1.64867e-09	-2.11916e-10	-0.829773
100090346	chr7:100090346:T:C	3.79959e-10	-1.7535	-0.543932
100090521	chr7:100090521:G:A	1.53023e-09	-2.11916e-10	-0.904321
100091548	chr7:100091548:G:A	1.27084e-09	-2.11916e-10	-1.09006
100091871	chr7:100091871:G:A	2.03563e-08	1.68365	-2.80088e-10
100092056	chr7:100092056:C:T	2.02097e-09	-2.11916e-10	-0.626163
100092226	chr7:100092226:AAAG:A	1.85489e-09	-2.11916e-10	-0.711914
100092506	chr7:100092506:C:T	3.63708e-10	-1.74964	-0.591506
100092554	chr7:100092554:T:C	1.08447e-09	-2.11916e-10	-1.24865
100092644	chr7:100092644:CTA:C	7.57715e-09	1.76231	-1.06691
100093124	chr7:100093124:T:C	3.83932e-10	-1.76555	-0.52148
100093384	chr7:100093384:C:T	2.66443e-09	-2.11916e-10	-0.34975
100094117	chr7:100094117:G:A	1.77074e-07	5.04131	-1.19448
100094381	chr7:100094381:G:A	2.54963e-09	-2.11916e-10	-0.393795
100094540	chr7:100094540:A:C	3.95425e-10	-1.73586	-0.521678
100094971	chr7:100094971:G:A	5.17394e-10	-0.778045	-1.21065
100095125	chr7:100095125:G:A	3.88446e-10	-1.74196	-0.533381
100095455	chr7:100095455:G:A	9.15199e-09	1.81368	-0.929448
100095588	chr7:100095588:C:T	1.11385e-09	-2.11916e-10	-1.22192
100095714	chr7:100095714:T:C	3.54426e-09	-2.11916e-10	-0.0644119
100095929	chr7:100095929:G:A	3.91923e-10	-1.73354	-0.532892
100095992	chr7:100095992:G:A	1.80394e-09	-2.11916e-10	-0.739767
100096320	chr7:100096320:A:G	1.84283e-09	-2.11916e-10	-0.718436
100096802	chr7:100096802:C:CA	3.95795e-10	-1.73706	-0.519541
100096918	chr7:100096918:G:A	2.0961e-09	-0.15524	-0.434423
100097403	chr7:100097403:G:A	3.08812e-09	-0.202178	-2.80088e-10
100097508	chr7:100097508:G:A	3.42671e-10	-1.23828	-1.16244
100098910	chr7:100098910:AAC:A	1.33928e-09	-2.11916e-10	-1.03761
100099174	chr7:100099174:T:C	4.50757e-09	0.259217	-0.0832
100099946	chr7:100099946:G:A	1.09435e-09	-2.11916e-10	-1.23958
100100834	chr7:100100834:G:C	1.15986e-09	-2.11916e-10	-1.18144
100101167	chr7:100101167:C:G	1.73306e-09	-2.11916e-10	-0.77985
100101813	chr7:100101813:G:A	3.18749e-09	1.04128	-1.21179
100102003	chr7:100102003:T:C	4.73676e-08	3.77115	-1.24295
100102378	chr7:100102378:G:GAGA	1.70904e-09	-2.11916e-10	-0.793807
100102430	chr7:100102430:T:TC	6.12881e-08	3.85859	-1.07274
100102540	chr7:100102540:A:G	6.2684e-10	-1.7968	-2.80088e-10
100102848	chr7:100102848:C:T	2.06729e-09	-2.11916e-10	-0.6035
100103241	chr7:100103241:A:G	4.24368e-08	3.65935	-1.24107
100103553	chr7:100103553:G:A	1.81031e-07	4.93787	-1.06894
100104017	chr7:100104017:T:C	3.96175e-08	3.4878	-1.13827
100105324	chr7:100105324:G:A	3.21322e-09	-1.73203	1.56956
100105882	chr7:100105882:A:G	3.43314e-06	8.02289	-1.2114
100106268	chr7:100106268:C:T	9.57198e-10	-1.37349	-2.80088e-10
100106825	chr7:100106825:C:T	3.20052e-09	-0.166427	-2.80088e-10
100107101	chr7:100107101:G:T	3.32125e-09	-2.11916e-10	-0.129398
100107173	chr7:100107173:A:T	9.67529e-08	4.49139	-1.24897
100107558	chr7:100107558:G:A	1.20862e-09	-2.11916e-10	-1.14026
100107697	chr7:100107697:A:C	4.22199e-10	-1.82188	-0.370138
100107723	chr7:100107723:TC:T	4.91101e-10	-1.80344	-0.237405
100107735	chr7:100107735:C:T	5.17156e-10	-1.79717	-0.191985
100108043	chr7:100108043:G:A	1.40472e-09	-2.11916e-10	-0.989906
100108277	chr7:100108277:GA:G	1.18213e-09	-2.11916e-10	-1.16242
100108595	chr7:100108595:A:G	2.14757e-09	-2.11916e-10	-0.565405
100108680	chr7:100108680:A:G	5.45356e-08	3.82885	-1.15974
100108776	chr7:100108776:C:G	3.00934e-09	-0.228021	-2.80088e-10
100108927	chr7:100108927:G:A	1.42711e-09	-2.11916e-10	-0.974086
100108955	chr7:100108955:G:GTC	1.32094e-09	-2.11916e-10	-1.0514
100109195	chr7:100109195:G:A	1.59229e-09	-2.11916e-10	-0.864566
100109584	chr7:100109584:ACTC:A	1.08319e-09	-2.11916e-10	-1.24983
100110059	chr7:100110059:C:T	1.28647e-09	-2.11916e-10	-1.07784
100110089	chr7:100110089:A:G	5.06853e-08	3.75965	-1.16375
100110105	chr7:100110105:G:A	1.28224e-09	-2.11916e-10	-1.08113
100110327	chr7:100110327:C:T	6.21472e-08	3.95101	-1.15125
100110703	chr7:100110703:C:T	4.7827e-10	-1.78032	-0.287
100110708	chr7:100110708:G:A	1.08454e-09	-2.11916e-10	-1.24859
100110993	chr7:100110993:AAAG:A	1.09649e-09	-2.11916e-10	-1.23762
100111122	chr7:100111122:A:C	3.79101e-09	0.00289265	-2.80088e-10
100111674	chr7:100111674:T:G	1.08336e-09	-2.11916e-10	-1.24967
100111691	chr7:100111691:C:T	1.4644e-09	-2.11916e-10	-0.948298
100112415	chr7:100112415:C:CCAATGGCCA	1.38587e-09	-2.11916e-10	-1.00341
100112961	chr7:100112961:A:AG	4.74194e-08	3.69525	-1.16596
100113417	chr7:100113417:G:A	5.9799e-10	-0.767836	-1.07609
100114216	chr7:100114216:GTCCC:G	1.2055e-09	-2.11916e-10	-1.14285
100114798	chr7:100114798:T:C	1.1067e-09	-2.11916e-10	-1.22836
100115339	chr7:100115339:C:T	1.31638e-09	-2.11916e-10	-1.05486
100116197	chr7:100116197:T:C	5.79509e-10	-1.87532	-2.80088e-10
100116427	chr7:100116427:G:T	3.38969e-08	3.4001	-1.20652
100116597	chr7:100116597:G:A	1.73231e-09	-2.11916e-10	-0.780283
100117520	chr7:100117520:C:T	2.51313e-09	-2.11916e-10	-0.408212
100118284	chr7:100118284:G:A	1.22099e-09	-2.11916e-10	-1.13008
100119025	chr7:100119025:G:A	1.18376e-09	-2.11916e-10	-1.16104
100119278	chr7:100119278:C:G	4.38525e-08	3.63087	-1.17978
100119631	chr7:100119631:G:A	1.2002e-09	-2.11916e-10	-1.14725
100120084	chr7:100120084:A:AC	2.14453e-09	-2.11916e-10	-0.566819
100120538	chr7:100120538:T:C	1.30944e-09	-2.11916e-10	-1.06014
100121397	chr7:100121397:A:C	1.29655e-09	-2.11916e-10	-1.07004
100121789	chr7:100121789:G:A	2.73039e-10	-1.37907	-1.24881
100121825	chr7:100121825:C:T	1.3008e-09	-2.11916e-10	-1.06676
100121881	chr7:100121881:T:C	1.70914e-07	4.97473	-1.1633
100122082	chr7:100122082:G:A	1.08389e-09	-2.11916e-10	-1.24919
100122130	chr7:100122130:G:A	1.81607e-09	-0.0728857	-0.660179
100122336	chr7:100122336:C:A	1.52092e-09	-2.11916e-10	-0.910423
100122686	chr7:100122686:C:G	7.91454e-10	-1.56362	-2.80088e-10
100125801	chr7:100125801:T:C	4.566e-10	-0.919268	-1.19442
100125833	chr7:100125833:T:C	1.82276e-09	-2.11916e-10	-0.72939
100125886	chr7:100125886:A:C	1.323e-09	-2.11916e-10	-1.04984
100126167	chr7:100126167:T:C	4.39575e-09	-2.11916e-10	0.150897
100126523	chr7:100126523:G:A	3.37547e-09	-2.11916e-10	-0.113206
100127289	chr7:100127289:C:G	2.32016e-09	-2.11916e-10	-0.488104
100127523	chr7:100127523:C:G	6.30725e-10	-1.65493	-0.135693
100127587	chr7:100127587:G:T	6.74956e-09	0.579737	-2.80088e-10
100128008	chr7:100128008:G:A	1.26111e-09	-2.11916e-10	-1.09775
100128824	chr7:100128824:G:T	8.20806e-10	-1.52721	-2.80088e-10
100129399	chr7:100129399:G:A	2.32016e-09	-2.11916e-10	-0.488104
100130923	chr7:100130923:C:T	5.77642e-10	-1.87854	-2.80088e-10
100131167	chr7:100131167:G:T	4.76427e-10	-0.984654	-1.08653
100131885	chr7:100131885:T:G	1.45872e-09	-2.11916e-10	-0.95218
100132578	chr7:100132578:C:T	4.7925e-09	0.23731	-2.80088e-10
100133380	chr7:100133380:G:A	9.78647e-09	0.95126	-2.80088e-10
100133852	chr7:100133852:C:T	1.88729e-09	-2.11916e-10	-0.694598
100133861	chr7:100133861:G:A	1.18164e-09	-2.11916e-10	-1.16284
100134185	chr7:100134185:T:C	1.5045e-09	-2.11916e-10	-0.921279
100134670	chr7:100134670:C:T	1.04563e-09	-1.50029	0.215167
100134700	chr7:100134700:G:A	1.11847e-09	-2.11916e-10	-1.21778
100134703	chr7:100134703:C:T	1.12294e-09	-2.11916e-10	-1.21379
100134775	chr7:100134775:G:A	1.25317e-09	-2.11916e-10	-1.10406
100135280	chr7:100135280:C:T	1.25614e-09	-2.11916e-10	-1.1017
100135325	chr7:100135325:G:A	6.49056e-10	-1.6052	-0.156778
100135692	chr7:100135692:C:T	2.34705e-07	5.28295	-1.15436
100137032	chr7:100137032:T:A	7.44619e-08	2.98055	-2.80088e-10
100137219	chr7:100137219:C:T	1.59123e-07	4.62231	-0.882373
100137558	chr7:100137558:A:G	2.52921e-06	7.65756	-1.15164
100137643	chr7:100137643:T:C	1.08783e-09	-2.11916e-10	-1.24556
100137741	chr7:100137741:C:T	3.17526e-10	-1.57214	-0.904801
100137898	chr7:100137898:G:C	1.38542e-09	-2.11916e-10	-1.00374
100137955	chr7:100137955:G:T	1.28274e-09	-2.11916e-10	-1.08074
100138436	chr7:100138436:G:A	5.10203e-10	-0.899311	-1.10338
100139116	chr7:100139116:C:T	1.32319e-09	-2.11916e-10	-1.04969
100139389	chr7:100139389:G:A	5.83907e-09	0.702612	-0.267781
100140031	chr7:100140031:C:T	1.38595e-09	-2.11916e-10	-1.00335
100140420	chr7:100140420:T:C	1.39219e-09	-2.11916e-10	-0.998866
100140670	chr7:100140670:C:T	1.97089e-09	-2.11916e-10	-0.651258
100140699	chr7:100140699:G:C	1.05292e-05	9.18182	-1.24965
100140789	chr7:100140789:G:A	1.49847e-09	-2.11916e-10	-0.925297
100140891	chr7:100140891:C:T	1.30338e-09	-2.11916e-10	-1.06478
100141367	chr7:100141367:A:C	1.52051e-09	-2.11916e-10	-0.910697
100141596	chr7:100141596:T:C	1.86505e-10	-1.79184	-1.2172
100141603	chr7:100141603:A:G	1.12117e-09	-2.11916e-10	-1.21537
100141739	chr7:100141739:A:G	1.13498e-07	4.63409	-1.23205
100142979	chr7:100142979:A:G	2.08584e-09	-2.11916e-10	-0.594567
100143428	chr7:100143428:G:A	1.2797e-09	-2.11916e-10	-1.08312
100143703	chr7:100143703:A:G	3.64773e-09	-2.11916e-10	-0.0356366
100143961	chr7:100143961:C:CTTCA	1.09025e-09	-2.11916e-10	-1.24333
100144470	chr7:100144470:G:A	7.9066e-10	-0.470776	-1.09385
100144639	chr7:100144639:G:A	2.22776e-09	-2.11916e-10	-0.528745
100145018	chr7:100145018:G:A	5.38645e-05	10.8089	-1.24442
100145892	chr7:100145892:C:T	8.9636e-09	0.863431	-2.80088e-10
100146639	chr7:100146639:G:A	1.56525e-09	-2.11916e-10	-0.881696
100147915	chr7:100147915:C:G	1.55255e-09	-2.11916e-10	-0.889843
100148000	chr7:100148000:G:A	1.58949e-09	-2.11916e-10	-0.86633
100148578	chr7:100148578:G:A	4.93472e-06	8.42172	-1.24741
100149755	chr7:100149755:G:T	3.20386e-06	7.99217	-1.2498
100151123	chr7:100151123:G:A	2.8658e-09	-2.11916e-10	-0.276894
100152068	chr7:100152068:G:A	1.17117e-09	-2.11916e-10	-1.17174
100152117	chr7:100152117:T:C	3.95639e-09	-2.11916e-10	0.0455913
100152813	chr7:100152813:G:A	5.87561e-10	-1.86152	-2.80088e-10
100153232	chr7:100153232:GACA:G	1.97292e-09	-0.650226	-2.80088e-10
100153257	chr7:100153257:GGTT:G	1.09e-09	-2.11916e-10	-1.24357
100153394	chr7:100153394:A:G	2.99161e-07	5.55388	-1.18264
100153656	chr7:100153656:C:T	1.53186e-09	-2.11916e-10	-0.903261
100153658	chr7:100153658:G:T	5.46182e-06	8.50149	-1.2257
100153786	chr7:100153786:G:A	1.24725e-09	-2.11916e-10	-1.1088
100153898	chr7:100153898:G:A	1.09896e-08	1.0672	-2.80088e-10
100153971	chr7:100153971:C:T	2.17183e-09	-2.11916e-10	-0.554172
100153987	chr7:100153987:G:C	1.83232e-09	-2.11916e-10	-0.724155
100154943	chr7:100154943:G:A	4.26981e-07	5.96901	-1.24201
100155498	chr7:100155498:A:G	5.40848e-06	8.48385	-1.21787
100158767	chr7:100158767:T:A	1.55131e-09	-2.11916e-10	-0.890644
100159154	chr7:100159154:C:CG	1.49714e-09	-2.11916e-10	-0.926186
100159989	chr7:100159989:G:A	1.04585e-05	9.17505	-1.24962
100160513	chr7:100160513:T:G	3.67138e-06	8.06306	-1.18448
100161582	chr7:100161582:C:T	2.95481e-10	-1.31774	-1.23115
100161632	chr7:100161632:A:G	5.77739e-06	8.46001	-1.12804
100161955	chr7:100161955:T:G	2.21427e-09	-2.11916e-10	-0.534818
100162014	chr7:100162014:C:A	5.11211e-06	8.43453	-1.2249
100162205	chr7:100162205:A:G	5.50314e-06	8.49452	-1.21118
100162442	chr7:100162442:G:A	7.32281e-10	-1.64133	-2.80088e-10
100162464	chr7:100162464:G:C	5.93929e-10	-1.85074	-2.80088e-10
100162673	chr7:100162673:G:T	1.34423e-09	-2.11916e-10	-1.03392
100163350	chr7:100163350:A:G	5.13596e-06	8.44749	-1.23321
100163456	chr7:100163456:A:G	1.16678e-09	-2.11916e-10	-1.17549
100163962	chr7:100163962:C:A	2.32584e-10	-1.78889	-0.999353
100164526	chr7:100164526:G:A	2.11154e-09	-2.11916e-10	-0.582323
100164754	chr7:100164754:A:T	1.17556e-09	-2.11916e-10	-1.168
100165683	chr7:100165683:T:C	1.26929e-09	-2.11916e-10	-1.09128
100166651	chr7:100166651:C:T	1.76666e-09	-2.11916e-10	-0.760651
100167819	chr7:100167819:G:A	1.19613e-09	-2.11916e-10	-1.15065
100168166	chr7:100168166:T:G	6.51417e-10	-1.75835	-2.80088e-10
100169032	chr7:100169032:C:T	1.18059e-09	-2.11916e-10	-1.16373
100169826	chr7:100169826:C:G	9.20166e-09	-2.11916e-10	0.889643
100169964	chr7:100169964:A:G	1.07249e-06	6.89775	-1.24975
100170150	chr7:100170150:G:A	5.80192e-10	-1.87414	-2.80088e-10
100171316	chr7:100171316:G:A	1.3131e-09	-2.11916e-10	-1.05735
100172969	chr7:100172969:G:T	1.1645e-09	-2.11916e-10	-1.17745
100173289	chr7:100173289:A:C	2.2411e-09	-2.11916e-10	-0.522772
100173564	chr7:100173564:G:A	1.5031e-09	-2.11916e-10	-0.922212
100174226	chr7:100174226:A:G	5.45974e-06	8.31933	-1.04391
100174328	chr7:100174328:G:C	2.17691e-09	-2.11916e-10	-0.551835
100174977	chr7:100174977:T:C	5.96645e-10	-1.84617	-2.80088e-10
100175240	chr7:100175240:A:G	1.08527e-09	-2.11916e-10	-1.24791
100175937	chr7:100175937:A:G	1.08532e-09	-2.11916e-10	-1.24787
100176256	chr7:100176256:G:A	1.21542e-09	-2.11916e-10	-1.13465
100176499	chr7:100176499:T:C	8.718e-07	6.50676	-1.06594
100176730	chr7:100176730:T:A	1.19635e-09	-1.15047	-2.80088e-10
100177291	chr7:100177291:C:T	1.12962e-09	-2.11916e-10	-1.20786
100177531	chr7:100177531:G:A	1.134e-09	-2.11916e-10	-1.20399
100178060	chr7:100178060:C:CAGTG	2.45184e-10	-1.48752	-1.24797
100178247	chr7:100178247:C:T	1.09983e-09	-2.11916e-10	-1.23458
100178310	chr7:100178310:C:T	1.70447e-09	-2.11916e-10	-0.796489
100178477	chr7:100178477:A:T	1.80326e-09	-2.11916e-10	-0.740145
100178649	chr7:100178649:T:C	7.06555e-07	6.28326	-1.0526
100178958	chr7:100178958:A:T	1.10719e-09	-2.11916e-10	-1.22791
100179045	chr7:100179045:G:A	2.11715e-08	1.72292	-2.80088e-10
100179185	chr7:100179185:G:A	9.67736e-07	6.79511	-1.24989
100179799	chr7:100179799:G:A	2.09212e-10	-1.64721	-1.24694
100180246	chr7:100180246:A:C	5.8201e-10	-1.86056	-0.0104529
100180271	chr7:100180271:G:C	7.58051e-09	-2.11916e-10	0.695839
100180396	chr7:100180396:G:C	2.11219e-10	-1.6396	-1.245
100180604	chr7:100180604:G:T	3.6955e-07	5.77672	-1.19418
100180662	chr7:100180662:A:C	3.72552e-07	5.60347	-1.01284
100180694	chr7:100180694:T:C	1.23145e-09	-2.11916e-10	-1.12155
100180756	chr7:100180756:G:A	9.60178e-09	0.932208	-2.80088e-10
100180884	chr7:100180884:T:TG	9.05309e-09	0.873366	-2.80088e-10
100180902	chr7:100180902:C:T	1.58559e-09	-2.11916e-10	-0.868781
100181620	chr7:100181620:A:G	2.60839e-10	-1.42379	-1.2498
100182263	chr7:100182263:G:A	2.57092e-10	-1.43816	-1.2499
100182660	chr7:100182660:G:A	3.90007e-07	5.86381	-1.22739
100184678	chr7:100184678:G:A	1.46173e-09	-2.11916e-10	-0.950121
100185246	chr7:100185246:T:C	7.49809e-10	-1.61768	-2.80088e-10
100186091	chr7:100186091:G:T	2.65835e-10	-1.4049	-1.24972
100187081	chr7:100187081:G:T	4.62935e-10	-0.980728	-1.11918
100187119	chr7:100187119:C:T	1.44268e-09	-2.11916e-10	-0.963241
100187820	chr7:100187820:G:A	3.24668e-10	-1.23649	-1.2182
100187905	chr7:100187905:C:T	1.18821e-09	-2.11916e-10	-1.1573
100188127	chr7:100188127:C:T	6.77493e-10	-0.800537	-0.918561
100188142	chr7:100188142:T:G	3.47818e-07	5.72403	-1.20209
100189196	chr7:100189196:C:T	2.65832e-10	-1.40552	-1.24911
100189667	chr7:100189667:A:T	3.26788e-09	-2.11916e-10	-0.1456
100189749	chr7:100189749:A:G	2.58205e-10	-1.43495	-1.24879
100190217	chr7:100190217:C:T	1.22968e-09	-2.11916e-10	-1.12299
100191990	chr7:100191990:C:T	1.23901e-09	-2.11916e-10	-1.11543
100192194	chr7:100192194:T:C	6.30479e-07	6.15611	-1.03937
100193054	chr7:100193054:A:G	3.40311e-10	-1.18352	-1.22411
100193331	chr7:100193331:C:T	1.26288e-09	-2.11916e-10	-1.09635
100193348	chr7:100193348:G:A	2.72574e-10	-1.38034	-1.24924
100193916	chr7:100193916:T:C	6.31349e-07	6.1049	-0.98678
100194256	chr7:100194256:C:T	6.39399e-09	0.525617	-2.80088e-10
100194985	chr7:100194985:A:G	3.58834e-10	-1.13248	-1.22216
100195043	chr7:100195043:A:G	1.76215e-07	5.06978	-1.22782
100195682	chr7:100195682:G:A	9.51845e-09	0.923491	-2.80088e-10
100196319	chr7:100196319:T:C	2.75038e-07	5.49631	-1.20914
100196335	chr7:100196335:C:T	2.10533e-09	-2.11916e-10	-0.585269
100197592	chr7:100197592:C:G	5.90352e-08	3.43144	-0.683046
100198049	chr7:100198049:G:T	1.22371e-09	-2.11916e-10	-1.12785
100198449	chr7:100198449:T:C	2.66721e-10	-1.40225	-1.24905
100199406	chr7:100199406:C:T	1.09471e-09	-2.11916e-10	-1.23925
100200169	chr7:100200169:A:G	3.06743e-10	-1.26161	-1.24987
100202616	chr7:100202616:A:T	6.0003e-10	-1.84052	-2.80088e-10
100202936	chr7:100202936:G:T	2.05353e-07	4.99707	-1.00208
100203190	chr7:100203190:T:C	1.55955e-09	-2.11916e-10	-0.885346
100203212	chr7:100203212:T:G	4.34845e-07	5.93753	-1.19228
100203335	chr7:100203335:G:A	2.98952e-10	-1.28786	-1.24935
100203472	chr7:100203472:T:C	6.70481e-09	-2.11916e-10	0.573084
100203733	chr7:100203733:C:T	4.59014e-10	-1.514	-0.594412
100204421	chr7:100204421:C:T	1.46156e-07	4.85052	-1.19559
100204424	chr7:100204424:T:C	1.23187e-09	-2.11916e-10	-1.12121
100205189	chr7:100205189:G:C	3.73274e-07	5.60208	-1.0095
100205820	chr7:100205820:ACT:A	1.70142e-09	-2.11916e-10	-0.798277
100206502	chr7:100206502:C:T	2.55976e-10	-1.44256	-1.24985
100207932	chr7:100207932:C:T	1.09531e-09	-2.11916e-10	-1.2387
100207958	chr7:100207958:T:TAC	5.9787e-10	-1.84412	-2.80088e-10
100209407	chr7:100209407:G:T	6.96606e-09	-2.11916e-10	0.611309
100209523	chr7:100209523:C:G	3.00855e-10	-1.29003	-1.24084
100209642	chr7:100209642:G:A	2.75383e-10	-1.37076	-1.24857
100209850	chr7:100209850:T:C	2.33269e-07	5.33439	-1.21194
100210033	chr7:100210033:G:C	9.11783e-10	-1.42209	-2.80088e-10
100210474	chr7:100210474:T:C	8.41244e-10	-1.50261	-2.80088e-10
100210528	chr7:100210528:G:A	3.65135e-10	-1.11151	-1.22572
100212167	chr7:100212167:T:C	8.21777e-10	-1.52603	-2.80088e-10
100212536	chr7:100212536:A:G	5.88313e-10	-1.86024	-2.80088e-10
100212802	chr7:100212802:A:G	1.61482e-07	4.9461	-1.19144
100212810	chr7:100212810:G:A	1.33939e-09	-2.11916e-10	-1.03752
100213072	chr7:100213072:T:C	1.11966e-09	-2.11916e-10	-1.21672
100213197	chr7:100213197:A:G	6.07425e-10	-1.82827	-2.80088e-10
100213491	chr7:100213491:G:GA	4.45644e-10	-1.61988	-0.518091
100213690	chr7:100213690:G:A	1.76389e-07	4.97985	-1.13691
100213841	chr7:100213841:C:G	2.65927e-10	-1.40603	-1.24825
100214207	chr7:100214207:C:T	1.09854e-09	-2.11916e-10	-1.23576
100214213	chr7:100214213:A:T	2.63708e-10	-1.41525	-1.2474
100214466	chr7:100214466:A:G	2.53094e-10	-1.45383	-1.2499
100215065	chr7:100215065:G:C	1.09825e-09	-2.11916e-10	-1.23602
100215247	chr7:100215247:C:T	2.67759e-10	-1.40342	-1.24399
100215469	chr7:100215469:C:A	5.83496e-10	-1.86846	-2.80088e-10
100215514	chr7:100215514:G:C	1.84602e-09	-2.11916e-10	-0.71671
100216049	chr7:100216049:T:C	4.4212e-10	-1.05945	-1.08646
100216148	chr7:100216148:T:C	1.12319e-09	-2.11916e-10	-1.21356
100216289	chr7:100216289:G:A	4.17912e-10	-1.07387	-1.12835
100216291	chr7:100216291:A:G	1.23089e-09	-2.11916e-10	-1.122
100216706	chr7:100216706:C:T	1.08994e-09	-2.11916e-10	-1.24361
100216963	chr7:100216963:A:G	2.66088e-10	-1.40604	-1.24763
100217020	chr7:100217020:G:A	1.15875e-09	-2.11916e-10	-1.1824
100217058	chr7:100217058:CCT:C	1.183e-09	-2.11916e-10	-1.16168
100217198	chr7:100217198:A:G	2.58474e-10	-1.43779	-1.24492
100217200	chr7:100217200:T:G	1.09744e-09	-2.11916e-10	-1.23676
100217485	chr7:100217485:C:T	6.15436e-10	-1.82662	0.011453
100217624	chr7:100217624:T:C	2.71546e-10	-1.38542	-1.24795
100217776	chr7:100217776:T:A	2.76073e-10	-1.36723	-1.2496
100217868	chr7:100217868:A:C	4.90787e-08	3.8047	-1.24102
100218293	chr7:100218293:TAA:T	1.26149e-06	6.8473	-1.03699
100218814	chr7:100218814:G:A	1.06516e-09	-1.26662	-2.80088e-10
100218886	chr7:100218886:C:T	1.10278e-08	-0.344025	1.4147
100218999	chr7:100218999:A:G	1.19205e-09	-2.11916e-10	-1.15407
100219453	chr7:100219453:G:A	5.56279e-09	0.38636	-2.80088e-10
100219962	chr7:100219962:G:T	8.79935e-08	4.39516	-1.24764
100220236	chr7:100220236:A:G	2.87361e-10	-1.34619	-1.23057
100220377	chr7:100220377:G:A	1.49893e-09	-2.11916e-10	-0.924991
100220514	chr7:100220514:G:A	2.18464e-07	5.28	-1.22312
100220751	chr7:100220751:C:G	1.12266e-09	-2.11916e-10	-1.21404
100221192	chr7:100221192:A:ACT	1.9232e-09	-0.675749	-2.80088e-10
100222221	chr7:100222221:G:A	7.53578e-08	4.23967	-1.24716
100222427	chr7:100222427:T:C	3.28921e-10	-1.22628	-1.21539
100222545	chr7:100222545:C:T	3.27631e-09	-2.11916e-10	-0.143022
100223254	chr7:100223254:A:G	4.19767e-10	-1.1221	-1.0757
100223296	chr7:100223296:C:T	1.49105e-09	-2.11916e-10	-0.930263
100223505	chr7:100223505:T:C	8.16481e-10	-1.53249	-2.80088e-10
100224062	chr7:100224062:C:T	2.83588e-10	-1.36083	-1.22915
100224102	chr7:100224102:T:G	5.94525e-10	-1.84973	-2.80088e-10
100224409	chr7:100224409:C:T	1.09342e-09	-2.11916e-10	-1.24043
100224677	chr7:100224677:T:G	1.22305e-09	-2.11916e-10	-1.12839
100225031	chr7:100225031:C:T	1.12149e-09	-2.11916e-10	-1.21509
100225899	chr7:100225899:C:T	7.37014e-08	4.21669	-1.24641
100225998	chr7:100225998:A:G	2.83561e-10	-1.37484	-1.21523
100226074	chr7:100226074:A:C	1.35638e-09	-2.11916e-10	-1.02492
100226307	chr7:100226307:G:A	6.62996e-10	-1.74073	-2.80088e-10
100226730	chr7:100226730:G:A	2.23566e-07	5.28976	-1.2098
100226830	chr7:100226830:A:G	2.86955e-10	-1.3522	-1.22597
100227652	chr7:100227652:A:G	9.7173e-08	4.49626	-1.24951
100227935	chr7:100227935:G:A	2.84588e-10	-1.35149	-1.23497
100228121	chr7:100228121:T:C	1.22238e-09	-2.11916e-10	-1.12894
100228125	chr7:100228125:A:G	4.56151e-10	-1.05891	-1.05576
100229170	chr7:100229170:G:A	2.3134e-10	-1.85045	-0.943157
100229908	chr7:100229908:C:T	2.52615e-09	-0.403046	-2.80088e-10
100230848	chr7:100230848:C:T	1.25574e-09	-2.11916e-10	-1.10202
100231032	chr7:100231032:T:A	5.9713e-10	-1.83834	-0.00702517
100231208	chr7:100231208:C:T	6.57257e-08	2.85575	-2.80088e-10
100232204	chr7:100232204:A:G	1.85498e-09	-1.6435	0.931635
100232463	chr7:100232463:C:T	1.21602e-07	4.65649	-1.18548
100232513	chr7:100232513:G:A	1.30064e-09	-2.11916e-10	-1.06688
100232658	chr7:100232658:C:T	9.85532e-09	0.95827	-2.80088e-10
100233158	chr7:100233158:G:A	1.45863e-09	-0.952243	-2.80088e-10
100233824	chr7:100233824:C:G	1.14385e-09	-2.11916e-10	-1.19534
100234154	chr7:100234154:A:G	1.12146e-09	-2.11916e-10	-1.21511
100234249	chr7:100234249:C:T	6.15994e-09	-2.11916e-10	0.488327
100235120	chr7:100235120:A:G	1.14722e-09	-2.11916e-10	-1.1924
100235397	chr7:100235397:CT:C	1.08372e-09	-2.11916e-10	-1.24934
100235475	chr7:100235475:T:C	1.37557e-09	-2.11916e-10	-1.01087
100235722	chr7:100235722:A:G	6.15787e-09	-2.11916e-10	0.48799
100236228	chr7:100236228:C:T	1.13237e-08	-0.31754	1.4147
100236378	chr7:100236378:C:T	3.51768e-09	-2.11916e-10	-0.0719379
100236567	chr7:100236567:T:C	3.06395e-08	3.2823	-1.18975
100237632	chr7:100237632:A:C	1.12675e-09	-2.11916e-10	-1.21041
100237752	chr7:100237752:T:A	1.0859e-09	-2.11916e-10	-1.24733
100237823	chr7:100237823:G:A	1.96896e-10	-1.86903	-1.08579
100237990	chr7:100237990:G:T	1.0156e-05	9.13224	-1.23616
100238131	chr7:100238131:A:G	1.33694e-09	-2.11916e-10	-1.03936
100238409	chr7:100238409:T:C	1.3818e-09	-2.11916e-10	-1.00635
100238761	chr7:100238761:C:T	6.85229e-09	0.594842	-2.80088e-10
100239125	chr7:100239125:G:C	1.36811e-09	-2.11916e-10	-1.01631
100239336	chr7:100239336:AATGT:A	1.11069e-09	-2.11916e-10	-1.22476
100239792	chr7:100239792:C:T	1.34072e-09	-2.11916e-10	-1.03653
100239890	chr7:100239890:G:A	1.37597e-09	-2.11916e-10	-1.01058
100240611	chr7:100240611:C:T	1.10698e-09	-2.11916e-10	-1.22811
100240805	chr7:100240805:C:T	1.34418e-09	-2.11916e-10	-1.03395
100241900	chr7:100241900:C:T	1.13829e-09	-2.11916e-10	-1.20021
100242216	chr7:100242216:T:C	2.23325e-09	-2.11916e-10	-0.526284
100242739	chr7:100242739:C:T	1.26657e-09	-2.11916e-10	-1.09343
100242838	chr7:100242838:A:G	4.37941e-10	-1.24402	-0.911396
100243375	chr7:100243375:C:T	1.20609e-09	-2.11916e-10	-1.14236
100243545	chr7:100243545:A:G	1.25216e-09	-2.11916e-10	-1.10487
100243731	chr7:100243731:C:T	5.34925e-09	0.347216	-2.80088e-10
100243883	chr7:100243883:T:C	2.68536e-09	-2.11916e-10	-0.341924
100243908	chr7:100243908:A:AT	1.17124e-09	-2.11916e-10	-1.17168
100244497	chr7:100244497:T:C	1.23366e-09	-2.11916e-10	-1.11976
100244879	chr7:100244879:C:A	7.43049e-10	-0.520917	-1.10582
100245143	chr7:100245143:G:C	1.26617e-09	-2.11916e-10	-1.09374
100245412	chr7:100245412:T:C	1.09249e-09	-2.11916e-10	-1.24128
100245477	chr7:100245477:C:T	1.25103e-09	-2.11916e-10	-1.10578
100245601	chr7:100245601:G:A	1.14351e-09	-2.11916e-10	-1.19564
100245730	chr7:100245730:T:C	3.17479e-08	3.32613	-1.19804
100245886	chr7:100245886:C:T	1.20036e-09	-0.888608	-0.258515
100246081	chr7:100246081:C:T	1.54352e-09	-2.11916e-10	-0.895676
100246150	chr7:100246150:C:T	1.26257e-09	-2.11916e-10	-1.09659
100247357	chr7:100247357:T:C	6.2738e-10	-1.79594	-2.80088e-10
100247534	chr7:100247534:T:C	1.12101e-09	-2.11916e-10	-1.21551
100247598	chr7:100247598:C:T	1.11813e-09	-2.11916e-10	-1.21808
100248243	chr7:100248243:C:T	1.15439e-08	1.95667	-0.84026
100248819	chr7:100248819:C:T	8.09634e-10	-1.54091	-2.80088e-10
100248831	chr7:100248831:G:A	1.10747e-09	-2.11916e-10	-1.22766
100249083	chr7:100249083:G:A	1.10802e-09	-2.11916e-10	-1.22717
100249210	chr7:100249210:A:G	1.26194e-07	4.75107	-1.24299
100249524	chr7:100249524:T:G	1.40122e-07	4.84336	-1.23059
100249614	chr7:100249614:C:T	1.12005e-06	6.79557	-1.10418
100250355	chr7:100250355:A:G	1.37711e-07	4.8293	-1.23388
100250671	chr7:100250671:T:C	1.65729e-09	-2.11916e-10	-0.824555
100251079	chr7:100251079:A:G	2.33031e-09	-2.11916e-10	-0.483741
100251505	chr7:100251505:T:C	1.3349e-09	-2.11916e-10	-1.04089
100251800	chr7:100251800:G:A	5.86911e-10	-1.86262	-2.80088e-10
100251949	chr7:100251949:G:C	1.09369e-09	-2.11916e-10	-1.24018
100252403	chr7:100252403:G:A	1.14729e-09	-2.11916e-10	-1.19234
100252472	chr7:100252472:A:G	1.56425e-09	-2.11916e-10	-0.882335
100252754	chr7:100252754:C:T	2.16791e-09	-2.11916e-10	-0.555977
100253139	chr7:100253139:G:A	1.12626e-09	-2.11916e-10	-1.21084
100253263	chr7:100253263:C:T	5.82262e-10	-1.87057	-2.80088e-10
100253646	chr7:100253646:T:A	1.51983e-07	4.93993	-1.2459
100254941	chr7:100254941:C:T	1.08329e-09	-2.11916e-10	-1.24974
100255242	chr7:100255242:A:T	2.16627e-09	-0.556734	-2.80088e-10
100255626	chr7:100255626:C:T	1.40436e-09	-2.11916e-10	-0.990161
100256037	chr7:100256037:G:A	6.07448e-10	-1.82823	-2.80088e-10
100256137	chr7:100256137:C:G	1.13742e-09	-1.20098	-2.80088e-10
100256440	chr7:100256440:C:A	1.08996e-09	-2.11916e-10	-1.2436
100256447	chr7:100256447:C:T	1.00957e-07	4.48866	-1.2037
100259220	chr7:100259220:AT:A	1.21214e-09	-2.11916e-10	-1.13736
100259529	chr7:100259529:A:G	1.09243e-09	-2.11916e-10	-1.24134
100260003	chr7:100260003:C:G	9.68595e-10	-1.36165	-2.80088e-10
100260339	chr7:100260339:C:G	2.15474e-09	-2.11916e-10	-0.562072
100260352	chr7:100260352:G:A	6.01697e-10	-1.83774	-2.80088e-10
100260493	chr7:100260493:T:C	2.00956e-09	-2.11916e-10	-0.631826
100260583	chr7:100260583:G:A	1.21854e-09	-2.11916e-10	-1.13208
100260882	chr7:100260882:C:T	5.05152e-07	6.08296	-1.18784
100261730	chr7:100261730:T:C	1.0845e-09	-2.11916e-10	-1.24862
100261927	chr7:100261927:T:C	1.1647e-09	-2.11916e-10	-1.17728
100263526	chr7:100263526:C:T	5.91499e-09	1.63695	-1.18921
100264444	chr7:100264444:A:G	1.13751e-09	-2.11916e-10	-1.2009
100264971	chr7:100264971:A:G	1.2423e-09	-2.11916e-10	-1.11278
100265861	chr7:100265861:A:G	6.04001e-08	4.01816	-1.24691
100266518	chr7:100266518:C:T	6.49633e-09	1.49809	-0.956598
100267256	chr7:100267256:T:C	1.3061e-09	-2.11916e-10	-1.0627
100267499	chr7:100267499:G:A	1.35009e-09	-2.11916e-10	-1.02957
100267777	chr7:100267777:T:C	1.08422e-09	-2.11916e-10	-1.24888
100268717	chr7:100268717:C:T	1.0833e-09	-2.11916e-10	-1.24973
100270789	chr7:100270789:T:C	5.69146e-09	1.40535	-0.996129
100270952	chr7:100270952:G:T	1.26104e-09	-2.11916e-10	-1.0978
100273656	chr7:100273656:A:G	3.40411e-09	-1.84509	1.74033
100273726	chr7:100273726:C:T	1.09367e-09	-2.11916e-10	-1.2402
100274184	chr7:100274184:G:A	3.42706e-08	2.20455	-2.80088e-10
100274280	chr7:100274280:G:A	1.82599e-09	-2.11916e-10	-0.727617
100275052	chr7:100275052:G:A	2.19533e-09	-1.85775	1.31434
100275219	chr7:100275219:A:G	1.08338e-09	-2.11916e-10	-1.24965
100275774	chr7:100275774:C:T	3.11034e-09	-1.8515	1.65649
100275775	chr7:100275775:G:A	1.18304e-09	-2.11916e-10	-1.16165
100275826	chr7:100275826:G:C	6.89911e-10	-1.70093	-2.80088e-10
100276574	chr7:100276574:T:A	5.55235e-10	-1.18437	-0.733737
100277067	chr7:100277067:G:A	1.58024e-09	-2.11916e-10	-0.872163
100277552	chr7:100277552:T:C	6.29653e-10	-1.79233	-2.80088e-10
100277723	chr7:100277723:G:A	1.23895e-09	-2.11916e-10	-1.11548
100278387	chr7:100278387:G:A	8.88968e-10	-1.54336	0.0959255
100278489	chr7:100278489:T:C	2.42323e-09	-2.11916e-10	-0.444639
100280226	chr7:100280226:G:C	1.05327e-09	-1.27784	-2.80088e-10
100280292	chr7:100280292:T:G	1.10344e-09	-2.11916e-10	-1.23131
100280587	chr7:100280587:C:T	2.33515e-09	-1.50935	1.02769
100280759	chr7:100280759:A:C	1.12833e-09	-1.31499	0.105989
100281778	chr7:100281778:G:A	1.48793e-09	-2.11916e-10	-0.932357
100282115	chr7:100282115:C:T	1.15562e-09	-2.11916e-10	-1.1851
100282182	chr7:100282182:C:T	5.85536e-10	-1.86497	-2.80088e-10
100283384	chr7:100283384:G:A	1.18292e-09	-2.11916e-10	-1.16175
100284941	chr7:100284941:G:A	1.09653e-09	-2.11916e-10	-1.23759
100285365	chr7:100285365:A:T	1.31195e-09	-2.11916e-10	-1.05822
100285505	chr7:100285505:T:G	1.0245e-08	2.13078	-1.13373
100285634	chr7:100285634:G:A	1.82626e-09	-2.11916e-10	-0.72747
100285641	chr7:100285641:G:C	1.0949e-09	-2.11916e-10	-1.23908
100286137	chr7:100286137:A:G	1.91529e-09	-2.11916e-10	-0.679872
100286575	chr7:100286575:G:C	1.67898e-09	-2.11916e-10	-0.811553
100286864	chr7:100286864:A:T	1.19028e-09	-2.11916e-10	-1.15556
100287114	chr7:100287114:G:A	8.49461e-10	-1.58551	0.0926146
100288515	chr7:100288515:G:C	4.89235e-09	-2.11916e-10	0.257932
100288886	chr7:100288886:G:A	4.12467e-07	5.9093	-1.21688
100289194	chr7:100289194:T:C	1.15507e-09	-2.11916e-10	-1.18558
100289762	chr7:100289762:G:A	1.28641e-09	-2.11916e-10	-1.07788
100290814	chr7:100290814:C:G	2.45179e-09	-2.11916e-10	-0.432922
100290985	chr7:100290985:T:G	5.77995e-10	-1.87793	-2.80088e-10
100291556	chr7:100291556:G:A	3.37753e-07	5.70537	-1.2128
100291722	chr7:100291722:C:T	1.31665e-09	-2.11916e-10	-1.05465
100292393	chr7:100292393:C:T	1.85113e-09	-2.11916e-10	-0.713942
100292523	chr7:100292523:C:T	6.53406e-10	-1.7553	-2.80088e-10
100292936	chr7:100292936:TACAGTGA:T	1.27866e-09	-2.11916e-10	-1.08393
100293297	chr7:100293297:G:A	1.11648e-09	-2.11916e-10	-1.21956
100293688	chr7:100293688:G:A	1.08382e-09	-2.11916e-10	-1.24925
100294394	chr7:100294394:AG:A	9.68857e-08	4.46918	-1.22538
100295215	chr7:100295215:G:A	5.33991e-09	-2.11916e-10	0.345467
100295274	chr7:100295274:G:A	1.95553e-09	-2.11916e-10	-0.659081
100295525	chr7:100295525:C:G	1.9339e-10	-1.87848	-1.09431
100295574	chr7:100295574:C:T	1.65696e-09	-2.11916e-10	-0.824755
100296085	chr7:100296085:A:G	1.17761e-09	-2.11916e-10	-1.16626
100296287	chr7:100296287:C:G	1.774e-09	-2.11916e-10	-0.756507
100296318	chr7:100296318:T:TG	2.57555e-08	3.16257	-1.24367
100296324	chr7:100296324:C:A	6.52778e-10	-1.17585	-0.580411
100296891	chr7:100296891:G:A	8.28619e-09	-2.11916e-10	0.784849
100297686	chr7:100297686:C:G	0.00373826	14.7801	-0.97573
100298346	chr7:100298346:C:T	8.84648e-09	-2.11916e-10	0.850279
100298482	chr7:100298482:G:A	2.24388e-10	-1.6032	-1.22092
100298585	chr7:100298585:T:A	1.81861e-09	-2.11916e-10	-0.731666
100299719	chr7:100299719:G:A	7.19487e-10	-1.64917	-0.00978496
100300169	chr7:100300169:T:C	1.24206e-09	-2.11916e-10	-1.11297
100303636	chr7:100303636:A:G	1.15621e-09	-2.11916e-10	-1.18459
100303979	chr7:100303979:T:C	0.00331672	14.6212	-0.936437
100304239	chr7:100304239:T:G	1.08391e-09	-2.11916e-10	-1.24917
100304773	chr7:100304773:G:A	8.05928e-09	-2.11916e-10	0.757083
100304859	chr7:100304859:C:A	1.71398e-09	-2.11916e-10	-0.790924
100305015	chr7:100305015:C:G	3.66089e-10	-1.85811	-0.476504
100306105	chr7:100306105:C:T	9.69359e-10	-1.36086	-2.80088e-10
100306292	chr7:100306292:G:A	1.84082e-09	-2.11916e-10	-0.719531
100307346	chr7:100307346:A:G	0.00444194	14.9489	-0.972049
100307702	chr7:100307702:C:T	0.00416763	15.0519	-1.13882
100307830	chr7:100307830:C:A	2.34056e-09	-2.11916e-10	-0.479351
100307835	chr7:100307835:G:A	2.88679e-06	7.75122	-1.11306
100307852	chr7:100307852:C:G	0.00291665	14.6092	-1.05298
100308061	chr7:100308061:A:G	0.00126742	13.6788	-0.956042
100308641	chr7:100308641:G:A	5.85275e-10	-1.86541	-2.80088e-10
100308677	chr7:100308677:C:T	0.00455607	15.2485	-1.24628
100315440	chr7:100315440:G:A	1.08378e-09	-2.11916e-10	-1.24929
100315523	chr7:100315523:G:T	0.0107926	16.08	-1.21539
100315626	chr7:100315626:C:T	1.51755e-09	-2.11916e-10	-0.912641
100316438	chr7:100316438:C:T	1.34942e-09	-2.11916e-10	-1.03006
100316647	chr7:100316647:C:CTA	8.04589e-10	-1.54716	-2.80088e-10
100316712	chr7:100316712:C:T	1.42233e-09	-2.11916e-10	-0.977446
100317774	chr7:100317774:G:A	2.44611e-09	-2.11916e-10	-0.435243
100318050	chr7:100318050:C:T	6.31253e-10	-1.78979	-2.80088e-10
100318169	chr7:100318169:A:G	1.17044e-09	-2.11916e-10	-1.17236
100319299	chr7:100319299:C:T	1.42609e-09	-2.11916e-10	-0.974808
100319793	chr7:100319793:G:A	0.0191307	16.5682	-1.1311
100320389	chr7:100320389:G:A	3.90453e-09	0.0323961	-2.80088e-10
100321178	chr7:100321178:G:A	1.10546e-09	-2.11916e-10	-1.22948
100321202	chr7:100321202:T:C	1.32641e-09	-2.11916e-10	-1.04727
100321549	chr7:100321549:A:ATTAT	1.71236e-09	-2.11916e-10	-0.791867
100321894	chr7:100321894:TTAAA:T	2.16092e-07	3.83921	0.206759
100322965	chr7:100322965:G:A	0.00363931	14.5162	-0.738624
100323302	chr7:100323302:G:C	1.82133e-09	-2.11916e-10	-0.730176
100323620	chr7:100323620:A:C	6.57842e-10	-0.956263	-0.792268
100323626	chr7:100323626:A:T	1.77267e-09	-2.11916e-10	-0.757254
100323850	chr7:100323850:G:A	2.28493e-09	-2.11916e-10	-0.503404
100324370	chr7:100324370:A:G	3.71921e-09	-0.0162303	-2.80088e-10
100324577	chr7:100324577:A:G	1.18993e-09	-2.11916e-10	-1.15584
100324770	chr7:100324770:T:C	0.00264665	14.5795	-1.12042
100325396	chr7:100325396:C:T	1.11531e-09	-2.11916e-10	-1.22061
100325589	chr7:100325589:C:T	1.30147e-09	-2.11916e-10	-1.06625
100325927	chr7:100325927:G:C	5.97183e-10	-1.84527	-2.80088e-10
100326149	chr7:100326149:C:T	1.10207e-09	-2.11916e-10	-1.23255
100326302	chr7:100326302:C:T	1.52236e-09	-2.11916e-10	-0.909479
100326585	chr7:100326585:T:C	1.13237e-09	-2.11916e-10	-1.20542
100327121	chr7:100327121:T:A	7.89922e-10	-1.56556	-2.80088e-10
100327373	chr7:100327373:G:C	1.08693e-09	-2.11916e-10	-1.24639
100328105	chr7:100328105:C:A	1.12208e-09	-2.11916e-10	-1.21456
100328297	chr7:100328297:G:C	1.38257e-09	-2.11916e-10	-1.0058
100328685	chr7:100328685:T:C	0.00293867	14.5292	-0.965512
100328989	chr7:100328989:C:T	1.11955e-09	-2.11916e-10	-1.21682
100328996	chr7:100328996:T:C	1.11882e-09	-2.11916e-10	-1.21747
100329188	chr7:100329188:C:T	0.00362805	15.0192	-1.24477
100330613	chr7:100330613:G:A	1.08316e-09	-2.11916e-10	-1.24986
100331234	chr7:100331234:A:C	1.51234e-09	-2.11916e-10	-0.916086
100331425	chr7:100331425:T:G	6.51551e-09	0.544445	-2.80088e-10
100332171	chr7:100332171:G:A	1.51211e-09	-2.11916e-10	-0.916234
100332824	chr7:100332824:C:T	0.003498	14.8627	-1.12469
100333015	chr7:100333015:A:T	1.16106e-09	-2.11916e-10	-1.18041
100333289	chr7:100333289:T:C	7.9592e-09	-2.11916e-10	0.744587
100333840	chr7:100333840:T:C	3.27851e-10	-1.84694	-0.597999
100334130	chr7:100334130:G:A	2.22086e-09	-2.11916e-10	-0.531848
100334426	chr7:100334426:C:T	2.08255e-10	-1.85717	-1.04156
100334695	chr7:100334695:C:T	1.71298e-09	-2.11916e-10	-0.791508
100335485	chr7:100335485:G:A	3.07726e-09	-0.205702	-2.80088e-10
100335778	chr7:100335778:G:T	1.16044e-09	-2.11916e-10	-1.18094
100336264	chr7:100336264:C:T	1.14328e-08	-2.11916e-10	1.10674
100336569	chr7:100336569:T:C	0.00332769	14.9367	-1.24861
100336822	chr7:100336822:T:A	4.27952e-09	0.1241	-2.80088e-10
100336830	chr7:100336830:G:A	0.00355482	14.6456	-0.891529
100337169	chr7:100337169:C:T	9.29826e-10	-1.4025	-2.80088e-10
100337428	chr7:100337428:G:A	1.22605e-09	-2.11916e-10	-1.12595
100337474	chr7:100337474:G:A	0.00127863	13.5864	-0.854861
100337498	chr7:100337498:G:A	2.40063e-09	-0.454008	-2.80088e-10
100338393	chr7:100338393:G:A	1.55452e-08	-2.11916e-10	1.41401
100338404	chr7:100338404:C:T	2.67204e-08	1.95569	-2.80088e-10
100338804	chr7:100338804:T:C	0.00298965	14.4771	-0.89615
100339331	chr7:100339331:G:A	1.09015e-09	-2.11916e-10	-1.24342
100339858	chr7:100339858:A:G	0.00415507	14.9085	-0.998405
100340180	chr7:100340180:A:G	0.00517105	15.1328	-1.00395
100340318	chr7:100340318:A:G	0.000645496	12.977	-0.928926
100340319	chr7:100340319:A:G	0.00546618	15.0603	-0.875956
100340530	chr7:100340530:G:A	1.57786e-09	-2.11916e-10	-0.873673
100340582	chr7:100340582:T:G	0.00379378	15.069	-1.24983
100341163	chr7:100341163:G:A	1.50524e-08	-2.11916e-10	1.3818
100341241	chr7:100341241:G:A	0.00317404	14.6131	-0.972278
100341332	chr7:100341332:G:A	3.22653e-08	3.29313	-1.14888
100341407	chr7:100341407:G:A	0.00427063	15.0417	-1.10413
100342748	chr7:100342748:C:T	1.71417e-09	-2.11916e-10	-0.790812
100343007	chr7:100343007:A:C	0.00108433	13.4223	-0.855534
100343382	chr7:100343382:T:A	5.8045e-10	-1.87369	-2.80088e-10
100343910	chr7:100343910:T:C	7.70282e-10	-1.59074	-2.80088e-10
100344060	chr7:100344060:G:A	1.09922e-09	-2.11916e-10	-1.23514
100344190	chr7:100344190:T:C	1.55574e-09	-2.11916e-10	-0.88779
100344281	chr7:100344281:C:T	1.89982e-09	-2.11916e-10	-0.687984
100344333	chr7:100344333:T:A	1.4827e-09	-2.11916e-10	-0.935878
100344804	chr7:100344804:C:T	1.34851e-09	-2.11916e-10	-1.03074
100344985	chr7:100344985:A:G	1.61643e-09	-2.11916e-10	-0.849521
100345481	chr7:100345481:G:A	1.81899e-09	-0.731462	-2.80088e-10
100345606	chr7:100345606:TAA:T	2.07765e-09	-2.11916e-10	-0.598503
100345657	chr7:100345657:T:G	1.13644e-09	-0.142846	-1.05899
100345660	chr7:100345660:A:G	0.00238583	14.537	-1.18173
100345968	chr7:100345968:G:C	1.10111e-09	-2.11916e-10	-1.23342
100347152	chr7:100347152:CA:C	2.39271e-09	-2.11916e-10	-0.457314
100348199	chr7:100348199:G:A	1.47007e-09	-2.11916e-10	-0.944431
100348584	chr7:100348584:G:A	8.36607e-10	-0.259915	-1.24823
100349841	chr7:100349841:C:T	1.09012e-09	-2.11916e-10	-1.24345
100350034	chr7:100350034:C:G	0.00351196	14.9852	-1.24329
100350351	chr7:100350351:G:A	2.33884e-08	1.8225	-2.80088e-10
100350450	chr7:100350450:C:T	3.63498e-09	-0.0391372	-2.80088e-10
100350609	chr7:100350609:CATG:C	1.557e-09	-2.11916e-10	-0.88698
100350925	chr7:100350925:T:C	1.21439e-08	-2.11916e-10	1.16708
100351704	chr7:100351704:G:T	2.23298e-09	-2.11916e-10	-0.526404
100351947	chr7:100351947:A:C	1.15066e-09	-2.11916e-10	-1.18941
100351948	chr7:100351948:C:T	1.36861e-09	-2.11916e-10	-1.01595
100352032	chr7:100352032:CCA:C	3.58588e-10	-1.83415	-0.521176
100352383	chr7:100352383:C:T	7.77737e-10	-0.797403	-0.783705
100352591	chr7:100352591:G:A	1.98095e-09	-2.11916e-10	-0.646164
100352688	chr7:100352688:T:C	1.53854e-09	-2.11916e-10	-0.898909
100352792	chr7:100352792:TCA:T	0.000942962	13.4986	-1.07156
100352804	chr7:100352804:G:T	0.000817932	13.3603	-1.07552
100352827	chr7:100352827:G:A	0.000694742	13.1927	-1.07112
100352885	chr7:100352885:G:C	0.00200589	14.2821	-1.10026
100352927	chr7:100352927:T:C	1.87719e-09	-2.11916e-10	-0.699963
100353299	chr7:100353299:G:A	1.09242e-09	-2.11916e-10	-1.24135
100353467	chr7:100353467:G:A	1.73841e-09	-2.11916e-10	-0.776769
100353595	chr7:100353595:C:T	8.46852e-09	-2.11916e-10	0.806615
100354602	chr7:100354602:G:A	8.38095e-09	-2.11916e-10	0.79622
100354948	chr7:100354948:T:C	1.10985e-09	-2.11916e-10	-1.22552
100355205	chr7:100355205:C:T	0.00225808	14.5483	-1.24802
100355347	chr7:100355347:A:G	0.00294967	14.7095	-1.142
100357371	chr7:100357371:G:T	5.31601e-09	-2.11916e-10	0.340982
100357424	chr7:100357424:CCTT:C	1.40281e-09	-2.11916e-10	-0.99126
100357741	chr7:100357741:G:A	0.00311924	14.6018	-0.978424
100358408	chr7:100358408:C:G	1.08882e-09	-2.11916e-10	-1.24465
100358416	chr7:100358416:G:A	2.24946e-09	-2.11916e-10	-0.519051
100358813	chr7:100358813:T:C	0.00272675	14.4516	-0.962744
100358816	chr7:100358816:T:C	0.00248594	14.3636	-0.967207
100358821	chr7:100358821:A:G	0.00324183	14.6456	-0.98365
100358972	chr7:100358972:G:A	1.92632e-09	-2.11916e-10	-0.674132
100359270	chr7:100359270:A:T	0.00277784	14.6083	-1.1009
100359761	chr7:100359761:A:G	1.08886e-09	-2.11916e-10	-1.24461
100360807	chr7:100360807:G:A	1.13134e-09	-2.11916e-10	-1.20633
100361236	chr7:100361236:G:A	8.43795e-09	-2.11916e-10	0.802999
100361971	chr7:100361971:A:T	4.42602e-09	-2.11916e-10	0.157759
100362506	chr7:100362506:C:T	2.72705e-09	-2.11916e-10	-0.326521
100362669	chr7:100362669:C:T	2.98075e-09	-2.11916e-10	-0.237567
100363571	chr7:100363571:A:G	0.00125878	13.7468	-1.03085
100364473	chr7:100364473:T:C	0.00368305	14.9755	-1.18598
100364518	chr7:100364518:G:T	2.93143e-09	-2.11916e-10	-0.254252
100364600	chr7:100364600:T:G	1.38142e-09	-2.11916e-10	-1.00663
100364675	chr7:100364675:A:G	5.81821e-10	-1.87133	-2.80088e-10
100365395	chr7:100365395:T:C	9.80748e-10	-0.102792	-1.24639
100365951	chr7:100365951:T:G	1.10769e-09	-2.11916e-10	-1.22746
100366773	chr7:100366773:G:A	1.16147e-09	-2.11916e-10	-1.18006
100367038	chr7:100367038:A:G	0.00280449	14.687	-1.17003
100367054	chr7:100367054:C:T	1.28532e-09	-2.11916e-10	-1.07873
100367166	chr7:100367166:T:G	0.00385355	15.0825	-1.24778
100367335	chr7:100367335:T:C	1.50795e-09	-2.11916e-10	-0.918991
100368229	chr7:100368229:A:G	1.0891e-09	-2.11916e-10	-1.24439
100368435	chr7:100368435:T:C	8.11135e-10	-1.53906	-2.80088e-10
100368624	chr7:100368624:ATC:A	1.38003e-09	-2.11916e-10	-1.00764
100369239	chr7:100369239:G:C	8.36265e-10	-1.50855	-2.80088e-10
100369673	chr7:100369673:C:T	3.15048e-09	-2.11916e-10	-0.182186
100369918	chr7:100369918:A:G	1.08958e-09	-2.11916e-10	-1.24395
100370114	chr7:100370114:C:T	0.00358873	14.944	-1.18044
100370261	chr7:100370261:C:T	2.19606e-09	-0.543076	-2.80088e-10
100370748	chr7:100370748:C:T	3.26129e-06	6.87191	-0.111772
100371155	chr7:100371155:G:T	1.06604e-08	-2.11916e-10	1.03679
100372050	chr7:100372050:G:C	2.97627e-09	-2.11916e-10	-0.239071
100372565	chr7:100372565:C:T	0.00237944	14.5256	-1.17294
100373756	chr7:100373756:C:T	1.11695e-09	-2.11916e-10	-1.21914
100374211	chr7:100374211:A:G	1.91494e-10	-1.86448	-1.11816
100374226	chr7:100374226:A:G	1.39001e-09	-2.11916e-10	-1.00043
100375348	chr7:100375348:T:A	3.68041e-09	-2.11916e-10	-0.0267162
100375655	chr7:100375655:C:T	1.85196e-09	-2.11916e-10	-0.713495
100375717	chr7:100375717:G:A	1.62466e-09	-2.11916e-10	-0.844443
100375724	chr7:100375724:T:G	2.21293e-09	-0.535422	-2.80088e-10
100375728	chr7:100375728:C:T	0.00735775	14.4815	-2.80088e-10
100375779	chr7:100375779:G:A	0.00216664	14.5052	-1.24625
100375873	chr7:100375873:G:A	2.9267e-09	-2.11916e-10	-0.255865
100375912	chr7:100375912:A:G	1.35659e-09	-2.11916e-10	-1.02477
100376964	chr7:100376964:A:G	1.08957e-09	-2.11916e-10	-1.24396
100377643	chr7:100377643:A:G	0.00069776	13.1658	-1.03996
100378309	chr7:100378309:G:A	1.48618e-09	-2.11916e-10	-0.933529
100378482	chr7:100378482:GTTGCAT:G	7.44687e-09	-2.11916e-10	0.678053
100378675	chr7:100378675:T:A	1.09004e-09	-2.11916e-10	-1.24352
100379162	chr7:100379162:T:TG	1.11258e-08	-2.11916e-10	1.07952
100379262	chr7:100379262:C:G	8.16966e-10	-1.5319	-2.80088e-10
100379959	chr7:100379959:T:G	0.000698197	13.1339	-1.00736
100380503	chr7:100380503:T:A	1.73472e-09	-2.11916e-10	-0.778895
100380741	chr7:100380741:G:A	1.35668e-09	-1.0247	-2.80088e-10
100380783	chr7:100380783:A:G	7.00017e-07	6.43203	-1.21067
100381619	chr7:100381619:A:C	1.2445e-09	-2.11916e-10	-1.11101
100381761	chr7:100381761:C:T	2.48403e-09	-2.11916e-10	-0.41986
100382481	chr7:100382481:T:C	0.00125125	13.5346	-0.824685
100382811	chr7:100382811:C:T	3.96792e-09	-2.11916e-10	0.0485004
100382815	chr7:100382815:A:T	1.25311e-09	-2.11916e-10	-1.10412
100383393	chr7:100383393:A:G	1.19384e-09	-1.15257	-2.80088e-10
100383807	chr7:100383807:TTA:T	1.72402e-09	-2.11916e-10	-0.785081
100383836	chr7:100383836:C:T	2.989e-09	-2.11916e-10	-0.234803
100384152	chr7:100384152:A:G	0.00149897	14.0432	-1.15267
100384272	chr7:100384272:T:C	0.00184248	14.2537	-1.1568
100384352	chr7:100384352:T:C	7.26749e-09	-2.11916e-10	0.653671
100385512	chr7:100385512:C:T	0.00081306	13.3164	-1.03762
100386328	chr7:100386328:T:C	3.89836e-09	-2.11916e-10	0.0308144
100387072	chr7:100387072:G:C	5.8533e-10	-1.86532	-2.80088e-10
100387238	chr7:100387238:G:C	1.08849e-09	-2.11916e-10	-1.24495
100387827	chr7:100387827:C:T	1.87938e-09	-2.11916e-10	-0.698801
100388283	chr7:100388283:T:C	1.14735e-09	-2.11916e-10	-1.19229
100388364	chr7:100388364:C:CA	3.14304e-09	-2.11916e-10	-0.18455
100389250	chr7:100389250:C:T	1.60113e-09	-2.11916e-10	-0.85903
100390182	chr7:100390182:C:T	0.0205352	16.7575	-1.2496
100390780	chr7:100390780:A:G	0.0179957	16.5263	-1.15039
100391190	chr7:100391190:T:A	1.25486e-08	1.19987	-2.80088e-10
100391193	chr7:100391193:T:A	3.34162e-09	-0.123284	-2.80088e-10
100392741	chr7:100392741:T:G	3.44477e-10	-1.49255	-0.902922
100393353	chr7:100393353:C:G	2.36819e-10	-1.87794	-0.892262
100393925	chr7:100393925:C:T	0.0329351	17.2297	-1.24941
100393957	chr7:100393957:A:G	1.15971e-09	-2.11916e-10	-1.18157
100394265	chr7:100394265:G:C	1.3541e-05	8.18373	-2.80088e-10
100394695	chr7:100394695:T:C	1.0767e-08	-2.11916e-10	1.04674
100395062	chr7:100395062:T:C	1.39213e-09	-2.11916e-10	-0.998904
100395764	chr7:100395764:G:A	2.88863e-09	-2.11916e-10	-0.268959
100396415	chr7:100396415:G:A	1.14937e-09	-2.11916e-10	-1.19053
100396468	chr7:100396468:C:T	1.15301e-09	-2.11916e-10	-1.18737
100396567	chr7:100396567:G:A	2.01285e-09	-2.11916e-10	-0.63019
100396633	chr7:100396633:C:T	1.14612e-09	-2.11916e-10	-1.19335
100396646	chr7:100396646:C:CT	2.93095e-09	-2.11916e-10	-0.254413
100397080	chr7:100397080:G:A	1.08422e-09	-2.11916e-10	-1.24888
100397116	chr7:100397116:G:A	5.84206e-10	-1.86724	-2.80088e-10
100397162	chr7:100397162:G:A	0.0142964	16.394	-1.24827
100397184	chr7:100397184:TACC:T	1.14345e-09	-2.11916e-10	-1.19569
100397452	chr7:100397452:TG:T	1.26734e-09	-2.11916e-10	-1.09282
100398352	chr7:100398352:C:T	1.52009e-09	-2.11916e-10	-0.91097
100398701	chr7:100398701:G:T	3.67527e-09	-2.11916e-10	-0.0281142
100398887	chr7:100398887:G:A	6.18854e-10	-1.80963	-2.80088e-10
100399388	chr7:100399388:C:T	1.12518e-09	-2.11916e-10	-1.2118
100399424	chr7:100399424:CCT:C	1.33714e-09	-2.11916e-10	-1.0392
100399439	chr7:100399439:TTC:T	1.45821e-09	-2.11916e-10	-0.952535
100399543	chr7:100399543:G:A	5.01972e-09	-2.11916e-10	0.283633
100399831	chr7:100399831:C:T	2.12738e-09	-0.57485	-2.80088e-10
100400588	chr7:100400588:A:G	1.08423e-09	-2.11916e-10	-1.24887
100400791	chr7:100400791:C:T	1.61229e-09	-2.11916e-10	-0.852086
100400984	chr7:100400984:G:A	0.0323894	17.2131	-1.24946
100402178	chr7:100402178:T:G	2.86986e-09	-2.11916e-10	-0.275477
100403279	chr7:100403279:G:A	1.34073e-09	-2.11916e-10	-1.03652
100404355	chr7:100404355:A:G	1.08511e-09	-2.11916e-10	-1.24806
100405149	chr7:100405149:A:G	0.0461305	17.2077	-0.890414
100405609	chr7:100405609:T:C	1.71585e-09	-2.11916e-10	-0.789834
100406159	chr7:100406159:T:C	6.50157e-10	-1.76028	-2.80088e-10
100406771	chr7:100406771:C:T	1.15571e-09	-2.11916e-10	-1.18503
100406823	chr7:100406823:C:T	3.65714e-10	-1.49133	-0.844315
100406920	chr7:100406920:T:C	0.0128578	15.9974	-0.957696
100406937	chr7:100406937:T:C	3.03287e-09	-2.11916e-10	-0.220231
100406954	chr7:100406954:G:C	0.0170562	16.4828	-1.16051
100407147	chr7:100407147:C:A	2.86986e-09	-2.11916e-10	-0.275477
100407620	chr7:100407620:T:G	1.15291e-09	-2.11916e-10	-1.18745
100408097	chr7:100408097:C:T	0.0157514	16.3809	-1.13818
100408673	chr7:100408673:G:A	1.45618e-09	-2.11916e-10	-0.953922
100408848	chr7:100408848:TGC:T	1.07668e-08	-2.11916e-10	1.04673
100409192	chr7:100409192:C:T	1.35564e-09	-2.11916e-10	-1.02546
100410647	chr7:100410647:T:C	5.51304e-08	2.67996	-2.80088e-10
100410763	chr7:100410763:G:A	2.1577e-09	-2.11916e-10	-0.560697
100411251	chr7:100411251:G:GA	0.0105958	15.8153	-0.969091
100411581	chr7:100411581:T:C	1.41849e-09	-2.11916e-10	-0.980146
100411599	chr7:100411599:TG:T	0.0335068	17.2463	-1.24879
100412371	chr7:100412371:T:C	0.0147178	16.3348	-1.15994
100412506	chr7:100412506:T:C	2.87303e-09	-2.11916e-10	-0.274375
100413147	chr7:100413147:C:T	1.94628e-07	3.89266	0.0486853
100414711	chr7:100414711:G:A	1.92023e-10	-1.87264	-1.10724
100415068	chr7:100415068:C:T	1.11789e-09	-2.11916e-10	-1.2183
100415420	chr7:100415420:C:T	1.46342e-09	-2.11916e-10	-0.948963
100415779	chr7:100415779:G:T	8.86538e-10	-0.203156	-1.24702
100415834	chr7:100415834:T:C	2.59822e-08	3.09317	-1.1655
100416690	chr7:100416690:G:A	0.0249231	16.9084	-1.20687
100417088	chr7:100417088:T:C	1.36672e-09	-1.83458	0.817253
100417223	chr7:100417223:C:T	0.137004	18.5491	-1.14329
100417501	chr7:100417501:A:G	0.0135758	16.3433	-1.2492
100418194	chr7:100418194:G:A	2.5998e-09	-2.11916e-10	-0.374306
100418731	chr7:100418731:A:C	0.0157534	16.2532	-1.01035
100419221	chr7:100419221:C:G	0.0191952	16.6802	-1.23975
100419831	chr7:100419831:G:A	0.0321428	17.2057	-1.24978
100420582	chr7:100420582:G:C	1.61645e-09	-2.11916e-10	-0.849509
100420968	chr7:100420968:G:A	1.08583e-09	-2.11916e-10	-1.2474
100421281	chr7:100421281:G:A	0.0171686	16.4859	-1.15706
100421779	chr7:100421779:G:A	6.47762e-10	-1.76397	-2.80088e-10
100421971	chr7:100421971:C:T	1.16026e-09	-2.11916e-10	-1.18109
100422327	chr7:100422327:G:A	1.36125e-09	-2.11916e-10	-1.02134
100422584	chr7:100422584:A:C	1.14779e-09	-2.11916e-10	-1.1919
100422800	chr7:100422800:G:A	2.75719e-09	-2.11916e-10	-0.31553
100423148	chr7:100423148:G:T	6.82346e-10	-1.71196	-2.80088e-10
100423359	chr7:100423359:G:A	0.0117504	15.8985	-0.948831
100423782	chr7:100423782:A:G	3.61616e-09	-0.0443283	-2.80088e-10
100423803	chr7:100423803:T:C	1.15692e-09	-2.11916e-10	-1.18398
100423884	chr7:100423884:C:T	2.8699e-09	-2.11916e-10	-0.275463
100424056	chr7:100424056:A:G	0.0203673	16.6527	-1.15304
100424651	chr7:100424651:G:A	2.6324e-09	-2.11916e-10	-0.361843
100426215	chr7:100426215:C:T	0.0240653	16.8734	-1.20687
100426530	chr7:100426530:T:C	0.0197714	16.6316	-1.1616
100426625	chr7:100426625:C:T	2.73025e-09	-2.11916e-10	-0.32535
100427375	chr7:100427375:C:T	1.46637e-09	-2.11916e-10	-0.946949
100427722	chr7:100427722:A:T	2.44694e-07	4.57138	-0.401113
100427763	chr7:100427763:GAGA:G	1.1675e-09	-2.11916e-10	-1.17488
100427941	chr7:100427941:T:C	0.0130379	16.1267	-1.07304
100428669	chr7:100428669:G:A	8.39896e-10	-0.264914	-1.2393
100428741	chr7:100428741:C:T	1.09083e-09	-2.11916e-10	-1.2428
100429647	chr7:100429647:C:T	1.5476e-09	-0.893035	-2.80088e-10
100429716	chr7:100429716:C:G	0.0121726	16.1225	-1.13754
100429882	chr7:100429882:TG:T	1.40142e-05	8.21809	-2.80088e-10
100430051	chr7:100430051:T:C	2.6089e-09	-2.11916e-10	-0.370814
100430564	chr7:100430564:C:T	0.0112731	16.1521	-1.24387
100430861	chr7:100430861:T:C	0.00715158	15.5506	-1.09747
100431134	chr7:100431134:G:T	1.56673e-09	-0.880749	-2.80088e-10
100432725	chr7:100432725:A:C	2.18714e-10	-1.8661	-0.983628
100432791	chr7:100432791:A:G	1.36941e-09	-2.11916e-10	-1.01536
100433209	chr7:100433209:C:T	2.85117e-09	-0.282012	-2.80088e-10
100433568	chr7:100433568:CAG:C	1.45741e-09	-2.11916e-10	-0.953082
100433737	chr7:100433737:C:T	6.05223e-10	-1.8319	-2.80088e-10
100433935	chr7:100433935:T:C	1.33893e-09	-2.11916e-10	-1.03787
100433989	chr7:100433989:G:A	0.0114991	16.1736	-1.24556
100434135	chr7:100434135:G:T	0.00701002	15.3608	-0.927647
100434665	chr7:100434665:T:C	0.0107149	15.9297	-1.07224
100434672	chr7:100434672:G:C	1.14429e-09	-2.11916e-10	-1.19496
100435525	chr7:100435525:A:G	1.09146e-09	-2.11916e-10	-1.24222
100436538	chr7:100436538:C:A	2.86734e-09	-2.11916e-10	-0.276355
100437212	chr7:100437212:G:A	1.14321e-09	-2.11916e-10	-1.1959
100437500	chr7:100437500:C:G	3.37605e-06	8.04427	-1.24955
100437651	chr7:100437651:G:A	3.60913e-08	2.25631	-2.80088e-10
100437664	chr7:100437664:C:T	7.88521e-10	-1.56734	-2.80088e-10
100438983	chr7:100438983:C:G	7.32658e-10	-1.64082	-2.80088e-10
100439735	chr7:100439735:G:A	1.13926e-08	-2.11916e-10	1.10322
100440298	chr7:100440298:TAA:T	8.74863e-09	0.839156	-2.80088e-10
100441322	chr7:100441322:C:T	0.0133409	16.3007	-1.22409
100441491	chr7:100441491:G:C	2.70454e-09	-2.11916e-10	-0.334808
100441746	chr7:100441746:G:T	1.59988e-09	-2.11916e-10	-0.85981
100441900	chr7:100441900:C:T	8.27484e-10	-1.51911	-2.80088e-10
100441952	chr7:100441952:C:T	1.5413e-09	-2.11916e-10	-0.897112
100442192	chr7:100442192:C:T	0.0184822	16.6519	-1.24937
100442347	chr7:100442347:C:T	0.00719431	15.3882	-0.929136
100444604	chr7:100444604:G:A	8.66385e-09	-2.11916e-10	0.829418
100444741	chr7:100444741:C:T	1.16119e-09	-2.11916e-10	-1.18029
100445432	chr7:100445432:G:A	0.0152754	16.4158	-1.20379
100445640	chr7:100445640:G:A	1.51764e-09	-0.912584	-2.80088e-10
100446347	chr7:100446347:C:T	1.16698e-08	-2.11916e-10	1.12726
100446385	chr7:100446385:G:A	2.86986e-09	-2.11916e-10	-0.275477
100446928	chr7:100446928:T:C	0.003779	14.7941	-0.978843
100447597	chr7:100447597:AAAG:A	1.60035e-09	-2.11916e-10	-0.859519
100447717	chr7:100447717:C:T	1.164e-09	-2.11916e-10	-1.17788
100447879	chr7:100447879:A:C	2.9326e-09	-2.11916e-10	-0.253851
100448262	chr7:100448262:A:G	0.00752502	15.5971	-1.09312
100449356	chr7:100449356:G:GC	2.15355e-10	-1.86272	-1.00249
100449876	chr7:100449876:G:A	1.09696e-09	-2.11916e-10	-1.2372
100450516	chr7:100450516:T:A	2.8683e-09	-2.11916e-10	-0.276021
100452119	chr7:100452119:A:G	0.0050471	15.277	-1.17244
100452620	chr7:100452620:C:T	6.18404e-10	-1.81035	-2.80088e-10
100452775	chr7:100452775:C:A	1.29584e-09	-2.11916e-10	-1.07058
100453264	chr7:100453264:C:T	1.175e-09	-2.11916e-10	-1.16847
100453370	chr7:100453370:G:A	1.78321e-09	-0.751326	-2.80088e-10
100454190	chr7:100454190:T:C	1.09749e-09	-2.11916e-10	-1.23672
100454280	chr7:100454280:G:A	4.02696e-09	-2.11916e-10	0.0632698
100454320	chr7:100454320:A:G	1.16915e-09	-2.11916e-10	-1.17346
100454743	chr7:100454743:A:G	2.84044e-09	-2.11916e-10	-0.285782
100454901	chr7:100454901:T:C	1.17772e-09	-1.16616	-2.80088e-10
100455469	chr7:100455469:A:G	2.82484e-09	-2.11916e-10	-0.291289
100456434	chr7:100456434:A:G	4.23519e-09	-2.11916e-10	0.113687
100456554	chr7:100456554:C:T	1.51623e-07	3.69165	-2.80088e-10
100457314	chr7:100457314:ATTC:A	5.79177e-08	3.85544	-1.12616
100458008	chr7:100458008:T:C	8.91488e-09	-2.11916e-10	0.857981
100458498	chr7:100458498:C:G	1.22797e-09	-1.12438	-2.80088e-10
100458543	chr7:100458543:C:T	0.0112983	16.1429	-1.23248
100458597	chr7:100458597:T:C	0.0118154	16.1953	-1.2401
100459159	chr7:100459159:A:G	1.55484e-09	-2.11916e-10	-0.888367
100459555	chr7:100459555:G:C	1.30343e-09	-2.11916e-10	-1.06474
100459734	chr7:100459734:G:C	2.86986e-09	-2.11916e-10	-0.275477
100460842	chr7:100460842:G:T	2.96356e-09	-2.11916e-10	-0.24335
100461240	chr7:100461240:C:T	3.8816e-09	0.0265066	-2.80088e-10
100462502	chr7:100462502:C:T	5.5067e-09	1.35173	-0.975503
100462524	chr7:100462524:T:C	1.30029e-09	-2.11916e-10	-1.06716
100464096	chr7:100464096:G:T	5.256e-09	0.329629	-2.80088e-10
100464450	chr7:100464450:T:TC	0.00599883	15.4149	-1.13755
100466871	chr7:100466871:G:A	2.44514e-09	-0.435637	-2.80088e-10
100467096	chr7:100467096:A:G	6.49391e-06	8.69511	-1.24623
100467820	chr7:100467820:A:T	0.0101855	16.0504	-1.24371
100467904	chr7:100467904:C:T	2.92281e-09	-0.257194	-2.80088e-10
100467990	chr7:100467990:C:T	1.46762e-09	-2.11916e-10	-0.946101
100468778	chr7:100468778:A:C	1.13177e-09	-2.11916e-10	-1.20596
100468818	chr7:100468818:T:A	8.17727e-10	-1.53097	-2.80088e-10
100470294	chr7:100470294:TTC:T	1.3719e-09	-2.11916e-10	-1.01354
100472080	chr7:100472080:T:C	3.04402e-09	-0.216561	-2.80088e-10
100472617	chr7:100472617:G:A	1.48237e-09	-2.11916e-10	-0.936096
100473057	chr7:100473057:G:A	6.97687e-10	-0.448974	-1.24075
100473135	chr7:100473135:T:C	0.00360183	14.8695	-1.10232
100473465	chr7:100473465:G:A	6.34844e-10	-1.78412	-2.80088e-10
100473771	chr7:100473771:T:A	2.9846e-10	-1.61419	-0.924672
100474408	chr7:100474408:T:C	0.00496045	15.1789	-1.0916
100475144	chr7:100475144:C:T	0.00373532	14.8977	-1.09412
100475149	chr7:100475149:T:A	1.31388e-09	-1.05675	-2.80088e-10
100475478	chr7:100475478:C:A	1.1827e-09	-2.11916e-10	-1.16194
100475828	chr7:100475828:GA:G	1.19497e-09	-2.11916e-10	-1.15162
100476131	chr7:100476131:G:A	1.09608e-09	-2.11916e-10	-1.238
100478874	chr7:100478874:G:C	4.10132e-09	0.0815683	-2.80088e-10
100478991	chr7:100478991:A:G	0.00136372	13.7713	-0.975332
100479650	chr7:100479650:A:G	0.000918607	13.2713	-0.870394
100480949	chr7:100480949:C:A	2.16911e-10	-1.8595	-0.998513
100481805	chr7:100481805:G:C	2.62269e-09	-0.365542	-2.80088e-10
100481806	chr7:100481806:A:G	4.54804e-10	-0.906408	-1.21122
100481952	chr7:100481952:C:T	1.84796e-09	-2.11916e-10	-0.715661
100482234	chr7:100482234:A:T	4.40272e-10	-1.3724	-0.777698
100482499	chr7:100482499:C:T	8.43579e-10	-1.49984	-2.80088e-10
100482664	chr7:100482664:G:A	1.49844e-09	-2.11916e-10	-0.925317
100482851	chr7:100482851:A:T	0.00122373	13.6972	-1.00952
100483115	chr7:100483115:A:G	1.07883e-06	6.63067	-0.976774
100483166	chr7:100483166:G:A	1.30044e-09	-2.11916e-10	-1.06704
100483426	chr7:100483426:C:T	2.43288e-09	-0.440665	-2.80088e-10
100483683	chr7:100483683:C:T	0.000856842	13.3827	-1.05139
100484321	chr7:100484321:G:A	0.00202364	14.0457	-0.85505
100485073	chr7:100485073:G:A	5.82293e-10	-1.87052	-2.80088e-10
100485455	chr7:100485455:G:A	0.00224129	14.0843	-0.791495
100485462	chr7:100485462:G:A	1.52909e-09	-2.11916e-10	-0.905065
100485805	chr7:100485805:G:A	2.70607e-09	-2.11916e-10	-0.334244
100486301	chr7:100486301:G:A	8.24147e-09	0.779438	-2.80088e-10
100486481	chr7:100486481:C:T	5.89781e-08	2.74743	-2.80088e-10
100489278	chr7:100489278:C:T	1.17567e-09	-2.11916e-10	-1.16791
100489282	chr7:100489282:G:C	1.72535e-08	-2.11916e-10	1.51827
100489784	chr7:100489784:G:A	1.1256e-09	-2.11916e-10	-1.21142
100489836	chr7:100489836:C:T	4.53167e-10	-1.00979	-1.11145
100490299	chr7:100490299:T:C	4.37117e-10	-1.87654	-0.280754
100491394	chr7:100491394:C:T	0.000445301	12.8646	-1.18787
100491762	chr7:100491762:A:G	0.000689968	13.2064	-1.09177
100492116	chr7:100492116:G:A	5.92488e-10	-0.652204	-1.20096
100492426	chr7:100492426:T:C	0.000440722	12.7236	-1.05715
100493446	chr7:100493446:G:A	1.1705e-09	-2.11916e-10	-1.17231
100493454	chr7:100493454:GC:G	1.78064e-09	-2.11916e-10	-0.752769
100493592	chr7:100493592:G:A	0.00164598	14.0187	-1.03455
100494172	chr7:100494172:T:C	3.77491e-10	-1.22402	-1.07993
100494432	chr7:100494432:A:G	4.12927e-08	2.39094	-2.80088e-10
100497726	chr7:100497726:C:G	0.00158413	14.0004	-1.05456
100498041	chr7:100498041:C:T	0.000105385	11.4124	-1.17676
100499133	chr7:100499133:C:T	2.53616e-09	-2.11916e-10	-0.399089
100500272	chr7:100500272:C:T	0.000130961	11.5875	-1.13463
100500672	chr7:100500672:C:T	0.000759885	13.1666	-0.955407
100500673	chr7:100500673:C:T	0.000109186	11.4819	-1.21081
100500764	chr7:100500764:A:G	1.22148e-09	-2.11916e-10	-1.12968
100501975	chr7:100501975:G:A	1.19312e-09	-2.11916e-10	-1.15317
100502466	chr7:100502466:C:T	1.19774e-09	-2.11916e-10	-1.14931
100502596	chr7:100502596:G:A	1.22208e-09	-2.11916e-10	-1.12919
100503170	chr7:100503170:A:C	2.20949e-09	-2.11916e-10	-0.536979
100504616	chr7:100504616:C:T	1.47704e-09	-2.11916e-10	-0.939698
100506745	chr7:100506745:C:T	2.59758e-08	2.92438	-0.996959
100506771	chr7:100506771:G:A	1.09993e-09	-2.11916e-10	-1.2345
100507247	chr7:100507247:G:A	1.08437e-09	-2.11916e-10	-1.24874
100507315	chr7:100507315:C:T	8.41564e-09	-2.11916e-10	0.800351
100507597	chr7:100507597:C:T	1.09972e-09	-2.11916e-10	-1.23469
100508425	chr7:100508425:C:T	1.3467e-09	-2.11916e-10	-1.03208
100508426	chr7:100508426:C:T	1.1524e-09	-2.11916e-10	-1.1879
100508610	chr7:100508610:A:G	1.45041e-09	-2.11916e-10	-0.957895
100508678	chr7:100508678:C:T	1.95343e-10	-1.79947	-1.16327
100508720	chr7:100508720:C:T	3.94781e-09	-2.11916e-10	0.0434203
100509091	chr7:100509091:A:T	2.52354e-10	-1.65681	-1.04985
100509307	chr7:100509307:A:G	3.07678e-09	-0.205856	-2.80088e-10
100509876	chr7:100509876:A:G	1.74413e-07	4.9257	-1.09401
100510312	chr7:100510312:C:T	1.08678e-09	-2.11916e-10	-1.24652
100511470	chr7:100511470:G:A	1.08712e-09	-2.11916e-10	-1.24621
100511477	chr7:100511477:A:G	1.307e-09	-2.11916e-10	-1.062
100512748	chr7:100512748:C:T	5.12886e-09	-2.11916e-10	0.305143
100512787	chr7:100512787:A:G	1.15874e-09	-2.11916e-10	-1.18241
100513442	chr7:100513442:A:G	1.44683e-07	4.69614	-1.05134
100513573	chr7:100513573:G:A	1.10291e-09	-2.11916e-10	-1.23179
100513696	chr7:100513696:T:C	2.36901e-07	5.11014	-0.972239
100514153	chr7:100514153:C:T	2.62496e-07	5.23211	-0.991609
100514453	chr7:100514453:A:G	1.94089e-09	-2.11916e-10	-0.666592
100515149	chr7:100515149:G:C	1.17178e-09	-2.11916e-10	-1.17122
100515569	chr7:100515569:G:A	1.11493e-09	-2.11916e-10	-1.22095
100518116	chr7:100518116:C:A	1.10992e-09	-2.11916e-10	-1.22546
100518255	chr7:100518255:G:A	1.84304e-10	-1.77448	-1.24643
100518613	chr7:100518613:C:T	1.55879e-09	-2.11916e-10	-0.88583
100519513	chr7:100519513:C:T	1.77391e-10	-1.80925	-1.24989
100520304	chr7:100520304:AGT:A	5.92079e-08	3.97254	-1.22123
100520467	chr7:100520467:A:T	2.36439e-09	-2.11916e-10	-0.469221
100520577	chr7:100520577:T:C	1.10986e-09	-2.11916e-10	-1.22551
100520769	chr7:100520769:G:T	3.00303e-10	-1.2832	-1.2495
100520771	chr7:100520771:G:T	1.44115e-09	-0.964301	-2.80088e-10
100520883	chr7:100520883:C:T	7.39796e-10	-1.63112	-2.80088e-10
100521070	chr7:100521070:C:G	7.33458e-09	1.63871	-0.975846
100521334	chr7:100521334:C:T	1.26286e-08	-2.11916e-10	1.20623
100521371	chr7:100521371:T:C	3.37797e-09	-2.11916e-10	-0.112467
100521692	chr7:100521692:T:C	2.39546e-10	-1.84838	-0.910366
100522020	chr7:100522020:A:G	7.94944e-08	2.78428	0.261665
100522473	chr7:100522473:G:A	2.47252e-09	-2.11916e-10	-0.424502
100522849	chr7:100522849:G:C	2.62676e-10	-1.74231	-0.924259
100523770	chr7:100523770:G:A	1.08688e-09	-2.11916e-10	-1.24643
100524427	chr7:100524427:A:G	1.11392e-09	-2.11916e-10	-1.22185
100525057	chr7:100525057:T:G	6.01709e-08	2.56704	0.200406
100525290	chr7:100525290:T:C	1.59555e-09	-2.11916e-10	-0.86252
100525656	chr7:100525656:T:C	6.19969e-09	1.16025	-0.665494
100525822	chr7:100525822:C:T	1.47156e-09	-2.11916e-10	-0.943416
100525893	chr7:100525893:T:TG	1.94216e-10	-1.7656	-1.20292
100526174	chr7:100526174:G:C	1.11096e-09	-2.11916e-10	-1.22452
100526291	chr7:100526291:G:A	1.11278e-09	-2.11916e-10	-1.22288
100527065	chr7:100527065:G:A	2.21905e-09	-2.11916e-10	-0.532661
100527145	chr7:100527145:T:C	1.11265e-09	-2.11916e-10	-1.22299
100527360	chr7:100527360:G:A	1.11223e-09	-2.11916e-10	-1.22337
100527542	chr7:100527542:A:G	2.91115e-08	2.04139	-2.80088e-10
100528098	chr7:100528098:A:T	1.11962e-09	-2.11916e-10	-1.21675
100528352	chr7:100528352:A:G	2.1496e-10	-1.62077	-1.24627
100528641	chr7:100528641:C:G	1.46514e-09	-2.11916e-10	-0.947789
100528963	chr7:100528963:C:T	1.16771e-09	-2.11916e-10	-1.1747
100529212	chr7:100529212:G:A	7.6713e-08	2.699	0.31133
100529404	chr7:100529404:TTTTG:T	6.97746e-09	-2.11916e-10	0.612944
100529935	chr7:100529935:G:A	1.05266e-07	2.96938	0.357363
100530491	chr7:100530491:G:A	2.23209e-09	-0.526802	-2.80088e-10
100530629	chr7:100530629:G:A	1.99006e-09	-0.641574	-2.80088e-10
100530864	chr7:100530864:G:A	1.0994e-09	-2.11916e-10	-1.23498
100531300	chr7:100531300:A:G	2.17376e-09	-2.11916e-10	-0.553281
100531776	chr7:100531776:G:A	2.50575e-10	-1.83619	-0.877552
100532050	chr7:100532050:C:T	2.62264e-09	-2.11916e-10	-0.365558
100532321	chr7:100532321:A:G	1.78166e-07	4.99048	-1.1375
100532391	chr7:100532391:G:A	1.11229e-09	-2.11916e-10	-1.22332
100532591	chr7:100532591:G:A	2.43874e-10	-1.82949	-0.911358
100533051	chr7:100533051:C:T	2.60445e-10	-1.82327	-0.851834
100533472	chr7:100533472:A:C	1.18264e-09	-2.11916e-10	-1.16199
100534074	chr7:100534074:G:A	1.45201e-09	-2.11916e-10	-0.956795
100534489	chr7:100534489:T:C	1.14203e-09	-2.11916e-10	-1.19693
100535118	chr7:100535118:A:G	1.86248e-10	-1.76254	-1.24788
100535643	chr7:100535643:C:A	7.26873e-10	-1.82313	0.17439
100536363	chr7:100536363:G:A	3.29433e-10	-1.83477	-0.605353
100536554	chr7:100536554:G:A	1.15459e-09	-2.11916e-10	-1.186
100537152	chr7:100537152:G:A	1.30351e-09	-2.11916e-10	-1.06468
100537155	chr7:100537155:T:C	1.79889e-09	-2.11916e-10	-0.74257
100537156	chr7:100537156:G:A	1.45534e-09	-2.11916e-10	-0.954504
100537161	chr7:100537161:ATT:A	1.23167e-09	-2.11916e-10	-1.12137
100537164	chr7:100537164:T:C	1.22577e-09	-2.11916e-10	-1.12617
100537167	chr7:100537167:A:G	1.39611e-09	-2.11916e-10	-0.996048
100537186	chr7:100537186:G:T	3.78919e-09	-2.11916e-10	0.002412
100537231	chr7:100537231:A:C	2.08414e-09	-2.11916e-10	-0.595386
100537253	chr7:100537253:C:T	1.15788e-09	-2.11916e-10	-1.18315
100537254	chr7:100537254:A:G	1.1838e-09	-2.11916e-10	-1.16101
100537267	chr7:100537267:A:G	1.10175e-09	-2.11916e-10	-1.23284
100537297	chr7:100537297:C:A	1.46949e-09	0.195423	-1.14025
100537381	chr7:100537381:C:A	2.25265e-09	-2.11916e-10	-0.517633
100537557	chr7:100537557:A:G	1.08775e-09	-2.11916e-10	-1.24563
100538188	chr7:100538188:T:C	1.02857e-08	1.89113	-0.890113
100539462	chr7:100539462:G:C	6.13383e-10	-1.81851	-2.80088e-10
100542208	chr7:100542208:G:A	2.4709e-10	-1.831	-0.896746
100542212	chr7:100542212:T:C	1.18522e-09	-2.11916e-10	-1.15981
100542581	chr7:100542581:T:G	6.05769e-09	-2.11916e-10	0.471588
100542964	chr7:100542964:A:G	2.39967e-10	-1.8368	-0.920192
100543824	chr7:100543824:A:G	1.80019e-08	1.56074	-2.80088e-10
100544238	chr7:100544238:T:G	2.31027e-10	-1.83741	-0.957556
100544358	chr7:100544358:A:G	2.03014e-10	-1.82819	-1.09603
100545462	chr7:100545462:C:A	1.86332e-09	-2.11916e-10	-0.70738
100545582	chr7:100545582:T:C	1.22518e-09	-2.11916e-10	-1.12665
100546115	chr7:100546115:C:A	2.26796e-09	-2.11916e-10	-0.510862
100547847	chr7:100547847:A:G	1.74158e-09	-2.11916e-10	-0.774947
100548818	chr7:100548818:A:G	1.8562e-09	-2.11916e-10	-0.711208
100548949	chr7:100548949:A:AC	2.66304e-10	-1.87454	-0.778316
100548996	chr7:100548996:C:T	2.30469e-09	-2.11916e-10	-0.494795
100549753	chr7:100549753:T:C	7.02785e-09	1.56753	-0.947391
100549883	chr7:100549883:G:T	1.7765e-10	-1.80888	-1.2488
100550845	chr7:100550845:T:C	2.30268e-08	1.80692	-2.80088e-10
100551131	chr7:100551131:G:A	2.6727e-09	-2.11916e-10	-0.346651
100551304	chr7:100551304:C:T	1.2565e-09	-1.10141	-2.80088e-10
100552010	chr7:100552010:G:A	1.09958e-09	-2.11916e-10	-1.23481
100552355	chr7:100552355:G:A	2.6135e-10	-1.87288	-0.798758
100553061	chr7:100553061:G:A	1.62723e-09	-0.842864	-2.80088e-10
100554096	chr7:100554096:G:A	2.40946e-09	-2.11916e-10	-0.450338
100554555	chr7:100554555:G:A	1.79232e-10	-1.79896	-1.24985
100556583	chr7:100556583:C:T	1.09309e-09	-2.11916e-10	-1.24074
100556967	chr7:100556967:G:A	1.38541e-09	-2.11916e-10	-1.00374
100559124	chr7:100559124:G:A	1.09188e-09	-2.11916e-10	-1.24184
100560370	chr7:100560370:G:A	1.78388e-10	-1.80464	-1.2489
100560606	chr7:100560606:A:G	2.13392e-09	-2.11916e-10	-0.571782
100560730	chr7:100560730:A:G	1.0923e-09	-2.11916e-10	-1.24145
100561149	chr7:100561149:G:A	1.10297e-09	-2.11916e-10	-1.23174
100561410	chr7:100561410:A:T	1.53893e-09	-2.11916e-10	-0.898656
100561416	chr7:100561416:C:T	1.15583e-09	-2.11916e-10	-1.18492
100561944	chr7:100561944:A:G	2.36085e-10	-1.63856	-1.13475
100562016	chr7:100562016:G:A	1.20177e-09	-2.11916e-10	-1.14595
100562019	chr7:100562019:G:A	7.78786e-10	-1.57976	-2.80088e-10
100562302	chr7:100562302:C:T	1.31383e-08	-2.11916e-10	1.24579
100562471	chr7:100562471:A:G	2.56611e-10	-1.87298	-0.816948
100562641	chr7:100562641:T:C	6.1726e-09	1.47684	-0.986464
100564534	chr7:100564534:T:G	2.48181e-08	1.88183	-2.80088e-10
100565492	chr7:100565492:G:A	2.22096e-10	-1.85285	-0.98153
100566141	chr7:100566141:C:T	1.1153e-09	-2.11916e-10	-1.22062
100566366	chr7:100566366:C:T	2.54358e-07	5.04892	-0.83992
100566527	chr7:100566527:C:G	6.34804e-09	0.518405	-2.80088e-10
100567885	chr7:100567885:A:C	1.53501e-09	-2.11916e-10	-0.901206
100568154	chr7:100568154:G:A	1.23165e-09	-2.11916e-10	-1.12139
100568598	chr7:100568598:C:A	1.20848e-09	-2.11916e-10	-1.14038
100568974	chr7:100568974:G:A	5.77588e-10	-1.87864	-2.80088e-10
100569166	chr7:100569166:C:T	1.66262e-09	-2.11916e-10	-0.821345
100569379	chr7:100569379:T:C	1.82155e-10	-1.87864	-1.15399
100569533	chr7:100569533:G:A	1.11069e-09	-1.22476	-2.80088e-10
100569640	chr7:100569640:C:G	1.76155e-10	-1.8163	-1.24984
100570257	chr7:100570257:C:A	2.5448e-10	-1.85905	-0.839219
100570539	chr7:100570539:G:A	2.24873e-09	-2.11916e-10	-0.519375
100571408	chr7:100571408:C:T	1.32864e-09	-2.11916e-10	-1.04559
100571727	chr7:100571727:C:G	1.0834e-09	-2.11916e-10	-1.24963
100572399	chr7:100572399:G:A	1.18169e-09	-2.11916e-10	-1.1628
100573289	chr7:100573289:T:C	2.48177e-10	-1.86975	-0.853603
100573450	chr7:100573450:C:T	5.78054e-10	-1.87783	-2.80088e-10
100573575	chr7:100573575:C:A	1.27054e-09	-2.11916e-10	-1.0903
100574004	chr7:100574004:GAC:G	1.50823e-09	-0.918806	-2.80088e-10
100574110	chr7:100574110:C:T	1.08322e-09	-2.11916e-10	-1.2498
100574461	chr7:100574461:C:T	1.3985e-07	3.2254	0.38543
100574636	chr7:100574636:A:G	1.64768e-09	-0.83037	-2.80088e-10
100574740	chr7:100574740:AAT:A	1.23729e-09	-2.11916e-10	-1.11682
100574872	chr7:100574872:G:A	2.63104e-10	-1.79401	-0.87094
100575235	chr7:100575235:C:T	2.4337e-06	7.38585	-0.918421
100576013	chr7:100576013:C:A	1.73895e-09	-0.776458	-2.80088e-10
100576127	chr7:100576127:G:A	3.78989e-07	5.30619	-0.698424
100577077	chr7:100577077:G:A	1.13528e-09	-2.11916e-10	-1.20286
100577387	chr7:100577387:C:T	5.81906e-06	7.33915	-2.80088e-10
100577849	chr7:100577849:G:A	1.48475e-09	-2.11916e-10	-0.934497
100577850	chr7:100577850:T:C	2.81205e-10	-1.52795	-1.07046
100579362	chr7:100579362:C:T	1.7496e-10	-1.82394	-1.249
100579364	chr7:100579364:A:G	1.20885e-09	-2.11916e-10	-1.14007
100579421	chr7:100579421:A:C	2.6022e-10	-1.8627	-0.813274
100579591	chr7:100579591:T:C	1.77994e-10	-1.82351	-1.23223
100579681	chr7:100579681:A:T	1.37824e-09	-2.11916e-10	-1.00893
100580151	chr7:100580151:G:C	1.53147e-08	1.39908	-2.80088e-10
100580666	chr7:100580666:CACAG:C	1.24108e-09	-1.11376	-2.80088e-10
100580824	chr7:100580824:CACAG:C	1.35287e-08	-2.11916e-10	1.27507
100581008	chr7:100581008:C:G	1.29709e-09	-2.11916e-10	-1.06962
100581106	chr7:100581106:G:A	1.56848e-09	-0.879633	-2.80088e-10
100581274	chr7:100581274:C:T	3.08768e-09	-2.11916e-10	-0.20232
100581292	chr7:100581292:T:C	2.01294e-09	-2.11916e-10	-0.630142
100581405	chr7:100581405:C:T	1.25962e-09	-2.11916e-10	-1.09893
100581994	chr7:100581994:G:A	1.08446e-09	-2.11916e-10	-1.24866
100582234	chr7:100582234:G:A	2.54944e-09	-1.43589	1.04202
100582437	chr7:100582437:G:A	1.73837e-10	-1.83031	-1.24907
100583227	chr7:100583227:T:C	1.11367e-09	-2.11916e-10	-1.22208
100583273	chr7:100583273:C:T	1.87364e-10	-1.85024	-1.1542
100583984	chr7:100583984:C:T	6.8942e-09	-2.11916e-10	0.60094
100584089	chr7:100584089:G:A	1.51915e-09	-2.11916e-10	-0.911591
100584201	chr7:100584201:G:T	2.3825e-09	-2.11916e-10	-0.461591
100584310	chr7:100584310:G:C	1.0933e-09	-2.11916e-10	-1.24054
100584827	chr7:100584827:C:T	1.37258e-09	-2.11916e-10	-1.01305
100584845	chr7:100584845:G:T	2.56126e-10	-1.69082	-1.00101
100584889	chr7:100584889:G:A	1.20829e-09	-2.11916e-10	-1.14054
100585957	chr7:100585957:G:A	1.14884e-09	-2.11916e-10	-1.19099
100586307	chr7:100586307:A:G	1.8538e-10	-1.76605	-1.24904
100586837	chr7:100586837:G:T	1.21251e-09	-2.11916e-10	-1.13704
100586958	chr7:100586958:AG:A	5.79866e-10	-1.8747	-2.80088e-10
100587336	chr7:100587336:T:G	7.81935e-09	-2.11916e-10	0.726861
100587473	chr7:100587473:T:G	1.08313e-09	-2.11916e-10	-1.24988
100587942	chr7:100587942:C:T	4.60953e-07	5.37329	-0.56973
100588488	chr7:100588488:A:T	2.87731e-10	-1.81216	-0.763313
100588801	chr7:100588801:C:T	6.26741e-10	-1.79696	-2.80088e-10
100588868	chr7:100588868:C:T	1.2332e-09	-2.11916e-10	-1.12012
100589498	chr7:100589498:T:A	1.74549e-09	-2.11916e-10	-0.772706
100589726	chr7:100589726:T:A	5.37611e-08	2.65481	-2.80088e-10
100592384	chr7:100592384:G:A	1.46211e-09	-2.11916e-10	-0.94986
100592493	chr7:100592493:T:C	2.40224e-10	-1.65929	-1.09664
100592600	chr7:100592600:GCCC:G	1.60154e-09	-2.11916e-10	-0.858774
100592745	chr7:100592745:A:C	1.25127e-09	-2.11916e-10	-1.10558
100593083	chr7:100593083:G:A	1.14154e-09	-2.11916e-10	-1.19736
100593618	chr7:100593618:C:T	1.54552e-09	-2.11916e-10	-0.894378
100593803	chr7:100593803:A:C	1.77165e-09	-2.11916e-10	-0.757831
100593808	chr7:100593808:A:C	1.58269e-09	-2.11916e-10	-0.870613
100593957	chr7:100593957:T:C	1.54623e-09	-2.11916e-10	-0.893923
100597458	chr7:100597458:C:T	1.60855e-09	-2.11916e-10	-0.854408
100597479	chr7:100597479:C:T	6.47945e-10	-1.76369	-2.80088e-10
100597915	chr7:100597915:G:A	1.2e-09	-2.11916e-10	-1.14742
100599925	chr7:100599925:C:T	1.21345e-09	-2.11916e-10	-1.13627
100600248	chr7:100600248:A:G	2.3405e-10	-1.57044	-1.21152
100600611	chr7:100600611:C:T	1.50028e-09	-2.11916e-10	-0.924089
100600942	chr7:100600942:C:A	6.33828e-09	-2.11916e-10	0.516866
100601973	chr7:100601973:G:T	3.31336e-10	-1.40815	-1.02621
100602200	chr7:100602200:A:T	1.33846e-09	-2.11916e-10	-1.03822
100602382	chr7:100602382:C:G	1.23175e-09	-2.11916e-10	-1.12131
100602608	chr7:100602608:T:C	1.41758e-09	-2.11916e-10	-0.980792
100604515	chr7:100604515:C:T	1.45632e-09	-2.11916e-10	-0.953831
100605923	chr7:100605923:C:G	6.11366e-10	-1.8218	-2.80088e-10
100606888	chr7:100606888:C:T	1.09047e-09	-2.11916e-10	-1.24313
100606985	chr7:100606985:G:T	1.12926e-09	-2.11916e-10	-1.20818
100607156	chr7:100607156:T:C	1.26924e-09	-2.11916e-10	-1.09132
100607837	chr7:100607837:G:C	1.49396e-09	-2.11916e-10	-0.928311
100607925	chr7:100607925:T:C	1.64165e-09	-2.11916e-10	-0.834038
100607979	chr7:100607979:G:A	1.90491e-09	-2.11916e-10	-0.685307
100608083	chr7:100608083:G:C	5.918e-10	-1.85433	-2.80088e-10
100608391	chr7:100608391:C:A	1.09319e-09	-2.11916e-10	-1.24064
100608961	chr7:100608961:G:A	1.81991e-09	-0.730954	-2.80088e-10
100609146	chr7:100609146:T:C	1.19894e-09	-2.11916e-10	-1.1483
100609880	chr7:100609880:G:A	1.1139e-09	-2.11916e-10	-1.22187
100610170	chr7:100610170:G:A	1.1379e-09	-2.11916e-10	-1.20055
100610684	chr7:100610684:A:C	5.91647e-09	-2.11916e-10	0.447999
100611238	chr7:100611238:A:G	3.27548e-09	-2.11916e-10	-0.143276
100611661	chr7:100611661:C:T	1.60985e-09	0.158513	-1.01212
100611832	chr7:100611832:A:T	3.81583e-09	-2.11916e-10	0.00941629
100611886	chr7:100611886:T:C	1.08677e-09	-2.11916e-10	-1.24653
100612141	chr7:100612141:C:T	1.1098e-09	-2.11916e-10	-1.22556
100612974	chr7:100612974:A:C	1.09138e-09	-2.11916e-10	-1.2423
100614358	chr7:100614358:C:T	1.18166e-09	-2.11916e-10	-1.16282
100615062	chr7:100615062:C:T	1.0848e-09	-2.11916e-10	-1.24835
100615131	chr7:100615131:C:T	2.92463e-07	4.84847	-0.499867
100615853	chr7:100615853:A:G	4.62079e-08	3.64386	-1.14045
100615859	chr7:100615859:A:G	5.80302e-10	-1.87395	-2.80088e-10
100616392	chr7:100616392:A:G	4.64551e-05	9.9123	-0.495801
100616468	chr7:100616468:G:C	1.4623e-09	-2.11916e-10	-0.949732
100616892	chr7:100616892:C:T	1.31016e-08	1.243	-2.80088e-10
100617256	chr7:100617256:C:A	2.08231e-10	-1.767	-1.13185
100617415	chr7:100617415:A:G	5.81856e-09	1.65519	-1.22388
100617577	chr7:100617577:C:T	3.66557e-07	5.1	-0.525586
100618049	chr7:100618049:T:C	1.50031e-09	-2.11916e-10	-0.924071
100618160	chr7:100618160:C:T	5.88941e-10	-1.85917	-2.80088e-10
100618526	chr7:100618526:T:C	1.08428e-09	-2.11916e-10	-1.24882
100618718	chr7:100618718:G:A	4.03169e-07	5.26318	-0.593563
100619082	chr7:100619082:C:T	1.81425e-09	-2.11916e-10	-0.734071
100619150	chr7:100619150:C:T	2.41928e-05	9.66123	-0.897158
100619172	chr7:100619172:C:T	1.17534e-09	-2.11916e-10	-1.16819
100620131	chr7:100620131:T:C	2.1769e-09	-0.551841	-2.80088e-10
100620187	chr7:100620187:C:T	3.92579e-07	5.38681	-0.743813
100621008	chr7:100621008:C:T	1.22289e-09	-1.12852	-2.80088e-10
100621263	chr7:100621263:G:A	2.49594e-09	-2.11916e-10	-0.415077
100621544	chr7:100621544:A:G	1.45771e-08	1.94945	-0.599746
100622124	chr7:100622124:C:G	1.50662e-09	-2.11916e-10	-0.919872
100623192	chr7:100623192:T:G	2.39001e-08	2.41534	-0.571199
100623314	chr7:100623314:C:A	1.09871e-09	-2.11916e-10	-1.23561
100623595	chr7:100623595:T:G	7.43823e-07	5.7351	-0.453037
100623772	chr7:100623772:G:A	9.00476e-10	-1.43457	-2.80088e-10
100623927	chr7:100623927:G:A	1.10037e-09	-2.11916e-10	-1.2341
100624005	chr7:100624005:G:A	1.09927e-09	-2.11916e-10	-1.2351
100624012	chr7:100624012:C:T	9.60818e-07	6.12955	-0.591504
100624065	chr7:100624065:G:T	2.10018e-09	-2.11916e-10	-0.587717
100624226	chr7:100624226:C:T	0.00117	13.5262	-0.88344
100624244	chr7:100624244:T:C	1.03748e-09	-0.468106	-0.824844
100624539	chr7:100624539:GA:G	0.00120014	13.5607	-0.892541
100624787	chr7:100624787:G:A	9.0833e-10	-1.42589	-2.80088e-10
100625776	chr7:100625776:T:G	1.49515e-09	-2.11916e-10	-0.927511
100626055	chr7:100626055:T:C	9.33662e-07	6.13373	-0.624353
100626537	chr7:100626537:A:C	5.94272e-10	-1.85016	-2.80088e-10
100627013	chr7:100627013:C:CTG	0.000670508	13.2498	-1.1637
100627318	chr7:100627318:C:A	6.85988e-09	-2.11916e-10	0.59595
100627408	chr7:100627408:G:A	7.76093e-07	5.97257	-0.648036
100628506	chr7:100628506:C:T	7.26194e-07	5.78907	-0.53099
100629042	chr7:100629042:C:T	0.000900774	13.3285	-0.947248
100629538	chr7:100629538:T:G	1.15258e-09	-2.11916e-10	-1.18774
100629746	chr7:100629746:T:C	1.12415e-09	-2.11916e-10	-1.21271
100630445	chr7:100630445:G:A	6.75117e-09	-2.11916e-10	0.579975
100631233	chr7:100631233:T:A	1.32374e-09	-2.11916e-10	-1.04928
100631237	chr7:100631237:A:G	1.10074e-09	-2.11916e-10	-1.23376
100631978	chr7:100631978:G:A	1.47127e-09	-2.11916e-10	-0.943612
100632450	chr7:100632450:C:A	1.21726e-09	-2.11916e-10	-1.13314
100633951	chr7:100633951:G:A	1.12358e-09	-2.11916e-10	-1.21322
100633965	chr7:100633965:C:T	2.19959e-10	-1.77877	-1.06528
100634275	chr7:100634275:C:T	6.20081e-09	-2.11916e-10	0.494939
100634478	chr7:100634478:C:T	6.9591e-09	-2.11916e-10	0.610309
100634638	chr7:100634638:T:A	1.08322e-09	-2.11916e-10	-1.2498
100634764	chr7:100634764:G:A	1.35172e-09	-2.11916e-10	-1.02836
100635077	chr7:100635077:C:T	1.70902e-09	-2.11916e-10	-0.79382
100635676	chr7:100635676:C:T	1.96122e-09	-2.11916e-10	-0.656175
100636024	chr7:100636024:T:G	5.882e-09	-2.11916e-10	0.442156
100636399	chr7:100636399:C:T	1.09801e-09	-2.11916e-10	-1.23624
100637033	chr7:100637033:AG:A	8.4565e-09	-2.11916e-10	0.805195
100637179	chr7:100637179:C:G	7.86501e-09	-2.11916e-10	0.732683
100637518	chr7:100637518:C:T	1.13989e-09	-2.11916e-10	-1.19881
100637854	chr7:100637854:G:A	1.36583e-09	-2.11916e-10	-1.01798
100637885	chr7:100637885:G:A	0.000652183	13.0983	-1.03999
100638028	chr7:100638028:G:C	1.08367e-09	-2.11916e-10	-1.24939
100638144	chr7:100638144:T:C	8.11203e-10	-1.53898	-2.80088e-10
100638347	chr7:100638347:C:A	0.00228064	14.2804	-0.970124
100638361	chr7:100638361:C:T	1.10919e-09	-2.11916e-10	-1.22611
100638579	chr7:100638579:G:A	0.00147636	13.9278	-1.05241
100638970	chr7:100638970:T:C	1.9959e-08	2.39446	-0.73052
100638978	chr7:100638978:C:T	1.14914e-09	-2.11916e-10	-1.19073
100639440	chr7:100639440:A:G	1.08313e-09	-2.11916e-10	-1.24988
100639734	chr7:100639734:T:C	2.20918e-08	2.42285	-0.657387
100639758	chr7:100639758:T:C	8.27691e-09	-2.11916e-10	0.783729
100639816	chr7:100639816:G:A	1.83379e-09	-2.11916e-10	-0.723354
100639817	chr7:100639817:C:T	1.08434e-09	-2.11916e-10	-1.24877
100639974	chr7:100639974:C:T	5.42203e-07	5.5054	-0.539496
100641127	chr7:100641127:C:T	1.16102e-09	-2.11916e-10	-1.18044
100641815	chr7:100641815:G:C	1.08361e-09	-2.11916e-10	-1.24945
100641897	chr7:100641897:C:G	8.07564e-10	-1.54347	-2.80088e-10
100641989	chr7:100641989:T:C	1.45867e-09	-2.11916e-10	-0.952214
100642300	chr7:100642300:G:A	1.26147e-09	-2.11916e-10	-1.09746
100642311	chr7:100642311:C:G	2.86537e-09	-2.11916e-10	-0.277044
100642568	chr7:100642568:A:G	3.40347e-07	5.34396	-0.843735
100642636	chr7:100642636:G:A	1.35958e-09	-2.11916e-10	-1.02256
100642673	chr7:100642673:A:G	0.000335898	12.4622	-1.06737
100642841	chr7:100642841:C:T	1.09759e-09	-2.11916e-10	-1.23662
100642882	chr7:100642882:C:A	6.20596e-10	-1.80682	-2.80088e-10
100642959	chr7:100642959:GA:G	1.08898e-09	-2.11916e-10	-1.2445
100643478	chr7:100643478:G:A	1.22475e-09	-2.11916e-10	-1.127
100643540	chr7:100643540:A:C	6.30102e-08	1.98787	0.825688
100643779	chr7:100643779:A:G	9.52982e-09	0.924685	-2.80088e-10
100644366	chr7:100644366:C:T	1.19155e-09	-2.11916e-10	-1.15448
100645242	chr7:100645242:T:G	1.23235e-09	-2.11916e-10	-1.12082
100646050	chr7:100646050:T:A	1.08313e-09	-2.11916e-10	-1.24989
100646430	chr7:100646430:C:T	3.81453e-09	-2.11916e-10	0.00907653
100647055	chr7:100647055:G:A	1.06813e-05	7.9465	-2.80088e-10
100647415	chr7:100647415:G:A	1.08479e-09	-2.11916e-10	-1.24836
100647920	chr7:100647920:G:A	1.11809e-09	-2.11916e-10	-1.21812
100648225	chr7:100648225:T:C	4.00174e-09	-2.11916e-10	0.0569875
100648253	chr7:100648253:T:C	3.24371e-05	7.7813	1.27602
100649340	chr7:100649340:G:A	1.11865e-09	-2.11916e-10	-1.21762
100649813	chr7:100649813:GC:G	2.07058e-09	-2.11916e-10	-0.60191
100650163	chr7:100650163:T:C	7.6967e-10	-1.59153	-2.80088e-10
100650337	chr7:100650337:T:C	8.93994e-10	-1.4418	-2.80088e-10
100650654	chr7:100650654:T:C	4.95889e-09	0.721424	-0.449983
100651214	chr7:100651214:CA:C	7.71665e-10	-1.58895	-2.80088e-10
100651430	chr7:100651430:A:G	1.8492e-09	-2.11916e-10	-0.714989
100651623	chr7:100651623:G:A	1.08467e-09	-2.11916e-10	-1.24847
100652171	chr7:100652171:G:A	1.22349e-09	-2.11916e-10	-1.12803
100652322	chr7:100652322:C:T	1.08355e-09	-2.11916e-10	-1.2495
100652358	chr7:100652358:C:A	1.08749e-09	-2.11916e-10	-1.24586
100653245	chr7:100653245:G:C	1.02727e-09	-1.30284	-2.80088e-10
100653518	chr7:100653518:C:T	7.0554e-06	7.34976	0.182047
100654382	chr7:100654382:G:A	2.34143e-09	-2.11916e-10	-0.47898
100655295	chr7:100655295:A:G	7.91438e-06	7.4806	0.166092
100656076	chr7:100656076:A:G	1.09194e-09	-2.11916e-10	-1.24179
100656375	chr7:100656375:C:T	1.20306e-09	-2.11916e-10	-1.14488
100656590	chr7:100656590:G:A	5.77588e-10	-1.87864	-2.80088e-10
100657474	chr7:100657474:C:T	1.77812e-09	-2.11916e-10	-0.754187
100657914	chr7:100657914:C:G	1.27869e-09	-2.11916e-10	-1.08391
100657955	chr7:100657955:G:A	1.27781e-09	-2.11916e-10	-1.0846
100658152	chr7:100658152:C:A	1.0906e-09	-2.11916e-10	-1.24302
100658605	chr7:100658605:G:T	2.38612e-08	3.00366	-1.16115
100658816	chr7:100658816:A:G	1.76902e-09	-2.11916e-10	-0.759317
100659048	chr7:100659048:A:C	1.06805e-05	7.55372	0.392709
100659232	chr7:100659232:C:T	1.08908e-09	-2.11916e-10	-1.2444
100659470	chr7:100659470:A:G	2.31215e-09	-2.11916e-10	-0.491563
100659506	chr7:100659506:T:G	2.18248e-10	-1.67974	-1.17212
100659882	chr7:100659882:A:T	1.08328e-09	-2.11916e-10	-1.24975
100660366	chr7:100660366:T:C	1.08397e-09	-2.11916e-10	-1.24911
100661089	chr7:100661089:G:A	2.15062e-09	-2.11916e-10	-0.563987
100661137	chr7:100661137:C:T	1.1399e-09	-2.11916e-10	-1.1988
100662024	chr7:100662024:A:G	1.60102e-09	-2.11916e-10	-0.8591
100662271	chr7:100662271:G:T	5.84365e-09	-2.11916e-10	0.435615
100662434	chr7:100662434:G:A	1.09607e-09	-2.11916e-10	-1.23801
100662664	chr7:100662664:C:T	7.41514e-09	-2.11916e-10	0.673784
100662830	chr7:100662830:T:G	7.75605e-09	-2.11916e-10	0.718733
100662968	chr7:100662968:T:C	2.37995e-07	3.23899	0.903515
100663828	chr7:100663828:G:T	1.10182e-09	-2.11916e-10	-1.23277
100663975	chr7:100663975:T:A	4.87519e-09	-2.11916e-10	0.254418
100664063	chr7:100664063:C:T	1.10581e-09	-2.11916e-10	-1.22916
100664144	chr7:100664144:G:A	2.16131e-10	-1.61654	-1.24508
100664293	chr7:100664293:GACTA:G	2.05716e-08	2.7098	-1.01563
100664427	chr7:100664427:G:A	5.88847e-10	-1.85933	-2.80088e-10
100664549	chr7:100664549:G:A	5.08279e-08	2.65708	-0.0583809
100664734	chr7:100664734:C:A	1.96964e-08	2.6601	-1.00941
100665585	chr7:100665585:G:A	5.86799e-10	-1.86281	-2.80088e-10
100665649	chr7:100665649:T:C	4.31726e-08	2.66308	-0.227613
100665752	chr7:100665752:C:T	1.43813e-09	-2.11916e-10	-0.966399
100666233	chr7:100666233:G:A	1.63744e-09	-2.11916e-10	-0.836604
100666505	chr7:100666505:G:C	2.09022e-08	2.77137	-1.06125
100667026	chr7:100667026:T:A	1.484e-09	-2.11916e-10	-0.934999
100667350	chr7:100667350:G:T	1.1684e-09	-2.11916e-10	-1.17411
100667424	chr7:100667424:A:G	1.84348e-09	-2.11916e-10	-0.718085
100667538	chr7:100667538:A:G	1.16296e-09	-2.11916e-10	-1.17877
100668205	chr7:100668205:G:GA	4.09162e-09	-2.11916e-10	0.0792004
100668434	chr7:100668434:C:T	2.59654e-07	3.17787	1.05173
100668437	chr7:100668437:TA:T	1.3258e-09	0.168385	-1.21611
100668458	chr7:100668458:T:C	4.5983e-09	0.16778	0.0281653
100668543	chr7:100668543:G:A	4.27785e-08	3.27287	-0.846574
100668817	chr7:100668817:C:A	1.92355e-09	-2.11916e-10	-0.675566
100669010	chr7:100669010:A:C	2.51431e-07	3.14793	1.0495
100669078	chr7:100669078:C:T	4.23746e-09	-2.11916e-10	0.114222
100669098	chr7:100669098:T:TGTAGTCGC	7.44918e-10	-1.62422	-2.80088e-10
100669860	chr7:100669860:T:TC	1.79811e-09	-2.11916e-10	-0.743005
100670090	chr7:100670090:G:A	1.20069e-09	-2.11916e-10	-1.14684
100670520	chr7:100670520:C:G	2.44087e-09	-2.11916e-10	-0.437386
100671286	chr7:100671286:T:C	1.18798e-09	-2.11916e-10	-1.15748
100672449	chr7:100672449:G:A	1.21336e-09	-2.11916e-10	-1.13634
100673187	chr7:100673187:G:A	4.32536e-09	-2.11916e-10	0.134755
100673366	chr7:100673366:C:A	1.87714e-09	0.480195	-1.18019
100674401	chr7:100674401:C:T	1.10562e-09	-2.11916e-10	-1.22933
100674465	chr7:100674465:A:G	3.01389e-09	-2.11916e-10	-0.226509
100675400	chr7:100675400:C:T	6.89244e-10	-1.7019	-2.80088e-10
100675462	chr7:100675462:T:C	1.47032e-08	1.35832	-2.80088e-10
100675932	chr7:100675932:G:A	7.53581e-10	-1.61266	-2.80088e-10
100675976	chr7:100675976:G:C	1.82154e-09	-2.11916e-10	-0.730061
100676088	chr7:100676088:G:A	5.89153e-10	-1.85881	-2.80088e-10
100676384	chr7:100676384:T:A	6.99917e-09	-2.11916e-10	0.616051
100676420	chr7:100676420:G:T	1.81983e-09	-2.11916e-10	-0.730998
100676598	chr7:100676598:G:A	1.08331e-09	-2.11916e-10	-1.24972
100677487	chr7:100677487:C:G	2.76437e-09	-0.312927	-2.80088e-10
100677693	chr7:100677693:G:A	1.10085e-09	-2.11916e-10	-1.23365
100677753	chr7:100677753:G:A	1.10806e-09	-2.11916e-10	-1.22713
100678436	chr7:100678436:C:T	1.74311e-09	-2.11916e-10	-0.774071
100679034	chr7:100679034:G:C	6.43127e-10	-1.77115	-2.80088e-10
100679198	chr7:100679198:T:C	3.96916e-08	3.2713	-0.919896
100679339	chr7:100679339:G:A	6.72457e-09	0.576027	-2.80088e-10
100679371	chr7:100679371:A:G	1.20904e-07	3.77508	-0.309824
100679431	chr7:100679431:G:A	1.08311e-09	-2.11916e-10	-1.2499
100680245	chr7:100680245:G:A	8.09728e-10	-1.5408	-2.80088e-10
100680309	chr7:100680309:A:G	1.0466e-09	-1.28419	-2.80088e-10
100680371	chr7:100680371:CAA:C	1.08394e-09	-2.11916e-10	-1.24914
100680403	chr7:100680403:G:A	1.08313e-09	-2.11916e-10	-1.24989
100680675	chr7:100680675:A:G	1.01206e-09	-1.31776	-2.80088e-10
100680776	chr7:100680776:G:A	1.0837e-09	-2.11916e-10	-1.24936
100680931	chr7:100680931:A:G	5.77646e-10	-1.87854	-2.80088e-10
100680961	chr7:100680961:CAG:C	1.51754e-09	-2.11916e-10	-0.912653
100680992	chr7:100680992:T:A	1.25015e-09	-1.10648	-2.80088e-10
100681034	chr7:100681034:A:G	5.42363e-08	2.44269	0.220918
100681056	chr7:100681056:T:C	4.7267e-09	0.223486	-2.80088e-10
100682516	chr7:100682516:A:C	1.08397e-09	-2.11916e-10	-1.24911
100682583	chr7:100682583:C:T	1.20527e-09	-2.11916e-10	-1.14304
100683262	chr7:100683262:G:A	1.23424e-09	-2.11916e-10	-1.11928
100683273	chr7:100683273:A:C	1.00041e-09	-0.744454	-0.584873
100683598	chr7:100683598:G:A	1.09297e-09	-2.11916e-10	-1.24084
100683845	chr7:100683845:C:T	1.19743e-09	-2.11916e-10	-1.14956
100684145	chr7:100684145:T:C	5.56678e-08	2.23099	0.458674
100684915	chr7:100684915:G:A	4.1024e-08	3.28194	-0.897519
100684968	chr7:100684968:TTGAGCTGGGGCC:T	1.12138e-09	-2.11916e-10	-1.21518
100685402	chr7:100685402:G:A	1.08394e-09	-2.11916e-10	-1.24914
100686887	chr7:100686887:TG:T	3.78683e-09	-0.252924	0.254713
100687434	chr7:100687434:A:G	5.94658e-09	-2.11916e-10	0.453075
100687472	chr7:100687472:G:C	1.12083e-09	-2.11916e-10	-1.21567
100687515	chr7:100687515:C:T	4.06784e-09	-2.11916e-10	0.0733723
100687818	chr7:100687818:C:G	1.54768e-09	-2.11916e-10	-0.892981
100687853	chr7:100687853:C:T	1.08671e-09	-2.11916e-10	-1.24659
100688189	chr7:100688189:G:A	1.16154e-09	-2.11916e-10	-1.17999
100688399	chr7:100688399:A:G	4.77012e-09	0.23263	-2.80088e-10
100688903	chr7:100688903:G:A	4.86589e-09	-2.11916e-10	0.252508
100689046	chr7:100689046:C:T	1.28049e-09	-2.11916e-10	-1.08249
100689404	chr7:100689404:G:A	1.09317e-09	-2.11916e-10	-1.24066
100689407	chr7:100689407:G:A	1.12552e-09	-2.11916e-10	-1.2115
100690922	chr7:100690922:G:A	3.9869e-05	10.5126	-1.24901
100690929	chr7:100690929:T:C	2.46979e-08	-0.156575	2.03355
100691600	chr7:100691600:G:A	4.75747e-09	-2.11916e-10	0.229976
100691669	chr7:100691669:T:C	1.17774e-09	-2.11916e-10	-1.16615
100692408	chr7:100692408:C:A	4.0599e-05	10.5313	-1.24951
100693577	chr7:100693577:C:T	3.91926e-09	-0.110275	0.146438
100693862	chr7:100693862:G:A	6.80463e-10	-1.71472	-2.80088e-10
100694086	chr7:100694086:G:A	1.13114e-09	-2.11916e-10	-1.20651
100694205	chr7:100694205:G:A	8.91303e-10	-1.44481	-2.80088e-10
100694445	chr7:100694445:C:T	1.0866e-09	-2.11916e-10	-1.24669
100694875	chr7:100694875:A:C	4.75745e-09	-2.11916e-10	0.229971
100695000	chr7:100695000:G:A	1.69941e-09	-2.11916e-10	-0.79946
100695049	chr7:100695049:CTATT:C	5.31549e-09	0.340885	-2.80088e-10
100695207	chr7:100695207:A:G	7.15788e-08	2.57996	0.361095
100695654	chr7:100695654:G:A	1.68765e-09	-2.11916e-10	-0.806405
100696343	chr7:100696343:C:T	1.23901e-09	-2.11916e-10	-1.11543
100696511	chr7:100696511:C:T	1.10439e-09	-2.11916e-10	-1.23044
100697570	chr7:100697570:G:A	1.95315e-10	-1.7484	-1.21448
100697787	chr7:100697787:C:T	4.42381e-09	0.157261	-2.80088e-10
100697863	chr7:100697863:G:A	5.23217e-09	-2.11916e-10	0.325085
100699412	chr7:100699412:G:C	7.14987e-08	2.53379	0.406145
100699785	chr7:100699785:G:C	1.1985e-09	-2.11916e-10	-1.14867
100700084	chr7:100700084:C:T	5.02768e-09	-2.11916e-10	0.285218
100700275	chr7:100700275:T:C	6.49063e-09	0.256477	0.284142
100700420	chr7:100700420:C:T	3.07231e-08	3.03097	-0.935692
100700708	chr7:100700708:T:C	6.94199e-10	-1.69474	-2.80088e-10
100700739	chr7:100700739:G:A	1.2043e-09	-2.11916e-10	-1.14384
100701021	chr7:100701021:C:T	1.21728e-09	-2.11916e-10	-1.13312
100701074	chr7:100701074:C:G	3.63458e-09	-0.0392474	-2.80088e-10
100701146	chr7:100701146:C:A	5.22275e-09	-2.11916e-10	0.323283
100701361	chr7:100701361:A:G	1.64989e-08	0.397401	1.07615
100701405	chr7:100701405:C:T	6.42929e-09	0.15633	0.374793
100701835	chr7:100701835:C:T	2.93716e-10	-1.79621	-0.75867
100702115	chr7:100702115:C:T	1.64708e-08	1.99821	-0.526359
100702383	chr7:100702383:C:T	3.31848e-10	-1.57169	-0.861132
100702586	chr7:100702586:C:T	6.39259e-09	-2.11916e-10	0.525399
100702593	chr7:100702593:G:T	5.25006e-09	-2.11916e-10	0.328499
100702740	chr7:100702740:CAAAA:C	3.26876e-08	3.123	-0.965748
100703026	chr7:100703026:C:T	1.29022e-08	1.97188	-0.744215
100703245	chr7:100703245:A:T	1.11871e-09	-2.11916e-10	-1.21757
100703275	chr7:100703275:T:C	3.84107e-05	10.4737	-1.24735
100703542	chr7:100703542:C:G	1.8414e-09	-2.11916e-10	-0.719217
100704202	chr7:100704202:G:A	3.98638e-05	10.5132	-1.24976
100704237	chr7:100704237:GA:G	1.12356e-09	-2.11916e-10	-1.21324
100704468	chr7:100704468:G:A	1.50307e-09	-2.11916e-10	-0.92223
100704471	chr7:100704471:A:T	6.09963e-09	0.198133	0.280354
100704498	chr7:100704498:A:G	1.22931e-09	-2.11916e-10	-1.12329
100704690	chr7:100704690:G:C	6.63766e-10	-1.73957	-2.80088e-10
100704811	chr7:100704811:C:T	2.99585e-08	3.01089	-0.940822
100704848	chr7:100704848:C:T	4.7166e-09	0.221347	-2.80088e-10
100705024	chr7:100705024:T:G	2.47767e-09	-2.11916e-10	-0.422422
100705042	chr7:100705042:T:G	1.08403e-09	-2.11916e-10	-1.24906
100705893	chr7:100705893:C:T	1.12029e-09	-2.11916e-10	-1.21616
100706173	chr7:100706173:T:C	2.17952e-09	-2.11916e-10	-0.550634
100706186	chr7:100706186:C:T	1.22242e-09	-2.11916e-10	-1.12891
100706335	chr7:100706335:G:C	1.0849e-09	-2.11916e-10	-1.24826
100706698	chr7:100706698:A:G	5.78938e-10	-1.8763	-2.80088e-10
100707560	chr7:100707560:C:T	1.19913e-09	-2.11916e-10	-1.14815
100707909	chr7:100707909:C:A	5.20796e-09	-2.11916e-10	0.320447
100708306	chr7:100708306:C:A	1.46845e-09	-2.11916e-10	-0.945534
100708557	chr7:100708557:C:T	1.08467e-09	-2.11916e-10	-1.24847
100708929	chr7:100708929:G:A	4.45723e-09	0.164786	-2.80088e-10
100709519	chr7:100709519:C:T	2.69286e-08	2.91886	-0.955413
100709870	chr7:100709870:AAAAAG:A	1.09854e-08	1.93365	-0.866822
100709915	chr7:100709915:G:C	4.52208e-05	10.6387	-1.24915
100710624	chr7:100710624:GT:G	6.13753e-10	-1.8179	-2.80088e-10
100710735	chr7:100710735:T:A	1.30576e-08	-2.11916e-10	1.23963
100710789	chr7:100710789:G:A	3.17203e-08	3.07225	-0.945031
100711502	chr7:100711502:G:A	2.66846e-05	10.1118	-1.24968
100711548	chr7:100711548:C:T	4.39862e-09	0.151549	-2.80088e-10
100711921	chr7:100711921:A:G	2.64661e-05	10.103	-1.24913
100711959	chr7:100711959:C:G	2.25391e-05	9.94233	-1.24907
100712093	chr7:100712093:G:A	5.6814e-10	-1.84916	-0.0459649
100712586	chr7:100712586:G:A	1.54121e-09	-2.11916e-10	-0.897175
100712683	chr7:100712683:A:G	1.08397e-09	-2.11916e-10	-1.24911
100712710	chr7:100712710:G:T	1.88402e-08	2.21484	-0.608595
100712726	chr7:100712726:G:A	1.16104e-09	-2.11916e-10	-1.18042
100712989	chr7:100712989:T:C	1.2007e-09	-2.11916e-10	-1.14683
100713208	chr7:100713208:T:C	1.57272e-09	-2.11916e-10	-0.876931
100713954	chr7:100713954:C:T	5.11645e-10	-0.750907	-1.24896
100714043	chr7:100714043:G:A	5.45685e-09	0.36713	-2.80088e-10
100714360	chr7:100714360:AC:A	1.14746e-09	-2.11916e-10	-1.19219
100714363	chr7:100714363:T:G	1.14677e-09	-2.11916e-10	-1.19279
100714421	chr7:100714421:G:A	5.7759e-10	-1.87863	-2.80088e-10
100714955	chr7:100714955:C:G	1.0856e-09	-2.11916e-10	-1.24761
100715101	chr7:100715101:A:G	6.60187e-09	0.37324	0.184372
100715234	chr7:100715234:C:T	1.13125e-09	-2.11916e-10	-1.20642
100715344	chr7:100715344:A:C	5.36215e-09	0.349624	-2.80088e-10
100715432	chr7:100715432:C:T	9.26301e-10	-1.4063	-2.80088e-10
100715476	chr7:100715476:T:G	1.13727e-07	3.16568	0.238384
100715797	chr7:100715797:A:G	1.05072e-08	-0.0584294	1.08075
100715808	chr7:100715808:C:T	1.60462e-09	-2.11916e-10	-0.856854
100715920	chr7:100715920:G:A	1.16243e-09	-2.11916e-10	-1.17923
100716145	chr7:100716145:G:T	2.9778e-05	10.17	-1.19822
100716209	chr7:100716209:T:A	2.56919e-09	-2.11916e-10	-0.386148
100716241	chr7:100716241:C:T	1.0849e-09	-2.11916e-10	-1.24826
100717467	chr7:100717467:C:T	8.17468e-10	-1.53128	-2.80088e-10
100717633	chr7:100717633:G:C	3.31867e-05	10.2891	-1.20889
100717894	chr7:100717894:A:G	9.60436e-08	2.7822	0.452857
100718300	chr7:100718300:G:A	2.35229e-09	-2.11916e-10	-0.47435
100718377	chr7:100718377:C:G	1.08412e-09	-2.11916e-10	-1.24897
100718621	chr7:100718621:G:C	5.41864e-09	0.360104	-2.80088e-10
100718715	chr7:100718715:T:C	7.25442e-09	-2.11916e-10	0.651871
100718716	chr7:100718716:C:T	1.12979e-09	-2.11916e-10	-1.20771
100718788	chr7:100718788:C:A	1.09106e-09	-2.11916e-10	-1.2426
100718824	chr7:100718824:A:T	5.79268e-10	-1.87573	-2.80088e-10
100719017	chr7:100719017:G:T	9.5005e-10	-1.38098	-2.80088e-10
100719352	chr7:100719352:C:T	2.74573e-05	10.013	-1.12231
100719430	chr7:100719430:C:T	1.35245e-09	-2.11916e-10	-1.02783
100720531	chr7:100720531:C:T	1.08392e-09	-2.11916e-10	-1.24915
100721460	chr7:100721460:G:C	1.40835e-09	-2.11916e-10	-0.98732
100721652	chr7:100721652:C:T	1.17672e-09	-2.11916e-10	-1.16701
100722283	chr7:100722283:T:C	1.71231e-09	-2.11916e-10	-0.791897
100722313	chr7:100722313:G:A	4.22436e-05	10.5623	-1.24086
100722519	chr7:100722519:AC:A	4.42145e-09	1.404	-1.24728
100723004	chr7:100723004:G:A	1.04315e-09	-1.2875	-2.80088e-10
100723163	chr7:100723163:A:G	1.09156e-09	-2.11916e-10	-1.24213
100723400	chr7:100723400:C:G	5.65868e-09	0.40345	-2.80088e-10
100723468	chr7:100723468:C:T	7.32795e-09	0.661955	-2.80088e-10
100723595	chr7:100723595:G:A	2.25456e-09	-2.11916e-10	-0.516785
100723970	chr7:100723970:G:A	1.14822e-09	-2.11916e-10	-1.19153
100724569	chr7:100724569:T:C	1.30798e-09	-2.11916e-10	-1.06126
100725211	chr7:100725211:G:A	1.32881e-07	3.55972	-2.80088e-10
100725424	chr7:100725424:T:C	1.5778e-09	-2.11916e-10	-0.87371
100725438	chr7:100725438:C:T	6.89181e-09	0.600593	-2.80088e-10
100726029	chr7:100726029:G:A	1.46609e-09	-2.11916e-10	-0.947144
100726035	chr7:100726035:A:G	1.095e-09	-2.11916e-10	-1.23899
100726098	chr7:100726098:C:G	2.41039e-09	-2.11916e-10	-0.44995
100726330	chr7:100726330:C:G	1.56319e-09	-2.11916e-10	-0.883014
100728005	chr7:100728005:A:G	6.42427e-09	0.530343	-2.80088e-10
100728132	chr7:100728132:A:C	1.08421e-09	-2.11916e-10	-1.24889
100728534	chr7:100728534:A:T	2.3244e-09	-2.11916e-10	-0.48628
100728650	chr7:100728650:G:A	1.51265e-09	-2.11916e-10	-0.91588
100729121	chr7:100729121:T:A	1.74321e-08	2.04774	-0.519166
100729466	chr7:100729466:G:C	2.35618e-09	-0.0479857	-0.424713
100729738	chr7:100729738:GACTGTAGTTCCAACT:G	6.77797e-10	-1.71865	-2.80088e-10
100729893	chr7:100729893:T:TA	1.08066e-08	1.05041	-2.80088e-10
100729971	chr7:100729971:CT:C	4.40037e-09	-2.11916e-10	0.151948
100739722	chr7:100739722:A:G	1.20044e-09	-2.11916e-10	-1.14706
100743149	chr7:100743149:G:A	1.16966e-09	-2.11916e-10	-1.17302
100743177	chr7:100743177:C:T	1.45928e-09	-2.11916e-10	-0.951797
100743255	chr7:100743255:C:T	7.5587e-10	-1.60963	-2.80088e-10
100743281	chr7:100743281:C:G	1.08533e-09	-2.11916e-10	-1.24785
100743380	chr7:100743380:G:C	5.90234e-09	0.445609	-2.80088e-10
100743643	chr7:100743643:G:A	5.93478e-10	-0.909608	-0.941888
100743647	chr7:100743647:T:C	4.19633e-10	-1.03959	-1.15852
100743738	chr7:100743738:G:A	1.95821e-10	-1.74227	-1.21802
100743889	chr7:100743889:T:C	4.45641e-09	-2.11916e-10	0.164604
100744250	chr7:100744250:C:T	2.51635e-09	-2.11916e-10	-0.406931
100744473	chr7:100744473:C:T	1.7292e-09	-2.11916e-10	-0.782083
100744547	chr7:100744547:G:A	1.55133e-09	-2.11916e-10	-0.890626
100744592	chr7:100744592:C:T	1.56358e-09	-2.11916e-10	-0.882763
100744916	chr7:100744916:C:T	1.7171e-09	-2.11916e-10	-0.789102
100745049	chr7:100745049:A:G	1.3498e-08	1.2728	-2.80088e-10
100745073	chr7:100745073:G:A	3.51274e-09	-2.11916e-10	-0.0733451
100745305	chr7:100745305:C:T	1.85151e-09	-2.11916e-10	-0.713738
100745322	chr7:100745322:C:T	3.31376e-09	-2.11916e-10	-0.131657
100745365	chr7:100745365:C:G	7.52029e-10	-1.61472	-2.80088e-10
100745552	chr7:100745552:C:G	1.90277e-10	-1.78318	-1.20583
100746152	chr7:100746152:C:T	1.08404e-09	-2.11916e-10	-1.24904
100746167	chr7:100746167:T:A	3.1369e-09	-2.11916e-10	-0.186506
100746405	chr7:100746405:C:T	4.4738e-08	2.47108	-2.80088e-10
100746736	chr7:100746736:T:C	1.65004e-07	4.60838	-0.832154
100746805	chr7:100746805:G:A	5.78187e-10	-1.8776	-2.80088e-10
100746977	chr7:100746977:G:A	1.18506e-08	1.14263	-2.80088e-10
100747347	chr7:100747347:A:G	3.00229e-09	-2.11916e-10	-0.230366
100747483	chr7:100747483:G:A	1.44623e-08	2.08354	-0.741729
100748417	chr7:100748417:A:G	1.13349e-09	-2.11916e-10	-1.20444
100748494	chr7:100748494:C:T	1.11411e-09	-2.11916e-10	-1.22169
100748660	chr7:100748660:G:A	5.78702e-10	-1.87671	-2.80088e-10
100748795	chr7:100748795:G:A	1.74212e-09	-2.11916e-10	-0.774637
100749031	chr7:100749031:T:C	1.48722e-08	1.98563	-0.61588
100749106	chr7:100749106:G:A	1.11301e-09	-2.11916e-10	-1.22267
100749187	chr7:100749187:TA:T	3.3022e-09	-2.11916e-10	-0.135152
100749367	chr7:100749367:G:A	1.35494e-09	-2.11916e-10	-1.02598
100749368	chr7:100749368:C:T	1.57907e-09	-0.872907	-2.80088e-10
100749379	chr7:100749379:A:G	3.63103e-09	-0.0402255	-2.80088e-10
100749528	chr7:100749528:T:C	6.08815e-10	-1.82598	-2.80088e-10
100749535	chr7:100749535:G:A	1.05344e-09	-1.27768	-2.80088e-10
100749657	chr7:100749657:T:A	2.58979e-07	4.21261	0.0143993
100749762	chr7:100749762:T:C	1.85788e-10	-1.87557	-1.13732
100749826	chr7:100749826:G:A	9.02271e-09	1.75779	-0.887782
100750320	chr7:100750320:G:A	1.26612e-09	-2.11916e-10	-1.09379
100750514	chr7:100750514:A:G	1.09627e-09	-2.11916e-10	-1.23783
100750761	chr7:100750761:T:C	1.28835e-09	-2.11916e-10	-1.07638
100750793	chr7:100750793:C:T	1.08324e-09	-2.11916e-10	-1.24978
100751224	chr7:100751224:G:A	1.45636e-09	-2.11916e-10	-0.953802
100751317	chr7:100751317:T:C	4.00088e-07	5.43481	-0.772866
100751337	chr7:100751337:G:C	1.08588e-09	-2.11916e-10	-1.24735
100751571	chr7:100751571:A:C	1.23633e-09	-2.11916e-10	-1.11759
100752141	chr7:100752141:C:T	1.35995e-09	-2.11916e-10	-1.02229
100752829	chr7:100752829:C:T	1.24595e-09	-2.11916e-10	-1.10985
100752995	chr7:100752995:A:G	1.34589e-09	-2.11916e-10	-1.03268
100753461	chr7:100753461:C:T	2.97054e-09	-2.11916e-10	-0.240999
100753973	chr7:100753973:C:T	5.78742e-10	-1.87664	-2.80088e-10
100753980	chr7:100753980:C:T	1.10005e-09	-2.11916e-10	-1.23439
100754021	chr7:100754021:T:C	2.78988e-09	-2.11916e-10	-0.303742
100754202	chr7:100754202:T:TA	1.10042e-09	-2.11916e-10	-1.23405
100754230	chr7:100754230:G:A	2.00572e-09	-2.11916e-10	-0.633738
100754319	chr7:100754319:C:T	1.10134e-09	-2.11916e-10	-1.23322
100754534	chr7:100754534:C:T	1.28354e-09	-2.11916e-10	-1.08012
100754589	chr7:100754589:T:C	6.33731e-08	3.67816	-0.858859
100754738	chr7:100754738:T:C	1.79854e-10	-1.87551	-1.16984
100754838	chr7:100754838:C:T	1.11254e-09	-2.11916e-10	-1.22309
100754847	chr7:100754847:A:G	1.72029e-09	-2.11916e-10	-0.787249
100754941	chr7:100754941:C:T	3.56311e-09	-0.0591078	-2.80088e-10
100755399	chr7:100755399:G:A	4.32411e-09	0.134465	-2.80088e-10
100755502	chr7:100755502:A:G	3.21698e-07	5.19155	-0.747676
100755573	chr7:100755573:ATCTTT:A	1.32254e-09	-2.11916e-10	-1.05019
100755911	chr7:100755911:G:A	1.10797e-09	-2.11916e-10	-1.22721
100756033	chr7:100756033:G:C	1.29644e-09	-2.11916e-10	-1.07012
100756136	chr7:100756136:A:G	1.1934e-09	-2.11916e-10	-1.15293
100756153	chr7:100756153:A:G	8.49944e-10	-1.49233	-2.80088e-10
100756656	chr7:100756656:A:C	1.31675e-09	-2.11916e-10	-1.05458
100756779	chr7:100756779:T:C	1.27825e-09	-2.11916e-10	-1.08425
100756899	chr7:100756899:C:G	3.64332e-07	5.4515	-0.883177
100757281	chr7:100757281:A:G	1.17923e-09	-2.11916e-10	-1.16488
100757624	chr7:100757624:G:A	3.03973e-07	5.13464	-0.747446
100757625	chr7:100757625:G:A	1.26629e-09	-2.11916e-10	-1.09365
100757766	chr7:100757766:A:C	1.08423e-09	-2.11916e-10	-1.24887
100758370	chr7:100758370:T:C	1.1442e-09	-2.11916e-10	-1.19504
100758456	chr7:100758456:G:A	1.33825e-09	-2.11916e-10	-1.03838
100758485	chr7:100758485:G:A	1.83288e-10	-1.80783	-1.2186
100758580	chr7:100758580:T:C	1.10037e-09	-2.11916e-10	-1.2341
100758682	chr7:100758682:G:A	1.08452e-09	-2.11916e-10	-1.24861
100758989	chr7:100758989:C:T	1.0876e-09	-2.11916e-10	-1.24577
100759298	chr7:100759298:C:T	4.48329e-10	-1.36569	-0.766279
100759625	chr7:100759625:G:A	1.26657e-09	-2.11916e-10	-1.09342
100759852	chr7:100759852:C:A	1.20777e-09	-2.11916e-10	-1.14097
100759879	chr7:100759879:G:A	1.33495e-09	-1.04085	-2.80088e-10
100760143	chr7:100760143:G:A	1.2313e-09	-2.11916e-10	-1.12167
100760379	chr7:100760379:C:T	1.10025e-09	-2.11916e-10	-1.2342
100760636	chr7:100760636:C:T	1.75816e-10	-1.81817	-1.24988
100761185	chr7:100761185:C:A	1.81638e-10	-1.86188	-1.1736
100761366	chr7:100761366:G:A	2.58548e-09	-2.11916e-10	-0.379831
100761494	chr7:100761494:C:T	4.75072e-10	-1.86925	-0.204778
100761831	chr7:100761831:C:T	5.11455e-09	1.40887	-1.10652
100762174	chr7:100762174:G:T	2.68199e-07	4.96266	-0.700675
100762211	chr7:100762211:CT:C	1.35759e-09	-2.11916e-10	-1.02403
100762236	chr7:100762236:T:G	2.321e-09	-2.11916e-10	-0.487741
100762752	chr7:100762752:T:C	6.37952e-10	-1.77923	-2.80088e-10
100762897	chr7:100762897:T:G	1.17623e-09	-2.11916e-10	-1.16743
100763078	chr7:100763078:T:A	1.10462e-09	-2.11916e-10	-1.23024
100763368	chr7:100763368:T:C	5.83692e-10	-1.86812	-2.80088e-10
100763649	chr7:100763649:C:T	1.74862e-10	-1.86531	-1.20819
100763947	chr7:100763947:G:T	1.08461e-09	-2.11916e-10	-1.24852
100764624	chr7:100764624:G:C	1.35467e-09	-2.11916e-10	-1.02619
100764788	chr7:100764788:A:G	1.61813e-07	4.81189	-1.05519
100765157	chr7:100765157:C:T	1.45283e-09	-2.11916e-10	-0.95623
100765735	chr7:100765735:G:A	2.33219e-07	5.26332	-1.14108
100765818	chr7:100765818:C:T	2.11958e-07	5.14662	-1.11997
100765932	chr7:100765932:C:T	1.1998e-09	-2.11916e-10	-1.14759
100766090	chr7:100766090:G:A	5.39165e-09	1.28566	-0.930549
100766198	chr7:100766198:G:T	2.73941e-07	5.3961	-1.11293
100766218	chr7:100766218:C:A	1.09236e-09	-2.11916e-10	-1.2414
100766273	chr7:100766273:C:T	5.91704e-10	-1.85449	-2.80088e-10
100766751	chr7:100766751:C:T	1.09291e-09	-2.11916e-10	-1.24089
100767635	chr7:100767635:C:T	1.33853e-09	-2.11916e-10	-1.03817
100767639	chr7:100767639:TA:T	1.25624e-08	1.20097	-2.80088e-10
100767812	chr7:100767812:G:A	1.24437e-08	1.19147	-2.80088e-10
100767944	chr7:100767944:C:T	3.15704e-09	1.02516	-1.20526
100768580	chr7:100768580:C:G	7.98088e-07	5.12293	0.229544
100768661	chr7:100768661:T:C	1.13889e-06	5.25335	0.454712
100768726	chr7:100768726:G:A	1.16031e-09	-2.11916e-10	-1.18106
100768832	chr7:100768832:C:T	1.12178e-09	-2.11916e-10	-1.21482
100769294	chr7:100769294:G:A	7.22216e-10	-1.02397	-0.631197
100769316	chr7:100769316:A:T	1.12456e-09	-2.11916e-10	-1.21235
100769950	chr7:100769950:T:C	1.1484e-09	-2.11916e-10	-1.19137
100770718	chr7:100770718:G:A	1.83986e-09	-2.11916e-10	-0.720053
100771048	chr7:100771048:C:G	4.01373e-09	1.30758	-1.2476
100771084	chr7:100771084:A:G	4.17431e-09	1.34359	-1.24438
100771422	chr7:100771422:G:A	1.17391e-09	-2.11916e-10	-1.1694
100771462	chr7:100771462:T:C	4.68649e-09	1.4569	-1.24196
100771573	chr7:100771573:A:G	1.42441e-09	-2.11916e-10	-0.975986
100772260	chr7:100772260:C:T	2.53823e-09	-1.85289	1.45461
100772640	chr7:100772640:A:T	1.02118e-07	4.32386	-1.02747
100772682	chr7:100772682:G:A	1.11068e-09	-2.11916e-10	-1.22477
100772818	chr7:100772818:A:C	2.80551e-10	-1.36099	-1.23975
100772873	chr7:100772873:TG:T	1.11734e-09	-2.11916e-10	-1.21879
100773177	chr7:100773177:T:C	3.21764e-09	1.05902	-1.22011
100773262	chr7:100773262:C:T	1.46017e-09	-0.951187	-2.80088e-10
100773349	chr7:100773349:C:T	2.06619e-09	-0.604036	-2.80088e-10
100773491	chr7:100773491:C:T	3.56505e-10	-1.13294	-1.22821
100773794	chr7:100773794:G:A	2.7642e-09	-0.670399	0.357408
100773961	chr7:100773961:A:G	1.28361e-09	-2.11916e-10	-1.08007
100774064	chr7:100774064:AG:A	1.43934e-09	-2.11916e-10	-0.965554
100774086	chr7:100774086:A:T	1.97787e-10	-1.73928	-1.21103
100774163	chr7:100774163:T:C	9.20029e-10	-0.294489	-1.1186
100774703	chr7:100774703:G:A	6.97384e-10	-1.69016	-2.80088e-10
100774999	chr7:100774999:C:T	1.45787e-09	-2.11916e-10	-0.952767
100775204	chr7:100775204:C:T	1.76639e-09	-2.11916e-10	-0.760803
100775455	chr7:100775455:C:G	9.19588e-10	-0.293897	-1.11967
100775627	chr7:100775627:C:T	1.65689e-09	-0.824801	-2.80088e-10
100775654	chr7:100775654:T:C	1.92446e-08	-2.11916e-10	1.62749
100775745	chr7:100775745:G:C	8.64166e-10	-0.333554	-1.14218
100775914	chr7:100775914:C:T	1.59755e-09	-2.11916e-10	-0.86127
100775973	chr7:100775973:C:T	1.72401e-09	-2.11916e-10	-0.785086
100775995	chr7:100775995:A:G	1.69714e-09	-2.11916e-10	-0.800795
100776210	chr7:100776210:C:T	2.18011e-09	-0.550365	-2.80088e-10
100776465	chr7:100776465:A:G	5.77036e-10	-0.62982	-1.24977
100776599	chr7:100776599:CTTTT:C	1.12643e-09	-2.11916e-10	-1.21069
100776889	chr7:100776889:C:T	1.46162e-09	-2.11916e-10	-0.950198
100776959	chr7:100776959:T:C	1.56071e-09	-1.51447	0.629873
100777011	chr7:100777011:C:T	7.39512e-10	-0.590601	-1.04091
100777021	chr7:100777021:C:T	9.51434e-10	-0.448725	-0.930801
100777046	chr7:100777046:C:T	1.01056e-09	-0.362309	-0.956931
100777459	chr7:100777459:A:G	1.11739e-09	-2.11916e-10	-1.21875
100777512	chr7:100777512:G:A	1.84344e-10	-1.81581	-1.20489
100777617	chr7:100777617:C:T	6.54815e-10	-1.75314	-2.80088e-10
100777831	chr7:100777831:A:G	1.91403e-09	-2.11916e-10	-0.680528
100778184	chr7:100778184:G:A	1.12317e-09	-0.285538	-0.928046
100778518	chr7:100778518:C:T	1.08391e-09	-2.11916e-10	-1.24917
100778792	chr7:100778792:C:T	1.35774e-09	-2.11916e-10	-1.02392
100778927	chr7:100778927:A:G	2.78579e-10	-1.35883	-1.24896
100778963	chr7:100778963:G:A	5.83486e-10	-1.86847	-2.80088e-10
100779057	chr7:100779057:G:T	1.20742e-09	-2.11916e-10	-1.14125
100779233	chr7:100779233:G:A	7.79763e-10	-1.57851	-2.80088e-10
100779460	chr7:100779460:T:C	8.18888e-09	1.35068	-0.577642
100779516	chr7:100779516:A:AGGGC	5.77629e-10	-1.87856	-2.80088e-10
100779742	chr7:100779742:G:A	1.57694e-09	-2.11916e-10	-0.874257
100780221	chr7:100780221:T:A	1.08392e-09	-2.11916e-10	-1.24916
100780599	chr7:100780599:G:A	7.92432e-10	-0.332682	-1.22971
100780652	chr7:100780652:C:CTCTA	1.32413e-09	-0.0645513	-0.984431
100780945	chr7:100780945:AC:A	1.08824e-09	-2.11916e-10	-1.24518
100780994	chr7:100780994:C:T	6.28131e-10	-1.79475	-2.80088e-10
100781012	chr7:100781012:C:T	5.89094e-10	-0.767511	-1.0914
100782134	chr7:100782134:T:C	1.0972e-09	-2.11916e-10	-1.23698
100782356	chr7:100782356:CAG:C	1.09882e-09	-2.11916e-10	-1.2355
100782459	chr7:100782459:G:A	7.70795e-10	-0.37202	-1.21805
100782554	chr7:100782554:C:T	4.16325e-09	0.0965552	-2.80088e-10
100782689	chr7:100782689:GTGTGT:TTGTGT	2.29863e-09	0.610466	-1.10789
100782956	chr7:100782956:G:A	7.18526e-10	-1.83386	0.173563
100783139	chr7:100783139:G:A	4.1012e-09	1.14367	-1.06213
100784427	chr7:100784427:C:T	1.95203e-10	-1.77241	-1.19105
100785146	chr7:100785146:C:T	1.34896e-09	-2.11916e-10	-1.03041
100785483	chr7:100785483:G:A	5.78056e-10	-1.87783	-2.80088e-10
100785677	chr7:100785677:G:C	3.69831e-08	-2.11916e-10	2.28072
100785933	chr7:100785933:A:G	1.40102e-09	-2.11916e-10	-0.992544
100785948	chr7:100785948:C:T	6.2583e-10	-1.79842	-2.80088e-10
100785983	chr7:100785983:T:A	7.60764e-10	-0.393736	-1.20944
100786128	chr7:100786128:T:C	5.78706e-10	-1.8767	-2.80088e-10
100786230	chr7:100786230:C:T	3.81236e-10	-1.81008	-0.484002
100786529	chr7:100786529:C:T	1.6637e-09	-2.11916e-10	-0.820698
100786923	chr7:100786923:G:A	1.61249e-09	-2.11916e-10	-0.851964
100786930	chr7:100786930:C:T	6.86594e-10	-0.492071	-1.21368
100787219	chr7:100787219:A:G	1.40216e-09	-2.11916e-10	-0.991726
100787319	chr7:100787319:C:T	1.41379e-09	-2.11916e-10	-0.983467
100787528	chr7:100787528:C:T	1.3728e-09	-2.11916e-10	-1.01289
100787750	chr7:100787750:C:T	6.38914e-10	-1.77773	-2.80088e-10
100787910	chr7:100787910:A:C	1.30823e-09	-2.11916e-10	-1.06107
100788092	chr7:100788092:G:A	5.7759e-10	-1.87863	-2.80088e-10
100788368	chr7:100788368:T:C	1.55903e-09	-2.11916e-10	-0.885674
100788379	chr7:100788379:A:C	4.42166e-09	-1.6402	1.79697
100789088	chr7:100789088:T:C	5.01559e-10	-1.24128	-0.77849
100789190	chr7:100789190:G:C	1.37731e-09	-2.11916e-10	-1.00961
100789278	chr7:100789278:T:C	2.83058e-10	-1.34604	-1.2458
100789461	chr7:100789461:C:T	1.36446e-09	-2.11916e-10	-1.01898
100789765	chr7:100789765:C:T	1.3432e-09	-2.11916e-10	-1.03468
100790290	chr7:100790290:C:T	4.42886e-08	-2.11916e-10	2.46099
100790334	chr7:100790334:A:C	1.26588e-09	-2.11916e-10	-1.09398
100790419	chr7:100790419:A:G	5.59395e-10	-1.37132	-0.539322
100790650	chr7:100790650:A:T	1.08904e-09	-2.11916e-10	-1.24444
100791006	chr7:100791006:C:A	5.77586e-10	-1.87864	-2.80088e-10
100791748	chr7:100791748:G:T	1.14711e-09	-2.11916e-10	-1.1925
100791968	chr7:100791968:C:T	2.46732e-10	-1.48511	-1.24408
100792055	chr7:100792055:C:T	8.49251e-10	-1.49314	-2.80088e-10
100792306	chr7:100792306:G:T	1.05392e-08	2.26665	-1.24129
100792527	chr7:100792527:G:A	1.61455e-07	3.75448	-2.80088e-10
100792617	chr7:100792617:A:G	2.93475e-09	-2.11916e-10	-0.253117
100792935	chr7:100792935:C:T	4.28278e-10	-0.928452	-1.24927
100793127	chr7:100793127:C:A	3.55392e-09	-2.11916e-10	-0.0616888
100793511	chr7:100793511:C:T	1.43784e-09	-2.11916e-10	-0.966597
100793574	chr7:100793574:A:G	1.29804e-09	-2.11916e-10	-1.06889
100793761	chr7:100793761:C:T	1.79052e-09	-2.11916e-10	-0.747232
100793786	chr7:100793786:C:T	3.14813e-09	-2.11916e-10	-0.182931
100793815	chr7:100793815:C:T	1.10535e-09	-2.11916e-10	-1.22958
100793932	chr7:100793932:C:T	1.21216e-09	-2.11916e-10	-1.13734
100793959	chr7:100793959:T:C	3.28767e-10	-1.29274	-1.1494
100794022	chr7:100794022:T:C	2.89452e-09	-2.11916e-10	-0.266921
100794299	chr7:100794299:C:T	1.67121e-09	-2.11916e-10	-0.816191
100794460	chr7:100794460:T:C	2.35454e-09	-2.11916e-10	-0.473395
100794560	chr7:100794560:T:A	3.60912e-08	2.25631	-2.80088e-10
100794567	chr7:100794567:C:T	5.77604e-10	-1.87861	-2.80088e-10
100794696	chr7:100794696:A:G	1.05279e-09	-0.395424	-0.882872
100794944	chr7:100794944:A:G	1.62989e-09	-2.11916e-10	-0.841229
100794949	chr7:100794949:GAGA:G	1.09246e-09	-2.11916e-10	-1.24131
100795472	chr7:100795472:AAACAT:A	1.13858e-09	-2.11916e-10	-1.19996
100795477	chr7:100795477:TAAC:T	3.26403e-09	-2.11916e-10	-0.146779
100795672	chr7:100795672:T:C	3.2461e-09	-2.11916e-10	-0.152287
100795720	chr7:100795720:C:T	1.28895e-09	-2.11916e-10	-1.07591
100796391	chr7:100796391:T:C	3.76193e-09	-2.11916e-10	-0.00480765
100796616	chr7:100796616:A:G	3.67215e-10	-1.16776	-1.16379
100796695	chr7:100796695:C:T	3.62923e-10	-1.19135	-1.15196
100797121	chr7:100797121:T:C	1.38561e-09	-1.0036	-2.80088e-10
100797132	chr7:100797132:T:C	1.06143e-08	-2.11916e-10	1.03246
100797381	chr7:100797381:G:C	1.03517e-09	-0.365078	-0.930094
100797781	chr7:100797781:T:C	2.10351e-09	-2.11916e-10	-0.586133
100798488	chr7:100798488:G:A	4.75033e-09	-2.11916e-10	0.228473
100799041	chr7:100799041:T:C	1.10676e-09	-2.11916e-10	-1.22831
100799808	chr7:100799808:C:T	1.10051e-09	-2.11916e-10	-1.23397
100799818	chr7:100799818:A:G	4.10355e-10	-1.15473	-1.06574
100800207	chr7:100800207:TAAG:T	1.1022e-09	-2.11916e-10	-1.23243
100800449	chr7:100800449:G:A	3.94851e-09	-2.11916e-10	0.0435966
100800503	chr7:100800503:A:G	3.81e-09	-2.11916e-10	0.0078873
100800895	chr7:100800895:C:T	6.57511e-10	-0.518187	-1.23085
100801307	chr7:100801307:C:T	1.67615e-09	0.417593	-1.23084
100801375	chr7:100801375:A:AG	3.45821e-09	-2.11916e-10	-0.0889888
100801405	chr7:100801405:C:A	3.26564e-09	-2.11916e-10	-0.146286
100801527	chr7:100801527:G:A	1.04859e-09	-0.192725	-1.08957
100801614	chr7:100801614:A:C	3.86021e-09	-2.11916e-10	0.0209813
100802180	chr7:100802180:C:T	2.96851e-10	-1.30534	-1.23893
100802894	chr7:100802894:G:A	4.11391e-09	-2.11916e-10	0.084634
100803032	chr7:100803032:G:C	3.26684e-10	-1.20811	-1.24039
100803811	chr7:100803811:A:G	2.63392e-10	-1.86367	-0.800184
100803827	chr7:100803827:G:A	1.85433e-10	-1.86308	-1.15172
100804028	chr7:100804028:G:A	2.86417e-09	-2.11916e-10	-0.277463
100804156	chr7:100804156:C:T	1.02012e-09	-1.30982	-2.80088e-10
100804240	chr7:100804240:A:G	3.02039e-09	1.0125	-1.23686
100804256	chr7:100804256:C:T	2.92549e-10	-1.35271	-1.20615
100804512	chr7:100804512:A:C	5.79805e-10	-1.8748	-2.80088e-10
100804698	chr7:100804698:G:C	2.51315e-09	-2.11916e-10	-0.408202
100804920	chr7:100804920:C:T	1.16672e-09	-0.215298	-0.960247
100805137	chr7:100805137:G:T	1.59256e-09	-2.11916e-10	-0.864401
100805521	chr7:100805521:G:A	1.10502e-09	-2.11916e-10	-1.22988
100805535	chr7:100805535:C:T	1.73666e-09	-2.11916e-10	-0.777778
100805807	chr7:100805807:A:G	3.70426e-10	-1.34786	-0.974986
100806240	chr7:100806240:T:A	1.81043e-10	-1.80433	-1.23443
100806242	chr7:100806242:G:A	1.77774e-09	-2.11916e-10	-0.754398
100806902	chr7:100806902:T:C	3.58875e-10	-1.38403	-0.970489
100807075	chr7:100807075:G:A	2.17694e-09	-2.11916e-10	-0.551821
100808522	chr7:100808522:A:G	8.2344e-10	-0.296481	-1.22753
100808669	chr7:100808669:C:T	1.10707e-09	-2.11916e-10	-1.22802
100809279	chr7:100809279:G:A	1.09502e-09	-2.11916e-10	-1.23897
100809293	chr7:100809293:G:A	1.69566e-10	-1.86297	-1.24128
100810077	chr7:100810077:C:G	1.08893e-09	-2.11916e-10	-1.24454
100810181	chr7:100810181:C:T	4.42871e-10	-1.30029	-0.843926
100810764	chr7:100810764:T:C	1.89126e-10	-1.84799	-1.14709
100810785	chr7:100810785:G:A	1.13229e-09	-2.11916e-10	-1.2055
100811076	chr7:100811076:C:G	3.67577e-10	-1.10928	-1.22129
100811129	chr7:100811129:C:T	7.16936e-10	-0.425017	-1.23749
100811237	chr7:100811237:T:C	4.60775e-09	-2.11916e-10	0.197999
100811268	chr7:100811268:T:C	1.09773e-09	-2.11916e-10	-1.2365
100811399	chr7:100811399:A:T	3.89841e-10	-1.34111	-0.930648
100811910	chr7:100811910:G:A	1.0954e-09	-2.11916e-10	-1.23862
100812129	chr7:100812129:G:A	4.78821e-09	0.236416	-2.80088e-10
100812130	chr7:100812130:C:T	4.65301e-09	0.207773	-2.80088e-10
100812381	chr7:100812381:G:C	1.11492e-09	-2.11916e-10	-1.22096
100812975	chr7:100812975:G:A	1.64772e-09	0.279567	-1.10992
100813034	chr7:100813034:C:T	1.45041e-09	-2.11916e-10	-0.957893
100813035	chr7:100813035:A:G	3.71418e-09	1.07083	-1.08841
100813584	chr7:100813584:G:T	6.06936e-10	-1.82907	-2.80088e-10
100813656	chr7:100813656:T:C	3.61859e-09	1.07099	-1.11465
100813665	chr7:100813665:A:G	3.13612e-09	-2.11916e-10	-0.186756
100813750	chr7:100813750:T:C	2.96475e-09	-2.11916e-10	-0.242947
100814752	chr7:100814752:T:C	1.15534e-09	-2.11916e-10	-1.18535
100815950	chr7:100815950:C:T	1.45816e-09	-2.11916e-10	-0.952564
100816370	chr7:100816370:G:A	1.14426e-09	-2.11916e-10	-1.19498
100816525	chr7:100816525:G:A	6.27892e-10	-1.79513	-2.80088e-10
100816764	chr7:100816764:T:C	1.83233e-10	-1.87157	-1.15517
100816831	chr7:100816831:C:T	1.6224e-09	-0.845836	-2.80088e-10
100817165	chr7:100817165:C:T	3.11373e-09	-2.11916e-10	-0.193918
100817372	chr7:100817372:T:C	3.10096e-09	-2.11916e-10	-0.198028
100817530	chr7:100817530:T:A	7.42067e-10	-1.62806	-2.80088e-10
100818021	chr7:100818021:C:T	2.01401e-09	-2.11916e-10	-0.629614
100818430	chr7:100818430:A:G	3.89516e-10	-1.38405	-0.88854
100818451	chr7:100818451:A:G	1.44897e-09	-2.11916e-10	-0.958885
100818517	chr7:100818517:T:C	1.71252e-09	-2.11916e-10	-0.791777
100818734	chr7:100818734:G:C	1.10819e-09	-2.11916e-10	-1.22701
100818897	chr7:100818897:C:T	3.78395e-10	-1.40306	-0.898492
100819248	chr7:100819248:G:A	7.53741e-10	-1.61245	-2.80088e-10
100819389	chr7:100819389:C:A	1.44562e-09	-2.11916e-10	-0.961201
100820798	chr7:100820798:A:C	1.27099e-09	-2.11916e-10	-1.08994
100821139	chr7:100821139:C:T	2.17784e-10	-1.6041	-1.24989
100821202	chr7:100821202:A:G	1.16429e-09	-2.11916e-10	-1.17763
100821279	chr7:100821279:T:C	3.17985e-10	-1.52418	-0.951311
100821538	chr7:100821538:G:C	3.69318e-10	-1.32338	-1.00246
100821606	chr7:100821606:C:T	1.68976e-10	-1.8741	-1.23363
100821650	chr7:100821650:T:G	1.1148e-09	-2.11916e-10	-1.22106
100821758	chr7:100821758:T:G	3.20869e-10	-1.47229	-0.994178
100822012	chr7:100822012:T:C	2.37978e-09	0.750691	-1.21342
100822533	chr7:100822533:A:G	3.37755e-10	-1.4701	-0.945071
100822590	chr7:100822590:C:T	1.65466e-09	-2.11916e-10	-0.826143
100823028	chr7:100823028:A:G	3.32214e-10	-1.45569	-0.976031
100823397	chr7:100823397:G:A	1.30852e-09	-2.11916e-10	-1.06085
100823408	chr7:100823408:TGGA:T	1.20847e-09	-2.11916e-10	-1.14039
100823479	chr7:100823479:G:A	3.6825e-10	-1.36739	-0.961342
100824159	chr7:100824159:C:T	3.36323e-10	-1.45643	-0.96299
100824534	chr7:100824534:G:A	1.82172e-09	0.479272	-1.20923
100825098	chr7:100825098:C:T	1.29169e-09	-1.07379	-2.80088e-10
100825156	chr7:100825156:G:A	1.09485e-09	-2.11916e-10	-1.23912
100825355	chr7:100825355:G:A	5.79923e-10	-1.8746	-2.80088e-10
100825448	chr7:100825448:C:T	1.99982e-09	-0.636682	-2.80088e-10
100825456	chr7:100825456:C:T	2.62257e-10	-1.43775	-1.23042
100825666	chr7:100825666:T:G	3.6659e-09	-2.11916e-10	-0.030667
100825743	chr7:100825743:T:C	2.99882e-10	-1.87864	-0.655466
100826219	chr7:100826219:C:T	1.74078e-10	-1.86235	-1.21564
100828632	chr7:100828632:ACT:A	1.57622e-09	-2.11916e-10	-0.874711
100828908	chr7:100828908:AG:A	1.51811e-09	-2.11916e-10	-0.912273
100829218	chr7:100829218:C:T	1.70455e-09	-2.11916e-10	-0.796438
100829641	chr7:100829641:G:A	2.50668e-09	0.794883	-1.20566
100830249	chr7:100830249:G:A	2.51921e-09	-2.11916e-10	-0.405794
100830324	chr7:100830324:G:A	1.13468e-09	-2.11916e-10	-1.20339
100830340	chr7:100830340:G:A	3.21958e-10	-1.44926	-1.01382
100830658	chr7:100830658:G:A	1.57473e-09	-2.11916e-10	-0.875656
100830662	chr7:100830662:C:T	2.31962e-09	0.730598	-1.21894
100830815	chr7:100830815:A:G	2.03895e-10	-1.69017	-1.22971
100830955	chr7:100830955:T:C	1.47733e-09	-2.11916e-10	-0.939503
100831279	chr7:100831279:T:C	2.47961e-10	-1.87864	-0.84558
100831589	chr7:100831589:C:T	1.26826e-09	-2.11916e-10	-1.0921
100833004	chr7:100833004:G:A	8.61317e-10	-1.47903	-2.80088e-10
100834358	chr7:100834358:T:C	2.1898e-09	0.133756	-0.679686
100834483	chr7:100834483:T:G	1.1413e-09	-2.11916e-10	-1.19757
100834612	chr7:100834612:G:A	1.31009e-09	-2.11916e-10	-1.05964
100834647	chr7:100834647:C:T	2.34786e-09	0.726569	-1.20281
100834746	chr7:100834746:G:A	5.9471e-10	-0.675171	-1.17425
100834812	chr7:100834812:G:A	2.76168e-09	-0.3139	-2.80088e-10
100834997	chr7:100834997:G:A	1.88345e-09	-2.11916e-10	-0.696633
100835051	chr7:100835051:TAAAC:T	1.42631e-09	-2.11916e-10	-0.974649
100835564	chr7:100835564:C:T	1.85635e-09	0.509785	-1.22091
100835830	chr7:100835830:G:A	1.41175e-09	-2.11916e-10	-0.984913
100836305	chr7:100836305:G:A	1.56582e-09	-2.11916e-10	-0.881333
100836307	chr7:100836307:G:A	1.03184e-09	-1.2984	-2.80088e-10
100836449	chr7:100836449:A:G	3.06016e-10	-1.49498	-1.01888
100836947	chr7:100836947:G:T	1.21591e-09	-2.11916e-10	-1.13425
100837337	chr7:100837337:T:C	3.27749e-10	-1.40752	-1.03773
100837348	chr7:100837348:ATGG:A	2.40658e-09	0.771259	-1.22279
100837535	chr7:100837535:G:A	3.21136e-10	-1.61791	-0.847725
100838113	chr7:100838113:A:G	1.81784e-09	-2.11916e-10	-0.732093
100838201	chr7:100838201:A:G	1.4575e-09	-2.11916e-10	-0.953018
100838256	chr7:100838256:C:T	2.30303e-09	-2.11916e-10	-0.495514
100838393	chr7:100838393:C:T	1.28722e-09	-2.11916e-10	-1.07726
100838585	chr7:100838585:T:C	1.70364e-09	-0.796977	-2.80088e-10
100838849	chr7:100838849:C:T	2.97219e-09	-0.240443	-2.80088e-10
100839607	chr7:100839607:A:G	4.28601e-10	-0.978033	-1.19894
100839785	chr7:100839785:G:A	1.14643e-09	-1.19309	-2.80088e-10
100840185	chr7:100840185:TTTGTGGTGTGC:T	1.59475e-09	-2.11916e-10	-0.863022
100840743	chr7:100840743:A:G	1.22076e-09	-2.11916e-10	-1.13027
100840841	chr7:100840841:A:T	1.11345e-09	-2.11916e-10	-1.22228
100840881	chr7:100840881:ACAAAGCCG:A	1.90022e-09	-2.11916e-10	-0.687773
100840961	chr7:100840961:C:T	7.74444e-10	-1.58535	-2.80088e-10
100841648	chr7:100841648:CATT:C	1.16202e-09	-1.17958	-2.80088e-10
100841901	chr7:100841901:G:C	3.06972e-10	-1.85909	-0.651646
100842204	chr7:100842204:C:T	1.97426e-09	-2.11916e-10	-0.649549
100842512	chr7:100842512:C:T	2.23191e-09	-2.11916e-10	-0.526882
100842573	chr7:100842573:T:C	1.14565e-09	-2.11916e-10	-1.19377
100842651	chr7:100842651:TAAAAC:T	1.97325e-09	-2.11916e-10	-0.65006
100842976	chr7:100842976:A:G	6.02454e-10	-0.614598	-1.22189
100844498	chr7:100844498:A:G	1.62153e-09	-2.11916e-10	-0.846371
100845214	chr7:100845214:C:T	2.99852e-09	-2.11916e-10	-0.231622
100845431	chr7:100845431:A:G	1.45482e-09	-2.11916e-10	-0.954857
100845978	chr7:100845978:G:C	2.96218e-09	-2.11916e-10	-0.243815
100846095	chr7:100846095:G:A	6.90428e-10	-1.70018	-2.80088e-10
100847116	chr7:100847116:C:T	7.26205e-08	3.46935	-0.513845
100847187	chr7:100847187:T:C	2.4763e-09	-2.11916e-10	-0.422975
100847372	chr7:100847372:A:G	2.69428e-09	-2.11916e-10	-0.338611
100847548	chr7:100847548:A:G	4.54655e-10	-1.75187	-0.366085
100848174	chr7:100848174:A:G	1.08988e-09	-2.11916e-10	-1.24367
100848613	chr7:100848613:G:A	5.46111e-10	-0.686358	-1.24832
100848615	chr7:100848615:A:G	2.88679e-09	-0.269595	-2.80088e-10
100848620	chr7:100848620:T:C	1.21883e-09	-2.11916e-10	-1.13185
100848625	chr7:100848625:G:A	3.20964e-09	-2.11916e-10	-0.163581
100848719	chr7:100848719:C:T	3.2485e-09	-2.11916e-10	-0.151548
100849308	chr7:100849308:G:A	1.59688e-09	-2.11916e-10	-0.861688
100849701	chr7:100849701:C:T	2.28083e-09	-2.11916e-10	-0.505199
100850013	chr7:100850013:C:T	1.27658e-09	-1.08556	-2.80088e-10
100850188	chr7:100850188:C:T	2.96215e-09	-2.11916e-10	-0.243824
100851943	chr7:100851943:C:T	1.08324e-09	-2.11916e-10	-1.24978
100852122	chr7:100852122:A:G	1.49254e-09	-2.11916e-10	-0.929263
100852602	chr7:100852602:G:A	2.50523e-10	-1.84943	-0.864512
100853111	chr7:100853111:T:G	2.93299e-09	-2.11916e-10	-0.253719
100854110	chr7:100854110:C:T	1.73634e-07	4.8692	-1.04199
100854461	chr7:100854461:G:C	1.13499e-09	-2.11916e-10	-1.20312
100854902	chr7:100854902:A:G	1.4805e-09	-0.470252	-0.467109
100855108	chr7:100855108:G:A	1.09468e-09	-2.11916e-10	-1.23928
100855599	chr7:100855599:A:G	1.09922e-09	-2.11916e-10	-1.23514
100855856	chr7:100855856:C:A	1.08329e-09	-2.11916e-10	-1.24974
100856187	chr7:100856187:A:G	1.11213e-09	-2.11916e-10	-1.22347
100856497	chr7:100856497:G:A	1.31894e-09	-2.11916e-10	-1.05292
100856508	chr7:100856508:CCTT:C	1.58228e-08	2.57624	-1.14452
100857194	chr7:100857194:G:A	2.61803e-09	-2.11916e-10	-0.367319
100857325	chr7:100857325:C:T	2.78428e-09	-2.11916e-10	-0.305753
100857534	chr7:100857534:G:A	1.15861e-08	-2.11916e-10	1.12006
100857933	chr7:100857933:A:AC	2.76701e-09	-2.11916e-10	-0.311973
100857987	chr7:100857987:G:A	1.60352e-09	-2.11916e-10	-0.857542
100858040	chr7:100858040:C:T	5.03603e-10	-1.10913	-0.906576
100858078	chr7:100858078:C:T	1.50247e-08	2.50483	-1.12487
100858111	chr7:100858111:C:T	1.48221e-08	2.50036	-1.13398
100858482	chr7:100858482:TGGCAGACTGA:T	2.79531e-09	-2.11916e-10	-0.3018
100858541	chr7:100858541:G:A	2.15901e-07	5.03858	-0.993499
100858762	chr7:100858762:A:G	4.04587e-09	-2.11916e-10	0.0679569
100858884	chr7:100858884:C:T	1.08319e-09	-2.11916e-10	-1.24983
100858973	chr7:100858973:G:A	1.76605e-10	-1.87737	-1.18621
100859028	chr7:100859028:T:G	1.63612e-09	-2.11916e-10	-0.837413
100859437	chr7:100859437:C:T	4.28768e-09	0.126005	-2.80088e-10
100859569	chr7:100859569:G:A	4.953e-09	0.770262	-0.50001
100859722	chr7:100859722:G:A	1.68745e-09	-0.406046	-0.400474
100859734	chr7:100859734:A:G	1.38057e-08	2.44705	-1.15171
100860427	chr7:100860427:A:G	1.56517e-09	-0.454083	-0.427665
100860471	chr7:100860471:C:G	2.33267e-08	1.90253	-0.0826763
100860491	chr7:100860491:C:T	2.43292e-09	-2.11916e-10	-0.440651
100860492	chr7:100860492:A:G	3.1109e-09	-2.11916e-10	-0.194828
100860545	chr7:100860545:G:C	7.87047e-10	-1.56921	-2.80088e-10
100862861	chr7:100862861:C:T	8.51484e-10	-1.49052	-2.80088e-10
100863044	chr7:100863044:GGGTTTTTTT:G	1.6852e-09	-2.11916e-10	-0.807857
100863285	chr7:100863285:C:T	3.04331e-09	-2.11916e-10	-0.216796
100863873	chr7:100863873:GA:G	1.38231e-09	-2.11916e-10	-1.00598
100863954	chr7:100863954:T:C	1.1076e-09	-2.11916e-10	-1.22754
100864042	chr7:100864042:A:G	1.43641e-09	-2.11916e-10	-0.967594
100864308	chr7:100864308:C:T	1.08534e-09	-2.11916e-10	-1.24785
100864382	chr7:100864382:A:G	2.18677e-09	-0.560627	0.0133106
100864710	chr7:100864710:A:G	1.69849e-09	-0.531087	-0.268916
100864731	chr7:100864731:T:A	1.43243e-09	-2.11916e-10	-0.970369
100865472	chr7:100865472:C:T	2.08357e-09	-2.11916e-10	-0.595659
100865628	chr7:100865628:G:A	1.11497e-09	-2.11916e-10	-1.22091
100865870	chr7:100865870:G:A	5.83962e-10	-1.86766	-2.80088e-10
100865927	chr7:100865927:C:T	1.45775e-09	-2.11916e-10	-0.952844
100866377	chr7:100866377:C:T	1.11466e-09	-2.11916e-10	-1.22119
100866431	chr7:100866431:G:A	7.75339e-10	-1.5842	-2.80088e-10
100867266	chr7:100867266:C:T	1.48605e-09	-0.933619	-2.80088e-10
100867496	chr7:100867496:C:T	5.77696e-10	-1.87845	-2.80088e-10
100867733	chr7:100867733:C:T	1.76606e-10	-1.87786	-1.18572
100867817	chr7:100867817:T:C	5.82368e-10	-1.87039	-2.80088e-10
100867997	chr7:100867997:C:T	4.7528e-10	-1.78356	-0.290032
100868092	chr7:100868092:C:G	1.11523e-09	-2.11916e-10	-1.22068
100868202	chr7:100868202:G:A	7.39814e-10	-1.6311	-2.80088e-10
100868220	chr7:100868220:G:A	1.36623e-09	-2.11916e-10	-1.01769
100868334	chr7:100868334:G:A	1.45708e-09	-2.11916e-10	-0.953304
100868774	chr7:100868774:A:C	3.64995e-09	-2.11916e-10	-0.0350283
100868819	chr7:100868819:G:A	1.49492e-07	4.71131	-1.03381
100869131	chr7:100869131:C:T	1.10503e-09	-2.11916e-10	-1.22987
100870031	chr7:100870031:G:A	1.34224e-09	-2.11916e-10	-1.0354
100870481	chr7:100870481:G:A	3.83625e-07	5.68712	-1.06719
100870662	chr7:100870662:A:G	2.08876e-09	-0.565765	-0.0274067
100871055	chr7:100871055:A:C	1.14811e-09	-2.11916e-10	-1.19163
100871198	chr7:100871198:C:A	2.0964e-08	1.85954	-0.146477
100871277	chr7:100871277:C:T	2.10481e-09	-2.11916e-10	-0.585515
100871376	chr7:100871376:T:C	1.51303e-09	-2.11916e-10	-0.91563
100872645	chr7:100872645:A:T	1.11816e-09	-2.11916e-10	-1.21805
100873334	chr7:100873334:G:A	1.85601e-09	-2.11916e-10	-0.711314
100873372	chr7:100873372:C:T	1.48584e-09	-2.11916e-10	-0.93376
100873422	chr7:100873422:C:T	1.87695e-10	-1.82794	-1.17474
100873529	chr7:100873529:T:G	1.08357e-09	-2.11916e-10	-1.24948
100873650	chr7:100873650:T:C	1.65842e-09	-0.526294	-0.297584
100873973	chr7:100873973:A:G	9.73363e-09	2.08181	-1.13596
100874085	chr7:100874085:C:G	1.44459e-09	-2.11916e-10	-0.961912
100874621	chr7:100874621:T:C	1.15952e-09	-2.11916e-10	-1.18173
100874758	chr7:100874758:C:T	2.61228e-10	-1.44164	-1.23046
100874856	chr7:100874856:C:T	1.3804e-09	-2.11916e-10	-1.00737
100875004	chr7:100875004:C:T	1.43181e-09	-2.11916e-10	-0.970798
100875053	chr7:100875053:T:A	1.43701e-09	-2.11916e-10	-0.967177
100875204	chr7:100875204:C:T	4.9306e-07	6.03248	-1.16159
100875929	chr7:100875929:G:A	1.7874e-10	-1.83645	-1.21512
100876212	chr7:100876212:C:T	4.08729e-09	1.32787	-1.24973
100876668	chr7:100876668:T:C	1.78097e-10	-1.83568	-1.21948
100877158	chr7:100877158:C:T	1.16474e-09	-2.11916e-10	-1.17725
100877202	chr7:100877202:C:G	1.17728e-09	-2.11916e-10	-1.16653
100877874	chr7:100877874:T:C	1.11558e-09	-2.11916e-10	-1.22036
100878142	chr7:100878142:C:G	1.11536e-09	-2.11916e-10	-1.22056
100878200	chr7:100878200:A:C	2.09267e-09	-2.11916e-10	-0.591301
100878217	chr7:100878217:C:T	9.13323e-09	1.96914	-1.08696
100878489	chr7:100878489:T:C	9.03737e-09	1.9839	-1.11227
100878558	chr7:100878558:A:G	1.60498e-07	3.74854	-2.80088e-10
100878608	chr7:100878608:C:T	3.33562e-09	-0.671894	0.546812
100880208	chr7:100880208:G:A	1.04433e-08	2.14686	-1.13064
100880449	chr7:100880449:G:A	1.19593e-09	-2.11916e-10	-1.15081
100880859	chr7:100880859:C:T	7.035e-10	-1.68143	-2.80088e-10
100880893	chr7:100880893:G:A	9.88843e-10	-1.34096	-2.80088e-10
100881850	chr7:100881850:T:C	1.08328e-09	-2.11916e-10	-1.24975
100881889	chr7:100881889:C:T	2.10665e-09	-2.11916e-10	-0.58464
100881918	chr7:100881918:G:A	1.43181e-09	-2.11916e-10	-0.970798
100882020	chr7:100882020:A:C	1.15076e-09	-2.11916e-10	-1.18932
100882572	chr7:100882572:T:C	1.11523e-09	-2.11916e-10	-1.22068
100883952	chr7:100883952:A:G	3.61205e-08	-2.11916e-10	2.25712
100884202	chr7:100884202:A:C	1.16155e-09	-2.11916e-10	-1.17998
100884294	chr7:100884294:C:T	1.42979e-09	-2.11916e-10	-0.972213
100884337	chr7:100884337:G:C	1.65506e-09	-2.11916e-10	-0.825902
100884405	chr7:100884405:T:C	1.92743e-09	-0.520131	-0.153422
100884429	chr7:100884429:G:C	1.14023e-09	-2.11916e-10	-1.19851
100884718	chr7:100884718:C:T	4.1359e-08	2.18488	0.207675
100884916	chr7:100884916:C:T	1.84328e-09	-2.11916e-10	-0.718196
100885099	chr7:100885099:G:A	1.78319e-10	-1.81877	-1.23515
100886110	chr7:100886110:A:G	1.86066e-09	-0.599081	-0.109729
100886342	chr7:100886342:C:G	1.08362e-09	-2.11916e-10	-1.24943
100886548	chr7:100886548:A:G	9.8851e-10	-1.3413	-2.80088e-10
100886760	chr7:100886760:T:G	1.80913e-10	-1.82306	-1.21642
100887272	chr7:100887272:C:T	1.14519e-09	-2.11916e-10	-1.19417
100887296	chr7:100887296:C:T	1.20666e-08	2.33685	-1.17615
100887536	chr7:100887536:C:T	5.80456e-10	-1.87368	-2.80088e-10
100887551	chr7:100887551:G:C	5.53245e-09	-2.11916e-10	0.38089
100887644	chr7:100887644:G:A	1.08337e-09	-2.11916e-10	-1.24966
100887880	chr7:100887880:G:T	1.44298e-09	-2.11916e-10	-0.963028
100888414	chr7:100888414:C:A	2.613e-10	-1.42226	-1.24957
100888489	chr7:100888489:C:T	1.09424e-08	1.07916	-0.016263
100889680	chr7:100889680:G:A	1.14486e-09	-2.11916e-10	-1.19446
100889899	chr7:100889899:T:C	5.50922e-10	-1.77632	-0.14958
100890127	chr7:100890127:C:T	1.14519e-09	-2.11916e-10	-1.19417
100890549	chr7:100890549:A:G	5.80474e-10	-1.87365	-2.80088e-10
100890786	chr7:100890786:C:T	1.40636e-08	1.31385	-2.80088e-10
100891037	chr7:100891037:G:C	3.1044e-10	-1.24986	-1.24964
100891496	chr7:100891496:C:T	1.23449e-08	-2.11916e-10	1.1835
100891617	chr7:100891617:T:C	3.29913e-09	-0.136081	-2.80088e-10
100892018	chr7:100892018:C:T	4.2459e-09	-1.04775	1.16397
100892232	chr7:100892232:CCT:C	1.08387e-09	-2.11916e-10	-1.2492
100892456	chr7:100892456:G:A	2.22896e-07	2.34717	1.7298
100893144	chr7:100893144:C:T	1.12834e-09	-2.11916e-10	-1.20899
100893176	chr7:100893176:G:T	4.43219e-09	0.159154	-2.80088e-10
100893426	chr7:100893426:C:T	1.13488e-09	-2.11916e-10	-1.20322
100894132	chr7:100894132:C:T	1.42491e-09	-2.11916e-10	-0.97563
100894701	chr7:100894701:C:T	3.26679e-07	5.60863	-1.14939
100894791	chr7:100894791:C:T	1.48763e-09	0.281598	-1.21415
100894872	chr7:100894872:C:G	7.94989e-10	-1.55917	-2.80088e-10
100894879	chr7:100894879:C:CA	1.44478e-09	-2.11916e-10	-0.961786
100894947	chr7:100894947:G:A	6.67737e-09	1.53855	-0.969564
100895275	chr7:100895275:G:A	1.27677e-09	-2.11916e-10	-1.08541
100895738	chr7:100895738:G:A	1.88314e-10	-1.85324	-1.14614
100896377	chr7:100896377:T:G	4.85787e-09	-0.94553	1.19639
100896581	chr7:100896581:G:A	1.09643e-09	-2.11916e-10	-1.23768
100896626	chr7:100896626:AC:A	5.78998e-10	-1.8762	-2.80088e-10
100897092	chr7:100897092:G:C	6.13171e-09	-2.11916e-10	0.483734
100897302	chr7:100897302:AAGC:A	2.41435e-07	5.12655	-0.969689
100897329	chr7:100897329:G:T	1.87361e-10	-1.85604	-1.14841
100897339	chr7:100897339:G:T	1.88348e-10	-1.8585	-1.1407
100897340	chr7:100897340:G:T	1.85864e-10	-1.85864	-1.15383
100898392	chr7:100898392:T:C	1.41823e-08	-0.944381	2.26663
100898440	chr7:100898440:T:C	6.91506e-09	-0.867987	1.47195
100899022	chr7:100899022:T:A	2.11228e-09	-2.11916e-10	-0.581975
100899061	chr7:100899061:C:T	1.14924e-09	-2.11916e-10	-1.19064
100899267	chr7:100899267:A:G	1.85794e-10	-1.85864	-1.15422
100899511	chr7:100899511:A:G	3.23304e-10	-1.22603	-1.23288
100899586	chr7:100899586:CATGTGACTTCT:C	1.08583e-09	-2.11916e-10	-1.24739
100899603	chr7:100899603:A:G	1.09501e-09	-2.11916e-10	-1.23898
100899794	chr7:100899794:C:T	1.47887e-09	-2.11916e-10	-0.93846
100900437	chr7:100900437:T:G	9.06112e-10	-1.42833	-2.80088e-10
100900600	chr7:100900600:C:T	1.27153e-07	1.87388	1.64177
100900602	chr7:100900602:G:A	6.67294e-09	0.521592	0.0467271
100900626	chr7:100900626:G:A	1.31325e-09	-2.11916e-10	-1.05724
100900659	chr7:100900659:A:G	1.3183e-09	-2.11916e-10	-1.05339
100900855	chr7:100900855:A:G	7.20168e-09	1.66706	-1.02248
100900957	chr7:100900957:C:T	1.31256e-09	-2.11916e-10	-1.05776
100901090	chr7:100901090:C:T	1.31102e-09	-2.11916e-10	-1.05894
100901106	chr7:100901106:A:C	1.45e-07	1.97646	1.67053
100901522	chr7:100901522:T:C	3.34526e-09	-1.1764	1.0542
100901540	chr7:100901540:G:A	1.48126e-07	1.88566	1.78266
100901667	chr7:100901667:C:T	1.31555e-09	-2.11916e-10	-1.05549
100901695	chr7:100901695:G:A	1.86428e-10	-1.76218	-1.24727
100902169	chr7:100902169:T:C	2.47432e-09	0.822881	-1.24666
100902485	chr7:100902485:C:T	1.14285e-08	-0.88883	1.9952
100902655	chr7:100902655:C:T	6.81607e-09	0.467439	0.122104
100902707	chr7:100902707:G:A	1.08562e-09	-2.11916e-10	-1.24759
100902767	chr7:100902767:C:T	5.82124e-08	1.48717	1.24718
100903125	chr7:100903125:C:T	1.04227e-08	-0.814541	1.82879
100903135	chr7:100903135:A:T	7.21333e-10	-1.65639	-2.80088e-10
100903161	chr7:100903161:A:G	1.35079e-08	-0.803967	2.0775
100903505	chr7:100903505:CCTTT:C	1.31184e-09	-2.11916e-10	-1.05831
100903506	chr7:100903506:C:T	7.92257e-09	-0.872756	1.61273
100903671	chr7:100903671:C:T	8.89189e-09	-0.939166	1.79456
100904033	chr7:100904033:T:G	1.08552e-09	-2.11916e-10	-1.24768
100904135	chr7:100904135:G:A	5.32235e-09	-0.976887	1.31906
100905119	chr7:100905119:G:A	1.12072e-09	-2.11916e-10	-1.21577
100905278	chr7:100905278:C:T	1.09124e-09	-2.11916e-10	-1.24242
100905680	chr7:100905680:G:A	5.44063e-10	-1.81609	-0.122346
100907284	chr7:100907284:C:T	2.96154e-10	-1.30675	-1.23986
100907991	chr7:100907991:T:C	6.31046e-09	-0.959653	1.47212
100908003	chr7:100908003:A:G	5.10834e-09	-1.02118	1.32231
100908172	chr7:100908172:A:G	8.73125e-09	1.88474	-1.04757
100908477	chr7:100908477:G:A	1.08321e-09	-2.11916e-10	-1.24981
100908761	chr7:100908761:C:T	1.9975e-10	-1.87796	-1.06247
100908908	chr7:100908908:C:A	8.3568e-09	1.89651	-1.10318
100909405	chr7:100909405:A:G	6.50903e-09	-0.721094	1.26454
100909872	chr7:100909872:T:C	6.67709e-09	-1.06049	1.62943
100910103	chr7:100910103:C:T	6.16771e-09	0.489586	-2.80088e-10
100910276	chr7:100910276:A:G	4.84498e-09	-2.11916e-10	0.248203
100910791	chr7:100910791:C:G	3.83095e-09	0.0133724	-2.80088e-10
100911114	chr7:100911114:G:T	1.08992e-09	-2.11916e-10	-1.24364
100911518	chr7:100911518:T:C	2.81711e-09	0.497823	-0.791851
100911543	chr7:100911543:C:T	5.94895e-09	1.4981	-1.04462
100911581	chr7:100911581:A:G	6.08046e-09	1.50047	-1.02513
100911633	chr7:100911633:A:C	1.88913e-10	-1.86053	-1.13568
100911652	chr7:100911652:G:A	2.59293e-09	-2.11916e-10	-0.376952
100911941	chr7:100911941:A:C	3.50878e-09	-2.11916e-10	-0.0744738
100912228	chr7:100912228:C:T	1.08316e-09	-2.11916e-10	-1.24986
100912248	chr7:100912248:C:A	8.52515e-09	-2.11916e-10	0.81328
100912253	chr7:100912253:G:A	8.28006e-09	-2.11916e-10	0.78411
100912476	chr7:100912476:G:T	9.5308e-10	-1.3778	-2.80088e-10
100912616	chr7:100912616:C:T	5.35961e-10	-1.76446	-0.188977
100913093	chr7:100913093:CAT:C	1.2282e-09	-2.11916e-10	-1.12419
100913369	chr7:100913369:A:AT	1.23997e-09	-2.11916e-10	-1.11465
100913413	chr7:100913413:A:G	9.08801e-10	-1.42537	-2.80088e-10
100913533	chr7:100913533:A:G	8.78221e-09	-2.11916e-10	0.842987
100913542	chr7:100913542:G:A	2.35061e-09	0.529431	-1.0045
100913633	chr7:100913633:A:C	2.06002e-08	-0.649179	2.34474
100913752	chr7:100913752:G:A	5.99902e-10	-1.84073	-2.80088e-10
100913762	chr7:100913762:G:A	2.278e-09	-2.11916e-10	-0.506444
100914301	chr7:100914301:G:C	1.19584e-09	-2.11916e-10	-1.15089
100914499	chr7:100914499:C:T	4.71411e-09	1.422	-1.20118
100914612	chr7:100914612:C:T	2.23654e-09	0.390289	-0.915102
100914916	chr7:100914916:T:C	1.54644e-07	4.88849	-1.17711
100915047	chr7:100915047:C:T	2.84935e-09	-2.11916e-10	-0.282648
100915204	chr7:100915204:C:T	3.65652e-09	-0.989763	0.956533
100915451	chr7:100915451:GA:G	1.28968e-09	-2.11916e-10	-1.07534
100915955	chr7:100915955:C:T	2.62508e-09	0.495096	-0.859725
100916170	chr7:100916170:T:TA	1.73995e-09	-2.11916e-10	-0.775884
100916179	chr7:100916179:G:A	1.20718e-09	-2.11916e-10	-1.14145
100916276	chr7:100916276:C:T	1.08961e-08	-2.11916e-10	1.05866
100916399	chr7:100916399:T:TTA	1.67725e-09	-2.11916e-10	-0.812587
100917324	chr7:100917324:C:T	8.92152e-09	-2.11916e-10	0.858726
100917356	chr7:100917356:A:C	1.476e-08	-2.11916e-10	1.36218
100918040	chr7:100918040:T:A	1.56933e-08	-2.11916e-10	1.42349
100918134	chr7:100918134:G:T	7.39004e-10	-1.63219	-2.80088e-10
100918383	chr7:100918383:A:C	2.65689e-10	-1.42719	-1.22798
100918429	chr7:100918429:A:T	1.08595e-09	-2.11916e-10	-1.24728
100918435	chr7:100918435:C:T	1.91006e-09	0.337526	-1.02013
100918586	chr7:100918586:A:AT	8.98781e-09	-2.11916e-10	0.866128
100918625	chr7:100918625:G:T	7.35683e-10	-1.6367	-2.80088e-10
100918700	chr7:100918700:A:G	1.08737e-09	-2.11916e-10	-1.24598
100919275	chr7:100919275:G:C	6.66729e-09	-2.11916e-10	0.567473
100919375	chr7:100919375:G:A	1.23303e-09	-2.11916e-10	-1.12027
100919433	chr7:100919433:T:A	6.32399e-09	-2.11916e-10	0.51461
100920067	chr7:100920067:T:C	5.64201e-10	-1.65763	-0.244453
100920522	chr7:100920522:GTTC:G	6.87604e-09	-2.11916e-10	0.598302
100920552	chr7:100920552:G:A	1.23222e-09	-2.11916e-10	-1.12092
100920601	chr7:100920601:C:T	1.09229e-09	-2.11916e-10	-1.24147
100920838	chr7:100920838:C:T	4.52405e-10	-0.901033	-1.22189
100920973	chr7:100920973:A:G	6.39618e-08	3.26015	-0.431605
100921239	chr7:100921239:G:T	1.11336e-09	-2.11916e-10	-1.22235
100921320	chr7:100921320:A:T	2.05711e-09	0.422122	-1.03056
100921696	chr7:100921696:T:C	1.16965e-09	-2.11916e-10	-1.17304
100921850	chr7:100921850:A:C	5.18348e-10	-1.87843	-0.108424
100922145	chr7:100922145:A:C	1.27001e-09	-2.11916e-10	-1.09071
100922203	chr7:100922203:C:T	2.20238e-09	-0.540204	-2.80088e-10
100922354	chr7:100922354:G:T	1.36074e-09	-2.11916e-10	-1.02171
100922576	chr7:100922576:T:C	1.73288e-09	-2.11916e-10	-0.779959
100922628	chr7:100922628:C:T	6.18032e-09	0.59767	-0.106041
100922652	chr7:100922652:T:A	4.78829e-10	-0.857382	-1.20877
100923227	chr7:100923227:T:C	1.1695e-09	-2.11916e-10	-1.17316
100923466	chr7:100923466:T:C	3.84898e-09	-2.11916e-10	0.0180668
100923997	chr7:100923997:C:T	2.57818e-09	-2.11916e-10	-0.382659
100925016	chr7:100925016:T:C	1.50602e-09	-2.11916e-10	-0.92027
100925091	chr7:100925091:A:G	7.46721e-09	-2.11916e-10	0.680781
100925153	chr7:100925153:A:G	7.92043e-10	-1.56288	-2.80088e-10
100925222	chr7:100925222:C:T	7.47297e-09	0.834689	-0.153137
100925259	chr7:100925259:T:C	1.46211e-09	-2.11916e-10	-0.949858
100925389	chr7:100925389:A:G	2.54926e-10	-1.62212	-1.0744
100925678	chr7:100925678:C:T	1.49352e-08	2.47157	-1.09759
100925946	chr7:100925946:T:C	2.10272e-09	-2.11916e-10	-0.586507
100926062	chr7:100926062:A:T	2.05453e-09	-0.609693	-2.80088e-10
100926332	chr7:100926332:TCA:T	6.98073e-10	-1.68917	-2.80088e-10
100926453	chr7:100926453:A:G	4.9749e-09	-2.11916e-10	0.274664
100926568	chr7:100926568:A:T	1.09705e-09	-2.11916e-10	-1.23711
100926762	chr7:100926762:T:C	1.27637e-09	-1.60645	0.520732
100927024	chr7:100927024:G:A	2.69876e-09	-2.11916e-10	-0.336949
100927183	chr7:100927183:C:T	2.88485e-09	-2.11916e-10	-0.270267
100927256	chr7:100927256:A:G	6.51824e-09	-2.11916e-10	0.544863
100927310	chr7:100927310:CTTCT:C	6.52701e-09	-2.11916e-10	0.546208
100927526	chr7:100927526:C:T	1.05428e-09	-1.13696	-0.139925
100927831	chr7:100927831:C:A	1.62499e-09	-2.11916e-10	-0.844238
100927939	chr7:100927939:C:G	1.92952e-09	0.480715	-1.15319
100928139	chr7:100928139:A:G	1.12824e-09	-2.11916e-10	-1.20908
100928185	chr7:100928185:A:G	1.82413e-10	-1.83996	-1.19126
100928226	chr7:100928226:A:G	3.95185e-09	-2.11916e-10	0.0444433
100928448	chr7:100928448:C:T	1.90425e-09	-0.685651	-2.80088e-10
100928623	chr7:100928623:A:T	1.15926e-07	3.42321	-2.80088e-10
100928670	chr7:100928670:C:G	4.19087e-10	-1.18265	-1.01677
100928733	chr7:100928733:C:T	2.13374e-09	-2.11916e-10	-0.571863
100928782	chr7:100928782:G:T	7.15258e-10	-1.66485	-2.80088e-10
100929061	chr7:100929061:G:T	6.77908e-10	-1.71848	-2.80088e-10
100929428	chr7:100929428:C:T	1.37425e-09	-2.11916e-10	-1.01183
100929517	chr7:100929517:G:T	2.93664e-10	-1.3052	-1.24986
100929821	chr7:100929821:T:C	7.28676e-10	-1.17353	-0.472739
100930603	chr7:100930603:C:G	4.84597e-09	-0.829521	1.07793
100930780	chr7:100930780:C:G	7.14024e-10	-1.66658	-2.80088e-10
100930848	chr7:100930848:T:C	6.16176e-10	-0.576753	-1.23721
100931012	chr7:100931012:TA:T	1.0385e-09	-1.69758	0.405615
100931055	chr7:100931055:T:C	7.97909e-10	-1.21989	-0.335615
100931138	chr7:100931138:G:A	7.0525e-09	-2.11916e-10	0.623641
100931508	chr7:100931508:A:G	2.42464e-10	-1.87259	-0.874056
100931641	chr7:100931641:A:G	6.42581e-10	-0.805596	-0.966408
100932432	chr7:100932432:C:T	2.66209e-10	-1.87624	-0.77697
100932851	chr7:100932851:C:T	6.37266e-09	-2.11916e-10	0.522277
100933185	chr7:100933185:G:A	9.21291e-10	-1.8781	0.466381
100933277	chr7:100933277:C:T	6.20368e-10	-0.827091	-0.980093
100933370	chr7:100933370:G:A	2.74263e-10	-1.85969	-0.763723
100933508	chr7:100933508:A:C	6.63904e-10	-0.765764	-0.973595
100933522	chr7:100933522:C:T	3.5383e-10	-1.1527	-1.21598
100933599	chr7:100933599:C:A	1.51133e-09	-2.11916e-10	-0.916752
100933600	chr7:100933600:TG:T	3.13234e-10	-1.87855	-0.611994
100933695	chr7:100933695:G:A	2.24869e-10	-1.82124	-1.00074
100934036	chr7:100934036:T:C	3.84264e-10	-1.59495	-0.691221
100934408	chr7:100934408:C:T	7.97521e-10	-1.15847	-0.397523
100934914	chr7:100934914:C:T	2.98805e-08	-0.741721	2.80919
100935018	chr7:100935018:G:A	7.79986e-09	-2.11916e-10	0.724365
100935107	chr7:100935107:C:A	4.37597e-09	-1.50334	1.64973
100935285	chr7:100935285:C:T	6.51837e-10	-0.677959	-1.07974
100935580	chr7:100935580:C:T	7.38003e-09	-2.11916e-10	0.669037
100935855	chr7:100935855:TG:T	5.85495e-10	-1.86504	-2.80088e-10
100936196	chr7:100936196:G:T	1.70125e-09	-2.11916e-10	-0.798378
100936455	chr7:100936455:C:T	1.57019e-09	-2.11916e-10	-0.878545
100936502	chr7:100936502:C:T	1.49696e-09	-2.11916e-10	-0.926302
100937578	chr7:100937578:C:A	1.71493e-09	-1.25726	0.466893
100937788	chr7:100937788:C:T	8.75876e-10	-1.46227	-2.80088e-10
100937985	chr7:100937985:T:A	1.70389e-09	-2.11916e-10	-0.796828
100938040	chr7:100938040:A:G	1.23877e-09	-2.11916e-10	-1.11562
100938388	chr7:100938388:T:C	1.08312e-09	-2.11916e-10	-1.2499
100938425	chr7:100938425:C:T	1.27797e-09	-2.11916e-10	-1.08447
100938503	chr7:100938503:C:T	1.27427e-09	-2.11916e-10	-1.08737
100938591	chr7:100938591:A:T	5.90835e-10	-1.85596	-2.80088e-10
100938598	chr7:100938598:T:C	6.72765e-10	-1.7261	-2.80088e-10
100938605	chr7:100938605:GGC:G	9.73488e-10	-1.35661	-2.80088e-10
100938670	chr7:100938670:G:A	4.27775e-10	-1.0381	-1.1408
100938681	chr7:100938681:A:C	6.97004e-10	-1.6907	-2.80088e-10
100939111	chr7:100939111:A:C	7.56646e-10	-1.6086	-2.80088e-10
100939178	chr7:100939178:A:G	1.08946e-09	-2.11916e-10	-1.24406
100939291	chr7:100939291:G:A	1.14727e-09	-2.11916e-10	-1.19235
100939309	chr7:100939309:G:A	4.19415e-10	-1.08436	-1.11428
100939624	chr7:100939624:T:C	1.70658e-10	-1.84809	-1.24974
100939651	chr7:100939651:C:T	2.27204e-10	-1.86914	-0.942511
100939951	chr7:100939951:T:C	1.3869e-09	-1.74313	0.740456
100940018	chr7:100940018:T:C	3.98151e-10	-1.17182	-1.07885
100940115	chr7:100940115:A:G	2.29343e-10	-1.85607	-0.946208
100940438	chr7:100940438:T:C	7.31868e-10	-1.6419	-2.80088e-10
100940447	chr7:100940447:G:A	4.35778e-09	0.657818	-0.515595
100940762	chr7:100940762:C:T	6.11379e-09	-2.11916e-10	0.480807
100940790	chr7:100940790:G:A	1.24772e-09	-1.10843	-2.80088e-10
100941092	chr7:100941092:C:T	2.2003e-10	-1.86589	-0.977842
100941145	chr7:100941145:G:A	2.22663e-09	-2.11916e-10	-0.529252
100941716	chr7:100941716:C:G	1.65976e-07	4.22167	-0.439569
100941936	chr7:100941936:A:T	1.71412e-10	-1.84362	-1.2498
100942046	chr7:100942046:C:T	4.54446e-10	-1.01169	-1.10673
100942282	chr7:100942282:A:C	6.22393e-10	-1.80392	-2.80088e-10
100942474	chr7:100942474:C:T	1.13071e-09	-2.11916e-10	-1.20689
100942928	chr7:100942928:G:A	3.44734e-10	-1.2729	-1.12182
100943658	chr7:100943658:C:T	2.28264e-10	-1.86047	-0.946528
100943659	chr7:100943659:A:G	1.81955e-10	-1.79046	-1.24328
100943885	chr7:100943885:ATT:A	2.00028e-09	-2.11916e-10	-0.636452
100944000	chr7:100944000:C:T	5.08968e-09	-2.11916e-10	0.297474
100944026	chr7:100944026:C:G	3.37874e-10	-1.19962	-1.2152
100944059	chr7:100944059:T:C	1.12581e-09	-2.11916e-10	-1.21124
100944098	chr7:100944098:C:T	2.74141e-09	-2.11916e-10	-0.321268
100944190	chr7:100944190:C:T	2.26653e-10	-1.86167	-0.95241
100944191	chr7:100944191:G:A	3.5223e-10	-1.15813	-1.21508
100944625	chr7:100944625:A:G	2.02787e-10	-1.7767	-1.14865
100944816	chr7:100944816:C:T	3.68288e-10	-1.15631	-1.17232
100945052	chr7:100945052:C:G	2.3375e-10	-1.85375	-0.929497
100945765	chr7:100945765:AGTGGGGCG:A	6.70201e-10	-1.72992	-2.80088e-10
100945775	chr7:100945775:G:A	6.36798e-10	-1.78104	-2.80088e-10
100945776	chr7:100945776:G:T	1.91942e-09	-2.11916e-10	-0.677719
100945884	chr7:100945884:C:T	7.51356e-10	-1.61562	-2.80088e-10
100946204	chr7:100946204:C:T	1.08621e-09	-2.11916e-10	-1.24705
100946330	chr7:100946330:G:A	3.48157e-10	-1.17196	-1.21288
100946571	chr7:100946571:G:A	5.36431e-10	-0.750404	-1.20215
100946831	chr7:100946831:G:A	7.23383e-10	-1.82862	0.175067
100946868	chr7:100946868:C:T	7.35708e-10	-1.63666	-2.80088e-10
100947736	chr7:100947736:G:T	2.08466e-10	-1.85219	-1.04553
100947942	chr7:100947942:T:G	3.01105e-09	-2.11916e-10	-0.227454
100948038	chr7:100948038:C:T	4.13586e-10	-1.04952	-1.16311
100948138	chr7:100948138:C:T	1.2885e-09	-2.11916e-10	-1.07626
100948331	chr7:100948331:C:T	2.06821e-10	-1.86047	-1.04518
100948534	chr7:100948534:T:C	1.40801e-09	-2.11916e-10	-0.987561
100948791	chr7:100948791:T:C	7.49715e-10	-0.44924	-1.16856
100948959	chr7:100948959:A:G	5.468e-10	-0.72373	-1.20968
100949390	chr7:100949390:A:G	1.16918e-09	-2.11916e-10	-1.17344
100949633	chr7:100949633:G:C	1.67234e-08	1.48707	-2.80088e-10
100949771	chr7:100949771:T:C	1.04166e-08	-2.11916e-10	1.01366
100949893	chr7:100949893:A:ACC	2.08535e-10	-1.85516	-1.04223
100950067	chr7:100950067:C:T	2.07201e-10	-1.85582	-1.04798
100950178	chr7:100950178:C:T	3.98291e-10	-1.03925	-1.21107
100950289	chr7:100950289:C:T	2.10509e-10	-1.854	-1.03397
100950618	chr7:100950618:G:A	2.12969e-10	-1.85518	-1.02117
100950627	chr7:100950627:C:T	1.84551e-09	0.0256377	-0.742625
100950775	chr7:100950775:C:G	3.97381e-10	-1.1097	-1.1429
100951351	chr7:100951351:A:G	7.44179e-10	-1.62522	-2.80088e-10
100951412	chr7:100951412:C:T	8.183e-10	-1.53027	-2.80088e-10
100951903	chr7:100951903:G:A	1.08792e-09	-2.11916e-10	-1.24548
100952225	chr7:100952225:C:T	1.47229e-09	-0.257587	-0.685338
100952327	chr7:100952327:C:T	1.99669e-09	-0.441007	-0.197243
100952551	chr7:100952551:C:T	4.11852e-08	2.98052	-0.592184
100953156	chr7:100953156:C:T	3.88921e-10	-1.03625	-1.23787
100953372	chr7:100953372:A:AGT	3.73355e-10	-1.07397	-1.24099
100954032	chr7:100954032:T:G	1.42383e-09	-2.11916e-10	-0.976394
100954094	chr7:100954094:A:G	7.29841e-10	-1.64467	-2.80088e-10
100954123	chr7:100954123:G:A	2.14242e-09	-2.11916e-10	-0.567805
100954446	chr7:100954446:C:T	2.23759e-10	-1.61047	-1.21646
100954501	chr7:100954501:C:T	1.96824e-10	-1.85118	-1.10401
100955225	chr7:100955225:T:A	1.9235e-10	-1.73557	-1.24261
100955413	chr7:100955413:G:A	1.78866e-10	-1.82237	-1.22849
100955419	chr7:100955419:C:G	1.51147e-09	-2.11916e-10	-0.916656
100955480	chr7:100955480:C:A	1.93699e-10	-1.80074	-1.17045
100955486	chr7:100955486:T:A	1.17193e-09	-2.11916e-10	-1.17109
100955714	chr7:100955714:A:G	1.21597e-09	-2.11916e-10	-1.1342
100955753	chr7:100955753:C:T	7.61144e-09	-2.11916e-10	0.699911
100955880	chr7:100955880:T:C	1.13612e-08	-2.11916e-10	1.10046
100955962	chr7:100955962:G:A	1.81071e-09	-2.11916e-10	-0.736023
100957383	chr7:100957383:T:C	1.34533e-09	-2.11916e-10	-1.0331
100957731	chr7:100957731:C:G	1.10498e-09	-2.11916e-10	-1.22991
100958974	chr7:100958974:A:G	1.85391e-09	-2.11916e-10	-0.712443
100959307	chr7:100959307:C:T	2.27169e-09	-2.11916e-10	-0.509218
100959316	chr7:100959316:C:G	2.16148e-10	-1.79613	-1.0654
100959336	chr7:100959336:A:G	1.16594e-09	-2.11916e-10	-1.17622
100961200	chr7:100961200:C:A	1.3286e-09	-2.11916e-10	-1.04562
100961440	chr7:100961440:T:G	7.05794e-10	-1.67817	-2.80088e-10
100961759	chr7:100961759:A:G	1.14915e-09	-2.11916e-10	-1.19072
100961770	chr7:100961770:G:A	1.55649e-09	-0.152281	-0.73503
100962790	chr7:100962790:T:G	1.10371e-09	-2.11916e-10	-1.23106
100962796	chr7:100962796:T:TC	1.13413e-09	-2.11916e-10	-1.20387
100962880	chr7:100962880:C:T	6.27952e-10	-1.79503	-2.80088e-10
100962887	chr7:100962887:A:G	1.13726e-09	-2.11916e-10	-1.20112
100963396	chr7:100963396:T:C	1.0877e-09	-2.11916e-10	-1.24568
100965895	chr7:100965895:C:T	2.24124e-09	0.643698	-1.16641
100966123	chr7:100966123:TC:T	7.8083e-10	-1.57714	-2.80088e-10
100966625	chr7:100966625:G:C	1.23159e-09	-2.11916e-10	-1.12144
100966647	chr7:100966647:C:A	2.57155e-09	-2.11916e-10	-0.385232
100967427	chr7:100967427:G:A	1.10142e-09	-2.11916e-10	-1.23314
100967966	chr7:100967966:A:C	3.69816e-10	-1.74403	-0.580455
100968327	chr7:100968327:C:T	1.38128e-09	-0.80669	-0.200039
100968361	chr7:100968361:T:G	5.64343e-09	0.400751	-2.80088e-10
100968590	chr7:100968590:G:A	1.18088e-09	-1.03268	-0.130803
100968652	chr7:100968652:C:A	8.89885e-10	-1.4464	-2.80088e-10
100968676	chr7:100968676:G:C	2.17906e-09	-2.11916e-10	-0.550847
100970392	chr7:100970392:C:T	2.86723e-10	-1.49055	-1.08843
100970590	chr7:100970590:T:C	1.5196e-09	-2.11916e-10	-0.911293
100970773	chr7:100970773:G:A	1.09268e-09	-2.11916e-10	-1.24111
100971105	chr7:100971105:G:A	1.85037e-10	-1.81343	-1.20351
100971718	chr7:100971718:A:G	2.18831e-09	-2.11916e-10	-0.546611
100971926	chr7:100971926:G:A	8.16614e-10	-1.53233	-2.80088e-10
100972346	chr7:100972346:C:T	1.7748e-09	-2.11916e-10	-0.756056
100972662	chr7:100972662:T:A	6.36822e-10	-1.78101	-2.80088e-10
100972786	chr7:100972786:G:A	1.17003e-09	-2.11916e-10	-1.17271
100973127	chr7:100973127:G:A	5.83078e-10	-1.86918	-2.80088e-10
100973269	chr7:100973269:C:T	2.12145e-09	-0.577639	-2.80088e-10
100973465	chr7:100973465:GAGTGCTCACCACGAACTAAATCAGCCGGCAC:G	1.32755e-09	-2.11916e-10	-1.04641
100973951	chr7:100973951:G:A	1.20139e-09	-2.11916e-10	-1.14626
100973976	chr7:100973976:G:C	1.17335e-09	-2.11916e-10	-1.16988
100973977	chr7:100973977:A:AC	1.0883e-09	-2.11916e-10	-1.24512
100974413	chr7:100974413:C:T	6.63824e-10	-1.87753	0.138053
100974491	chr7:100974491:CT:C	1.21668e-09	-2.11916e-10	-1.13361
100974763	chr7:100974763:T:C	1.21078e-09	-2.11916e-10	-1.13848
100974920	chr7:100974920:C:A	2.62472e-09	-0.364767	-2.80088e-10
100975420	chr7:100975420:G:T	1.17207e-09	-2.11916e-10	-1.17097
100975712	chr7:100975712:A:G	4.59679e-10	-1.87834	-0.228625
100975738	chr7:100975738:G:T	2.31891e-10	-1.5461	-1.24513
100975871	chr7:100975871:C:G	1.17685e-09	-2.11916e-10	-1.1669
100975962	chr7:100975962:A:C	1.08409e-09	-2.11916e-10	-1.249
100976343	chr7:100976343:T:C	2.16773e-10	-1.61795	-1.2407
100976371	chr7:100976371:C:T	1.83269e-07	-2.11916e-10	3.88121
100976401	chr7:100976401:C:T	1.74588e-10	-1.87427	-1.20079
100976448	chr7:100976448:A:AC	2.24e-10	-1.58361	-1.24224
100976461	chr7:100976461:G:A	1.18114e-09	-2.11916e-10	-1.16326
100976580	chr7:100976580:G:A	1.25242e-09	-2.11916e-10	-1.10466
100976657	chr7:100976657:T:C	2.03291e-10	-1.78808	-1.13478
100976777	chr7:100976777:G:A	1.10362e-09	-2.11916e-10	-1.23114
100976994	chr7:100976994:T:C	1.40401e-09	-2.11916e-10	-0.990412
100977096	chr7:100977096:A:G	2.49517e-10	-1.47612	-1.24184
100977390	chr7:100977390:G:A	1.1919e-09	-2.11916e-10	-1.1542
100977600	chr7:100977600:G:A	1.10025e-09	-2.11916e-10	-1.23421
100977855	chr7:100977855:A:C	1.22891e-09	-2.11916e-10	-1.12361
100977979	chr7:100977979:C:T	1.18483e-09	-2.11916e-10	-1.16014
100977995	chr7:100977995:A:G	7.19183e-09	0.643205	-2.80088e-10
100978329	chr7:100978329:G:T	1.17685e-09	-2.11916e-10	-1.1669
100978686	chr7:100978686:G:A	2.25822e-10	-1.83519	-0.98256
100978947	chr7:100978947:C:A	1.33818e-09	-2.11916e-10	-1.03843
100979706	chr7:100979706:A:T	2.16617e-10	-1.83658	-1.02278
100979709	chr7:100979709:G:A	2.37941e-09	-0.46289	-2.80088e-10
100980299	chr7:100980299:C:G	1.17685e-09	-2.11916e-10	-1.1669
100980322	chr7:100980322:G:A	2.28167e-09	-0.504835	-2.80088e-10
100981028	chr7:100981028:C:T	6.08117e-10	-1.70694	-0.120193
100982806	chr7:100982806:T:C	6.10606e-10	-1.82304	-2.80088e-10
100983211	chr7:100983211:G:A	2.85884e-10	-1.76102	-0.820885
100983466	chr7:100983466:T:C	2.17092e-10	-1.8779	-0.979274
100983585	chr7:100983585:C:T	1.31116e-09	-2.11916e-10	-1.05883
100983674	chr7:100983674:G:A	7.08951e-10	-0.725596	-0.948113
100983770	chr7:100983770:T:A	1.1155e-09	-2.11916e-10	-1.22044
100984310	chr7:100984310:A:G	7.03981e-10	-0.701959	-0.978785
100984378	chr7:100984378:G:A	1.09654e-09	-2.11916e-10	-1.23758
100984826	chr7:100984826:C:T	2.23936e-10	-1.5872	-1.23894
100984860	chr7:100984860:T:C	4.97087e-09	0.273854	-2.80088e-10
100985380	chr7:100985380:A:G	2.2182e-10	-1.8776	-0.958029
100986088	chr7:100986088:T:G	2.33022e-10	-1.75145	-1.03492
100986178	chr7:100986178:A:G	2.52719e-10	-1.76348	-0.941734
100986522	chr7:100986522:A:C	1.09054e-09	-2.11916e-10	-1.24307
100986759	chr7:100986759:A:G	4.46184e-09	0.16582	-2.80088e-10
100987006	chr7:100987006:C:G	1.08437e-09	-2.11916e-10	-1.24874
100987169	chr7:100987169:C:T	1.12735e-09	-2.11916e-10	-1.20988
100987211	chr7:100987211:C:T	1.26549e-09	-2.11916e-10	-1.09428
100987252	chr7:100987252:G:A	3.60992e-10	-1.1888	-1.15984
100987264	chr7:100987264:A:G	6.30343e-10	-0.847822	-0.94341
100987709	chr7:100987709:G:A	3.46812e-10	-1.21157	-1.17714
100987748	chr7:100987748:A:G	1.19135e-09	-2.11916e-10	-1.15465
100987862	chr7:100987862:T:C	2.52115e-10	-1.60487	-1.10274
100987895	chr7:100987895:G:A	4.25221e-09	0.117698	-2.80088e-10
100987952	chr7:100987952:C:T	5.77585e-10	-1.87864	-2.80088e-10
100987966	chr7:100987966:C:T	2.20463e-10	-1.86347	-0.97829
100988292	chr7:100988292:A:C	1.73325e-10	-1.85139	-1.23094
100988640	chr7:100988640:T:G	2.4339e-09	-2.11916e-10	-0.440246
100989113	chr7:100989113:T:G	4.96706e-09	0.273087	-2.80088e-10
100989509	chr7:100989509:C:T	7.48771e-10	-1.76376	0.144698
100989510	chr7:100989510:G:T	1.10754e-09	-2.11916e-10	-1.2276
100989516	chr7:100989516:G:T	1.30834e-09	-2.11916e-10	-1.06098
100989934	chr7:100989934:C:T	6.89046e-10	-0.830723	-0.871464
100990546	chr7:100990546:C:A	2.8394e-10	-1.34069	-1.24804
100990563	chr7:100990563:G:A	1.84071e-09	-2.11916e-10	-0.71959
100991075	chr7:100991075:G:A	2.39662e-10	-1.79448	-0.963786
100991077	chr7:100991077:C:T	1.28079e-09	-2.11916e-10	-1.08226
100991500	chr7:100991500:C:G	6.33086e-09	-2.11916e-10	0.515695
100991502	chr7:100991502:A:C	2.2768e-10	-1.58696	-1.22259
100991683	chr7:100991683:C:A	1.87216e-10	-1.87862	-1.12661
100991862	chr7:100991862:T:C	2.09979e-10	-1.69404	-1.19645
100992398	chr7:100992398:C:G	1.24424e-09	-2.11916e-10	-1.11122
100992609	chr7:100992609:C:T	2.27383e-10	-1.58068	-1.23018
100995575	chr7:100995575:A:G	4.00026e-10	-1.008	-1.23796
100995581	chr7:100995581:C:G	3.37963e-09	-2.11916e-10	-0.111974
100995606	chr7:100995606:A:C	7.41598e-10	-1.62869	-2.80088e-10
100999184	chr7:100999184:C:G	2.53322e-09	-2.11916e-10	-0.400251
101000628	chr7:101000628:A:C	1.35089e-09	-2.11916e-10	-1.02897
101004513	chr7:101004513:C:A	1.44885e-09	-2.11916e-10	-0.958968
101004538	chr7:101004538:C:T	1.99021e-10	-1.87612	-1.06796
101004639	chr7:101004639:A:C	1.92323e-10	-1.87828	-1.10004
101004748	chr7:101004748:G:A	5.68704e-10	-0.788553	-1.10558
101004763	chr7:101004763:C:G	1.09821e-09	-2.11916e-10	-1.23606
101004836	chr7:101004836:C:G	1.91807e-10	-1.87864	-1.10237
101005302	chr7:101005302:C:T	5.09907e-09	-2.11916e-10	0.299316
101005323	chr7:101005323:A:T	1.15215e-09	-2.11916e-10	-1.18811
101005586	chr7:101005586:C:T	7.03217e-10	-1.68183	-2.80088e-10
101006083	chr7:101006083:C:T	1.15497e-09	-2.11916e-10	-1.18566
101006396	chr7:101006396:G:T	4.67188e-09	-2.11916e-10	0.211821
101007099	chr7:101007099:G:C	5.21462e-10	-0.893704	-1.08716
101007438	chr7:101007438:C:T	1.13758e-09	-2.11916e-10	-1.20084
101007727	chr7:101007727:C:T	1.09741e-09	-2.11916e-10	-1.23679
101007815	chr7:101007815:A:T	5.71708e-10	-0.739442	-1.14943
101007948	chr7:101007948:T:C	5.01104e-10	-0.865963	-1.15472
101008005	chr7:101008005:C:T	1.08394e-09	-2.11916e-10	-1.24914
101008191	chr7:101008191:A:C	1.73434e-10	-1.87611	-1.20559
101008574	chr7:101008574:A:G	1.76074e-10	-1.878	-1.18859
101008826	chr7:101008826:C:T	1.45526e-09	-2.11916e-10	-0.954558
101008900	chr7:101008900:G:A	2.12099e-10	-1.85972	-1.02072
101010224	chr7:101010224:A:G	1.11481e-09	-2.11916e-10	-1.22106
101010485	chr7:101010485:C:T	1.1344e-09	-2.11916e-10	-1.20364
101010815	chr7:101010815:A:G	5.91492e-09	-2.11916e-10	0.447736
101011682	chr7:101011682:A:C	6.52306e-10	-1.75698	-2.80088e-10
101012083	chr7:101012083:G:A	2.37837e-10	-1.75561	-1.0103
101012257	chr7:101012257:G:A	6.21383e-09	-2.11916e-10	0.497037
101012897	chr7:101012897:G:A	6.02731e-10	-1.83603	-2.80088e-10
101013080	chr7:101013080:G:A	1.36875e-09	-2.11916e-10	-1.01584
101014201	chr7:101014201:T:C	1.85075e-09	-2.11916e-10	-0.71415
101015026	chr7:101015026:C:T	1.25604e-09	-2.11916e-10	-1.10178
101015361	chr7:101015361:C:T	1.30154e-09	-2.11916e-10	-1.0662
101015436	chr7:101015436:T:C	3.16025e-10	-1.83843	-0.643251
101015540	chr7:101015540:A:C	5.74639e-09	-2.11916e-10	0.418831
101015823	chr7:101015823:T:C	3.59032e-10	-1.83438	-0.519709
101015841	chr7:101015841:C:T	8.02765e-10	-0.812082	-0.737353
101015914	chr7:101015914:C:G	1.10579e-09	-2.11916e-10	-1.22918
101016832	chr7:101016832:G:C	5.82621e-10	-1.86996	-2.80088e-10
101017191	chr7:101017191:C:CT	1.62278e-09	-2.11916e-10	-0.845602
101017382	chr7:101017382:G:A	1.1164e-09	-2.11916e-10	-1.21963
101019244	chr7:101019244:A:G	2.50128e-09	-2.11916e-10	-0.41294
101019393	chr7:101019393:G:T	1.13818e-09	-2.11916e-10	-1.20031
101019522	chr7:101019522:C:T	6.31594e-09	-2.11916e-10	0.513336
101020009	chr7:101020009:C:T	5.58303e-10	-1.18155	-0.731043
101020291	chr7:101020291:C:T	1.78243e-09	-2.11916e-10	-0.751765
101020325	chr7:101020325:T:G	1.81157e-10	-1.78889	-1.24925
101020401	chr7:101020401:G:C	1.66719e-09	-2.11916e-10	-0.8186
101020477	chr7:101020477:C:T	1.66689e-09	-2.11916e-10	-0.818783
101020573	chr7:101020573:T:C	1.29603e-09	-1.85647	0.786035
101020620	chr7:101020620:A:T	2.39921e-09	-2.11916e-10	-0.454603
101020807	chr7:101020807:G:A	1.80894e-09	-2.11916e-10	-0.736999
101020839	chr7:101020839:T:G	5.81552e-10	-1.8718	-2.80088e-10
101020909	chr7:101020909:T:C	4.63786e-10	-0.871431	-1.22664
101021247	chr7:101021247:G:A	2.92319e-09	-2.11916e-10	-0.257067
101021334	chr7:101021334:T:C	1.70481e-10	-1.87474	-1.22413
101021923	chr7:101021923:G:A	1.48551e-09	-2.11916e-10	-0.933982
101022074	chr7:101022074:A:G	1.47475e-09	-2.11916e-10	-0.941253
101022292	chr7:101022292:G:A	1.0969e-09	-2.11916e-10	-1.23725
101022307	chr7:101022307:C:T	1.14413e-09	-2.11916e-10	-1.1951
101022679	chr7:101022679:T:A	1.10885e-09	-2.11916e-10	-1.22642
101022741	chr7:101022741:G:T	1.13413e-09	-2.11916e-10	-1.20387
101023069	chr7:101023069:G:GGGAA	5.77619e-10	-1.87858	-2.80088e-10
101023104	chr7:101023104:G:A	4.17766e-09	-2.11916e-10	0.100011
101023128	chr7:101023128:G:A	1.09695e-09	-2.11916e-10	-1.2372
101023413	chr7:101023413:T:G	6.28313e-10	-0.803406	-0.991051
101024098	chr7:101024098:T:C	1.64113e-09	-2.11916e-10	-0.834357
101024264	chr7:101024264:G:A	4.40448e-10	-0.91861	-1.23109
101024344	chr7:101024344:G:A	2.23085e-09	-2.11916e-10	-0.527358
101024379	chr7:101024379:G:A	1.09294e-09	-2.11916e-10	-1.24087
101024489	chr7:101024489:C:T	6.09836e-10	-1.82431	-2.80088e-10
101024645	chr7:101024645:A:G	2.09447e-09	-2.11916e-10	-0.59044
101024877	chr7:101024877:C:T	5.55491e-10	-1.19537	-0.72227
101025202	chr7:101025202:C:CA	1.08371e-09	-2.11916e-10	-1.24935
101025317	chr7:101025317:T:G	1.09328e-09	-2.11916e-10	-1.24056
101025890	chr7:101025890:G:A	1.09454e-09	-2.11916e-10	-1.2394
101026152	chr7:101026152:A:C	1.17885e-09	-2.11916e-10	-1.1652
101026576	chr7:101026576:C:T	5.00375e-10	-0.91452	-1.10762
101027007	chr7:101027007:T:C	1.94919e-09	-2.11916e-10	-0.662326
101027061	chr7:101027061:G:A	1.72124e-09	-2.11916e-10	-0.786693
101027665	chr7:101027665:C:G	5.15593e-10	-0.933689	-1.05849
101027889	chr7:101027889:G:A	3.32728e-10	-1.70592	-0.724247
101028374	chr7:101028374:C:T	1.80512e-09	-2.11916e-10	-0.739113
101028693	chr7:101028693:C:G	1.95944e-10	-1.87045	-1.08922
101028958	chr7:101028958:C:T	1.11337e-09	-2.11916e-10	-1.22235
101029210	chr7:101029210:G:A	5.78884e-10	-1.87639	-2.80088e-10
101029289	chr7:101029289:G:A	5.98864e-10	-1.84246	-2.80088e-10
101029335	chr7:101029335:A:G	6.03967e-10	-0.75869	-1.07529
101029646	chr7:101029646:C:T	4.18879e-10	-0.954177	-1.24574
101029895	chr7:101029895:G:A	1.56895e-09	-2.11916e-10	-0.879337
101029896	chr7:101029896:A:G	5.80615e-10	-0.792417	-1.08099
101030253	chr7:101030253:T:C	1.29947e-09	-2.11916e-10	-1.06778
101030312	chr7:101030312:T:G	1.13418e-09	-2.11916e-10	-1.20383
101030515	chr7:101030515:G:A	3.40162e-09	-0.105488	-2.80088e-10
101030545	chr7:101030545:G:T	3.23106e-09	-2.11916e-10	-0.156931
101030673	chr7:101030673:A:G	3.11754e-09	-2.11916e-10	-0.192697
101030898	chr7:101030898:T:G	1.48567e-09	-2.11916e-10	-0.933875
101031847	chr7:101031847:G:A	2.40198e-10	-1.87767	-0.878365
101032086	chr7:101032086:A:G	1.08534e-09	-2.11916e-10	-1.24784
101032095	chr7:101032095:A:C	6.46149e-10	-0.741969	-1.0245
101032231	chr7:101032231:G:A	5.69673e-10	-0.643891	-1.24854
101032982	chr7:101032982:G:A	1.11544e-09	-2.11916e-10	-1.22049
101033128	chr7:101033128:C:T	4.17818e-10	-0.960676	-1.24177
101034220	chr7:101034220:C:T	1.62255e-09	-2.11916e-10	-0.845743
101034805	chr7:101034805:T:C	5.79389e-10	-1.73363	-0.141891
101034863	chr7:101034863:C:T	1.41828e-09	-2.11916e-10	-0.980296
101035089	chr7:101035089:C:T	7.27643e-10	-1.64769	-2.80088e-10
101035141	chr7:101035141:C:T	1.96584e-09	-2.11916e-10	-0.653821
101035217	chr7:101035217:C:G	1.52021e-09	-2.11916e-10	-0.910891
101035459	chr7:101035459:T:C	6.51168e-10	-0.72208	-1.03665
101035540	chr7:101035540:G:A	1.45964e-09	-2.11916e-10	-0.951549
101035595	chr7:101035595:A:G	3.95799e-09	-2.11916e-10	0.0459948
101035754	chr7:101035754:A:G	1.08312e-09	-2.11916e-10	-1.2499
101035814	chr7:101035814:G:A	4.43596e-09	-2.11916e-10	0.160004
101036085	chr7:101036085:A:G	1.67527e-10	-1.8765	-1.23986
101036269	chr7:101036269:G:A	1.11408e-09	-2.11916e-10	-1.22171
101036308	chr7:101036308:C:T	1.78437e-09	-2.11916e-10	-0.750674
101036528	chr7:101036528:C:T	5.6977e-10	-0.800638	-1.09162
101036851	chr7:101036851:G:A	3.69535e-10	-1.87789	-0.447358
101037240	chr7:101037240:G:A	1.77504e-10	-1.8166	-1.24191
101037257	chr7:101037257:A:C	5.8504e-10	-1.86582	-2.80088e-10
101037480	chr7:101037480:G:A	1.09643e-09	-2.11916e-10	-1.23768
101037658	chr7:101037658:C:A	4.35335e-10	-0.918065	-1.24331
101037702	chr7:101037702:G:A	7.72389e-10	-0.769779	-0.818229
101037879	chr7:101037879:A:G	1.96132e-09	-2.11916e-10	-0.656121
101038172	chr7:101038172:C:T	1.75863e-10	-1.83121	-1.23657
101038349	chr7:101038349:T:C	1.22897e-09	-2.11916e-10	-1.12356
101039531	chr7:101039531:C:A	1.1437e-09	-2.11916e-10	-1.19547
101040712	chr7:101040712:C:A	1.0955e-09	-2.11916e-10	-1.23853
101041032	chr7:101041032:A:G	1.09066e-09	-2.11916e-10	-1.24296
101041292	chr7:101041292:G:A	1.48922e-09	-2.11916e-10	-0.931486
101041312	chr7:101041312:G:A	3.66897e-10	-1.08413	-1.24828
101041405	chr7:101041405:T:C	1.12059e-09	-2.11916e-10	-1.21588
101041938	chr7:101041938:C:A	1.69826e-09	-2.11916e-10	-0.800136
101042834	chr7:101042834:G:A	1.48519e-09	-2.11916e-10	-0.934195
101043496	chr7:101043496:C:T	9.82056e-10	-1.34785	-2.80088e-10
101043826	chr7:101043826:G:A	1.13746e-09	-1.20094	-2.80088e-10
101043851	chr7:101043851:A:T	3.15131e-10	-1.87547	-0.609037
101045050	chr7:101045050:G:A	1.81449e-09	-2.11916e-10	-0.733935
101045188	chr7:101045188:A:G	2.77969e-09	-2.11916e-10	-0.307402
101046278	chr7:101046278:A:G	2.61769e-09	-2.11916e-10	-0.367448
101046578	chr7:101046578:C:T	1.9069e-09	-2.11916e-10	-0.684264
101046762	chr7:101046762:G:A	7.7791e-09	-2.11916e-10	0.721699
101047055	chr7:101047055:C:T	1.42609e-09	-2.11916e-10	-0.974804
101047468	chr7:101047468:G:A	5.60608e-09	-2.11916e-10	0.394111
101047792	chr7:101047792:T:C	4.31407e-10	-0.920638	-1.24981
101047808	chr7:101047808:G:T	3.31094e-10	-1.80607	-0.629026
101047809	chr7:101047809:T:G	1.91595e-09	-2.11916e-10	-0.679528
101047900	chr7:101047900:G:A	5.88248e-10	-1.86035	-2.80088e-10
101047925	chr7:101047925:T:C	1.94603e-09	-2.11916e-10	-0.66395
101048432	chr7:101048432:A:T	1.95015e-10	-1.87026	-1.09416
101049095	chr7:101049095:C:T	2.26905e-10	-1.87205	-0.940922
101049116	chr7:101049116:C:G	1.67649e-10	-1.87347	-1.24215
101049272	chr7:101049272:A:G	2.24961e-10	-1.87255	-0.949018
101049276	chr7:101049276:C:T	7.9131e-10	-1.56381	-2.80088e-10
101049277	chr7:101049277:G:A	1.36715e-09	-2.11916e-10	-1.01701
101049944	chr7:101049944:A:G	5.87112e-10	-1.86228	-2.80088e-10
101050089	chr7:101050089:C:T	1.11517e-09	-2.11916e-10	-1.22074
101050090	chr7:101050090:C:T	2.85863e-09	-2.11916e-10	-0.279399
101050216	chr7:101050216:A:G	5.78817e-10	-1.87651	-2.80088e-10
101050568	chr7:101050568:C:T	1.78189e-10	-1.80602	-1.24862
101050964	chr7:101050964:T:C	3.50199e-10	-1.30934	-1.06965
101051256	chr7:101051256:T:G	1.08345e-09	-2.11916e-10	-1.24959
101051497	chr7:101051497:G:C	1.11845e-09	-2.11916e-10	-1.21779
101051573	chr7:101051573:G:A	3.70669e-09	-1.84894	1.82934
101051698	chr7:101051698:G:A	1.7962e-09	-2.11916e-10	-0.74407
101051777	chr7:101051777:T:C	1.60231e-09	-1.42084	0.562544
101051857	chr7:101051857:G:A	4.57685e-09	0.593194	-0.401923
101051859	chr7:101051859:G:A	5.7831e-10	-1.87739	-2.80088e-10
101052078	chr7:101052078:G:A	1.4206e-09	-2.11916e-10	-0.978665
101053058	chr7:101053058:C:T	2.76374e-09	-2.11916e-10	-0.313157
101053335	chr7:101053335:C:A	2.1265e-10	-1.8332	-1.04465
101054362	chr7:101054362:AT:A	1.08364e-09	-2.11916e-10	-1.24941
101054475	chr7:101054475:A:G	2.32007e-10	-1.55837	-1.23236
101054606	chr7:101054606:A:T	4.18901e-09	0.424639	-0.321916
101054621	chr7:101054621:G:C	7.33318e-10	-1.63992	-2.80088e-10
101054740	chr7:101054740:A:G	1.15361e-09	-2.11916e-10	-1.18685
101054760	chr7:101054760:C:T	1.10154e-09	-2.11916e-10	-1.23303
101054788	chr7:101054788:C:T	1.41231e-09	-2.11916e-10	-0.984517
101054937	chr7:101054937:G:A	7.65009e-10	-1.59761	-2.80088e-10
101055085	chr7:101055085:G:A	2.24044e-10	-1.57597	-1.24968
101055218	chr7:101055218:C:T	2.11984e-10	-1.81235	-1.06864
101055257	chr7:101055257:A:T	2.5635e-10	-1.45775	-1.2332
101055317	chr7:101055317:TTAGA:T	1.96256e-08	-2.11916e-10	1.6471
101055325	chr7:101055325:AAAAGTGTAG:A	1.941e-08	-2.11916e-10	1.63605
101055335	chr7:101055335:A:C	1.92898e-08	-2.11916e-10	1.62983
101055367	chr7:101055367:G:A	3.54374e-10	-1.85302	-0.514122
101055570	chr7:101055570:C:CATT	7.50898e-10	-1.61623	-2.80088e-10
101055618	chr7:101055618:G:A	1.82272e-09	-1.87805	1.14864
101055807	chr7:101055807:T:C	2.32644e-10	-1.54166	-1.24633
101056014	chr7:101056014:C:T	1.52725e-09	-2.11916e-10	-0.906271
101056669	chr7:101056669:T:C	1.1536e-09	-2.11916e-10	-1.18686
101057250	chr7:101057250:T:C	2.42724e-10	-1.50776	-1.23781
101057387	chr7:101057387:T:C	1.10228e-09	-2.11916e-10	-1.23236
101057698	chr7:101057698:A:G	1.12889e-09	-2.11916e-10	-1.2085
101057759	chr7:101057759:A:C	2.53697e-09	-2.11916e-10	-0.39877
101058052	chr7:101058052:A:G	1.10387e-09	-2.11916e-10	-1.23092
101058338	chr7:101058338:T:C	7.55835e-10	-1.60967	-2.80088e-10
101058395	chr7:101058395:C:T	6.79483e-10	-0.505897	-1.21027
101058565	chr7:101058565:T:A	2.13567e-10	-1.80527	-1.06828
101058838	chr7:101058838:A:C	1.95997e-09	-1.87777	1.22095
101059237	chr7:101059237:G:C	1.10546e-09	-2.11916e-10	-1.22948
101059713	chr7:101059713:A:C	2.1049e-09	-2.11916e-10	-0.585471
101059730	chr7:101059730:C:T	9.95775e-10	-1.86227	0.528298
101059732	chr7:101059732:G:T	1.00447e-09	-1.86011	0.534831
101059761	chr7:101059761:C:T	7.63529e-10	-1.59954	-2.80088e-10
101060209	chr7:101060209:A:G	7.68726e-10	-1.59276	-2.80088e-10
101060858	chr7:101060858:G:C	2.11972e-10	-1.81204	-1.069
101061084	chr7:101061084:T:C	1.52443e-09	-2.11916e-10	-0.90812
101061107	chr7:101061107:G:T	3.66886e-09	-2.11916e-10	-0.0298607
101061527	chr7:101061527:G:A	1.08654e-09	-2.11916e-10	-1.24674
101061713	chr7:101061713:G:T	1.99089e-09	-2.11916e-10	-0.641161
101061742	chr7:101061742:T:C	1.17443e-09	-1.79842	0.629457
101061810	chr7:101061810:A:G	1.11034e-09	-2.11916e-10	-1.22508
101062052	chr7:101062052:AT:A	7.64187e-10	-1.59868	-2.80088e-10
101062073	chr7:101062073:G:A	6.30084e-10	-1.76818	-0.0234664
101062410	chr7:101062410:C:G	1.37974e-09	-1.50693	0.499083
101062904	chr7:101062904:G:A	1.0476e-09	-1.87231	0.589073
101063066	chr7:101063066:A:G	1.15242e-09	-2.11916e-10	-1.18788
101063092	chr7:101063092:C:T	1.15374e-09	-2.11916e-10	-1.18673
101063280	chr7:101063280:T:C	1.52404e-09	-2.11916e-10	-0.908379
101063602	chr7:101063602:C:T	9.15442e-10	-1.20408	-0.21401
101063651	chr7:101063651:A:C	1.08392e-09	-2.11916e-10	-1.24916
101063743	chr7:101063743:G:A	1.53241e-09	-2.11916e-10	-0.9029
101063873	chr7:101063873:C:T	3.09581e-09	0.989119	-1.18881
101063875	chr7:101063875:T:C	2.09104e-09	-2.11916e-10	-0.592081
101063971	chr7:101063971:C:T	1.13845e-09	-1.87704	0.67696
101064037	chr7:101064037:GCTT:G	4.11956e-09	-2.11916e-10	0.0860049
101064097	chr7:101064097:T:C	1.34877e-09	-1.18002	0.149468
101064136	chr7:101064136:T:C	6.75066e-10	-1.77047	0.0477866
101064154	chr7:101064154:T:C	7.93389e-10	-1.56118	-2.80088e-10
101064219	chr7:101064219:C:T	2.54539e-09	-2.11916e-10	-0.395458
101064759	chr7:101064759:C:G	3.59015e-09	-2.11916e-10	-0.0515465
101064828	chr7:101064828:C:T	2.63136e-09	0.650159	-1.0124
101064829	chr7:101064829:G:A	3.59002e-09	-2.11916e-10	-0.051583
101065173	chr7:101065173:G:A	1.10858e-09	-2.11916e-10	-1.22666
101065706	chr7:101065706:T:A	1.1416e-09	-1.87081	0.673497
101065852	chr7:101065852:A:G	2.19491e-09	-0.896505	0.352904
101066437	chr7:101066437:A:T	1.11862e-09	-2.11916e-10	-1.21764
101066488	chr7:101066488:C:G	1.66804e-09	-2.11916e-10	-0.818094
101066741	chr7:101066741:C:T	4.19294e-09	-2.11916e-10	0.103662
101066801	chr7:101066801:G:A	1.01971e-09	-1.5914	0.281182
101067229	chr7:101067229:C:T	1.59006e-09	-1.15582	0.289848
101067337	chr7:101067337:AC:A	5.89143e-10	-1.73576	-0.12307
101067339	chr7:101067339:AAAAAG:A	6.14633e-10	-1.71597	-0.100499
101067419	chr7:101067419:C:T	2.10066e-10	-1.64042	-1.24966
101067427	chr7:101067427:G:A	3.07288e-09	0.982284	-1.18941
101067823	chr7:101067823:C:T	1.41352e-09	-2.11916e-10	-0.983659
101067866	chr7:101067866:G:A	3.00158e-09	0.938147	-1.16875
101067938	chr7:101067938:G:A	7.73406e-10	-1.58669	-2.80088e-10
101067962	chr7:101067962:C:CT	1.19356e-09	-2.11916e-10	-1.1528
101068113	chr7:101068113:G:A	1.33763e-09	-2.11916e-10	-1.03884
101068437	chr7:101068437:C:T	9.80419e-10	-1.38281	0.0332966
101068504	chr7:101068504:G:C	1.00723e-09	-1.5892	0.26667
101069072	chr7:101069072:C:T	2.68755e-10	-1.87217	-0.771525
101069147	chr7:101069147:C:T	1.08657e-09	-2.11916e-10	-1.24671
101069193	chr7:101069193:G:A	4.06167e-10	-1.04886	-1.18187
101069215	chr7:101069215:AC:A	9.36027e-10	-1.73243	0.336578
101069394	chr7:101069394:A:G	1.23748e-09	-1.18564	0.068978
101069761	chr7:101069761:G:A	2.87145e-10	-1.32979	-1.24771
101069763	chr7:101069763:A:G	1.0918e-09	-2.11916e-10	-1.24191
101069867	chr7:101069867:G:A	7.8827e-10	-1.56766	-2.80088e-10
101070174	chr7:101070174:C:T	7.74521e-09	-2.11916e-10	0.717334
101070361	chr7:101070361:A:AT	1.49104e-09	-0.930266	-2.80088e-10
101070436	chr7:101070436:T:C	1.45095e-09	-1.20303	0.245503
101070521	chr7:101070521:T:C	1.51212e-09	-1.08903	0.172799
101070587	chr7:101070587:A:C	1.58161e-09	-1.10144	0.23015
101070694	chr7:101070694:C:A	3.32237e-09	0.859272	-0.988335
101070943	chr7:101070943:G:A	1.55546e-09	-2.11916e-10	-0.887969
101070945	chr7:101070945:A:G	1.44624e-09	-1.16944	0.208664
101070958	chr7:101070958:G:GT	2.44789e-09	-2.11916e-10	-0.434514
101071256	chr7:101071256:G:C	6.235e-10	-1.80215	-2.80088e-10
101071810	chr7:101071810:A:G	8.13637e-10	-1.87835	0.342373
101072110	chr7:101072110:G:C	3.88684e-09	-2.11916e-10	0.0278563
101072131	chr7:101072131:C:T	2.23487e-10	-1.57943	-1.24871
101072136	chr7:101072136:G:A	1.39971e-09	-1.17976	0.186284
101072573	chr7:101072573:T:C	2.43825e-09	-2.11916e-10	-0.438461
101072593	chr7:101072593:G:A	2.21093e-09	-0.221183	-0.315144
101072652	chr7:101072652:G:A	2.39765e-10	-1.8786	-0.879234
101072840	chr7:101072840:G:A	2.28223e-09	0.725652	-1.23024
101073136	chr7:101073136:A:C	8.38076e-10	-1.50639	-2.80088e-10
101074092	chr7:101074092:G:C	3.68865e-10	-1.08593	-1.24114
101074293	chr7:101074293:G:T	6.42743e-10	-1.77175	-2.80088e-10
101074858	chr7:101074858:T:C	3.05476e-10	-1.39747	-1.11815
101074897	chr7:101074897:G:A	1.08952e-09	-2.11916e-10	-1.244
101075064	chr7:101075064:G:A	1.09427e-09	-2.11916e-10	-1.23966
101075235	chr7:101075235:C:T	1.08312e-09	-2.11916e-10	-1.2499
101075414	chr7:101075414:G:A	2.37658e-09	0.782074	-1.24615
101075466	chr7:101075466:T:C	2.54035e-10	-1.679	-1.02103
101075572	chr7:101075572:G:A	1.13646e-09	-2.11916e-10	-1.20182
101075597	chr7:101075597:G:A	1.11941e-09	-2.11916e-10	-1.21694
101075818	chr7:101075818:G:T	1.156e-09	-2.11916e-10	-1.18478
101075981	chr7:101075981:G:C	6.10315e-10	-1.82352	-2.80088e-10
101075991	chr7:101075991:T:A	7.31502e-10	-1.6424	-2.80088e-10
101076134	chr7:101076134:G:T	1.12992e-09	-2.11916e-10	-1.20759
101076733	chr7:101076733:G:A	1.26372e-09	-1.76034	0.664662
101077144	chr7:101077144:C:T	1.15661e-09	-2.11916e-10	-1.18425
101077292	chr7:101077292:C:T	8.40785e-10	-1.50316	-2.80088e-10
101077583	chr7:101077583:C:T	3.31162e-09	-2.11916e-10	-0.132303
101077969	chr7:101077969:A:T	9.78262e-10	-0.579963	-0.771755
101078023	chr7:101078023:CAT:C	2.44499e-09	-2.11916e-10	-0.435701
101078119	chr7:101078119:T:C	3.98434e-09	0.052631	-2.80088e-10
101078255	chr7:101078255:A:G	4.3617e-09	-2.11916e-10	0.14312
101078322	chr7:101078322:C:T	1.55599e-09	-2.11916e-10	-0.887632
101078408	chr7:101078408:A:T	9.31848e-10	-0.604148	-0.796178
101078480	chr7:101078480:T:C	1.18922e-09	-2.11916e-10	-1.15644
101078675	chr7:101078675:A:G	1.11892e-09	-2.11916e-10	-1.21738
101078900	chr7:101078900:T:G	9.26094e-10	-0.810847	-0.595673
101078917	chr7:101078917:C:T	1.01884e-09	-0.749225	-0.561849
101079091	chr7:101079091:G:T	1.17194e-09	-2.11916e-10	-1.17108
101079138	chr7:101079138:C:T	1.14539e-09	-2.11916e-10	-1.194
101079139	chr7:101079139:G:A	9.74498e-10	-0.1578	-1.19777
101079231	chr7:101079231:C:T	1.24022e-09	-1.11445	-2.80088e-10
101079278	chr7:101079278:G:A	2.74151e-08	1.88818	0.0931725
101079308	chr7:101079308:T:C	1.08835e-09	-2.11916e-10	-1.24508
101079357	chr7:101079357:C:T	2.02987e-09	-1.73455	1.11278
101079472	chr7:101079472:G:A	3.47868e-09	-2.11916e-10	-0.0830876
101079537	chr7:101079537:A:G	3.28804e-10	-1.84667	-0.59536
101079579	chr7:101079579:G:A	5.00407e-09	-2.11916e-10	0.280511
101079799	chr7:101079799:A:G	2.73555e-09	-1.72252	1.39911
101080139	chr7:101080139:T:G	3.54793e-09	-2.11916e-10	-0.0633773
101080418	chr7:101080418:A:C	1.71235e-10	-1.87823	-1.21623
101080613	chr7:101080613:C:T	2.92018e-08	1.76686	0.277629
101080694	chr7:101080694:G:A	1.09984e-09	-2.11916e-10	-1.23458
101080825	chr7:101080825:T:C	2.89573e-10	-1.81012	-0.758968
101081035	chr7:101081035:G:A	4.42178e-09	-1.66225	1.81905
101081038	chr7:101081038:G:C	1.82693e-09	-0.727103	-2.80088e-10
101081171	chr7:101081171:C:T	8.59907e-09	1.19738	-0.375471
101081231	chr7:101081231:A:G	1.08873e-09	-2.11916e-10	-1.24473
101081254	chr7:101081254:G:A	4.69067e-09	-2.11916e-10	0.215834
101081496	chr7:101081496:C:A	3.37416e-09	-2.11916e-10	-0.113594
101081583	chr7:101081583:T:G	3.82223e-09	-2.11916e-10	0.0110926
101081755	chr7:101081755:T:G	1.09881e-09	-2.11916e-10	-1.23551
101081813	chr7:101081813:C:G	3.76593e-09	-2.11916e-10	-0.00374598
101081993	chr7:101081993:G:A	1.1217e-09	-2.11916e-10	-1.2149
101082263	chr7:101082263:A:G	1.08476e-09	-2.11916e-10	-1.24838
101082445	chr7:101082445:C:T	4.94262e-09	-2.11916e-10	0.268154
101082546	chr7:101082546:T:C	9.10155e-10	-1.47341	0.0495306
101082996	chr7:101082996:A:G	5.81555e-10	-1.87179	-2.80088e-10
101083693	chr7:101083693:T:G	1.78562e-10	-1.86926	-1.1833
101083941	chr7:101083941:T:C	3.19479e-08	-2.11916e-10	2.13437
101084131	chr7:101084131:C:T	4.7886e-09	-1.1282	1.36469
101084434	chr7:101084434:G:A	3.31401e-10	-1.38429	-1.04988
101084440	chr7:101084440:C:T	1.6915e-09	-2.11916e-10	-0.804126
101084751	chr7:101084751:T:C	3.36769e-10	-1.36687	-1.05123
101084818	chr7:101084818:C:A	1.63375e-09	-2.11916e-10	-0.838864
101085056	chr7:101085056:C:A	1.38457e-09	-2.11916e-10	-1.00435
101085543	chr7:101085543:T:C	1.6977e-10	-1.85364	-1.24942
101085966	chr7:101085966:C:T	1.27808e-08	-2.11916e-10	1.2182
101086002	chr7:101086002:T:C	7.63523e-10	-1.59955	-2.80088e-10
101086070	chr7:101086070:C:T	7.576e-10	-1.60734	-2.80088e-10
101086080	chr7:101086080:C:T	1.25976e-09	-2.11916e-10	-1.09882
101086175	chr7:101086175:C:T	1.38037e-09	-2.11916e-10	-1.00739
101086185	chr7:101086185:G:A	4.52476e-09	1.31785	-1.13803
101086221	chr7:101086221:AT:A	6.42265e-09	-2.11916e-10	0.530089
101086259	chr7:101086259:A:T	1.09938e-09	-2.11916e-10	-1.23499
101086348	chr7:101086348:G:A	1.71793e-09	-2.11916e-10	-0.788618
101086417	chr7:101086417:C:T	1.30931e-09	-2.11916e-10	-1.06024
101086836	chr7:101086836:C:T	1.71724e-09	-2.11916e-10	-0.789025
101087059	chr7:101087059:G:T	2.05998e-09	-2.11916e-10	-0.607042
101087711	chr7:101087711:C:T	1.27115e-09	-2.11916e-10	-1.08982
101087903	chr7:101087903:C:T	8.3538e-09	0.792976	-2.80088e-10
101088357	chr7:101088357:C:T	5.87782e-10	-1.86114	-2.80088e-10
101088467	chr7:101088467:T:G	1.71255e-10	-1.85094	-1.24341
101088548	chr7:101088548:T:C	4.95995e-09	-1.09511	1.36677
101088615	chr7:101088615:T:C	2.48739e-10	-1.7665	-0.954588
101089040	chr7:101089040:C:T	2.15304e-09	0.614326	-1.17719
101089819	chr7:101089819:G:A	2.87957e-10	-1.37468	-1.20001
101089865	chr7:101089865:C:T	1.32068e-09	-2.11916e-10	-1.0516
101090064	chr7:101090064:G:C	6.3173e-10	-1.66787	-0.121162
101090284	chr7:101090284:A:G	5.22667e-10	-1.86216	-0.116392
101090293	chr7:101090293:C:T	1.22618e-09	-2.11916e-10	-1.12583
101090405	chr7:101090405:G:T	7.55797e-10	-1.60972	-2.80088e-10
101090507	chr7:101090507:G:A	1.12583e-09	-2.11916e-10	-1.21122
101090824	chr7:101090824:C:T	1.11817e-09	-2.11916e-10	-1.21805
101090832	chr7:101090832:C:T	6.99443e-10	-1.67736	-0.00985173
101090850	chr7:101090850:T:A	1.99258e-09	-2.11916e-10	-0.640312
101090956	chr7:101090956:G:C	3.64945e-09	-2.11916e-10	-0.0351641
101090992	chr7:101090992:C:T	2.75585e-10	-1.75793	-0.860669
101091035	chr7:101091035:G:A	2.06842e-09	-2.11916e-10	-0.602958
101091330	chr7:101091330:C:A	7.85202e-10	-1.57155	-2.80088e-10
101091581	chr7:101091581:G:A	7.97675e-10	-1.5558	-2.80088e-10
101091614	chr7:101091614:C:G	1.4273e-09	-2.11916e-10	-0.973955
101091812	chr7:101091812:T:C	2.26738e-10	-1.57473	-1.23897
101092086	chr7:101092086:G:A	7.109e-10	-1.69798	0.027013
101092502	chr7:101092502:C:T	2.81338e-08	-2.11916e-10	2.00723
101092521	chr7:101092521:C:T	1.91019e-09	-2.11916e-10	-0.682537
101092825	chr7:101092825:G:A	2.50391e-09	-2.11916e-10	-0.411887
101092893	chr7:101092893:A:G	2.04051e-09	-2.11916e-10	-0.616542
101092984	chr7:101092984:T:C	1.18152e-09	-2.11916e-10	-1.16294
101093414	chr7:101093414:G:A	1.08332e-09	-2.11916e-10	-1.24971
101093417	chr7:101093417:C:G	7.71702e-10	-1.5889	-2.80088e-10
101093431	chr7:101093431:A:G	3.69741e-10	-1.82451	-0.500186
101093774	chr7:101093774:G:A	6.49556e-10	-1.76121	-2.80088e-10
101093780	chr7:101093780:A:C	1.98547e-09	-2.11916e-10	-0.643884
101093966	chr7:101093966:T:C	1.27977e-09	-2.11916e-10	-1.08306
101094126	chr7:101094126:G:C	1.14443e-09	-2.11916e-10	-1.19484
101094285	chr7:101094285:G:A	1.18652e-09	-2.11916e-10	-1.15872
101094943	chr7:101094943:A:G	3.41201e-10	-1.81769	-0.587337
101095042	chr7:101095042:G:A	3.53817e-10	-1.61834	-0.750376
101095262	chr7:101095262:C:A	1.2486e-09	-2.11916e-10	-1.10772
101095823	chr7:101095823:T:A	1.14372e-09	-2.11916e-10	-1.19546
101095831	chr7:101095831:C:T	1.34841e-09	-2.11916e-10	-1.03081
101095866	chr7:101095866:C:T	4.33164e-10	-1.63116	-0.535225
101095986	chr7:101095986:G:A	2.87625e-10	-1.81385	-0.761987
101096049	chr7:101096049:C:T	1.08347e-09	-2.11916e-10	-1.24957
101096143	chr7:101096143:C:T	1.09252e-09	-2.11916e-10	-1.24126
101096401	chr7:101096401:C:T	2.50554e-10	-1.82694	-0.886881
101097041	chr7:101097041:G:C	6.28634e-10	-1.79395	-2.80088e-10
101097074	chr7:101097074:A:G	1.91927e-09	-2.11916e-10	-0.677794
101097504	chr7:101097504:G:A	3.50351e-10	-1.53914	-0.839416
101098105	chr7:101098105:A:G	1.72764e-10	-1.83676	-1.24881
101098145	chr7:101098145:C:T	1.16489e-09	-2.11916e-10	-1.17711
101098198	chr7:101098198:A:G	4.36964e-10	-1.50349	-0.654155
101098296	chr7:101098296:C:T	1.08317e-09	-2.11916e-10	-1.24985
101098682	chr7:101098682:G:A	1.12323e-08	-2.11916e-10	1.08905
101098706	chr7:101098706:C:T	8.11912e-10	-1.5381	-2.80088e-10
101098800	chr7:101098800:T:C	1.31894e-09	-2.11916e-10	-1.05291
101098911	chr7:101098911:A:G	1.1436e-09	-2.11916e-10	-1.19556
101098969	chr7:101098969:G:A	2.62657e-10	-1.64363	-1.02302
101099602	chr7:101099602:T:C	1.76927e-09	-2.11916e-10	-0.759175
101099627	chr7:101099627:C:T	1.3211e-09	-2.11916e-10	-1.05128
101099706	chr7:101099706:T:A	1.76832e-09	-2.11916e-10	-0.759712
101100121	chr7:101100121:ACACACCATG:A	6.03647e-10	-1.83451	-2.80088e-10
101100336	chr7:101100336:C:A	1.53955e-09	-2.11916e-10	-0.898252
101100376	chr7:101100376:A:G	1.71732e-10	-1.84167	-1.24989
101100402	chr7:101100402:G:A	1.314e-09	-2.11916e-10	-1.05667
101100618	chr7:101100618:C:T	1.9012e-09	-2.11916e-10	-0.687254
101100785	chr7:101100785:T:C	1.08338e-09	-2.11916e-10	-1.24965
101101172	chr7:101101172:C:T	8.05366e-10	-1.5462	-2.80088e-10
101101496	chr7:101101496:G:A	1.70628e-10	-1.85071	-1.24729
101101634	chr7:101101634:G:A	8.22981e-10	-0.430329	-1.09423
101101806	chr7:101101806:G:A	1.09879e-09	-2.11916e-10	-1.23553
101101907	chr7:101101907:C:T	1.08478e-09	-2.11916e-10	-1.24836
101101972	chr7:101101972:C:T	7.71945e-10	-1.58858	-2.80088e-10
101102068	chr7:101102068:T:C	1.08339e-09	-2.11916e-10	-1.24964
101102096	chr7:101102096:G:A	2.02017e-10	-1.68964	-1.23951
101102116	chr7:101102116:A:G	2.52511e-09	-2.11916e-10	-0.403456
101102313	chr7:101102313:T:A	7.99617e-10	-1.55336	-2.80088e-10
101102509	chr7:101102509:G:A	4.91678e-10	-0.904819	-1.13485
101102577	chr7:101102577:G:A	8.08643e-10	-1.54214	-2.80088e-10
101102591	chr7:101102591:C:T	1.10542e-09	-2.11916e-10	-1.22951
101102873	chr7:101102873:G:A	3.96394e-10	-1.8666	-0.388487
101103078	chr7:101103078:T:C	1.08179e-09	-0.206767	-1.04436
101103377	chr7:101103377:G:A	1.16868e-09	-0.052782	-1.12109
101103768	chr7:101103768:CA:C	1.78151e-10	-1.83078	-1.22409
101103859	chr7:101103859:A:C	1.49231e-09	0.225967	-1.15538
101103880	chr7:101103880:G:A	1.39207e-09	0.149253	-1.1482
101104138	chr7:101104138:G:A	1.34486e-09	0.111911	-1.14536
101104174	chr7:101104174:CTA:C	1.95634e-10	-1.72107	-1.24018
101104545	chr7:101104545:T:G	1.13423e-09	-2.11916e-10	-1.20378
101104617	chr7:101104617:G:A	1.44461e-09	-2.11916e-10	-0.961902
101105936	chr7:101105936:C:T	1.15914e-09	-0.00440743	-1.17765
101106176	chr7:101106176:C:T	6.27975e-09	-1.28099	1.78858
101106571	chr7:101106571:G:A	1.10446e-09	-0.0383432	-1.19204
101106876	chr7:101106876:C:T	1.99706e-09	-2.11916e-10	-0.638065
101106914	chr7:101106914:C:T	1.08324e-09	-2.11916e-10	-1.24979
101107100	chr7:101107100:C:T	2.18118e-09	-1.23452	0.68465
101107116	chr7:101107116:T:A	7.29001e-10	-1.64582	-2.80088e-10
101107389	chr7:101107389:C:T	3.84083e-09	-2.11916e-10	0.0159477
101107973	chr7:101107973:C:T	1.58183e-08	0.482876	0.948549
101108181	chr7:101108181:G:A	1.1239e-09	-2.11916e-10	-1.21293
101108182	chr7:101108182:C:T	1.93408e-10	-1.7249	-1.2478
101108344	chr7:101108344:C:G	1.08335e-09	-2.11916e-10	-1.24968
101108407	chr7:101108407:A:G	5.77612e-10	-1.87859	-2.80088e-10
101108924	chr7:101108924:C:T	1.08322e-09	-2.11916e-10	-1.2498
101109417	chr7:101109417:G:C	2.11745e-09	-1.28847	0.708942
101109472	chr7:101109472:A:G	1.28552e-09	-2.11916e-10	-1.07858
101109741	chr7:101109741:C:T	1.87998e-09	-2.11916e-10	-0.698479
101109860	chr7:101109860:C:T	1.37152e-09	-2.11916e-10	-1.01382
101110040	chr7:101110040:A:T	7.1717e-10	-0.444445	-1.21774
101110403	chr7:101110403:ATGTTTGCAAGACAGAGTCTTGCTG:A	2.37081e-09	0.476457	-0.942965
101110441	chr7:101110441:G:A	3.67214e-09	-2.11916e-10	-0.0289667
101110599	chr7:101110599:TG:T	2.15646e-10	-1.6169	-1.24696
101110667	chr7:101110667:T:G	1.21712e-09	-2.11916e-10	-1.13325
101110671	chr7:101110671:G:A	2.32681e-09	-2.11916e-10	-0.485243
101110868	chr7:101110868:G:A	7.28713e-10	-1.64622	-2.80088e-10
101111111	chr7:101111111:G:A	1.25698e-09	-2.11916e-10	-1.10103
101111244	chr7:101111244:C:T	1.2028e-09	0.0848476	-1.22994
101111535	chr7:101111535:G:A	6.87349e-10	-1.70465	-2.80088e-10
101111593	chr7:101111593:G:A	1.58068e-09	-2.11916e-10	-0.871884
101111636	chr7:101111636:A:G	6.44291e-10	-0.540539	-1.22881
101111694	chr7:101111694:G:A	5.37526e-10	-1.13063	-0.819885
101111780	chr7:101111780:G:A	3.26428e-09	-2.11916e-10	-0.146702
101111806	chr7:101111806:C:T	1.94146e-10	-1.83551	-1.13338
101111819	chr7:101111819:T:A	1.18251e-09	-2.11916e-10	-1.1621
101112288	chr7:101112288:A:G	1.84427e-09	-2.11916e-10	-0.717659
101112318	chr7:101112318:C:T	2.61299e-09	-0.458553	0.0893069
101112428	chr7:101112428:T:C	1.25384e-09	0.133012	-1.23654
101112580	chr7:101112580:G:T	1.76577e-10	-1.87803	-1.18571
101112723	chr7:101112723:T:C	1.93593e-10	-1.82186	-1.14988
101113020	chr7:101113020:G:T	1.45112e-09	-0.957404	-2.80088e-10
101113358	chr7:101113358:GAA:G	1.67874e-09	-2.11916e-10	-0.811697
101113366	chr7:101113366:GAA:G	1.69158e-09	-2.11916e-10	-0.804079
101113386	chr7:101113386:GAAAA:G	1.09544e-09	-2.11916e-10	-1.23858
101113481	chr7:101113481:C:T	2.74358e-09	-2.11916e-10	-0.320477
101113581	chr7:101113581:T:C	1.14394e-09	-2.11916e-10	-1.19527
101113587	chr7:101113587:G:A	5.78212e-10	-1.87756	-2.80088e-10
101113778	chr7:101113778:T:C	1.77661e-10	-1.82371	-1.23392
101114310	chr7:101114310:C:T	1.30865e-09	-2.11916e-10	-1.06075
101114341	chr7:101114341:C:G	1.10345e-09	-2.11916e-10	-1.2313
101114348	chr7:101114348:G:A	3.85108e-10	-1.27492	-1.00905
101114358	chr7:101114358:C:T	5.37573e-10	-0.82128	-1.12915
101114412	chr7:101114412:G:A	1.14813e-09	-2.11916e-10	-1.19161
101114629	chr7:101114629:C:T	1.0842e-09	-2.11916e-10	-1.2489
101114974	chr7:101114974:C:T	1.11071e-09	-2.11916e-10	-1.22474
101115040	chr7:101115040:T:C	2.45472e-10	-1.8594	-0.874912
101115153	chr7:101115153:C:T	5.95271e-10	-1.84848	-2.80088e-10
101115252	chr7:101115252:T:C	8.43528e-10	-0.450096	-1.04981
101115310	chr7:101115310:T:A	5.65595e-10	-0.778963	-1.12066
101115536	chr7:101115536:TGTGG:T	1.39116e-09	-0.999605	-2.80088e-10
101115605	chr7:101115605:G:C	4.03399e-10	-1.83983	-0.397743
101115618	chr7:101115618:C:T	1.31685e-09	-2.11916e-10	-1.0545
101115784	chr7:101115784:TTC:T	6.58673e-10	-0.915024	-0.832245
101115789	chr7:101115789:T:C	1.31658e-09	-2.11916e-10	-1.0547
101115933	chr7:101115933:C:T	1.09109e-09	-2.11916e-10	-1.24256
101115963	chr7:101115963:C:T	7.25663e-10	-0.878623	-0.771788
101116046	chr7:101116046:C:T	1.29686e-09	-2.11916e-10	-1.06979
101116091	chr7:101116091:T:TA	5.37826e-10	-1.08678	-0.863185
101116193	chr7:101116193:A:G	5.85156e-10	-0.988148	-0.877469
101116255	chr7:101116255:T:C	4.77763e-09	-0.361638	0.595842
101116313	chr7:101116313:A:G	6.84374e-10	-0.906152	-0.802839
101116382	chr7:101116382:T:C	1.12109e-09	-2.11916e-10	-1.21544
101116446	chr7:101116446:C:T	1.00773e-09	-0.366292	-0.955745
101116637	chr7:101116637:G:A	1.10358e-09	-2.11916e-10	-1.23118
101116683	chr7:101116683:G:A	5.15007e-09	-0.255857	0.565127
101116892	chr7:101116892:C:T	1.0841e-09	-2.11916e-10	-1.24899
101117021	chr7:101117021:C:T	1.43616e-09	-2.11916e-10	-0.967768
101117083	chr7:101117083:G:A	4.77848e-09	-0.269969	0.504351
101117579	chr7:101117579:G:A	5.86121e-09	-2.11916e-10	0.438616
101117663	chr7:101117663:G:A	1.37931e-09	-1.00815	-2.80088e-10
101118235	chr7:101118235:C:T	4.74392e-09	-0.327087	0.554211
101118992	chr7:101118992:G:A	5.34808e-09	-2.11916e-10	0.346997
101118998	chr7:101118998:G:A	1.11283e-09	-2.11916e-10	-1.22283
101119025	chr7:101119025:G:A	1.26576e-09	-2.11916e-10	-1.09407
101119297	chr7:101119297:C:T	1.00559e-09	-0.0757679	-1.2484
101119671	chr7:101119671:T:A	1.11114e-09	-2.11916e-10	-1.22436
101120059	chr7:101120059:C:T	5.29539e-09	-2.11916e-10	0.337095
101120186	chr7:101120186:A:G	3.7518e-09	-0.482041	0.474536
101120228	chr7:101120228:G:A	1.33724e-09	-2.11916e-10	-1.03913
101120350	chr7:101120350:GGAGGAAGAGGA:G	1.11995e-09	-2.11916e-10	-1.21646
101120445	chr7:101120445:T:C	7.59037e-10	-1.60545	-2.80088e-10
101120503	chr7:101120503:C:A	1.10226e-09	-2.11916e-10	-1.23237
101120660	chr7:101120660:C:T	1.69123e-09	-2.11916e-10	-0.804283
101120772	chr7:101120772:G:A	2.28684e-09	-0.502568	-2.80088e-10
101120907	chr7:101120907:A:G	6.39051e-10	-1.79812	0.0206052
101121434	chr7:101121434:T:C	1.54452e-09	-0.895027	-2.80088e-10
101121572	chr7:101121572:G:A	3.03415e-10	-1.74666	-0.77573
101121714	chr7:101121714:A:C	4.44112e-09	-0.486947	0.648112
101121767	chr7:101121767:C:T	1.24922e-09	-2.11916e-10	-1.10722
101121790	chr7:101121790:G:A	1.08311e-09	-2.11916e-10	-1.2499
101122003	chr7:101122003:T:C	1.44459e-09	-2.11916e-10	-0.961918
101122334	chr7:101122334:C:G	2.95896e-08	-2.11916e-10	2.05768
101122819	chr7:101122819:T:C	1.50012e-09	-2.11916e-10	-0.924195
101122831	chr7:101122831:A:G	3.47777e-09	-2.11916e-10	-0.0833485
101122984	chr7:101122984:G:A	4.64156e-09	-2.11916e-10	0.20531
101123322	chr7:101123322:A:G	3.36064e-09	-0.449272	0.331664
101123528	chr7:101123528:C:T	1.64243e-09	-2.11916e-10	-0.833565
101123754	chr7:101123754:G:A	3.65107e-09	-0.435235	0.400515
101124685	chr7:101124685:C:A	1.08416e-09	-2.11916e-10	-1.24893
101124830	chr7:101124830:C:T	2.16736e-09	-2.11916e-10	-0.55623
101124903	chr7:101124903:G:T	1.3934e-09	-2.11916e-10	-0.997993
101125148	chr7:101125148:G:A	2.22741e-10	-1.60319	-1.22829
101125149	chr7:101125149:GC:G	2.98718e-10	-1.74936	-0.788634
101125264	chr7:101125264:G:A	1.21929e-09	-2.11916e-10	-1.13147
101126005	chr7:101126005:C:T	5.91062e-10	-1.85558	-2.80088e-10
101126257	chr7:101126257:A:G	1.81967e-10	-1.85873	-1.17494
101126457	chr7:101126457:C:T	1.22043e-09	-2.11916e-10	-1.13054
101126594	chr7:101126594:G:A	1.10463e-09	-2.11916e-10	-1.23023
101126627	chr7:101126627:G:A	1.14421e-09	-2.11916e-10	-1.19503
101127177	chr7:101127177:C:T	1.45006e-09	-2.11916e-10	-0.958134
101127336	chr7:101127336:G:A	1.11486e-09	-2.11916e-10	-1.22101
101127462	chr7:101127462:C:T	2.60042e-09	-2.11916e-10	-0.374069
101127625	chr7:101127625:T:C	3.5611e-09	-2.11916e-10	-0.0596726
101127627	chr7:101127627:A:T	7.15019e-10	-1.76762	0.102434
101127778	chr7:101127778:G:A	1.52357e-09	-2.11916e-10	-0.908687
101127852	chr7:101127852:G:A	1.09594e-09	-2.11916e-10	-1.23813
101127943	chr7:101127943:GAAAGAAAGA:G	6.73897e-10	-1.75025	0.0258265
101128019	chr7:101128019:A:C	1.0935e-09	-2.11916e-10	-1.24036
101128217	chr7:101128217:G:A	1.30142e-09	-2.11916e-10	-1.06628
101128436	chr7:101128436:G:A	7.012e-10	-1.06534	-0.619366
101128442	chr7:101128442:G:A	7.44253e-10	-1.79427	0.169159
101128892	chr7:101128892:A:T	1.14199e-09	-2.11916e-10	-1.19697
101129157	chr7:101129157:A:C	1.08457e-09	-2.11916e-10	-1.24855
101129349	chr7:101129349:C:T	1.16016e-09	-1.37499	0.193802
101129514	chr7:101129514:G:A	1.25534e-09	-2.11916e-10	-1.10234
101129536	chr7:101129536:C:T	2.64291e-09	-2.11916e-10	-0.35786
101129546	chr7:101129546:AC:A	5.1083e-10	-0.959333	-1.04213
101129593	chr7:101129593:AG:A	1.08349e-09	-2.11916e-10	-1.24955
101129812	chr7:101129812:G:A	1.0839e-09	-2.11916e-10	-1.24918
101130025	chr7:101130025:GAAGA:G	5.88759e-10	-1.85948	-2.80088e-10
101130147	chr7:101130147:AAAAC:A	1.09407e-09	-2.11916e-10	-1.23983
101130178	chr7:101130178:T:C	1.8128e-09	-1.44907	0.714204
101130727	chr7:101130727:T:A	2.09659e-09	-0.589431	-2.80088e-10
101130852	chr7:101130852:T:C	4.22461e-09	-2.11916e-10	0.111186
101130863	chr7:101130863:TA:T	1.09874e-09	-2.11916e-10	-1.23558
101130994	chr7:101130994:G:A	1.32118e-09	-1.36878	0.31757
101131235	chr7:101131235:C:T	2.02259e-10	-1.86184	-1.06611
101131276	chr7:101131276:A:G	1.77204e-09	-1.34935	0.591737
101131315	chr7:101131315:A:G	7.64678e-10	-1.59804	-2.80088e-10
101131444	chr7:101131444:C:G	1.97572e-09	-2.11916e-10	-0.648807
101131468	chr7:101131468:A:G	2.60469e-10	-1.49131	-1.1837
101131574	chr7:101131574:A:G	1.62468e-09	-1.3484	0.50397
101131640	chr7:101131640:T:C	1.97546e-09	-2.11916e-10	-0.648939
101132017	chr7:101132017:C:T	3.69456e-09	-2.11916e-10	-0.022879
101132529	chr7:101132529:C:T	6.54921e-10	-1.75298	-2.80088e-10
101132705	chr7:101132705:A:G	3.21046e-10	-1.37729	-1.08863
101132834	chr7:101132834:C:T	2.01341e-09	-2.11916e-10	-0.629913
101132927	chr7:101132927:A:G	3.74144e-10	-1.3161	-0.996757
101132973	chr7:101132973:G:T	1.33334e-09	-2.11916e-10	-1.04205
101133013	chr7:101133013:G:C	1.56159e-09	-0.884038	-2.80088e-10
101133021	chr7:101133021:C:T	2.63805e-10	-1.67026	-0.992031
101133310	chr7:101133310:A:G	9.01397e-09	-2.11916e-10	0.869034
101133354	chr7:101133354:C:T	1.20724e-09	-2.11916e-10	-1.1414
101133355	chr7:101133355:G:A	4.57151e-10	-1.10491	-1.00757
101133539	chr7:101133539:G:A	4.52088e-09	-2.11916e-10	0.178966
101133986	chr7:101133986:T:C	2.56724e-10	-1.67083	-1.01867
101135043	chr7:101135043:A:G	2.74238e-10	-1.64442	-0.979083
101135112	chr7:101135112:G:C	1.59026e-09	-2.11916e-10	-0.865844
101135118	chr7:101135118:G:C	9.44485e-09	-2.11916e-10	0.915729
101135909	chr7:101135909:C:T	1.19382e-09	-2.11916e-10	-1.15259
101135963	chr7:101135963:C:T	2.09577e-09	-2.11916e-10	-0.58982
101136043	chr7:101136043:A:G	1.19752e-09	-2.11916e-10	-1.14948
101136271	chr7:101136271:G:A	1.96923e-09	-2.11916e-10	-0.652096
101136530	chr7:101136530:G:T	1.01531e-08	-2.11916e-10	0.988037
101136660	chr7:101136660:A:T	2.27053e-10	-1.65008	-1.16223
101137187	chr7:101137187:G:C	2.24981e-09	-2.11916e-10	-0.518897
101137565	chr7:101137565:T:C	1.18107e-09	-2.11916e-10	-1.16332
101137803	chr7:101137803:T:C	2.93886e-10	-1.60525	-0.949055
101138132	chr7:101138132:T:C	3.83257e-10	-1.7525	-0.53629
101138164	chr7:101138164:T:G	2.65802e-10	-1.66477	-0.989968
101138187	chr7:101138187:C:A	4.38919e-09	-2.11916e-10	0.149403
```
