## Supplementary material for "Characterization of shared and ancestry-specific signals driving complex traits using multi-ancestry fine-mapping": susiex_nc1.cs80.summary

```
# chr7:98822123-101138346
CS_ID	CS_LENGTH	CS_PURITY	MAX_PIP_SNP	BP	REF_ALLELE	ALT_ALLELE	REF_FRQ	BETA	SE	-LOG10P	MAX_PIP	POST-HOC_PROB_POP1	POST-HOC_PROB_POP2
1	40	0.886004	chr7:100417223:C:T	100417223	T,T	C,C	1,1	-inf,inf	inf,inf	9.99892,0.200781	0.137004	0.999988	0.24305
```
