## Supplementary material for "Characterization of shared and ancestry-specific signals driving complex traits using multi-ancestry fine-mapping": susiex_nc2.cs80.cs

```
CS_ID	SNP	BP	REF_ALLELE	ALT_ALLELE	REF_FRQ	BETA	SE	-LOG10P	CS_PIP	OVRL_PIP
1	chr7:100417223:C:T	100417223	T,T	C,C	1,1	-inf,inf	inf,inf	9.99892,0.200781	0.146013	0.146013
1	chr7:100405149:A:G	100405149	G,G	A,A	1,1	-inf,inf	inf,inf	9.38855,0.424663	0.0535561	0.0535561
1	chr7:100411599:TG:T	100411599	T,T	TG,TG	1,1	-inf,-inf	inf,inf	9.40615,0.0174357	0.0373845	0.0373845
1	chr7:100393925:C:T	100393925	T,T	C,C	1,1	-inf,-inf	inf,inf	9.3986,0.0115005	0.0368448	0.0368448
1	chr7:100400984:G:A	100400984	A,A	G,G	1,1	-inf,-inf	inf,inf	9.39101,0.0108619	0.0359807	0.0359807
1	chr7:100419831:G:A	100419831	A,A	G,G	1,1	-inf,-inf	inf,inf	9.38768,0.00581824	0.0359381	0.0359381
1	chr7:100416690:G:A	100416690	A,A	G,G	1,1	-inf,inf	inf,inf	9.25227,0.1195	0.0301766	0.0301766
1	chr7:100426215:C:T	100426215	T,T	C,C	1,1	-inf,inf	inf,inf	9.23632,0.1195	0.0291066	0.0291066
1	chr7:100390182:C:T	100390182	T,T	C,C	1,1	-inf,inf	inf,inf	9.18351,0.0090382	0.0252648	0.0252649
1	chr7:100424056:A:G	100424056	G,G	A,A	1,1	-inf,inf	inf,inf	9.13578,0.189807	0.0243875	0.0243875
1	chr7:100426530:T:C	100426530	C,C	T,T	1,1	-inf,inf	inf,inf	9.12615,0.179849	0.0237705	0.0237705
1	chr7:100419221:C:G	100419221	G,G	C,C	1,1	-inf,inf	inf,inf	9.14828,0.0546491	0.0234586	0.0234586
1	chr7:100390780:A:G	100390780	G,G	A,A	1,1	-inf,inf	inf,inf	9.07815,0.192832	0.021458	0.021458
1	chr7:100421281:G:A	100421281	A,A	G,G	1,1	-inf,inf	inf,inf	9.05974,0.185175	0.0206747	0.0206747
1	chr7:100406954:G:C	100406954	C,C	G,G	1,1	-inf,inf	inf,inf	9.05832,0.181141	0.0205344	0.0205344
1	chr7:100442192:C:T	100442192	T,T	C,C	1,1	-inf,inf	inf,inf	9.13541,0.0119256	0.0203916	0.0203916
1	chr7:100408097:C:T	100408097	T,T	C,C	1,1	-inf,inf	inf,inf	9.01187,0.206395	0.0188971	0.0188971
1	chr7:100445432:G:A	100445432	A,A	G,G	1,1	-inf,inf	inf,inf	9.02779,0.124205	0.0183828	0.0183828
1	chr7:100418731:A:C	100418731	C,C	A,A	1,1	-inf,inf	inf,inf	8.95365,0.327906	0.0180477	0.0180477
1	chr7:100412371:T:C	100412371	C,C	T,T	1,1	-inf,inf	inf,inf	8.99085,0.181804	0.0177202	0.0177202
1	chr7:100397162:G:A	100397162	A,A	G,G	1,1	-inf,inf	inf,inf	9.01787,0.0211971	0.0174583	0.0174583
1	chr7:100417501:A:G	100417501	G,G	A,A	1,1	-inf,inf	inf,inf	8.99472,0.013818	0.0166582	0.0166582
1	chr7:100441322:C:T	100441322	T,T	C,C	1,1	-inf,inf	inf,inf	8.97531,0.0901676	0.0159604	0.0159604
1	chr7:100427941:T:C	100427941	C,C	T,T	1,1	-inf,inf	inf,inf	8.89597,0.271859	0.0149836	0.0149836
1	chr7:100458597:T:C	100458597	C,C	T,T	1,1	-inf,-inf	inf,inf	8.92726,0.0536343	0.0147745	0.0147745
1	chr7:100406920:T:C	100406920	C,C	T,T	1,1	-inf,inf	inf,inf	8.83703,0.371708	0.0145838	0.0145838
1	chr7:100429716:C:G	100429716	G,G	C,C	1,1	-inf,inf	inf,inf	8.89407,0.207096	0.0145509	0.0145509
1	chr7:100458543:C:T	100458543	T,T	C,C	1,1	-inf,-inf	inf,inf	8.90337,0.072881	0.014164	0.014164
1	chr7:100433989:G:A	100433989	A,A	G,G	1,1	-inf,inf	inf,inf	8.91737,0.0350389	0.0140371	0.0140372
1	chr7:100430564:C:T	100430564	T,T	C,C	1,1	-inf,inf	inf,inf	8.90755,0.0415747	0.0137636	0.0137636
2	chr7:100637885:G:A	100637885	A,A	G,G	1,1	inf,inf	inf,inf	7.51194,0.302037	0.232836	0.232836
2	chr7:100638347:C:A	100638347	A,A	C,C	1,1	-inf,-inf	inf,inf	8.05296,0.361584	0.22159	0.22159
2	chr7:100638579:G:A	100638579	A,A	G,G	1,1	-inf,-inf	inf,inf	7.89169,0.290875	0.144106	0.144106
2	chr7:100624539:GA:G	100624539	G,G	GA,GA	1,1	-inf,-inf	inf,inf	7.72372,0.423031	0.0461786	0.0461786
2	chr7:100624226:C:T	100624226	T,T	C,C	1,1	-inf,-inf	inf,inf	7.70791,0.429996	0.0449107	0.0449107
2	chr7:100629042:C:T	100629042	T,T	C,C	1,1	-inf,-inf	inf,inf	7.61739,0.38013	0.0377025	0.0377025
2	chr7:100642673:A:G	100642673	G,G	A,A	1,1	-inf,-inf	inf,inf	7.22029,0.277149	0.0312363	0.0312363
2	chr7:100627013:C:CTG	100627013	CTG,CTG	C,C	1,1	-inf,-inf	inf,inf	7.58131,0.177355	0.0261899	0.0261899
2	chr7:99450809:T:C	99450809	C,C	T,T	1,1	inf,inf	inf,inf	5.6046,2.44494	0.0197136	0.0197339
```
