## Supplementary material for "Characterization of shared and ancestry-specific signals driving complex traits using multi-ancestry fine-mapping": susiex_nc2.cs80.snp

```
BP	SNP	PIP(CS1)	LogBF(CS1,Pop1)	LogBF(CS1,Pop2)	PIP(CS2)	LogBF(CS2,Pop1)	LogBF(CS2,Pop2)
98822218	chr7:98822218:G:A	1.37238e-10	-1.87675	-1.24989	1.39153e-08	-1.87217	-1.24927
98822288	chr7:98822288:C:T	1.23277e-09	-2.11916e-10	-0.93133	1.2771e-07	-2.11916e-10	-0.904674
98822471	chr7:98822471:C:T	9.12147e-10	-2.11916e-10	-1.23255	9.1364e-08	-2.11916e-10	-1.23959
98822502	chr7:98822502:AC:A	1.38417e-10	-1.87569	-1.24239	1.39919e-08	-1.87047	-1.24549
98822555	chr7:98822555:C:T	1.37664e-10	-1.87756	-1.24598	1.39098e-08	-1.87374	-1.24811
98822877	chr7:98822877:G:A	3.30387e-10	-1.11756	-1.13053	2.56333e-08	-1.37632	-1.13422
98822976	chr7:98822976:G:A	3.81747e-10	-1.8534	-0.250193	4.1684e-08	-1.84251	-0.181813
98823025	chr7:98823025:G:A	3.97925e-10	-1.85374	-0.208348	4.47106e-08	-1.84782	-0.106408
98823191	chr7:98823191:T:C	9.21622e-10	-0.21875	-1.00347	5.94377e-08	-0.639327	-1.03018
98823851	chr7:98823851:A:G	1.38909e-10	-1.87079	-1.24375	1.42192e-08	-1.86144	-1.2384
98823876	chr7:98823876:A:G	1.39208e-10	-1.86837	-1.24401	1.42638e-08	-1.85796	-1.23876
98824073	chr7:98824073:AAATT:A	1.38624e-10	-1.87857	-1.23801	1.3931e-08	-1.8783	-1.24203
98824213	chr7:98824213:G:A	8.98691e-10	-2.11916e-10	-1.24741	9.08183e-08	-2.11916e-10	-1.24558
98824342	chr7:98824342:T:C	2.28453e-09	-2.11916e-10	-0.314438	2.44407e-07	-2.11916e-10	-0.255604
98824421	chr7:98824421:G:A	3.3163e-10	-1.11526	-1.12907	2.56909e-08	-1.37568	-1.13262
98824445	chr7:98824445:T:A	9.45991e-10	-2.11916e-10	-1.19612	9.63149e-08	-2.11916e-10	-1.18682
98824578	chr7:98824578:G:A	1.09109e-09	-1.05342	-2.80088e-10	8.33329e-08	-1.3316	-2.80088e-10
98824796	chr7:98824796:G:A	9.21193e-10	-2.11916e-10	-1.22268	9.20892e-08	-2.11916e-10	-1.23168
98824824	chr7:98824824:G:A	1.539e-10	-1.81293	-1.19912	1.49278e-08	-1.83334	-1.21788
98824891	chr7:98824891:C:T	4.2157e-10	-1.85439	-0.149978	4.75178e-08	-1.84875	-0.0445837
98824893	chr7:98824893:C:G	1.38177e-10	-1.87866	-1.24116	1.39199e-08	-1.87656	-1.24456
98824923	chr7:98824923:G:T	8.96528e-10	-2.11916e-10	-1.24982	9.04271e-08	-2.11916e-10	-1.24989
98824991	chr7:98824991:G:A	1.00506e-09	-2.11916e-10	-1.13555	1.00411e-07	-2.11916e-10	-1.14517
98825342	chr7:98825342:G:A	9.22246e-10	-2.11916e-10	-1.22154	9.26744e-08	-2.11916e-10	-1.22535
98825515	chr7:98825515:T:C	3.09943e-10	-1.1915	-1.12046	2.44503e-08	-1.43365	-1.12414
98825727	chr7:98825727:TGGATCACGA:T	9.20999e-10	-2.11916e-10	-1.22289	9.35206e-08	-2.11916e-10	-1.21626
98825848	chr7:98825848:G:A	1.38545e-10	-1.87431	-1.24285	1.40187e-08	-1.86817	-1.24588
98826403	chr7:98826403:C:T	8.96828e-10	-2.11916e-10	-1.24949	9.04259e-08	-2.11916e-10	-1.24991
98827022	chr7:98827022:A:G	5.378e-10	-1.76087	-2.80088e-10	6.04928e-08	-1.65191	-2.80088e-10
98827185	chr7:98827185:C:T	9.57476e-10	-2.11916e-10	-1.18405	9.60891e-08	-2.11916e-10	-1.18916
98827540	chr7:98827540:T:C	9.0889e-10	-2.11916e-10	-1.23613	9.11206e-08	-2.11916e-10	-1.24225
98827647	chr7:98827647:A:C	1.51157e-10	-1.84002	-1.19002	1.47194e-08	-1.85477	-1.2105
98828163	chr7:98828163:G:A	1.60242e-10	-1.81204	-1.15963	1.54807e-08	-1.83199	-1.18285
98828266	chr7:98828266:G:A	9.02818e-10	-2.11916e-10	-1.24283	9.07022e-08	-2.11916e-10	-1.24686
98828479	chr7:98828479:A:G	1.60071e-10	-1.80595	-1.16679	1.54649e-08	-1.82679	-1.18907
98828611	chr7:98828611:A:G	1.5332e-10	-1.84576	-1.17006	1.48951e-08	-1.85941	-1.194
98828614	chr7:98828614:C:T	1.57348e-10	-1.79372	-1.19617	1.53006e-08	-1.81802	-1.20852
98828928	chr7:98828928:C:T	1.79793e-10	-1.79551	-1.06104	1.84497e-08	-1.84003	-0.999361
98829078	chr7:98829078:G:A	1.46243e-10	-1.84422	-1.21886	1.44747e-08	-1.85494	-1.22709
98829461	chr7:98829461:T:C	9.62321e-10	-2.11916e-10	-1.17901	9.59267e-08	-2.11916e-10	-1.19085
98829516	chr7:98829516:C:T	2.10477e-10	-1.75137	-0.947604	1.91686e-08	-1.84746	-0.953704
98829624	chr7:98829624:C:A	1.02919e-09	-2.11916e-10	-1.11182	1.01355e-07	-2.11916e-10	-1.1358
98829864	chr7:98829864:C:T	9.7496e-10	-2.11916e-10	-1.16596	9.71041e-08	-2.11916e-10	-1.17865
98830084	chr7:98830084:A:G	1.06893e-09	-2.11916e-10	-1.07394	1.05463e-07	-2.11916e-10	-1.09608
98830211	chr7:98830211:G:A	1.01258e-09	-2.11916e-10	-1.12809	1.03052e-07	-2.11916e-10	-1.11921
98830241	chr7:98830241:C:T	5.74298e-10	-1.6952	-2.80088e-10	5.51472e-08	-1.74443	-2.80088e-10
98830345	chr7:98830345:G:A	9.00138e-10	-2.11916e-10	-1.24581	9.05567e-08	-2.11916e-10	-1.24846
98830506	chr7:98830506:C:T	8.98012e-10	-2.11916e-10	-1.24817	9.04858e-08	-2.11916e-10	-1.24925
98830745	chr7:98830745:T:G	1.02745e-09	-2.11916e-10	-1.11352	1.04731e-07	-2.11916e-10	-1.10305
98830770	chr7:98830770:C:T	6.66869e-10	-1.85558	0.309815	8.31978e-08	-1.85815	0.524936
98831099	chr7:98831099:A:G	1.06677e-09	-2.11916e-10	-1.07597	1.10564e-07	-2.11916e-10	-1.04884
98831300	chr7:98831300:A:G	9.27549e-10	-2.11916e-10	-1.21581	9.41989e-08	-2.11916e-10	-1.20903
98831474	chr7:98831474:G:T	1.80417e-10	-1.6985	-1.15458	1.67273e-08	-1.78722	-1.15018
98831600	chr7:98831600:C:T	2.47035e-10	-1.43961	-1.09921	2.75992e-08	-1.34563	-1.09102
98831875	chr7:98831875:G:A	9.02658e-10	-2.11916e-10	-1.24301	9.0658e-08	-2.11916e-10	-1.24734
98831931	chr7:98831931:G:C	2.18526e-10	-1.42621	-1.23524	2.19416e-08	-1.4454	-1.22066
98832216	chr7:98832216:A:G	9.12523e-10	-2.11916e-10	-1.23214	9.35454e-08	-2.11916e-10	-1.21599
98832282	chr7:98832282:C:A	9.22446e-10	-2.11916e-10	-1.22132	9.49337e-08	-2.11916e-10	-1.20126
98832311	chr7:98832311:A:G	9.1656e-10	-2.11916e-10	-1.22773	9.27497e-08	-2.11916e-10	-1.22453
98832325	chr7:98832325:A:G	9.22565e-10	-2.11916e-10	-1.22119	9.49228e-08	-2.11916e-10	-1.20137
98832353	chr7:98832353:C:T	9.11594e-10	-2.11916e-10	-1.23316	9.14823e-08	-2.11916e-10	-1.23829
98832621	chr7:98832621:A:G	5.27774e-10	-0.911534	-0.868152	6.08611e-08	-0.804554	-0.841291
98832713	chr7:98832713:T:C	2.07839e-10	-1.46379	-1.24779	2.00353e-08	-1.50703	-1.24991
98832727	chr7:98832727:T:C	9.37223e-10	-2.11916e-10	-1.20543	9.49623e-08	-2.11916e-10	-1.20096
98832749	chr7:98832749:A:G	4.78642e-10	-1.8774	-2.80088e-10	5.57916e-08	-1.73281	-2.80088e-10
98832954	chr7:98832954:G:A	1.63305e-10	-1.71483	-1.2379	1.81797e-08	-1.60819	-1.24594
98833141	chr7:98833141:C:G	9.11591e-10	-2.11916e-10	-1.23316	9.1482e-08	-2.11916e-10	-1.2383
98833142	chr7:98833142:A:C	1.86888e-10	-1.58363	-1.23421	1.86556e-08	-1.60689	-1.2214
98833379	chr7:98833379:A:G	5.09252e-10	-1.50527	-0.310142	6.38435e-08	-1.394	-0.204001
98833384	chr7:98833384:A:T	1.94111e-10	-1.56056	-1.21937	1.9102e-08	-1.60156	-1.20308
98833458	chr7:98833458:A:G	9.11591e-10	-2.11916e-10	-1.23316	9.1482e-08	-2.11916e-10	-1.2383
98833804	chr7:98833804:G:C	9.24833e-10	-2.11916e-10	-1.21874	9.25145e-08	-2.11916e-10	-1.22707
98834664	chr7:98834664:T:C	8.96954e-10	-2.11916e-10	-1.24935	9.04309e-08	-2.11916e-10	-1.24985
98834825	chr7:98834825:T:A	9.07286e-10	-2.11916e-10	-1.2379	9.10617e-08	-2.11916e-10	-1.2429
98834915	chr7:98834915:G:A	9.07298e-10	-2.11916e-10	-1.23788	9.10917e-08	-2.11916e-10	-1.24257
98834964	chr7:98834964:T:C	1.81333e-10	-1.60922	-1.2388	1.8023e-08	-1.63446	-1.22833
98835088	chr7:98835088:A:G	4.81248e-10	-0.679214	-1.19276	3.70501e-08	-0.962641	-1.17953
98835099	chr7:98835099:CATCATT:C	1.12781e-09	-2.11916e-10	-1.02032	1.14906e-07	-2.11916e-10	-1.01032
98835248	chr7:98835248:G:A	3.8753e-10	-1.23356	-0.854997	4.31605e-08	-1.16089	-0.828623
98835314	chr7:98835314:A:G	5.76598e-10	-0.912724	-0.778483	6.54255e-08	-0.824778	-0.748749
98835665	chr7:98835665:C:T	9.57217e-10	-2.11916e-10	-1.18432	9.52379e-08	-2.11916e-10	-1.19806
98835843	chr7:98835843:T:C	1.57359e-10	-1.84297	-1.14686	1.67744e-08	-1.77692	-1.15767
98835990	chr7:98835990:G:A	1.09261e-09	-2.11916e-10	-1.05202	1.11517e-07	-2.11916e-10	-1.04026
98836062	chr7:98836062:G:A	9.38931e-10	-2.11916e-10	-1.20361	9.39621e-08	-2.11916e-10	-1.21155
98836444	chr7:98836444:C:T	9.63546e-10	-2.11916e-10	-1.17773	9.8651e-08	-2.11916e-10	-1.16285
98836642	chr7:98836642:G:A	1.00459e-09	-2.11916e-10	-1.13602	1.03128e-07	-2.11916e-10	-1.11847
98836659	chr7:98836659:G:A	1.58438e-10	-1.84844	-1.13455	1.49428e-08	-1.87374	-1.17647
98836840	chr7:98836840:G:A	2.33163e-10	-1.37184	-1.22477	2.24424e-08	-1.41592	-1.22757
98836863	chr7:98836863:T:C	2.2395e-10	-1.59146	-1.04546	1.94115e-08	-1.70792	-1.08065
98837163	chr7:98837163:C:T	2.56186e-10	-1.67329	-0.829159	2.32388e-08	-1.77108	-0.837532
98837295	chr7:98837295:C:T	2.34752e-10	-1.36599	-1.22384	2.25907e-08	-1.41022	-1.22668
98837529	chr7:98837529:G:A	1.21633e-09	0.304172	-1.24893	9.06096e-08	-0.000752985	-1.24713
98837605	chr7:98837605:C:T	1.10777e-09	-2.11916e-10	-1.03825	1.14466e-07	-2.11916e-10	-1.01416
98837606	chr7:98837606:A:G	2.29703e-10	-1.3881	-1.22347	2.21224e-08	-1.43151	-1.22634
98837897	chr7:98837897:C:T	2.5162e-10	-1.27054	-1.24989	2.4288e-08	-1.31471	-1.24974
98838080	chr7:98838080:TTG:T	3.35273e-10	-1.51551	-0.717898	4.05382e-08	-1.31267	-0.739521
98838284	chr7:98838284:C:T	9.98814e-10	-2.11916e-10	-1.14178	1.01564e-07	-2.11916e-10	-1.13375
98838704	chr7:98838704:A:C	9.05727e-10	-0.273316	-0.9663	1.72513e-07	0.377704	-0.981671
98838739	chr7:98838739:T:C	8.98468e-10	-2.11916e-10	-1.24766	9.05504e-08	-2.11916e-10	-1.24853
98838798	chr7:98838798:G:A	8.97617e-10	-2.11916e-10	-1.24861	9.04438e-08	-2.11916e-10	-1.24971
98838872	chr7:98838872:C:T	4.77098e-10	-0.658446	-1.22219	5.2064e-08	-0.586013	-1.21595
98839945	chr7:98839945:G:A	1.62657e-10	-1.8457	-1.11101	1.68108e-08	-1.78339	-1.14903
98841825	chr7:98841825:G:A	1.65585e-09	-2.11916e-10	-0.636285	1.73956e-07	-2.11916e-10	-0.595636
98841859	chr7:98841859:A:G	1.01633e-09	-2.11916e-10	-1.1244	1.03628e-07	-2.11916e-10	-1.11363
98841921	chr7:98841921:A:C	9.56612e-10	-0.00800798	-1.17695	7.58506e-08	-0.235923	-1.18975
98842004	chr7:98842004:A:G	1.03065e-09	-2.11916e-10	-1.11041	1.04951e-07	-2.11916e-10	-1.10094
98842077	chr7:98842077:T:C	1.50039e-10	-1.79752	-1.23994	1.47176e-08	-1.81692	-1.24847
98842295	chr7:98842295:G:A	4.02156e-09	-2.11916e-10	0.251073	3.97644e-07	-2.11916e-10	0.231118
98842967	chr7:98842967:T:G	2.15781e-10	-1.4242	-1.24989	2.02032e-08	-1.49903	-1.24957
98843463	chr7:98843463:G:A	3.56745e-10	-1.12758	-1.04375	3.79503e-08	-1.10376	-1.0144
98843674	chr7:98843674:G:T	9.07037e-10	-2.11916e-10	-1.23817	9.10527e-08	-2.11916e-10	-1.243
98844078	chr7:98844078:C:T	3.03388e-09	-2.11916e-10	-0.0307539	2.99985e-07	-2.11916e-10	-0.050707
98844223	chr7:98844223:C:T	7.48662e-10	-1.43007	-2.80088e-10	7.58649e-08	-1.42548	-2.80088e-10
98845158	chr7:98845158:T:C	1.08041e-09	0.011855	-1.07511	1.18461e-07	0.0539242	-1.03378
98845161	chr7:98845161:G:A	1.81035e-09	-2.11916e-10	-0.547075	1.90846e-07	-2.11916e-10	-0.502971
98845326	chr7:98845326:G:A	1.14371e-09	-2.11916e-10	-1.00632	1.16986e-07	-2.11916e-10	-0.992382
98845439	chr7:98845439:G:A	9.00819e-10	-2.11916e-10	-1.24505	9.07119e-08	-2.11916e-10	-1.24675
98845861	chr7:98845861:G:A	2.05819e-09	-0.418771	-2.80088e-10	1.53253e-07	-0.722348	-2.80088e-10
98846135	chr7:98846135:T:A	1.46097e-10	-1.84223	-1.22185	1.40618e-08	-1.86937	-1.2416
98846330	chr7:98846330:T:C	4.58714e-10	-0.777212	-1.14271	4.13309e-08	-0.931486	-1.10134
98846664	chr7:98846664:C:T	2.71894e-10	-1.41746	-1.02548	2.95706e-08	-1.36604	-1.00161
98847114	chr7:98847114:C:T	4.82375e-10	-1.86963	-2.80088e-10	4.8963e-08	-1.86337	-2.80088e-10
98847264	chr7:98847264:G:A	2.69495e-10	-1.66626	-0.785539	2.42742e-08	-1.77479	-0.79023
98847487	chr7:98847487:C:T	1.1148e-09	-2.11916e-10	-1.03192	1.13663e-07	-2.11916e-10	-1.0212
98847488	chr7:98847488:G:A	2.06272e-10	-1.48643	-1.23273	1.85374e-08	-1.60124	-1.23341
98847516	chr7:98847516:G:C	4.80401e-10	-1.87373	-2.80088e-10	5.14652e-08	-1.81353	-2.80088e-10
98848857	chr7:98848857:C:G	9.04399e-10	-2.11916e-10	-1.24108	9.10631e-08	-2.11916e-10	-1.24289
98848943	chr7:98848943:G:A	1.74446e-10	-1.83426	-1.05247	1.8462e-08	-1.86478	-0.973947
98849644	chr7:98849644:A:G	1.06948e-09	-2.11916e-10	-1.07343	1.08908e-07	-2.11916e-10	-1.06393
98849730	chr7:98849730:A:G	1.70242e-10	-1.66996	-1.24117	1.655e-08	-1.70947	-1.23859
98849989	chr7:98849989:G:A	3.77608e-09	0.188089	-2.80088e-10	1.08292e-06	1.23298	-2.80088e-10
98851951	chr7:98851951:G:T	1.96739e-10	-1.53376	-1.23271	2.34353e-08	-1.36148	-1.23871
98852081	chr7:98852081:G:A	4.94502e-10	-1.8448	-2.80088e-10	4.82442e-08	-1.87816	-2.80088e-10
98852219	chr7:98852219:C:A	3.31368e-10	-1.16499	-1.08013	3.18716e-08	-1.18988	-1.10285
98852446	chr7:98852446:A:G	9.53425e-10	-1.18829	-2.80088e-10	1.18123e-07	-0.982709	-2.80088e-10
98852740	chr7:98852740:A:G	9.22633e-10	-2.11916e-10	-1.22112	9.33473e-08	-2.11916e-10	-1.21811
98852887	chr7:98852887:G:A	4.90277e-10	-1.85338	-2.80088e-10	4.82142e-08	-1.87879	-2.80088e-10
98853394	chr7:98853394:G:A	1.35021e-09	-2.11916e-10	-0.840336	1.37215e-07	-2.11916e-10	-0.83289
98853735	chr7:98853735:G:A	3.26566e-10	-1.47284	-0.786878	3.08965e-08	-1.50363	-0.820165
98853887	chr7:98853887:T:C	4.17491e-10	-1.1817	-0.832387	4.76506e-08	-1.0406	-0.849944
98853974	chr7:98853974:G:A	3.47677e-10	-1.43953	-0.757543	3.27731e-08	-1.47281	-0.792025
98854012	chr7:98854012:T:C	9.1068e-10	-2.11916e-10	-1.23416	9.21633e-08	-2.11916e-10	-1.23088
98854546	chr7:98854546:T:C	3.84538e-10	-0.848625	-1.24769	4.51564e-08	-0.700884	-1.24342
98854905	chr7:98854905:G:A	5.10595e-10	-1.81278	-2.80088e-10	4.87181e-08	-1.86839	-2.80088e-10
98856316	chr7:98856316:G:C	1.14751e-09	-2.11916e-10	-1.003	1.14922e-07	-2.11916e-10	-1.01019
98856726	chr7:98856726:C:T	1.43635e-10	-1.84401	-1.23707	1.51015e-08	-1.8111	-1.22854
98856885	chr7:98856885:C:T	9.06211e-10	-2.11916e-10	-1.23908	9.16604e-08	-2.11916e-10	-1.23635
98857333	chr7:98857333:A:G	5.63877e-10	-0.753829	-0.959687	6.85232e-08	-0.557833	-0.969433
98857350	chr7:98857350:C:T	4.26531e-10	-1.2941	-0.698568	3.97471e-08	-1.33744	-0.734463
98857930	chr7:98857930:C:T	2.97607e-10	-1.7887	-0.563879	3.46789e-08	-1.79622	-0.412084
98858365	chr7:98858365:AC:A	3.46337e-10	-1.43871	-0.762236	3.25521e-08	-1.47503	-0.796571
98858611	chr7:98858611:G:A	4.92667e-10	-1.84852	-2.80088e-10	4.82291e-08	-1.87848	-2.80088e-10
98858632	chr7:98858632:CTT:C	1.16773e-08	-2.11916e-10	1.31705	1.17461e-06	-2.11916e-10	1.31426
98859118	chr7:98859118:G:A	2.66654e-09	-2.11916e-10	-0.159814	2.81122e-07	-2.11916e-10	-0.115651
98859199	chr7:98859199:G:A	2.817e-10	-1.8545	-0.553016	3.32927e-08	-1.85004	-0.399058
98859248	chr7:98859248:T:C	7.503e-10	-1.80069	0.372815	6.81877e-08	-1.86355	0.33138
98859323	chr7:98859323:A:G	3.34278e-09	-0.424666	0.490871	3.60743e-07	-0.516908	0.650635
98859557	chr7:98859557:A:G	3.64012e-09	-0.428486	0.579906	3.93626e-07	-0.522507	0.74347
98859656	chr7:98859656:C:G	4.88396e-09	1.23676	-0.791395	4.18514e-07	1.00171	-0.719439
98859968	chr7:98859968:C:T	6.28304e-10	-1.60533	-2.80088e-10	6.56822e-08	-1.56961	-2.80088e-10
98860933	chr7:98860933:ACT:A	5.90328e-09	-2.11916e-10	0.63491	6.24809e-07	-2.11916e-10	0.683008
98861262	chr7:98861262:C:T	1.38879e-09	0.424502	-1.23667	1.44389e-07	0.446864	-1.22879
98861533	chr7:98861533:A:G	3.98174e-10	-1.20191	-0.859559	4.72788e-08	-1.03556	-0.862818
98861544	chr7:98861544:G:A	1.01495e-09	-2.11916e-10	-1.12576	1.02969e-07	-2.11916e-10	-1.12001
98861615	chr7:98861615:G:A	2.8634e-10	-1.78928	-0.601888	3.32729e-08	-1.7948	-0.454893
98861902	chr7:98861902:T:G	2.65199e-09	-2.11916e-10	-0.165289	2.79396e-07	-2.11916e-10	-0.121809
98861971	chr7:98861971:G:A	1.01806e-09	-2.11916e-10	-1.1227	1.04211e-07	-2.11916e-10	-1.10802
98862572	chr7:98862572:C:T	6.49902e-10	-1.57153	-2.80088e-10	6.51563e-08	-1.57765	-2.80088e-10
98863201	chr7:98863201:C:A	2.82622e-10	-1.87493	-0.529311	3.36266e-08	-1.86748	-0.371642
98863439	chr7:98863439:G:A	3.45789e-10	-0.954635	-1.24789	4.21975e-08	-0.762942	-1.24914
98863915	chr7:98863915:G:A	4.99892e-10	-1.83396	-2.80088e-10	4.83504e-08	-1.87596	-2.80088e-10
98864208	chr7:98864208:C:A	4.95968e-10	-1.84184	-2.80088e-10	4.82678e-08	-1.87767	-2.80088e-10
98864515	chr7:98864515:C:T	9.15208e-10	-2.11916e-10	-1.2292	9.26737e-08	-2.11916e-10	-1.22535
98864966	chr7:98864966:G:A	2.91634e-10	-1.58843	-0.784422	3.47133e-08	-1.41775	-0.789562
98865905	chr7:98865905:C:T	1.11118e-09	-2.11916e-10	-1.03517	1.1187e-07	-2.11916e-10	-1.03711
98866619	chr7:98866619:C:A	1.25228e-09	-0.915631	-2.80088e-10	1.57075e-07	-0.697717	-2.80088e-10
98866744	chr7:98866744:G:A	1.55946e-09	-2.11916e-10	-0.696255	1.53592e-07	-2.11916e-10	-0.720137
98867866	chr7:98867866:T:C	1.07959e-09	-2.11916e-10	-1.06402	1.09179e-07	-2.11916e-10	-1.06145
98868052	chr7:98868052:A:T	5.15157e-09	0.498703	-2.80088e-10	4.18806e-07	0.28297	-2.80088e-10
98868237	chr7:98868237:A:G	1.06925e-09	-2.11916e-10	-1.07364	1.10222e-07	-2.11916e-10	-1.05194
98868267	chr7:98868267:G:A	1.04152e-09	-1.09992	-2.80088e-10	8.76557e-08	-1.28102	-2.80088e-10
98868645	chr7:98868645:GAGA:G	4.8132e-10	-1.87182	-2.80088e-10	4.8353e-08	-1.87591	-2.80088e-10
98868837	chr7:98868837:T:A	4.93292e-10	-1.84725	-2.80088e-10	5.97168e-08	-1.66482	-2.80088e-10
98868987	chr7:98868987:C:T	3.15891e-09	-2.11916e-10	0.00963004	3.15226e-07	-2.11916e-10	-0.00114748
98869398	chr7:98869398:T:C	9.45148e-10	-2.11916e-10	-1.19701	9.39714e-08	-2.11916e-10	-1.21145
98869663	chr7:98869663:G:T	9.33253e-10	-2.11916e-10	-1.20968	9.43856e-08	-2.11916e-10	-1.20705
98870095	chr7:98870095:C:T	3.43943e-09	-2.11916e-10	0.0947069	3.42634e-07	-2.11916e-10	0.0822235
98870125	chr7:98870125:C:T	6.28107e-09	1.88224	-1.18529	6.33111e-07	1.84919	-1.15298
98870415	chr7:98870415:C:T	2.22397e-09	-2.11916e-10	-0.341304	2.22169e-07	-2.11916e-10	-0.350998
98870654	chr7:98870654:T:C	4.05532e-09	-2.11916e-10	0.259432	4.03515e-07	-2.11916e-10	0.245775
98870722	chr7:98870722:T:G	1.51647e-10	-1.81445	-1.21234	1.4493e-08	-1.87041	-1.21036
98870751	chr7:98870751:C:T	6.78529e-10	-1.78336	0.254938	6.09459e-08	-1.85611	0.211655
98870903	chr7:98870903:C:A	1.49744e-10	-1.82957	-1.20986	1.44625e-08	-1.87504	-1.20784
98871175	chr7:98871175:G:A	2.2164e-09	-2.11916e-10	-0.344712	2.25661e-07	-2.11916e-10	-0.335404
98871202	chr7:98871202:C:T	3.45203e-10	-1.8185	-0.385723	3.40081e-08	-1.87132	-0.356523
98872055	chr7:98872055:C:T	6.72778e-10	-1.79113	0.254196	6.06634e-08	-1.85992	0.210821
98872359	chr7:98872359:C:G	2.93232e-10	-1.83259	-0.534797	2.90212e-08	-1.87585	-0.510562
98872501	chr7:98872501:G:A	2.12907e-10	-1.56255	-1.12495	2.5901e-08	-1.36831	-1.13185
98872762	chr7:98872762:T:G	2.62072e-10	-1.34113	-1.13861	3.20542e-08	-1.14097	-1.14604
98872871	chr7:98872871:T:G	2.23863e-09	-2.11916e-10	-0.334734	2.23467e-07	-2.11916e-10	-0.345172
98872947	chr7:98872947:C:T	1.0458e-09	-2.11916e-10	-1.09581	1.0621e-07	-2.11916e-10	-1.08902
98873385	chr7:98873385:G:A	5.04027e-10	-1.82572	-2.80088e-10	4.84666e-08	-1.87356	-2.80088e-10
98873409	chr7:98873409:C:T	1.4315e-10	-1.8543	-1.23016	1.41045e-08	-1.87877	-1.22917
98873467	chr7:98873467:G:T	1.06933e-09	-2.11916e-10	-1.07357	1.06133e-07	-2.11916e-10	-1.08975
98873708	chr7:98873708:T:C	1.99004e-09	-2.11916e-10	-0.452444	1.89127e-07	-2.11916e-10	-0.512021
98873803	chr7:98873803:C:T	4.89795e-09	-2.11916e-10	0.448219	5.14745e-07	-2.11916e-10	0.489232
98873886	chr7:98873886:C:G	3.07336e-10	-1.7527	-0.567709	3.6778e-08	-1.73318	-0.416359
98874091	chr7:98874091:G:A	1.20508e-09	-2.11916e-10	-0.95405	1.18388e-07	-2.11916e-10	-0.980475
98874378	chr7:98874378:TTA:T	2.25872e-10	-1.45448	-1.1739	3.03148e-08	-1.18384	-1.15896
98874644	chr7:98874644:TAATC:T	2.51832e-10	-1.8541	-0.665488	2.97081e-08	-1.83677	-0.526245
98874715	chr7:98874715:C:T	2.71586e-10	-1.85691	-0.587165	3.2396e-08	-1.83713	-0.439271
98874717	chr7:98874717:AG:A	4.99823e-10	-1.8341	-2.80088e-10	4.83495e-08	-1.87598	-2.80088e-10
98874723	chr7:98874723:A:G	3.09542e-10	-1.1531	-1.16016	4.14573e-08	-0.865495	-1.16428
98874752	chr7:98874752:C:T	5.08944e-10	-1.81601	-2.80088e-10	4.86266e-08	-1.87027	-2.80088e-10
98874876	chr7:98874876:G:A	5.58028e-10	-1.72394	-2.80088e-10	5.90513e-08	-1.67603	-2.80088e-10
98875608	chr7:98875608:C:T	5.02828e-10	-1.8281	-2.80088e-10	4.84306e-08	-1.87431	-2.80088e-10
98875650	chr7:98875650:C:A	9.29656e-10	-2.11916e-10	-1.21354	9.41828e-08	-2.11916e-10	-1.2092
98875814	chr7:98875814:G:C	3.02512e-09	-2.11916e-10	-0.0336463	3.01644e-07	-2.11916e-10	-0.04519
98876498	chr7:98876498:G:A	2.87946e-10	-1.82766	-0.557916	3.46384e-08	-1.80331	-0.406163
98876505	chr7:98876505:C:T	3.58427e-09	0.851002	-0.715043	4.23452e-07	0.902648	-0.608646
98876661	chr7:98876661:T:C	8.98252e-10	-2.11916e-10	-1.2479	9.05147e-08	-2.11916e-10	-1.24893
98876840	chr7:98876840:G:A	1.09252e-09	-2.11916e-10	-1.05211	1.10527e-07	-2.11916e-10	-1.04918
98877105	chr7:98877105:G:A	4.7564e-09	0.418894	-2.80088e-10	5.30801e-07	0.519949	-2.80088e-10
98877151	chr7:98877151:T:C	5.99804e-09	1.80971	-1.15887	6.06131e-07	1.77412	-1.12146
98877559	chr7:98877559:T:G	1.03442e-09	-2.11916e-10	-1.10676	1.04102e-07	-2.11916e-10	-1.10907
98878062	chr7:98878062:C:T	1.12402e-09	-1.02368	-2.80088e-10	1.34259e-07	-0.854665	-2.80088e-10
98878150	chr7:98878150:C:CGAG	1.08672e-09	-2.11916e-10	-1.05743	1.0986e-07	-2.11916e-10	-1.05523
98878179	chr7:98878179:C:T	2.47757e-09	-2.11916e-10	-0.233318	2.47145e-07	-2.11916e-10	-0.244462
98878400	chr7:98878400:A:T	9.18972e-10	-2.11916e-10	-1.2251	9.30977e-08	-2.11916e-10	-1.22079
98878409	chr7:98878409:G:A	1.75643e-09	-2.11916e-10	-0.577315	1.81894e-07	-2.11916e-10	-0.551015
98878806	chr7:98878806:T:C	2.76796e-10	-1.19756	-1.22751	3.47537e-08	-0.988896	-1.21725
98879072	chr7:98879072:G:C	8.96598e-10	-2.11916e-10	-1.24974	9.04795e-08	-2.11916e-10	-1.24931
98879130	chr7:98879130:C:A	3.15544e-10	-1.20851	-1.08554	3.97127e-08	-0.979869	-1.0929
98879183	chr7:98879183:C:T	2.46393e-09	-2.11916e-10	-0.23884	2.45789e-07	-2.11916e-10	-0.249964
98879188	chr7:98879188:C:T	2.44351e-09	-2.11916e-10	-0.24716	2.43772e-07	-2.11916e-10	-0.258205
98879453	chr7:98879453:G:C	2.47616e-09	-2.11916e-10	-0.233889	2.47008e-07	-2.11916e-10	-0.245019
98880092	chr7:98880092:A:G	1.03601e-08	2.038	-0.840639	1.07157e-06	1.9894	-0.766956
98880096	chr7:98880096:A:C	9.44667e-10	-2.11916e-10	-1.19752	9.6307e-08	-2.11916e-10	-1.1869
98880123	chr7:98880123:A:G	5.68792e-10	-1.01775	-0.687084	7.96961e-08	-0.776324	-0.599894
98880171	chr7:98880171:T:A	2.21218e-09	-0.346621	-2.80088e-10	1.87411e-07	-0.521135	-2.80088e-10
98880241	chr7:98880241:C:T	1.01083e-09	-2.11916e-10	-1.12983	9.98881e-08	-2.11916e-10	-1.15039
98880436	chr7:98880436:G:T	2.64999e-09	-2.11916e-10	-0.166041	2.75376e-07	-2.11916e-10	-0.136301
98880672	chr7:98880672:A:G	1.08623e-09	-2.11916e-10	-1.05788	1.09811e-07	-2.11916e-10	-1.05568
98880982	chr7:98880982:G:A	6.14664e-10	-1.62728	-2.80088e-10	6.95802e-08	-1.51196	-2.80088e-10
98881057	chr7:98881057:A:G	4.67162e-10	-1.19277	-0.708905	6.50114e-08	-0.95417	-0.625705
98881498	chr7:98881498:G:A	8.96892e-10	-2.11916e-10	-1.24942	9.05396e-08	-2.11916e-10	-1.24865
98881508	chr7:98881508:G:T	3.36338e-10	-1.87827	-0.351962	4.02327e-08	-1.87839	-0.18137
98881544	chr7:98881544:C:T	2.39279e-09	-2.11916e-10	-0.268136	2.54157e-07	-2.11916e-10	-0.216488
98881554	chr7:98881554:A:G	1.00409e-09	-2.11916e-10	-1.13652	9.92834e-08	-2.11916e-10	-1.15646
98882032	chr7:98882032:C:T	1.10396e-09	-2.11916e-10	-1.0417	1.10097e-07	-2.11916e-10	-1.05308
98882084	chr7:98882084:G:A	2.29239e-09	-2.11916e-10	-0.311004	2.43217e-07	-2.11916e-10	-0.260484
98882777	chr7:98882777:G:T	3.1917e-09	0.019955	-2.80088e-10	2.74476e-07	-0.139575	-2.80088e-10
98882781	chr7:98882781:C:A	9.24496e-10	-2.11916e-10	-1.2191	9.39988e-08	-2.11916e-10	-1.21116
98882825	chr7:98882825:AT:A	5.1452e-10	-1.80512	-2.80088e-10	4.88018e-08	-1.86667	-2.80088e-10
98883158	chr7:98883158:A:G	2.50326e-10	-1.38876	-1.13683	3.03683e-08	-1.20236	-1.13868
98883217	chr7:98883217:G:T	3.47486e-09	-2.11916e-10	0.104958	3.46094e-07	-2.11916e-10	0.0922708
98883268	chr7:98883268:AT:A	9.09158e-10	-2.11916e-10	-1.23583	9.2013e-08	-2.11916e-10	-1.23251
98883520	chr7:98883520:T:C	9.81432e-10	-2.11916e-10	-1.15934	9.87374e-08	-2.11916e-10	-1.16198
98884177	chr7:98884177:C:T	4.1186e-09	0.429123	-0.154207	4.93918e-07	0.462893	-0.0149626
98884310	chr7:98884310:T:A	1.15123e-09	-2.11916e-10	-0.99977	1.1704e-07	-2.11916e-10	-0.99192
98884503	chr7:98884503:A:G	4.85278e-10	-1.86363	-2.80088e-10	4.82197e-08	-1.87867	-2.80088e-10
98885319	chr7:98885319:C:T	1.14264e-09	-2.11916e-10	-1.00726	1.14826e-07	-2.11916e-10	-1.01102
98885429	chr7:98885429:G:A	2.61091e-10	-1.43494	-1.04854	3.14735e-08	-1.25383	-1.05146
98885449	chr7:98885449:C:T	6.98727e-10	-0.249582	-1.24951	7.03754e-08	-0.254895	-1.2457
98885485	chr7:98885485:G:A	8.9645e-10	-2.11916e-10	-1.24991	9.04628e-08	-2.11916e-10	-1.2495
98885794	chr7:98885794:G:C	5.84081e-09	-2.11916e-10	0.624272	6.39504e-07	-2.11916e-10	0.706254
98886033	chr7:98886033:C:T	3.47269e-09	-2.11916e-10	0.104332	3.45873e-07	-2.11916e-10	0.0916346
98886082	chr7:98886082:C:T	2.76452e-09	-2.11916e-10	-0.123731	2.91463e-07	-2.11916e-10	-0.0795244
98886313	chr7:98886313:T:C	9.02534e-10	-2.11916e-10	-1.24315	9.08085e-08	-2.11916e-10	-1.24569
98886796	chr7:98886796:C:T	1.67342e-09	-0.625727	-2.80088e-10	2.54213e-07	-0.216265	-2.80088e-10
98886859	chr7:98886859:G:C	2.26216e-10	-1.38712	-1.23974	2.75713e-08	-1.20485	-1.23282
98887514	chr7:98887514:G:A	9.16522e-10	-2.11916e-10	-1.22777	9.30825e-08	-2.11916e-10	-1.22095
98887822	chr7:98887822:G:C	1.05027e-09	-2.11916e-10	-1.09155	1.03513e-07	-2.11916e-10	-1.11474
98887864	chr7:98887864:A:G	4.83557e-10	-1.86718	-2.80088e-10	5.95842e-08	-1.66705	-2.80088e-10
98887894	chr7:98887894:C:A	5.26212e-10	-1.78265	-2.80088e-10	5.3577e-08	-1.77332	-2.80088e-10
98888684	chr7:98888684:A:G	1.94251e-10	-1.87275	-0.906451	1.99318e-08	-1.87259	-0.889528
98888714	chr7:98888714:T:C	1.36609e-09	0.231989	-1.06063	1.38274e-07	0.190158	-1.01536
98889076	chr7:98889076:T:C	7.24977e-10	-0.548689	-0.913524	8.06846e-08	-0.532528	-0.831363
98889354	chr7:98889354:A:T	1.69556e-09	-2.11916e-10	-0.612584	1.66696e-07	-2.11916e-10	-0.638265
98889676	chr7:98889676:T:C	2.94494e-10	-1.87816	-0.484929	3.48107e-08	-1.87857	-0.325945
98889745	chr7:98889745:G:T	5.17144e-10	-1.80003	-2.80088e-10	4.89162e-08	-1.86433	-2.80088e-10
98890858	chr7:98890858:G:A	4.79896e-10	-1.87478	-2.80088e-10	4.8395e-08	-1.87504	-2.80088e-10
98891137	chr7:98891137:A:G	1.44627e-10	-1.86868	-1.20552	1.45386e-08	-1.87565	-1.20198
98891210	chr7:98891210:T:A	1.04491e-09	-2.11916e-10	-1.09667	1.0722e-07	-2.11916e-10	-1.07955
98891305	chr7:98891305:A:G	4.85278e-10	-1.86363	-2.80088e-10	6.55474e-08	-1.57167	-2.80088e-10
98891790	chr7:98891790:G:A	9.98792e-10	-2.11916e-10	-1.14181	9.88491e-08	-2.11916e-10	-1.16084
98891834	chr7:98891834:G:A	9.82824e-10	-2.11916e-10	-1.15792	9.96183e-08	-2.11916e-10	-1.15309
98892890	chr7:98892890:G:C	3.49015e-09	-2.11916e-10	0.109347	3.47615e-07	-2.11916e-10	0.0966582
98893314	chr7:98893314:A:G	1.18611e-09	-0.695043	-0.274876	1.37181e-07	-0.688143	-0.144996
98893638	chr7:98893638:T:C	2.18326e-10	-1.41258	-1.24978	2.66551e-08	-1.22154	-1.24991
98894634	chr7:98894634:G:A	9.13811e-10	-2.11916e-10	-1.23073	9.27821e-08	-2.11916e-10	-1.22418
98895231	chr7:98895231:G:C	9.98756e-10	-2.11916e-10	-1.14184	9.88482e-08	-2.11916e-10	-1.16085
98895954	chr7:98895954:A:G	1.04196e-09	-2.11916e-10	-1.09949	1.0486e-07	-2.11916e-10	-1.10181
98896224	chr7:98896224:A:T	5.61016e-10	-1.82856	0.109959	5.57364e-08	-1.86913	0.135328
98896437	chr7:98896437:G:A	2.87461e-09	-2.11916e-10	-0.0846809	3.03352e-07	-2.11916e-10	-0.0395435
98896664	chr7:98896664:G:A	3.3047e-09	-2.11916e-10	0.054749	3.30116e-07	-2.11916e-10	0.0450067
98896792	chr7:98896792:A:C	1.06593e-09	-2.11916e-10	-1.07675	1.07254e-07	-2.11916e-10	-1.07924
98896942	chr7:98896942:TC:T	9.70124e-10	-0.52413	-0.646799	1.10789e-07	-0.507712	-0.539095
98896971	chr7:98896971:A:C	8.96725e-10	-2.11916e-10	-1.2496	9.05706e-08	-2.11916e-10	-1.24831
98897190	chr7:98897190:G:A	2.4791e-09	-2.11916e-10	-0.2327	2.63459e-07	-2.11916e-10	-0.180539
98897480	chr7:98897480:A:G	2.46522e-09	-2.11916e-10	-0.238318	2.57278e-07	-2.11916e-10	-0.204279
98897525	chr7:98897525:A:G	5.62317e-10	-1.71629	-2.80088e-10	6.47059e-08	-1.58459	-2.80088e-10
98897785	chr7:98897785:G:C	6.93664e-10	-1.50637	-2.80088e-10	5.50554e-08	-1.7461	-2.80088e-10
98898165	chr7:98898165:T:A	9.70552e-10	-2.11916e-10	-1.17049	9.85161e-08	-2.11916e-10	-1.16422
98898331	chr7:98898331:G:A	3.14884e-10	-1.86043	-0.435724	3.76826e-08	-1.85477	-0.270468
98899583	chr7:98899583:C:G	6.68325e-09	1.47109	-0.712079	5.64415e-07	1.22755	-0.646194
98899884	chr7:98899884:T:C	3.6594e-09	-2.11916e-10	0.156702	3.64452e-07	-2.11916e-10	0.143958
98900123	chr7:98900123:C:T	5.21997e-10	-1.79069	-2.80088e-10	4.91079e-08	-1.86042	-2.80088e-10
98900531	chr7:98900531:A:G	9.00387e-10	-2.11916e-10	-1.24553	9.11196e-08	-2.11916e-10	-1.24227
98900774	chr7:98900774:A:G	1.69857e-09	-2.11916e-10	-0.610808	1.73521e-07	-2.11916e-10	-0.598138
98901483	chr7:98901483:T:A	1.24728e-09	-2.11916e-10	-0.919631	1.24452e-07	-2.11916e-10	-0.930518
98901613	chr7:98901613:A:G	6.14754e-10	-1.62713	-2.80088e-10	7.39498e-08	-1.45105	-2.80088e-10
98901927	chr7:98901927:C:T	1.89893e-08	-2.11916e-10	1.80328	1.94097e-06	-2.11916e-10	1.81651
98901959	chr7:98901959:G:A	2.24129e-09	-2.11916e-10	-0.333547	2.37625e-07	-2.11916e-10	-0.283743
98901965	chr7:98901965:C:T	2.21561e-10	-1.49874	-1.14892	2.79206e-08	-1.27079	-1.15429
98902128	chr7:98902128:A:C	8.98525e-10	-2.11916e-10	-1.2476	9.07575e-08	-2.11916e-10	-1.24625
98902158	chr7:98902158:T:A	9.43554e-10	-2.11916e-10	-1.1987	9.51046e-08	-2.11916e-10	-1.19946
98902546	chr7:98902546:T:G	1.98917e-09	-0.613549	0.160669	2.64686e-07	-0.567009	0.391113
98902630	chr7:98902630:T:C	1.54038e-09	-0.597964	-0.110602	1.80146e-07	-0.591221	0.0305501
98903333	chr7:98903333:C:T	3.02055e-10	-1.86988	-0.467869	3.59612e-08	-1.86485	-0.307144
98903817	chr7:98903817:C:T	5.21051e-10	-1.79251	-2.80088e-10	4.90756e-08	-1.86108	-2.80088e-10
98903875	chr7:98903875:A:T	2.51432e-09	-2.11916e-10	-0.218593	2.61087e-07	-2.11916e-10	-0.189587
98904202	chr7:98904202:A:G	2.24864e-10	-1.46091	-1.17195	2.73334e-08	-1.26951	-1.17682
98904727	chr7:98904727:T:C	7.82685e-10	-1.38562	-2.80088e-10	6.95534e-08	-1.51234	-2.80088e-10
98904921	chr7:98904921:G:A	2.19887e-09	0.876831	-1.22948	1.64704e-07	0.594994	-1.24528
98905652	chr7:98905652:T:G	2.64859e-09	-2.11916e-10	-0.16657	2.75221e-07	-2.11916e-10	-0.136864
98906084	chr7:98906084:TG:T	1.64623e-10	-1.72693	-1.21776	1.90471e-08	-1.58662	-1.2209
98906914	chr7:98906914:C:T	9.97432e-10	-2.11916e-10	-1.14317	9.87237e-08	-2.11916e-10	-1.16211
98907046	chr7:98907046:A:G	2.10503e-10	-1.86133	-0.837525	2.39966e-08	-1.85438	-0.722142
98907597	chr7:98907597:G:A	9.32948e-10	-2.11916e-10	-1.21	9.34747e-08	-2.11916e-10	-1.21675
98908044	chr7:98908044:G:A	4.78155e-10	-1.87842	-2.80088e-10	4.86976e-08	-1.86881	-2.80088e-10
98908295	chr7:98908295:A:T	9.17676e-10	-2.11916e-10	-1.22651	9.20982e-08	-2.11916e-10	-1.23158
98908818	chr7:98908818:C:T	3.33513e-10	-1.28262	-0.956048	4.36259e-08	-1.08158	-0.89721
98909104	chr7:98909104:A:G	3.46936e-09	-2.11916e-10	0.103372	3.45399e-07	-2.11916e-10	0.0902618
98909212	chr7:98909212:CA:C	3.14352e-09	-0.347192	0.351938	4.19196e-07	-0.321099	0.604999
98909214	chr7:98909214:G:T	3.07227e-09	-0.336878	0.318696	4.08545e-07	-0.310957	0.569121
98909867	chr7:98909867:G:A	1.02204e-09	-1.1188	-2.80088e-10	1.27062e-07	-0.909764	-2.80088e-10
98910917	chr7:98910917:T:G	3.66508e-09	-2.11916e-10	0.158253	3.6501e-07	-2.11916e-10	0.145486
98910951	chr7:98910951:G:A	1.13305e-09	-0.724174	-0.29151	1.31002e-07	-0.716789	-0.162436
98911397	chr7:98911397:T:G	5.44564e-10	-1.74837	-2.80088e-10	5.01808e-08	-1.83881	-2.80088e-10
98911865	chr7:98911865:A:G	3.59496e-09	-2.11916e-10	0.138934	3.80518e-07	-2.11916e-10	0.187095
98911927	chr7:98911927:G:C	9.72759e-10	-2.11916e-10	-1.16822	9.65547e-08	-2.11916e-10	-1.18433
98912610	chr7:98912610:A:G	3.4803e-09	-2.11916e-10	0.10652	3.46488e-07	-2.11916e-10	0.0934084
98912931	chr7:98912931:G:A	2.22537e-09	-2.11916e-10	-0.340674	2.27696e-07	-2.11916e-10	-0.326426
98913145	chr7:98913145:C:A	1.51501e-09	0.377581	-1.10276	1.52394e-07	0.334532	-1.0625
98913185	chr7:98913185:G:C	9.58505e-10	-2.11916e-10	-1.18298	9.78407e-08	-2.11916e-10	-1.1711
98913547	chr7:98913547:C:G	2.95841e-10	-1.87087	-0.487663	3.53478e-08	-1.85976	-0.329446
98913577	chr7:98913577:T:C	9.09089e-10	-2.11916e-10	-1.23591	9.13723e-08	-2.11916e-10	-1.2395
98913971	chr7:98913971:G:C	2.09475e-10	-1.47394	-1.2298	2.65906e-08	-1.24099	-1.23289
98914173	chr7:98914173:T:C	3.60243e-09	-2.11916e-10	0.141012	3.81325e-07	-2.11916e-10	0.189214
98914242	chr7:98914242:A:T	1.33584e-09	-0.79918	-0.0518597	1.73225e-07	-0.75652	0.156671
98914519	chr7:98914519:A:G	3.61435e-09	-2.11916e-10	0.144315	3.82603e-07	-2.11916e-10	0.192559
98914756	chr7:98914756:A:G	3.4244e-09	-2.11916e-10	0.0903276	3.40654e-07	-2.11916e-10	0.0764283
98915111	chr7:98915111:G:A	3.52822e-09	-2.11916e-10	0.120195	3.51233e-07	-2.11916e-10	0.107013
98915623	chr7:98915623:G:T	3.38141e-09	-2.11916e-10	0.0776955	3.36983e-07	-2.11916e-10	0.0655931
98915660	chr7:98915660:G:A	5.18245e-10	-1.79791	-2.80088e-10	4.89541e-08	-1.86356	-2.80088e-10
98916137	chr7:98916137:T:C	3.33271e-09	-2.11916e-10	0.0631878	3.3205e-07	-2.11916e-10	0.0508475
98916419	chr7:98916419:T:C	1.2009e-09	-2.11916e-10	-0.957528	1.19906e-07	-2.11916e-10	-0.967733
98916737	chr7:98916737:G:A	9.20235e-10	-2.11916e-10	-1.22372	9.23335e-08	-2.11916e-10	-1.22903
98916811	chr7:98916811:G:T	5.49518e-10	-1.73931	-2.80088e-10	4.86861e-08	-1.86904	-2.80088e-10
98916831	chr7:98916831:C:T	1.87626e-09	-2.11916e-10	-0.51132	1.85133e-07	-2.11916e-10	-0.533365
98916872	chr7:98916872:C:T	1.12377e-09	-2.11916e-10	-1.02391	1.1131e-07	-2.11916e-10	-1.04212
98917490	chr7:98917490:C:T	3.65193e-09	-2.11916e-10	0.154659	3.63706e-07	-2.11916e-10	0.141909
98917846	chr7:98917846:G:T	1.69934e-09	-2.11916e-10	-0.61036	1.66988e-07	-2.11916e-10	-0.636519
98918214	chr7:98918214:C:T	3.77906e-09	-2.11916e-10	0.188878	4.00606e-07	-2.11916e-10	0.23854
98918299	chr7:98918299:C:T	1.67467e-09	-2.11916e-10	-0.624983	1.59869e-07	-2.11916e-10	-0.680085
98918375	chr7:98918375:C:T	1.43531e-09	-2.11916e-10	-0.779216	1.47276e-07	-2.11916e-10	-0.762128
98918451	chr7:98918451:A:G	3.77361e-09	-2.11916e-10	0.187435	3.75728e-07	-2.11916e-10	0.174426
98918710	chr7:98918710:A:G	3.63621e-09	-2.11916e-10	0.150344	3.62143e-07	-2.11916e-10	0.1376
98918747	chr7:98918747:A:G	5.27623e-10	-1.77997	-2.80088e-10	4.93697e-08	-1.8551	-2.80088e-10
98918905	chr7:98918905:A:C	9.94495e-10	-2.11916e-10	-1.14612	9.91957e-08	-2.11916e-10	-1.15734
98918996	chr7:98918996:A:G	3.62729e-09	-2.11916e-10	0.147887	3.83966e-07	-2.11916e-10	0.196114
98919494	chr7:98919494:C:T	4.81817e-10	-1.87079	-2.80088e-10	4.88276e-08	-1.86614	-2.80088e-10
98919578	chr7:98919578:A:G	1.19501e-09	-0.671082	-0.291361	1.38049e-07	-0.664765	-0.162065
98921065	chr7:98921065:G:A	4.0579e-09	-2.11916e-10	0.260068	4.30483e-07	-2.11916e-10	0.310469
98921090	chr7:98921090:G:A	5.24538e-10	-1.78584	-2.80088e-10	4.92506e-08	-1.85752	-2.80088e-10
98922460	chr7:98922460:T:C	5.01549e-09	-2.11916e-10	0.471933	5.31711e-07	-2.11916e-10	0.521661
98922508	chr7:98922508:G:C	3.11981e-09	-2.11916e-10	-0.00282409	3.331e-07	-2.11916e-10	0.0540048
98922564	chr7:98922564:C:T	1.13184e-09	-2.11916e-10	-1.01676	1.15924e-07	-2.11916e-10	-1.00151
98922573	chr7:98922573:T:C	2.2257e-09	-2.11916e-10	-0.340525	2.27728e-07	-2.11916e-10	-0.326287
98922660	chr7:98922660:G:T	9.58732e-10	-2.11916e-10	-1.18274	9.66879e-08	-2.11916e-10	-1.18295
98923192	chr7:98923192:G:A	5.37321e-10	-1.76176	-2.80088e-10	5.13699e-08	-1.81539	-2.80088e-10
98923249	chr7:98923249:T:G	1.66064e-09	-2.11916e-10	-0.633392	1.58714e-07	-2.11916e-10	-0.687337
98923605	chr7:98923605:T:G	3.60052e-09	-2.11916e-10	0.140482	3.81119e-07	-2.11916e-10	0.188673
98923655	chr7:98923655:G:A	1.24115e-09	-0.57443	-0.350129	1.42937e-07	-0.56837	-0.223667
98923853	chr7:98923853:A:C	1.0873e-09	-0.659813	-0.397087	1.24684e-07	-0.653901	-0.274752
98924423	chr7:98924423:C:T	3.25523e-10	-1.87614	-0.386781	3.92108e-08	-1.86966	-0.215823
98924546	chr7:98924546:G:A	2.96753e-09	-2.11916e-10	-0.0528683	2.95952e-07	-2.11916e-10	-0.0642396
98924849	chr7:98924849:A:G	3.58705e-09	-2.11916e-10	0.136732	3.7974e-07	-2.11916e-10	0.185048
98925270	chr7:98925270:C:T	7.74837e-10	-0.235547	-1.16015	9.47624e-08	-0.0813883	-1.12168
98925299	chr7:98925299:A:T	2.8245e-09	-2.11916e-10	-0.102266	2.94015e-07	-2.11916e-10	-0.0708064
98925750	chr7:98925750:T:C	3.46414e-10	-1.87366	-0.327056	4.20434e-08	-1.86568	-0.150058
98925851	chr7:98925851:A:T	5.238e-10	-1.78724	-2.80088e-10	4.91831e-08	-1.85889	-2.80088e-10
98927718	chr7:98927718:T:A	5.26568e-10	-1.78197	-2.80088e-10	4.93121e-08	-1.85627	-2.80088e-10
98927976	chr7:98927976:C:T	8.32097e-10	-1.01564	-0.308763	1.3275e-07	-0.661134	-0.204835
98928579	chr7:98928579:C:T	9.3172e-10	-2.11916e-10	-1.21132	9.30823e-08	-2.11916e-10	-1.22095
98928798	chr7:98928798:G:A	5.21834e-10	-1.791	-2.80088e-10	4.9109e-08	-1.8604	-2.80088e-10
98928834	chr7:98928834:C:T	9.35603e-10	-2.11916e-10	-1.20716	9.52363e-08	-2.11916e-10	-1.19808
98928934	chr7:98928934:C:T	6.29795e-10	-1.60296	-2.80088e-10	6.08417e-08	-1.64616	-2.80088e-10
98929051	chr7:98929051:C:T	9.19055e-10	-2.11916e-10	-1.22501	9.22258e-08	-2.11916e-10	-1.2302
98929661	chr7:98929661:G:C	1.03144e-09	-1.10964	-2.80088e-10	8.86638e-08	-1.26959	-2.80088e-10
98930065	chr7:98930065:G:A	1.30615e-08	-2.11916e-10	1.42907	1.40799e-06	-2.11916e-10	1.49548
98930295	chr7:98930295:G:A	2.14951e-09	-2.11916e-10	-0.375359	2.27732e-07	-2.11916e-10	-0.326269
98931096	chr7:98931096:T:G	5.39932e-10	-1.75691	-2.80088e-10	4.99627e-08	-1.84316	-2.80088e-10
98931697	chr7:98931697:T:G	9.71019e-10	-1.17001	-2.80088e-10	1.27133e-07	-0.909203	-2.80088e-10
98931703	chr7:98931703:A:G	1.90762e-09	-2.11916e-10	-0.494743	1.88381e-07	-2.11916e-10	-0.515973
98931851	chr7:98931851:T:C	1.04263e-09	-2.11916e-10	-1.09885	1.0684e-07	-2.11916e-10	-1.08311
98932470	chr7:98932470:A:G	2.23279e-10	-1.85258	-0.787353	2.23218e-08	-1.87876	-0.770115
98932608	chr7:98932608:T:C	1.19755e-09	-2.11916e-10	-0.96032	1.19053e-07	-2.11916e-10	-0.97487
98932664	chr7:98932664:G:A	1.92753e-10	-1.6314	-1.15554	2.32325e-08	-1.45108	-1.15781
98933197	chr7:98933197:C:G	3.69479e-09	-2.11916e-10	0.166326	3.68163e-07	-2.11916e-10	0.154087
98933799	chr7:98933799:ACAT:A	9.44326e-10	-2.11916e-10	-1.19788	9.51874e-08	-2.11916e-10	-1.19859
98933999	chr7:98933999:C:T	9.79437e-10	-2.11916e-10	-1.16137	9.86188e-08	-2.11916e-10	-1.16318
98934260	chr7:98934260:C:T	3.54282e-10	-1.87616	-0.302102	4.41176e-08	-1.86921	-0.0983656
98934551	chr7:98934551:A:G	9.11281e-10	-2.11916e-10	-1.2335	9.23841e-08	-2.11916e-10	-1.22848
98934964	chr7:98934964:A:C	1.19153e-09	-2.11916e-10	-0.965356	1.18987e-07	-2.11916e-10	-0.975427
98935056	chr7:98935056:C:T	3.32686e-09	-2.11916e-10	0.0614326	3.52332e-07	-2.11916e-10	0.110136
98935166	chr7:98935166:T:C	2.21639e-10	-1.82208	-0.82522	2.16484e-08	-1.87334	-0.806165
98935564	chr7:98935564:T:G	1.3272e-09	-0.857526	-2.80088e-10	2.34469e-07	-0.297115	-2.80088e-10
98936494	chr7:98936494:A:G	2.18337e-09	-2.11916e-10	-0.359727	2.31356e-07	-2.11916e-10	-0.31048
98936606	chr7:98936606:C:T	1.02983e-09	-2.11916e-10	-1.1112	1.03647e-07	-2.11916e-10	-1.11345
98936730	chr7:98936730:G:T	3.00073e-10	-1.8643	-0.480027	3.60561e-08	-1.85065	-0.318717
98936733	chr7:98936733:T:C	4.82657e-10	-1.86905	-2.80088e-10	5.04383e-08	-1.83369	-2.80088e-10
98936790	chr7:98936790:G:C	2.49442e-09	-2.11916e-10	-0.226541	2.65217e-07	-2.11916e-10	-0.17389
98936884	chr7:98936884:G:A	9.90809e-10	-2.11916e-10	-1.14983	1.00647e-07	-2.11916e-10	-1.14282
98937841	chr7:98937841:C:T	1.2633e-09	-2.11916e-10	-0.906868	1.26135e-07	-2.11916e-10	-0.917083
98938333	chr7:98938333:T:C	5.37112e-10	-1.76215	-2.80088e-10	4.98049e-08	-1.84633	-2.80088e-10
98938476	chr7:98938476:C:A	7.23067e-10	-0.621492	-0.843358	8.08623e-08	-0.607266	-0.754425
98938510	chr7:98938510:A:G	3.41169e-10	-1.79672	-0.419254	4.1374e-08	-1.78062	-0.251167
98938844	chr7:98938844:T:C	1.94881e-09	-2.11916e-10	-0.47338	1.91012e-07	-2.11916e-10	-0.502101
98939093	chr7:98939093:G:A	3.95443e-09	-2.11916e-10	0.234239	3.93664e-07	-2.11916e-10	0.22106
98939321	chr7:98939321:G:A	2.37686e-09	-0.405234	0.130415	3.17103e-07	-0.359633	0.364421
98940422	chr7:98940422:T:C	4.4149e-09	-2.11916e-10	0.344387	4.69456e-07	-2.11916e-10	0.397135
98941370	chr7:98941370:C:T	2.944e-09	-2.11916e-10	-0.0608286	3.06594e-07	-2.11916e-10	-0.0289148
98941466	chr7:98941466:G:T	2.8258e-09	-2.11916e-10	-0.101805	2.94131e-07	-2.11916e-10	-0.0704144
98941733	chr7:98941733:A:G	3.38485e-10	-1.78955	-0.434325	4.10064e-08	-1.77332	-0.267393
98941847	chr7:98941847:C:CA	9.52902e-10	-2.11916e-10	-1.18884	9.60465e-08	-2.11916e-10	-1.18961
98942243	chr7:98942243:A:G	2.66626e-09	-2.11916e-10	-0.159919	2.7728e-07	-2.11916e-10	-0.129412
98942283	chr7:98942283:C:T	4.09154e-09	-2.11916e-10	0.268325	4.07322e-07	-2.11916e-10	0.255166
98942500	chr7:98942500:T:C	3.11891e-10	-1.79724	-0.508461	3.72995e-08	-1.78293	-0.352527
98944052	chr7:98944052:G:A	5.24612e-10	-1.78569	-2.80088e-10	4.92215e-08	-1.85811	-2.80088e-10
98944380	chr7:98944380:T:C	4.96399e-10	-1.84097	-2.80088e-10	4.83034e-08	-1.87694	-2.80088e-10
98944742	chr7:98944742:G:A	1.425e-09	-2.11916e-10	-0.786429	1.42911e-07	-2.11916e-10	-0.792217
98945085	chr7:98945085:G:A	5.23968e-10	-1.78692	-2.80088e-10	4.91917e-08	-1.85871	-2.80088e-10
98945264	chr7:98945264:A:G	6.50205e-10	-0.600945	-0.97012	6.75365e-08	-0.627007	-0.914763
98945485	chr7:98945485:A:C	1.22981e-09	0.0856746	-1.01941	1.27678e-07	0.0447619	-0.949685
98945571	chr7:98945571:G:A	1.1031e-09	-2.11916e-10	-1.04247	1.1148e-07	-2.11916e-10	-1.0406
98946323	chr7:98946323:T:C	1.71057e-08	-2.11916e-10	1.69882	1.8537e-06	-2.11916e-10	1.7705
98946705	chr7:98946705:T:G	9.50698e-10	-0.0722537	-1.1189	9.71412e-08	-0.0973844	-1.08089
98946719	chr7:98946719:T:G	3.11068e-10	-1.82639	-0.481954	3.7319e-08	-1.81537	-0.31957
98946925	chr7:98946925:G:C	5.45673e-10	-1.74633	-2.80088e-10	5.02388e-08	-1.83765	-2.80088e-10
98947105	chr7:98947105:C:T	1.09277e-09	-2.11916e-10	-1.05189	1.10479e-07	-2.11916e-10	-1.04961
98947276	chr7:98947276:C:G	3.01514e-09	-2.11916e-10	-0.0369511	3.00115e-07	-2.11916e-10	-0.0502738
98947480	chr7:98947480:G:A	3.26648e-10	-1.83068	-0.428792	3.94097e-08	-1.8178	-0.262631
98948325	chr7:98948325:G:T	2.80076e-09	-2.11916e-10	-0.110708	2.77008e-07	-2.11916e-10	-0.130392
98948532	chr7:98948532:G:A	1.82701e-10	-1.87143	-0.969071	1.86844e-08	-1.8735	-0.953251
98948730	chr7:98948730:T:G	8.95832e-10	-0.137046	-1.11355	9.22157e-08	-0.155475	-1.07483
98949095	chr7:98949095:C:T	5.88489e-10	-1.6708	-2.80088e-10	5.67432e-08	-1.7159	-2.80088e-10
98950356	chr7:98950356:T:C	3.45625e-09	-2.11916e-10	0.0995858	3.4458e-07	-2.11916e-10	0.0878868
98951180	chr7:98951180:C:T	6.40985e-10	-1.58535	-2.80088e-10	5.76683e-08	-1.69973	-2.80088e-10
98951219	chr7:98951219:C:G	2.91644e-10	-1.86831	-0.504514	3.45897e-08	-1.8582	-0.352688
98951562	chr7:98951562:T:C	2.71873e-10	-1.19565	-1.24736	3.45769e-08	-0.962514	-1.24874
98952386	chr7:98952386:A:G	9.40406e-10	-2.11916e-10	-1.20204	9.48474e-08	-2.11916e-10	-1.20217
98952537	chr7:98952537:A:G	9.03077e-10	-2.11916e-10	-1.24255	9.1345e-08	-2.11916e-10	-1.2398
98952822	chr7:98952822:C:A	3.14227e-10	-1.87029	-0.427948	3.77969e-08	-1.86003	-0.262179
98953529	chr7:98953529:C:T	3.28327e-10	-1.86042	-0.393917	3.96515e-08	-1.84629	-0.228022
98953670	chr7:98953670:A:G	9.6695e-10	-2.11916e-10	-1.17421	9.81621e-08	-2.11916e-10	-1.16782
98953918	chr7:98953918:G:A	9.13981e-10	-2.11916e-10	-1.23054	9.17833e-08	-2.11916e-10	-1.23501
98954158	chr7:98954158:C:CT	3.76023e-09	-2.11916e-10	0.183882	4.03543e-07	-2.11916e-10	0.245844
98954344	chr7:98954344:C:T	3.14444e-10	-1.86557	-0.431981	3.79269e-08	-1.85263	-0.266151
98954444	chr7:98954444:C:T	1.17444e-09	-2.11916e-10	-0.979806	1.16945e-07	-2.11916e-10	-0.992739
98955087	chr7:98955087:C:T	1.69327e-09	-0.613935	-2.80088e-10	2.23839e-07	-0.343511	-2.80088e-10
98955738	chr7:98955738:G:C	1.56674e-09	-2.11916e-10	-0.6916	1.59741e-07	-2.11916e-10	-0.680882
98955841	chr7:98955841:T:G	3.05961e-09	-2.11916e-10	-0.0223106	3.05296e-07	-2.11916e-10	-0.0331579
98955879	chr7:98955879:T:C	1.076e-08	1.23524	-2.80088e-10	2.24879e-06	1.96371	-2.80088e-10
98956079	chr7:98956079:G:A	8.98599e-10	-2.11916e-10	-1.24752	9.05227e-08	-2.11916e-10	-1.24884
98956337	chr7:98956337:G:A	3.59496e-09	-2.11916e-10	0.138934	3.80518e-07	-2.11916e-10	0.187095
98956987	chr7:98956987:C:T	3.53754e-09	-2.11916e-10	0.122833	3.52244e-07	-2.11916e-10	0.109886
98957004	chr7:98957004:T:C	2.66874e-09	-2.11916e-10	-0.15899	2.77557e-07	-2.11916e-10	-0.128413
98957075	chr7:98957075:C:T	5.1602e-10	-1.80221	-2.80088e-10	4.88588e-08	-1.8655	-2.80088e-10
98957228	chr7:98957228:A:C	2.92373e-10	-1.35264	-1.01768	3.62548e-08	-1.13661	-1.02725
98957600	chr7:98957600:T:C	2.91236e-09	-2.11916e-10	-0.0716325	3.11012e-07	-2.11916e-10	-0.0146085
98958331	chr7:98958331:C:T	1.99453e-09	-0.450191	-2.80088e-10	2.31088e-07	-0.311641	-2.80088e-10
98958365	chr7:98958365:C:T	6.077e-10	-1.63867	-2.80088e-10	6.26594e-08	-1.61672	-2.80088e-10
98958497	chr7:98958497:A:T	3.38101e-09	-2.11916e-10	0.0775762	3.58189e-07	-2.11916e-10	0.126621
98958535	chr7:98958535:A:G	3.93368e-09	-2.11916e-10	0.228978	3.91611e-07	-2.11916e-10	0.215831
98958671	chr7:98958671:A:G	2.25462e-10	-1.48987	-1.14034	2.7024e-08	-1.31129	-1.14642
98959339	chr7:98959339:C:T	2.72785e-10	-1.215	-1.22467	3.45972e-08	-0.996558	-1.21411
98959716	chr7:98959716:G:A	1.14849e-09	-1.00215	-2.80088e-10	1.18494e-07	-0.979578	-2.80088e-10
98959733	chr7:98959733:G:C	1.55753e-10	-1.86861	-1.13147	1.56857e-08	-1.8757	-1.12599
98960232	chr7:98960232:T:C	3.92727e-09	-2.11916e-10	0.227348	3.90973e-07	-2.11916e-10	0.2142
98960562	chr7:98960562:A:G	3.11294e-09	-2.11916e-10	-0.0050314	3.07167e-07	-2.11916e-10	-0.0270475
98961257	chr7:98961257:G:C	2.16571e-10	-1.48239	-1.18805	2.61054e-08	-1.30088	-1.19142
98961299	chr7:98961299:G:A	1.60943e-09	-2.11916e-10	-0.664715	1.54263e-07	-2.11916e-10	-0.715781
98961554	chr7:98961554:C:T	4.77981e-10	-1.87878	-2.80088e-10	4.9228e-08	-1.85798	-2.80088e-10
98961618	chr7:98961618:T:A	3.65349e-10	-1.8185	-0.329005	4.45866e-08	-1.80515	-0.15185
98962056	chr7:98962056:A:T	2.91944e-09	-2.11916e-10	-0.0692073	3.04015e-07	-2.11916e-10	-0.0373618
98962590	chr7:98962590:T:C	1.77643e-10	-1.61944	-1.24914	2.15087e-08	-1.43652	-1.24946
98962655	chr7:98962655:G:T	9.00488e-10	-2.11916e-10	-1.24542	9.09816e-08	-2.11916e-10	-1.24378
98962723	chr7:98962723:C:T	9.69796e-10	-2.11916e-10	-1.17127	9.76516e-08	-2.11916e-10	-1.17303
98963008	chr7:98963008:G:A	3.51103e-10	-1.8372	-0.350072	4.2672e-08	-1.82425	-0.176645
98963152	chr7:98963152:A:G	9.80967e-10	-2.11916e-10	-1.15981	9.72481e-08	-2.11916e-10	-1.17717
98963176	chr7:98963176:G:A	1.59467e-09	-0.673928	-2.80088e-10	1.1558e-07	-1.00448	-2.80088e-10
98963194	chr7:98963194:A:G	3.92727e-09	-2.11916e-10	0.227348	3.90973e-07	-2.11916e-10	0.2142
98963201	chr7:98963201:A:G	5.38835e-10	-1.75894	-2.80088e-10	4.99028e-08	-1.84436	-2.80088e-10
98963373	chr7:98963373:C:T	3.92727e-09	-2.11916e-10	0.227348	3.90973e-07	-2.11916e-10	0.2142
98963584	chr7:98963584:T:C	1.00702e-09	-2.11916e-10	-1.1336	1.02385e-07	-2.11916e-10	-1.1257
98963941	chr7:98963941:C:T	2.53884e-09	-2.11916e-10	-0.208892	2.69996e-07	-2.11916e-10	-0.156031
98964539	chr7:98964539:A:C	1.1869e-09	-0.969251	-2.80088e-10	6.15167e-08	-1.63513	-2.80088e-10
98964988	chr7:98964988:C:T	2.70799e-09	-2.11916e-10	-0.14439	2.85413e-07	-2.11916e-10	-0.100502
98965043	chr7:98965043:G:C	2.17699e-10	-1.61356	-1.05168	2.61973e-08	-1.42839	-1.0604
98965132	chr7:98965132:A:G	2.88472e-09	-2.11916e-10	-0.0811715	3.04411e-07	-2.11916e-10	-0.0360596
98965342	chr7:98965342:T:C	7.26911e-10	-0.944018	-0.515531	8.39657e-08	-0.928964	-0.395065
98965442	chr7:98965442:C:G	3.50756e-10	-1.86252	-0.325737	4.27865e-08	-1.84992	-0.148298
98965521	chr7:98965521:T:C	3.28246e-10	-1.87223	-0.382364	3.96768e-08	-1.86357	-0.210101
98966003	chr7:98966003:A:G	1.08169e-09	-1.12731	0.0652303	1.28044e-07	-1.11999	0.217929
98966025	chr7:98966025:C:T	3.92818e-09	-2.11916e-10	0.227578	3.91056e-07	-2.11916e-10	0.214412
98966456	chr7:98966456:A:G	5.22483e-10	-1.78976	-2.80088e-10	4.9134e-08	-1.85989	-2.80088e-10
98967705	chr7:98967705:A:G	5.25901e-09	-2.11916e-10	0.519345	5.57911e-07	-2.11916e-10	0.569761
98967820	chr7:98967820:C:A	2.14849e-09	-0.375833	-2.80088e-10	1.63723e-07	-0.65626	-2.80088e-10
98967923	chr7:98967923:T:A	3.60698e-09	-2.11916e-10	0.142273	3.81818e-07	-2.11916e-10	0.190505
98968316	chr7:98968316:G:A	5.23721e-10	-1.78739	-2.80088e-10	4.82498e-08	-1.87805	-2.80088e-10
98968340	chr7:98968340:A:G	2.8455e-10	-1.39368	-1.00376	2.36637e-08	-1.5483	-1.04219
98968809	chr7:98968809:C:T	9.81007e-10	-1.15977	-2.80088e-10	8.48218e-08	-1.31389	-2.80088e-10
98969006	chr7:98969006:G:A	1.10577e-09	0.106213	-1.14627	1.11477e-07	0.0716773	-1.1123
98969126	chr7:98969126:C:T	4.83235e-10	-1.86785	-2.80088e-10	5.02156e-08	-1.83811	-2.80088e-10
98969578	chr7:98969578:G:A	2.60176e-10	-1.3919	-1.0951	3.18297e-08	-1.19496	-1.09908
98970394	chr7:98970394:C:T	2.60774e-10	-1.42127	-1.06343	3.15777e-08	-1.23058	-1.07141
98970635	chr7:98970635:C:T	9.26678e-10	-2.11916e-10	-1.21675	9.4015e-08	-2.11916e-10	-1.21098
98970709	chr7:98970709:C:T	5.32858e-10	-1.7701	-2.80088e-10	4.95981e-08	-1.85049	-2.80088e-10
98970883	chr7:98970883:G:A	5.38412e-10	-1.75973	-2.80088e-10	4.98708e-08	-1.845	-2.80088e-10
98971144	chr7:98971144:C:T	1.62549e-09	-2.11916e-10	-0.654788	1.60037e-07	-2.11916e-10	-0.679033
98971162	chr7:98971162:C:T	5.76992e-10	-1.69052	-2.80088e-10	5.94698e-08	-1.66897	-2.80088e-10
98971210	chr7:98971210:T:G	9.08851e-10	-2.11916e-10	-1.23617	9.14267e-08	-2.11916e-10	-1.2389
98971436	chr7:98971436:G:A	6.4869e-10	-1.5734	-2.80088e-10	6.23386e-08	-1.62186	-2.80088e-10
98972569	chr7:98972569:G:A	9.89784e-10	-2.11916e-10	-1.15087	9.96511e-08	-2.11916e-10	-1.15276
98973701	chr7:98973701:G:A	3.71625e-10	-1.8012	-0.329264	4.53989e-08	-1.78671	-0.152239
98973965	chr7:98973965:G:A	5.32923e-10	-1.76998	-2.80088e-10	4.96047e-08	-1.85035	-2.80088e-10
98974159	chr7:98974159:A:G	7.89143e-10	-0.445957	-0.931448	8.17465e-08	-0.478062	-0.872754
98974211	chr7:98974211:T:A	3.50779e-09	-2.11916e-10	0.114388	3.75515e-07	-2.11916e-10	0.17386
98975030	chr7:98975030:A:G	3.15691e-10	-1.86477	-0.428818	3.81044e-08	-1.85143	-0.262682
98975098	chr7:98975098:G:A	4.80213e-10	-1.87412	-2.80088e-10	5.10349e-08	-1.82193	-2.80088e-10
98975600	chr7:98975600:C:T	6.33461e-09	1.29313	-0.587703	5.42942e-07	1.05745	-0.514882
98975672	chr7:98975672:C:T	7.73504e-10	-0.163821	-1.2336	7.63253e-08	-0.195115	-1.22432
98976008	chr7:98976008:G:T	2.22649e-09	-2.11916e-10	-0.340171	2.36078e-07	-2.11916e-10	-0.290277
98976370	chr7:98976370:G:A	3.53759e-09	-2.11916e-10	0.122848	3.52657e-07	-2.11916e-10	0.111057
98976374	chr7:98976374:C:T	1.39871e-09	-2.11916e-10	-0.805045	1.40081e-07	-2.11916e-10	-0.812215
98976877	chr7:98976877:T:C	3.9504e-09	-2.11916e-10	0.233219	3.93272e-07	-2.11916e-10	0.220062
98977320	chr7:98977320:C:T	2.07936e-10	-1.5754	-1.13573	2.52539e-08	-1.38685	-1.13861
98977434	chr7:98977434:C:T	5.35539e-10	-1.76508	-2.80088e-10	4.97273e-08	-1.84788	-2.80088e-10
98977781	chr7:98977781:C:T	6.09259e-10	-1.63611	-2.80088e-10	5.77663e-08	-1.69803	-2.80088e-10
98977793	chr7:98977793:C:T	1.58652e-09	-2.11916e-10	-0.679057	1.63098e-07	-2.11916e-10	-0.660084
98978070	chr7:98978070:A:G	1.13316e-09	-2.11916e-10	-1.01559	1.16063e-07	-2.11916e-10	-1.0003
98979121	chr7:98979121:T:C	2.54888e-09	-2.11916e-10	-0.204943	2.71084e-07	-2.11916e-10	-0.152011
98979210	chr7:98979210:C:T	8.97032e-10	-2.11916e-10	-1.24926	9.07176e-08	-2.11916e-10	-1.24669
98979418	chr7:98979418:A:G	9.11169e-09	-2.11916e-10	1.06896	9.80191e-07	-2.11916e-10	1.13331
98980524	chr7:98980524:A:G	1.0403e-09	-2.11916e-10	-1.10109	1.02561e-07	-2.11916e-10	-1.12398
98980571	chr7:98980571:A:G	9.67217e-10	-2.11916e-10	-1.17393	9.73957e-08	-2.11916e-10	-1.17566
98980625	chr7:98980625:A:G	9.79699e-10	-2.11916e-10	-1.16111	9.74839e-08	-2.11916e-10	-1.17475
98980845	chr7:98980845:G:A	1.00436e-09	-2.11916e-10	-1.13625	1.02684e-07	-2.11916e-10	-1.12278
98981004	chr7:98981004:CA:C	3.76502e-09	-2.11916e-10	0.185157	3.75217e-07	-2.11916e-10	0.173066
98981696	chr7:98981696:T:G	1.84136e-10	-1.86245	-0.970231	1.85815e-08	-1.87782	-0.95445
98982296	chr7:98982296:A:G	8.4315e-10	-1.31121	-2.80088e-10	5.9022e-08	-1.67653	-2.80088e-10
98982529	chr7:98982529:T:C	1.8981e-10	-1.59608	-1.20625	2.29988e-08	-1.40891	-1.21009
98982647	chr7:98982647:G:A	2.16188e-09	-2.11916e-10	-0.369617	2.21172e-07	-2.11916e-10	-0.355498
98983038	chr7:98983038:A:G	3.4869e-10	-1.81943	-0.374737	4.23666e-08	-1.80468	-0.203396
98983189	chr7:98983189:A:G	6.56461e-10	-1.56149	-2.80088e-10	6.29853e-08	-1.61154	-2.80088e-10
98983234	chr7:98983234:C:T	3.5359e-09	-2.11916e-10	0.122369	3.63537e-07	-2.11916e-10	0.141443
98983572	chr7:98983572:G:T	2.62334e-10	-1.41479	-1.06394	3.22252e-08	-1.21469	-1.067
98983716	chr7:98983716:G:A	2.05165e-08	-2.11916e-10	1.88063	2.09944e-06	-2.11916e-10	1.89499
98983790	chr7:98983790:C:T	9.00488e-10	-2.11916e-10	-1.24542	9.09816e-08	-2.11916e-10	-1.24378
98983889	chr7:98983889:C:A	1.45638e-10	-1.87024	-1.19698	1.43439e-08	-1.87541	-1.2157
98983960	chr7:98983960:C:T	2.94965e-09	-2.11916e-10	-0.0589124	3.11428e-07	-2.11916e-10	-0.0132688
98983996	chr7:98983996:CAT:C	2.56229e-08	-2.11916e-10	2.10289	2.80497e-06	-2.11916e-10	2.18471
98984618	chr7:98984618:A:C	5.45296e-10	-1.74702	-2.80088e-10	5.02129e-08	-1.83817	-2.80088e-10
98984803	chr7:98984803:C:A	8.99186e-10	-2.11916e-10	-1.24686	9.08781e-08	-2.11916e-10	-1.24492
98984946	chr7:98984946:C:A	9.78871e-10	-2.11916e-10	-1.16195	9.85623e-08	-2.11916e-10	-1.16375
98985607	chr7:98985607:G:A	1.87602e-09	-0.511446	-2.80088e-10	1.64991e-07	-0.648548	-2.80088e-10
98985623	chr7:98985623:T:C	9.90038e-10	-0.478655	-0.671955	1.12931e-07	-0.461981	-0.565682
98985899	chr7:98985899:T:C	1.37305e-09	-1.04271	0.219142	1.64017e-07	-1.03513	0.380658
98986168	chr7:98986168:A:C	1.25845e-09	-1.10707	0.196353	1.50085e-07	-1.0998	0.356564
98986640	chr7:98986640:G:A	5.39998e-10	-1.75679	-2.80088e-10	4.99527e-08	-1.84336	-2.80088e-10
98987041	chr7:98987041:T:G	1.40082e-08	-2.11916e-10	1.49905	1.52143e-06	-2.11916e-10	1.57297
98987487	chr7:98987487:T:A	1.94164e-10	-1.55304	-1.22661	2.36924e-08	-1.35958	-1.22971
98988724	chr7:98988724:A:G	9.71549e-10	-2.11916e-10	-1.16946	9.7832e-08	-2.11916e-10	-1.17119
98989056	chr7:98989056:G:A	2.86957e-09	-2.11916e-10	-0.0864353	3.02555e-07	-2.11916e-10	-0.0421741
98989157	chr7:98989157:A:G	1.19819e-09	-2.11916e-10	-0.959784	1.1964e-07	-2.11916e-10	-0.969954
98989321	chr7:98989321:T:C	4.49305e-10	-1.8516	-0.0890525	5.5982e-08	-1.83513	0.105723
98989329	chr7:98989329:AC:A	9.36856e-10	-2.11916e-10	-1.20582	9.53304e-08	-2.11916e-10	-1.19709
98989672	chr7:98989672:T:C	4.4158e-10	-1.85263	-0.105367	5.49368e-08	-1.83634	0.0880849
98991188	chr7:98991188:C:T	8.87856e-10	-1.25954	-2.80088e-10	9.16939e-08	-1.23598	-2.80088e-10
98991190	chr7:98991190:C:T	9.79899e-10	-2.11916e-10	-1.1609	9.86651e-08	-2.11916e-10	-1.16271
98991491	chr7:98991491:G:A	5.41177e-10	-1.75461	-2.80088e-10	5.00135e-08	-1.84215	-2.80088e-10
98992428	chr7:98992428:A:G	3.81813e-09	-0.126034	0.325196	5.03253e-07	-0.101251	0.567906
98992587	chr7:98992587:GTT:G	2.01678e-09	-2.11916e-10	-0.439097	2.13472e-07	-2.11916e-10	-0.390934
98992828	chr7:98992828:C:T	1.59967e-09	-2.11916e-10	-0.670798	1.66828e-07	-2.11916e-10	-0.637474
98993373	chr7:98993373:C:T	1.80027e-09	-2.11916e-10	-0.552662	1.79907e-07	-2.11916e-10	-0.561996
98993457	chr7:98993457:G:C	1.21349e-09	-2.11916e-10	-0.9471	1.21176e-07	-2.11916e-10	-0.957192
98994002	chr7:98994002:A:G	2.05801e-09	-2.11916e-10	-0.418856	2.10044e-07	-2.11916e-10	-0.407121
98995188	chr7:98995188:A:C	1.2856e-09	-1.09844	0.209069	1.53385e-07	-1.0914	0.369914
98995269	chr7:98995269:C:T	5.41447e-10	-1.75411	-2.80088e-10	5.0031e-08	-1.8418	-2.80088e-10
98995324	chr7:98995324:G:A	3.16484e-10	-1.33105	-0.960024	3.92459e-08	-1.1137	-0.970888
98996109	chr7:98996109:C:T	9.76592e-10	-2.11916e-10	-1.16428	9.83332e-08	-2.11916e-10	-1.16608
98997080	chr7:98997080:C:T	3.80213e-09	-2.11916e-10	0.194965	4.02608e-07	-2.11916e-10	0.243525
98997122	chr7:98997122:A:G	9.59572e-10	-2.11916e-10	-1.18187	9.53761e-08	-2.11916e-10	-1.19661
98997147	chr7:98997147:A:C	2.86471e-10	-1.25151	-1.1392	3.61851e-08	-1.01956	-1.14623
98997179	chr7:98997179:G:A	1.04591e-09	-2.11916e-10	-1.09571	1.04986e-07	-2.11916e-10	-1.10061
98997221	chr7:98997221:G:A	5.2284e-10	-1.75696	-0.0321208	6.5562e-08	-1.74044	0.169002
98997641	chr7:98997641:G:C	9.35358e-10	-2.11916e-10	-1.20742	9.41777e-08	-2.11916e-10	-1.20925
98997995	chr7:98997995:G:A	9.24894e-10	-2.11916e-10	-1.21867	9.40419e-08	-2.11916e-10	-1.2107
98998089	chr7:98998089:A:G	1.04712e-09	-2.11916e-10	-1.09455	1.05048e-07	-2.11916e-10	-1.10002
98998307	chr7:98998307:G:A	2.9081e-10	-1.23523	-1.14045	3.68466e-08	-1.00029	-1.14739
98998484	chr7:98998484:G:A	9.04307e-10	-1.46647	0.225286	1.30589e-07	-1.28815	0.405765
98998503	chr7:98998503:A:G	4.7805e-10	-1.87864	-2.80088e-10	4.88062e-08	-1.86658	-2.80088e-10
98998601	chr7:98998601:C:T	5.63799e-10	-1.71366	-2.80088e-10	5.10689e-08	-1.82126	-2.80088e-10
98998700	chr7:98998700:A:G	1.53603e-09	-2.11916e-10	-0.711394	1.53586e-07	-2.11916e-10	-0.720177
98998785	chr7:98998785:G:A	4.91147e-10	-1.79297	-0.0586429	6.09746e-08	-1.78023	0.136252
98999115	chr7:98999115:A:G	5.31196e-10	-1.77322	-2.80088e-10	4.95143e-08	-1.85218	-2.80088e-10
98999257	chr7:98999257:G:A	1.19857e-09	-2.11916e-10	-0.959469	1.21928e-07	-2.11916e-10	-0.951006
98999516	chr7:98999516:G:A	2.87447e-10	-1.20439	-1.18292	3.65427e-08	-0.967526	-1.18843
99000858	chr7:99000858:C:T	9.50463e-10	-2.11916e-10	-1.1914	9.57368e-08	-2.11916e-10	-1.19284
99000994	chr7:99000994:A:T	2.78428e-09	-2.11916e-10	-0.116609	2.75384e-07	-2.11916e-10	-0.136273
99000995	chr7:99000995:A:T	2.78428e-09	-2.11916e-10	-0.116609	2.75384e-07	-2.11916e-10	-0.136273
99001017	chr7:99001017:C:T	4.70839e-10	-1.85227	-0.0415674	5.88551e-08	-1.83786	0.158502
99001911	chr7:99001911:C:T	4.47373e-10	-1.86546	-0.0795013	5.5302e-08	-1.85519	0.113563
99002527	chr7:99002527:C:T	4.85069e-10	-1.86406	-2.80088e-10	5.21523e-08	-1.80027	-2.80088e-10
99002607	chr7:99002607:T:C	9.22768e-10	-2.11916e-10	-1.22098	9.30334e-08	-2.11916e-10	-1.22148
99002639	chr7:99002639:G:C	5.51421e-10	-1.73585	-2.80088e-10	5.05257e-08	-1.83196	-2.80088e-10
99002850	chr7:99002850:G:A	8.999e-10	-2.11916e-10	-1.24607	9.06586e-08	-2.11916e-10	-1.24734
99003402	chr7:99003402:T:C	2.02623e-10	-1.49048	-1.24653	2.50951e-08	-1.28969	-1.24207
99003429	chr7:99003429:A:G	9.17184e-10	-2.11916e-10	-1.22705	9.31466e-08	-2.11916e-10	-1.22026
99003621	chr7:99003621:T:C	5.5322e-10	-1.7326	-2.80088e-10	5.06329e-08	-1.82984	-2.80088e-10
99003782	chr7:99003782:G:A	1.75274e-09	-0.579417	-2.80088e-10	1.54775e-07	-0.712464	-2.80088e-10
99003854	chr7:99003854:G:A	2.16595e-09	-2.11916e-10	-0.367737	2.21595e-07	-2.11916e-10	-0.353588
99003858	chr7:99003858:G:A	4.79165e-10	-1.87631	-2.80088e-10	4.84633e-08	-1.87363	-2.80088e-10
99003941	chr7:99003941:C:T	2.73465e-09	-2.11916e-10	-0.134594	2.91188e-07	-2.11916e-10	-0.080468
99004009	chr7:99004009:G:A	2.67919e-10	-1.29748	-1.16018	3.36275e-08	-1.07245	-1.16664
99005091	chr7:99005091:G:T	2.45871e-09	-2.11916e-10	-0.240959	2.55395e-07	-2.11916e-10	-0.211626
99005472	chr7:99005472:A:G	2.07302e-08	1.89099	-2.80088e-10	1.68459e-06	1.67484	-2.80088e-10
99005487	chr7:99005487:G:A	2.45346e-09	-0.243097	-2.80088e-10	2.14171e-07	-0.387663	-2.80088e-10
99005662	chr7:99005662:G:A	7.23118e-10	-1.73592	0.271138	9.23722e-08	-1.71534	0.486726
99005843	chr7:99005843:C:T	2.59102e-10	-1.27478	-1.21635	3.21304e-08	-1.06488	-1.21975
99005880	chr7:99005880:G:A	9.18994e-10	-2.11916e-10	-1.22507	9.23842e-08	-2.11916e-10	-1.22848
99006503	chr7:99006503:A:G	4.06892e-10	-1.8308	-0.209002	5.04219e-08	-1.81004	-0.0239768
99007142	chr7:99007142:G:A	9.12426e-10	-2.11916e-10	-1.23225	9.17044e-08	-2.11916e-10	-1.23587
99007219	chr7:99007219:G:A	5.43115e-10	-1.75103	-2.80088e-10	5.011e-08	-1.84022	-2.80088e-10
99007221	chr7:99007221:C:T	5.97347e-09	0.279038	0.367691	1.18599e-06	0.839629	0.484265
99007709	chr7:99007709:C:T	2.85464e-09	-2.11916e-10	-0.0916532	2.82213e-07	-2.11916e-10	-0.111778
99008483	chr7:99008483:C:T	4.99603e-10	-1.83454	-2.80088e-10	4.892e-08	-1.86425	-2.80088e-10
99008783	chr7:99008783:G:A	4.71953e-09	1.47142	-1.06031	3.87464e-07	1.22582	-1.02063
99009300	chr7:99009300:C:T	1.9963e-08	-2.11916e-10	1.85328	2.04123e-06	-2.11916e-10	1.86687
99009424	chr7:99009424:C:T	9.35402e-10	-1.20738	-2.80088e-10	8.1377e-08	-1.35535	-2.80088e-10
99009747	chr7:99009747:G:A	2.88367e-10	-1.14032	-1.2438	3.65998e-08	-0.908707	-1.24569
99010108	chr7:99010108:G:C	2.71261e-09	-2.11916e-10	-0.142685	2.88746e-07	-2.11916e-10	-0.0888922
99010579	chr7:99010579:A:G	1.59613e-09	-2.11916e-10	-0.673018	1.57273e-07	-2.11916e-10	-0.696457
99010581	chr7:99010581:GAGTCTCTAGTACAGAGTTC:G	4.92165e-10	-1.84954	-2.80088e-10	4.86762e-08	-1.86925	-2.80088e-10
99010983	chr7:99010983:T:A	1.03097e-08	2.43181	-1.23933	9.12347e-07	2.31133	-1.24975
99011433	chr7:99011433:C:G	2.73797e-09	-2.11916e-10	-0.133381	2.88585e-07	-2.11916e-10	-0.0894496
99011635	chr7:99011635:T:G	1.06025e-09	-2.11916e-10	-1.08209	1.07993e-07	-2.11916e-10	-1.07237
99011952	chr7:99011952:T:A	4.89172e-10	-1.85564	-2.80088e-10	4.88746e-08	-1.86518	-2.80088e-10
99011978	chr7:99011978:G:A	9.03065e-10	-2.11916e-10	-1.24256	9.08978e-08	-2.11916e-10	-1.2447
99012364	chr7:99012364:G:A	1.77128e-09	-2.11916e-10	-0.568898	1.7711e-07	-2.11916e-10	-0.577666
99012912	chr7:99012912:G:A	2.51252e-09	-2.11916e-10	-0.219312	2.66946e-07	-2.11916e-10	-0.167393
99012964	chr7:99012964:G:A	4.91431e-10	-1.85103	-2.80088e-10	4.87148e-08	-1.86845	-2.80088e-10
99012972	chr7:99012972:T:C	4.18254e-10	-1.87215	-0.140113	5.06852e-08	-1.87464	0.0458315
99013061	chr7:99013061:C:T	4.99744e-10	-1.83961	0.00535603	6.08987e-08	-1.85395	0.208723
99013393	chr7:99013393:C:T	1.73072e-09	-2.11916e-10	-0.592057	1.72992e-07	-2.11916e-10	-0.601194
99013628	chr7:99013628:A:G	4.80557e-10	-1.87341	-2.80088e-10	4.90859e-08	-1.86087	-2.80088e-10
99013742	chr7:99013742:C:T	4.79302e-10	-1.87602	-2.80088e-10	5.08034e-08	-1.82648	-2.80088e-10
99013990	chr7:99013990:T:A	1.69259e-09	-2.11916e-10	-0.61434	1.69423e-07	-2.11916e-10	-0.62204
99014527	chr7:99014527:G:A	3.27764e-09	0.0465261	-2.80088e-10	3.58648e-07	0.127902	-2.80088e-10
99014574	chr7:99014574:G:A	2.00287e-09	-2.11916e-10	-0.446015	2.11898e-07	-2.11916e-10	-0.398336
99015098	chr7:99015098:G:C	4.93034e-10	-1.84778	-2.80088e-10	4.86295e-08	-1.87021	-2.80088e-10
99015200	chr7:99015200:C:T	4.90661e-10	-1.8526	-2.80088e-10	4.87436e-08	-1.86786	-2.80088e-10
99015349	chr7:99015349:C:T	1.65473e-09	-2.11916e-10	-0.636961	1.65573e-07	-2.11916e-10	-0.645025
99015435	chr7:99015435:G:A	4.87379e-10	-1.85931	-2.80088e-10	4.90251e-08	-1.86211	-2.80088e-10
99016854	chr7:99016854:A:G	1.8075e-09	-2.11916e-10	-0.548654	1.80625e-07	-2.11916e-10	-0.558016
99017206	chr7:99017206:C:T	1.35027e-09	-2.11916e-10	-0.840291	1.33338e-07	-2.11916e-10	-0.861554
99017210	chr7:99017210:C:T	1.59408e-09	-2.11916e-10	-0.674303	1.66231e-07	-2.11916e-10	-0.641059
99018159	chr7:99018159:G:A	3.07273e-10	-1.09549	-1.22513	4.53666e-08	-0.709329	-1.23033
99018469	chr7:99018469:A:G	4.96216e-10	-1.84134	-2.80088e-10	4.84446e-08	-1.87402	-2.80088e-10
99019034	chr7:99019034:G:A	2.74361e-10	-1.20263	-1.23128	3.44445e-08	-0.979266	-1.23582
99019365	chr7:99019365:A:C	7.88297e-10	-1.85374	0.475265	9.95069e-08	-1.85887	0.704661
99019516	chr7:99019516:AAAAAG:A	2.24284e-09	-2.11916e-10	-0.332855	2.28636e-07	-2.11916e-10	-0.322309
99019606	chr7:99019606:T:G	9.60542e-10	-2.11916e-10	-1.18085	9.67474e-08	-2.11916e-10	-1.18233
99020034	chr7:99020034:C:T	8.05265e-10	-1.35718	-2.80088e-10	6.91045e-08	-1.51882	-2.80088e-10
99020430	chr7:99020430:C:T	2.55863e-10	-1.2605	-1.24321	3.1451e-08	-1.05993	-1.24608
99020432	chr7:99020432:G:A	1.71918e-09	-2.11916e-10	-0.59875	1.71892e-07	-2.11916e-10	-0.607571
99020632	chr7:99020632:G:A	4.91619e-10	-1.85065	-2.80088e-10	4.8675e-08	-1.86927	-2.80088e-10
99020750	chr7:99020750:C:T	1.98311e-09	-2.11916e-10	-0.45593	1.88548e-07	-2.11916e-10	-0.515086
99021289	chr7:99021289:T:C	1.12452e-08	-2.11916e-10	1.27934	1.1669e-06	-2.11916e-10	1.30767
99021776	chr7:99021776:G:A	9.00539e-10	-2.11916e-10	-1.24536	9.09875e-08	-2.11916e-10	-1.24372
99021786	chr7:99021786:G:A	5.54167e-10	-1.73089	-2.80088e-10	4.87996e-08	-1.86672	-2.80088e-10
99022685	chr7:99022685:A:G	5.7768e-10	-1.83689	0.147561	5.68193e-08	-1.87544	0.160876
99022746	chr7:99022746:C:T	2.66306e-09	-2.11916e-10	-0.161123	2.76952e-07	-2.11916e-10	-0.130594
99023072	chr7:99023072:G:A	4.91887e-10	-1.8501	-2.80088e-10	4.86637e-08	-1.86951	-2.80088e-10
99023162	chr7:99023162:C:G	4.90507e-10	-1.85291	-2.80088e-10	4.87498e-08	-1.86774	-2.80088e-10
99023246	chr7:99023246:C:T	1.7191e-09	-2.11916e-10	-0.598795	1.71885e-07	-2.11916e-10	-0.607613
99023490	chr7:99023490:G:A	1.07045e-09	-2.11916e-10	-1.07252	1.06419e-07	-2.11916e-10	-1.08705
99023680	chr7:99023680:T:C	5.98211e-10	-1.8588	0.204388	7.42476e-08	-1.86474	0.417707
99024007	chr7:99024007:G:A	9.80425e-10	-2.11916e-10	-1.16037	9.96033e-08	-2.11916e-10	-1.15324
99024249	chr7:99024249:C:T	2.2078e-10	-1.40564	-1.24555	2.75936e-08	-1.1891	-1.24776
99024450	chr7:99024450:A:G	2.1916e-10	-1.41736	-1.24119	2.73221e-08	-1.20227	-1.24447
99024615	chr7:99024615:A:G	1.46609e-09	-2.11916e-10	-0.757997	1.52635e-07	-2.11916e-10	-0.72639
99025126	chr7:99025126:C:T	7.11499e-10	-0.307344	-1.17364	7.76543e-08	-0.218725	-1.18345
99025131	chr7:99025131:C:T	1.68436e-09	0.394941	-1.01415	1.65807e-07	0.323842	-0.967455
99025304	chr7:99025304:C:T	5.21093e-10	-1.84128	0.0488601	5.15521e-08	-1.87411	0.0622634
99025467	chr7:99025467:C:T	9.49657e-10	-2.11916e-10	-1.19225	9.56624e-08	-2.11916e-10	-1.19361
99026377	chr7:99026377:G:A	1.76091e-09	0.513322	-1.08809	1.728e-07	0.44775	-1.05005
99027209	chr7:99027209:G:A	4.43373e-10	-1.83021	-0.123733	5.31923e-08	-1.84658	0.0660551
99027254	chr7:99027254:C:T	3.14389e-10	-1.05918	-1.23854	3.97149e-08	-0.830292	-1.24242
99027583	chr7:99027583:A:AT	1.11194e-09	-2.11916e-10	-1.03449	1.09128e-07	-2.11916e-10	-1.06192
99027933	chr7:99027933:C:G	4.98284e-10	-1.83718	-2.80088e-10	4.83974e-08	-1.87499	-2.80088e-10
99028054	chr7:99028054:G:A	1.72097e-09	-2.11916e-10	-0.597709	1.72382e-07	-2.11916e-10	-0.604725
99028159	chr7:99028159:G:A	1.33441e-09	-0.142188	-0.709919	1.47943e-07	-0.144422	-0.613188
99028184	chr7:99028184:G:A	8.67276e-09	1.01959	-2.80088e-10	1.78788e-06	1.73435	-2.80088e-10
99028375	chr7:99028375:C:T	1.68552e-08	1.96384	-0.279781	1.36581e-06	1.66396	-0.198897
99029108	chr7:99029108:A:AAAAG	5.73664e-09	-2.11916e-10	0.606276	5.61457e-07	-2.11916e-10	0.576097
99029624	chr7:99029624:C:T	7.85596e-10	-1.38191	-2.80088e-10	6.72851e-08	-1.5455	-2.80088e-10
99029840	chr7:99029840:C:T	1.88877e-09	-0.381	-0.123672	2.14671e-07	-0.394165	0.00883107
99029862	chr7:99029862:G:A	1.71738e-09	-2.11916e-10	-0.599795	1.71715e-07	-2.11916e-10	-0.6086
99030160	chr7:99030160:G:A	4.95371e-10	-1.84305	-2.80088e-10	4.94866e-08	-1.85274	-2.80088e-10
99030294	chr7:99030294:A:AC	5.63512e-10	-1.10212	-0.612046	8.39975e-08	-0.850169	-0.473482
99032084	chr7:99032084:C:T	1.69857e-09	-2.11916e-10	-0.610813	1.76015e-07	-2.11916e-10	-0.583867
99032542	chr7:99032542:G:A	5.05287e-10	-1.82323	-2.80088e-10	4.8248e-08	-1.87808	-2.80088e-10
99033420	chr7:99033420:C:T	8.76057e-10	-1.27292	-2.80088e-10	7.40597e-08	-1.44957	-2.80088e-10
99033542	chr7:99033542:C:G	8.98232e-10	-2.11916e-10	-1.24792	9.05164e-08	-2.11916e-10	-1.24891
99033632	chr7:99033632:C:T	1.18024e-09	-2.11916e-10	-0.974877	1.20477e-07	-2.11916e-10	-0.962981
99034183	chr7:99034183:C:T	1.64123e-10	-1.84676	-1.10098	1.76254e-08	-1.77336	-1.11173
99034705	chr7:99034705:G:A	1.14428e-09	-2.11916e-10	-1.00582	1.16856e-07	-2.11916e-10	-0.993495
99034827	chr7:99034827:C:A	1.13835e-09	-2.11916e-10	-1.01102	1.14369e-07	-2.11916e-10	-1.01501
99034993	chr7:99034993:A:G	1.0254e-09	-2.11916e-10	-1.11551	1.02207e-07	-2.11916e-10	-1.12744
99035176	chr7:99035176:A:G	1.37224e-10	-1.878	-1.24873	1.4417e-08	-1.83912	-1.24691
99035200	chr7:99035200:C:T	9.46961e-10	-2.11916e-10	-1.19509	9.58215e-08	-2.11916e-10	-1.19195
99035270	chr7:99035270:G:A	9.03444e-10	-2.11916e-10	-1.24214	9.11215e-08	-2.11916e-10	-1.24224
99035506	chr7:99035506:G:A	1.87095e-09	-2.11916e-10	-0.514152	1.78179e-07	-2.11916e-10	-0.571651
99035807	chr7:99035807:A:C	2.09591e-09	0.569343	-0.969955	2.04951e-07	0.490453	-0.922119
99036243	chr7:99036243:G:A	1.01675e-09	-2.11916e-10	-1.12399	1.03692e-07	-2.11916e-10	-1.11301
99036421	chr7:99036421:T:C	1.00905e-09	-2.11916e-10	-1.13159	1.02887e-07	-2.11916e-10	-1.12081
99036432	chr7:99036432:C:T	5.95662e-10	-1.79463	0.135953	7.45052e-08	-1.77961	0.336041
99036524	chr7:99036524:G:A	5.15808e-10	-1.80262	-2.80088e-10	4.82245e-08	-1.87857	-2.80088e-10
99036879	chr7:99036879:G:A	9.05292e-10	-2.11916e-10	-1.2401	9.1127e-08	-2.11916e-10	-1.24218
99037245	chr7:99037245:G:A	8.96446e-10	-2.11916e-10	-1.24992	9.04652e-08	-2.11916e-10	-1.24947
99037660	chr7:99037660:C:T	9.48877e-10	-2.11916e-10	-1.19307	9.55635e-08	-2.11916e-10	-1.19465
99037708	chr7:99037708:G:A	2.28563e-09	-0.313957	-2.80088e-10	1.42738e-07	-0.793428	-2.80088e-10
99037908	chr7:99037908:A:G	1.0075e-09	-2.11916e-10	-1.13313	1.00908e-07	-2.11916e-10	-1.14023
99037970	chr7:99037970:CAGCTGCAAGTGCCTA:C	2.66528e-09	-2.11916e-10	-0.160289	2.83747e-07	-2.11916e-10	-0.106357
99038090	chr7:99038090:G:A	9.00791e-10	-2.11916e-10	-1.24508	9.06947e-08	-2.11916e-10	-1.24694
99038724	chr7:99038724:C:T	9.26394e-10	-2.11916e-10	-1.21705	9.2555e-08	-2.11916e-10	-1.22664
99039064	chr7:99039064:G:A	1.71971e-09	-0.598439	-2.80088e-10	1.37612e-07	-0.83	-2.80088e-10
99039295	chr7:99039295:G:A	5.45454e-10	-1.74673	-2.80088e-10	4.91396e-08	-1.85977	-2.80088e-10
99039771	chr7:99039771:C:T	1.71835e-09	-2.11916e-10	-0.599235	1.71808e-07	-2.11916e-10	-0.608061
99039931	chr7:99039931:G:A	2.91561e-09	-2.11916e-10	-0.0705194	3.07885e-07	-2.11916e-10	-0.0247122
99040020	chr7:99040020:G:A	1.43336e-09	-2.11916e-10	-0.780576	1.41481e-07	-2.11916e-10	-0.802276
99040227	chr7:99040227:A:G	5.38907e-10	-1.65464	-0.104173	5.92525e-08	-1.76396	0.0913277
99040232	chr7:99040232:C:T	5.24813e-10	-1.65971	-0.125604	5.76772e-08	-1.76764	0.0680632
99040919	chr7:99040919:G:A	1.75511e-09	-2.11916e-10	-0.578065	1.84746e-07	-2.11916e-10	-0.535457
99041647	chr7:99041647:G:A	8.2173e-10	-1.33694	-2.80088e-10	6.51079e-08	-1.57839	-2.80088e-10
99041773	chr7:99041773:G:A	1.63635e-10	-1.74562	-1.2051	1.90103e-08	-1.61254	-1.19692
99041833	chr7:99041833:T:C	1.37158e-10	-1.87816	-1.24906	1.43986e-08	-1.83989	-1.24742
99042486	chr7:99042486:G:T	1.57442e-09	0.241125	-0.927834	1.54834e-07	0.167097	-0.879183
99042579	chr7:99042579:T:C	1.00775e-08	1.94407	-0.774366	7.87727e-07	1.63258	-0.717871
99042887	chr7:99042887:T:C	1.53096e-09	-2.11916e-10	-0.714702	1.5848e-07	-2.11916e-10	-0.688809
99043009	chr7:99043009:A:G	2.03896e-09	-2.11916e-10	-0.428158	2.12081e-07	-2.11916e-10	-0.39747
99043304	chr7:99043304:A:T	2.77609e-09	-2.11916e-10	-0.119554	2.92665e-07	-2.11916e-10	-0.0754094
99043541	chr7:99043541:G:A	8.96546e-10	-2.11916e-10	-1.2498	9.05616e-08	-2.11916e-10	-1.24841
99043610	chr7:99043610:T:C	2.28876e-09	0.617876	-0.930464	2.24323e-07	0.537652	-0.879002
99043694	chr7:99043694:G:A	9.01425e-10	-2.11916e-10	-1.24438	9.12722e-08	-2.11916e-10	-1.24059
99043723	chr7:99043723:G:A	9.94582e-10	-2.11916e-10	-1.14603	1.01659e-07	-2.11916e-10	-1.13282
99043763	chr7:99043763:A:T	6.86171e-09	1.2797	-0.494342	7.41362e-07	1.26088	-0.406827
99043822	chr7:99043822:C:T	8.81251e-10	-1.26701	-2.80088e-10	6.089e-08	-1.64537	-2.80088e-10
99044083	chr7:99044083:G:A	1.93198e-10	-1.54605	-1.23859	1.98928e-08	-1.5201	-1.24398
99044116	chr7:99044116:C:T	1.80219e-09	-2.11916e-10	-0.551595	1.86953e-07	-2.11916e-10	-0.52358
99044794	chr7:99044794:G:A	2.92303e-10	-1.35124	-1.01932	3.04795e-08	-1.32725	-1.01014
99044847	chr7:99044847:T:C	9.09016e-10	-2.11916e-10	-1.23599	9.22454e-08	-2.11916e-10	-1.22999
99045072	chr7:99045072:G:A	9.26431e-10	-2.11916e-10	-1.21701	9.31017e-08	-2.11916e-10	-1.22075
99045570	chr7:99045570:G:A	1.56957e-09	-2.11916e-10	-0.689794	1.5745e-07	-2.11916e-10	-0.695332
99045677	chr7:99045677:G:A	1.15601e-09	-0.995624	-2.80088e-10	1.0747e-07	-1.07722	-2.80088e-10
99045959	chr7:99045959:CCAT:C	8.98241e-10	-2.11916e-10	-1.24791	9.08214e-08	-2.11916e-10	-1.24554
99045985	chr7:99045985:C:T	2.0247e-09	-2.11916e-10	-0.435175	2.02323e-07	-2.11916e-10	-0.444573
99046207	chr7:99046207:T:C	1.87473e-10	-1.57288	-1.24183	2.5751e-08	-1.26174	-1.24423
99046347	chr7:99046347:A:G	4.81144e-10	-1.87219	-2.80088e-10	5.12829e-08	-1.81708	-2.80088e-10
99046409	chr7:99046409:G:A	2.2477e-09	-1.17853	0.847844	3.3963e-07	-1.05382	1.12724
99046601	chr7:99046601:G:A	4.13582e-09	-2.11916e-10	0.279087	4.37794e-07	-2.11916e-10	0.327311
99046611	chr7:99046611:A:T	9.0381e-10	-2.11916e-10	-1.24173	9.10009e-08	-2.11916e-10	-1.24357
99046667	chr7:99046667:G:A	8.64518e-10	-1.85258	0.566398	8.73868e-08	-1.86907	0.584976
99047023	chr7:99047023:C:G	9.26154e-10	-2.11916e-10	-1.21731	9.41778e-08	-2.11916e-10	-1.20925
99047426	chr7:99047426:T:C	7.67019e-10	-1.40584	-2.80088e-10	7.39214e-08	-1.45144	-2.80088e-10
99047557	chr7:99047557:G:A	4.86292e-10	-1.86154	-2.80088e-10	4.90871e-08	-1.86084	-2.80088e-10
99047894	chr7:99047894:G:A	1.9114e-10	-1.7217	-1.07364	2.14171e-08	-1.66386	-1.02639
99047942	chr7:99047942:C:G	2.33234e-10	-1.87048	-0.725827	2.55242e-08	-1.86934	-0.645475
99048243	chr7:99048243:GC:G	9.13655e-10	-2.11916e-10	-1.2309	9.19013e-08	-2.11916e-10	-1.23372
99048298	chr7:99048298:G:A	3.73419e-09	-2.11916e-10	0.176933	3.95788e-07	-2.11916e-10	0.226441
99048541	chr7:99048541:A:G	1.90253e-10	-1.57607	-1.22392	3.18994e-08	-1.08433	-1.20752
99048789	chr7:99048789:G:A	1.01793e-09	-2.11916e-10	-1.12282	1.01833e-07	-2.11916e-10	-1.1311
99048831	chr7:99048831:C:CTA	1.07723e-09	-2.11916e-10	-1.06621	1.08975e-07	-2.11916e-10	-1.06332
99048872	chr7:99048872:C:T	6.06173e-10	-1.64119	-2.80088e-10	5.34832e-08	-1.77507	-2.80088e-10
99049208	chr7:99049208:G:A	1.33262e-08	-2.11916e-10	1.44913	1.33947e-06	-2.11916e-10	1.44559
99049516	chr7:99049516:C:T	2.37381e-10	-1.62272	-0.955963	2.37276e-08	-1.64327	-0.944532
99050167	chr7:99050167:A:G	1.84277e-09	-2.11916e-10	-0.52933	1.91284e-07	-2.11916e-10	-0.500679
99050374	chr7:99050374:A:G	9.00092e-10	-2.11916e-10	-1.24586	9.11008e-08	-2.11916e-10	-1.24247
99050559	chr7:99050559:G:GA	1.56986e-10	-1.79763	-1.19457	1.61087e-08	-1.80937	-1.16572
99050560	chr7:99050560:A:G	7.7968e-10	-1.38947	-2.80088e-10	6.82317e-08	-1.53153	-2.80088e-10
99050742	chr7:99050742:C:G	3.78774e-10	-1.80233	-0.309079	4.41209e-08	-1.76247	-0.205031
99051659	chr7:99051659:A:G	8.96446e-10	-2.11916e-10	-1.24992	9.04819e-08	-2.11916e-10	-1.24929
99051686	chr7:99051686:G:A	1.41173e-09	-2.11916e-10	-0.795782	1.41529e-07	-2.11916e-10	-0.801937
99052005	chr7:99052005:A:G	1.12198e-09	-1.69498	0.669473	1.48342e-07	-1.71529	0.960378
99052476	chr7:99052476:T:C	2.38322e-10	-1.8757	-0.699031	2.69463e-08	-1.86288	-0.597713
99053427	chr7:99053427:GTTCA:G	4.88475e-10	-1.85706	-2.80088e-10	4.88998e-08	-1.86467	-2.80088e-10
99053738	chr7:99053738:T:C	5.01252e-09	-2.11916e-10	0.471341	5.4248e-07	-2.11916e-10	0.541712
99053828	chr7:99053828:G:A	2.83894e-09	-2.11916e-10	-0.0971667	2.83178e-07	-2.11916e-10	-0.108364
99054390	chr7:99054390:C:A	1.02697e-09	-2.11916e-10	-1.11399	1.02681e-07	-2.11916e-10	-1.12281
99055736	chr7:99055736:G:A	1.74955e-10	-1.74705	-1.13677	2.16594e-08	-1.53627	-1.14273
99055915	chr7:99055915:A:G	4.52137e-10	-1.87737	-0.0569995	5.77635e-08	-1.86793	0.169851
99055945	chr7:99055945:G:A	3.07375e-09	-2.11916e-10	-0.0177006	3.06364e-07	-2.11916e-10	-0.0296646
99056084	chr7:99056084:T:C	1.37103e-09	-2.11916e-10	-0.825032	1.40427e-07	-2.11916e-10	-0.809751
99056403	chr7:99056403:C:T	1.8568e-10	-1.6251	-1.19922	2.44864e-08	-1.34832	-1.208
99056520	chr7:99056520:A:C	9.39577e-10	-2.11916e-10	-1.20292	9.36394e-08	-2.11916e-10	-1.21499
99056744	chr7:99056744:T:C	4.91404e-10	-1.87748	0.0263902	6.32808e-08	-1.86773	0.260875
99056773	chr7:99056773:C:T	1.55189e-08	-2.11916e-10	1.60146	1.56175e-06	-2.11916e-10	1.59912
99056787	chr7:99056787:G:A	1.43101e-09	-2.11916e-10	-0.782215	1.45062e-07	-2.11916e-10	-0.777279
99056839	chr7:99056839:C:T	3.13253e-09	-2.11916e-10	0.00124274	3.3104e-07	-2.11916e-10	0.0478014
99056943	chr7:99056943:A:C	1.41552e-09	-2.11916e-10	-0.793097	1.63499e-07	-2.11916e-10	-0.657631
99056998	chr7:99056998:A:G	1.61888e-10	-1.74218	-1.21927	2.01433e-08	-1.52921	-1.22236
99057115	chr7:99057115:C:T	2.69818e-09	-2.11916e-10	-0.148021	2.66837e-07	-2.11916e-10	-0.167801
99057612	chr7:99057612:T:G	6.84052e-10	-0.28457	-1.23575	7.1073e-08	-0.248496	-1.24223
99057758	chr7:99057758:T:G	9.16605e-10	-2.11916e-10	-1.22768	9.28918e-08	-2.11916e-10	-1.223
99057901	chr7:99057901:A:T	8.28324e-10	-1.85287	0.523919	1.18509e-07	-1.78837	0.808918
99058632	chr7:99058632:T:TTA	2.89825e-09	-2.11916e-10	-0.0764914	3.09192e-07	-2.11916e-10	-0.0204763
99059030	chr7:99059030:G:A	2.96306e-09	-1.21823	1.16386	4.57217e-07	-1.13335	1.50407
99059071	chr7:99059071:G:A	1.87341e-10	-1.58459	-1.23083	2.55132e-08	-1.28926	-1.22598
99059121	chr7:99059121:C:T	1.95738e-10	-1.55531	-1.21627	2.70856e-08	-1.24563	-1.2098
99059126	chr7:99059126:G:A	4.88201e-10	-1.85763	-2.80088e-10	4.8916e-08	-1.86433	-2.80088e-10
99059175	chr7:99059175:G:A	9.32223e-10	-2.11916e-10	-1.21078	9.41539e-08	-2.11916e-10	-1.20951
99059694	chr7:99059694:G:A	6.70443e-10	-1.79916	0.258742	8.39722e-08	-1.84155	0.517601
99059767	chr7:99059767:G:A	1.69084e-09	-2.11916e-10	-0.615373	1.72295e-07	-2.11916e-10	-0.605228
99059799	chr7:99059799:T:C	4.81058e-10	-1.87236	-2.80088e-10	5.74172e-08	-1.70409	-2.80088e-10
99059902	chr7:99059902:T:C	1.03526e-09	-2.11916e-10	-1.10594	1.04694e-07	-2.11916e-10	-1.1034
99060276	chr7:99060276:G:A	2.82423e-09	-2.11916e-10	-0.102361	2.81543e-07	-2.11916e-10	-0.114152
99060347	chr7:99060347:C:T	3.52972e-10	-1.05756	-1.1244	8.19226e-08	-0.257111	-1.09155
99060882	chr7:99060882:A:G	1.69295e-10	-1.69127	-1.22544	2.16364e-08	-1.44441	-1.23565
99061649	chr7:99061649:A:G	5.2033e-10	-1.79389	-2.80088e-10	5.43536e-08	-1.75893	-2.80088e-10
99062113	chr7:99062113:G:A	9.46281e-10	-2.11916e-10	-1.19581	9.61584e-08	-2.11916e-10	-1.18844
99062143	chr7:99062143:G:GGA	5.5707e-09	-2.11916e-10	0.576923	5.95109e-07	-2.11916e-10	0.634306
99062189	chr7:99062189:GGT:G	3.59608e-10	-1.87678	-0.28656	4.09137e-08	-1.86507	-0.177907
99062193	chr7:99062193:AT:A	3.60261e-10	-1.87803	-0.283493	4.0883e-08	-1.86885	-0.174874
99062597	chr7:99062597:C:T	1.44753e-10	-1.83129	-1.24203	1.44391e-08	-1.84644	-1.23805
99062906	chr7:99062906:T:C	4.84548e-10	-1.86514	-2.80088e-10	4.82141e-08	-1.87879	-2.80088e-10
99063495	chr7:99063495:G:C	2.19314e-09	-2.11916e-10	-0.355264	2.24237e-07	-2.11916e-10	-0.341734
99064745	chr7:99064745:A:C	1.86863e-10	-1.77218	-1.04579	1.89492e-08	-1.81657	-0.996108
99065339	chr7:99065339:C:T	6.197e-10	-1.61912	-2.80088e-10	6.25382e-08	-1.61866	-2.80088e-10
99065978	chr7:99065978:G:A	1.94659e-10	-1.56719	-1.20991	2.66201e-08	-1.26826	-1.20451
99066036	chr7:99066036:T:C	1.71e-09	-1.57513	0.971027	2.60814e-07	-1.49928	1.30865
99066515	chr7:99066515:G:T	2.19833e-09	-1.49797	1.14507	3.42086e-07	-1.41398	1.49461
99066579	chr7:99066579:A:C	1.93084e-09	-1.56409	1.08145	2.96612e-07	-1.48853	1.42652
99067129	chr7:99067129:G:C	1.74066e-09	-1.53043	0.944091	2.65234e-07	-1.45313	1.2793
99067274	chr7:99067274:G:A	3.57739e-09	-2.11916e-10	0.134035	3.56319e-07	-2.11916e-10	0.121387
99067451	chr7:99067451:C:A	5.15578e-10	-1.80306	-2.80088e-10	4.9334e-08	-1.85582	-2.80088e-10
99067790	chr7:99067790:A:G	9.77336e-09	-2.11916e-10	1.13906	1.00511e-06	-2.11916e-10	1.15842
99067894	chr7:99067894:C:G	9.36609e-10	-2.11916e-10	-1.20609	9.46201e-08	-2.11916e-10	-1.20457
99067941	chr7:99067941:G:A	4.83833e-10	-1.86661	-2.80088e-10	4.93745e-08	-1.855	-2.80088e-10
99068382	chr7:99068382:T:C	1.94905e-10	-1.86315	-0.912696	2.13185e-08	-1.84093	-0.853933
99068408	chr7:99068408:G:A	2.71771e-09	-2.11916e-10	-0.14081	2.70975e-07	-2.11916e-10	-0.152413
99068873	chr7:99068873:CCCTAA:C	2.10988e-10	-1.82319	-0.873364	2.44156e-08	-1.7798	-0.779415
99069140	chr7:99069140:T:C	1.00231e-09	-2.11916e-10	-1.13829	1.01633e-07	-2.11916e-10	-1.13307
99069240	chr7:99069240:C:T	5.65618e-09	0.592151	-2.80088e-10	4.56249e-07	0.3686	-2.80088e-10
99069294	chr7:99069294:A:T	9.01077e-10	-2.11916e-10	-1.24476	9.06469e-08	-2.11916e-10	-1.24747
99069459	chr7:99069459:A:G	1.47649e-09	-1.56079	0.809861	2.20446e-07	-1.48788	1.1291
99069514	chr7:99069514:C:T	9.94845e-10	-2.11916e-10	-1.14577	1.0137e-07	-2.11916e-10	-1.13566
99070034	chr7:99070034:C:A	6.21562e-10	-1.61612	-2.80088e-10	7.03893e-08	-1.5004	-2.80088e-10
99070766	chr7:99070766:C:T	9.85799e-10	-1.1549	-2.80088e-10	6.55091e-08	-1.57225	-2.80088e-10
99071041	chr7:99071041:A:C	9.17793e-10	-2.11916e-10	-1.22638	9.3084e-08	-2.11916e-10	-1.22094
99071340	chr7:99071340:G:A	1.91578e-09	-2.11916e-10	-0.490475	1.96772e-07	-2.11916e-10	-0.472393
99071342	chr7:99071342:G:A	3.00597e-09	-2.11916e-10	-0.0399974	2.8432e-07	-2.11916e-10	-0.104337
99071349	chr7:99071349:C:T	9.10493e-10	-2.11916e-10	-1.23437	9.14222e-08	-2.11916e-10	-1.23895
99071557	chr7:99071557:G:T	5.11033e-10	-1.81192	-2.80088e-10	7.00397e-08	-1.50538	-2.80088e-10
99072322	chr7:99072322:C:T	1.75206e-09	-2.11916e-10	-0.579808	1.72868e-07	-2.11916e-10	-0.601909
99072373	chr7:99072373:G:A	6.83876e-10	-1.52058	-2.80088e-10	6.58108e-08	-1.56765	-2.80088e-10
99072644	chr7:99072644:AAAAAG:A	8.97472e-10	-2.11916e-10	-1.24877	9.05964e-08	-2.11916e-10	-1.24802
99073286	chr7:99073286:G:A	5.08296e-10	-1.87851	0.061221	5.53392e-08	-1.82735	0.0863981
99073405	chr7:99073405:A:G	1.37363e-09	-1.4064	0.58326	2.51931e-07	-1.11326	0.887975
99073910	chr7:99073910:T:C	1.6218e-09	-2.11916e-10	-0.657061	1.64525e-07	-2.11916e-10	-0.651374
99074213	chr7:99074213:C:T	3.32881e-09	-2.11916e-10	0.0620163	3.52614e-07	-2.11916e-10	0.110936
99074531	chr7:99074531:C:T	1.65876e-09	-2.11916e-10	-0.634529	1.70234e-07	-2.11916e-10	-0.617265
99075532	chr7:99075532:C:CT	9.49166e-10	-2.11916e-10	-1.19277	9.58607e-08	-2.11916e-10	-1.19154
99075633	chr7:99075633:A:G	9.69964e-10	-2.11916e-10	-1.17109	9.64161e-08	-2.11916e-10	-1.18577
99075999	chr7:99075999:C:G	5.31259e-10	-1.77936	0.00626034	7.25708e-08	-1.71287	0.242999
99076165	chr7:99076165:G:A	9.6758e-10	-0.186726	-0.986828	1.33492e-07	0.111108	-0.971506
99076268	chr7:99076268:A:G	4.44705e-10	-0.831336	-1.1196	6.19862e-08	-0.493009	-1.13452
99076416	chr7:99076416:T:C	9.56062e-10	-2.11916e-10	-1.18553	9.65646e-08	-2.11916e-10	-1.18423
99076555	chr7:99076555:G:C	1.56591e-10	-1.87394	-1.12078	1.68647e-08	-1.8743	-1.05492
99076739	chr7:99076739:G:A	4.86306e-10	-1.86151	-2.80088e-10	4.90033e-08	-1.86255	-2.80088e-10
99077010	chr7:99077010:AAG:A	1.15246e-09	-2.11916e-10	-0.9987	1.1676e-07	-2.11916e-10	-0.994321
99078056	chr7:99078056:T:C	5.00769e-10	-1.83221	-2.80088e-10	4.88817e-08	-1.86504	-2.80088e-10
99078488	chr7:99078488:C:T	8.96895e-10	-2.11916e-10	-1.24941	9.06571e-08	-2.11916e-10	-1.24735
99078967	chr7:99078967:G:C	1.75962e-09	-1.31251	0.737011	2.85438e-07	-1.14304	1.04263
99079144	chr7:99079144:G:A	1.28577e-09	-0.496661	-0.392582	1.90168e-07	-0.146708	-0.359823
99079794	chr7:99079794:A:T	3.40414e-09	-2.11916e-10	0.0843959	3.64814e-07	-2.11916e-10	0.144949
99081399	chr7:99081399:C:T	5.10178e-10	-1.81359	-2.80088e-10	4.82406e-08	-1.87824	-2.80088e-10
99081677	chr7:99081677:C:CAG	3.47307e-09	-2.11916e-10	0.104441	3.70546e-07	-2.11916e-10	0.160539
99081685	chr7:99081685:C:T	2.25545e-09	-2.11916e-10	-0.327247	2.38947e-07	-2.11916e-10	-0.278195
99081853	chr7:99081853:G:A	1.06121e-09	-2.11916e-10	-1.08119	1.10063e-07	-2.11916e-10	-1.05338
99082412	chr7:99082412:A:G	1.16917e-09	-2.11916e-10	-0.984307	1.19463e-07	-2.11916e-10	-0.971433
99083310	chr7:99083310:T:C	2.37364e-10	-1.40591	-1.17285	4.68244e-08	-0.761479	-1.14655
99083821	chr7:99083821:T:C	2.81186e-10	-1.17931	-1.23003	5.66034e-08	-0.491146	-1.22722
99084076	chr7:99084076:A:T	2.34942e-10	-1.41616	-1.17285	4.60477e-08	-0.778206	-1.14655
99084380	chr7:99084380:G:A	1.73902e-09	0.596531	-1.18381	1.76171e-07	0.617735	-1.20072
99084720	chr7:99084720:C:T	2.98194e-10	-1.2067	-1.14391	6.49698e-08	-0.46686	-1.11366
99084810	chr7:99084810:C:T	2.12359e-09	-2.11916e-10	-0.387488	2.16841e-07	-2.11916e-10	-0.375273
99084900	chr7:99084900:A:G	2.62401e-10	-1.49462	-0.98386	4.05315e-08	-1.12765	-0.924712
99085214	chr7:99085214:A:G	3.12425e-10	-1.10389	-1.2001	6.38401e-08	-0.402036	-1.19602
99085766	chr7:99085766:C:T	2.44707e-09	-2.11916e-10	-0.245706	2.42273e-07	-2.11916e-10	-0.264374
99085767	chr7:99085767:G:A	4.24928e-09	-2.11916e-10	0.306152	4.34654e-07	-2.11916e-10	0.320112
99085769	chr7:99085769:C:T	6.80748e-10	-1.52516	-2.80088e-10	5.99126e-08	-1.66155	-2.80088e-10
99086153	chr7:99086153:C:G	6.11925e-10	-1.63174	-2.80088e-10	5.91427e-08	-1.67449	-2.80088e-10
99086175	chr7:99086175:G:A	8.99356e-10	-2.11916e-10	-1.24667	9.07139e-08	-2.11916e-10	-1.24673
99086915	chr7:99086915:G:A	9.70037e-10	-2.11916e-10	-1.17102	9.77983e-08	-2.11916e-10	-1.17153
99087601	chr7:99087601:G:A	1.52306e-10	-1.87475	-1.14771	1.5786e-08	-1.87812	-1.11719
99087994	chr7:99087994:C:T	1.8268e-08	-2.11916e-10	1.76455	1.8398e-06	-2.11916e-10	1.76298
99088193	chr7:99088193:G:C	9.31864e-10	-2.11916e-10	-1.21117	9.276e-08	-2.11916e-10	-1.22442
99088732	chr7:99088732:A:G	1.34687e-09	-1.81474	0.971929	1.35571e-07	-1.87505	1.0301
99088769	chr7:99088769:T:C	9.05107e-10	-2.11916e-10	-1.2403	9.14915e-08	-2.11916e-10	-1.23819
99089077	chr7:99089077:G:A	2.287e-09	-2.11916e-10	-0.313358	2.36632e-07	-2.11916e-10	-0.287931
99089119	chr7:99089119:G:A	3.68191e-09	0.162835	-2.80088e-10	2.57891e-07	-0.2019	-2.80088e-10
99089265	chr7:99089265:G:A	9.09269e-10	-2.11916e-10	-1.23571	9.12316e-08	-2.11916e-10	-1.24104
99089278	chr7:99089278:A:T	1.15809e-09	-2.11916e-10	-0.993827	1.18866e-07	-2.11916e-10	-0.976442
99090287	chr7:99090287:T:A	9.39687e-10	-2.11916e-10	-1.20281	9.48641e-08	-2.11916e-10	-1.20199
99090412	chr7:99090412:A:G	2.48812e-09	-2.11916e-10	-0.229071	2.54816e-07	-2.11916e-10	-0.213896
99091605	chr7:99091605:A:T	2.1124e-10	-1.53765	-1.1577	2.47058e-08	-1.37787	-1.16953
99091716	chr7:99091716:G:A	9.88925e-10	-2.11916e-10	-1.15173	1.0137e-07	-2.11916e-10	-1.13566
99092197	chr7:99092197:A:G	9.98056e-10	-2.11916e-10	-1.14254	1.02378e-07	-2.11916e-10	-1.12577
99092210	chr7:99092210:A:G	1.43908e-10	-1.87787	-1.20131	1.43682e-08	-1.86947	-1.21994
99092446	chr7:99092446:G:C	4.95639e-09	-2.11916e-10	0.460079	4.955e-07	-2.11916e-10	0.451128
99092743	chr7:99092743:T:C	2.13472e-10	-1.4848	-1.20005	2.529e-08	-1.31528	-1.20875
99092853	chr7:99092853:T:C	1.01951e-09	-2.11916e-10	-1.12128	1.02141e-07	-2.11916e-10	-1.12809
99093004	chr7:99093004:C:T	9.59841e-10	-2.11916e-10	-1.18158	9.81071e-08	-2.11916e-10	-1.16838
99093102	chr7:99093102:G:A	9.03243e-10	-2.11916e-10	-1.24236	9.0925e-08	-2.11916e-10	-1.2444
99093522	chr7:99093522:A:C	7.70096e-10	-0.336365	-1.06547	8.6433e-08	-0.158272	-1.1368
99093596	chr7:99093596:C:T	5.25535e-10	-1.78394	-2.80088e-10	5.17484e-08	-1.80805	-2.80088e-10
99094018	chr7:99094018:A:C	9.32186e-10	-2.11916e-10	-1.21082	9.31559e-08	-2.11916e-10	-1.22016
99094126	chr7:99094126:G:A	5.2478e-10	-1.78537	-2.80088e-10	4.95905e-08	-1.85064	-2.80088e-10
99094219	chr7:99094219:C:T	9.69823e-10	-2.11916e-10	-1.17124	9.59913e-08	-2.11916e-10	-1.19018
99094290	chr7:99094290:GAATT:G	9.31584e-10	-2.11916e-10	-1.21147	9.44132e-08	-2.11916e-10	-1.20676
99094335	chr7:99094335:T:C	1.20802e-09	-2.11916e-10	-0.951612	1.20105e-07	-2.11916e-10	-0.966076
99094443	chr7:99094443:G:A	1.45092e-09	-2.11916e-10	-0.768401	1.50914e-07	-2.11916e-10	-0.737726
99094890	chr7:99094890:C:T	1.40092e-09	-2.11916e-10	-0.80347	1.45549e-07	-2.11916e-10	-0.773925
99094891	chr7:99094891:G:A	3.57396e-10	-1.09359	-1.07592	5.46325e-08	-0.713023	-1.04079
99095204	chr7:99095204:C:T	8.96654e-10	-2.11916e-10	-1.24968	9.04358e-08	-2.11916e-10	-1.2498
99095231	chr7:99095231:C:T	8.96487e-10	-2.11916e-10	-1.24987	9.04272e-08	-2.11916e-10	-1.24989
99095741	chr7:99095741:G:A	9.54061e-10	-2.11916e-10	-1.18763	9.71904e-08	-2.11916e-10	-1.17777
99096073	chr7:99096073:A:G	1.63405e-10	-1.71549	-1.23663	1.58459e-08	-1.74396	-1.24757
99096089	chr7:99096089:A:G	9.13728e-10	-2.11916e-10	-1.23082	9.28402e-08	-2.11916e-10	-1.22356
99096163	chr7:99096163:C:T	5.86452e-09	-2.11916e-10	0.628324	6.36465e-07	-2.11916e-10	0.70149
99096403	chr7:99096403:C:T	1.34457e-09	-0.844521	-2.80088e-10	1.29265e-07	-0.892572	-2.80088e-10
99096825	chr7:99096825:A:G	8.69751e-10	-1.28015	-2.80088e-10	6.68268e-08	-1.55233	-2.80088e-10
99098362	chr7:99098362:ATGAACATGTTAAC:A	1.4563e-09	-2.11916e-10	-0.764698	1.53935e-07	-2.11916e-10	-0.717906
99098790	chr7:99098790:C:A	9.16206e-10	-2.11916e-10	-1.22811	9.21266e-08	-2.11916e-10	-1.23128
99099506	chr7:99099506:G:A	9.14921e-10	-2.11916e-10	-1.22951	9.2566e-08	-2.11916e-10	-1.22652
99099718	chr7:99099718:G:T	1.49139e-10	-1.79396	-1.24952	1.47598e-08	-1.8146	-1.24793
99100116	chr7:99100116:A:G	2.52969e-09	-0.212499	-2.80088e-10	2.11721e-07	-0.39917	-2.80088e-10
99100172	chr7:99100172:T:C	1.66223e-10	-1.71371	-1.22131	1.67475e-08	-1.74166	-1.19454
99100264	chr7:99100264:C:T	8.88914e-10	-1.19746	-0.0608968	6.8353e-08	-1.49438	-0.0353725
99100371	chr7:99100371:A:G	9.19742e-10	-2.11916e-10	-1.22426	9.35723e-08	-2.11916e-10	-1.2157
99100469	chr7:99100469:C:T	3.02679e-10	-1.74397	-0.591707	3.49225e-08	-1.7591	-0.442209
99100629	chr7:99100629:T:C	9.14804e-10	-2.11916e-10	-1.22964	9.2553e-08	-2.11916e-10	-1.22666
99100751	chr7:99100751:A:G	2.71694e-10	-1.87011	-0.573562	2.73484e-08	-1.86269	-0.583089
99101492	chr7:99101492:ATACCCTAC:A	5.6562e-09	-2.11916e-10	0.592155	6.13312e-07	-2.11916e-10	0.664435
99101812	chr7:99101812:C:T	8.97665e-10	-2.11916e-10	-1.24856	9.05774e-08	-2.11916e-10	-1.24823
99101929	chr7:99101929:G:A	9.34481e-10	-2.11916e-10	-1.20836	9.32982e-08	-2.11916e-10	-1.21864
99102093	chr7:99102093:A:G	9.85084e-10	-2.11916e-10	-1.15563	9.99922e-08	-2.11916e-10	-1.14935
99103041	chr7:99103041:G:A	5.89077e-09	-2.11916e-10	0.632789	6.39568e-07	-2.11916e-10	0.706354
99103462	chr7:99103462:C:T	1.80072e-09	-2.11916e-10	-0.552409	1.89053e-07	-2.11916e-10	-0.512412
99103774	chr7:99103774:A:G	3.16852e-09	-2.11916e-10	0.0126679	3.17418e-07	-2.11916e-10	0.00578136
99103897	chr7:99103897:T:C	1.85506e-10	-1.57601	-1.24925	1.77989e-08	-1.62711	-1.24819
99103921	chr7:99103921:C:T	1.39008e-09	-2.11916e-10	-0.811236	1.43346e-07	-2.11916e-10	-0.789177
99104044	chr7:99104044:G:A	9.41166e-10	-2.11916e-10	-1.20123	9.543e-08	-2.11916e-10	-1.19605
99104157	chr7:99104157:G:A	8.99679e-10	-2.11916e-10	-1.24631	9.13482e-08	-2.11916e-10	-1.23976
99104348	chr7:99104348:A:C	1.88516e-10	-1.85531	-0.953855	1.84572e-08	-1.87423	-0.964748
99104551	chr7:99104551:G:A	1.86688e-09	-2.11916e-10	-0.516329	1.95259e-07	-2.11916e-10	-0.480112
99104581	chr7:99104581:G:A	9.50818e-10	-2.11916e-10	-1.19103	9.63867e-08	-2.11916e-10	-1.18607
99104710	chr7:99104710:C:G	9.14992e-10	-2.11916e-10	-1.22944	9.25735e-08	-2.11916e-10	-1.22644
99105726	chr7:99105726:C:T	1.32331e-09	-2.11916e-10	-0.860458	1.37171e-07	-2.11916e-10	-0.833208
99106143	chr7:99106143:C:T	2.16347e-09	-2.11916e-10	-0.368885	2.0832e-07	-2.11916e-10	-0.415362
99106315	chr7:99106315:C:T	1.07246e-09	-1.07064	-2.80088e-10	7.03309e-08	-1.50123	-2.80088e-10
99106781	chr7:99106781:C:T	9.42582e-10	-2.11916e-10	-1.19973	9.69877e-08	-2.11916e-10	-1.17985
99107096	chr7:99107096:T:C	1.4693e-10	-1.82691	-1.23148	1.57444e-08	-1.75458	-1.24337
99107538	chr7:99107538:G:A	9.0902e-10	-2.11916e-10	-1.23599	9.19229e-08	-2.11916e-10	-1.23349
99107837	chr7:99107837:C:A	1.665e-10	-1.71702	-1.21634	1.69481e-08	-1.73947	-1.18481
99108218	chr7:99108218:G:A	1.44215e-08	-2.11916e-10	1.52812	1.44958e-06	-2.11916e-10	1.52459
99108256	chr7:99108256:C:T	1.67419e-10	-1.86175	-1.0661	1.65773e-08	-1.87216	-1.07424
99108389	chr7:99108389:T:C	8.97076e-10	-2.11916e-10	-1.24921	9.04351e-08	-2.11916e-10	-1.24981
99109068	chr7:99109068:T:C	1.44666e-10	-1.83491	-1.23901	1.59327e-08	-1.7612	-1.22487
99109094	chr7:99109094:A:G	2.34331e-10	-1.43811	-1.15351	2.80668e-08	-1.2537	-1.16616
99109103	chr7:99109103:C:T	1.68764e-09	-2.11916e-10	-0.617267	1.76828e-07	-2.11916e-10	-0.579259
99109329	chr7:99109329:A:G	9.05365e-10	-2.11916e-10	-1.24001	9.10358e-08	-2.11916e-10	-1.24319
99109449	chr7:99109449:C:T	5.54151e-09	-2.11916e-10	0.57167	6.00801e-07	-2.11916e-10	0.643825
99109468	chr7:99109468:C:A	1.10314e-09	-2.11916e-10	-1.04243	1.13856e-07	-2.11916e-10	-1.0195
99109681	chr7:99109681:A:T	9.18316e-10	-2.11916e-10	-1.22581	9.31919e-08	-2.11916e-10	-1.21978
99109737	chr7:99109737:A:C	1.87906e-09	-2.11916e-10	-0.509826	1.9497e-07	-2.11916e-10	-0.481592
99110546	chr7:99110546:C:T	9.90073e-09	-2.11916e-10	1.15201	9.96888e-07	-2.11916e-10	1.1502
99111504	chr7:99111504:G:A	1.95198e-10	-1.53189	-1.24245	1.67511e-08	-1.69699	-1.23898
99111885	chr7:99111885:A:G	9.08225e-10	-2.11916e-10	-1.23686	9.12785e-08	-2.11916e-10	-1.24052
99112001	chr7:99112001:C:T	9.12237e-10	-2.11916e-10	-1.23245	9.29951e-08	-2.11916e-10	-1.22189
99113127	chr7:99113127:G:A	4.84241e-10	-1.86577	-2.80088e-10	5.15783e-08	-1.81134	-2.80088e-10
99113217	chr7:99113217:G:T	9.41847e-10	-2.11916e-10	-1.20051	9.54395e-08	-2.11916e-10	-1.19595
99113612	chr7:99113612:G:A	1.37911e-08	-2.11916e-10	1.48343	1.38519e-06	-2.11916e-10	1.47915
99113631	chr7:99113631:G:A	8.97681e-10	-2.11916e-10	-1.24854	9.08253e-08	-2.11916e-10	-1.2455
99113681	chr7:99113681:A:T	9.02595e-10	-2.11916e-10	-1.24308	9.08119e-08	-2.11916e-10	-1.24565
99114622	chr7:99114622:A:C	2.51363e-10	-1.85906	-0.662399	2.48513e-08	-1.87269	-0.668839
99114847	chr7:99114847:A:G	2.56759e-10	-1.39588	-1.10434	3.09257e-08	-1.2028	-1.12005
99115504	chr7:99115504:G:C	1.10413e-09	-2.11916e-10	-1.04154	1.13744e-07	-2.11916e-10	-1.02049
99115883	chr7:99115883:A:T	1.1882e-09	-2.11916e-10	-0.968161	1.17558e-07	-2.11916e-10	-0.987505
99116040	chr7:99116040:C:T	4.20703e-10	-1.48293	-0.523494	4.93314e-08	-1.51042	-0.345455
99116263	chr7:99116263:T:C	4.73348e-10	-1.39185	-0.496677	5.57237e-08	-1.41887	-0.315167
99116307	chr7:99116307:C:T	4.49911e-10	-0.769474	-1.16983	4.44497e-08	-0.804487	-1.15559
99117124	chr7:99117124:C:A	9.08475e-10	-2.11916e-10	-1.23659	9.18579e-08	-2.11916e-10	-1.2342
99117388	chr7:99117388:G:A	1.74429e-09	-2.11916e-10	-0.584248	1.70145e-07	-2.11916e-10	-0.617785
99117411	chr7:99117411:T:G	1.75277e-10	-1.79838	-1.08361	1.61201e-08	-1.86362	-1.11075
99117631	chr7:99117631:G:A	1.11787e-09	-2.11916e-10	-1.02918	1.14856e-07	-2.11916e-10	-1.01076
99117851	chr7:99117851:A:G	3.33527e-10	-1.28296	-0.955666	4.0689e-08	-1.07046	-0.978024
99118482	chr7:99118482:A:G	8.99975e-10	-2.11916e-10	-1.24599	9.06812e-08	-2.11916e-10	-1.24709
99118871	chr7:99118871:T:C	9.07575e-10	-1.23758	-2.80088e-10	1.22611e-07	-0.945419	-2.80088e-10
99119422	chr7:99119422:T:C	2.71739e-09	-0.929782	0.788858	3.01311e-07	-0.937402	0.891106
99119444	chr7:99119444:T:C	1.79931e-09	-1.13369	0.580498	2.16921e-07	-0.921445	0.546539
99119525	chr7:99119525:A:G	2.27649e-10	-1.8238	-0.796746	2.35247e-08	-1.75587	-0.840516
99119610	chr7:99119610:G:T	4.93258e-10	-1.84732	-2.80088e-10	4.83725e-08	-1.87551	-2.80088e-10
99119901	chr7:99119901:T:C	1.04957e-09	-2.11916e-10	-1.09221	1.0796e-07	-2.11916e-10	-1.07268
99120002	chr7:99120002:G:A	2.44471e-10	-1.36708	-1.18218	1.87044e-08	-1.64696	-1.17871
99120062	chr7:99120062:T:A	2.66446e-10	-1.82729	-0.63589	2.95543e-08	-1.84017	-0.528038
99120081	chr7:99120081:G:A	4.85209e-08	0.311346	2.43005	1.31248e-05	0.900672	2.82715
99120300	chr7:99120300:A:T	2.27887e-08	1.51669	0.468979	6.79476e-06	2.36223	0.707244
99120368	chr7:99120368:AAAAAG:A	9.90421e-10	-2.11916e-10	-1.15022	1.00818e-07	-2.11916e-10	-1.14112
99120638	chr7:99120638:C:A	1.20686e-09	-2.11916e-10	-0.952575	1.26329e-07	-2.11916e-10	-0.915551
99120713	chr7:99120713:T:C	9.00637e-10	-2.11916e-10	-1.24525	9.08766e-08	-2.11916e-10	-1.24494
99120832	chr7:99120832:A:G	2.6172e-10	-1.86269	-0.618391	2.91763e-08	-1.8684	-0.512687
99121581	chr7:99121581:C:A	1.06522e-08	-2.11916e-10	1.22517	1.05767e-06	-2.11916e-10	1.20938
99121782	chr7:99121782:A:G	1.28957e-09	-2.11916e-10	-0.886286	1.31904e-07	-2.11916e-10	-0.872364
99121974	chr7:99121974:T:C	4.32268e-09	0.518249	-0.194971	1.01296e-06	1.23048	-0.0642935
99122355	chr7:99122355:A:G	5.85971e-09	0.627503	-2.80088e-10	6.24563e-07	0.682613	-2.80088e-10
99122442	chr7:99122442:A:G	1.18069e-09	-2.11916e-10	-0.974499	1.21293e-07	-2.11916e-10	-0.956226
99122496	chr7:99122496:T:A	1.57112e-08	-2.11916e-10	1.61377	1.55229e-06	-2.11916e-10	1.59305
99123047	chr7:99123047:G:T	1.2048e-09	-2.11916e-10	-0.954286	1.23829e-07	-2.11916e-10	-0.935536
99123474	chr7:99123474:T:C	1.15381e-09	-2.11916e-10	-0.997532	1.20279e-07	-2.11916e-10	-0.964623
99124066	chr7:99124066:G:A	1.47059e-09	-2.11916e-10	-0.754932	1.51052e-07	-2.11916e-10	-0.736816
99124188	chr7:99124188:G:A	2.40023e-10	-1.33372	-1.2339	1.84476e-08	-1.60721	-1.2323
99124262	chr7:99124262:G:A	2.82782e-08	1.33324	0.868254	4.65303e-06	1.65487	1.03597
99124288	chr7:99124288:A:C	2.47739e-10	-1.48913	-1.04685	2.25069e-08	-1.62947	-1.01115
99125419	chr7:99125419:A:G	8.9967e-10	-2.11916e-10	-1.24633	9.08663e-08	-2.11916e-10	-1.24505
99125837	chr7:99125837:C:T	1.44058e-08	-2.11916e-10	1.52703	1.42314e-06	-2.11916e-10	1.50619
99126742	chr7:99126742:T:C	2.19469e-10	-1.4073	-1.24984	1.72325e-08	-1.65774	-1.2499
99127248	chr7:99127248:A:G	1.43453e-08	-2.11916e-10	1.52283	1.41809e-06	-2.11916e-10	1.50263
99127454	chr7:99127454:G:A	2.76391e-09	-1.8084	1.68445	2.95769e-07	-1.87228	1.80742
99127549	chr7:99127549:A:T	5.78924e-09	0.615403	-2.80088e-10	1.91938e-07	-0.497266	-2.80088e-10
99127725	chr7:99127725:T:G	1.17761e-08	0.992154	0.333317	2.90816e-06	1.72806	0.492778
99127976	chr7:99127976:G:T	2.5039e-10	-1.40867	-1.11666	2.12525e-08	-1.64134	-1.05662
99128037	chr7:99128037:A:G	2.63709e-10	-1.68546	-0.788051	3.09172e-08	-1.6138	-0.70933
99128159	chr7:99128159:T:C	1.11486e-09	-2.11916e-10	-1.03187	1.15871e-07	-2.11916e-10	-1.00196
99128824	chr7:99128824:G:A	1.20927e-08	-2.11916e-10	1.352	1.19543e-06	-2.11916e-10	1.33183
99129552	chr7:99129552:AGCTAATTTTTT:A	1.00647e-08	-2.11916e-10	1.16844	9.99624e-07	-2.11916e-10	1.15294
99129658	chr7:99129658:T:C	9.41813e-10	-2.11916e-10	-1.20055	9.43208e-08	-2.11916e-10	-1.20774
99129860	chr7:99129860:C:T	1.64551e-09	-2.11916e-10	-0.642545	1.68397e-07	-2.11916e-10	-0.628114
99130061	chr7:99130061:T:A	8.98989e-10	-2.11916e-10	-1.24708	9.05397e-08	-2.11916e-10	-1.24865
99130134	chr7:99130134:T:C	3.37237e-09	-2.11916e-10	0.0750195	3.50435e-07	-2.11916e-10	0.104736
99130272	chr7:99130272:G:C	1.27802e-08	-2.11916e-10	1.4073	1.26169e-06	-2.11916e-10	1.38577
99130668	chr7:99130668:G:T	9.76376e-10	-2.11916e-10	-1.1645	9.88706e-08	-2.11916e-10	-1.16063
99132255	chr7:99132255:A:G	3.13786e-09	-2.11916e-10	0.00294435	3.07208e-07	-2.11916e-10	-0.0269145
99132419	chr7:99132419:G:A	8.96477e-10	-2.11916e-10	-1.24988	9.04311e-08	-2.11916e-10	-1.24985
99132458	chr7:99132458:T:C	2.23791e-09	-2.11916e-10	-0.335054	2.20144e-07	-2.11916e-10	-0.360156
99132459	chr7:99132459:G:A	9.21552e-10	-2.11916e-10	-1.22229	9.34496e-08	-2.11916e-10	-1.21702
99132744	chr7:99132744:A:G	8.74611e-08	1.50607	1.82452	1.57291e-05	1.85047	2.05836
99132750	chr7:99132750:C:T	2.06557e-09	-2.11916e-10	-0.415189	2.03367e-07	-2.11916e-10	-0.439427
99132768	chr7:99132768:C:T	2.97439e-10	-1.19419	-1.15895	2.21079e-08	-1.5049	-1.1536
99132772	chr7:99132772:A:T	1.31206e-09	-2.11916e-10	-0.868997	1.30708e-07	-2.11916e-10	-0.881471
99133136	chr7:99133136:C:T	5.57091e-09	-2.11916e-10	0.576961	5.53658e-07	-2.11916e-10	0.562109
99133196	chr7:99133196:C:T	4.74495e-08	2.71907	-2.80088e-10	1.75044e-05	4.01577	-2.80088e-10
99133834	chr7:99133834:C:T	5.57614e-09	-2.11916e-10	0.5779	6.0439e-07	-2.11916e-10	0.649782
99134064	chr7:99134064:T:C	2.95381e-10	-1.1536	-1.20648	2.14381e-08	-1.48541	-1.20386
99134355	chr7:99134355:C:T	9.0678e-10	-2.11916e-10	-1.23845	9.19923e-08	-2.11916e-10	-1.23273
99134389	chr7:99134389:C:T	2.01584e-09	-0.817233	0.377673	2.79524e-07	-0.590455	0.469103
99135117	chr7:99135117:G:A	4.62935e-10	-1.80844	-0.102326	4.81331e-08	-1.87198	-0.00848815
99135499	chr7:99135499:A:G	1.4477e-09	-2.11916e-10	-0.770624	1.43567e-07	-2.11916e-10	-0.787635
99135714	chr7:99135714:G:A	8.49264e-10	-1.07386	-0.230123	1.66464e-07	-0.536007	-0.10365
99135888	chr7:99135888:T:C	2.27099e-09	-2.11916e-10	-0.320383	2.37198e-07	-2.11916e-10	-0.285545
99136065	chr7:99136065:A:G	9.31926e-10	-2.11916e-10	-1.2111	9.46598e-08	-2.11916e-10	-1.20415
99136908	chr7:99136908:C:T	1.38457e-08	-2.11916e-10	1.48738	1.44261e-06	-2.11916e-10	1.51977
99137004	chr7:99137004:G:A	1.5993e-09	-2.11916e-10	-0.67103	1.58394e-07	-2.11916e-10	-0.689355
99137036	chr7:99137036:T:G	9.41421e-09	-2.11916e-10	1.10162	9.39099e-07	-2.11916e-10	1.09048
99137390	chr7:99137390:T:C	1.981e-09	-2.11916e-10	-0.456995	2.08819e-07	-2.11916e-10	-0.412969
99137562	chr7:99137562:A:T	8.72067e-10	-0.992646	-0.284841	1.75268e-07	-0.428022	-0.160101
99138081	chr7:99138081:C:A	5.64518e-10	-1.71238	-2.80088e-10	5.02337e-08	-1.83775	-2.80088e-10
99138350	chr7:99138350:A:G	9.05654e-10	-2.11916e-10	-1.2397	9.17509e-08	-2.11916e-10	-1.23536
99138561	chr7:99138561:G:C	3.18125e-10	-1.10763	-1.17828	2.28248e-08	-1.45173	-1.17486
99139089	chr7:99139089:T:C	1.51525e-09	-2.11916e-10	-0.72502	1.50222e-07	-2.11916e-10	-0.742326
99139267	chr7:99139267:A:G	3.5289e-09	-2.11916e-10	0.12039	3.72724e-07	-2.11916e-10	0.1664
99139305	chr7:99139305:C:T	1.61304e-09	-2.11916e-10	-0.662478	1.5974e-07	-2.11916e-10	-0.680888
99140036	chr7:99140036:T:C	5.4091e-10	-1.7551	-2.80088e-10	4.84149e-08	-1.87463	-2.80088e-10
99140062	chr7:99140062:C:A	9.09043e-10	-2.11916e-10	-1.23596	9.1597e-08	-2.11916e-10	-1.23704
99140463	chr7:99140463:T:C	9.57089e-09	-2.11916e-10	1.11813	9.5787e-07	-2.11916e-10	1.11027
99140694	chr7:99140694:G:A	5.58128e-10	-1.31785	-0.405916	7.95557e-08	-1.0467	-0.331281
99140874	chr7:99140874:T:A	2.20622e-10	-1.7941	-0.857806	2.10869e-08	-1.87276	-0.833027
99141170	chr7:99141170:A:G	5.11333e-09	0.491253	-2.80088e-10	5.44068e-07	0.544636	-2.80088e-10
99141608	chr7:99141608:C:T	1.587e-10	-1.8629	-1.11844	1.61468e-08	-1.8722	-1.10052
99142043	chr7:99142043:G:GAGT	1.99873e-09	-2.11916e-10	-0.448085	2.10697e-07	-2.11916e-10	-0.404017
99142173	chr7:99142173:G:T	3.00861e-10	-1.14169	-1.20001	2.17693e-08	-1.4768	-1.19714
99142955	chr7:99142955:GA:G	1.63346e-09	-2.11916e-10	-0.649899	1.61529e-07	-2.11916e-10	-0.669751
99145443	chr7:99145443:G:A	2.01212e-09	-2.11916e-10	-0.44141	2.1215e-07	-2.11916e-10	-0.397146
99145839	chr7:99145839:C:A	1.71203e-09	-2.11916e-10	-0.602918	1.66327e-07	-2.11916e-10	-0.640484
99145920	chr7:99145920:A:G	3.97488e-09	-2.11916e-10	0.239397	4.13775e-07	-2.11916e-10	0.270884
99146265	chr7:99146265:T:C	5.2167e-09	1.22815	-0.716885	5.73629e-07	1.26074	-0.663197
99146311	chr7:99146311:A:G	3.93636e-10	-0.846863	-1.22606	3.76321e-08	-0.902768	-1.22381
99146371	chr7:99146371:T:C	2.00512e-09	-2.11916e-10	-0.444893	1.91132e-07	-2.11916e-10	-0.501477
99146582	chr7:99146582:T:A	1.87747e-10	-1.60636	-1.2069	2.00808e-08	-1.5403	-1.21438
99146986	chr7:99146986:A:T	1.12966e-09	-2.11916e-10	-1.01868	1.18483e-07	-2.11916e-10	-0.979671
99147718	chr7:99147718:G:A	1.38043e-09	-0.98687	0.168669	3.03754e-07	-0.402587	0.364365
99147880	chr7:99147880:G:A	2.35247e-09	-2.11916e-10	-0.285131	2.49009e-07	-2.11916e-10	-0.236949
99148607	chr7:99148607:TAA:T	1.20689e-09	-0.952547	-2.80088e-10	6.21933e-08	-1.62419	-2.80088e-10
99149009	chr7:99149009:C:T	2.36434e-10	-1.59108	-0.991602	2.89909e-08	-1.41995	-0.967508
99149824	chr7:99149824:A:C	1.12774e-09	-2.11916e-10	-1.02038	1.18319e-07	-2.11916e-10	-0.981054
99149970	chr7:99149970:T:C	1.41796e-09	-0.79138	-2.80088e-10	2.27595e-07	-0.326869	-2.80088e-10
99150088	chr7:99150088:C:T	1.28249e-09	-2.11916e-10	-0.891793	1.31939e-07	-2.11916e-10	-0.872101
99150340	chr7:99150340:C:T	3.38218e-10	-1.58359	-0.641069	3.553e-08	-1.52599	-0.658076
99150512	chr7:99150512:T:G	3.31591e-10	-1.0607	-1.18375	2.34302e-08	-1.42015	-1.18026
99150571	chr7:99150571:C:T	3.0495e-10	-1.1281	-1.20011	2.1964e-08	-1.46784	-1.19719
99150636	chr7:99150636:G:A	2.00133e-10	-1.49946	-1.24991	2.19636e-08	-1.41514	-1.24992
99150819	chr7:99150819:G:A	1.65189e-09	-2.11916e-10	-0.638677	1.63562e-07	-2.11916e-10	-0.657248
99151131	chr7:99151131:C:T	2.52726e-09	-2.11916e-10	-0.213463	2.62508e-07	-2.11916e-10	-0.184157
99151452	chr7:99151452:T:G	2.16123e-09	-2.11916e-10	-0.369918	2.2794e-07	-2.11916e-10	-0.325357
99151975	chr7:99151975:G:C	3.01414e-10	-1.61257	-0.7273	3.33651e-08	-1.52003	-0.726896
99152133	chr7:99152133:G:A	1.52367e-10	-1.82562	-1.19644	1.44544e-08	-1.87854	-1.2049
99152163	chr7:99152163:G:A	3.01867e-10	-1.58217	-0.756196	3.35768e-08	-1.48497	-0.755632
99152223	chr7:99152223:G:A	9.4915e-09	-2.11916e-10	1.1098	9.41022e-07	-2.11916e-10	1.09253
99152288	chr7:99152288:A:G	1.72721e-09	-2.11916e-10	-0.594093	1.70864e-07	-2.11916e-10	-0.61357
99152827	chr7:99152827:C:G	1.62415e-09	-2.11916e-10	-0.655613	1.6083e-07	-2.11916e-10	-0.674089
99153374	chr7:99153374:A:G	2.89118e-09	-2.11916e-10	-0.0789323	2.92773e-07	-2.11916e-10	-0.07504
99153815	chr7:99153815:A:T	2.04121e-09	-2.11916e-10	-0.427055	2.183e-07	-2.11916e-10	-0.368569
99153975	chr7:99153975:A:G	9.93906e-10	-2.11916e-10	-1.14671	1.00464e-07	-2.11916e-10	-1.14464
99154045	chr7:99154045:A:C	1.61638e-09	-2.11916e-10	-0.660406	1.60073e-07	-2.11916e-10	-0.678809
99154261	chr7:99154261:TA:T	9.13639e-10	-2.11916e-10	-1.23092	9.18264e-08	-2.11916e-10	-1.23454
99154683	chr7:99154683:C:T	1.57767e-09	-2.11916e-10	-0.68465	1.56306e-07	-2.11916e-10	-0.702622
99154684	chr7:99154684:G:A	1.21795e-09	-2.11916e-10	-0.943425	1.26356e-07	-2.11916e-10	-0.915333
99154733	chr7:99154733:T:G	1.53851e-09	-2.11916e-10	-0.709783	1.52492e-07	-2.11916e-10	-0.727325
99154761	chr7:99154761:A:G	1.64818e-10	-1.74247	-1.20104	1.48086e-08	-1.86491	-1.19431
99155034	chr7:99155034:A:G	8.96552e-10	-2.11916e-10	-1.2498	9.04329e-08	-2.11916e-10	-1.24983
99155355	chr7:99155355:T:A	1.10716e-09	-2.11916e-10	-1.0388	1.15983e-07	-2.11916e-10	-1.001
99155535	chr7:99155535:T:C	1.70184e-10	-1.71485	-1.19663	1.50038e-08	-1.85641	-1.18973
99156277	chr7:99156277:G:A	2.60957e-10	-1.74781	-0.736192	2.94342e-08	-1.58215	-0.790134
99156760	chr7:99156760:A:G	1.66237e-09	-2.11916e-10	-0.632354	1.64555e-07	-2.11916e-10	-0.651195
99157090	chr7:99157090:G:A	9.54753e-10	-2.11916e-10	-1.1869	9.50451e-08	-2.11916e-10	-1.20009
99157348	chr7:99157348:T:C	1.62719e-09	-2.11916e-10	-0.653745	1.61122e-07	-2.11916e-10	-0.672276
99157451	chr7:99157451:C:T	1.5951e-09	-2.11916e-10	-0.673661	1.57996e-07	-2.11916e-10	-0.691866
99157590	chr7:99157590:C:A	3.77708e-08	2.49094	-2.80088e-10	1.36813e-05	3.76935	-2.80088e-10
99157601	chr7:99157601:C:T	7.24964e-10	-1.46223	-2.80088e-10	6.31833e-08	-1.6084	-2.80088e-10
99157661	chr7:99157661:G:A	1.27904e-08	-1.67665	3.08474	1.25531e-06	-1.87468	3.25538
99158974	chr7:99158974:C:T	2.46e-10	-1.74545	-0.797571	2.82452e-08	-1.5652	-0.84832
99159071	chr7:99159071:G:C	2.31538e-10	-1.38772	-1.21589	3.80933e-08	-0.9222	-1.1922
99159216	chr7:99159216:T:C	1.8059e-07	4.05563	-2.80088e-10	3.20183e-05	4.61962	-2.80088e-10
99159391	chr7:99159391:C:T	1.35055e-08	-2.11916e-10	1.4625	1.33323e-06	-2.11916e-10	1.44092
99159404	chr7:99159404:G:A	1.13433e-09	-2.11916e-10	-1.01455	1.16094e-07	-2.11916e-10	-1.00003
99159563	chr7:99159563:A:G	9.14456e-10	-2.11916e-10	-1.23002	9.21861e-08	-2.11916e-10	-1.23063
99160092	chr7:99160092:C:T	1.86933e-10	-1.58169	-1.23591	1.53178e-08	-1.79312	-1.23231
99160230	chr7:99160230:G:A	1.51221e-10	-1.85893	-1.17068	1.54e-08	-1.85941	-1.16066
99160262	chr7:99160262:G:A	2.64701e-09	-2.11916e-10	-0.167167	2.74196e-07	-2.11916e-10	-0.140595
99160274	chr7:99160274:C:A	1.49438e-09	-2.11916e-10	-0.738884	1.48212e-07	-2.11916e-10	-0.755795
99160305	chr7:99160305:C:T	2.87537e-10	-1.64587	-0.741135	3.11154e-08	-1.57505	-0.741686
99160833	chr7:99160833:A:G	9.42719e-10	-2.11916e-10	-1.19958	9.58475e-08	-2.11916e-10	-1.19168
99160923	chr7:99160923:G:A	1.61944e-09	-2.11916e-10	-0.658519	1.60368e-07	-2.11916e-10	-0.676967
99160927	chr7:99160927:CATG:C	1.61495e-09	-2.11916e-10	-0.661292	1.59937e-07	-2.11916e-10	-0.679658
99161361	chr7:99161361:C:T	1.01976e-09	-2.11916e-10	-1.12103	1.06e-07	-2.11916e-10	-1.091
99161494	chr7:99161494:C:A	2.56218e-10	-1.73912	-0.763203	2.90296e-08	-1.57008	-0.816042
99161517	chr7:99161517:A:G	2.86931e-09	-2.11916e-10	-0.0865253	2.9056e-07	-2.11916e-10	-0.0826293
99161824	chr7:99161824:C:A	1.63219e-09	-2.11916e-10	-0.650675	1.61611e-07	-2.11916e-10	-0.669248
99161934	chr7:99161934:A:C	1.64541e-09	-2.11916e-10	-0.642606	1.62899e-07	-2.11916e-10	-0.661306
99162110	chr7:99162110:A:G	9.03934e-10	-2.11916e-10	-1.2416	9.11432e-08	-2.11916e-10	-1.24201
99162160	chr7:99162160:C:T	1.11325e-08	-2.11916e-10	1.26927	1.10281e-06	-2.11916e-10	1.25118
99162210	chr7:99162210:A:G	1.62901e-09	-2.11916e-10	-0.652623	1.61308e-07	-2.11916e-10	-0.671126
99162369	chr7:99162369:T:G	1.62434e-09	-2.11916e-10	-0.655495	1.60846e-07	-2.11916e-10	-0.673993
99162480	chr7:99162480:G:A	5.0175e-09	-2.11916e-10	0.472335	4.9954e-07	-2.11916e-10	0.45925
99162540	chr7:99162540:C:T	2.37255e-10	-1.38876	-1.19046	1.82958e-08	-1.70436	-1.14341
99162707	chr7:99162707:A:G	3.70866e-10	-0.995662	-1.13685	3.60365e-08	-1.03105	-1.13886
99162784	chr7:99162784:A:G	1.63212e-09	-2.11916e-10	-0.650715	1.61607e-07	-2.11916e-10	-0.66927
99162918	chr7:99162918:C:T	1.52581e-09	-2.11916e-10	-0.71807	1.51179e-07	-2.11916e-10	-0.735971
99163139	chr7:99163139:T:C	1.63694e-09	-2.11916e-10	-0.647768	1.62079e-07	-2.11916e-10	-0.666355
99163315	chr7:99163315:T:C	9.01012e-10	-2.11916e-10	-1.24483	9.07485e-08	-2.11916e-10	-1.24635
99163333	chr7:99163333:T:C	1.67123e-09	-2.11916e-10	-0.627035	1.65316e-07	-2.11916e-10	-0.646582
99163704	chr7:99163704:A:G	9.23304e-10	-2.11916e-10	-1.22039	9.22936e-08	-2.11916e-10	-1.22946
99163819	chr7:99163819:C:T	1.62505e-09	-2.11916e-10	-0.655058	1.60917e-07	-2.11916e-10	-0.673553
99163881	chr7:99163881:C:T	1.62495e-09	-2.11916e-10	-0.655118	1.60906e-07	-2.11916e-10	-0.67362
99163964	chr7:99163964:T:C	1.00658e-09	-1.04017	-0.09387	2.23017e-07	-0.44147	0.0942818
99163990	chr7:99163990:A:G	1.65825e-09	-2.11916e-10	-0.634834	1.64154e-07	-2.11916e-10	-0.653633
99163997	chr7:99163997:A:G	1.63399e-09	-2.11916e-10	-0.649575	1.61794e-07	-2.11916e-10	-0.668116
99164030	chr7:99164030:A:G	1.05866e-09	-2.11916e-10	-1.08359	1.10455e-07	-2.11916e-10	-1.04983
99164041	chr7:99164041:T:G	1.03316e-09	-2.11916e-10	-1.10797	1.06056e-07	-2.11916e-10	-1.09047
99164202	chr7:99164202:G:A	1.65151e-09	-2.11916e-10	-0.638905	1.63497e-07	-2.11916e-10	-0.657643
99164338	chr7:99164338:G:A	1.50266e-10	-1.87422	-1.16173	1.53617e-08	-1.84297	-1.17959
99164589	chr7:99164589:T:A	1.84821e-10	-1.59908	-1.22989	2.02331e-08	-1.51256	-1.23456
99164691	chr7:99164691:C:T	2.8739e-10	-1.18487	-1.20264	2.09529e-08	-1.51236	-1.1998
99164704	chr7:99164704:G:A	1.62906e-09	-2.11916e-10	-0.652595	1.61308e-07	-2.11916e-10	-0.671124
99164726	chr7:99164726:A:G	1.59007e-09	-2.11916e-10	-0.676821	1.57514e-07	-2.11916e-10	-0.694923
99164765	chr7:99164765:A:G	1.63506e-09	-2.11916e-10	-0.648918	1.61892e-07	-2.11916e-10	-0.667509
99164783	chr7:99164783:C:T	5.79142e-10	-0.700448	-0.986357	5.67261e-08	-0.743749	-0.972456
99164891	chr7:99164891:A:C	1.62987e-09	-2.11916e-10	-0.652095	1.61386e-07	-2.11916e-10	-0.670637
99165078	chr7:99165078:T:A	1.48733e-10	-1.85789	-1.18831	1.46658e-08	-1.86616	-1.20276
99165333	chr7:99165333:T:C	4.04442e-10	-0.907697	-1.13815	3.90284e-08	-0.950164	-1.13999
99165440	chr7:99165440:G:A	1.18583e-09	-2.11916e-10	-0.970154	1.24894e-07	-2.11916e-10	-0.926977
99165446	chr7:99165446:C:T	1.2458e-09	-2.11916e-10	-0.920817	1.2941e-07	-2.11916e-10	-0.89145
99165726	chr7:99165726:G:A	9.12697e-10	-2.11916e-10	-1.23195	9.26018e-08	-2.11916e-10	-1.22613
99165758	chr7:99165758:G:A	1.62481e-09	-2.11916e-10	-0.655206	1.60892e-07	-2.11916e-10	-0.673703
99165796	chr7:99165796:G:A	1.61871e-10	-1.75384	-1.20771	1.46417e-08	-1.86894	-1.20162
99165892	chr7:99165892:A:G	1.49098e-10	-1.83685	-1.2069	1.43385e-08	-1.87708	-1.21441
99165936	chr7:99165936:G:A	9.11744e-10	-2.11916e-10	-1.23299	9.13958e-08	-2.11916e-10	-1.23924
99165992	chr7:99165992:TAA:T	2.61436e-10	-1.67715	-0.805008	2.85293e-08	-1.61671	-0.786795
99166002	chr7:99166002:C:T	1.52158e-09	-2.11916e-10	-0.720847	1.50588e-07	-2.11916e-10	-0.739893
99166024	chr7:99166024:T:C	2.46603e-10	-1.53264	-1.00794	2.28439e-08	-1.65574	-0.970017
99166167	chr7:99166167:C:T	2.46372e-09	-2.11916e-10	-0.238927	2.60339e-07	-2.11916e-10	-0.192452
99166331	chr7:99166331:ACTT:A	1.62863e-09	-2.11916e-10	-0.652858	1.61263e-07	-2.11916e-10	-0.671403
99166384	chr7:99166384:C:T	1.62188e-09	-2.11916e-10	-0.657011	1.60604e-07	-2.11916e-10	-0.675495
99166398	chr7:99166398:C:T	1.56623e-10	-1.75318	-1.24133	1.41475e-08	-1.86853	-1.23637
99166439	chr7:99166439:T:C	2.47831e-09	-2.11916e-10	-0.233021	2.61888e-07	-2.11916e-10	-0.18652
99166572	chr7:99166572:C:T	1.61138e-09	-2.11916e-10	-0.663504	1.59586e-07	-2.11916e-10	-0.681853
99166590	chr7:99166590:C:T	9.18536e-10	-2.11916e-10	-1.22557	9.21529e-08	-2.11916e-10	-1.23099
99166625	chr7:99166625:A:C	1.46297e-10	-1.82961	-1.2331	1.41937e-08	-1.87604	-1.2256
99166701	chr7:99166701:G:C	1.62675e-09	-2.11916e-10	-0.654014	1.61083e-07	-2.11916e-10	-0.672517
99166777	chr7:99166777:G:A	1.5005e-10	-1.82187	-1.21551	1.42036e-08	-1.87868	-1.22226
99166973	chr7:99166973:A:G	1.62481e-09	-2.11916e-10	-0.655206	1.60892e-07	-2.11916e-10	-0.673703
99166980	chr7:99166980:G:T	1.62481e-09	-2.11916e-10	-0.655206	1.60892e-07	-2.11916e-10	-0.673703
99167017	chr7:99167017:T:C	1.62481e-09	-2.11916e-10	-0.655206	1.60892e-07	-2.11916e-10	-0.673703
99167075	chr7:99167075:A:G	3.20997e-10	-1.81986	-0.457062	3.04816e-08	-1.87716	-0.460154
99167144	chr7:99167144:C:T	1.63754e-09	-2.11916e-10	-0.647402	1.62314e-07	-2.11916e-10	-0.664909
99167145	chr7:99167145:G:A	2.34809e-10	-1.36453	-1.22505	3.80394e-08	-0.90674	-1.20908
99167156	chr7:99167156:T:C	1.69572e-10	-1.72018	-1.19489	1.50001e-08	-1.85842	-1.18797
99167418	chr7:99167418:A:G	9.12613e-10	-1.05158	-0.180458	1.97973e-07	-0.467069	0.000761946
99167436	chr7:99167436:C:A	4.89166e-10	-1.85565	-2.80088e-10	4.84426e-08	-1.87406	-2.80088e-10
99167492	chr7:99167492:A:G	1.01282e-09	-2.11916e-10	-1.12786	1.05817e-07	-2.11916e-10	-1.09273
99167500	chr7:99167500:T:C	1.63775e-09	-2.11916e-10	-0.647273	1.62133e-07	-2.11916e-10	-0.666019
99167513	chr7:99167513:C:T	1.87946e-08	-1.17589	2.96887	4.95439e-06	-0.696266	3.44986
99167817	chr7:99167817:A:G	1.7555e-10	-1.67745	-1.20297	1.512e-08	-1.84163	-1.19679
99168028	chr7:99168028:A:G	2.6015e-09	-2.11916e-10	-0.184509	2.69675e-07	-2.11916e-10	-0.15722
99168141	chr7:99168141:C:T	9.05041e-10	-2.11916e-10	-1.24037	9.18245e-08	-2.11916e-10	-1.23456
99169061	chr7:99169061:G:A	1.32186e-09	-2.11916e-10	-0.861558	1.31399e-07	-2.11916e-10	-0.8762
99169065	chr7:99169065:G:A	2.34516e-10	-1.74326	-0.847575	2.67067e-08	-1.57376	-0.895761
99169091	chr7:99169091:G:A	9.24574e-10	-2.11916e-10	-1.21902	9.24541e-08	-2.11916e-10	-1.22773
99169112	chr7:99169112:C:T	1.47459e-09	-2.11916e-10	-0.752221	1.47331e-07	-2.11916e-10	-0.761754
99169307	chr7:99169307:G:A	1.86882e-10	-1.59291	-1.22497	2.04898e-08	-1.50435	-1.23017
99169484	chr7:99169484:G:A	9.26886e-10	-2.11916e-10	-1.21652	9.26481e-08	-2.11916e-10	-1.22563
99170245	chr7:99170245:G:A	9.33124e-10	-2.11916e-10	-1.20981	9.3408e-08	-2.11916e-10	-1.21746
99170272	chr7:99170272:G:A	1.08488e-09	-2.11916e-10	-1.05912	1.13433e-07	-2.11916e-10	-1.02322
99170304	chr7:99170304:A:G	3.52114e-10	-1.54472	-0.639682	4.59209e-08	-1.33443	-0.593092
99170392	chr7:99170392:T:A	1.95987e-10	-1.78747	-0.982838	2.30577e-08	-1.59903	-1.0174
99170725	chr7:99170725:A:G	1.54635e-09	-2.11916e-10	-0.704701	1.53216e-07	-2.11916e-10	-0.722588
99171081	chr7:99171081:G:A	1.54725e-09	-2.11916e-10	-0.704115	1.53305e-07	-2.11916e-10	-0.722011
99171282	chr7:99171282:C:T	1.07478e-09	-2.11916e-10	-1.06848	1.12272e-07	-2.11916e-10	-1.03351
99171402	chr7:99171402:G:T	1.66674e-10	-1.71952	-1.2128	1.95218e-08	-1.55963	-1.22328
99171484	chr7:99171484:C:T	2.22491e-10	-1.86029	-0.783172	2.29465e-08	-1.86452	-0.756756
99171553	chr7:99171553:C:T	9.4456e-10	-2.11916e-10	-1.19763	9.67516e-08	-2.11916e-10	-1.18229
99171665	chr7:99171665:G:A	1.563e-10	-1.8716	-1.12497	1.81326e-08	-1.76615	-1.09058
99172048	chr7:99172048:T:C	1.54642e-09	-2.11916e-10	-0.704654	1.53181e-07	-2.11916e-10	-0.722815
99172114	chr7:99172114:C:A	1.28621e-09	-2.11916e-10	-0.888894	1.35677e-07	-2.11916e-10	-0.84416
99172328	chr7:99172328:G:A	1.35056e-09	-2.11916e-10	-0.840077	1.42887e-07	-2.11916e-10	-0.792384
99172422	chr7:99172422:A:T	9.01378e-10	-2.11916e-10	-1.24443	9.14388e-08	-2.11916e-10	-1.23877
99172427	chr7:99172427:T:A	8.98934e-10	-2.11916e-10	-1.24714	9.10679e-08	-2.11916e-10	-1.24283
99172737	chr7:99172737:T:C	1.19096e-09	-2.11916e-10	-0.965837	1.23515e-07	-2.11916e-10	-0.93808
99172834	chr7:99172834:A:G	8.9926e-10	-2.11916e-10	-1.24678	9.11198e-08	-2.11916e-10	-1.24226
99173571	chr7:99173571:G:A	8.56103e-09	-2.11916e-10	1.00662	8.47656e-07	-2.11916e-10	0.988036
99173839	chr7:99173839:A:G	4.9401e-10	-1.8458	-2.80088e-10	4.87215e-08	-1.86832	-2.80088e-10
99173873	chr7:99173873:G:A	9.37701e-10	-2.11916e-10	-1.20492	9.46759e-08	-2.11916e-10	-1.20398
99173958	chr7:99173958:A:ACCAC	1.04097e-09	-2.11916e-10	-1.10044	1.04783e-07	-2.11916e-10	-1.10255
99174120	chr7:99174120:TCC:T	2.27201e-09	-2.11916e-10	-0.319932	2.39409e-07	-2.11916e-10	-0.276266
99174271	chr7:99174271:T:TG	4.96697e-10	-0.736531	-1.10384	4.71254e-08	-0.795307	-1.10632
99174508	chr7:99174508:G:A	2.79673e-10	-1.32103	-1.0937	4.7725e-08	-0.832972	-1.05601
99174649	chr7:99174649:G:A	1.28825e-09	-2.11916e-10	-0.887312	1.33839e-07	-2.11916e-10	-0.857803
99174841	chr7:99174841:T:C	8.97825e-10	-2.11916e-10	-1.24838	9.08833e-08	-2.11916e-10	-1.24486
99174871	chr7:99174871:C:A	8.99167e-10	-2.11916e-10	-1.24688	9.1108e-08	-2.11916e-10	-1.24239
99174903	chr7:99174903:T:C	8.99775e-10	-2.11916e-10	-1.24621	9.12033e-08	-2.11916e-10	-1.24135
99174956	chr7:99174956:A:G	8.99648e-10	-2.11916e-10	-1.24635	9.11837e-08	-2.11916e-10	-1.24156
99175057	chr7:99175057:C:T	8.97473e-10	-2.11916e-10	-1.24877	9.08138e-08	-2.11916e-10	-1.24563
99175067	chr7:99175067:TCC:T	8.9928e-10	-2.11916e-10	-1.24676	9.11265e-08	-2.11916e-10	-1.24219
99175092	chr7:99175092:T:C	9.00326e-10	-2.11916e-10	-1.2456	9.12906e-08	-2.11916e-10	-1.24039
99175171	chr7:99175171:A:G	9.07268e-10	-2.11916e-10	-1.23792	9.15677e-08	-2.11916e-10	-1.23736
99175234	chr7:99175234:G:A	1.27927e-09	-2.11916e-10	-0.894305	1.34913e-07	-2.11916e-10	-0.849805
99175378	chr7:99175378:G:A	8.97411e-10	-2.11916e-10	-1.24884	9.0802e-08	-2.11916e-10	-1.24576
99175392	chr7:99175392:G:C	1.16224e-09	-2.11916e-10	-0.990244	1.19703e-07	-2.11916e-10	-0.969421
99175518	chr7:99175518:TTTA:T	5.77846e-10	-0.441197	-1.24785	6.82438e-08	-0.285147	-1.24621
99175715	chr7:99175715:T:C	1.00472e-09	-2.11916e-10	-1.13589	1.01571e-07	-2.11916e-10	-1.13368
99175736	chr7:99175736:A:G	8.99433e-10	-1.01388	-0.232708	1.92169e-07	-0.41581	-0.0802532
99176044	chr7:99176044:T:C	9.3765e-10	-2.11916e-10	-1.20498	9.37885e-08	-2.11916e-10	-1.2134
99176054	chr7:99176054:T:G	5.04425e-10	-0.642504	-1.18243	5.31507e-08	-0.621833	-1.15947
99176738	chr7:99176738:G:T	1.05184e-09	-2.11916e-10	-1.09005	1.09674e-07	-2.11916e-10	-1.05693
99176842	chr7:99176842:T:C	8.98389e-10	-2.11916e-10	-1.24775	9.09803e-08	-2.11916e-10	-1.2438
99177085	chr7:99177085:T:C	1.06307e-09	-2.11916e-10	-1.07944	1.10935e-07	-2.11916e-10	-1.04549
99177115	chr7:99177115:A:G	1.84823e-10	-1.60569	-1.22327	2.02215e-08	-1.51931	-1.22838
99177165	chr7:99177165:G:A	1.03601e-09	-2.11916e-10	-1.10522	1.07853e-07	-2.11916e-10	-1.07367
99177203	chr7:99177203:G:A	8.98582e-10	-2.11916e-10	-1.24753	9.10128e-08	-2.11916e-10	-1.24344
99177502	chr7:99177502:A:G	9.02959e-10	-2.11916e-10	-1.24268	9.16872e-08	-2.11916e-10	-1.23606
99177684	chr7:99177684:A:G	8.9852e-10	-2.11916e-10	-1.2476	9.10081e-08	-2.11916e-10	-1.24349
99177842	chr7:99177842:G:A	8.96601e-10	-2.11916e-10	-1.24974	9.06141e-08	-2.11916e-10	-1.24783
99177860	chr7:99177860:CT:C	6.75801e-10	-0.835421	-0.697034	6.61322e-08	-0.899108	-0.663675
99177862	chr7:99177862:CT:C	6.81135e-10	-0.855482	-0.66911	6.67794e-08	-0.918032	-0.635012
99177876	chr7:99177876:C:T	8.97877e-10	-2.11916e-10	-1.24832	9.0891e-08	-2.11916e-10	-1.24478
99177888	chr7:99177888:T:C	2.00789e-10	-1.56766	-1.17844	2.24729e-08	-1.45459	-1.18754
99178073	chr7:99178073:C:T	1.81505e-09	-2.11916e-10	-0.544485	1.92881e-07	-2.11916e-10	-0.492363
99178120	chr7:99178120:A:G	8.99117e-10	-2.11916e-10	-1.24694	9.1101e-08	-2.11916e-10	-1.24247
99178249	chr7:99178249:T:C	8.97199e-10	-2.11916e-10	-1.24908	9.07594e-08	-2.11916e-10	-1.24623
99178433	chr7:99178433:G:T	8.97703e-10	-2.11916e-10	-1.24851	9.08588e-08	-2.11916e-10	-1.24513
99178640	chr7:99178640:G:A	8.94196e-09	-2.11916e-10	1.05016	8.94012e-07	-2.11916e-10	1.04128
99178862	chr7:99178862:T:A	9.00135e-10	-2.11916e-10	-1.24581	9.11271e-08	-2.11916e-10	-1.24218
99178866	chr7:99178866:C:T	1.98736e-10	-1.60091	-1.15547	1.58463e-08	-1.85417	-1.13734
99179058	chr7:99179058:T:C	5.46454e-10	-0.593466	-1.15144	5.10943e-08	-0.667139	-1.15363
99179108	chr7:99179108:T:TC	8.98397e-10	-2.11916e-10	-1.24774	9.09834e-08	-2.11916e-10	-1.24376
99179394	chr7:99179394:T:TA	8.97944e-10	-2.11916e-10	-1.24824	9.09057e-08	-2.11916e-10	-1.24462
99179428	chr7:99179428:A:C	8.97961e-10	-2.11916e-10	-1.24823	9.09054e-08	-2.11916e-10	-1.24462
99179678	chr7:99179678:A:G	8.96511e-10	-2.11916e-10	-1.24984	9.04748e-08	-2.11916e-10	-1.24937
99179704	chr7:99179704:C:G	9.12462e-10	-2.11916e-10	-1.23221	9.15919e-08	-2.11916e-10	-1.2371
99179932	chr7:99179932:C:T	8.98567e-10	-2.11916e-10	-1.24755	9.1011e-08	-2.11916e-10	-1.24346
99180057	chr7:99180057:C:G	2.7153e-10	-1.8786	-0.565682	3.16276e-08	-1.78887	-0.51154
99180273	chr7:99180273:G:A	1.05079e-09	-2.11916e-10	-1.09106	1.09544e-07	-2.11916e-10	-1.05811
99181385	chr7:99181385:G:A	8.96813e-10	-2.11916e-10	-1.24951	9.0671e-08	-2.11916e-10	-1.2472
99181570	chr7:99181570:C:T	1.54998e-09	-2.11916e-10	-0.702357	1.60238e-07	-2.11916e-10	-0.67778
99181587	chr7:99181587:G:A	3.2857e-08	-0.600589	2.95216	8.77666e-06	0.119835	3.20558
99181866	chr7:99181866:T:G	9.20716e-10	-2.11916e-10	-1.2232	9.28058e-08	-2.11916e-10	-1.22393
99182436	chr7:99182436:T:C	1.02517e-09	-0.531523	-0.584212	8.78731e-08	-0.660868	-0.617677
99182445	chr7:99182445:C:T	1.97852e-09	-0.45825	-2.80088e-10	2.68003e-07	-0.16344	-2.80088e-10
99182898	chr7:99182898:C:G	9.46123e-10	-0.663698	-0.532282	8.16255e-08	-0.772527	-0.579769
99183128	chr7:99183128:T:C	1.12966e-09	-0.50365	-0.515031	9.68218e-08	-0.61844	-0.563126
99183130	chr7:99183130:C:T	2.53961e-10	-1.26569	-1.24548	1.90769e-08	-1.56374	-1.24222
99183636	chr7:99183636:A:C	2.57116e-10	-1.25202	-1.2468	1.92253e-08	-1.55424	-1.24397
99183641	chr7:99183641:C:G	3.64184e-09	-2.11916e-10	0.151893	3.64279e-07	-2.11916e-10	0.143483
99183849	chr7:99183849:T:C	9.38811e-10	-2.11916e-10	-1.20374	9.54682e-08	-2.11916e-10	-1.19565
99184074	chr7:99184074:CCT:C	1.89744e-09	-0.500093	-2.80088e-10	2.90646e-07	-0.0823311	-2.80088e-10
99184127	chr7:99184127:A:G	8.82909e-10	-0.719308	-0.545822	7.66008e-08	-0.822854	-0.592977
99184222	chr7:99184222:T:C	1.81722e-10	-1.87739	-0.968488	2.12332e-08	-1.76592	-0.932957
99184404	chr7:99184404:C:T	8.96604e-10	-2.11916e-10	-1.24974	9.05271e-08	-2.11916e-10	-1.24879
99184443	chr7:99184443:G:A	1.17317e-09	-0.45872	-0.522169	9.77195e-08	-0.602107	-0.57023
99184652	chr7:99184652:T:G	9.63587e-10	-0.712294	-0.465397	8.34882e-08	-0.8156	-0.514134
99184751	chr7:99184751:G:A	3.53185e-09	-2.11916e-10	0.121224	3.68286e-07	-2.11916e-10	0.154421
99184885	chr7:99184885:T:C	1.20624e-09	-0.494501	-0.458588	1.03462e-07	-0.606098	-0.509134
99185162	chr7:99185162:T:A	8.96446e-10	-2.11916e-10	-1.24991	9.04467e-08	-2.11916e-10	-1.24968
99186159	chr7:99186159:T:C	2.22022e-10	-1.68052	-0.965053	1.98695e-08	-1.82934	-0.93591
99186431	chr7:99186431:C:G	3.64745e-09	-2.11916e-10	0.153432	3.64394e-07	-2.11916e-10	0.143798
99186461	chr7:99186461:G:A	9.51212e-10	-0.585014	-0.605602	8.20323e-08	-0.70982	-0.637504
99186633	chr7:99186633:C:T	2.03973e-10	-1.48113	-1.24923	2.17977e-08	-1.42451	-1.24812
99187123	chr7:99187123:C:G	1.97333e-09	-2.11916e-10	-0.460878	1.96259e-07	-2.11916e-10	-0.475003
99187212	chr7:99187212:G:C	8.2802e-10	-0.280244	-1.04907	8.70783e-08	-0.255332	-1.0323
99187254	chr7:99187254:C:T	4.81612e-10	-1.1274	-0.743814	8.3648e-08	-0.647794	-0.680027
99187295	chr7:99187295:A:C	1.26905e-09	-2.11916e-10	-0.902332	1.28763e-07	-2.11916e-10	-0.896466
99187401	chr7:99187401:T:G	5.59769e-10	-1.04467	-0.676154	9.96123e-08	-0.544508	-0.608645
99187457	chr7:99187457:C:T	2.15731e-09	-0.655389	0.283654	4.47957e-07	-0.0595555	0.409813
99187951	chr7:99187951:G:C	8.96801e-10	-2.11916e-10	-1.24952	9.04258e-08	-2.11916e-10	-1.24991
99188035	chr7:99188035:C:T	1.49112e-09	-0.741067	-2.80088e-10	1.86449e-07	-0.526281	-2.80088e-10
99188036	chr7:99188036:G:A	1.91521e-10	-1.54376	-1.2496	2.24612e-08	-1.39347	-1.24918
99188262	chr7:99188262:C:T	1.08554e-09	-2.11916e-10	-1.05852	1.07617e-07	-2.11916e-10	-1.07586
99188686	chr7:99188686:A:G	9.5899e-10	-2.11916e-10	-1.18247	9.78315e-08	-2.11916e-10	-1.17119
99189056	chr7:99189056:C:T	6.86137e-10	-1.7738	0.256529	5.90455e-08	-1.85184	0.175709
99189331	chr7:99189331:T:G	9.65977e-10	-2.11916e-10	-1.17521	9.74392e-08	-2.11916e-10	-1.17521
99189619	chr7:99189619:G:T	3.14703e-10	-1.43122	-0.865502	5.90017e-08	-0.817431	-0.859442
99189672	chr7:99189672:A:G	2.13334e-10	-1.44523	-1.24027	4.20688e-08	-0.783953	-1.23118
99190090	chr7:99190090:A:G	1.21145e-09	-2.11916e-10	-0.948783	1.20234e-07	-2.11916e-10	-0.965
99190198	chr7:99190198:G:A	3.75779e-10	-1.25158	-0.867771	7.66288e-08	-0.553794	-0.861672
99190323	chr7:99190323:A:G	2.61067e-10	-1.41341	-1.07017	5.17393e-08	-0.764855	-1.04337
99190445	chr7:99190445:T:A	1.47303e-09	-2.11916e-10	-0.753277	1.56741e-07	-2.11916e-10	-0.699847
99190766	chr7:99190766:C:G	2.23247e-10	-1.51895	-1.12112	4.14211e-08	-0.932266	-1.09838
99190966	chr7:99190966:G:A	2.26001e-10	-1.52676	-1.10105	4.17999e-08	-0.94473	-1.07681
99191345	chr7:99191345:G:A	9.85277e-10	-2.11916e-10	-1.15543	1.00168e-07	-2.11916e-10	-1.14759
99191696	chr7:99191696:C:T	2.11403e-10	-1.50246	-1.19213	3.91589e-08	-0.905863	-1.18095
99191711	chr7:99191711:G:A	9.92797e-10	-2.11916e-10	-1.14783	1.01359e-07	-2.11916e-10	-1.13577
99191713	chr7:99191713:A:G	1.99408e-10	-1.54658	-1.20642	3.59531e-08	-0.979203	-1.19302
99191796	chr7:99191796:C:T	1.14188e-09	-2.11916e-10	-1.00792	1.12397e-07	-2.11916e-10	-1.0324
99191935	chr7:99191935:C:T	1.97013e-09	-2.11916e-10	-0.462496	2.06881e-07	-2.11916e-10	-0.422293
99192072	chr7:99192072:A:T	1.82409e-09	-2.11916e-10	-0.539518	1.93832e-07	-2.11916e-10	-0.487449
99192293	chr7:99192293:G:C	2.08405e-10	-1.50215	-1.20672	3.81017e-08	-0.920717	-1.19346
99192447	chr7:99192447:C:T	9.8189e-10	-2.11916e-10	-1.15887	1.00112e-07	-2.11916e-10	-1.14815
99192504	chr7:99192504:C:T	9.05911e-10	-2.11916e-10	-1.23941	9.10856e-08	-2.11916e-10	-1.24264
99192561	chr7:99192561:C:T	9.28707e-10	-2.11916e-10	-1.21456	9.4234e-08	-2.11916e-10	-1.20866
99192783	chr7:99192783:C:T	1.98206e-10	-1.5542	-1.20484	3.55495e-08	-0.992289	-1.19122
99192812	chr7:99192812:T:C	1.16765e-09	-2.11916e-10	-0.985602	1.20233e-07	-2.11916e-10	-0.965008
99192867	chr7:99192867:G:A	9.05543e-10	-2.11916e-10	-1.23982	9.15538e-08	-2.11916e-10	-1.23751
99192920	chr7:99192920:C:T	1.03369e-09	-2.11916e-10	-1.10746	1.0427e-07	-2.11916e-10	-1.10746
99192998	chr7:99192998:GAGAA:G	4.97405e-10	-1.83895	-2.80088e-10	5.12014e-08	-1.81867	-2.80088e-10
99193046	chr7:99193046:G:C	2.06488e-10	-1.51633	-1.20178	3.79453e-08	-0.930568	-1.18773
99193076	chr7:99193076:G:A	1.93054e-10	-1.58457	-1.20082	3.39362e-08	-1.04332	-1.18664
99193262	chr7:99193262:A:G	2.05653e-10	-1.52158	-1.20058	3.76972e-08	-0.938472	-1.18638
99193294	chr7:99193294:G:A	1.01548e-09	-2.11916e-10	-1.12524	1.02433e-07	-2.11916e-10	-1.12523
99193388	chr7:99193388:C:T	2.06075e-10	-1.51846	-1.20165	3.78114e-08	-0.934242	-1.18758
99193450	chr7:99193450:A:G	9.55514e-10	-2.11916e-10	-1.1861	9.74899e-08	-2.11916e-10	-1.17469
99193657	chr7:99193657:C:T	2.03587e-10	-1.54336	-1.1889	3.68536e-08	-0.974283	-1.1732
99193741	chr7:99193741:A:G	2.02111e-10	-1.54285	-1.19668	3.65113e-08	-0.974841	-1.18198
99194269	chr7:99194269:C:T	1.98444e-10	-1.55999	-1.19786	3.54028e-08	-1.00434	-1.1833
99194375	chr7:99194375:G:A	1.38726e-09	-2.11916e-10	-0.813265	1.44293e-07	-2.11916e-10	-0.782596
99194432	chr7:99194432:G:C	9.15669e-10	-2.11916e-10	-1.2287	9.2013e-08	-2.11916e-10	-1.23251
99194455	chr7:99194455:T:G	2.01012e-10	-1.82345	-0.921541	2.03902e-08	-1.80223	-0.937157
99194487	chr7:99194487:G:A	2.06155e-10	-1.53049	-1.18923	3.75323e-08	-0.955644	-1.17359
99194794	chr7:99194794:G:A	1.98187e-10	-1.56554	-1.1936	3.53991e-08	-1.00926	-1.1785
99195039	chr7:99195039:T:C	2.52859e-09	-2.11916e-10	-0.212934	2.54626e-07	-2.11916e-10	-0.214644
99195159	chr7:99195159:C:G	9.12943e-10	-2.11916e-10	-1.23168	9.26902e-08	-2.11916e-10	-1.22518
99195363	chr7:99195363:G:A	2.06185e-10	-1.82081	-0.898766	2.07665e-08	-1.80616	-0.914935
99195376	chr7:99195376:A:C	2.06705e-10	-1.8187	-0.898362	2.07244e-08	-1.80859	-0.914533
99195438	chr7:99195438:C:T	1.93119e-10	-1.56609	-1.21896	3.42594e-08	-1.01307	-1.2074
99195525	chr7:99195525:C:T	1.10656e-09	-2.11916e-10	-1.03934	1.09109e-07	-2.11916e-10	-1.0621
99195644	chr7:99195644:A:G	1.13421e-09	-2.11916e-10	-1.01466	1.11685e-07	-2.11916e-10	-1.03875
99195649	chr7:99195649:G:A	1.01141e-09	-2.11916e-10	-1.12925	1.0338e-07	-2.11916e-10	-1.11603
99195765	chr7:99195765:G:C	1.93971e-10	-1.56669	-1.21395	3.44431e-08	-1.01355	-1.20158
99195795	chr7:99195795:G:A	1.9827e-10	-1.55228	-1.20644	3.55789e-08	-0.98989	-1.1928
99195882	chr7:99195882:T:G	9.21245e-10	-2.11916e-10	-1.22263	9.36585e-08	-2.11916e-10	-1.21478
99196581	chr7:99196581:G:A	9.21746e-10	-2.11916e-10	-1.22208	9.37169e-08	-2.11916e-10	-1.21416
99196586	chr7:99196586:T:C	9.71742e-10	-2.11916e-10	-1.16926	1.00054e-07	-2.11916e-10	-1.14872
99197174	chr7:99197174:A:T	7.20741e-10	-1.80743	0.339353	6.57556e-08	-1.8236	0.255104
99197509	chr7:99197509:G:A	9.08952e-10	-2.11916e-10	-1.23606	9.14813e-08	-2.11916e-10	-1.2383
99197606	chr7:99197606:A:G	2.07618e-10	-1.46435	-1.24831	3.85048e-08	-0.85453	-1.24912
99197727	chr7:99197727:C:T	9.18751e-10	-2.11916e-10	-1.22534	9.26486e-08	-2.11916e-10	-1.22562
99197784	chr7:99197784:A:C	9.59733e-10	-2.11916e-10	-1.1817	9.76845e-08	-2.11916e-10	-1.1727
99197786	chr7:99197786:G:T	3.71592e-09	-1.59835	1.77038	1.44994e-06	-0.567625	2.09246
99198396	chr7:99198396:C:A	9.13831e-10	-2.11916e-10	-1.23071	9.28011e-08	-2.11916e-10	-1.22398
99198402	chr7:99198402:C:T	1.27357e-09	-2.11916e-10	-0.898775	1.30552e-07	-2.11916e-10	-0.882667
99198809	chr7:99198809:T:C	2.16579e-10	-1.52456	-1.14583	3.96372e-08	-0.943336	-1.13133
99199073	chr7:99199073:A:T	2.2882e-10	-1.47825	-1.13717	4.30561e-08	-0.870148	-1.12179
99199151	chr7:99199151:A:G	2.16449e-09	-2.11916e-10	-0.368412	2.19567e-07	-2.11916e-10	-0.362781
99199327	chr7:99199327:T:TCA	2.34059e-10	-1.47428	-1.1185	4.41572e-08	-0.864334	-1.10235
99199397	chr7:99199397:G:A	2.13935e-10	-1.52663	-1.15605	3.88004e-08	-0.953657	-1.14235
99199460	chr7:99199460:T:A	1.07472e-09	-2.11916e-10	-1.06854	1.10001e-07	-2.11916e-10	-1.05395
99200149	chr7:99200149:C:T	2.28388e-10	-1.36877	-1.24853	4.55043e-08	-0.6872	-1.24943
99200219	chr7:99200219:G:A	3.53755e-10	-1.1777	-1.00205	7.78333e-08	-0.426929	-0.972939
99200301	chr7:99200301:G:A	1.38085e-10	-1.87172	-1.24876	1.38282e-08	-1.8781	-1.24963
99200377	chr7:99200377:T:C	5.93982e-10	-1.6615	-2.80088e-10	5.13881e-08	-1.81503	-2.80088e-10
99200595	chr7:99200595:T:A	2.32695e-10	-1.47268	-1.12595	4.39396e-08	-0.861364	-1.11026
99200665	chr7:99200665:C:T	2.26322e-10	-1.50139	-1.12501	4.20253e-08	-0.906917	-1.10925
99200669	chr7:99200669:A:AT	2.24506e-10	-1.50284	-1.13161	4.16234e-08	-0.909498	-1.11628
99200678	chr7:99200678:A:G	2.27498e-10	-1.49942	-1.12179	4.22967e-08	-0.903912	-1.10582
99200698	chr7:99200698:A:G	2.31013e-10	-1.48257	-1.12331	4.33609e-08	-0.877355	-1.10753
99200734	chr7:99200734:A:G	2.21813e-10	-1.52036	-1.12616	4.06828e-08	-0.938146	-1.11049
99200786	chr7:99200786:A:G	2.26583e-10	-1.50964	-1.1156	4.18594e-08	-0.920824	-1.0993
99200787	chr7:99200787:A:C	2.26108e-10	-1.51298	-1.11437	4.16974e-08	-0.925998	-1.098
99200790	chr7:99200790:A:G	2.27617e-10	-1.50983	-1.11085	4.20562e-08	-0.921162	-1.09427
99200861	chr7:99200861:G:A	2.21566e-10	-1.53913	-1.10851	4.00807e-08	-0.971726	-1.09182
99200982	chr7:99200982:G:A	3.42731e-09	-1.51147	1.60265	1.45187e-06	-0.390249	1.91642
99201143	chr7:99201143:C:T	2.24862e-10	-1.50706	-1.1258	4.1581e-08	-0.916691	-1.1101
99201220	chr7:99201220:G:C	5.47958e-09	-2.11916e-10	0.560431	5.4599e-07	-2.11916e-10	0.548162
99201228	chr7:99201228:G:A	9.09703e-10	-2.11916e-10	-1.23523	9.17289e-08	-2.11916e-10	-1.2356
99201382	chr7:99201382:T:C	2.35997e-10	-1.46171	-1.12282	4.48452e-08	-0.844307	-1.10691
99201618	chr7:99201618:G:A	1.19864e-09	-2.11916e-10	-0.959406	1.23487e-07	-2.11916e-10	-0.938302
99201709	chr7:99201709:G:A	9.09005e-10	-2.11916e-10	-1.236	9.16573e-08	-2.11916e-10	-1.23638
99201779	chr7:99201779:A:G	2.42796e-10	-1.44873	-1.1074	4.65176e-08	-0.823972	-1.09064
99201905	chr7:99201905:A:G	2.0532e-10	-1.47396	-1.24983	3.78564e-08	-0.870726	-1.24991
99201928	chr7:99201928:G:A	3.37077e-09	-1.70354	1.77808	1.05305e-06	-0.998386	2.2034
99201959	chr7:99201959:C:T	9.11194e-10	-2.11916e-10	-1.2336	9.24883e-08	-2.11916e-10	-1.22736
99202015	chr7:99202015:C:G	1.28201e-09	-2.11916e-10	-0.892171	1.3246e-07	-2.11916e-10	-0.868157
99202149	chr7:99202149:A:G	2.05471e-10	-1.47317	-1.24988	3.78708e-08	-0.870368	-1.24989
99202349	chr7:99202349:G:A	2.95686e-10	-1.22737	-1.13169	5.83954e-08	-0.570888	-1.11631
99202493	chr7:99202493:A:C	2.21788e-10	-1.51465	-1.13198	4.08344e-08	-0.928247	-1.11667
99202522	chr7:99202522:G:C	2.22018e-10	-1.51559	-1.13	4.08517e-08	-0.929927	-1.11456
99202730	chr7:99202730:A:C	1.02969e-09	-2.11916e-10	-1.11134	1.02968e-07	-2.11916e-10	-1.12002
99202835	chr7:99202835:G:A	1.08609e-09	-2.11916e-10	-1.05802	1.11204e-07	-2.11916e-10	-1.04307
99202875	chr7:99202875:T:TAGCAC	2.2249e-10	-1.48751	-1.15597	4.15725e-08	-0.884769	-1.14223
99203067	chr7:99203067:A:G	2.26652e-10	-1.52773	-1.09721	4.18022e-08	-0.948913	-1.07258
99203211	chr7:99203211:A:G	2.22681e-10	-1.49829	-1.14432	4.14061e-08	-0.901272	-1.12974
99203344	chr7:99203344:A:G	2.22647e-10	-1.51883	-1.12393	4.09106e-08	-0.934925	-1.10812
99203563	chr7:99203563:C:T	9.15206e-10	-2.11916e-10	-1.2292	9.29782e-08	-2.11916e-10	-1.22207
99203633	chr7:99203633:A:G	2.19283e-10	-1.52661	-1.13138	4.00642e-08	-0.947931	-1.11603
99203872	chr7:99203872:G:A	1.06531e-09	-2.11916e-10	-1.07733	1.08986e-07	-2.11916e-10	-1.06322
99204515	chr7:99204515:A:G	2.15947e-10	-1.54589	-1.12743	3.89962e-08	-0.979136	-1.11184
99204598	chr7:99204598:G:A	7.62343e-10	-0.315521	-1.09644	3.43382e-08	-1.06347	-1.15471
99204797	chr7:99204797:A:G	9.34313e-10	-2.11916e-10	-1.20854	9.34536e-08	-2.11916e-10	-1.21697
99205189	chr7:99205189:C:T	1.2566e-09	-2.11916e-10	-0.912191	1.27509e-07	-2.11916e-10	-0.906253
99205241	chr7:99205241:T:G	2.09107e-10	-1.57993	-1.12558	3.69697e-08	-1.03449	-1.10985
99205316	chr7:99205316:G:T	2.28799e-10	-1.50626	-1.10925	4.25344e-08	-0.912236	-1.09189
99205563	chr7:99205563:T:A	3.87458e-09	-1.59561	1.80945	1.3581e-06	-0.776993	2.2364
99205708	chr7:99205708:A:G	1.98065e-10	-1.54699	-1.21277	3.56997e-08	-0.978968	-1.20033
99205765	chr7:99205765:C:T	2.06323e-10	-1.53552	-1.18339	3.78082e-08	-0.950095	-1.17182
99205871	chr7:99205871:A:T	2.0592e-10	-1.53446	-1.18641	3.7643e-08	-0.948886	-1.17741
99206201	chr7:99206201:G:A	2.65996e-10	-1.46433	-1.00054	5.11458e-08	-0.845937	-0.973822
99206231	chr7:99206231:A:G	1.94388e-10	-1.61057	-1.16793	3.298e-08	-1.10178	-1.15676
99206471	chr7:99206471:A:G	2.04038e-10	-1.53629	-1.19376	3.69443e-08	-0.959552	-1.18548
99206696	chr7:99206696:A:G	3.31169e-10	-1.14089	-1.10483	6.99771e-08	-0.417821	-1.08845
99206735	chr7:99206735:A:G	9.35503e-10	-2.11916e-10	-1.20727	9.482e-08	-2.11916e-10	-1.20246
99207372	chr7:99207372:A:G	2.59773e-10	-1.47296	-1.01558	4.66831e-08	-0.888418	-1.02264
99208083	chr7:99208083:A:G	6.60184e-10	-1.55583	-2.80088e-10	9.14063e-08	-1.23912	-2.80088e-10
99208183	chr7:99208183:T:C	2.60074e-10	-1.55792	-0.929466	4.43819e-08	-1.01333	-0.948278
99208420	chr7:99208420:A:T	2.55936e-10	-1.58118	-0.922251	4.30357e-08	-1.05088	-0.94153
99208535	chr7:99208535:C:T	2.51549e-10	-1.56377	-0.956941	4.2853e-08	-1.02175	-0.974915
99208546	chr7:99208546:G:A	2.45422e-10	-1.61368	-0.931691	4.03486e-08	-1.10636	-0.950516
99208826	chr7:99208826:CA:C	2.68399e-10	-1.572	-0.883875	4.52294e-08	-1.03863	-0.904058
99208936	chr7:99208936:G:A	5.56311e-09	-2.11916e-10	0.57556	6.24509e-07	-2.11916e-10	0.682527
99209086	chr7:99209086:A:G	2.79246e-10	-1.54347	-0.87279	4.79048e-08	-0.992035	-0.893188
99209943	chr7:99209943:C:T	2.30183e-09	-2.11916e-10	-0.306895	2.38127e-07	-2.11916e-10	-0.281636
99209956	chr7:99209956:C:T	2.83603e-10	-1.53465	-0.866127	4.90727e-08	-0.974136	-0.887
99210040	chr7:99210040:G:A	2.71425e-10	-1.56331	-0.881351	4.60543e-08	-1.02301	-0.90161
99210216	chr7:99210216:C:T	1.0088e-09	-2.11916e-10	-1.13183	1.02884e-07	-2.11916e-10	-1.12084
99210229	chr7:99210229:T:G	2.7926e-10	-1.52999	-0.886219	4.83728e-08	-0.969164	-0.906337
99210461	chr7:99210461:T:C	6.98186e-09	0.802718	-2.80088e-10	7.52344e-07	0.868755	-2.80088e-10
99210580	chr7:99210580:G:A	2.83445e-10	-1.51628	-0.88506	4.95263e-08	-0.946735	-0.9052
99210632	chr7:99210632:T:C	3.53476e-09	-2.11916e-10	0.122049	3.68756e-07	-2.11916e-10	0.155697
99210861	chr7:99210861:G:C	2.78714e-10	-1.50927	-0.908897	4.8907e-08	-0.936127	-0.92839
99210895	chr7:99210895:A:T	9.28908e-10	-2.11916e-10	-1.21434	9.42784e-08	-2.11916e-10	-1.20819
99210984	chr7:99210984:G:T	2.8752e-10	-1.50084	-0.886219	5.07676e-08	-0.920843	-0.906337
99211755	chr7:99211755:C:T	2.78592e-10	-1.53326	-0.885343	4.82485e-08	-0.972579	-0.905495
99211781	chr7:99211781:A:G	2.75018e-10	-1.54391	-0.88761	4.73268e-08	-0.98967	-0.907692
99212212	chr7:99212212:G:A	3.24495e-10	-1.45795	-0.808131	5.92579e-08	-0.842112	-0.830428
99212508	chr7:99212508:T:C	2.66432e-10	-1.58501	-0.878224	4.46005e-08	-1.05809	-0.898606
99212553	chr7:99212553:T:C	2.80533e-10	-1.52984	-0.881821	4.86723e-08	-0.967289	-0.90204
99212593	chr7:99212593:G:A	2.84582e-09	-2.11916e-10	-0.0947446	2.95981e-07	-2.11916e-10	-0.0641441
99212716	chr7:99212716:C:A	2.61757e-08	2.12423	-2.80088e-10	5.01537e-06	2.76582	-2.80088e-10
99213004	chr7:99213004:T:C	9.4528e-10	-2.11916e-10	-1.19687	9.61556e-08	-2.11916e-10	-1.18847
99213502	chr7:99213502:G:A	9.55182e-10	-2.11916e-10	-1.18645	9.62707e-08	-2.11916e-10	-1.18727
99213651	chr7:99213651:C:T	5.56357e-10	-1.87688	0.149933	6.96411e-08	-1.55158	0.0404921
99213824	chr7:99213824:T:G	1.03105e-09	-2.11916e-10	-1.11002	1.05612e-07	-2.11916e-10	-1.09467
99215007	chr7:99215007:A:G	2.8489e-10	-1.54662	-0.849628	4.8876e-08	-0.994211	-0.870941
99215069	chr7:99215069:A:T	3.00918e-10	-1.50228	-0.839239	5.30629e-08	-0.922071	-0.86089
99215087	chr7:99215087:T:C	2.5588e-10	-1.34167	-1.16198	2.78234e-08	-1.28293	-1.14563
99215097	chr7:99215097:G:A	2.62408e-10	-1.52517	-0.953284	4.57788e-08	-0.959556	-0.971062
99215597	chr7:99215597:AG:A	9.51622e-10	-2.11916e-10	-1.19019	9.79991e-08	-2.11916e-10	-1.16948
99216195	chr7:99216195:G:GT	9.6261e-10	-2.11916e-10	-1.1787	9.70209e-08	-2.11916e-10	-1.17951
99216591	chr7:99216591:T:G	4.15152e-09	-2.11916e-10	0.282876	4.33298e-07	-2.11916e-10	0.316987
99216706	chr7:99216706:C:T	1.63449e-10	-1.70659	-1.24526	1.80017e-08	-1.6172	-1.24677
99217157	chr7:99217157:G:A	2.58588e-10	-1.27543	-1.21768	2.80634e-08	-1.21238	-1.2076
99217891	chr7:99217891:A:C	5.00758e-09	-2.11916e-10	0.470356	5.60444e-07	-2.11916e-10	0.574291
99218362	chr7:99218362:T:C	2.54128e-09	-2.11916e-10	-0.207931	2.53178e-07	-2.11916e-10	-0.220346
99218507	chr7:99218507:C:T	1.99539e-10	-1.51616	-1.23619	2.25881e-08	-1.39803	-1.23898
99218626	chr7:99218626:C:T	2.19587e-10	-1.43692	-1.21969	2.39159e-08	-1.36998	-1.20992
99218631	chr7:99218631:A:G	1.99566e-10	-1.50765	-1.24456	2.25281e-08	-1.39343	-1.24624
99218723	chr7:99218723:C:T	2.06915e-10	-1.46697	-1.24908	2.34107e-08	-1.35322	-1.24803
99218787	chr7:99218787:A:G	2.02305e-10	-1.49112	-1.24746	2.28361e-08	-1.38032	-1.24578
99218978	chr7:99218978:C:T	9.05629e-10	-2.11916e-10	-1.23972	9.19441e-08	-2.11916e-10	-1.23326
99219070	chr7:99219070:C:T	5.1453e-10	-1.31897	-0.486124	1.03931e-07	-0.642852	-0.467863
99219770	chr7:99219770:G:A	1.03771e-09	-2.11916e-10	-1.10358	1.02638e-07	-2.11916e-10	-1.12323
99219973	chr7:99219973:A:C	4.15725e-10	-1.23165	-0.786678	5.52093e-08	-1.00686	-0.736449
99220035	chr7:99220035:G:A	1.78264e-10	-1.64769	-1.2174	1.98056e-08	-1.56224	-1.20623
99220070	chr7:99220070:T:G	9.00782e-10	-2.11916e-10	-1.24509	9.14109e-08	-2.11916e-10	-1.23907
99220174	chr7:99220174:T:A	3.41663e-10	-1.21982	-0.994707	2.46914e-08	-1.53996	-1.00802
99220235	chr7:99220235:T:C	1.93453e-10	-1.537	-1.24632	2.24151e-08	-1.3996	-1.24511
99220463	chr7:99220463:T:C	1.88566e-10	-1.56031	-1.2486	2.17457e-08	-1.42719	-1.24783
99220678	chr7:99220678:C:T	1.86581e-10	-1.58626	-1.23322	2.05005e-08	-1.49695	-1.23703
99220723	chr7:99220723:T:G	1.91098e-10	-1.5463	-1.24926	2.20978e-08	-1.41026	-1.2487
99221391	chr7:99221391:A:G	1.90516e-10	-1.55056	-1.24806	2.11028e-08	-1.45846	-1.24657
99221546	chr7:99221546:G:A	1.04908e-09	-2.11916e-10	-1.09268	1.07563e-07	-2.11916e-10	-1.07636
99221593	chr7:99221593:T:C	1.87853e-10	-1.58484	-1.22785	2.15169e-08	-1.46127	-1.22433
99221654	chr7:99221654:T:C	1.33413e-09	-2.11916e-10	-0.852322	1.38335e-07	-2.11916e-10	-0.824763
99221908	chr7:99221908:C:T	1.98447e-10	-1.51533	-1.2425	2.20918e-08	-1.41952	-1.23971
99221962	chr7:99221962:T:A	9.70619e-10	-2.11916e-10	-1.17042	9.76406e-08	-2.11916e-10	-1.17314
99222122	chr7:99222122:T:C	1.89969e-10	-1.55674	-1.24476	2.09835e-08	-1.4683	-1.2424
99222271	chr7:99222271:T:A	1.96278e-10	-1.5224	-1.24642	2.18229e-08	-1.42704	-1.24444
99222356	chr7:99222356:G:A	1.95508e-10	-1.52285	-1.24991	2.16556e-08	-1.42948	-1.2497
99222544	chr7:99222544:G:A	9.92742e-10	-2.11916e-10	-1.14788	9.98473e-08	-2.11916e-10	-1.1508
99222548	chr7:99222548:G:A	1.11226e-08	-2.11916e-10	1.26838	1.28616e-06	-2.11916e-10	1.40498
99222911	chr7:99222911:C:T	2.63355e-10	-1.22495	-1.2499	3.03062e-08	-1.09319	-1.2499
99223466	chr7:99223466:G:A	5.05353e-10	-0.647261	-1.17583	6.00863e-08	-0.485838	-1.17282
99223487	chr7:99223487:T:C	3.37271e-10	-0.987143	-1.24032	4.15104e-08	-0.789653	-1.23884
99223562	chr7:99223562:T:C	1.04595e-08	-2.11916e-10	1.20691	1.20318e-06	-2.11916e-10	1.33829
99224054	chr7:99224054:C:T	2.26061e-09	-2.11916e-10	-0.324964	2.46779e-07	-2.11916e-10	-0.245946
99224793	chr7:99224793:C:T	9.12394e-09	-2.11916e-10	1.0703	1.05131e-06	-2.11916e-10	1.20336
99225118	chr7:99225118:G:A	9.26663e-10	-2.11916e-10	-1.21676	9.39208e-08	-2.11916e-10	-1.21199
99225497	chr7:99225497:G:A	9.53413e-10	-2.11916e-10	-1.1883	9.67075e-08	-2.11916e-10	-1.18275
99225746	chr7:99225746:G:A	2.45339e-10	-1.84782	-0.697892	2.34043e-08	-1.87576	-0.725761
99226079	chr7:99226079:T:G	4.67144e-10	-0.868646	-1.03307	5.74218e-08	-0.665496	-1.03852
99226450	chr7:99226450:G:A	2.09105e-09	-2.11916e-10	-0.402932	2.08129e-07	-2.11916e-10	-0.416282
99226602	chr7:99226602:C:A	1.26852e-09	-2.11916e-10	-0.902748	1.30291e-07	-2.11916e-10	-0.884665
99226682	chr7:99226682:C:T	3.16058e-10	-1.45733	-0.835096	3.4687e-08	-1.42104	-0.78703
99226683	chr7:99226683:G:A	5.5812e-08	1.95276	0.928627	1.38278e-05	2.55136	1.22864
99226994	chr7:99226994:A:G	8.7164e-09	-2.11916e-10	1.02461	1.00343e-06	-2.11916e-10	1.15674
99227042	chr7:99227042:G:T	1.0038e-09	-2.11916e-10	-1.13681	1.03643e-07	-2.11916e-10	-1.11349
99227109	chr7:99227109:C:T	4.19352e-09	-2.11916e-10	0.292943	4.38864e-07	-2.11916e-10	0.32975
99227607	chr7:99227607:T:C	9.01299e-10	-2.11916e-10	-1.24452	9.11937e-08	-2.11916e-10	-1.24145
99227657	chr7:99227657:A:G	1.10366e-09	-2.11916e-10	-1.04197	1.12482e-07	-2.11916e-10	-1.03164
99227935	chr7:99227935:T:C	1.77155e-09	-2.11916e-10	-0.568745	1.77255e-07	-2.11916e-10	-0.576848
99227991	chr7:99227991:C:T	1.06653e-09	-2.11916e-10	-1.07619	1.08607e-07	-2.11916e-10	-1.06671
99228265	chr7:99228265:T:C	1.22429e-08	2.31356	-0.949207	2.09497e-06	2.82635	-0.933496
99228545	chr7:99228545:A:G	1.36717e-09	-2.11916e-10	-0.827855	1.37032e-07	-2.11916e-10	-0.834225
99229152	chr7:99229152:T:C	1.40788e-10	-1.86776	-1.23333	1.53932e-08	-1.7801	-1.24041
99229477	chr7:99229477:C:T	9.15807e-10	-2.11916e-10	-1.22855	9.23768e-08	-2.11916e-10	-1.22856
99229697	chr7:99229697:G:A	6.46531e-10	-0.331184	-1.24555	8.30374e-08	-0.0903738	-1.24477
99229859	chr7:99229859:G:A	1.15202e-09	-2.11916e-10	-0.999084	1.13309e-07	-2.11916e-10	-1.02432
99229906	chr7:99229906:C:T	1.32088e-09	0.218615	-1.08092	3.00923e-07	0.966782	-1.01437
99230049	chr7:99230049:C:T	3.10225e-09	-2.11916e-10	-0.00847031	3.3047e-07	-2.11916e-10	0.0460766
99230302	chr7:99230302:C:T	7.48471e-10	-0.185047	-1.24527	9.69111e-08	0.0628663	-1.24351
99230332	chr7:99230332:T:G	9.0165e-10	0.000202533	-1.24433	1.17847e-07	0.257359	-1.24241
99230524	chr7:99230524:G:A	1.01176e-09	-2.11916e-10	-1.12891	1.0149e-07	-2.11916e-10	-1.13448
99230603	chr7:99230603:T:C	6.07002e-09	1.70481	-1.04204	1.08055e-06	2.26026	-1.02948
99230681	chr7:99230681:G:T	2.36172e-09	-2.11916e-10	-0.281209	2.34819e-07	-2.11916e-10	-0.295624
99230778	chr7:99230778:C:T	1.8358e-09	-2.11916e-10	-0.533116	1.83635e-07	-2.11916e-10	-0.541491
99231033	chr7:99231033:G:A	2.19537e-10	-1.84616	-0.810675	2.10653e-08	-1.87528	-0.831527
99231546	chr7:99231546:G:T	1.71048e-08	1.19282	0.505937	3.3677e-06	1.45288	0.914669
99231678	chr7:99231678:T:C	9.07003e-10	-2.11916e-10	-1.23821	9.13806e-08	-2.11916e-10	-1.23941
99231770	chr7:99231770:T:C	2.49032e-08	2.57588	-0.501479	4.64917e-06	3.16877	-0.478761
99231777	chr7:99231777:G:A	9.12558e-10	-2.11916e-10	-1.2321	9.24345e-08	-2.11916e-10	-1.22794
99231893	chr7:99231893:C:T	1.1641e-09	-2.11916e-10	-0.988647	1.21854e-07	-2.11916e-10	-0.951612
99232043	chr7:99232043:A:G	1.68065e-08	1.21577	0.465395	3.30336e-06	1.47874	0.869516
99232048	chr7:99232048:G:A	1.82415e-09	-2.11916e-10	-0.539481	1.84842e-07	-2.11916e-10	-0.534937
99232370	chr7:99232370:A:G	1.1349e-09	-2.11916e-10	-1.01405	1.14943e-07	-2.11916e-10	-1.01001
99232414	chr7:99232414:C:T	1.65689e-09	-2.11916e-10	-0.635656	1.67872e-07	-2.11916e-10	-0.631237
99232528	chr7:99232528:T:C	8.5058e-10	-0.087634	-1.2148	9.42193e-08	-0.00188863	-1.20692
99232565	chr7:99232565:T:C	2.03633e-09	-2.11916e-10	-0.42945	2.01876e-07	-2.11916e-10	-0.446786
99232763	chr7:99232763:G:T	8.9902e-10	-2.11916e-10	-1.24705	9.05756e-08	-2.11916e-10	-1.24825
99233434	chr7:99233434:A:G	1.70244e-09	-2.11916e-10	-0.608532	1.70391e-07	-2.11916e-10	-0.61634
99233533	chr7:99233533:C:T	4.93335e-10	-1.84716	-2.80088e-10	4.83735e-08	-1.87549	-2.80088e-10
99233733	chr7:99233733:T:C	4.61408e-07	4.55853	0.435154	6.90298e-05	4.71502	0.672832
99233740	chr7:99233740:T:C	1.60964e-09	-2.11916e-10	-0.664584	1.6085e-07	-2.11916e-10	-0.673963
99233748	chr7:99233748:G:A	1.83958e-10	-1.58958	-1.24407	3.74909e-08	-0.892642	-1.2377
99233787	chr7:99233787:C:T	4.64829e-08	3.76904	-1.07056	4.13797e-06	3.66177	-1.08824
99234316	chr7:99234316:C:T	3.89615e-10	-1.18507	-0.898119	4.3039e-08	-1.12731	-0.865025
99234528	chr7:99234528:G:A	4.55439e-10	-0.922234	-1.00486	4.96019e-08	-0.872117	-0.978292
99234633	chr7:99234633:T:A	9.03472e-10	-2.11916e-10	-1.24211	9.13921e-08	-2.11916e-10	-1.23928
99234980	chr7:99234980:A:C	1.58623e-09	-2.11916e-10	-0.679237	1.60626e-07	-2.11916e-10	-0.675361
99235250	chr7:99235250:G:C	9.03473e-10	-2.11916e-10	-1.24211	9.13924e-08	-2.11916e-10	-1.23928
99235370	chr7:99235370:T:C	7.46574e-10	-1.43286	-2.80088e-10	1.10371e-07	-1.05059	-2.80088e-10
99236053	chr7:99236053:A:T	1.63131e-09	-2.11916e-10	-0.651217	1.58305e-07	-2.11916e-10	-0.689916
99237053	chr7:99237053:G:A	6.37523e-09	0.711823	-2.80088e-10	1.51844e-06	1.571	-2.80088e-10
99237100	chr7:99237100:G:A	1.31649e-09	-0.865629	-2.80088e-10	6.89196e-08	-1.5215	-2.80088e-10
99237945	chr7:99237945:CAT:C	2.30227e-10	-1.4487	-1.16059	2.2148e-08	-1.51035	-1.14635
99238009	chr7:99238009:T:C	7.75293e-09	2.12452	-1.21705	1.42934e-06	2.71815	-1.20762
99238809	chr7:99238809:C:T	2.26189e-09	-2.11916e-10	-0.324399	2.25914e-07	-2.11916e-10	-0.334283
99238861	chr7:99238861:C:T	9.1154e-10	-2.11916e-10	-1.23322	9.12867e-08	-2.11916e-10	-1.24043
99239048	chr7:99239048:G:A	3.20558e-09	-2.11916e-10	0.0242969	3.5633e-07	-2.11916e-10	0.121419
99239107	chr7:99239107:C:T	2.93072e-10	-1.20785	-1.16008	3.43627e-08	-1.06944	-1.14803
99239201	chr7:99239201:C:G	1.12734e-09	-2.11916e-10	-1.02074	1.16231e-07	-2.11916e-10	-0.998862
99239293	chr7:99239293:C:T	1.78102e-09	0.449641	-1.01305	4.31439e-07	1.26779	-0.955098
99240527	chr7:99240527:G:A	3.27747e-10	-1.3234	-0.932712	3.59728e-08	-1.2704	-0.90127
99240585	chr7:99240585:T:A	6.50882e-10	-1.57003	-2.80088e-10	1.10897e-07	-1.04583	-2.80088e-10
99240603	chr7:99240603:C:A	1.13749e-09	-2.11916e-10	-1.01178	1.18525e-07	-2.11916e-10	-0.979316
99240715	chr7:99240715:C:T	4.84098e-09	-2.11916e-10	0.43652	5.07624e-07	-2.11916e-10	0.475303
99240757	chr7:99240757:T:C	5.06172e-09	0.63427	-0.153162	1.42783e-06	1.49788	0.0115918
99241182	chr7:99241182:G:T	4.85704e-10	-1.86275	-2.80088e-10	4.83562e-08	-1.87584	-2.80088e-10
99241827	chr7:99241827:C:A	1.95159e-10	-1.59972	-1.17482	2.27136e-08	-1.47308	-1.1584
99241925	chr7:99241925:A:T	2.19162e-09	-2.11916e-10	-0.355956	2.18903e-07	-2.11916e-10	-0.365811
99243300	chr7:99243300:A:C	1.06851e-09	-2.11916e-10	-1.07433	1.06981e-07	-2.11916e-10	-1.08179
99243766	chr7:99243766:TATCCATTCATCCATCTATCCATTCATTCATCCATCCATCCATCC:T	1.86158e-09	-2.11916e-10	-0.519174	1.89106e-07	-2.11916e-10	-0.51213
99243999	chr7:99243999:A:G	1.14917e-09	-2.11916e-10	-1.00156	1.20503e-07	-2.11916e-10	-0.962767
99244096	chr7:99244096:A:G	4.82197e-09	-2.11916e-10	0.432585	5.05993e-07	-2.11916e-10	0.472084
99244770	chr7:99244770:C:T	4.97093e-10	-1.83958	-2.80088e-10	5.02993e-08	-1.83645	-2.80088e-10
99244859	chr7:99244859:C:T	5.77192e-10	-1.69018	-2.80088e-10	5.02136e-08	-1.83815	-2.80088e-10
99244907	chr7:99244907:G:A	1.21916e-09	-2.11916e-10	-0.942439	1.23872e-07	-2.11916e-10	-0.935188
99245748	chr7:99245748:G:A	9.04533e-10	-2.11916e-10	-1.24093	9.14332e-08	-2.11916e-10	-1.23883
99246384	chr7:99246384:T:G	2.76851e-10	-1.45902	-0.965857	2.33465e-08	-1.66838	-0.935609
99246597	chr7:99246597:G:A	2.05932e-09	-2.11916e-10	-0.418221	2.03134e-07	-2.11916e-10	-0.440573
99246663	chr7:99246663:T:C	4.37432e-09	0.335154	-2.80088e-10	1.20381e-07	-0.963778	-2.80088e-10
99246990	chr7:99246990:T:C	5.8854e-10	-1.67071	-2.80088e-10	7.38368e-08	-1.45258	-2.80088e-10
99247142	chr7:99247142:A:G	2.6133e-10	-1.55788	-0.924687	2.27762e-08	-1.73608	-0.892642
99247349	chr7:99247349:C:A	6.95381e-09	1.9548	-1.1561	1.2921e-06	2.5551	-1.14551
99247442	chr7:99247442:T:C	9.15143e-10	-2.11916e-10	-1.22927	9.24905e-08	-2.11916e-10	-1.22733
99247493	chr7:99247493:C:T	5.73938e-10	-1.69583	-2.80088e-10	5.00803e-08	-1.84081	-2.80088e-10
99247746	chr7:99247746:T:C	7.12835e-09	1.97897	-1.15549	1.32781e-06	2.58171	-1.14487
99247782	chr7:99247782:G:A	5.03206e-10	-1.82735	-2.80088e-10	6.38036e-08	-1.59863	-2.80088e-10
99248382	chr7:99248382:G:A	1.16559e-09	-0.987374	-2.80088e-10	6.33124e-08	-1.60636	-2.80088e-10
99248571	chr7:99248571:T:C	1.18298e-09	-2.11916e-10	-0.972559	1.1987e-07	-2.11916e-10	-0.968034
99248878	chr7:99248878:G:A	5.05285e-10	-1.82323	-2.80088e-10	4.82221e-08	-1.87862	-2.80088e-10
99249061	chr7:99249061:C:T	1.89416e-08	2.93458	-1.13381	4.79089e-06	3.84552	-1.12549
99249177	chr7:99249177:A:G	7.29213e-09	2.0034	-1.1572	1.36932e-06	2.61436	-1.14673
99249838	chr7:99249838:T:G	1.06853e-09	-2.11916e-10	-1.07431	1.05986e-07	-2.11916e-10	-1.09113
99249967	chr7:99249967:T:C	9.692e-10	-2.11916e-10	-1.17188	9.87687e-08	-2.11916e-10	-1.16166
99250387	chr7:99250387:C:T	3.84475e-09	-2.11916e-10	0.20611	3.63898e-07	-2.11916e-10	0.142437
99250776	chr7:99250776:A:G	1.96603e-10	-1.5395	-1.22767	1.66688e-08	-1.72236	-1.21854
99250919	chr7:99250919:T:C	5.12373e-10	-1.8093	-2.80088e-10	4.82249e-08	-1.87856	-2.80088e-10
99250976	chr7:99250976:T:C	1.06182e-09	-2.11916e-10	-1.08061	1.05358e-07	-2.11916e-10	-1.09708
99251129	chr7:99251129:T:C	1.55376e-08	2.15456	-0.551889	2.92908e-06	2.75989	-0.531884
99251198	chr7:99251198:G:A	1.04982e-09	-1.09198	-2.80088e-10	1.46377e-07	-0.768254	-2.80088e-10
99251244	chr7:99251244:C:T	3.13291e-09	-2.11916e-10	0.00136416	3.25721e-07	-2.11916e-10	0.0316029
99251917	chr7:99251917:G:C	1.22798e-09	-2.11916e-10	-0.935226	1.2024e-07	-2.11916e-10	-0.964949
99252379	chr7:99252379:G:A	6.16736e-10	-0.696501	-0.927412	1.34113e-07	-0.00409603	-0.851659
99253551	chr7:99253551:G:A	9.91976e-09	1.15393	-2.80088e-10	3.25683e-06	2.33407	-2.80088e-10
99253578	chr7:99253578:G:A	4.29623e-09	0.31714	-2.80088e-10	8.40425e-07	0.97947	-2.80088e-10
99253851	chr7:99253851:T:C	5.29006e-10	-0.61202	-1.16533	4.31615e-08	-0.856193	-1.1333
99254229	chr7:99254229:A:G	8.06819e-09	-2.11916e-10	0.947332	8.0516e-07	-2.11916e-10	0.936603
99254330	chr7:99254330:C:T	4.93461e-09	-2.11916e-10	0.455677	5.17585e-07	-2.11916e-10	0.494734
99254768	chr7:99254768:G:A	9.24037e-10	-2.11916e-10	-1.2196	9.2223e-08	-2.11916e-10	-1.23023
99254950	chr7:99254950:T:C	1.16353e-09	0.198546	-1.18769	2.74225e-07	1.01838	-1.15887
99255035	chr7:99255035:G:A	4.12689e-09	1.3694	-1.09248	1.35202e-06	2.47547	-1.02055
99255893	chr7:99255893:G:A	5.95919e-09	-2.11916e-10	0.644337	5.96436e-07	-2.11916e-10	0.636534
99256723	chr7:99256723:G:A	5.05456e-09	-2.11916e-10	0.479693	5.12795e-07	-2.11916e-10	0.485438
99256825	chr7:99256825:C:T	2.13744e-10	-1.47282	-1.21075	2.66313e-08	-1.25191	-1.22044
99256859	chr7:99256859:G:C	8.00959e-09	-2.11916e-10	0.940042	7.99339e-07	-2.11916e-10	0.929347
99257801	chr7:99257801:C:A	9.48773e-10	-2.11916e-10	-1.19318	9.4275e-08	-2.11916e-10	-1.20822
99257994	chr7:99257994:T:C	2.16541e-10	-1.45064	-1.21993	2.64593e-08	-1.25062	-1.22821
99258254	chr7:99258254:T:C	9.58048e-10	-2.11916e-10	-1.18345	9.6671e-08	-2.11916e-10	-1.18312
99258353	chr7:99258353:T:C	9.3656e-10	-2.11916e-10	-1.20614	9.4467e-08	-2.11916e-10	-1.20619
99258527	chr7:99258527:C:T	1.59803e-09	-2.11916e-10	-0.671826	1.55268e-07	-2.11916e-10	-0.709286
99258618	chr7:99258618:G:A	9.29118e-10	-2.11916e-10	-1.21412	9.50508e-08	-2.11916e-10	-1.20003
99258954	chr7:99258954:G:A	8.97474e-10	-2.11916e-10	-1.24877	9.07317e-08	-2.11916e-10	-1.24653
99259546	chr7:99259546:C:G	1.08325e-09	-2.11916e-10	-1.06063	1.14528e-07	-2.11916e-10	-1.01362
99259608	chr7:99259608:G:A	2.20184e-08	1.80051	0.150773	9.97468e-06	2.95486	0.498508
99259737	chr7:99259737:T:C	1.07851e-09	-2.11916e-10	-1.06502	1.13968e-07	-2.11916e-10	-1.01852
99259765	chr7:99259765:T:C	1.37897e-09	-2.11916e-10	-0.81926	1.40855e-07	-2.11916e-10	-0.806706
99260156	chr7:99260156:C:T	4.9892e-10	-1.83591	-2.80088e-10	7.423e-08	-1.44727	-2.80088e-10
99260261	chr7:99260261:A:G	4.91309e-09	0.451306	-2.80088e-10	8.60763e-07	1.00338	-2.80088e-10
99260363	chr7:99260363:A:G	3.67824e-08	2.15671	0.30771	1.79358e-05	3.36766	0.672463
99260372	chr7:99260372:A:G	1.85986e-10	-1.84963	-0.97305	2.22339e-08	-1.72522	-0.927594
99260390	chr7:99260390:T:C	1.89157e-09	-0.503192	-2.80088e-10	3.04952e-07	-0.0342837	-2.80088e-10
99260477	chr7:99260477:C:T	9.3881e-10	-2.11916e-10	-1.20374	9.3433e-08	-2.11916e-10	-1.21719
99261161	chr7:99261161:G:A	1.17101e-09	0.219998	-1.20273	2.83161e-07	1.06874	-1.17716
99261188	chr7:99261188:C:A	9.43323e-10	-2.11916e-10	-1.19894	9.65726e-08	-2.11916e-10	-1.18414
99261520	chr7:99261520:A:G	9.27738e-10	-2.11916e-10	-1.2156	9.39937e-08	-2.11916e-10	-1.21121
99261598	chr7:99261598:G:A	1.6448e-09	-2.11916e-10	-0.64298	1.59668e-07	-2.11916e-10	-0.681343
99261660	chr7:99261660:G:T	1.05336e-09	-2.11916e-10	-1.08861	1.07863e-07	-2.11916e-10	-1.07358
99262157	chr7:99262157:AG:A	1.22286e-09	-2.11916e-10	-0.939402	1.19872e-07	-2.11916e-10	-0.968017
99262633	chr7:99262633:C:T	9.5075e-10	-2.11916e-10	-1.1911	9.44433e-08	-2.11916e-10	-1.20644
99263001	chr7:99263001:G:A	1.05434e-09	-2.11916e-10	-1.08769	1.07968e-07	-2.11916e-10	-1.0726
99263684	chr7:99263684:T:C	4.4329e-10	-0.965186	-0.988942	3.46616e-08	-1.25581	-0.952993
99264292	chr7:99264292:T:C	7.61299e-10	-0.368415	-1.04491	1.74189e-07	0.408779	-1.00307
99264294	chr7:99264294:T:G	9.79768e-10	-2.11916e-10	-1.16104	9.6931e-08	-2.11916e-10	-1.18044
99264554	chr7:99264554:G:A	1.35126e-09	-2.11916e-10	-0.839556	1.38019e-07	-2.11916e-10	-0.827046
99264625	chr7:99264625:CAAAGTGCAGTCTACAAGGAGATG:C	9.79406e-10	-2.11916e-10	-1.16141	9.69024e-08	-2.11916e-10	-1.18073
99265302	chr7:99265302:G:C	1.41573e-09	-2.11916e-10	-0.792953	1.47791e-07	-2.11916e-10	-0.758638
99265576	chr7:99265576:T:A	9.71297e-10	-2.11916e-10	-1.16972	9.91677e-08	-2.11916e-10	-1.15763
99265581	chr7:99265581:G:A	9.79298e-10	-2.11916e-10	-1.16152	1.00086e-07	-2.11916e-10	-1.14841
99265882	chr7:99265882:CA:C	8.98039e-10	-2.11916e-10	-1.24814	9.11019e-08	-2.11916e-10	-1.24246
99266244	chr7:99266244:T:C	9.97159e-10	-2.11916e-10	-1.14344	1.01852e-07	-2.11916e-10	-1.13091
99266603	chr7:99266603:T:C	1.65589e-09	-2.11916e-10	-0.636257	1.72121e-07	-2.11916e-10	-0.60624
99266784	chr7:99266784:C:T	1.3699e-09	-2.11916e-10	-0.82586	1.41703e-07	-2.11916e-10	-0.800707
99266785	chr7:99266785:G:A	9.91138e-10	-2.11916e-10	-1.1495	9.77226e-08	-2.11916e-10	-1.17231
99267101	chr7:99267101:TGA:T	9.79406e-10	-2.11916e-10	-1.16141	9.69024e-08	-2.11916e-10	-1.18073
99267401	chr7:99267401:T:A	1.18373e-09	-2.11916e-10	-0.971924	1.24527e-07	-2.11916e-10	-0.92992
99267582	chr7:99267582:A:G	1.98833e-09	-2.11916e-10	-0.453304	2.05934e-07	-2.11916e-10	-0.426881
99268231	chr7:99268231:C:T	9.79648e-10	-2.11916e-10	-1.16116	9.87923e-08	-2.11916e-10	-1.16142
99268705	chr7:99268705:C:T	1.14885e-09	-2.11916e-10	-1.00183	1.12974e-07	-2.11916e-10	-1.02728
99268770	chr7:99268770:T:C	1.17012e-09	-2.11916e-10	-0.983494	1.14998e-07	-2.11916e-10	-1.00952
99268888	chr7:99268888:T:C	8.96866e-10	-2.11916e-10	-1.24945	9.04254e-08	-2.11916e-10	-1.24991
99269695	chr7:99269695:T:G	7.76123e-10	-1.39404	-2.80088e-10	1.17763e-07	-0.985762	-2.80088e-10
99270294	chr7:99270294:C:G	3.25303e-09	-2.11916e-10	0.0389892	3.39157e-07	-2.11916e-10	0.0720243
99270415	chr7:99270415:G:A	1.10028e-09	-2.11916e-10	-1.04503	1.08568e-07	-2.11916e-10	-1.06706
99270894	chr7:99270894:T:C	3.88106e-09	-2.11916e-10	0.215511	4.05633e-07	-2.11916e-10	0.25101
99271073	chr7:99271073:C:T	1.79863e-10	-1.83484	-1.02132	1.71919e-08	-1.86926	-1.04074
99271556	chr7:99271556:T:TCA	1.39765e-10	-1.85883	-1.24957	1.65472e-08	-1.69852	-1.2497
99271567	chr7:99271567:G:T	9.17442e-10	-2.11916e-10	-1.22676	9.31143e-08	-2.11916e-10	-1.22061
99271601	chr7:99271601:T:C	1.40631e-10	-1.85258	-1.24963	1.68449e-08	-1.68074	-1.24965
99272499	chr7:99272499:A:G	1.1297e-09	-2.11916e-10	-1.01865	1.16576e-07	-2.11916e-10	-0.995896
99272875	chr7:99272875:T:G	9.79086e-10	-2.11916e-10	-1.16173	1.00805e-07	-2.11916e-10	-1.14125
99273447	chr7:99273447:G:T	9.19477e-10	-2.11916e-10	-1.22455	9.37545e-08	-2.11916e-10	-1.21376
99273682	chr7:99273682:C:A	9.15551e-10	-2.11916e-10	-1.22883	9.34662e-08	-2.11916e-10	-1.21684
99274020	chr7:99274020:T:C	1.18239e-09	-2.11916e-10	-0.973063	1.22222e-07	-2.11916e-10	-0.948597
99274219	chr7:99274219:C:A	1.2934e-09	-2.11916e-10	-0.883323	1.37404e-07	-2.11916e-10	-0.831512
99274566	chr7:99274566:T:C	1.0314e-09	-2.11916e-10	-1.10968	1.02122e-07	-2.11916e-10	-1.12827
99274612	chr7:99274612:G:A	1.15582e-09	-2.11916e-10	-0.995791	1.19642e-07	-2.11916e-10	-0.969934
99274697	chr7:99274697:G:A	1.18617e-09	-2.11916e-10	-0.969866	1.23007e-07	-2.11916e-10	-0.942195
99274767	chr7:99274767:G:A	1.03753e-09	-2.11916e-10	-1.10375	1.08281e-07	-2.11916e-10	-1.06971
99274978	chr7:99274978:C:T	1.32523e-09	-2.11916e-10	-0.859009	1.35495e-07	-2.11916e-10	-0.845505
99275284	chr7:99275284:C:T	9.30356e-09	-2.11916e-10	1.0898	9.3098e-07	-2.11916e-10	1.0818
99275670	chr7:99275670:C:CA	1.01466e-09	-2.11916e-10	-1.12604	1.05397e-07	-2.11916e-10	-1.09671
99275754	chr7:99275754:A:C	2.2223e-10	-1.40477	-1.23986	6.45752e-08	-0.355646	-1.23096
99275818	chr7:99275818:G:A	4.81379e-10	-1.8717	-2.80088e-10	7.84935e-08	-1.39142	-2.80088e-10
99275991	chr7:99275991:G:C	1.02561e-09	-2.11916e-10	-1.11531	1.06659e-07	-2.11916e-10	-1.08481
99276161	chr7:99276161:G:A	9.11127e-10	-2.11916e-10	-1.23367	9.27529e-08	-2.11916e-10	-1.2245
99276363	chr7:99276363:A:T	1.07612e-09	-2.11916e-10	-1.06723	1.06269e-07	-2.11916e-10	-1.08846
99276509	chr7:99276509:C:T	1.1763e-09	-2.11916e-10	-0.978221	1.15676e-07	-2.11916e-10	-1.00364
99276598	chr7:99276598:A:G	2.20355e-10	-1.41003	-1.24308	6.36975e-08	-0.364812	-1.23548
99276662	chr7:99276662:T:C	9.26221e-10	-2.11916e-10	-1.21724	9.51043e-08	-2.11916e-10	-1.19946
99276745	chr7:99276745:T:C	2.21925e-08	2.65312	-0.69396	1.39076e-05	4.21529	-0.429534
99276953	chr7:99276953:G:T	8.50324e-10	-1.30274	-2.80088e-10	1.62156e-07	-0.66588	-2.80088e-10
99277117	chr7:99277117:A:G	1.06664e-09	-2.11916e-10	-1.07609	1.05389e-07	-2.11916e-10	-1.09678
99277269	chr7:99277269:A:G	1.64295e-09	0.185965	-0.830069	5.89477e-07	1.25875	-0.633947
99278745	chr7:99278745:G:A	2.1774e-10	-1.42089	-1.24416	6.25467e-08	-0.381423	-1.2371
99278885	chr7:99278885:C:T	5.98789e-10	-1.65344	-2.80088e-10	5.07922e-08	-1.8267	-2.80088e-10
99279050	chr7:99279050:G:A	3.41731e-09	-2.11916e-10	0.0882556	3.39575e-07	-2.11916e-10	0.0732559
99279060	chr7:99279060:G:T	5.96932e-10	-1.65655	-2.80088e-10	8.84753e-08	-1.27172	-2.80088e-10
99279219	chr7:99279219:C:T	9.35964e-10	-2.11916e-10	-1.20678	9.61434e-08	-2.11916e-10	-1.1886
99279452	chr7:99279452:G:A	1.01624e-09	-2.11916e-10	-1.12449	1.03922e-07	-2.11916e-10	-1.1108
99279468	chr7:99279468:T:C	4.8134e-10	-1.87178	-2.80088e-10	7.94389e-08	-1.37945	-2.80088e-10
99279652	chr7:99279652:G:A	1.02679e-09	-2.11916e-10	-1.11416	1.05359e-07	-2.11916e-10	-1.09706
99279770	chr7:99279770:C:T	1.13136e-09	-2.11916e-10	-1.01717	1.17034e-07	-2.11916e-10	-0.99197
99280737	chr7:99280737:CA:C	2.49671e-10	-1.33146	-1.19675	3.60966e-08	-0.973093	-1.19515
99281031	chr7:99281031:A:G	4.98377e-10	-0.875726	-0.961271	4.79356e-08	-0.993986	-0.890594
99281043	chr7:99281043:T:C	4.13208e-10	-0.98981	-1.03459	3.89771e-08	-1.0996	-0.991865
99281354	chr7:99281354:T:G	9.34666e-10	-2.11916e-10	-1.20816	9.59869e-08	-2.11916e-10	-1.19023
99281518	chr7:99281518:C:T	1.1148e-09	-2.11916e-10	-1.03192	1.16878e-07	-2.11916e-10	-0.993304
99281590	chr7:99281590:T:C	5.69288e-10	-0.759534	-0.944433	5.45429e-08	-0.883554	-0.871896
99281725	chr7:99281725:T:C	1.06386e-09	-0.0534405	-1.02525	4.39978e-07	1.2182	-0.885911
99281904	chr7:99281904:CCT:C	1.6065e-10	-1.76708	-1.20204	3.51518e-08	-1.00901	-1.18575
99282641	chr7:99282641:TTTTG:T	3.6253e-10	-1.0174	-1.13785	3.38142e-08	-1.1266	-1.10696
99283019	chr7:99283019:C:T	3.79398e-10	-0.929564	-1.1802	1.22498e-07	0.245366	-1.19171
99283141	chr7:99283141:C:T	1.04396e-09	-2.11916e-10	-1.09758	1.08786e-07	-2.11916e-10	-1.06506
99283212	chr7:99283212:T:C	1.64607e-10	-1.76477	-1.18002	3.6276e-08	-1.00275	-1.16053
99283374	chr7:99283374:G:C	3.82428e-10	-0.925652	-1.17616	1.23715e-07	0.251556	-1.18801
99283533	chr7:99283533:C:T	1.01237e-09	-2.11916e-10	-1.1283	1.00323e-07	-2.11916e-10	-1.14604
99283576	chr7:99283576:C:T	3.52109e-10	-1.31636	-0.868054	3.50231e-08	-1.38511	-0.813325
99283759	chr7:99283759:C:T	1.44714e-09	0.390488	-1.1615	1.82362e-07	0.625409	-1.17385
99283768	chr7:99283768:C:T	9.32368e-10	-2.11916e-10	-1.21062	9.57029e-08	-2.11916e-10	-1.19319
99283794	chr7:99283794:G:A	3.17356e-10	-1.05691	-1.23142	3.89539e-08	-0.861386	-1.23067
99283806	chr7:99283806:G:A	9.62715e-10	-2.11916e-10	-1.1786	9.65978e-08	-2.11916e-10	-1.18388
99283878	chr7:99283878:G:C	1.01925e-09	-2.11916e-10	-1.12153	1.04265e-07	-2.11916e-10	-1.1075
99284031	chr7:99284031:G:A	3.7756e-10	-0.946303	-1.16832	1.20911e-07	0.221437	-1.18082
99284177	chr7:99284177:G:C	1.00076e-09	-2.11916e-10	-1.13983	1.02573e-07	-2.11916e-10	-1.12386
99284289	chr7:99284289:G:A	9.4866e-10	-2.11916e-10	-1.1933	9.45679e-08	-2.11916e-10	-1.20512
99284330	chr7:99284330:C:G	9.98014e-10	-2.11916e-10	-1.14259	1.02987e-07	-2.11916e-10	-1.11984
99284495	chr7:99284495:G:A	4.01489e-09	-2.11916e-10	0.249413	4.19838e-07	-2.11916e-10	0.285429
99284786	chr7:99284786:G:A	1.04934e-09	-2.11916e-10	-1.09244	1.03655e-07	-2.11916e-10	-1.11337
99284914	chr7:99284914:G:A	9.98494e-10	-2.11916e-10	-1.1421	1.03041e-07	-2.11916e-10	-1.11931
99284990	chr7:99284990:C:T	3.5075e-09	-2.11916e-10	0.114306	3.48367e-07	-2.11916e-10	0.0988184
99285154	chr7:99285154:C:T	1.27038e-09	-2.11916e-10	-0.901279	1.35684e-07	-2.11916e-10	-0.844112
99285189	chr7:99285189:G:A	9.22918e-10	-2.11916e-10	-1.22081	9.24865e-08	-2.11916e-10	-1.22738
99285287	chr7:99285287:T:C	1.03626e-09	-2.11916e-10	-1.10498	1.06414e-07	-2.11916e-10	-1.0871
99285491	chr7:99285491:A:G	2.81207e-10	-1.2421	-1.16716	7.74932e-08	-0.22453	-1.17972
99285825	chr7:99285825:G:C	9.32674e-10	-2.11916e-10	-1.2103	9.57396e-08	-2.11916e-10	-1.19281
99287360	chr7:99287360:C:A	4.88053e-10	-1.85793	-2.80088e-10	8.68157e-08	-1.29065	-2.80088e-10
99287790	chr7:99287790:G:A	1.76836e-09	-0.570544	-2.80088e-10	6.60649e-08	-1.5638	-2.80088e-10
99287955	chr7:99287955:G:A	1.12462e-09	-2.11916e-10	-1.02316	1.10737e-07	-2.11916e-10	-1.04728
99288022	chr7:99288022:C:T	3.11185e-10	-1.26244	-1.04552	2.93781e-08	-1.3705	-1.00369
99288859	chr7:99288859:A:G	9.44774e-10	-2.11916e-10	-1.19741	9.72129e-08	-2.11916e-10	-1.17753
99289395	chr7:99289395:C:T	1.25857e-09	-2.11916e-10	-0.91062	1.28863e-07	-2.11916e-10	-0.895686
99290179	chr7:99290179:C:T	1.78348e-08	2.58173	-0.841176	1.30602e-05	4.33274	-0.609857
99290554	chr7:99290554:C:T	3.94191e-10	-0.939863	-1.13165	1.26612e-07	0.233755	-1.14707
99290877	chr7:99290877:A:G	3.80198e-10	-0.942729	-1.16493	1.21995e-07	0.227294	-1.17775
99291084	chr7:99291084:T:C	8.83015e-09	-2.11916e-10	1.03757	8.83494e-07	-2.11916e-10	1.02945
99291297	chr7:99291297:A:G	3.68425e-09	-2.11916e-10	0.163468	3.84633e-07	-2.11916e-10	0.197851
99291830	chr7:99291830:G:A	1.15183e-09	-2.11916e-10	-0.999248	1.21072e-07	-2.11916e-10	-0.958055
99291879	chr7:99291879:G:T	3.27071e-10	-1.17357	-1.08461	3.11167e-08	-1.2694	-1.04729
99292331	chr7:99292331:T:A	4.89263e-10	-1.85545	-2.80088e-10	6.46793e-08	-1.585	-2.80088e-10
99292603	chr7:99292603:A:G	2.42958e-09	-0.356314	0.103433	2.60668e-07	-0.440831	0.24964
99292614	chr7:99292614:A:G	2.2109e-10	-1.87875	-0.771033	3.23494e-08	-1.45086	-0.826988
99292921	chr7:99292921:C:T	2.65963e-10	-1.34375	-1.12125	2.54601e-08	-1.42846	-1.08886
99293362	chr7:99293362:G:T	1.91036e-10	-1.87879	-0.917104	3.41378e-08	-1.3638	-0.860236
99293469	chr7:99293469:C:T	2.11202e-09	-0.392953	-2.80088e-10	3.90223e-07	0.212279	-2.80088e-10
99293532	chr7:99293532:G:C	2.08978e-10	-1.47138	-1.23475	4.56685e-08	-0.710074	-1.22296
99293815	chr7:99293815:G:A	4.95346e-10	-0.95609	-0.887006	1.44736e-07	-0.0607654	-0.718763
99293822	chr7:99293822:AAAGT:A	2.27991e-10	-1.46715	-1.1519	2.18884e-08	-1.54533	-1.12315
99293904	chr7:99293904:A:G	5.4631e-09	1.46856	-0.911141	4.30859e-07	1.25566	-0.94432
99294212	chr7:99294212:A:G	2.21416e-08	1.95686	-2.80088e-10	2.52599e-06	2.07995	-2.80088e-10
99294578	chr7:99294578:T:G	1.42494e-09	-0.786466	-2.80088e-10	1.01561e-07	-1.13378	-2.80088e-10
99294626	chr7:99294626:C:T	1.90164e-10	-1.55109	-1.24938	4.03497e-08	-0.807622	-1.24923
99294665	chr7:99294665:A:C	1.0053e-09	-2.11916e-10	-1.13531	1.039e-07	-2.11916e-10	-1.11101
99294711	chr7:99294711:CCCA:C	3.01037e-10	-1.23493	-1.10619	2.86595e-08	-1.32727	-1.07169
99294901	chr7:99294901:G:T	5.97517e-10	-1.32738	-0.328195	6.70006e-08	-1.25566	-0.29408
99295097	chr7:99295097:G:A	1.72964e-09	-2.11916e-10	-0.592686	1.67304e-07	-2.11916e-10	-0.634626
99295101	chr7:99295101:G:A	1.52459e-10	-1.87879	-1.14267	2.68149e-08	-1.35777	-1.10771
99295104	chr7:99295104:C:T	1.3003e-09	-2.11916e-10	-0.877999	1.35137e-07	-2.11916e-10	-0.848146
99295106	chr7:99295106:C:T	1.81657e-09	-2.11916e-10	-0.543648	1.75407e-07	-2.11916e-10	-0.58733
99295243	chr7:99295243:G:A	3.5002e-09	-2.11916e-10	0.112221	3.53778e-07	-2.11916e-10	0.114231
99295354	chr7:99295354:G:A	2.32074e-09	-2.11916e-10	-0.29871	2.36316e-07	-2.11916e-10	-0.289266
99295754	chr7:99295754:G:A	1.69337e-08	2.10308	-0.414375	1.27468e-06	1.87526	-0.479247
99295869	chr7:99295869:C:T	6.79219e-10	-1.52741	-2.80088e-10	4.82189e-08	-1.87869	-2.80088e-10
99295870	chr7:99295870:A:G	1.5019e-09	-2.11916e-10	-0.733869	1.45609e-07	-2.11916e-10	-0.773512
99296076	chr7:99296076:G:A	8.98455e-10	-2.11916e-10	-1.24768	9.07238e-08	-2.11916e-10	-1.24662
99296194	chr7:99296194:G:C	8.97735e-10	-2.11916e-10	-1.24848	9.07532e-08	-2.11916e-10	-1.24629
99296312	chr7:99296312:G:C	2.2831e-10	-1.42391	-1.19374	2.14103e-08	-1.50932	-1.18125
99296346	chr7:99296346:A:G	3.89524e-10	-0.918969	-1.16446	3.23265e-08	-1.13777	-1.14078
99296889	chr7:99296889:C:T	9.33545e-10	-2.11916e-10	-1.20936	9.43046e-08	-2.11916e-10	-1.20791
99297627	chr7:99297627:C:T	1.15858e-09	-0.076279	-0.917124	3.68371e-07	0.915274	-0.760622
99297632	chr7:99297632:C:T	3.8238e-09	-2.11916e-10	0.200647	3.98897e-07	-2.11916e-10	0.234265
99297765	chr7:99297765:T:G	1.02637e-09	-2.11916e-10	-1.11457	1.02463e-07	-2.11916e-10	-1.12494
99298296	chr7:99298296:A:G	3.2013e-10	-1.17789	-1.10174	3.36147e-08	-1.18054	-1.05893
99298319	chr7:99298319:G:A	2.98729e-10	-1.15129	-1.19752	2.8948e-08	-1.21285	-1.17609
99298445	chr7:99298445:T:C	1.03857e-09	-0.206758	-0.895992	3.20687e-07	0.750864	-0.734839
99298763	chr7:99298763:G:A	9.74813e-10	-1.16611	-2.80088e-10	9.37677e-08	-1.21362	-2.80088e-10
99298874	chr7:99298874:G:A	9.61236e-10	-2.11916e-10	-1.18013	9.88329e-08	-2.11916e-10	-1.16101
99299092	chr7:99299092:A:T	3.5926e-10	-1.24136	-0.922942	3.59114e-08	-1.19876	-0.974625
99299093	chr7:99299093:A:T	2.5754e-10	-1.25001	-1.24716	2.4593e-08	-1.3032	-1.24877
99299617	chr7:99299617:G:A	9.5813e-10	-2.11916e-10	-1.18337	9.84357e-08	-2.11916e-10	-1.16503
99300028	chr7:99300028:C:T	1.12174e-09	-2.11916e-10	-1.02572	1.16108e-07	-2.11916e-10	-0.999918
99300526	chr7:99300526:A:G	1.25615e-09	-0.00371498	-0.908829	4.16346e-07	1.02752	-0.750441
99300735	chr7:99300735:G:A	1.14754e-09	-0.0837683	-0.919211	3.72608e-07	0.929092	-0.763003
99300917	chr7:99300917:A:G	7.14599e-10	-0.52355	-0.953081	7.88728e-08	-0.507644	-0.878958
99300961	chr7:99300961:G:A	9.36055e-10	-2.11916e-10	-1.20668	9.45444e-08	-2.11916e-10	-1.20537
99301144	chr7:99301144:T:C	9.35563e-08	4.23693	-0.838966	4.59068e-05	5.56454	-0.584613
99301621	chr7:99301621:C:T	1.04044e-09	-2.11916e-10	-1.10095	1.07655e-07	-2.11916e-10	-1.0755
99301639	chr7:99301639:C:T	8.96911e-10	-2.11916e-10	-1.2494	9.04264e-08	-2.11916e-10	-1.2499
99301655	chr7:99301655:C:T	3.01579e-10	-1.13646	-1.20286	2.91606e-08	-1.19923	-1.18239
99301841	chr7:99301841:C:T	2.3829e-10	-1.33372	-1.24114	2.27857e-08	-1.38398	-1.24432
99301877	chr7:99301877:G:A	1.11211e-09	-0.0985042	-0.935838	3.49699e-07	0.885809	-0.783175
99302268	chr7:99302268:C:T	3.36914e-09	0.0740586	-2.80088e-10	5.87664e-07	0.621717	-2.80088e-10
99302542	chr7:99302542:A:G	6.13773e-08	3.90861	-0.932164	2.78358e-05	5.18625	-0.706613
99302659	chr7:99302659:C:T	1.40647e-09	-2.11916e-10	-0.799511	1.46641e-07	-2.11916e-10	-0.766449
99302795	chr7:99302795:C:T	2.34326e-09	-2.11916e-10	-0.289054	2.35147e-07	-2.11916e-10	-0.294229
99303167	chr7:99303167:A:G	7.12317e-10	-1.47983	-2.80088e-10	2.01706e-07	-0.447628	-2.80088e-10
99303230	chr7:99303230:A:G	1.26824e-09	0.028234	-0.931203	4.21292e-07	1.06642	-0.777527
99303234	chr7:99303234:G:A	9.36103e-10	-2.11916e-10	-1.20663	9.45492e-08	-2.11916e-10	-1.20532
99303539	chr7:99303539:G:A	1.00298e-09	-2.11916e-10	-1.13762	1.0318e-07	-2.11916e-10	-1.11796
99303860	chr7:99303860:A:G	1.1175e-09	-2.11916e-10	-1.0295	1.15777e-07	-2.11916e-10	-1.00278
99303969	chr7:99303969:T:C	5.29571e-10	-1.77629	-2.80088e-10	6.43256e-08	-1.59048	-2.80088e-10
99304075	chr7:99304075:C:T	9.27738e-10	-2.11916e-10	-1.2156	9.31028e-08	-2.11916e-10	-1.22073
99304590	chr7:99304590:C:T	7.79183e-10	-1.39011	-2.80088e-10	1.44844e-07	-0.77878	-2.80088e-10
99305097	chr7:99305097:G:A	2.962e-09	-2.11916e-10	-0.054733	3.08425e-07	-2.11916e-10	-0.0229602
99306410	chr7:99306410:C:G	4.71925e-10	-1.45842	-0.433111	9.8459e-08	-0.822609	-0.342189
99306428	chr7:99306428:A:C	1.20777e-09	-2.11916e-10	-0.951826	1.25635e-07	-2.11916e-10	-0.921058
99306442	chr7:99306442:G:T	5.53307e-10	-1.73244	-2.80088e-10	8.02054e-08	-1.36985	-2.80088e-10
99306636	chr7:99306636:C:T	8.98193e-10	-2.11916e-10	-1.24797	9.0428e-08	-2.11916e-10	-1.24988
99306817	chr7:99306817:C:T	2.82312e-10	-1.15591	-1.24943	6.06743e-08	-0.399937	-1.24898
99306907	chr7:99306907:A:G	6.6989e-10	-1.54124	-2.80088e-10	8.03621e-08	-1.3679	-2.80088e-10
99307116	chr7:99307116:C:T	8.76777e-10	-1.2721	-2.80088e-10	7.31678e-08	-1.46168	-2.80088e-10
99307171	chr7:99307171:C:T	5.20596e-10	-1.79338	-2.80088e-10	5.30984e-08	-1.78229	-2.80088e-10
99307255	chr7:99307255:T:G	3.02367e-10	-1.14698	-1.18973	2.93239e-08	-1.20925	-1.16678
99307962	chr7:99307962:C:T	1.07779e-09	-2.11916e-10	-1.06569	1.11282e-07	-2.11916e-10	-1.04237
99308077	chr7:99308077:A:G	2.32057e-09	-2.11916e-10	-0.298783	2.43141e-07	-2.11916e-10	-0.260796
99308849	chr7:99308849:T:G	1.69848e-08	1.99584	-0.304124	1.26894e-06	1.76158	-0.37008
99308969	chr7:99308969:T:C	9.10316e-10	-2.11916e-10	-1.23456	9.1769e-08	-2.11916e-10	-1.23516
99309573	chr7:99309573:G:A	1.27931e-09	-2.11916e-10	-0.894277	1.36253e-07	-2.11916e-10	-0.839922
99309773	chr7:99309773:C:T	3.79776e-10	-0.86119	-1.24758	8.89689e-08	-0.0312525	-1.2349
99309819	chr7:99309819:T:A	9.84486e-10	-2.11916e-10	-1.15623	1.00444e-07	-2.11916e-10	-1.14483
99309946	chr7:99309946:T:G	1.19209e-09	-2.11916e-10	-0.964892	1.23913e-07	-2.11916e-10	-0.93486
99309947	chr7:99309947:G:A	1.7071e-09	-2.11916e-10	-0.605804	1.70574e-07	-2.11916e-10	-0.615272
99310061	chr7:99310061:A:T	2.8399e-10	-1.37787	-1.02154	2.89782e-08	-1.40892	-0.978972
99310578	chr7:99310578:A:G	1.06869e-09	-2.11916e-10	-1.07417	1.10252e-07	-2.11916e-10	-1.05167
99310768	chr7:99310768:C:G	1.67039e-09	-2.11916e-10	-0.627538	1.66916e-07	-2.11916e-10	-0.636947
99310874	chr7:99310874:G:A	4.24352e-10	-0.773447	-1.22434	1.08476e-07	0.13174	-1.19965
99311040	chr7:99311040:G:A	2.9864e-10	-1.09969	-1.24943	6.56011e-08	-0.321864	-1.24898
99311456	chr7:99311456:T:A	1.26136e-09	-2.11916e-10	-0.908411	1.32153e-07	-2.11916e-10	-0.870475
99311589	chr7:99311589:T:C	8.98058e-10	-2.11916e-10	-1.24812	9.04504e-08	-2.11916e-10	-1.24964
99311914	chr7:99311914:T:C	9.26199e-10	-2.11916e-10	-1.21726	9.46747e-08	-2.11916e-10	-1.20399
99312192	chr7:99312192:A:G	1.02113e-09	-0.12401	-0.995677	3.21765e-07	0.876328	-0.856946
99312417	chr7:99312417:C:T	9.47769e-10	-2.11916e-10	-1.19424	9.57591e-08	-2.11916e-10	-1.1926
99312465	chr7:99312465:T:TA	2.96099e-10	-1.10866	-1.249	6.64597e-08	-0.314874	-1.24297
99313793	chr7:99313793:G:A	1.67644e-09	-2.11916e-10	-0.623923	1.66016e-07	-2.11916e-10	-0.642355
99313948	chr7:99313948:G:A	1.48251e-09	-2.11916e-10	-0.746861	1.54847e-07	-2.11916e-10	-0.712001
99314289	chr7:99314289:T:C	4.91533e-10	-0.745213	-1.10561	1.39293e-07	0.226359	-1.04422
99314574	chr7:99314574:A:AG	7.2709e-08	4.06188	-0.916012	3.47525e-05	5.38717	-0.685605
99314836	chr7:99314836:G:A	9.28282e-10	-2.11916e-10	-1.21502	9.28238e-08	-2.11916e-10	-1.22374
99314879	chr7:99314879:C:T	2.97124e-10	-1.14807	-1.20613	2.87158e-08	-1.2107	-1.18629
99315325	chr7:99315325:G:A	1.12214e-09	-2.11916e-10	-1.02536	1.16132e-07	-2.11916e-10	-0.999709
99315356	chr7:99315356:G:A	1.09135e-09	-2.11916e-10	-1.05319	1.12637e-07	-2.11916e-10	-1.03027
99315548	chr7:99315548:T:C	2.92175e-10	-1.17147	-1.19953	2.82915e-08	-1.23351	-1.17836
99315581	chr7:99315581:T:C	8.34913e-09	1.77351	-0.791945	6.38671e-07	1.54127	-0.836322
99316101	chr7:99316101:C:T	2.19223e-09	-2.11916e-10	-0.355679	2.16641e-07	-2.11916e-10	-0.376197
99316312	chr7:99316312:C:T	9.32532e-10	-2.11916e-10	-1.21045	9.54411e-08	-2.11916e-10	-1.19593
99316322	chr7:99316322:C:T	2.92056e-10	-1.16007	-1.21134	2.82136e-08	-1.22206	-1.19257
99316345	chr7:99316345:C:T	9.59625e-10	-2.11916e-10	-1.18181	9.57401e-08	-2.11916e-10	-1.1928
99316413	chr7:99316413:T:A	4.58487e-10	-0.686795	-1.23363	5.68031e-08	-0.471361	-1.24349
99316897	chr7:99316897:C:T	3.58134e-09	-2.11916e-10	0.135139	3.733e-07	-2.11916e-10	0.167945
99317005	chr7:99317005:T:A	1.15906e-09	-2.11916e-10	-0.992987	1.225e-07	-2.11916e-10	-0.946329
99317778	chr7:99317778:G:A	2.39296e-10	-1.3237	-1.24695	2.29407e-08	-1.37284	-1.24868
99317887	chr7:99317887:TAAA:T	3.07975e-10	-1.11449	-1.20384	2.97748e-08	-1.17727	-1.18351
99318335	chr7:99318335:T:C	2.3778e-10	-1.33122	-1.24579	2.27703e-08	-1.38108	-1.2479
99318623	chr7:99318623:A:G	1.04676e-09	-2.11916e-10	-1.09489	1.08029e-07	-2.11916e-10	-1.07204
99319156	chr7:99319156:A:G	1.90487e-10	-1.62162	-1.17715	4.70887e-08	-0.755784	-1.14662
99319222	chr7:99319222:G:A	1.57724e-09	-2.11916e-10	-0.684919	1.64976e-07	-2.11916e-10	-0.648638
99319622	chr7:99319622:T:C	7.47257e-10	-0.462514	-0.969429	8.23979e-08	-0.445472	-0.897407
99319872	chr7:99319872:G:A	9.22688e-10	-2.11916e-10	-1.22106	9.26371e-08	-2.11916e-10	-1.22575
99319897	chr7:99319897:C:T	9.31766e-10	-2.11916e-10	-1.21127	9.41076e-08	-2.11916e-10	-1.21
99320275	chr7:99320275:A:G	9.39605e-10	-2.11916e-10	-1.20289	9.49081e-08	-2.11916e-10	-1.20153
99320921	chr7:99320921:C:G	1.00474e-09	-2.11916e-10	-1.13587	1.04682e-07	-2.11916e-10	-1.10351
99321293	chr7:99321293:C:T	6.59038e-09	1.63174	-0.886729	5.12095e-07	1.41151	-0.927434
99322124	chr7:99322124:T:C	2.36144e-09	-0.281326	-2.80088e-10	7.24611e-08	-1.47139	-2.80088e-10
99322135	chr7:99322135:T:TCCAATC	2.28404e-09	-0.31465	-2.80088e-10	7.12681e-08	-1.48799	-2.80088e-10
99322479	chr7:99322479:C:T	1.01215e-08	2.22692	-1.05285	7.93205e-07	2.00714	-1.0855
99322805	chr7:99322805:G:A	9.52512e-10	-2.11916e-10	-1.18925	9.49283e-08	-2.11916e-10	-1.20132
99323231	chr7:99323231:C:T	2.34561e-10	-1.35267	-1.23797	2.25143e-08	-1.40214	-1.23814
99323501	chr7:99323501:A:G	2.19551e-09	-0.354184	-2.80088e-10	1.43045e-07	-0.79128	-2.80088e-10
99323666	chr7:99323666:C:T	1.25499e-09	-2.11916e-10	-0.913468	1.24929e-07	-2.11916e-10	-0.926697
99323835	chr7:99323835:G:C	3.43055e-09	0.092124	-2.80088e-10	6.47986e-07	0.719431	-2.80088e-10
99324156	chr7:99324156:C:T	1.11559e-09	-2.11916e-10	-1.03121	1.15652e-07	-2.11916e-10	-1.00385
99324325	chr7:99324325:C:G	1.24262e-09	-2.11916e-10	-0.923379	1.28454e-07	-2.11916e-10	-0.898869
99324467	chr7:99324467:A:G	1.29587e-07	4.72873	-1.00498	8.24884e-05	6.36599	-0.800014
99324599	chr7:99324599:A:G	2.16734e-10	-1.45493	-1.21476	2.10231e-08	-1.48559	-1.22322
99324799	chr7:99324799:T:C	1.34971e-07	4.64479	-0.880326	8.61485e-05	6.26312	-0.65373
99325123	chr7:99325123:C:A	1.11144e-08	2.11038	-0.842734	5.975e-06	3.68262	-0.741717
99325130	chr7:99325130:G:A	2.58302e-09	-2.11916e-10	-0.191639	2.59224e-07	-2.11916e-10	-0.196746
99325189	chr7:99325189:C:G	4.57742e-08	3.33788	-0.65476	2.98469e-05	5.07503	-0.525627
99325246	chr7:99325246:A:G	1.03487e-09	-1.10633	-2.80088e-10	6.8273e-08	-1.53092	-2.80088e-10
99325681	chr7:99325681:G:A	9.09034e-10	-2.11916e-10	-1.23597	9.20233e-08	-2.11916e-10	-1.2324
99325808	chr7:99325808:TGC:T	1.01828e-09	-2.11916e-10	-1.12249	1.04067e-07	-2.11916e-10	-1.10941
99326100	chr7:99326100:G:A	6.02805e-10	-1.64676	-2.80088e-10	7.05547e-08	-1.49805	-2.80088e-10
99326124	chr7:99326124:C:A	1.21432e-09	-2.11916e-10	-0.946413	1.29379e-07	-2.11916e-10	-0.891695
99326170	chr7:99326170:C:T	9.13363e-10	-2.11916e-10	-1.23122	9.2079e-08	-2.11916e-10	-1.23179
99326279	chr7:99326279:T:A	1.17736e-09	-2.11916e-10	-0.977321	1.24581e-07	-2.11916e-10	-0.929485
99326639	chr7:99326639:T:C	1.289e-09	-2.11916e-10	-0.886734	1.29117e-07	-2.11916e-10	-0.89372
99326761	chr7:99326761:G:A	9.18917e-10	-2.11916e-10	-1.22516	9.37821e-08	-2.11916e-10	-1.21346
99328004	chr7:99328004:CA:C	1.18082e-08	2.41514	-1.08694	9.31814e-07	2.20002	-1.11733
99328044	chr7:99328044:G:A	2.41672e-09	-2.11916e-10	-0.258188	2.42612e-07	-2.11916e-10	-0.262976
99328052	chr7:99328052:C:T	4.69846e-09	-2.11916e-10	0.406637	4.84195e-07	-2.11916e-10	0.428049
99328157	chr7:99328157:G:T	7.05609e-10	-1.48929	-2.80088e-10	5.15523e-08	-1.81184	-2.80088e-10
99328324	chr7:99328324:A:G	1.27032e-07	4.60794	-0.904096	8.46292e-05	6.27554	-0.683942
99329052	chr7:99329052:G:T	9.15813e-10	-2.11916e-10	-1.22854	9.33988e-08	-2.11916e-10	-1.21756
99329718	chr7:99329718:C:G	4.26293e-09	-2.11916e-10	0.30936	4.02452e-07	-2.11916e-10	0.243138
99329790	chr7:99329790:A:C	1.46281e-08	1.54235	-2.80088e-10	5.87884e-06	2.92468	-2.80088e-10
99330297	chr7:99330297:C:T	1.44125e-09	-2.11916e-10	-0.775086	1.43705e-07	-2.11916e-10	-0.786677
99330511	chr7:99330511:C:T	4.11526e-10	-0.820139	-1.20834	4.73263e-08	-0.672091	-1.22528
99330680	chr7:99330680:C:G	1.6325e-09	-0.650482	-2.80088e-10	2.53044e-07	-0.220874	-2.80088e-10
99332080	chr7:99332080:T:G	1.03733e-09	-2.11916e-10	-1.10395	1.05324e-07	-2.11916e-10	-1.0974
99332413	chr7:99332413:G:T	2.62064e-10	-1.23123	-1.24854	2.48453e-08	-1.29391	-1.24786
99332570	chr7:99332570:T:G	1.22513e-09	-2.11916e-10	-0.93755	1.2658e-07	-2.11916e-10	-0.913564
99332656	chr7:99332656:T:G	9.02537e-10	-2.11916e-10	-1.24314	9.12245e-08	-2.11916e-10	-1.24111
99332916	chr7:99332916:A:T	1.44312e-08	2.65475	-1.12596	8.95602e-06	4.39584	-1.0502
99333243	chr7:99333243:T:C	2.4991e-09	-2.11916e-10	-0.224667	2.50794e-07	-2.11916e-10	-0.229807
99333482	chr7:99333482:A:G	7.15541e-09	1.65561	-0.82834	3.75684e-06	3.21644	-0.739548
99334497	chr7:99334497:C:G	6.20061e-10	-1.61854	-2.80088e-10	5.31442e-08	-1.78143	-2.80088e-10
99334929	chr7:99334929:C:T	1.3355e-09	-2.11916e-10	-0.851291	1.32874e-07	-2.11916e-10	-0.865034
99334935	chr7:99334935:C:T	9.16274e-10	-2.11916e-10	-1.22804	9.17824e-08	-2.11916e-10	-1.23502
99335627	chr7:99335627:G:A	2.69562e-10	-1.31731	-1.13425	2.0247e-08	-1.68159	-1.06484
99335886	chr7:99335886:G:A	3.12521e-10	-1.09873	-1.20495	3.56694e-08	-0.95835	-1.2218
99336066	chr7:99336066:A:G	3.26226e-10	-1.04251	-1.21825	3.77481e-08	-0.890842	-1.23266
99336632	chr7:99336632:T:G	9.00084e-10	-2.11916e-10	-1.24586	9.05267e-08	-2.11916e-10	-1.24879
99336714	chr7:99336714:G:A	4.94037e-10	-1.84574	-2.80088e-10	4.83835e-08	-1.87528	-2.80088e-10
99336801	chr7:99336801:C:A	1.13933e-08	1.97083	-0.678401	6.22298e-06	3.54332	-0.561757
99337327	chr7:99337327:A:G	2.98606e-09	-2.11916e-10	-0.046643	3.15093e-07	-2.11916e-10	-0.00157148
99337358	chr7:99337358:T:C	4.99126e-10	-1.83549	-2.80088e-10	4.85549e-08	-1.87174	-2.80088e-10
99337738	chr7:99337738:G:C	9.20854e-10	-2.11916e-10	-1.22305	9.40039e-08	-2.11916e-10	-1.2111
99338802	chr7:99338802:C:T	2.60142e-09	-2.11916e-10	-0.18454	2.68673e-07	-2.11916e-10	-0.160945
99338809	chr7:99338809:A:G	1.0232e-09	-2.11916e-10	-1.11766	1.04829e-07	-2.11916e-10	-1.10211
99339335	chr7:99339335:C:T	2.21915e-09	-2.11916e-10	-0.343474	2.22845e-07	-2.11916e-10	-0.347961
99339681	chr7:99339681:T:G	9.16757e-10	-2.11916e-10	-1.22751	9.31571e-08	-2.11916e-10	-1.22015
99339786	chr7:99339786:C:T	6.58655e-10	-1.55815	-2.80088e-10	5.52241e-08	-1.74304	-2.80088e-10
99340299	chr7:99340299:A:G	4.39e-09	-2.11916e-10	0.338733	4.43911e-07	-2.11916e-10	0.341185
99340631	chr7:99340631:C:T	2.26326e-10	-1.39341	-1.23296	2.19645e-08	-1.42632	-1.23869
99340839	chr7:99340839:ATAATGC:A	1.21497e-09	-2.11916e-10	-0.945881	1.19246e-07	-2.11916e-10	-0.973251
99342134	chr7:99342134:C:T	1.09508e-09	-2.11916e-10	-1.04977	1.09919e-07	-2.11916e-10	-1.0547
99342394	chr7:99342394:A:C	6.22624e-09	1.52403	-0.835854	3.19739e-06	3.06348	-0.747826
99342974	chr7:99342974:G:A	2.38697e-09	-2.11916e-10	-0.270575	2.39573e-07	-2.11916e-10	-0.27558
99343000	chr7:99343000:G:T	9.5631e-10	-2.11916e-10	-1.18527	9.81669e-08	-2.11916e-10	-1.16777
99343118	chr7:99343118:A:T	5.90039e-10	-1.66816	-2.80088e-10	6.96728e-08	-1.51063	-2.80088e-10
99344199	chr7:99344199:G:A	9.21245e-10	-2.11916e-10	-1.22263	9.36795e-08	-2.11916e-10	-1.21456
99344286	chr7:99344286:C:T	2.36763e-10	-1.34174	-1.23955	2.28631e-08	-1.38992	-1.23499
99344654	chr7:99344654:C:T	9.10571e-10	-2.11916e-10	-1.23428	9.24696e-08	-2.11916e-10	-1.22756
99345366	chr7:99345366:C:T	2.40661e-10	-1.32628	-1.23869	2.32204e-08	-1.37543	-1.23397
99345432	chr7:99345432:C:T	2.6166e-09	-2.11916e-10	-0.178723	2.70257e-07	-2.11916e-10	-0.155065
99345478	chr7:99345478:T:C	9.09262e-10	-2.11916e-10	-1.23572	9.23092e-08	-2.11916e-10	-1.22929
99345684	chr7:99345684:G:C	9.02958e-08	4.31607	-0.953578	5.54395e-05	5.91637	-0.747758
99346211	chr7:99346211:C:T	5.74436e-10	-1.69496	-2.80088e-10	7.31915e-08	-1.46136	-2.80088e-10
99346543	chr7:99346543:G:A	9.50931e-10	-2.11916e-10	-1.19091	9.62637e-08	-2.11916e-10	-1.18735
99346715	chr7:99346715:C:T	2.61608e-09	-2.11916e-10	-0.178919	2.62506e-07	-2.11916e-10	-0.184166
99347147	chr7:99347147:G:A	3.13572e-08	2.30485	-2.80088e-10	2.54344e-06	2.08683	-2.80088e-10
99347303	chr7:99347303:T:C	2.33449e-10	-1.35562	-1.23977	2.2541e-08	-1.40385	-1.23525
99347368	chr7:99347368:G:A	2.5497e-09	-2.11916e-10	-0.20462	2.55856e-07	-2.11916e-10	-0.209824
99347392	chr7:99347392:T:C	9.17221e-10	-2.11916e-10	-1.227	9.35683e-08	-2.11916e-10	-1.21575
99347574	chr7:99347574:G:A	9.35229e-10	-2.11916e-10	-1.20756	9.53091e-08	-2.11916e-10	-1.19731
99347857	chr7:99347857:A:G	1.10588e-08	1.95677	-0.694149	5.97962e-06	3.52054	-0.578869
99347890	chr7:99347890:A:G	9.17095e-10	-2.11916e-10	-1.22714	9.35521e-08	-2.11916e-10	-1.21592
99348140	chr7:99348140:A:T	1.00623e-09	-2.11916e-10	-1.13439	1.0277e-07	-2.11916e-10	-1.12194
99348235	chr7:99348235:T:C	3.58836e-10	-1.39814	-0.767346	1.13089e-07	-0.340048	-0.686212
99348285	chr7:99348285:A:G	1.19555e-07	4.55531	-0.912126	7.68869e-05	6.17397	-0.678313
99348299	chr7:99348299:C:A	9.13983e-10	-2.11916e-10	-1.23054	9.1737e-08	-2.11916e-10	-1.23551
99349251	chr7:99349251:C:T	9.79137e-10	-2.11916e-10	-1.16168	1.00333e-07	-2.11916e-10	-1.14594
99349454	chr7:99349454:C:A	9.07574e-10	-2.11916e-10	-1.23758	9.21004e-08	-2.11916e-10	-1.23156
99349635	chr7:99349635:G:A	2.14457e-10	-1.4515	-1.22875	2.08093e-08	-1.48379	-1.23525
99350197	chr7:99350197:A:G	1.12699e-09	-2.11916e-10	-1.02105	1.16022e-07	-2.11916e-10	-1.00066
99350385	chr7:99350385:C:T	1.00962e-09	-2.11916e-10	-1.13103	1.02011e-07	-2.11916e-10	-1.12936
99350464	chr7:99350464:G:C	1.21458e-09	-2.11916e-10	-0.946198	1.21666e-07	-2.11916e-10	-0.953155
99351401	chr7:99351401:TAG:T	1.01058e-09	-2.11916e-10	-1.13008	1.03232e-07	-2.11916e-10	-1.11746
99351471	chr7:99351471:G:A	9.0654e-10	-2.11916e-10	-1.23872	9.16769e-08	-2.11916e-10	-1.23617
99352147	chr7:99352147:C:T	9.07691e-10	-2.11916e-10	-1.23745	9.20757e-08	-2.11916e-10	-1.23183
99352727	chr7:99352727:G:A	1.18169e-08	1.97194	-0.643009	6.42715e-06	3.53723	-0.523379
99352767	chr7:99352767:C:T	9.14305e-10	-2.11916e-10	-1.23019	9.29126e-08	-2.11916e-10	-1.22278
99353189	chr7:99353189:C:T	9.00989e-10	-2.11916e-10	-1.24486	9.14157e-08	-2.11916e-10	-1.23902
99353303	chr7:99353303:C:T	9.22974e-10	-2.11916e-10	-1.22075	9.39305e-08	-2.11916e-10	-1.21188
99353671	chr7:99353671:G:A	9.06131e-10	-2.11916e-10	-1.23917	9.16339e-08	-2.11916e-10	-1.23664
99354032	chr7:99354032:C:T	9.05882e-10	-2.11916e-10	-1.23944	9.16052e-08	-2.11916e-10	-1.23695
99354241	chr7:99354241:G:A	1.61304e-09	-0.662474	-2.80088e-10	1.17145e-07	-0.991027	-2.80088e-10
99354354	chr7:99354354:C:T	9.03755e-10	-2.11916e-10	-1.24179	9.1366e-08	-2.11916e-10	-1.23957
99354661	chr7:99354661:A:G	1.18898e-08	1.33508	-2.80088e-10	4.59304e-06	2.67786	-2.80088e-10
99355110	chr7:99355110:G:A	9.39728e-10	-2.11916e-10	-1.20276	9.3738e-08	-2.11916e-10	-1.21393
99355146	chr7:99355146:G:C	9.04635e-10	-2.11916e-10	-1.24082	9.14642e-08	-2.11916e-10	-1.23849
99355602	chr7:99355602:A:G	9.01039e-10	-2.11916e-10	-1.2448	9.127e-08	-2.11916e-10	-1.24062
99355692	chr7:99355692:C:T	1.88743e-09	-2.11916e-10	-0.505381	1.86812e-07	-2.11916e-10	-0.524336
99356041	chr7:99356041:G:C	9.45374e-10	-2.11916e-10	-1.19677	9.42873e-08	-2.11916e-10	-1.20809
99356195	chr7:99356195:C:A	1.50097e-09	0.505233	-1.23972	1.9018e-07	0.719669	-1.22614
99356240	chr7:99356240:C:T	9.90608e-09	1.83336	-0.680809	5.20833e-06	3.36851	-0.564937
99356376	chr7:99356376:G:A	9.19656e-10	-2.11916e-10	-1.22435	9.3496e-08	-2.11916e-10	-1.21652
99356495	chr7:99356495:CT:C	5.93938e-10	-1.66158	-2.80088e-10	7.02732e-08	-1.50205	-2.80088e-10
99356668	chr7:99356668:G:A	1.36145e-09	0.40359	-1.23564	1.7207e-07	0.613542	-1.22008
99356671	chr7:99356671:G:A	1.36922e-09	0.414824	-1.24118	1.72668e-07	0.625329	-1.2284
99357928	chr7:99357928:G:A	1.68555e-10	-1.8779	-1.04319	2.40526e-08	-1.59398	-0.980211
99358674	chr7:99358674:G:A	1.45623e-09	-2.11916e-10	-0.764749	1.47043e-07	-2.11916e-10	-0.763714
99358761	chr7:99358761:A:G	8.98829e-10	-2.11916e-10	-1.24726	9.09502e-08	-2.11916e-10	-1.24413
99358924	chr7:99358924:C:T	3.10665e-09	-2.11916e-10	-0.00705372	3.28667e-07	-2.11916e-10	0.0406061
99359121	chr7:99359121:G:A	2.74941e-09	-2.11916e-10	-0.129213	2.75697e-07	-2.11916e-10	-0.135136
99359132	chr7:99359132:C:T	1.01876e-08	1.90053	-0.719954	5.41479e-06	3.44731	-0.60486
99360257	chr7:99360257:C:T	2.54318e-10	-1.2606	-1.24916	2.41429e-08	-1.3218	-1.24864
99360692	chr7:99360692:C:G	1.44636e-08	2.53772	-1.00668	1.10831e-06	2.29777	-1.04161
99361330	chr7:99361330:C:A	3.11117e-09	-2.11916e-10	-0.00559856	3.29163e-07	-2.11916e-10	0.0421147
99362077	chr7:99362077:T:C	3.7946e-10	-0.879233	-1.23037	4.46917e-08	-0.713422	-1.24123
99362312	chr7:99362312:A:T	9.00447e-10	-2.11916e-10	-1.24546	9.06085e-08	-2.11916e-10	-1.24789
99363145	chr7:99363145:C:T	9.03256e-10	-2.11916e-10	-1.24235	9.13079e-08	-2.11916e-10	-1.2402
99363445	chr7:99363445:A:AT	7.60465e-10	-1.41442	-2.80088e-10	2.28173e-07	-0.324335	-2.80088e-10
99363708	chr7:99363708:C:T	1.28676e-09	-2.11916e-10	-0.88847	1.2889e-07	-2.11916e-10	-0.895476
99363836	chr7:99363836:C:T	2.40745e-08	2.5256	-0.485049	1.80122e-06	2.28763	-0.545847
99364115	chr7:99364115:C:T	3.05883e-10	-1.08617	-1.23898	3.541e-08	-0.940871	-1.24657
99365140	chr7:99365140:A:G	9.10373e-10	-2.11916e-10	-1.2345	9.20929e-08	-2.11916e-10	-1.23164
99365216	chr7:99365216:C:T	4.7887e-10	-1.87692	-2.80088e-10	5.00746e-08	-1.84093	-2.80088e-10
99365273	chr7:99365273:G:A	9.02847e-10	-2.11916e-10	-1.2428	9.07284e-08	-2.11916e-10	-1.24657
99365532	chr7:99365532:T:C	3.69174e-09	0.594101	-0.4286	1.83501e-06	1.90556	-0.145193
99365717	chr7:99365717:C:T	1.24549e-09	0.28735	-1.20842	1.28061e-07	0.332287	-1.23422
99367083	chr7:99367083:T:A	2.59204e-09	0.195237	-0.383389	1.27498e-06	1.48899	-0.0927445
99367284	chr7:99367284:C:T	1.51776e-09	-2.11916e-10	-0.723362	1.57705e-07	-2.11916e-10	-0.693715
99367452	chr7:99367452:T:C	9.27936e-10	-2.11916e-10	-1.21539	9.35456e-08	-2.11916e-10	-1.21599
99367992	chr7:99367992:G:A	3.19294e-10	-1.19151	-1.09073	6.80773e-08	-0.439967	-1.09383
99368035	chr7:99368035:A:G	1.14166e-07	4.54752	-0.950467	7.274e-05	6.169	-0.72879
99368477	chr7:99368477:C:T	1.17637e-09	-2.11916e-10	-0.978165	1.25284e-07	-2.11916e-10	-0.923852
99368763	chr7:99368763:C:T	2.98261e-09	-2.11916e-10	-0.0477987	3.19374e-07	-2.11916e-10	0.0119229
99368940	chr7:99368940:G:A	2.51049e-10	-1.7716	-0.751108	2.63044e-08	-1.78709	-0.697617
99369109	chr7:99369109:A:ATGT	2.50757e-09	-2.11916e-10	-0.221284	2.51645e-07	-2.11916e-10	-0.226418
99369110	chr7:99369110:A:G	2.50609e-09	-2.11916e-10	-0.221872	2.51495e-07	-2.11916e-10	-0.227014
99369113	chr7:99369113:ACT:A	2.50609e-09	-2.11916e-10	-0.221872	2.51495e-07	-2.11916e-10	-0.227014
99369238	chr7:99369238:G:GT	3.32015e-09	-2.11916e-10	0.0594139	3.52931e-07	-2.11916e-10	0.111835
99369540	chr7:99369540:G:A	4.84331e-10	-1.86558	-2.80088e-10	5.56411e-08	-1.73552	-2.80088e-10
99369585	chr7:99369585:C:T	9.60099e-10	-2.11916e-10	-1.18132	9.72209e-08	-2.11916e-10	-1.17745
99369684	chr7:99369684:T:C	9.11541e-10	-2.11916e-10	-1.23322	9.25475e-08	-2.11916e-10	-1.22672
99370480	chr7:99370480:C:T	9.62521e-10	-2.11916e-10	-1.1788	9.5811e-08	-2.11916e-10	-1.19206
99371137	chr7:99371137:C:T	1.53163e-09	-1.34536	0.631091	6.19661e-07	-0.140532	0.815267
99371267	chr7:99371267:G:A	1.21635e-09	-2.11916e-10	-0.944739	1.22217e-07	-2.11916e-10	-0.948639
99371430	chr7:99371430:C:T	9.17865e-10	-2.11916e-10	-1.2263	9.28001e-08	-2.11916e-10	-1.22399
99371489	chr7:99371489:C:T	9.28308e-10	-2.11916e-10	-1.21499	9.26559e-08	-2.11916e-10	-1.22555
99371490	chr7:99371490:C:T	9.21761e-10	-2.11916e-10	-1.22207	9.32109e-08	-2.11916e-10	-1.21957
99371659	chr7:99371659:A:G	5.22042e-08	3.43993	-0.625364	3.66153e-06	3.13538	-0.684182
99372501	chr7:99372501:G:C	5.87946e-07	5.51701	-0.28097	0.000507793	7.27437	0.109018
99372591	chr7:99372591:T:G	5.70573e-07	5.49516	-0.289118	0.00048863	7.24556	0.0993662
99372604	chr7:99372604:G:T	1.01321e-09	-2.11916e-10	-1.12748	1.03498e-07	-2.11916e-10	-1.11489
99372621	chr7:99372621:C:T	1.01321e-09	-2.11916e-10	-1.12748	1.03498e-07	-2.11916e-10	-1.11489
99373052	chr7:99373052:C:T	7.51247e-07	5.78647	-0.305334	0.000619344	7.50043	0.0815504
99373089	chr7:99373089:C:T	1.57468e-09	-0.686544	-2.80088e-10	6.11406e-08	-1.64126	-2.80088e-10
99373187	chr7:99373187:G:A	1.14418e-09	-2.11916e-10	-1.00591	1.13419e-07	-2.11916e-10	-1.02335
99373644	chr7:99373644:T:C	9.09345e-10	-2.11916e-10	-1.23563	9.1536e-08	-2.11916e-10	-1.23771
99373697	chr7:99373697:A:G	7.28904e-10	-0.222659	-1.23415	7.77809e-08	-0.18448	-1.21606
99373706	chr7:99373706:T:C	8.48823e-10	-0.0991733	-1.20533	9.1504e-08	-0.0607961	-1.17726
99373710	chr7:99373710:A:G	9.27068e-10	0.00464552	-1.22097	9.96492e-08	0.0448723	-1.19765
99373712	chr7:99373712:A:G	8.06313e-10	-0.123816	-1.23206	8.62864e-08	-0.0836529	-1.21311
99373715	chr7:99373715:C:T	2.76497e-09	-1.40077	1.2772	1.08536e-06	-0.242394	1.47762
99373817	chr7:99373817:C:T	1.66021e-09	-0.633653	-2.80088e-10	6.26489e-08	-1.61689	-2.80088e-10
99373873	chr7:99373873:A:G	2.44989e-09	-2.11916e-10	-0.244555	2.45905e-07	-2.11916e-10	-0.249492
99374039	chr7:99374039:GCT:G	1.16742e-06	6.26766	-0.345702	0.00116021	8.17472	0.0349542
99374103	chr7:99374103:G:T	2.13617e-09	-1.14775	0.766167	8.36287e-07	0.176731	0.797803
99374487	chr7:99374487:G:A	2.58676e-09	-2.11916e-10	-0.190193	2.67004e-07	-2.11916e-10	-0.167176
99374730	chr7:99374730:A:G	8.99417e-10	-2.11916e-10	-1.24661	9.0825e-08	-2.11916e-10	-1.2455
99374800	chr7:99374800:C:T	1.51441e-09	-2.11916e-10	-0.725573	1.56882e-07	-2.11916e-10	-0.698947
99374938	chr7:99374938:A:T	6.00828e-09	-2.11916e-10	0.65254	6.05385e-07	-2.11916e-10	0.651426
99375095	chr7:99375095:TC:T	8.05934e-10	-0.198663	-1.15769	9.27969e-08	-0.106028	-1.118
99375575	chr7:99375575:C:CT	1.12099e-09	-2.11916e-10	-1.02639	1.1551e-07	-2.11916e-10	-1.00508
99375656	chr7:99375656:C:G	8.12649e-10	-0.175767	-1.17229	9.34872e-08	-0.0810935	-1.13552
99375907	chr7:99375907:C:T	8.69141e-08	3.95257	-0.62825	5.90448e-06	3.62898	-0.699952
99376364	chr7:99376364:GCAAGACAC:G	8.96875e-10	-2.11916e-10	-1.24944	9.0603e-08	-2.11916e-10	-1.24795
99376415	chr7:99376415:T:A	2.10056e-09	-1.26601	0.867622	9.04529e-07	-0.00995066	1.06293
99376596	chr7:99376596:C:T	8.47513e-10	-1.30605	-2.80088e-10	2.87005e-07	-0.0949393	-2.80088e-10
99376669	chr7:99376669:G:A	2.21446e-09	-2.11916e-10	-0.345588	2.28897e-07	-2.11916e-10	-0.321168
99376801	chr7:99376801:C:T	2.13949e-08	1.92256	-2.80088e-10	9.50445e-06	3.40508	-2.80088e-10
99376965	chr7:99376965:G:A	1.20102e-08	1.01135	0.333813	8.13209e-06	2.52152	0.727615
99377175	chr7:99377175:GT:G	2.40637e-09	-2.11916e-10	-0.262477	2.41553e-07	-2.11916e-10	-0.267351
99377316	chr7:99377316:T:C	2.09501e-06	6.64953	-0.142818	0.00233833	8.65885	0.251659
99377634	chr7:99377634:T:TC	9.5577e-10	-2.11916e-10	-1.18584	9.73424e-08	-2.11916e-10	-1.1762
99377938	chr7:99377938:A:AG	1.06462e-09	-2.11916e-10	-1.07798	1.12144e-07	-2.11916e-10	-1.03465
99377996	chr7:99377996:C:T	9.24138e-10	-2.11916e-10	-1.21949	9.2312e-08	-2.11916e-10	-1.22926
99378152	chr7:99378152:C:T	9.9943e-10	-2.11916e-10	-1.14117	9.9607e-08	-2.11916e-10	-1.15321
99378192	chr7:99378192:C:T	8.96742e-10	-2.11916e-10	-1.24958	9.04269e-08	-2.11916e-10	-1.2499
99378491	chr7:99378491:C:G	1.11477e-09	-2.11916e-10	-1.03195	1.14828e-07	-2.11916e-10	-1.011
99378543	chr7:99378543:C:T	1.3627e-09	-2.11916e-10	-0.831127	1.32687e-07	-2.11916e-10	-0.866442
99378619	chr7:99378619:G:T	1.49137e-07	4.42005	-0.555777	9.97311e-06	4.08489	-0.631684
99378930	chr7:99378930:C:G	9.05886e-10	-2.11916e-10	-1.23944	9.18483e-08	-2.11916e-10	-1.2343
99379327	chr7:99379327:C:G	9.90196e-10	-2.11916e-10	-1.15045	1.00535e-07	-2.11916e-10	-1.14393
99379444	chr7:99379444:A:G	2.87037e-09	-1.30323	1.21707	1.22328e-06	-0.0706004	1.42546
99379509	chr7:99379509:C:T	9.01625e-10	-2.11916e-10	-1.24415	9.13063e-08	-2.11916e-10	-1.24022
99379897	chr7:99379897:G:A	2.833e-09	-2.11916e-10	-0.0992617	2.71538e-07	-2.11916e-10	-0.150338
99379905	chr7:99379905:A:G	8.28119e-10	-0.0801934	-1.249	9.73147e-08	0.06379	-1.24028
99379927	chr7:99379927:G:A	9.50901e-10	-2.11916e-10	-1.19094	9.49731e-08	-2.11916e-10	-1.20084
99380020	chr7:99380020:T:C	9.10314e-10	-2.11916e-10	-1.23456	9.23856e-08	-2.11916e-10	-1.22847
99380334	chr7:99380334:C:T	9.66514e-10	-2.11916e-10	-1.17466	9.61053e-08	-2.11916e-10	-1.18899
99380758	chr7:99380758:C:T	1.05297e-09	-2.11916e-10	-1.08898	1.09374e-07	-2.11916e-10	-1.05967
99381100	chr7:99381100:T:G	2.10775e-09	-0.394975	-2.80088e-10	3.32976e-07	0.0536333	-2.80088e-10
99381132	chr7:99381132:A:G	4.20139e-09	-0.393731	0.688549	1.58156e-06	0.491646	1.12008
99381486	chr7:99381486:C:T	3.0946e-09	-2.11916e-10	-0.010938	2.9444e-07	-2.11916e-10	-0.0693642
99381493	chr7:99381493:T:A	9.54165e-10	-2.11916e-10	-1.18752	9.49856e-08	-2.11916e-10	-1.20071
99381630	chr7:99381630:G:A	1.06457e-09	-2.11916e-10	-1.07803	1.04019e-07	-2.11916e-10	-1.10986
99381703	chr7:99381703:G:A	1.03945e-09	-1.1019	-2.80088e-10	5.08395e-08	-1.82577	-2.80088e-10
99381828	chr7:99381828:T:C	1.0552e-09	-2.11916e-10	-1.08687	1.03182e-07	-2.11916e-10	-1.11795
99382164	chr7:99382164:G:A	3.90339e-09	-2.11916e-10	0.221248	4.0718e-07	-2.11916e-10	0.254816
99382419	chr7:99382419:AG:A	1.39125e-09	-2.11916e-10	-0.810395	1.45699e-07	-2.11916e-10	-0.772893
99382993	chr7:99382993:C:T	3.70752e-09	-2.11916e-10	0.169766	3.53701e-07	-2.11916e-10	0.114015
99383036	chr7:99383036:T:G	1.84407e-06	6.27679	0.102344	0.0020132	8.19637	0.564427
99383256	chr7:99383256:A:G	6.49465e-07	5.56705	-0.231499	0.00059949	7.37588	0.173517
99383523	chr7:99383523:G:A	1.0544e-09	-2.11916e-10	-1.08762	1.03109e-07	-2.11916e-10	-1.11865
99383600	chr7:99383600:C:T	1.38209e-09	-2.11916e-10	-0.817001	1.45871e-07	-2.11916e-10	-0.771717
99383610	chr7:99383610:A:G	1.40645e-06	6.03554	0.0726858	0.00149404	7.93183	0.530723
99383843	chr7:99383843:C:T	9.81753e-10	-2.11916e-10	-1.15901	9.74609e-08	-2.11916e-10	-1.17499
99383927	chr7:99383927:T:A	2.29396e-09	-2.11916e-10	-0.310319	2.42776e-07	-2.11916e-10	-0.262301
99384799	chr7:99384799:G:A	9.02945e-10	-2.11916e-10	-1.24269	9.12156e-08	-2.11916e-10	-1.24121
99385145	chr7:99385145:G:A	9.03943e-10	-2.11916e-10	-1.24159	9.13262e-08	-2.11916e-10	-1.24
99385711	chr7:99385711:C:T	9.0369e-10	-2.11916e-10	-1.24187	9.12982e-08	-2.11916e-10	-1.24031
99386080	chr7:99386080:G:A	6.63215e-10	-1.55125	-2.80088e-10	7.32766e-08	-1.4602	-2.80088e-10
99386590	chr7:99386590:G:A	1.7539e-09	-1.0739	0.495142	7.71583e-07	0.251288	0.642718
99386731	chr7:99386731:G:C	1.23776e-08	-1.17692	2.55222	5.86274e-06	0.110129	2.81181
99386776	chr7:99386776:C:T	1.04687e-09	0.0741059	-1.1689	1.22659e-07	0.260534	-1.20556
99386922	chr7:99386922:A:G	9.03654e-10	-2.11916e-10	-1.24191	9.12944e-08	-2.11916e-10	-1.24035
99387256	chr7:99387256:A:T	9.52983e-08	3.71031	-0.2939	6.54219e-06	3.41851	-0.386921
99387512	chr7:99387512:C:T	7.87342e-08	3.5441	-0.318618	5.4943e-06	3.2674	-0.410374
99387524	chr7:99387524:G:A	1.25933e-09	-2.11916e-10	-0.910018	1.28556e-07	-2.11916e-10	-0.898072
99387691	chr7:99387691:C:T	5.67875e-10	-1.70645	-2.80088e-10	5.91015e-08	-1.67518	-2.80088e-10
99387716	chr7:99387716:G:A	8.99586e-10	-2.11916e-10	-1.24642	9.05287e-08	-2.11916e-10	-1.24877
99387785	chr7:99387785:G:A	3.3779e-10	-1.14781	-1.07812	3.53942e-08	-1.13075	-1.05714
99387883	chr7:99387883:G:C	2.30081e-10	-1.37356	-1.23636	1.88754e-08	-1.57462	-1.24196
99387957	chr7:99387957:T:C	1.03406e-09	-2.11916e-10	-1.10711	1.01369e-07	-2.11916e-10	-1.13567
99388013	chr7:99388013:C:T	1.90566e-09	-2.11916e-10	-0.49577	1.90021e-07	-2.11916e-10	-0.507304
99388657	chr7:99388657:G:A	4.02831e-09	-2.11916e-10	0.252749	4.2061e-07	-2.11916e-10	0.287268
99389084	chr7:99389084:G:A	8.9779e-10	-2.11916e-10	-1.24842	9.07505e-08	-2.11916e-10	-1.24632
99389094	chr7:99389094:G:A	9.95192e-10	-2.11916e-10	-1.14542	9.90884e-08	-2.11916e-10	-1.15843
99389367	chr7:99389367:G:A	1.46453e-09	-2.11916e-10	-0.759065	1.48858e-07	-2.11916e-10	-0.751446
99389524	chr7:99389524:G:A	7.55677e-10	-1.42074	-2.80088e-10	4.83377e-08	-1.87623	-2.80088e-10
99389842	chr7:99389842:C:T	1.08023e-09	-2.11916e-10	-1.06342	1.05387e-07	-2.11916e-10	-1.0968
99390261	chr7:99390261:G:C	6.73944e-09	-2.11916e-10	0.767379	7.02976e-07	-2.11916e-10	0.800885
99390567	chr7:99390567:A:G	3.02581e-09	-2.11916e-10	-0.0334194	2.8811e-07	-2.11916e-10	-0.091095
99390569	chr7:99390569:G:A	4.52603e-09	-2.11916e-10	0.369247	4.73219e-07	-2.11916e-10	0.40512
99390705	chr7:99390705:T:A	1.35239e-09	-0.838722	-2.80088e-10	9.76299e-08	-1.17326	-2.80088e-10
99390719	chr7:99390719:A:G	1.3914e-09	-0.810284	-2.80088e-10	9.89486e-08	-1.15984	-2.80088e-10
99391477	chr7:99391477:G:A	4.78653e-10	-1.87738	-2.80088e-10	5.03713e-08	-1.83502	-2.80088e-10
99392003	chr7:99392003:G:A	8.63904e-10	-0.287031	-0.999859	1.01779e-07	-0.191293	-0.940338
99393398	chr7:99393398:C:T	9.82764e-10	-2.11916e-10	-1.15798	1.00204e-07	-2.11916e-10	-1.14723
99393515	chr7:99393515:C:T	2.85448e-09	-2.11916e-10	-0.0917094	2.72179e-07	-2.11916e-10	-0.147978
99393544	chr7:99393544:G:A	1.48452e-09	-2.11916e-10	-0.745506	1.44105e-07	-2.11916e-10	-0.783895
99393574	chr7:99393574:G:T	4.70689e-10	-0.649152	-1.245	5.41899e-08	-0.512356	-1.24959
99393614	chr7:99393614:C:T	4.63522e-09	-2.11916e-10	0.393085	5.08232e-07	-2.11916e-10	0.476499
99395489	chr7:99395489:A:G	9.15158e-10	0.00507813	-1.23433	1.08364e-07	0.1719	-1.24084
99395491	chr7:99395491:G:A	9.823e-10	-2.11916e-10	-1.15846	9.6879e-08	-2.11916e-10	-1.18098
99395731	chr7:99395731:C:T	1.09279e-08	-1.25235	2.50307	4.8911e-06	-0.021998	2.76273
99395942	chr7:99395942:G:A	1.33217e-09	-2.11916e-10	-0.853788	1.39916e-07	-2.11916e-10	-0.813394
99396244	chr7:99396244:G:A	9.80216e-10	-2.11916e-10	-1.16058	9.67008e-08	-2.11916e-10	-1.18282
99396869	chr7:99396869:C:T	1.41944e-09	-1.18832	0.397987	5.74093e-07	0.0549675	0.543386
99396932	chr7:99396932:C:T	1.02467e-09	-2.11916e-10	-1.11622	1.01602e-07	-2.11916e-10	-1.13338
99397177	chr7:99397177:G:A	9.07635e-10	-2.11916e-10	-1.23751	9.17316e-08	-2.11916e-10	-1.23557
99398101	chr7:99398101:G:A	7.23195e-10	-1.46467	-2.80088e-10	2.12639e-07	-0.39484	-2.80088e-10
99398613	chr7:99398613:C:T	1.08924e-09	-2.11916e-10	-1.05512	1.12987e-07	-2.11916e-10	-1.02717
99399229	chr7:99399229:T:C	1.39651e-09	-2.11916e-10	-0.806624	1.47108e-07	-2.11916e-10	-0.76327
99399340	chr7:99399340:G:A	1.39551e-09	-2.11916e-10	-0.807338	1.46999e-07	-2.11916e-10	-0.764013
99399484	chr7:99399484:C:T	3.27875e-09	-2.11916e-10	0.0468645	3.12143e-07	-2.11916e-10	-0.0109767
99399801	chr7:99399801:T:C	4.78163e-10	-1.8784	-2.80088e-10	5.47448e-08	-1.75176	-2.80088e-10
99399938	chr7:99399938:C:T	3.27838e-09	-2.11916e-10	0.0467514	3.41248e-07	-2.11916e-10	0.0781699
99400024	chr7:99400024:T:A	9.70183e-10	-2.11916e-10	-1.17087	9.58222e-08	-2.11916e-10	-1.19194
99400530	chr7:99400530:G:A	1.00688e-08	-1.24561	2.41445	4.52555e-06	-0.00829788	2.67135
99400877	chr7:99400877:T:A	1.2662e-09	-2.11916e-10	-0.904575	1.26825e-07	-2.11916e-10	-0.91163
99401287	chr7:99401287:C:A	1.00637e-09	-2.11916e-10	-1.13425	1.03673e-07	-2.11916e-10	-1.11319
99401350	chr7:99401350:CAG:C	9.7492e-09	-1.27216	2.40875	4.29752e-06	-0.0540749	2.66543
99401417	chr7:99401417:C:A	9.92188e-10	-2.11916e-10	-1.14844	9.88098e-08	-2.11916e-10	-1.16124
99401729	chr7:99401729:C:T	2.45196e-09	-2.11916e-10	-0.24371	2.53063e-07	-2.11916e-10	-0.220801
99402084	chr7:99402084:A:G	1.14713e-09	0.239914	-1.24325	1.37382e-07	0.415567	-1.24724
99403307	chr7:99403307:T:C	1.02549e-09	-2.11916e-10	-1.11543	1.0433e-07	-2.11916e-10	-1.10688
99403811	chr7:99403811:G:C	1.33142e-09	-2.11916e-10	-0.854353	1.33379e-07	-2.11916e-10	-0.861243
99404002	chr7:99404002:C:T	4.7561e-08	2.95982	-0.238406	3.41378e-06	2.69916	-0.318022
99404316	chr7:99404316:A:G	9.92928e-10	-2.11916e-10	-1.14769	9.88788e-08	-2.11916e-10	-1.16054
99404612	chr7:99404612:G:A	3.96647e-09	-2.11916e-10	0.23728	4.1411e-07	-2.11916e-10	0.271694
99404743	chr7:99404743:G:A	1.55381e-09	-2.11916e-10	-0.699888	1.54066e-07	-2.11916e-10	-0.717057
99404972	chr7:99404972:T:C	9.93364e-10	-2.11916e-10	-1.14726	9.89196e-08	-2.11916e-10	-1.16013
99405312	chr7:99405312:G:A	4.82646e-09	-2.11916e-10	0.433515	4.81088e-07	-2.11916e-10	0.421612
99405448	chr7:99405448:C:A	1.22552e-09	0.042253	-0.979483	1.45444e-07	0.260645	-1.03529
99405527	chr7:99405527:T:C	2.96428e-09	-2.11916e-10	-0.0539618	3.08415e-07	-2.11916e-10	-0.0229922
99405877	chr7:99405877:G:C	1.15638e-09	-2.11916e-10	-0.9953	1.22144e-07	-2.11916e-10	-0.949239
99406273	chr7:99406273:TTACTTTTCCCTCTAA:T	9.71866e-10	-2.11916e-10	-1.16913	9.9002e-08	-2.11916e-10	-1.1593
99406797	chr7:99406797:T:G	4.53949e-09	-2.11916e-10	0.372217	4.74314e-07	-2.11916e-10	0.407431
99406836	chr7:99406836:G:T	5.42591e-10	-0.62943	-1.12257	6.39007e-08	-0.450715	-1.14639
99406874	chr7:99406874:T:C	1.02696e-08	-1.25589	2.44448	4.5761e-06	-0.0282055	2.70237
99406908	chr7:99406908:A:G	1.39889e-09	-2.11916e-10	-0.804918	1.47372e-07	-2.11916e-10	-0.761481
99406914	chr7:99406914:C:T	1.52618e-09	-2.11916e-10	-0.717832	1.55196e-07	-2.11916e-10	-0.709752
99407012	chr7:99407012:A:C	1.34555e-09	-2.11916e-10	-0.843798	1.34782e-07	-2.11916e-10	-0.850783
99407133	chr7:99407133:T:G	1.32893e-09	-2.11916e-10	-0.856224	1.296e-07	-2.11916e-10	-0.889985
99407553	chr7:99407553:T:A	8.96446e-10	-2.11916e-10	-1.24991	9.04796e-08	-2.11916e-10	-1.24931
99407883	chr7:99407883:C:T	5.06498e-09	0.795439	-0.313686	3.03438e-06	2.34224	-0.0789162
99408853	chr7:99408853:G:C	1.2575e-09	-2.11916e-10	-0.91147	1.28534e-07	-2.11916e-10	-0.898243
99408930	chr7:99408930:C:T	4.4632e-09	-2.11916e-10	0.355268	4.88782e-07	-2.11916e-10	0.437479
99409140	chr7:99409140:T:C	1.26018e-09	0.100155	-1.0095	1.50286e-07	0.320029	-1.06193
99409248	chr7:99409248:A:G	3.26691e-09	-2.11916e-10	0.0432459	3.40038e-07	-2.11916e-10	0.0746186
99409506	chr7:99409506:G:A	1.48971e-09	-2.11916e-10	-0.742014	1.44611e-07	-2.11916e-10	-0.780393
99409582	chr7:99409582:A:G	2.52525e-08	3.33823	-1.2499	1.77891e-06	2.97609	-1.24677
99409894	chr7:99409894:A:G	1.49032e-09	-2.11916e-10	-0.741607	1.44652e-07	-2.11916e-10	-0.780106
99410198	chr7:99410198:TTTTTA:T	9.15698e-10	-2.11916e-10	-1.22867	9.30333e-08	-2.11916e-10	-1.22148
99410283	chr7:99410283:C:T	4.79185e-10	-1.87627	-2.80088e-10	5.01037e-08	-1.84034	-2.80088e-10
99410772	chr7:99410772:C:G	9.96244e-09	-1.23493	2.39315	4.57664e-06	0.0163444	2.65794
99410792	chr7:99410792:C:A	7.53604e-07	5.50247	-0.0182038	0.000754389	7.35337	0.425856
99410989	chr7:99410989:C:G	4.00993e-09	-2.11916e-10	0.248177	4.64031e-07	-2.11916e-10	0.385513
99411786	chr7:99411786:C:T	5.15102e-10	-1.80399	-2.80088e-10	4.82442e-08	-1.87816	-2.80088e-10
99411885	chr7:99411885:T:A	9.85867e-10	-2.11916e-10	-1.15483	1.00539e-07	-2.11916e-10	-1.14389
99411957	chr7:99411957:C:T	2.71468e-10	-1.37837	-1.06614	8.79532e-08	-0.221191	-1.05644
99412076	chr7:99412076:G:A	5.68618e-10	-1.70514	-2.80088e-10	5.95017e-08	-1.66843	-2.80088e-10
99412250	chr7:99412250:C:T	1.12759e-09	-2.11916e-10	-1.02051	1.18614e-07	-2.11916e-10	-0.97856
99412342	chr7:99412342:T:C	6.38834e-10	-1.58871	-2.80088e-10	5.06425e-08	-1.82965	-2.80088e-10
99412355	chr7:99412355:T:C	8.76658e-10	-0.0814855	-1.19075	1.03629e-07	0.0536446	-1.16726
99412794	chr7:99412794:TG:T	2.05667e-09	-2.11916e-10	-0.419511	2.26022e-07	-2.11916e-10	-0.333805
99413353	chr7:99413353:C:T	9.08894e-10	-2.11916e-10	-1.23612	9.1123e-08	-2.11916e-10	-1.24223
99413486	chr7:99413486:T:G	1.33691e-09	-2.11916e-10	-0.850238	1.33923e-07	-2.11916e-10	-0.857171
99413566	chr7:99413566:G:A	9.64717e-10	-2.11916e-10	-1.17652	9.82537e-08	-2.11916e-10	-1.16689
99413840	chr7:99413840:C:T	1.15731e-09	-2.11916e-10	-0.9945	1.22783e-07	-2.11916e-10	-0.944018
99413843	chr7:99413843:C:T	3.24836e-09	-2.11916e-10	0.0375517	3.38297e-07	-2.11916e-10	0.0694855
99415023	chr7:99415023:C:T	2.71431e-08	3.40792	-1.24739	1.88739e-06	3.03832	-1.24981
99415030	chr7:99415030:T:C	1.03426e-09	-2.11916e-10	-1.10691	1.08604e-07	-2.11916e-10	-1.06673
99415102	chr7:99415102:G:A	1.19126e-09	-2.11916e-10	-0.965585	1.21636e-07	-2.11916e-10	-0.953409
99415250	chr7:99415250:A:AC	3.57938e-09	-2.11916e-10	0.134591	3.82409e-07	-2.11916e-10	0.192053
99415262	chr7:99415262:G:C	1.57857e-09	0.167341	-0.85142	1.93765e-07	0.295128	-0.782919
99415412	chr7:99415412:A:G	9.47591e-10	-2.11916e-10	-1.19443	9.44174e-08	-2.11916e-10	-1.20671
99415692	chr7:99415692:T:C	9.70617e-10	-2.11916e-10	-1.17042	9.91722e-08	-2.11916e-10	-1.15758
99415942	chr7:99415942:CTTATT:C	1.94826e-08	3.07732	-1.2484	1.37131e-06	2.71853	-1.24944
99416383	chr7:99416383:G:C	1.14173e-09	-2.11916e-10	-1.00805	1.11833e-07	-2.11916e-10	-1.03743
99417304	chr7:99417304:C:T	1.15756e-09	-2.11916e-10	-0.994287	1.13203e-07	-2.11916e-10	-1.02526
99417361	chr7:99417361:T:C	5.51017e-09	0.941644	-0.375646	3.41021e-06	2.53033	-0.150237
99417442	chr7:99417442:T:C	1.20555e-09	-2.11916e-10	-0.953665	1.2312e-07	-2.11916e-10	-0.941282
99418070	chr7:99418070:C:T	1.17387e-09	-2.11916e-10	-0.980293	1.14696e-07	-2.11916e-10	-1.01216
99418168	chr7:99418168:T:C	1.53804e-09	0.316929	-1.02702	1.89362e-07	0.569254	-1.08003
99418213	chr7:99418213:C:T	1.53762e-08	2.81021	-1.21799	1.13412e-06	2.47851	-1.19934
99418220	chr7:99418220:G:T	6.7347e-10	-1.53591	-2.80088e-10	5.80191e-08	-1.69367	-2.80088e-10
99418259	chr7:99418259:G:A	2.09742e-08	3.15006	-1.24737	1.47018e-06	2.78851	-1.24981
99419064	chr7:99419064:G:C	6.39162e-10	-1.58819	-2.80088e-10	1.08057e-07	-1.07178	-2.80088e-10
99419107	chr7:99419107:A:G	4.976e-10	-0.593224	-1.24533	5.80349e-08	-0.445107	-1.24829
99419448	chr7:99419448:C:T	9.62923e-10	-2.11916e-10	-1.17838	9.85649e-08	-2.11916e-10	-1.16372
99419734	chr7:99419734:G:A	4.78113e-10	-1.87851	-2.80088e-10	5.1743e-08	-1.80815	-2.80088e-10
99420114	chr7:99420114:G:A	3.82738e-10	-0.949798	-1.15121	1.57881e-07	0.45149	-1.14409
99420345	chr7:99420345:A:G	8.9711e-10	-2.11916e-10	-1.24917	9.0427e-08	-2.11916e-10	-1.2499
99420754	chr7:99420754:C:T	1.50523e-09	-2.11916e-10	-0.731652	1.45663e-07	-2.11916e-10	-0.773142
99421688	chr7:99421688:G:C	1.63116e-09	0.533748	-1.18505	2.15369e-07	0.824032	-1.20612
99421942	chr7:99421942:G:A	8.77312e-10	-1.27149	-2.80088e-10	6.27346e-08	-1.61552	-2.80088e-10
99422197	chr7:99422197:A:G	9.42354e-09	2.32058	-1.21796	1.21757e-06	2.5377	-1.18753
99422218	chr7:99422218:C:T	1.15541e-09	-2.11916e-10	-0.99614	1.16177e-07	-2.11916e-10	-0.999326
99422332	chr7:99422332:C:T	1.67265e-09	-2.11916e-10	-0.62619	1.75014e-07	-2.11916e-10	-0.589573
99422550	chr7:99422550:A:G	9.1343e-10	-2.11916e-10	-1.23115	9.2404e-08	-2.11916e-10	-1.22827
99423006	chr7:99423006:T:G	9.62865e-10	-2.11916e-10	-1.17844	9.91062e-08	-2.11916e-10	-1.15825
99423031	chr7:99423031:C:T	9.40787e-10	-2.11916e-10	-1.20164	9.38303e-08	-2.11916e-10	-1.21295
99423183	chr7:99423183:A:G	2.48119e-06	6.51817	0.157721	0.00183148	8.02708	0.639123
99423244	chr7:99423244:G:A	2.9673e-09	-2.11916e-10	-0.0529452	3.08346e-07	-2.11916e-10	-0.0232166
99423383	chr7:99423383:G:A	9.79854e-10	-1.16095	-2.80088e-10	9.59533e-08	-1.19058	-2.80088e-10
99424000	chr7:99424000:T:C	4.85416e-10	-1.86335	-2.80088e-10	5.44285e-08	-1.75755	-2.80088e-10
99424071	chr7:99424071:C:G	9.16849e-10	-2.11916e-10	-1.22741	9.27751e-08	-2.11916e-10	-1.22426
99424139	chr7:99424139:C:T	1.67715e-09	-2.11916e-10	-0.623505	1.62622e-07	-2.11916e-10	-0.663013
99424252	chr7:99424252:T:C	1.19427e-09	-0.963064	-2.80088e-10	5.38832e-08	-1.76762	-2.80088e-10
99424359	chr7:99424359:C:T	8.98432e-10	-2.11916e-10	-1.2477	9.09414e-08	-2.11916e-10	-1.24422
99424828	chr7:99424828:C:T	9.67132e-10	-2.11916e-10	-1.17402	9.93305e-08	-2.11916e-10	-1.15599
99425018	chr7:99425018:G:A	9.97005e-10	-2.11916e-10	-1.1436	9.87733e-08	-2.11916e-10	-1.16161
99425162	chr7:99425162:G:A	9.07365e-10	-2.11916e-10	-1.23781	9.18981e-08	-2.11916e-10	-1.23376
99425197	chr7:99425197:G:A	1.21899e-09	-2.11916e-10	-0.942575	1.26008e-07	-2.11916e-10	-0.918092
99425257	chr7:99425257:G:T	1.13519e-09	-2.11916e-10	-1.01379	1.1913e-07	-2.11916e-10	-0.974223
99425368	chr7:99425368:C:T	8.96469e-10	-2.11916e-10	-1.24989	9.0527e-08	-2.11916e-10	-1.24879
99425795	chr7:99425795:G:A	2.97514e-08	-2.11916e-10	2.25228	3.33164e-06	-2.11916e-10	2.35678
99425838	chr7:99425838:A:G	4.47015e-09	-2.11916e-10	0.356825	7.47259e-07	-2.11916e-10	0.861974
99426306	chr7:99426306:C:T	2.72151e-10	-1.4027	-1.0393	3.20766e-08	-1.24557	-1.04074
99426439	chr7:99426439:A:G	4.80261e-09	-2.11916e-10	0.428561	8.11044e-07	-2.11916e-10	0.943884
99426459	chr7:99426459:C:T	9.19274e-10	-2.11916e-10	-1.22477	9.30039e-08	-2.11916e-10	-1.2218
99426460	chr7:99426460:G:A	2.33568e-09	-2.11916e-10	-0.292293	2.41607e-07	-2.11916e-10	-0.267125
99426623	chr7:99426623:C:CTGCCTGGCCGCCCATCGTCTGGGA	1.26833e-09	-2.11916e-10	-0.902893	1.31195e-07	-2.11916e-10	-0.877751
99426750	chr7:99426750:C:A	5.08164e-10	-1.81755	-2.80088e-10	6.19886e-08	-1.62749	-2.80088e-10
99427013	chr7:99427013:C:T	4.92513e-10	-0.657122	-1.19171	4.3211e-08	-0.803674	-1.18467
99427074	chr7:99427074:G:A	1.31305e-09	-2.11916e-10	-0.868246	1.34535e-07	-2.11916e-10	-0.852612
99427256	chr7:99427256:G:A	1.22529e-09	-2.11916e-10	-0.93742	1.25622e-07	-2.11916e-10	-0.92116
99427289	chr7:99427289:C:T	1.43227e-09	-2.11916e-10	-0.781338	1.47303e-07	-2.11916e-10	-0.761946
99427333	chr7:99427333:C:T	1.52892e-09	-2.11916e-10	-0.716036	1.47928e-07	-2.11916e-10	-0.757713
99427379	chr7:99427379:G:A	1.79372e-09	-2.11916e-10	-0.556306	1.90207e-07	-2.11916e-10	-0.506327
99427705	chr7:99427705:C:T	6.10017e-10	-1.63487	-2.80088e-10	5.61396e-08	-1.7266	-2.80088e-10
99428271	chr7:99428271:T:C	9.21694e-10	-1.69411	0.471967	2.35227e-07	-0.860585	0.566696
99428658	chr7:99428658:G:A	1.81134e-09	-2.11916e-10	-0.54653	1.87413e-07	-2.11916e-10	-0.521121
99428783	chr7:99428783:G:T	1.41686e-09	-2.11916e-10	-0.792155	1.48864e-07	-2.11916e-10	-0.751406
99429214	chr7:99429214:G:A	2.02754e-08	3.03206	-1.16325	1.4859e-06	2.7453	-1.19596
99429421	chr7:99429421:T:C	3.53972e-06	6.71633	0.314873	0.00289584	8.30352	0.820822
99430366	chr7:99430366:G:A	1.21445e-09	-2.11916e-10	-0.94631	1.26237e-07	-2.11916e-10	-0.916276
99431184	chr7:99431184:G:A	9.35049e-10	-2.11916e-10	-1.20775	9.33261e-08	-2.11916e-10	-1.21834
99431267	chr7:99431267:C:T	1.56596e-09	-2.11916e-10	-0.692097	1.59233e-07	-2.11916e-10	-0.684072
99431634	chr7:99431634:G:A	2.76822e-09	-2.11916e-10	-0.122393	2.87372e-07	-2.11916e-10	-0.0936614
99431761	chr7:99431761:A:G	2.55483e-06	6.6361	0.0690483	0.00201849	8.22592	0.5375
99431814	chr7:99431814:C:G	1.04858e-09	-2.11916e-10	-1.09316	1.03596e-07	-2.11916e-10	-1.11394
99432464	chr7:99432464:G:C	1.16246e-09	-2.11916e-10	-0.990063	1.16884e-07	-2.11916e-10	-0.993255
99432485	chr7:99432485:C:T	3.21565e-09	-1.58717	1.6146	1.08186e-06	-0.571358	1.80335
99432624	chr7:99432624:C:T	5.32658e-10	-1.77047	-2.80088e-10	5.29922e-08	-1.78429	-2.80088e-10
99432763	chr7:99432763:C:T	1.07094e-09	-2.11916e-10	-1.07206	1.06098e-07	-2.11916e-10	-1.09008
99432975	chr7:99432975:G:T	3.5834e-09	-2.11916e-10	0.135713	3.73649e-07	-2.11916e-10	0.168879
99433141	chr7:99433141:C:G	9.88587e-10	-2.11916e-10	-1.15208	1.02691e-07	-2.11916e-10	-1.12272
99433159	chr7:99433159:A:T	4.29033e-10	-0.821142	-1.16568	3.87294e-08	-0.945615	-1.15222
99433266	chr7:99433266:G:A	3.42193e-09	-2.11916e-10	0.0896068	3.57536e-07	-2.11916e-10	0.124796
99433369	chr7:99433369:C:T	1.58487e-09	-2.11916e-10	-0.680093	1.61177e-07	-2.11916e-10	-0.671937
99433664	chr7:99433664:C:T	9.19134e-10	-2.11916e-10	-1.22492	9.29889e-08	-2.11916e-10	-1.22196
99433665	chr7:99433665:T:C	2.09183e-09	-2.11916e-10	-0.402559	2.02475e-07	-2.11916e-10	-0.443824
99434351	chr7:99434351:T:C	9.00266e-10	-2.11916e-10	-1.24566	9.12201e-08	-2.11916e-10	-1.24116
99434665	chr7:99434665:A:G	9.21962e-10	-2.11916e-10	-1.22185	9.3291e-08	-2.11916e-10	-1.21871
99434776	chr7:99434776:A:G	4.03367e-09	1.30905	-1.05497	3.81237e-07	1.17893	-0.989946
99434894	chr7:99434894:G:A	2.31548e-09	-1.50371	1.20273	7.64196e-07	-0.432694	1.31708
99434936	chr7:99434936:G:A	3.78136e-09	0.189487	-2.80088e-10	1.17568e-06	1.31517	-2.80088e-10
99435112	chr7:99435112:G:A	9.17211e-10	-2.11916e-10	-1.22702	9.2813e-08	-2.11916e-10	-1.22385
99435190	chr7:99435190:A:G	1.06946e-09	-2.11916e-10	-1.07344	1.05959e-07	-2.11916e-10	-1.09139
99435814	chr7:99435814:A:G	1.05985e-09	-2.11916e-10	-1.08247	1.10059e-07	-2.11916e-10	-1.05342
99436132	chr7:99436132:C:T	9.58858e-10	-2.11916e-10	-1.18261	9.75935e-08	-2.11916e-10	-1.17363
99436432	chr7:99436432:G:A	5.94586e-10	-0.544409	-1.11608	5.26865e-08	-0.69187	-1.09821
99436453	chr7:99436453:G:A	1.28038e-08	2.60495	-1.19581	9.54329e-07	2.32466	-1.21809
99436844	chr7:99436844:G:A	2.0622e-09	-2.11916e-10	-0.416824	1.99677e-07	-2.11916e-10	-0.457739
99437009	chr7:99437009:T:C	9.19496e-10	-2.11916e-10	-1.22453	9.30953e-08	-2.11916e-10	-1.22081
99437322	chr7:99437322:TTC:T	3.00675e-09	-2.11916e-10	-0.0397392	3.14679e-07	-2.11916e-10	-0.00288387
99437588	chr7:99437588:C:A	5.2632e-10	-0.626776	-1.15567	4.68289e-08	-0.766404	-1.14153
99437592	chr7:99437592:C:T	1.06662e-09	-2.11916e-10	-1.07611	1.07379e-07	-2.11916e-10	-1.07808
99437643	chr7:99437643:C:A	8.98195e-10	-2.11916e-10	-1.24797	9.0513e-08	-2.11916e-10	-1.24895
99437739	chr7:99437739:A:C	9.20154e-10	-2.11916e-10	-1.22381	9.31309e-08	-2.11916e-10	-1.22043
99438081	chr7:99438081:G:A	1.35746e-09	-2.11916e-10	-0.834982	1.42353e-07	-2.11916e-10	-0.79613
99438720	chr7:99438720:CG:C	9.19464e-10	-2.11916e-10	-1.22456	9.30241e-08	-2.11916e-10	-1.22158
99439026	chr7:99439026:C:G	1.38858e-08	2.61629	-1.12602	1.02502e-06	2.34439	-1.16637
99439297	chr7:99439297:G:A	3.15355e-09	1.18906	-1.18113	2.81931e-07	1.04077	-1.15355
99439355	chr7:99439355:C:T	8.96907e-10	-2.11916e-10	-1.2494	9.05287e-08	-2.11916e-10	-1.24877
99439732	chr7:99439732:G:A	4.94559e-10	-1.84469	-2.80088e-10	7.03782e-08	-1.50055	-2.80088e-10
99440360	chr7:99440360:T:C	1.85458e-09	-2.11916e-10	-0.522941	1.92028e-07	-2.11916e-10	-0.496798
99440458	chr7:99440458:C:T	8.9904e-10	-2.11916e-10	-1.24702	9.04973e-08	-2.11916e-10	-1.24912
99440632	chr7:99440632:T:C	8.21169e-10	-1.33762	-2.80088e-10	2.93637e-07	-0.0720946	-2.80088e-10
99440837	chr7:99440837:C:T	9.09964e-10	-2.11916e-10	-1.23495	9.20266e-08	-2.11916e-10	-1.23236
99441283	chr7:99441283:G:T	8.98168e-10	-2.11916e-10	-1.248	9.05101e-08	-2.11916e-10	-1.24898
99441755	chr7:99441755:C:T	9.42716e-10	-2.11916e-10	-1.19959	9.54944e-08	-2.11916e-10	-1.19537
99441782	chr7:99441782:T:C	1.07721e-09	-2.11916e-10	-1.06622	1.08429e-07	-2.11916e-10	-1.06834
99441827	chr7:99441827:G:A	3.1846e-09	-1.4095	1.42723	1.32542e-06	-0.240288	1.67533
99441981	chr7:99441981:C:T	2.96849e-09	-1.44836	1.39582	1.18852e-06	-0.316595	1.64262
99442004	chr7:99442004:T:C	2.82557e-09	-1.48199	1.38011	1.10185e-06	-0.373709	1.62402
99442220	chr7:99442220:A:G	9.59656e-10	-2.11916e-10	-1.18178	9.76851e-08	-2.11916e-10	-1.17269
99442749	chr7:99442749:C:T	8.97247e-10	-2.11916e-10	-1.24902	9.05664e-08	-2.11916e-10	-1.24835
99443343	chr7:99443343:T:A	1.3716e-09	-2.11916e-10	-0.824619	1.33407e-07	-2.11916e-10	-0.861035
99443433	chr7:99443433:G:GC	1.45429e-09	-1.61119	0.845116	4.43642e-07	-0.69457	1.03515
99443788	chr7:99443788:G:T	9.3235e-10	-2.11916e-10	-1.21064	9.5213e-08	-2.11916e-10	-1.19832
99443793	chr7:99443793:C:A	2.89894e-10	-1.49047	-0.888367	8.78499e-08	-0.407927	-0.870881
99443975	chr7:99443975:G:C	2.99898e-09	-1.4317	1.38938	1.21837e-06	-0.28508	1.63591
99444401	chr7:99444401:G:A	9.8656e-09	2.39779	-1.24934	7.77232e-07	2.14477	-1.24347
99444412	chr7:99444412:G:A	1.21668e-09	-2.11916e-10	-0.944474	1.25636e-07	-2.11916e-10	-0.921051
99444419	chr7:99444419:T:C	1.46651e-10	-1.81468	-1.24562	1.4415e-08	-1.86164	-1.22453
99444879	chr7:99444879:C:T	4.04497e-09	-2.11916e-10	0.256877	4.2238e-07	-2.11916e-10	0.291468
99445023	chr7:99445023:G:A	1.12608e-09	-2.11916e-10	-1.02185	1.13333e-07	-2.11916e-10	-1.02411
99445823	chr7:99445823:G:A	2.85191e-09	-2.11916e-10	-0.0926088	2.96237e-07	-2.11916e-10	-0.0632799
99446041	chr7:99446041:G:A	1.13363e-09	-2.11916e-10	-1.01517	1.15523e-07	-2.11916e-10	-1.00497
99447042	chr7:99447042:T:C	1.87732e-09	-1.6039	1.09315	5.88793e-07	-0.670597	1.29423
99447056	chr7:99447056:A:G	1.39971e-09	-1.6219	0.817568	4.24308e-07	-0.710669	1.00669
99447350	chr7:99447350:C:A	9.29197e-10	-2.11916e-10	-1.21403	9.41035e-08	-2.11916e-10	-1.21004
99447676	chr7:99447676:G:A	1.22571e-09	-1.44948	0.512402	4.15259e-07	-0.329256	0.60372
99447841	chr7:99447841:A:C	1.07235e-09	-2.11916e-10	-1.07075	1.06229e-07	-2.11916e-10	-1.08884
99448591	chr7:99448591:C:T	9.40532e-10	-2.11916e-10	-1.20191	9.615e-08	-2.11916e-10	-1.18853
99448849	chr7:99448849:A:C	9.20055e-10	-2.11916e-10	-1.22392	9.31202e-08	-2.11916e-10	-1.22055
99448850	chr7:99448850:G:T	9.20091e-10	-2.11916e-10	-1.22388	9.31241e-08	-2.11916e-10	-1.22051
99448981	chr7:99448981:G:A	1.16457e-09	-2.11916e-10	-0.988243	1.23873e-07	-2.11916e-10	-0.93518
99448994	chr7:99448994:G:A	4.67859e-10	-0.72715	-1.17303	4.16635e-08	-0.864686	-1.16013
99449407	chr7:99449407:T:A	2.93747e-09	-1.38898	1.32593	1.23837e-06	-0.20229	1.56941
99449476	chr7:99449476:G:A	9.01321e-10	-2.11916e-10	-1.24449	9.06003e-08	-2.11916e-10	-1.24798
99449567	chr7:99449567:C:T	5.14199e-10	-1.80574	-2.80088e-10	6.82529e-08	-1.53122	-2.80088e-10
99449859	chr7:99449859:G:C	9.29565e-10	-2.11916e-10	-1.21364	9.48817e-08	-2.11916e-10	-1.20181
99450190	chr7:99450190:A:G	9.36398e-10	-2.11916e-10	-1.20631	9.34455e-08	-2.11916e-10	-1.21706
99450509	chr7:99450509:C:T	1.33828e-09	-2.11916e-10	-0.849212	1.34064e-07	-2.11916e-10	-0.856122
99450520	chr7:99450520:C:A	1.47235e-09	-1.57737	0.823631	4.66474e-07	-0.622089	1.01285
99450603	chr7:99450603:C:T	9.21559e-10	-2.11916e-10	-1.22229	9.35147e-08	-2.11916e-10	-1.21632
99450680	chr7:99450680:G:A	9.28955e-10	-2.11916e-10	-1.21429	9.48101e-08	-2.11916e-10	-1.20256
99450781	chr7:99450781:G:A	4.08056e-09	0.265636	-2.80088e-10	1.79911e-07	-0.561974	-2.80088e-10
99450809	chr7:99450809:T:C	2.0669e-05	6.80945	1.98634	0.0197136	8.33737	2.70501
99450916	chr7:99450916:G:A	9.20055e-10	-2.11916e-10	-1.22392	9.31202e-08	-2.11916e-10	-1.22055
99451000	chr7:99451000:G:A	9.33764e-10	-2.11916e-10	-1.20913	9.5377e-08	-2.11916e-10	-1.1966
99451038	chr7:99451038:A:G	2.87399e-09	-2.11916e-10	-0.0848968	2.98552e-07	-2.11916e-10	-0.0554957
99451541	chr7:99451541:G:C	3.15049e-09	-1.37663	1.3836	1.34556e-06	-0.179759	1.62989
99451566	chr7:99451566:C:T	1.06676e-09	-1.39991	0.323938	3.95991e-07	-0.246159	0.473114
99451691	chr7:99451691:G:A	9.27351e-10	-2.11916e-10	-1.21602	9.4619e-08	-2.11916e-10	-1.20458
99451766	chr7:99451766:G:A	1.04213e-09	-1.42326	0.323938	3.7917e-07	-0.289567	0.473114
99451780	chr7:99451780:A:G	2.21297e-06	6.43119	0.130305	0.00174531	8.00933	0.60867
99451871	chr7:99451871:C:T	9.09047e-10	-2.11916e-10	-1.23596	9.30244e-08	-2.11916e-10	-1.22158
99452167	chr7:99452167:G:A	1.9629e-08	1.83641	-2.80088e-10	8.48739e-06	3.2919	-2.80088e-10
99452253	chr7:99452253:C:T	3.77612e-09	1.43798	-1.24988	4.8966e-07	1.68828	-1.249
99452700	chr7:99452700:G:A	1.10333e-08	2.38787	-1.12755	8.14845e-07	2.11595	-1.16739
99452759	chr7:99452759:C:T	9.00378e-10	-2.11916e-10	-1.24554	9.09595e-08	-2.11916e-10	-1.24402
99453179	chr7:99453179:C:T	9.04379e-10	-2.11916e-10	-1.2411	9.13896e-08	-2.11916e-10	-1.23931
99453364	chr7:99453364:G:A	1.00349e-09	-1.48292	0.345807	3.27042e-07	-0.391857	0.427508
99453459	chr7:99453459:G:T	9.11496e-10	-2.11916e-10	-1.23327	9.21673e-08	-2.11916e-10	-1.23083
99453801	chr7:99453801:TCAC:T	1.32772e-09	-2.11916e-10	-0.857134	1.39073e-07	-2.11916e-10	-0.819436
99454462	chr7:99454462:G:A	2.7649e-09	-2.11916e-10	-0.123592	2.87173e-07	-2.11916e-10	-0.0943536
99454805	chr7:99454805:T:C	4.27316e-08	2.66657	-0.0522322	3.09116e-05	4.39	0.194447
99455087	chr7:99455087:A:G	2.7634e-09	-1.49485	1.37072	1.06356e-06	-0.399395	1.61433
99456048	chr7:99456048:C:T	9.30762e-10	-2.11916e-10	-1.21235	9.42667e-08	-2.11916e-10	-1.20831
99456102	chr7:99456102:G:A	1.56282e-09	-2.11916e-10	-0.694106	1.58893e-07	-2.11916e-10	-0.686205
99456176	chr7:99456176:C:T	9.20055e-10	-2.11916e-10	-1.22392	9.31202e-08	-2.11916e-10	-1.22055
99456186	chr7:99456186:C:T	1.00988e-09	-2.11916e-10	-1.13077	1.02823e-07	-2.11916e-10	-1.12143
99456193	chr7:99456193:G:A	2.5751e-10	-1.47801	-1.01929	2.51924e-08	-1.54592	-0.981979
99456737	chr7:99456737:G:A	9.12212e-10	-2.11916e-10	-1.23248	9.22706e-08	-2.11916e-10	-1.22971
99456751	chr7:99456751:G:A	1.23552e-09	-2.11916e-10	-0.929108	1.20931e-07	-2.11916e-10	-0.959221
99456782	chr7:99456782:G:A	9.13355e-10	-2.11916e-10	-1.23123	9.23961e-08	-2.11916e-10	-1.22835
99456848	chr7:99456848:T:C	8.96575e-10	-2.11916e-10	-1.24977	9.0469e-08	-2.11916e-10	-1.24943
99457781	chr7:99457781:G:A	1.12345e-09	-2.11916e-10	-1.02419	1.17617e-07	-2.11916e-10	-0.987004
99457784	chr7:99457784:T:C	1.84973e-09	-2.11916e-10	-0.52556	1.96185e-07	-2.11916e-10	-0.47538
99457842	chr7:99457842:C:CATCCGAAA	2.21551e-09	-1.07746	0.732347	1.04965e-06	0.256383	0.945388
99458275	chr7:99458275:G:A	3.6543e-09	1.40514	-1.24984	4.73824e-07	1.65432	-1.24792
99458317	chr7:99458317:T:C	1.31318e-09	-1.60438	0.736234	4.02019e-07	-0.679606	0.921667
99458476	chr7:99458476:T:C	1.60701e-06	6.27909	-0.0375547	0.00120962	7.83927	0.412116
99459568	chr7:99459568:G:C	1.39382e-09	-1.57271	0.764164	4.4262e-07	-0.612559	0.950833
99459718	chr7:99459718:T:C	4.78227e-10	-1.87827	-2.80088e-10	4.88242e-08	-1.86621	-2.80088e-10
99460078	chr7:99460078:G:A	3.07557e-09	-1.41124	1.39414	1.27313e-06	-0.246409	1.6412
99460480	chr7:99460480:T:A	9.19464e-10	-2.11916e-10	-1.22456	9.30241e-08	-2.11916e-10	-1.22158
99460773	chr7:99460773:T:C	2.4502e-10	-1.50491	-1.04211	7.26462e-08	-0.437555	-1.03128
99460779	chr7:99460779:A:C	9.18126e-10	-2.11916e-10	-1.22602	9.29121e-08	-2.11916e-10	-1.22278
99460901	chr7:99460901:C:G	1.157e-09	-2.11916e-10	-0.994771	1.21405e-07	-2.11916e-10	-0.955306
99461074	chr7:99461074:T:C	2.01919e-09	-1.00476	0.566859	9.89449e-07	0.373954	0.768756
99461140	chr7:99461140:G:A	2.68915e-09	-2.11916e-10	-0.151371	2.77993e-07	-2.11916e-10	-0.126841
99461536	chr7:99461536:A:G	2.92932e-09	-2.11916e-10	-0.0658266	3.0459e-07	-2.11916e-10	-0.0354705
99461719	chr7:99461719:C:T	1.02792e-09	-2.11916e-10	-1.11306	1.0351e-07	-2.11916e-10	-1.11477
99461720	chr7:99461720:A:G	9.10706e-10	-2.11916e-10	-1.23413	9.2087e-08	-2.11916e-10	-1.2317
99461980	chr7:99461980:G:C	9.37695e-10	-2.11916e-10	-1.20493	9.50237e-08	-2.11916e-10	-1.20031
99462210	chr7:99462210:T:C	1.92682e-09	-2.11916e-10	-0.484727	2.0502e-07	-2.11916e-10	-0.431331
99462327	chr7:99462327:G:A	2.30347e-09	0.833514	-1.13969	2.07506e-07	0.686018	-1.10529
99462817	chr7:99462817:C:T	4.82528e-09	0.433272	-2.80088e-10	4.64702e-07	0.386959	-2.80088e-10
99462847	chr7:99462847:C:G	1.19739e-09	-2.11916e-10	-0.960457	1.24398e-07	-2.11916e-10	-0.93095
99462980	chr7:99462980:A:G	4.2306e-06	6.36235	0.847147	0.00337333	7.83432	1.44265
99463188	chr7:99463188:A:T	9.23004e-10	-2.11916e-10	-1.22072	9.3437e-08	-2.11916e-10	-1.21715
99463440	chr7:99463440:A:G	1.62608e-09	-2.11916e-10	-0.654425	1.5824e-07	-2.11916e-10	-0.690328
99464549	chr7:99464549:G:A	1.5616e-09	-2.11916e-10	-0.694887	1.58769e-07	-2.11916e-10	-0.686991
99465274	chr7:99465274:A:T	1.05755e-09	-2.11916e-10	-1.08464	1.07617e-07	-2.11916e-10	-1.07586
99465282	chr7:99465282:A:C	1.10396e-08	2.50338	-1.24249	8.6164e-07	2.23403	-1.22963
99465467	chr7:99465467:A:G	9.69967e-09	-2.11916e-10	1.13149	1.01566e-06	-2.11916e-10	1.16885
99465710	chr7:99465710:C:T	9.16555e-10	-2.11916e-10	-1.22773	9.27448e-08	-2.11916e-10	-1.22459
99465813	chr7:99465813:G:A	1.35275e-09	-2.11916e-10	-0.838458	1.41834e-07	-2.11916e-10	-0.799779
99466102	chr7:99466102:C:T	5.01996e-10	-1.82976	-2.80088e-10	1.03149e-07	-1.11827	-2.80088e-10
99466116	chr7:99466116:G:C	4.86465e-10	-1.86119	-2.80088e-10	5.59192e-08	-1.73053	-2.80088e-10
99466842	chr7:99466842:C:T	7.92683e-10	-1.59927	0.226338	2.30159e-07	-0.621235	0.305566
99466843	chr7:99466843:A:G	1.82901e-09	-2.11916e-10	-0.53682	2.62778e-07	-2.11916e-10	-0.183128
99466859	chr7:99466859:G:A	1.63038e-09	-2.11916e-10	-0.651785	1.6583e-07	-2.11916e-10	-0.643473
99466925	chr7:99466925:G:A	9.1972e-10	-2.11916e-10	-1.22428	9.30847e-08	-2.11916e-10	-1.22093
99467005	chr7:99467005:C:T	3.49505e-09	-2.11916e-10	0.110749	3.53264e-07	-2.11916e-10	0.112777
99467048	chr7:99467048:T:TAA	8.9651e-10	-2.11916e-10	-1.24984	9.04849e-08	-2.11916e-10	-1.24926
99467077	chr7:99467077:C:T	1.15787e-09	-2.11916e-10	-0.994015	1.15458e-07	-2.11916e-10	-1.00553
99467893	chr7:99467893:A:C	1.32652e-09	-2.11916e-10	-0.858035	1.35439e-07	-2.11916e-10	-0.845921
99468189	chr7:99468189:A:C	2.90271e-09	-1.4197	1.34475	1.18032e-06	-0.260028	1.57913
99468363	chr7:99468363:C:G	2.43593e-09	0.917958	-1.16823	2.17632e-07	0.766583	-1.13821
99468872	chr7:99468872:G:A	4.05064e-09	1.50763	-1.24935	5.24541e-07	1.75786	-1.24977
99469420	chr7:99469420:C:T	9.20195e-10	-2.11916e-10	-1.22377	9.31349e-08	-2.11916e-10	-1.22039
99469561	chr7:99469561:CG:C	1.04911e-09	-2.11916e-10	-1.09265	1.07547e-07	-2.11916e-10	-1.07651
99469994	chr7:99469994:A:G	8.98205e-10	-2.11916e-10	-1.24795	9.05127e-08	-2.11916e-10	-1.24895
99470044	chr7:99470044:C:T	7.74518e-09	-2.11916e-10	0.906474	8.10589e-07	-2.11916e-10	0.943322
99470234	chr7:99470234:C:T	9.07317e-10	-2.11916e-10	-1.23786	9.19841e-08	-2.11916e-10	-1.23282
99470247	chr7:99470247:T:G	9.29592e-10	-2.11916e-10	-1.21361	9.48858e-08	-2.11916e-10	-1.20176
99470492	chr7:99470492:A:C	1.13363e-09	-2.11916e-10	-1.01517	1.15523e-07	-2.11916e-10	-1.00497
99470694	chr7:99470694:G:C	7.68707e-09	-2.11916e-10	0.898943	8.042e-07	-2.11916e-10	0.93541
99470728	chr7:99470728:C:A	2.52197e-09	-1.46939	1.25383	9.8581e-07	-0.355925	1.49495
99471133	chr7:99471133:G:T	4.80425e-09	0.428903	-2.80088e-10	4.63637e-07	0.384664	-2.80088e-10
99471299	chr7:99471299:G:A	1.00606e-09	-2.11916e-10	-1.13456	1.02419e-07	-2.11916e-10	-1.12537
99471707	chr7:99471707:A:C	1.37056e-09	-2.11916e-10	-0.825379	1.46051e-07	-2.11916e-10	-0.770482
99471720	chr7:99471720:G:T	8.1286e-09	2.19887	-1.24408	6.46775e-07	1.95217	-1.23461
99472271	chr7:99472271:T:C	9.31761e-10	-2.11916e-10	-1.21128	9.51452e-08	-2.11916e-10	-1.19903
99472377	chr7:99472377:T:C	9.20055e-10	-2.11916e-10	-1.22392	9.31202e-08	-2.11916e-10	-1.22055
99472784	chr7:99472784:T:G	1.07126e-09	-2.11916e-10	-1.07176	1.07663e-07	-2.11916e-10	-1.07544
99472792	chr7:99472792:G:T	2.18589e-09	-1.54111	1.18254	7.97239e-07	-0.491281	1.418
99473047	chr7:99473047:C:A	9.20055e-10	-2.11916e-10	-1.22392	9.31202e-08	-2.11916e-10	-1.22055
99473261	chr7:99473261:T:A	4.28642e-10	-0.815133	-1.1726	3.81052e-08	-0.954503	-1.15958
99473365	chr7:99473365:C:T	2.95301e-09	1.10478	-1.16255	2.62351e-07	0.946884	-1.13164
99473502	chr7:99473502:C:T	1.3716e-09	-2.11916e-10	-0.824619	1.33407e-07	-2.11916e-10	-0.861035
99473855	chr7:99473855:A:G	1.32554e-05	6.54035	1.81121	0.0118321	8.02005	2.51184
99474439	chr7:99474439:A:C	2.78506e-09	-2.11916e-10	-0.116327	2.89245e-07	-2.11916e-10	-0.0871657
99475118	chr7:99475118:C:T	3.71514e-09	1.42126	-1.24944	4.80838e-07	1.66771	-1.24662
99475368	chr7:99475368:C:G	4.11679e-09	-1.458	1.73248	1.68142e-06	-0.323887	1.99684
99475707	chr7:99475707:T:C	9.23631e-10	-2.11916e-10	-1.22004	9.41856e-08	-2.11916e-10	-1.20917
99476049	chr7:99476049:C:T	1.3864e-08	2.61917	-1.13047	1.01502e-06	2.338	-1.16977
99476377	chr7:99476377:C:T	2.72914e-09	-0.136611	-2.80088e-10	8.21898e-08	-1.34541	-2.80088e-10
99476942	chr7:99476942:C:G	1.56184e-09	-2.11916e-10	-0.694733	1.58793e-07	-2.11916e-10	-0.686837
99476971	chr7:99476971:A:G	7.64838e-09	-2.11916e-10	0.893896	8.0012e-07	-2.11916e-10	0.930323
99476976	chr7:99476976:C:T	9.55378e-10	-2.11916e-10	-1.18625	9.66618e-08	-2.11916e-10	-1.18322
99477358	chr7:99477358:T:TG	8.99525e-10	-2.11916e-10	-1.24649	9.07801e-08	-2.11916e-10	-1.246
99477415	chr7:99477415:T:C	1.95644e-10	-1.54555	-1.2265	1.88935e-08	-1.59086	-1.22476
99477507	chr7:99477507:C:CT	4.68949e-06	6.44948	0.863003	0.00373376	7.91757	1.46091
99477629	chr7:99477629:G:A	1.54059e-09	-2.11916e-10	-0.70843	1.62371e-07	-2.11916e-10	-0.664554
99477730	chr7:99477730:G:C	1.09172e-09	-1.05284	-2.80088e-10	5.18653e-08	-1.80579	-2.80088e-10
99477785	chr7:99477785:TAAAAATACAAAAATTAG:T	1.55241e-09	-2.11916e-10	-0.700787	1.51288e-07	-2.11916e-10	-0.73525
99477830	chr7:99477830:C:T	9.195e-10	-2.11916e-10	-1.22452	9.30606e-08	-2.11916e-10	-1.22119
99477936	chr7:99477936:G:A	9.19967e-10	-2.11916e-10	-1.22401	9.31114e-08	-2.11916e-10	-1.22064
99478208	chr7:99478208:T:C	5.77656e-10	-0.571064	-1.11831	5.04485e-08	-0.733155	-1.10033
99478600	chr7:99478600:G:A	9.22075e-10	-2.11916e-10	-1.22173	9.47417e-08	-2.11916e-10	-1.20328
99479164	chr7:99479164:C:T	5.32064e-10	-1.77159	-2.80088e-10	4.82156e-08	-1.87876	-2.80088e-10
99479254	chr7:99479254:C:T	2.27255e-09	-2.11916e-10	-0.319695	2.35365e-07	-2.11916e-10	-0.293301
99479538	chr7:99479538:T:C	9.48478e-10	-2.11916e-10	-1.19349	9.64798e-08	-2.11916e-10	-1.1851
99480311	chr7:99480311:C:T	9.02682e-10	-2.11916e-10	-1.24298	9.07324e-08	-2.11916e-10	-1.24652
99481202	chr7:99481202:A:T	9.06571e-10	-2.11916e-10	-1.23868	9.15263e-08	-2.11916e-10	-1.23781
99481505	chr7:99481505:A:T	9.05777e-10	-2.11916e-10	-1.23956	9.14433e-08	-2.11916e-10	-1.23872
99481539	chr7:99481539:C:T	9.35507e-10	-2.11916e-10	-1.20726	9.47692e-08	-2.11916e-10	-1.20299
99481750	chr7:99481750:C:G	9.61518e-10	-2.11916e-10	-1.17984	9.59079e-08	-2.11916e-10	-1.19105
99481880	chr7:99481880:C:T	3.29123e-09	1.30058	-1.24991	4.25603e-07	1.54776	-1.24869
99482010	chr7:99482010:C:T	9.37653e-10	-2.11916e-10	-1.20497	9.49997e-08	-2.11916e-10	-1.20056
99482388	chr7:99482388:C:T	1.49318e-09	-2.11916e-10	-0.73969	1.52527e-07	-2.11916e-10	-0.727099
99482490	chr7:99482490:G:T	5.14085e-10	-1.80596	-2.80088e-10	6.15572e-08	-1.63447	-2.80088e-10
99482621	chr7:99482621:A:G	1.53741e-06	6.28823	-0.0909741	0.00113023	7.83315	0.350337
99482898	chr7:99482898:A:G	9.39992e-10	-2.11916e-10	-1.20248	9.52453e-08	-2.11916e-10	-1.19798
99483090	chr7:99483090:C:T	9.0232e-10	-2.11916e-10	-1.24338	9.13827e-08	-2.11916e-10	-1.23938
99483972	chr7:99483972:C:T	7.94903e-10	-1.48602	0.115885	2.6996e-07	-0.405267	0.249104
99484107	chr7:99484107:A:G	4.51548e-06	6.4079	0.866772	0.00358173	7.87082	1.46609
99484448	chr7:99484448:C:T	9.24644e-10	-2.11916e-10	-1.21894	9.24393e-08	-2.11916e-10	-1.22789
99484478	chr7:99484478:C:T	9.05161e-10	-2.11916e-10	-1.24024	9.13789e-08	-2.11916e-10	-1.23942
99484526	chr7:99484526:A:G	9.6566e-10	-2.11916e-10	-1.17554	9.77215e-08	-2.11916e-10	-1.17232
99485081	chr7:99485081:T:A	1.14654e-09	-2.11916e-10	-1.00385	1.21026e-07	-2.11916e-10	-0.958436
99485305	chr7:99485305:C:T	6.39202e-10	-1.58813	-2.80088e-10	1.73134e-07	-0.60037	-2.80088e-10
99485454	chr7:99485454:G:A	9.16156e-10	-2.11916e-10	-1.22817	9.32867e-08	-2.11916e-10	-1.21876
99485601	chr7:99485601:A:G	1.76732e-09	-2.11916e-10	-0.571132	1.82856e-07	-2.11916e-10	-0.545739
99485612	chr7:99485612:G:A	1.00323e-09	-2.11916e-10	-1.13738	1.01858e-07	-2.11916e-10	-1.13086
99485692	chr7:99485692:C:T	1.64562e-08	2.75914	-1.09904	1.20462e-06	2.48319	-1.1437
99485716	chr7:99485716:C:T	7.71271e-09	2.15093	-1.24865	6.12265e-07	1.90578	-1.24305
99485912	chr7:99485912:C:T	8.98482e-10	-2.11916e-10	-1.24765	9.06667e-08	-2.11916e-10	-1.24725
99486115	chr7:99486115:C:T	3.51221e-09	0.115647	-2.80088e-10	1.24784e-07	-0.927856	-2.80088e-10
99486211	chr7:99486211:G:A	3.3961e-09	-2.11916e-10	0.0820306	3.56411e-07	-2.11916e-10	0.121646
99487527	chr7:99487527:T:C	9.35763e-10	-2.11916e-10	-1.20699	9.57286e-08	-2.11916e-10	-1.19292
99487685	chr7:99487685:C:CT	9.29859e-10	-2.11916e-10	-1.21332	9.49227e-08	-2.11916e-10	-1.20138
99487801	chr7:99487801:G:A	2.2758e-09	-1.52434	1.20607	8.43799e-07	-0.459268	1.44274
99487884	chr7:99487884:AAC:A	9.18355e-10	-2.11916e-10	-1.22577	9.29058e-08	-2.11916e-10	-1.22285
99487933	chr7:99487933:G:A	9.23678e-10	-2.11916e-10	-1.21999	9.42886e-08	-2.11916e-10	-1.20808
99487944	chr7:99487944:C:T	1.435e-09	-0.779431	-2.80088e-10	6.01199e-08	-1.6581	-2.80088e-10
99487947	chr7:99487947:C:A	9.38417e-10	-2.11916e-10	-1.20416	9.508e-08	-2.11916e-10	-1.19972
99487960	chr7:99487960:T:C	1.7748e-09	-2.11916e-10	-0.566909	1.77584e-07	-2.11916e-10	-0.574997
99488002	chr7:99488002:G:A	5.00127e-09	-2.11916e-10	0.469094	5.23752e-07	-2.11916e-10	0.50658
99488048	chr7:99488048:G:A	2.65951e-09	-2.11916e-10	-0.162455	2.75727e-07	-2.11916e-10	-0.135028
99488087	chr7:99488087:A:C	9.20382e-10	-2.11916e-10	-1.22356	9.31157e-08	-2.11916e-10	-1.2206
99488375	chr7:99488375:A:G	2.94681e-10	-1.53677	-0.825685	8.59122e-08	-0.494431	-0.806682
99488493	chr7:99488493:C:CTCCA	6.94848e-10	-1.50466	-2.80088e-10	4.84676e-08	-1.87354	-2.80088e-10
99489010	chr7:99489010:C:T	1.16529e-09	-2.11916e-10	-0.987631	1.17265e-07	-2.11916e-10	-0.990002
99489831	chr7:99489831:ATGTC:A	9.48883e-10	-2.11916e-10	-1.19307	9.65282e-08	-2.11916e-10	-1.1846
99490514	chr7:99490514:C:G	1.18308e-09	-2.11916e-10	-0.972475	1.20611e-07	-2.11916e-10	-0.961864
99490642	chr7:99490642:A:T	2.12234e-10	-1.58807	-1.1026	5.2297e-08	-0.714074	-1.08343
99490643	chr7:99490643:A:T	1.02565e-09	-2.11916e-10	-1.11527	1.04388e-07	-2.11916e-10	-1.10633
99491025	chr7:99491025:C:T	1.33886e-08	2.58195	-1.12814	9.85857e-07	2.30695	-1.16787
99491091	chr7:99491091:G:A	7.74166e-10	-1.29679	-0.0997792	2.93435e-07	-0.0698675	-0.00291362
99491427	chr7:99491427:T:C	1.12463e-09	-2.11916e-10	-1.02314	1.15757e-07	-2.11916e-10	-1.00295
99491734	chr7:99491734:C:T	9.10412e-10	-2.11916e-10	-1.23446	9.13764e-08	-2.11916e-10	-1.23945
99492414	chr7:99492414:C:T	9.77871e-10	-1.47377	0.310791	3.17487e-07	-0.385641	0.39164
99492506	chr7:99492506:A:G	1.7502e-09	-2.11916e-10	-0.580866	1.81006e-07	-2.11916e-10	-0.555908
99492787	chr7:99492787:C:T	9.20289e-10	-2.11916e-10	-1.22367	9.31428e-08	-2.11916e-10	-1.2203
99492883	chr7:99492883:T:C	1.53738e-09	-2.11916e-10	-0.71052	1.56323e-07	-2.11916e-10	-0.702513
99493393	chr7:99493393:C:A	1.22527e-09	-0.937433	-2.80088e-10	8.97809e-08	-1.25707	-2.80088e-10
99493549	chr7:99493549:G:A	4.78002e-10	-1.87874	-2.80088e-10	1.3327e-07	-0.86206	-2.80088e-10
99493835	chr7:99493835:C:T	9.56876e-10	-2.11916e-10	-1.18468	9.80477e-08	-2.11916e-10	-1.16898
99493976	chr7:99493976:C:T	7.5516e-10	-1.42142	-2.80088e-10	6.08094e-08	-1.64669	-2.80088e-10
99494571	chr7:99494571:G:A	1.05138e-09	-2.11916e-10	-1.09049	1.0427e-07	-2.11916e-10	-1.10745
99494705	chr7:99494705:G:A	2.84928e-09	-2.11916e-10	-0.0935317	2.95957e-07	-2.11916e-10	-0.064224
99495484	chr7:99495484:G:A	2.78123e-09	-2.11916e-10	-0.117703	2.88913e-07	-2.11916e-10	-0.0883114
99495665	chr7:99495665:G:A	1.21715e-09	-2.11916e-10	-0.944084	1.21165e-07	-2.11916e-10	-0.957282
99496650	chr7:99496650:A:G	9.15757e-10	-2.11916e-10	-1.2286	9.24827e-08	-2.11916e-10	-1.22742
99496669	chr7:99496669:C:T	9.16508e-10	-2.11916e-10	-1.22778	9.27074e-08	-2.11916e-10	-1.22499
99497015	chr7:99497015:A:C	5.04354e-10	-1.82508	-2.80088e-10	1.0137e-07	-1.13566	-2.80088e-10
99497199	chr7:99497199:C:T	1.57615e-09	-2.11916e-10	-0.685611	1.60478e-07	-2.11916e-10	-0.676281
99497218	chr7:99497218:G:A	9.459e-10	-2.11916e-10	-1.19622	9.58502e-08	-2.11916e-10	-1.19165
99497231	chr7:99497231:C:T	1.77752e-08	2.87206	-1.13485	1.29961e-06	2.58908	-1.1737
99497682	chr7:99497682:G:A	1.0842e-09	-2.11916e-10	-1.05976	1.09139e-07	-2.11916e-10	-1.06182
99498154	chr7:99498154:T:C	4.79509e-10	-1.87559	-2.80088e-10	5.00883e-08	-1.84065	-2.80088e-10
99498758	chr7:99498758:T:C	9.29477e-10	-2.11916e-10	-1.21373	9.41705e-08	-2.11916e-10	-1.20933
99499071	chr7:99499071:T:G	9.3559e-10	-2.11916e-10	-1.20718	9.47785e-08	-2.11916e-10	-1.2029
99499151	chr7:99499151:G:A	9.0474e-10	-2.11916e-10	-1.24071	9.08241e-08	-2.11916e-10	-1.24551
99500901	chr7:99500901:T:TG	3.65466e-06	6.16126	0.901898	0.00311025	7.69093	1.50484
99501213	chr7:99501213:G:T	9.35644e-10	-2.11916e-10	-1.20712	9.47845e-08	-2.11916e-10	-1.20283
99501893	chr7:99501893:T:C	9.18942e-10	-2.11916e-10	-1.22513	9.29683e-08	-2.11916e-10	-1.22218
99501903	chr7:99501903:T:C	9.06805e-10	-2.11916e-10	-1.23843	9.16565e-08	-2.11916e-10	-1.23639
99501919	chr7:99501919:T:A	8.96812e-10	-2.11916e-10	-1.24951	9.04342e-08	-2.11916e-10	-1.24982
99502200	chr7:99502200:A:G	9.97361e-10	-2.11916e-10	-1.14324	1.03702e-07	-2.11916e-10	-1.11292
99502222	chr7:99502222:C:T	3.50737e-09	0.114269	-2.80088e-10	1.60174e-07	-0.678181	-2.80088e-10
99502388	chr7:99502388:G:C	9.48393e-10	-2.11916e-10	-1.19358	9.51842e-08	-2.11916e-10	-1.19862
99502657	chr7:99502657:G:C	9.04387e-10	-2.11916e-10	-1.2411	9.13912e-08	-2.11916e-10	-1.23929
99502754	chr7:99502754:G:A	9.26847e-10	-2.11916e-10	-1.21656	9.38097e-08	-2.11916e-10	-1.21317
99502861	chr7:99502861:GC:G	9.19695e-10	-2.11916e-10	-1.22431	9.30488e-08	-2.11916e-10	-1.22131
99503706	chr7:99503706:C:A	1.1715e-09	-2.11916e-10	-0.982311	1.21585e-07	-2.11916e-10	-0.953827
99504163	chr7:99504163:G:A	1.21314e-08	2.46511	-1.10992	8.95319e-07	2.19561	-1.15287
99504358	chr7:99504358:T:C	9.05798e-10	-2.11916e-10	-1.23954	9.14452e-08	-2.11916e-10	-1.2387
99504534	chr7:99504534:AG:A	2.79662e-09	-2.11916e-10	-0.112185	2.90457e-07	-2.11916e-10	-0.0829815
99505154	chr7:99505154:G:C	1.33602e-06	6.01597	0.0408828	0.00107299	7.62659	0.504929
99505238	chr7:99505238:T:C	9.86268e-10	-2.11916e-10	-1.15442	1.01769e-07	-2.11916e-10	-1.13173
99505604	chr7:99505604:T:C	9.19464e-10	-2.11916e-10	-1.22456	9.30241e-08	-2.11916e-10	-1.22158
99505662	chr7:99505662:C:G	9.36186e-10	-2.11916e-10	-1.20654	9.48422e-08	-2.11916e-10	-1.20222
99507597	chr7:99507597:A:G	9.00432e-10	-2.11916e-10	-1.24548	9.05435e-08	-2.11916e-10	-1.24861
99507625	chr7:99507625:C:T	9.90654e-10	-2.11916e-10	-1.14999	1.01901e-07	-2.11916e-10	-1.13043
99508053	chr7:99508053:A:C	1.67017e-10	-1.86762	-1.06264	2.72942e-08	-1.36346	-1.0843
99508745	chr7:99508745:A:G	9.75512e-10	-2.11916e-10	-1.16539	1.00298e-07	-2.11916e-10	-1.14629
99509051	chr7:99509051:C:T	2.97269e-09	1.05196	-1.10309	2.83288e-07	0.955625	-1.0636
99509053	chr7:99509053:A:T	1.35551e-09	-2.11916e-10	-0.836419	1.34779e-07	-2.11916e-10	-0.850802
99509596	chr7:99509596:A:G	4.87037e-09	-2.11916e-10	0.442572	5.09796e-07	-2.11916e-10	0.479573
99509667	chr7:99509667:C:T	5.70184e-09	1.74548	-1.14529	4.37591e-07	1.50426	-1.17741
99509796	chr7:99509796:A:G	1.06821e-09	-2.11916e-10	-1.07462	1.07536e-07	-2.11916e-10	-1.07661
99509988	chr7:99509988:A:G	9.00512e-10	-2.11916e-10	-1.24539	9.09821e-08	-2.11916e-10	-1.24378
99510104	chr7:99510104:C:A	1.59291e-06	6.04762	0.185102	0.00131169	7.65992	0.672471
99510152	chr7:99510152:T:C	7.81847e-10	-1.38669	-2.80088e-10	6.71209e-08	-1.54794	-2.80088e-10
99510525	chr7:99510525:A:C	1.15279e-08	2.43007	-1.1259	8.56053e-07	2.1639	-1.16601
99510557	chr7:99510557:G:T	9.19104e-10	-2.11916e-10	-1.22495	9.3387e-08	-2.11916e-10	-1.21769
99510558	chr7:99510558:C:T	9.26395e-10	-2.11916e-10	-1.21705	9.42211e-08	-2.11916e-10	-1.20879
99510680	chr7:99510680:G:T	2.4482e-09	-1.47598	1.23074	9.53391e-07	-0.362852	1.46844
99510867	chr7:99510867:G:A	9.04809e-10	-2.11916e-10	-1.24063	9.08284e-08	-2.11916e-10	-1.24547
99511907	chr7:99511907:A:T	1.14293e-09	-2.11916e-10	-1.00701	1.16436e-07	-2.11916e-10	-0.997101
99512044	chr7:99512044:A:G	1.17327e-09	-2.11916e-10	-0.980803	1.21778e-07	-2.11916e-10	-0.95224
99512482	chr7:99512482:G:A	9.3559e-10	-2.11916e-10	-1.20718	9.47785e-08	-2.11916e-10	-1.2029
99512590	chr7:99512590:T:C	9.46554e-10	-2.11916e-10	-1.19553	9.68809e-08	-2.11916e-10	-1.18096
99512812	chr7:99512812:T:TC	9.03056e-10	-2.11916e-10	-1.24257	9.07093e-08	-2.11916e-10	-1.24678
99513382	chr7:99513382:T:C	9.22475e-10	-2.11916e-10	-1.22129	9.33451e-08	-2.11916e-10	-1.21814
99513688	chr7:99513688:C:T	4.86553e-10	-1.86101	-2.80088e-10	5.60013e-08	-1.72906	-2.80088e-10
99513733	chr7:99513733:AAC:A	1.05796e-09	-2.11916e-10	-1.08425	1.07899e-07	-2.11916e-10	-1.07324
99514965	chr7:99514965:G:A	4.79688e-10	-1.87522	-2.80088e-10	5.02346e-08	-1.83773	-2.80088e-10
99514983	chr7:99514983:G:A	1.89679e-09	-2.11916e-10	-0.500432	1.83056e-07	-2.11916e-10	-0.544648
99515331	chr7:99515331:C:T	1.23408e-08	2.48525	-1.11293	9.16469e-07	2.22118	-1.15509
99516049	chr7:99516049:G:A	5.33852e-10	-0.67315	-1.09508	4.87978e-08	-0.790748	-1.07601
99516246	chr7:99516246:C:T	1.46739e-09	-2.11916e-10	-0.757109	1.43276e-07	-2.11916e-10	-0.789667
99516432	chr7:99516432:G:A	9.00362e-10	-2.11916e-10	-1.24556	9.1023e-08	-2.11916e-10	-1.24333
99516482	chr7:99516482:T:C	2.86737e-09	-2.11916e-10	-0.0872009	2.97862e-07	-2.11916e-10	-0.057807
99516611	chr7:99516611:G:A	9.0021e-10	-2.11916e-10	-1.24572	9.09466e-08	-2.11916e-10	-1.24417
99517061	chr7:99517061:A:G	9.57923e-10	-2.11916e-10	-1.18359	9.61007e-08	-2.11916e-10	-1.18904
99517063	chr7:99517063:C:A	1.08524e-09	-2.11916e-10	-1.0588	1.13343e-07	-2.11916e-10	-1.02402
99517509	chr7:99517509:C:T	5.11444e-09	-2.11916e-10	0.491471	5.0903e-07	-2.11916e-10	0.478069
99517945	chr7:99517945:A:G	2.57351e-09	0.944276	-1.1396	2.44382e-07	0.849522	-1.10523
99518054	chr7:99518054:G:A	2.48726e-09	0.885402	-1.11482	2.37226e-07	0.791645	-1.07707
99518407	chr7:99518407:C:T	6.33612e-09	1.946	-1.24033	5.09948e-07	1.70867	-1.2288
99518425	chr7:99518425:A:G	9.69369e-10	-2.11916e-10	-1.17171	9.81127e-08	-2.11916e-10	-1.16832
99519136	chr7:99519136:C:T	1.2718e-08	2.49716	-1.09474	9.38375e-07	2.22981	-1.1401
99519157	chr7:99519157:G:A	9.45466e-10	-2.11916e-10	-1.19668	9.58237e-08	-2.11916e-10	-1.19193
99520697	chr7:99520697:G:A	4.60192e-10	-0.813289	-1.10342	4.22646e-08	-0.925511	-1.08498
99520782	chr7:99520782:C:T	1.26748e-08	2.50578	-1.10676	9.38458e-07	2.24002	-1.15022
99521178	chr7:99521178:C:T	3.24951e-10	-1.12296	-1.14172	3.06169e-08	-1.20619	-1.1267
99521486	chr7:99521486:C:T	9.02358e-10	-2.11916e-10	-1.24334	9.06642e-08	-2.11916e-10	-1.24728
99521487	chr7:99521487:A:G	8.94459e-06	6.11428	1.84393	0.00851964	7.65833	2.54512
99521614	chr7:99521614:C:CA	9.19834e-10	-2.11916e-10	-1.22416	9.30908e-08	-2.11916e-10	-1.22086
99522665	chr7:99522665:T:C	6.91702e-10	-1.5092	-2.80088e-10	5.43181e-08	-1.75958	-2.80088e-10
99522739	chr7:99522739:G:A	9.28249e-10	-2.11916e-10	-1.21505	9.39583e-08	-2.11916e-10	-1.21159
99523262	chr7:99523262:A:G	5.96397e-10	-1.65745	-2.80088e-10	5.29377e-08	-1.78532	-2.80088e-10
99523358	chr7:99523358:A:C	1.31792e-09	-2.11916e-10	-0.864546	1.28451e-07	-2.11916e-10	-0.898893
99523582	chr7:99523582:G:A	9.75431e-10	-2.11916e-10	-1.16547	1.00515e-07	-2.11916e-10	-1.14413
99524327	chr7:99524327:A:G	6.64973e-06	5.87129	1.79044	0.00623327	7.40321	2.48777
99524558	chr7:99524558:A:G	1.48347e-08	2.66725	-1.11088	1.09078e-06	2.3939	-1.15368
99524814	chr7:99524814:G:A	8.14571e-07	5.63711	-0.075049	0.000631582	7.23278	0.368767
99524833	chr7:99524833:G:A	2.71082e-09	-2.11916e-10	-0.143347	2.81351e-07	-2.11916e-10	-0.114836
99524945	chr7:99524945:G:A	2.84749e-09	-2.11916e-10	-0.0941603	2.94465e-07	-2.11916e-10	-0.0692785
99525392	chr7:99525392:A:G	9.88179e-10	-2.11916e-10	-1.15249	1.02611e-07	-2.11916e-10	-1.12349
99525520	chr7:99525520:C:T	9.34695e-10	-2.11916e-10	-1.20813	9.54947e-08	-2.11916e-10	-1.19537
99526222	chr7:99526222:C:T	2.69689e-09	-2.11916e-10	-0.1485	2.79847e-07	-2.11916e-10	-0.120195
99526369	chr7:99526369:G:A	9.735e-10	-2.11916e-10	-1.16746	1.01178e-07	-2.11916e-10	-1.13756
99527204	chr7:99527204:G:C	1.89589e-09	-2.11916e-10	-0.500912	1.82969e-07	-2.11916e-10	-0.545121
99527255	chr7:99527255:A:G	7.12297e-10	-1.47986	-2.80088e-10	1.42183e-07	-0.797325	-2.80088e-10
99527495	chr7:99527495:G:A	2.7073e-09	-2.11916e-10	-0.144644	2.8098e-07	-2.11916e-10	-0.116155
99527527	chr7:99527527:C:T	9.32058e-10	-2.11916e-10	-1.21096	9.44007e-08	-2.11916e-10	-1.20689
99527576	chr7:99527576:C:T	9.19313e-10	-2.11916e-10	-1.22473	9.33061e-08	-2.11916e-10	-1.21855
99527660	chr7:99527660:A:T	9.34344e-10	-2.11916e-10	-1.20851	9.46078e-08	-2.11916e-10	-1.2047
99527725	chr7:99527725:C:T	9.40031e-10	-2.11916e-10	-1.20244	9.61154e-08	-2.11916e-10	-1.18889
99528378	chr7:99528378:A:G	2.72358e-09	-2.11916e-10	-0.138649	2.82694e-07	-2.11916e-10	-0.110072
99529017	chr7:99529017:T:C	2.31164e-07	4.10111	0.201418	9.9277e-05	5.23161	0.519625
99529157	chr7:99529157:T:C	1.14264e-09	-2.11916e-10	-1.00726	1.18422e-07	-2.11916e-10	-0.980184
99529949	chr7:99529949:T:C	2.81724e-09	-2.11916e-10	-0.104839	2.92534e-07	-2.11916e-10	-0.0758584
99530254	chr7:99530254:C:T	1.04926e-09	-2.11916e-10	-1.09251	1.03603e-07	-2.11916e-10	-1.11387
99530304	chr7:99530304:G:A	9.31395e-10	-2.11916e-10	-1.21167	9.43774e-08	-2.11916e-10	-1.20714
99530420	chr7:99530420:G:C	9.0723e-10	-2.11916e-10	-1.23796	9.09986e-08	-2.11916e-10	-1.24359
99530460	chr7:99530460:A:C	9.36818e-10	-2.11916e-10	-1.20586	9.57409e-08	-2.11916e-10	-1.19279
99530631	chr7:99530631:G:T	9.30876e-10	-2.11916e-10	-1.21223	9.42789e-08	-2.11916e-10	-1.20818
99530660	chr7:99530660:C:T	9.26121e-10	-2.11916e-10	-1.21735	9.37711e-08	-2.11916e-10	-1.21358
99531295	chr7:99531295:A:G	5.05422e-10	-1.82296	-2.80088e-10	4.852e-08	-1.87246	-2.80088e-10
99532474	chr7:99532474:A:G	8.99966e-10	-2.11916e-10	-1.246	9.08278e-08	-2.11916e-10	-1.24547
99533134	chr7:99533134:G:A	1.22645e-09	-0.936477	-2.80088e-10	8.9853e-08	-1.25626	-2.80088e-10
99533211	chr7:99533211:G:T	5.55704e-10	-1.72812	-2.80088e-10	5.22743e-08	-1.79793	-2.80088e-10
99533252	chr7:99533252:G:A	8.58661e-06	5.76722	2.15014	0.00850494	7.31603	2.88568
99533300	chr7:99533300:TGG:T	1.37525e-09	-2.11916e-10	-0.821964	1.34022e-07	-2.11916e-10	-0.856437
99533314	chr7:99533314:T:G	8.96559e-10	-2.11916e-10	-1.24979	9.043e-08	-2.11916e-10	-1.24986
99533958	chr7:99533958:C:T	1.07236e-09	-2.11916e-10	-1.07073	1.07962e-07	-2.11916e-10	-1.07266
99533982	chr7:99533982:A:G	1.54033e-09	-1.51637	0.807769	5.68483e-07	-0.436187	1.02472
99534387	chr7:99534387:A:G	2.62812e-09	-2.11916e-10	-0.174329	2.71531e-07	-2.11916e-10	-0.150364
99534505	chr7:99534505:C:T	9.31463e-10	-2.11916e-10	-1.2116	9.43406e-08	-2.11916e-10	-1.20753
99535284	chr7:99535284:G:A	1.03061e-09	-2.11916e-10	-1.11045	1.02315e-07	-2.11916e-10	-1.12639
99536140	chr7:99536140:C:T	8.40874e-09	0.988674	-2.80088e-10	7.80776e-07	0.90585	-2.80088e-10
99536200	chr7:99536200:G:T	1.51067e-08	2.6988	-1.12426	1.11399e-06	2.42583	-1.16457
99536585	chr7:99536585:T:G	1.78729e-09	-1.77512	1.21522	5.91485e-07	-0.811516	1.43971
99536711	chr7:99536711:G:A	9.53681e-10	-2.11916e-10	-1.18802	9.76855e-08	-2.11916e-10	-1.17269
99536842	chr7:99536842:TAAGAC:T	9.38339e-10	-2.11916e-10	-1.20424	9.50303e-08	-2.11916e-10	-1.20024
99537526	chr7:99537526:A:G	9.42351e-10	-2.11916e-10	-1.19998	9.58099e-08	-2.11916e-10	-1.19207
99537626	chr7:99537626:A:G	6.56498e-10	-1.56143	-2.80088e-10	1.29363e-07	-0.891819	-2.80088e-10
99537950	chr7:99537950:T:A	1.51807e-09	-2.11916e-10	-0.723158	1.54277e-07	-2.11916e-10	-0.715692
99538092	chr7:99538092:CAG:C	1.06761e-09	-2.11916e-10	-1.07518	1.08605e-07	-2.11916e-10	-1.06672
99538133	chr7:99538133:G:A	9.00123e-10	-2.11916e-10	-1.24582	9.09929e-08	-2.11916e-10	-1.24366
99538197	chr7:99538197:G:T	5.47942e-10	-1.74218	-2.80088e-10	4.84669e-08	-1.87356	-2.80088e-10
99538372	chr7:99538372:G:A	1.57461e-09	-2.11916e-10	-0.686593	1.6261e-07	-2.11916e-10	-0.663081
99538500	chr7:99538500:G:A	1.56994e-09	-2.11916e-10	-0.68956	1.62111e-07	-2.11916e-10	-0.666155
99539025	chr7:99539025:G:A	4.10073e-09	0.270567	-2.80088e-10	1.80643e-07	-0.557914	-2.80088e-10
99539643	chr7:99539643:CACACACTCTCT:C	9.342e-10	-2.11916e-10	-1.20866	9.46327e-08	-2.11916e-10	-1.20443
99539660	chr7:99539660:G:C	9.17562e-10	-2.11916e-10	-1.22663	9.34622e-08	-2.11916e-10	-1.21688
99539690	chr7:99539690:T:C	1.48249e-09	-2.11916e-10	-0.746873	1.48372e-07	-2.11916e-10	-0.754714
99540251	chr7:99540251:C:A	2.40031e-09	0.852806	-1.11781	2.16255e-07	0.702296	-1.08028
99540433	chr7:99540433:G:A	9.29662e-10	-2.11916e-10	-1.21353	9.49042e-08	-2.11916e-10	-1.20157
99540732	chr7:99540732:A:G	9.28431e-10	-2.11916e-10	-1.21486	9.2724e-08	-2.11916e-10	-1.22481
99540980	chr7:99540980:G:A	9.13703e-10	-1.42957	0.19872	3.30957e-07	-0.295354	0.342904
99541164	chr7:99541164:C:T	1.19006e-09	-2.11916e-10	-0.966595	1.16569e-07	-2.11916e-10	-0.995958
99541738	chr7:99541738:C:T	7.7e-08	4.41328	-1.21007	5.47385e-06	4.08336	-1.23006
99542255	chr7:99542255:A:G	9.34042e-10	-2.11916e-10	-1.20883	9.45758e-08	-2.11916e-10	-1.20504
99543235	chr7:99543235:G:A	2.03957e-09	-2.11916e-10	-0.427859	2.17002e-07	-2.11916e-10	-0.374531
99543339	chr7:99543339:G:A	4.79679e-10	-1.87524	-2.80088e-10	5.49865e-08	-1.74735	-2.80088e-10
99543586	chr7:99543586:G:C	1.14433e-09	-2.11916e-10	-1.00578	1.18491e-07	-2.11916e-10	-0.979598
99543833	chr7:99543833:TG:T	5.77197e-09	1.85569	-1.24327	7.58309e-07	2.12456	-1.24791
99544047	chr7:99544047:C:T	1.45957e-09	-2.11916e-10	-0.762455	1.53392e-07	-2.11916e-10	-0.721442
99547164	chr7:99547164:C:T	9.34217e-10	-2.11916e-10	-1.20864	9.45941e-08	-2.11916e-10	-1.20484
99547645	chr7:99547645:G:T	1.54681e-09	-2.11916e-10	-0.704401	1.5976e-07	-2.11916e-10	-0.680765
99548222	chr7:99548222:C:T	3.60143e-06	6.16019	0.888301	0.00282163	7.60805	1.49033
99548489	chr7:99548489:A:G	9.65041e-10	-2.11916e-10	-1.17618	9.78375e-08	-2.11916e-10	-1.17113
99549250	chr7:99549250:A:T	2.2049e-09	-1.66176	1.31185	9.43963e-07	-0.465665	1.56131
99550658	chr7:99550658:C:G	9.34022e-10	-2.11916e-10	-1.20885	9.45735e-08	-2.11916e-10	-1.20506
99552062	chr7:99552062:C:T	9.58253e-10	-2.11916e-10	-1.18324	9.69538e-08	-2.11916e-10	-1.1802
99552276	chr7:99552276:G:A	1.1612e-09	-2.11916e-10	-0.991147	1.14416e-07	-2.11916e-10	-1.0146
99552333	chr7:99552333:C:A	9.01966e-10	-2.11916e-10	-1.24378	9.06382e-08	-2.11916e-10	-1.24756
99552562	chr7:99552562:T:C	2.09499e-09	0.779771	-1.18082	1.87135e-07	0.630589	-1.1532
99553636	chr7:99553636:G:C	1.00949e-09	-2.11916e-10	-1.13116	1.05116e-07	-2.11916e-10	-1.09938
99555363	chr7:99555363:T:C	1.09577e-09	-2.11916e-10	-1.04914	1.0944e-07	-2.11916e-10	-1.05907
99556463	chr7:99556463:A:G	1.22968e-09	-2.11916e-10	-0.933845	1.20266e-07	-2.11916e-10	-0.964732
99556790	chr7:99556790:C:T	5.43416e-10	-1.75048	-2.80088e-10	9.03757e-08	-1.25046	-2.80088e-10
99556819	chr7:99556819:C:T	1.39988e-06	6.04298	0.0605648	0.00103465	7.56744	0.527695
99556862	chr7:99556862:C:A	6.2435e-10	-1.61164	-2.80088e-10	1.64927e-07	-0.648935	-2.80088e-10
99557242	chr7:99557242:A:C	2.09105e-09	-1.45769	1.05475	8.03577e-07	-0.327216	1.26185
99557272	chr7:99557272:G:A	1.0713e-09	-2.11916e-10	-1.07173	1.09301e-07	-2.11916e-10	-1.06034
99557628	chr7:99557628:G:A	2.66764e-09	-2.11916e-10	-0.159403	2.76777e-07	-2.11916e-10	-0.131227
99558823	chr7:99558823:G:T	3.49021e-10	-1.0148	-1.17842	3.1348e-08	-1.14275	-1.16654
99558897	chr7:99558897:C:T	4.34046e-10	-0.725523	-1.24968	3.74098e-08	-0.882595	-1.24991
99559023	chr7:99559023:T:C	4.88384e-10	-1.85725	-2.80088e-10	5.66457e-08	-1.71762	-2.80088e-10
99559152	chr7:99559152:AG:A	1.37868e-09	-1.39726	0.577796	5.66025e-07	-0.20566	0.78986
99559311	chr7:99559311:C:T	3.49439e-10	-1.01582	-1.17621	3.13831e-08	-1.14401	-1.16416
99559360	chr7:99559360:AT:A	2.11489e-07	4.10015	0.113422	9.6154e-05	5.28961	0.429653
99559738	chr7:99559738:C:T	8.96579e-10	-2.11916e-10	-1.24977	9.04551e-08	-2.11916e-10	-1.24958
99559917	chr7:99559917:C:T	1.17091e-09	-2.11916e-10	-0.982816	1.15351e-07	-2.11916e-10	-1.00646
99560205	chr7:99560205:C:T	4.05808e-09	-1.42564	1.68576	1.71122e-06	-0.266717	1.95724
99560779	chr7:99560779:G:A	1.3895e-08	2.56877	-1.07783	1.02144e-06	2.30037	-1.12584
99561249	chr7:99561249:C:T	1.03549e-09	-2.11916e-10	-1.10573	1.05321e-07	-2.11916e-10	-1.09742
99561350	chr7:99561350:A:G	9.52147e-10	-2.11916e-10	-1.18963	9.63219e-08	-2.11916e-10	-1.18674
99561551	chr7:99561551:C:G	2.35944e-09	-1.39096	1.10879	9.76505e-07	-0.203369	1.33291
99561710	chr7:99561710:G:C	2.97238e-10	-1.85115	-0.502674	4.11501e-08	-1.62196	-0.415253
99561899	chr7:99561899:C:G	1.88603e-08	1.79646	-2.80088e-10	8.11134e-06	3.24658	-2.80088e-10
99562621	chr7:99562621:A:ATCC	1.04214e-09	-2.11916e-10	-1.09932	1.07686e-07	-2.11916e-10	-1.07522
99562731	chr7:99562731:G:A	1.1716e-09	-2.11916e-10	-0.98223	1.23158e-07	-2.11916e-10	-0.940973
99562959	chr7:99562959:C:T	1.23882e-09	-0.926442	-2.80088e-10	5.40318e-08	-1.76487	-2.80088e-10
99563065	chr7:99563065:G:A	2.02491e-08	1.86751	-2.80088e-10	8.82233e-06	3.3306	-2.80088e-10
99563498	chr7:99563498:A:G	9.58642e-10	-2.11916e-10	-1.18284	9.7165e-08	-2.11916e-10	-1.17803
99563724	chr7:99563724:A:G	8.05182e-10	-1.73348	0.376195	2.79051e-07	-0.689048	0.566003
99563964	chr7:99563964:G:A	5.22681e-09	-2.11916e-10	0.513204	5.38131e-07	-2.11916e-10	0.533664
99565064	chr7:99565064:C:T	2.86477e-08	3.46054	-1.24606	1.79991e-06	2.97479	-1.23374
99565379	chr7:99565379:C:T	5.39471e-10	-1.75776	-2.80088e-10	9.19111e-08	-1.23362	-2.80088e-10
99566327	chr7:99566327:C:T	3.42395e-10	-1.02741	-1.18498	3.07739e-08	-1.15419	-1.17358
99566328	chr7:99566328:A:G	4.47823e-10	-0.811192	-1.13276	3.95281e-08	-0.96069	-1.11674
99566625	chr7:99566625:A:G	1.14233e-09	-2.11916e-10	-1.00753	1.12643e-07	-2.11916e-10	-1.03021
99567279	chr7:99567279:A:G	9.32039e-10	-2.11916e-10	-1.21098	9.61392e-08	-2.11916e-10	-1.18864
99567538	chr7:99567538:A:G	1.38579e-09	-2.11916e-10	-0.81433	1.45374e-07	-2.11916e-10	-0.775128
99568400	chr7:99568400:G:A	2.30014e-09	-0.307629	-2.80088e-10	3.95244e-07	0.225065	-2.80088e-10
99568732	chr7:99568732:A:G	5.11e-09	-2.11916e-10	0.490602	5.3511e-07	-2.11916e-10	0.528034
99568783	chr7:99568783:G:A	1.27837e-08	2.4911	-1.08353	9.43463e-07	2.22586	-1.13074
99568886	chr7:99568886:G:A	9.0999e-10	-2.11916e-10	-1.23492	9.1169e-08	-2.11916e-10	-1.24172
99568921	chr7:99568921:A:G	4.03545e-10	-0.799114	-1.24895	3.49941e-08	-0.949525	-1.24974
99569575	chr7:99569575:A:C	1.1277e-09	-2.11916e-10	-1.02042	1.16693e-07	-2.11916e-10	-0.994892
99570067	chr7:99570067:C:T	9.33286e-10	-2.11916e-10	-1.20964	9.44957e-08	-2.11916e-10	-1.20588
99570166	chr7:99570166:A:C	9.06512e-10	-2.11916e-10	-1.23875	9.15185e-08	-2.11916e-10	-1.2379
99570406	chr7:99570406:A:G	9.0988e-10	-2.11916e-10	-1.23504	9.23142e-08	-2.11916e-10	-1.22924
99570520	chr7:99570520:A:G	9.06375e-10	-2.11916e-10	-1.2389	9.16496e-08	-2.11916e-10	-1.23647
99570942	chr7:99570942:A:C	1.07189e-09	-1.07118	-2.80088e-10	9.99285e-08	-1.14998	-2.80088e-10
99571414	chr7:99571414:G:A	1.02377e-09	-2.11916e-10	-1.1171	1.03087e-07	-2.11916e-10	-1.11886
99571900	chr7:99571900:G:A	7.36328e-10	-1.44668	-2.80088e-10	7.45004e-08	-1.44363	-2.80088e-10
99572006	chr7:99572006:T:C	1.53286e-09	-0.713464	-2.80088e-10	6.18563e-08	-1.62962	-2.80088e-10
99573504	chr7:99573504:T:G	9.07314e-10	-2.11916e-10	-1.23786	9.17544e-08	-2.11916e-10	-1.23532
99573638	chr7:99573638:A:G	9.34071e-10	-2.11916e-10	-1.2088	9.45786e-08	-2.11916e-10	-1.20501
99573826	chr7:99573826:C:T	4.67448e-09	-0.301664	0.703186	1.86585e-06	0.835309	0.941723
99573899	chr7:99573899:A:C	8.67039e-10	-1.7241	0.440832	3.06614e-07	-0.662832	0.633983
99574220	chr7:99574220:A:G	9.50845e-10	-2.11916e-10	-1.191	9.63905e-08	-2.11916e-10	-1.18603
99575086	chr7:99575086:C:T	9.05978e-10	-2.11916e-10	-1.23934	9.08814e-08	-2.11916e-10	-1.24488
99575329	chr7:99575329:G:C	9.12338e-10	-2.11916e-10	-1.23234	9.27458e-08	-2.11916e-10	-1.22458
99575498	chr7:99575498:C:A	9.34448e-10	-2.11916e-10	-1.2084	9.46186e-08	-2.11916e-10	-1.20458
99575534	chr7:99575534:C:T	8.96458e-10	-2.11916e-10	-1.2499	9.05016e-08	-2.11916e-10	-1.24907
99576132	chr7:99576132:C:T	9.34022e-10	-2.11916e-10	-1.20885	9.45735e-08	-2.11916e-10	-1.20506
99577334	chr7:99577334:C:T	1.12962e-09	-2.11916e-10	-1.01871	1.16902e-07	-2.11916e-10	-0.993105
99577471	chr7:99577471:A:G	9.60163e-10	-2.11916e-10	-1.18125	9.73809e-08	-2.11916e-10	-1.17581
99578493	chr7:99578493:C:T	9.63593e-10	-2.11916e-10	-1.17768	9.77485e-08	-2.11916e-10	-1.17204
99578716	chr7:99578716:G:A	6.49436e-10	-1.57225	-2.80088e-10	5.49786e-08	-1.74749	-2.80088e-10
99578779	chr7:99578779:C:T	9.47265e-10	-2.11916e-10	-1.19477	9.59705e-08	-2.11916e-10	-1.1904
99578863	chr7:99578863:C:T	1.83649e-09	-2.11916e-10	-0.53274	1.90132e-07	-2.11916e-10	-0.506722
99578957	chr7:99578957:A:G	4.92575e-10	-1.84871	-2.80088e-10	6.9775e-08	-1.50916	-2.80088e-10
99579122	chr7:99579122:A:G	6.0701e-10	-1.63981	-2.80088e-10	6.51575e-08	-1.57763	-2.80088e-10
99580093	chr7:99580093:G:A	1.0634e-09	-2.11916e-10	-1.07912	1.02572e-07	-2.11916e-10	-1.12388
99580254	chr7:99580254:A:G	1.70949e-08	2.78879	-1.09061	1.2541e-06	2.51641	-1.13668
99580757	chr7:99580757:C:T	1.75835e-08	2.80269	-1.07633	1.28831e-06	2.53122	-1.12457
99580768	chr7:99580768:T:C	3.88229e-09	-2.11916e-10	0.215827	3.92877e-07	-2.11916e-10	0.219057
99580790	chr7:99580790:G:C	9.38168e-10	-2.11916e-10	-1.20442	9.51072e-08	-2.11916e-10	-1.19943
99580810	chr7:99580810:A:G	1.74741e-08	2.79808	-1.07795	1.27891e-06	2.52526	-1.12593
99580863	chr7:99580863:G:C	9.363e-10	-2.11916e-10	-1.20642	9.62243e-08	-2.11916e-10	-1.18776
99582133	chr7:99582133:A:G	3.88951e-09	-2.11916e-10	0.217686	3.92998e-07	-2.11916e-10	0.219367
99582235	chr7:99582235:C:T	9.04842e-10	-2.11916e-10	-1.24059	9.08283e-08	-2.11916e-10	-1.24547
99582347	chr7:99582347:C:T	9.90888e-09	2.25646	-1.10362	7.47759e-07	2.00485	-1.14221
99582656	chr7:99582656:C:G	9.32335e-10	-2.11916e-10	-1.21066	9.43953e-08	-2.11916e-10	-1.20695
99582812	chr7:99582812:G:A	1.01166e-09	-2.11916e-10	-1.129	1.04446e-07	-2.11916e-10	-1.10577
99582946	chr7:99582946:G:A	1.75788e-09	-1.39465	0.818162	7.44999e-07	-0.197887	1.05683
99582947	chr7:99582947:AG:A	4.30934e-10	-0.789418	-1.19298	3.77809e-08	-0.940698	-1.18194
99583048	chr7:99583048:G:A	2.49976e-09	-2.11916e-10	-0.224403	2.58978e-07	-2.11916e-10	-0.197693
99583050	chr7:99583050:G:A	9.35369e-10	-2.11916e-10	-1.20741	9.47156e-08	-2.11916e-10	-1.20356
99583345	chr7:99583345:G:A	9.89397e-10	-2.11916e-10	-1.15126	1.0041e-07	-2.11916e-10	-1.14518
99583954	chr7:99583954:C:T	1.96791e-09	-2.11916e-10	-0.463626	1.89578e-07	-2.11916e-10	-0.509639
99584158	chr7:99584158:G:T	1.03013e-09	-2.11916e-10	-1.11092	1.05459e-07	-2.11916e-10	-1.09612
99584216	chr7:99584216:G:A	1.92281e-07	4.03178	0.0865752	8.66409e-05	5.21476	0.400327
99585486	chr7:99585486:T:C	9.29149e-10	-2.11916e-10	-1.21408	9.41463e-08	-2.11916e-10	-1.20959
99585639	chr7:99585639:G:C	9.92535e-10	-2.11916e-10	-1.14809	1.01392e-07	-2.11916e-10	-1.13544
99585908	chr7:99585908:T:C	4.28155e-10	-0.853597	-1.13527	3.78857e-08	-0.999884	-1.11998
99585979	chr7:99585979:A:C	2.92659e-09	-2.11916e-10	-0.0667613	3.03912e-07	-2.11916e-10	-0.0377019
99586053	chr7:99586053:C:G	1.33285e-09	-2.11916e-10	-0.853279	1.37459e-07	-2.11916e-10	-0.831113
99586135	chr7:99586135:C:G	9.75638e-10	-2.11916e-10	-1.16526	9.90072e-08	-2.11916e-10	-1.15925
99586530	chr7:99586530:C:A	9.65741e-10	-2.11916e-10	-1.17546	9.8493e-08	-2.11916e-10	-1.16445
99586777	chr7:99586777:T:G	5.1039e-10	-1.81318	-2.80088e-10	1.22051e-07	-0.949998	-2.80088e-10
99586973	chr7:99586973:AACAACATC:A	9.33988e-10	-2.11916e-10	-1.20889	9.54983e-08	-2.11916e-10	-1.19533
99587155	chr7:99587155:G:T	3.59724e-10	-0.91462	-1.2484	3.13684e-08	-1.05921	-1.24942
99587211	chr7:99587211:AG:A	4.27679e-10	-0.834416	-1.15556	3.77292e-08	-0.982246	-1.14176
99587661	chr7:99587661:G:A	1.32734e-09	-2.11916e-10	-0.85742	1.37875e-07	-2.11916e-10	-0.828088
99587678	chr7:99587678:C:T	8.9646e-10	-2.11916e-10	-1.2499	9.04605e-08	-2.11916e-10	-1.24953
99587783	chr7:99587783:T:C	5.18307e-07	5.13868	-0.0287117	0.000549882	7.04726	0.415765
99587908	chr7:99587908:C:T	4.81977e-10	-1.87046	-2.80088e-10	4.90552e-08	-1.86149	-2.80088e-10
99588559	chr7:99588559:T:C	9.41497e-10	-2.11916e-10	-1.20088	9.52094e-08	-2.11916e-10	-1.19836
99588901	chr7:99588901:G:C	1.57613e-09	-2.11916e-10	-0.685627	1.62733e-07	-2.11916e-10	-0.66233
99589077	chr7:99589077:C:T	1.05996e-09	-2.11916e-10	-1.08237	1.10364e-07	-2.11916e-10	-1.05065
99589301	chr7:99589301:A:ATATTATGAATATTATCACAGAGGG	9.77449e-10	-2.11916e-10	-1.16341	9.91976e-08	-2.11916e-10	-1.15732
99590391	chr7:99590391:G:A	6.50854e-10	-1.43048	-0.139589	2.39539e-07	-0.297691	0.0219681
99590966	chr7:99590966:A:T	1.99344e-07	4.09551	0.0589252	9.07942e-05	5.29239	0.369526
99591026	chr7:99591026:G:A	9.36633e-10	-1.2849	0.0788396	3.81223e-07	-0.0435557	0.232501
99591048	chr7:99591048:C:T	1.17477e-09	-2.11916e-10	-0.979524	1.24131e-07	-2.11916e-10	-0.933098
99591365	chr7:99591365:A:C	7.31963e-08	3.14775	0.00479951	4.50148e-05	4.65758	0.302727
99592126	chr7:99592126:A:T	9.8665e-10	-2.11916e-10	-1.15404	1.00761e-07	-2.11916e-10	-1.14168
99592271	chr7:99592271:T:A	1.08665e-09	-2.11916e-10	-1.0575	1.1064e-07	-2.11916e-10	-1.04816
99592455	chr7:99592455:A:C	9.84712e-10	-2.11916e-10	-1.156	1.00553e-07	-2.11916e-10	-1.14375
99593574	chr7:99593574:T:C	5.76634e-10	-1.69115	-2.80088e-10	5.72296e-08	-1.70737	-2.80088e-10
99593670	chr7:99593670:T:C	3.10651e-09	-2.11916e-10	-0.00709727	3.22828e-07	-2.11916e-10	0.0226807
99593753	chr7:99593753:T:C	1.02329e-09	-2.11916e-10	-1.11757	1.06375e-07	-2.11916e-10	-1.08746
99594088	chr7:99594088:G:A	9.17381e-10	-2.11916e-10	-1.22683	9.22642e-08	-2.11916e-10	-1.22978
99594365	chr7:99594365:T:TAGC	8.96617e-10	-2.11916e-10	-1.24972	9.04313e-08	-2.11916e-10	-1.24985
99594398	chr7:99594398:CTG:C	4.2015e-10	-0.927788	-1.07995	3.73552e-08	-1.0718	-1.06217
99594591	chr7:99594591:T:C	1.36301e-09	-2.11916e-10	-0.830903	1.3268e-07	-2.11916e-10	-0.866495
99595589	chr7:99595589:T:C	2.85058e-09	-2.11916e-10	-0.0930768	2.95924e-07	-2.11916e-10	-0.0643353
99595834	chr7:99595834:G:A	1.13812e-06	5.81157	0.0849718	0.000826631	7.31475	0.555929
99595862	chr7:99595862:T:C	1.29036e-08	2.58502	-1.16811	9.59215e-07	2.31172	-1.20004
99596386	chr7:99596386:T:G	1.12491e-09	-2.11916e-10	-1.02289	1.16885e-07	-2.11916e-10	-0.993244
99597159	chr7:99597159:G:GC	2.26483e-09	-0.323099	-2.80088e-10	3.49569e-07	0.102264	-2.80088e-10
99597270	chr7:99597270:G:A	2.6353e-09	-2.11916e-10	-0.171599	2.73319e-07	-2.11916e-10	-0.1438
99597469	chr7:99597469:TTAA:T	9.74463e-10	-2.11916e-10	-1.16647	9.88877e-08	-2.11916e-10	-1.16045
99597870	chr7:99597870:T:A	1.04558e-09	-2.11916e-10	-1.09603	1.08225e-07	-2.11916e-10	-1.07023
99598036	chr7:99598036:C:G	9.91178e-10	-2.11916e-10	-1.14946	1.01252e-07	-2.11916e-10	-1.13682
99598151	chr7:99598151:G:A	1.33284e-09	0.327841	-1.18112	1.91678e-07	0.693994	-1.19261
99598418	chr7:99598418:A:G	1.18454e-09	-2.11916e-10	-0.971244	1.16206e-07	-2.11916e-10	-0.999075
99598450	chr7:99598450:T:A	3.39056e-10	-0.972586	-1.2496	2.98538e-08	-1.10827	-1.24986
99599169	chr7:99599169:G:A	8.97136e-10	-2.11916e-10	-1.24915	9.04428e-08	-2.11916e-10	-1.24972
99599445	chr7:99599445:T:G	9.72433e-10	-2.11916e-10	-1.16855	9.8675e-08	-2.11916e-10	-1.16261
99599778	chr7:99599778:A:G	8.88379e-07	5.57518	0.0736234	0.000623177	7.04526	0.542891
99600425	chr7:99600425:C:T	1.28865e-09	-2.11916e-10	-0.886999	1.33983e-07	-2.11916e-10	-0.856729
99600727	chr7:99600727:C:T	2.28251e-09	-0.315324	-2.80088e-10	6.40887e-07	0.708414	-2.80088e-10
99600847	chr7:99600847:G:A	2.17011e-09	-2.11916e-10	-0.365821	2.42182e-07	-2.11916e-10	-0.26475
99600892	chr7:99600892:T:C	5.98931e-09	1.85593	-1.20656	5.24974e-07	1.68975	-1.18084
99601407	chr7:99601407:C:T	1.89942e-09	-2.11916e-10	-0.49905	1.8314e-07	-2.11916e-10	-0.544185
99601529	chr7:99601529:C:T	1.26191e-09	-2.11916e-10	-0.907974	1.29772e-07	-2.11916e-10	-0.888662
99602049	chr7:99602049:C:T	1.5428e-09	-2.11916e-10	-0.706997	1.50194e-07	-2.11916e-10	-0.742514
99603297	chr7:99603297:T:A	8.98747e-10	-2.11916e-10	-1.24735	9.07661e-08	-2.11916e-10	-1.24615
99603398	chr7:99603398:T:C	8.96553e-10	-2.11916e-10	-1.2498	9.04591e-08	-2.11916e-10	-1.24954
99603462	chr7:99603462:C:T	8.49212e-10	-1.17943	-0.124613	3.67067e-07	0.153093	-0.00198695
99603883	chr7:99603883:C:T	9.78791e-10	-2.11916e-10	-1.16203	1.0076e-07	-2.11916e-10	-1.1417
99604371	chr7:99604371:T:C	9.85435e-10	-2.11916e-10	-1.15527	1.00616e-07	-2.11916e-10	-1.14313
99605008	chr7:99605008:AC:A	6.21057e-09	1.92534	-1.23969	5.34403e-07	1.75257	-1.22586
99605263	chr7:99605263:T:C	2.23466e-09	-2.11916e-10	-0.33651	2.3835e-07	-2.11916e-10	-0.280697
99605389	chr7:99605389:TCTGAGTAGTTGGGACTACCTGTGCTCACCATAGCTCCCAGCTAATTTTTTAATTTTATGTTTTGTAAAAAACAGGATCTCGCTTTGTCACCCAGGCTGGTGTGATCACAGCTCACTGCAGCCTCCAACTCTTGAGTTCAAGCGATCCTCCCACCTTAGCCTC:T	1.27401e-09	-2.11916e-10	-0.89843	1.35984e-07	-2.11916e-10	-0.841902
99605967	chr7:99605967:T:C	1.06682e-09	-2.11916e-10	-1.07591	1.09392e-07	-2.11916e-10	-1.0595
99606030	chr7:99606030:T:C	8.7064e-07	6.41352	-0.784889	7.83939e-05	6.15188	-0.636813
99606184	chr7:99606184:C:T	1.47473e-09	-2.11916e-10	-0.752124	1.40777e-07	-2.11916e-10	-0.80726
99606304	chr7:99606304:T:C	9.72219e-10	-2.11916e-10	-1.16877	9.92016e-08	-2.11916e-10	-1.15728
99607487	chr7:99607487:G:A	7.65416e-10	-1.40793	-2.80088e-10	6.30326e-08	-1.61079	-2.80088e-10
99608021	chr7:99608021:G:A	9.59652e-10	-2.11916e-10	-1.18178	9.77741e-08	-2.11916e-10	-1.17178
99608091	chr7:99608091:C:T	9.86153e-10	-2.11916e-10	-1.15454	1.00694e-07	-2.11916e-10	-1.14235
99608263	chr7:99608263:A:G	8.97831e-10	-2.11916e-10	-1.24837	9.04446e-08	-2.11916e-10	-1.2497
99608497	chr7:99608497:G:A	8.96554e-10	-2.11916e-10	-1.24979	9.04901e-08	-2.11916e-10	-1.2492
99608794	chr7:99608794:T:C	9.32137e-10	-2.11916e-10	-1.21087	9.42025e-08	-2.11916e-10	-1.20899
99609320	chr7:99609320:A:C	6.41088e-10	-1.22429	-0.360895	3.4295e-07	0.27751	-0.194364
99609524	chr7:99609524:C:T	2.61343e-10	-1.87866	-0.603853	2.97559e-08	-1.8469	-0.514506
99609589	chr7:99609589:C:T	9.37159e-10	-2.11916e-10	-1.2055	9.41001e-08	-2.11916e-10	-1.21008
99609659	chr7:99609659:C:T	9.53526e-10	-2.11916e-10	-1.18819	9.64227e-08	-2.11916e-10	-1.1857
99609741	chr7:99609741:C:CT	2.79461e-09	-2.11916e-10	-0.112905	2.89878e-07	-2.11916e-10	-0.084977
99610283	chr7:99610283:A:G	8.98469e-10	-2.11916e-10	-1.24766	9.04514e-08	-2.11916e-10	-1.24963
99610850	chr7:99610850:C:T	1.52711e-09	-2.11916e-10	-0.717219	1.45467e-07	-2.11916e-10	-0.774489
99611255	chr7:99611255:A:T	8.96446e-10	-2.11916e-10	-1.24992	9.06673e-08	-2.11916e-10	-1.24724
99611299	chr7:99611299:C:T	6.63314e-10	-1.5511	-2.80088e-10	1.85455e-07	-0.531625	-2.80088e-10
99611660	chr7:99611660:A:C	9.1522e-10	-2.11916e-10	-1.22919	9.24477e-08	-2.11916e-10	-1.2278
99612410	chr7:99612410:G:A	1.52116e-09	-2.11916e-10	-0.721121	1.56364e-07	-2.11916e-10	-0.70225
99613025	chr7:99613025:G:T	4.56905e-09	1.62172	-1.24301	4.19149e-07	1.51682	-1.23303
99613212	chr7:99613212:C:T	1.49169e-09	-2.11916e-10	-0.740685	1.51522e-07	-2.11916e-10	-0.733711
99613404	chr7:99613404:G:A	1.11128e-09	-2.11916e-10	-1.03508	1.09327e-07	-2.11916e-10	-1.0601
99614078	chr7:99614078:C:T	9.42992e-10	-2.11916e-10	-1.1993	9.31285e-08	-2.11916e-10	-1.22046
99614373	chr7:99614373:AAAT:A	1.0918e-08	-2.11916e-10	1.24982	1.15739e-06	-2.11916e-10	1.29949
99614823	chr7:99614823:A:G	1.01672e-09	-2.11916e-10	-1.12402	1.07311e-07	-2.11916e-10	-1.07871
99614929	chr7:99614929:C:T	1.20787e-09	-2.11916e-10	-0.951735	1.21278e-07	-2.11916e-10	-0.956352
99615396	chr7:99615396:T:C	9.76436e-10	-2.11916e-10	-1.16444	1.02307e-07	-2.11916e-10	-1.12646
99616187	chr7:99616187:G:A	5.18137e-08	3.63366	-0.826605	5.36418e-06	3.53966	-0.706598
99616381	chr7:99616381:A:G	4.48318e-09	1.41948	-1.05974	4.21687e-07	1.29395	-1.00413
99616586	chr7:99616586:A:G	7.42964e-10	-1.4377	-2.80088e-10	6.49425e-08	-1.58094	-2.80088e-10
99616626	chr7:99616626:C:T	8.9814e-10	-2.11916e-10	-1.24803	9.0714e-08	-2.11916e-10	-1.24673
99616920	chr7:99616920:C:G	3.49944e-09	1.35916	-1.24716	3.2366e-07	1.26529	-1.24004
99616968	chr7:99616968:A:G	1.42003e-09	-0.789916	-2.80088e-10	1.01517e-07	-1.13422	-2.80088e-10
99617051	chr7:99617051:G:T	3.89167e-09	1.45224	-1.234	3.62018e-07	1.35723	-1.21998
99617088	chr7:99617088:C:G	3.40325e-10	-1.69431	-0.524142	1.01428e-07	-0.614493	-0.520597
99617393	chr7:99617393:G:A	1.11054e-09	-2.11916e-10	-1.03575	1.09258e-07	-2.11916e-10	-1.06072
99617631	chr7:99617631:G:A	1.11055e-09	-2.11916e-10	-1.03574	1.0926e-07	-2.11916e-10	-1.06071
99618200	chr7:99618200:C:G	1.06376e-09	-2.11916e-10	-1.07878	1.13077e-07	-2.11916e-10	-1.02637
99619062	chr7:99619062:T:TG	3.61345e-09	1.37258	-1.22851	3.25753e-07	1.24399	-1.21229
99619801	chr7:99619801:G:A	8.37912e-07	4.48387	1.10644	0.00183441	7.01538	1.65241
99620262	chr7:99620262:CA:C	1.17882e-09	-1.60369	0.627602	4.19757e-07	-0.436379	0.721617
99620609	chr7:99620609:C:T	9.21228e-10	-2.11916e-10	-1.22265	9.20807e-08	-2.11916e-10	-1.23177
99620622	chr7:99620622:G:A	9.2081e-10	-2.11916e-10	-1.2231	9.20465e-08	-2.11916e-10	-1.23214
99621006	chr7:99621006:A:G	9.57794e-10	-2.11916e-10	-1.18372	9.42662e-08	-2.11916e-10	-1.20832
99621240	chr7:99621240:G:A	1.11054e-09	-2.11916e-10	-1.03575	1.09258e-07	-2.11916e-10	-1.06072
99621733	chr7:99621733:G:T	1.77265e-09	-2.11916e-10	-0.568122	1.75459e-07	-2.11916e-10	-0.587032
99622460	chr7:99622460:A:C	4.54354e-06	5.87921	1.40165	0.00673809	7.98061	1.98824
99622685	chr7:99622685:T:C	9.89048e-10	-2.11916e-10	-1.15161	9.98741e-08	-2.11916e-10	-1.15053
99622735	chr7:99622735:G:A	1.49425e-09	-2.11916e-10	-0.738973	1.49737e-07	-2.11916e-10	-0.745559
99622830	chr7:99622830:G:A	1.99803e-10	-1.83365	-0.917371	4.14587e-08	-1.08582	-0.943916
99623676	chr7:99623676:T:G	1.19227e-09	-0.96474	-2.80088e-10	9.93997e-08	-1.15529	-2.80088e-10
99624259	chr7:99624259:G:A	4.99251e-10	-1.83524	-2.80088e-10	4.82246e-08	-1.87857	-2.80088e-10
99624333	chr7:99624333:T:C	9.26263e-10	-2.11916e-10	-1.21719	9.1914e-08	-2.11916e-10	-1.23358
99624620	chr7:99624620:C:T	9.00484e-10	-2.11916e-10	-1.24542	9.05488e-08	-2.11916e-10	-1.24855
99624756	chr7:99624756:C:T	1.29901e-09	-1.2419	0.362901	4.87867e-07	-0.0305736	0.466178
99624757	chr7:99624757:G:A	4.39185e-09	-2.11916e-10	0.339153	3.98096e-07	-2.11916e-10	0.232256
99624781	chr7:99624781:A:G	1.25546e-09	-2.11916e-10	-0.913099	1.2598e-07	-2.11916e-10	-0.918314
99624942	chr7:99624942:T:C	9.66098e-10	-2.11916e-10	-1.17509	9.99643e-08	-2.11916e-10	-1.14963
99625012	chr7:99625012:C:T	1.00535e-09	-2.11916e-10	-1.13526	9.81977e-08	-2.11916e-10	-1.16746
99625158	chr7:99625158:C:G	1.54056e-09	-2.11916e-10	-0.708452	1.64272e-07	-2.11916e-10	-0.652915
99625470	chr7:99625470:G:A	1.11054e-09	-2.11916e-10	-1.03575	1.09258e-07	-2.11916e-10	-1.06072
99625524	chr7:99625524:T:C	4.97495e-06	5.96558	1.40599	0.00761135	8.09973	1.99099
99625794	chr7:99625794:C:T	2.68991e-09	-2.11916e-10	-0.151088	2.95846e-07	-2.11916e-10	-0.0646006
99625804	chr7:99625804:C:T	9.2081e-10	-2.11916e-10	-1.2231	9.20465e-08	-2.11916e-10	-1.23214
99626090	chr7:99626090:G:A	1.465e-09	-2.11916e-10	-0.75874	1.48789e-07	-2.11916e-10	-0.75191
99626336	chr7:99626336:T:C	1.40291e-06	5.97939	0.126309	0.00329647	8.69513	0.558797
99627373	chr7:99627373:GA:G	2.51044e-09	-1.24709	1.02695	9.6606e-07	-0.0283599	1.14715
99627431	chr7:99627431:C:T	7.22295e-10	-0.916488	-0.549432	3.60762e-08	-1.72818	-0.440622
99627651	chr7:99627651:G:A	1.17599e-09	-2.11916e-10	-0.97849	1.1538e-07	-2.11916e-10	-1.00621
99627813	chr7:99627813:T:A	1.54625e-09	-2.11916e-10	-0.704764	1.49645e-07	-2.11916e-10	-0.74617
99628246	chr7:99628246:T:C	3.80616e-09	1.41774	-1.22172	3.46225e-07	1.296	-1.20334
99628667	chr7:99628667:A:C	9.22671e-10	-2.11916e-10	-1.22108	9.14681e-08	-2.11916e-10	-1.23845
99628796	chr7:99628796:T:A	1.34545e-09	-2.11916e-10	-0.843866	1.38547e-07	-2.11916e-10	-0.823226
99629358	chr7:99629358:C:G	9.42511e-10	-2.11916e-10	-1.19981	9.3095e-08	-2.11916e-10	-1.22082
99629404	chr7:99629404:C:T	9.43777e-10	-2.11916e-10	-1.19846	9.37715e-08	-2.11916e-10	-1.21358
99629549	chr7:99629549:A:G	3.54809e-06	5.84108	1.19249	0.00503988	7.91987	1.75859
99629966	chr7:99629966:C:T	7.63511e-09	-2.11916e-10	0.89216	7.73117e-07	-2.11916e-10	0.895992
99630150	chr7:99630150:AAGG:A	1.27613e-09	-2.11916e-10	-0.896762	1.22415e-07	-2.11916e-10	-0.94702
99630307	chr7:99630307:C:A	2.59649e-09	-2.11916e-10	-0.186438	2.6918e-07	-2.11916e-10	-0.159057
99630451	chr7:99630451:T:C	1.9086e-09	-2.11916e-10	-0.494228	2.00738e-07	-2.11916e-10	-0.45244
99630562	chr7:99630562:G:A	2.36043e-09	-0.281755	-2.80088e-10	7.62507e-08	-1.42041	-2.80088e-10
99630699	chr7:99630699:TTGGAGCCTCATC:T	9.28572e-10	-2.11916e-10	-1.2147	9.20738e-08	-2.11916e-10	-1.23185
99630981	chr7:99630981:C:G	1.46708e-08	-2.11916e-10	1.54526	1.57397e-06	-2.11916e-10	1.60692
99631761	chr7:99631761:C:T	1.96577e-09	-2.11916e-10	-0.464714	2.06922e-07	-2.11916e-10	-0.422099
99631857	chr7:99631857:T:C	1.01099e-09	-2.11916e-10	-1.12967	1.06609e-07	-2.11916e-10	-1.08527
99632329	chr7:99632329:AATAG:A	9.8153e-10	-2.11916e-10	-1.15924	9.92826e-08	-2.11916e-10	-1.15647
99632436	chr7:99632436:C:T	1.03181e-09	-2.11916e-10	-1.10928	1.02012e-07	-2.11916e-10	-1.12934
99632437	chr7:99632437:G:A	9.51228e-10	-2.11916e-10	-1.1906	9.60011e-08	-2.11916e-10	-1.19008
99633631	chr7:99633631:T:C	9.31798e-10	-2.11916e-10	-1.21124	9.23062e-08	-2.11916e-10	-1.22933
99634555	chr7:99634555:C:T	1.67593e-09	-2.11916e-10	-0.624227	1.75747e-07	-2.11916e-10	-0.585392
99635005	chr7:99635005:C:T	1.48193e-09	-2.11916e-10	-0.747249	1.48512e-07	-2.11916e-10	-0.753774
99635263	chr7:99635263:C:T	1.31095e-09	-2.11916e-10	-0.869845	1.27853e-07	-2.11916e-10	-0.903558
99635448	chr7:99635448:A:G	1.24098e-09	-2.11916e-10	-0.924694	1.21432e-07	-2.11916e-10	-0.955084
99635495	chr7:99635495:C:T	1.14118e-09	-2.11916e-10	-1.00854	1.12094e-07	-2.11916e-10	-1.0351
99635686	chr7:99635686:GTTATT:G	9.9358e-10	-2.11916e-10	-1.14704	1.00465e-07	-2.11916e-10	-1.14463
99635720	chr7:99635720:A:C	1.32112e-08	-2.11916e-10	1.44047	1.41717e-06	-2.11916e-10	1.50198
99635887	chr7:99635887:A:G	1.47653e-09	-2.11916e-10	-0.750901	1.52302e-07	-2.11916e-10	-0.728572
99635904	chr7:99635904:G:A	8.98984e-10	-2.11916e-10	-1.24709	9.0791e-08	-2.11916e-10	-1.24588
99636356	chr7:99636356:C:T	1.32133e-09	-2.11916e-10	-0.861955	1.26433e-07	-2.11916e-10	-0.914724
99636359	chr7:99636359:C:T	4.80695e-10	-1.87312	-2.80088e-10	4.82424e-08	-1.8782	-2.80088e-10
99636371	chr7:99636371:G:C	2.59737e-09	-2.11916e-10	-0.1861	2.69273e-07	-2.11916e-10	-0.158714
99636598	chr7:99636598:A:G	3.90864e-09	-2.11916e-10	0.222592	3.56282e-07	-2.11916e-10	0.121284
99637142	chr7:99637142:C:G	8.21941e-10	-1.33668	-2.80088e-10	5.56529e-08	-1.7353	-2.80088e-10
99637215	chr7:99637215:C:T	9.28351e-10	-2.11916e-10	-1.21494	9.20582e-08	-2.11916e-10	-1.23202
99637219	chr7:99637219:A:C	2.18747e-09	-2.11916e-10	-0.357853	2.25973e-07	-2.11916e-10	-0.334021
99637276	chr7:99637276:T:A	2.33623e-06	6.04871	0.56699	0.00367145	8.32261	1.03905
99637338	chr7:99637338:TTAATC:T	3.15364e-10	-1.69931	-0.595316	9.30988e-08	-0.625823	-0.594955
99637722	chr7:99637722:G:T	4.8158e-09	1.65459	-1.22328	4.40776e-07	1.53989	-1.20579
99637899	chr7:99637899:C:T	6.73667e-06	7.43361	0.24111	0.0107688	9.73737	0.700352
99638045	chr7:99638045:C:T	3.55906e-09	0.1289	-2.80088e-10	6.53582e-07	0.72803	-2.80088e-10
99638272	chr7:99638272:G:A	7.13061e-10	-1.47879	-2.80088e-10	1.53267e-07	-0.722255	-2.80088e-10
99638446	chr7:99638446:T:C	4.78171e-10	-1.87838	-2.80088e-10	4.88958e-08	-1.86475	-2.80088e-10
99638528	chr7:99638528:C:T	2.22973e-09	-1.23691	0.898196	8.64037e-07	-0.0100193	1.0172
99638882	chr7:99638882:A:G	2.58288e-09	-2.11916e-10	-0.191693	2.67752e-07	-2.11916e-10	-0.164377
99638961	chr7:99638961:C:T	9.93103e-10	-2.11916e-10	-1.14752	1.00465e-07	-2.11916e-10	-1.14463
99639001	chr7:99639001:G:A	1.16642e-09	-2.11916e-10	-0.986659	1.17381e-07	-2.11916e-10	-0.989012
99639018	chr7:99639018:C:T	1.46695e-09	-2.11916e-10	-0.757411	1.48989e-07	-2.11916e-10	-0.750567
99639404	chr7:99639404:C:T	7.03539e-10	-0.294771	-1.19746	1.14364e-07	0.210452	-1.2255
99639804	chr7:99639804:G:A	5.5129e-09	1.60356	-1.03707	5.22767e-07	1.48301	-0.978309
99640719	chr7:99640719:A:G	3.57735e-09	1.36976	-1.23574	3.22847e-07	1.24485	-1.22211
99641106	chr7:99641106:G:A	1.30424e-08	-2.11916e-10	1.42761	1.39743e-06	-2.11916e-10	1.48795
99641143	chr7:99641143:A:G	8.9645e-10	-2.11916e-10	-1.24991	9.0509e-08	-2.11916e-10	-1.24899
99641346	chr7:99641346:A:G	3.10369e-08	2.29458	-2.80088e-10	1.50953e-05	3.8677	-2.80088e-10
99641646	chr7:99641646:A:C	1.31597e-08	-2.11916e-10	1.43656	1.4116e-06	-2.11916e-10	1.49804
99642556	chr7:99642556:A:G	6.69797e-09	-2.11916e-10	0.761207	1.1596e-06	-2.11916e-10	1.30139
99643058	chr7:99643058:T:C	9.20921e-10	-2.11916e-10	-1.22298	9.20556e-08	-2.11916e-10	-1.23205
99643632	chr7:99643632:T:C	1.23127e-09	-2.11916e-10	-0.932552	1.23607e-07	-2.11916e-10	-0.937335
99643687	chr7:99643687:A:G	2.3254e-09	-1.27856	0.98186	8.52559e-07	-0.10259	1.09639
99644009	chr7:99644009:T:C	1.21335e-09	-2.11916e-10	-0.947215	1.23827e-07	-2.11916e-10	-0.935549
99644205	chr7:99644205:T:A	1.20521e-09	-2.11916e-10	-0.953943	1.22955e-07	-2.11916e-10	-0.942623
99644550	chr7:99644550:G:T	1.08986e-09	-2.11916e-10	-1.05454	1.16226e-07	-2.11916e-10	-0.998899
99644579	chr7:99644579:G:A	2.42818e-09	-2.11916e-10	-0.253454	2.50935e-07	-2.11916e-10	-0.229243
99645093	chr7:99645093:C:T	8.98543e-10	-2.11916e-10	-1.24758	9.08623e-08	-2.11916e-10	-1.24509
99645210	chr7:99645210:C:T	8.32511e-10	-1.32391	-2.80088e-10	4.83386e-08	-1.87621	-2.80088e-10
99645875	chr7:99645875:T:C	2.85357e-09	-2.11916e-10	-0.0920254	2.63103e-07	-2.11916e-10	-0.181893
99646769	chr7:99646769:A:G	9.10864e-10	-2.11916e-10	-1.23396	9.36865e-08	-2.11916e-10	-1.21448
99646909	chr7:99646909:ATCTG:A	8.98482e-10	-2.11916e-10	-1.24765	9.1417e-08	-2.11916e-10	-1.23901
99647039	chr7:99647039:T:C	2.59649e-09	-2.11916e-10	-0.186438	2.6918e-07	-2.11916e-10	-0.159057
99647266	chr7:99647266:G:A	2.59736e-09	-2.11916e-10	-0.186103	2.69274e-07	-2.11916e-10	-0.158708
99647390	chr7:99647390:T:G	2.79564e-07	5.69887	-1.20623	2.14796e-05	5.35228	-1.13186
99647457	chr7:99647457:A:C	1.26446e-06	5.83981	0.162	0.00288641	8.51898	0.602101
99647644	chr7:99647644:G:A	1.261e-09	-2.11916e-10	-0.908693	1.25344e-07	-2.11916e-10	-0.923378
99647652	chr7:99647652:A:G	3.30979e-09	1.29017	-1.23389	2.98783e-07	1.16448	-1.2192
99647741	chr7:99647741:G:A	9.90415e-10	-2.11916e-10	-1.15023	1.02982e-07	-2.11916e-10	-1.11988
99647750	chr7:99647750:C:A	4.8432e-10	-1.86561	-2.80088e-10	4.90646e-08	-1.8613	-2.80088e-10
99648291	chr7:99648291:A:G	9.69176e-07	4.49118	1.24466	0.0020795	6.98807	1.80513
99648403	chr7:99648403:A:G	1.27962e-09	-2.11916e-10	-0.894031	1.34818e-07	-2.11916e-10	-0.850514
99648865	chr7:99648865:C:T	1.64272e-09	-2.11916e-10	-0.644246	1.72082e-07	-2.11916e-10	-0.606467
99649084	chr7:99649084:A:T	4.89917e-10	-1.85412	-2.80088e-10	4.85502e-08	-1.87184	-2.80088e-10
99649106	chr7:99649106:A:G	9.02074e-10	-2.11916e-10	-1.24366	9.13567e-08	-2.11916e-10	-1.23967
99649369	chr7:99649369:A:G	2.15622e-10	-1.86861	-0.806214	2.04218e-08	-1.87583	-0.862009
99649506	chr7:99649506:C:T	1.16296e-09	-0.989629	-2.80088e-10	9.70987e-08	-1.17871	-2.80088e-10
99649879	chr7:99649879:CT:C	9.69127e-10	-2.11916e-10	-1.17196	9.80046e-08	-2.11916e-10	-1.16942
99650681	chr7:99650681:C:T	1.06987e-09	-2.11916e-10	-1.07306	1.01916e-07	-2.11916e-10	-1.13028
99650975	chr7:99650975:T:G	3.34169e-08	3.27605	-0.907589	3.36901e-06	3.16513	-0.797193
99651119	chr7:99651119:G:A	1.2426e-09	-2.11916e-10	-0.923394	1.21583e-07	-2.11916e-10	-0.95384
99651260	chr7:99651260:A:G	1.91605e-09	-2.11916e-10	-0.490332	2.01502e-07	-2.11916e-10	-0.448642
99651614	chr7:99651614:C:T	1.07612e-09	-2.11916e-10	-1.06724	1.14563e-07	-2.11916e-10	-1.01331
99652770	chr7:99652770:T:TA	3.17489e-09	-2.11916e-10	0.0146752	3.46288e-07	-2.11916e-10	0.0928312
99652852	chr7:99652852:T:C	2.59333e-10	-1.31646	-1.17378	5.58402e-08	-0.549228	-1.18272
99653924	chr7:99653924:A:G	9.87253e-10	-2.11916e-10	-1.15343	1.03662e-07	-2.11916e-10	-1.1133
99654054	chr7:99654054:GCTT:G	1.26798e-09	-2.11916e-10	-0.903171	1.2872e-07	-2.11916e-10	-0.896797
99654084	chr7:99654084:A:G	8.04226e-07	4.53504	1.01425	0.00136293	6.888	1.48271
99654286	chr7:99654286:G:GA	1.87021e-10	-1.68896	-1.12817	5.61071e-08	-0.597211	-1.12996
99654358	chr7:99654358:T:C	9.98905e-10	-2.11916e-10	-1.14169	1.0106e-07	-2.11916e-10	-1.13872
99654556	chr7:99654556:G:C	1.96713e-06	5.82055	0.623178	0.00486383	8.50575	1.13715
99654768	chr7:99654768:C:T	1.66055e-09	-2.11916e-10	-0.633449	1.64466e-07	-2.11916e-10	-0.651735
99654992	chr7:99654992:G:A	1.46727e-09	-2.11916e-10	-0.757194	1.4902e-07	-2.11916e-10	-0.750356
99655627	chr7:99655627:T:C	1.19813e-09	-2.11916e-10	-0.959834	1.22307e-07	-2.11916e-10	-0.947901
99656012	chr7:99656012:A:G	1.02657e-09	-1.81061	0.696227	3.58156e-07	-0.667173	0.793702
99656908	chr7:99656908:C:G	1.36836e-09	-2.11916e-10	-0.826981	1.33217e-07	-2.11916e-10	-0.862461
99657897	chr7:99657897:G:T	9.24847e-10	-2.11916e-10	-1.21872	9.18114e-08	-2.11916e-10	-1.2347
99658137	chr7:99658137:A:G	9.779e-07	4.50712	1.23769	0.00210085	7.00614	1.79728
99658149	chr7:99658149:G:A	1.15148e-09	-2.11916e-10	-0.999547	1.13109e-07	-2.11916e-10	-1.02608
99658262	chr7:99658262:T:G	8.9827e-10	-2.11916e-10	-1.24788	9.04293e-08	-2.11916e-10	-1.24987
99658468	chr7:99658468:T:C	9.33013e-10	-2.11916e-10	-1.20993	9.47005e-08	-2.11916e-10	-1.20372
99658472	chr7:99658472:T:C	8.99473e-10	-2.11916e-10	-1.24654	9.09109e-08	-2.11916e-10	-1.24456
99658473	chr7:99658473:G:C	8.99465e-10	-2.11916e-10	-1.24655	9.09098e-08	-2.11916e-10	-1.24457
99658815	chr7:99658815:T:G	2.69202e-07	5.66259	-1.20772	2.13126e-05	5.34691	-1.13429
99659221	chr7:99659221:A:G	3.94332e-06	5.79114	1.34804	0.00574718	7.88088	1.9289
99659485	chr7:99659485:A:G	2.59873e-09	-2.11916e-10	-0.185576	2.69416e-07	-2.11916e-10	-0.158182
99659495	chr7:99659495:G:T	1.43203e-08	-2.11916e-10	1.52108	1.51289e-06	-2.11916e-10	1.56734
99659499	chr7:99659499:C:T	1.43203e-08	-2.11916e-10	1.52108	1.51289e-06	-2.11916e-10	1.56734
99659533	chr7:99659533:TGAG:T	1.00179e-09	-2.11916e-10	-1.13881	1.01354e-07	-2.11916e-10	-1.13582
99659796	chr7:99659796:T:C	1.11743e-06	4.59843	1.27976	0.0024445	7.11137	1.84354
99659971	chr7:99659971:G:A	1.21175e-09	-2.11916e-10	-0.948532	1.23662e-07	-2.11916e-10	-0.936888
99660133	chr7:99660133:A:T	9.96575e-10	-2.11916e-10	-1.14403	1.00821e-07	-2.11916e-10	-1.14109
99660163	chr7:99660163:G:C	1.90133e-09	-2.11916e-10	-0.498043	2.0003e-07	-2.11916e-10	-0.455972
99660901	chr7:99660901:G:A	9.03324e-10	-2.11916e-10	-1.24227	9.23118e-08	-2.11916e-10	-1.22927
99661020	chr7:99661020:G:A	1.00179e-09	-2.11916e-10	-1.13881	1.01354e-07	-2.11916e-10	-1.13582
99662194	chr7:99662194:G:A	9.32387e-10	-2.11916e-10	-1.21061	9.66736e-08	-2.11916e-10	-1.1831
99662469	chr7:99662469:T:C	3.60499e-07	5.96742	-1.22053	2.82301e-05	5.65007	-1.15636
99662739	chr7:99662739:C:A	3.72188e-09	1.40588	-1.23224	3.45377e-07	1.30718	-1.21698
99663296	chr7:99663296:C:G	9.29909e-10	-2.11916e-10	-1.21327	9.21566e-08	-2.11916e-10	-1.23095
99663569	chr7:99663569:C:A	1.30405e-08	-2.11916e-10	1.42746	1.39722e-06	-2.11916e-10	1.4878
99663757	chr7:99663757:G:A	1.306e-08	-2.11916e-10	1.42895	1.39934e-06	-2.11916e-10	1.48932
99664114	chr7:99664114:A:G	1.11054e-09	-2.11916e-10	-1.03575	1.09258e-07	-2.11916e-10	-1.06072
99664949	chr7:99664949:G:A	5.68215e-10	-1.70585	-2.80088e-10	6.87956e-08	-1.5233	-2.80088e-10
99664999	chr7:99664999:T:C	1.03879e-09	-2.11916e-10	-1.10254	1.0509e-07	-2.11916e-10	-1.09963
99665182	chr7:99665182:T:C	9.67192e-10	-2.11916e-10	-1.17396	9.8579e-08	-2.11916e-10	-1.16358
99665212	chr7:99665212:C:T	1.37579e-09	-2.11916e-10	-0.821573	1.31295e-07	-2.11916e-10	-0.87699
99665874	chr7:99665874:C:T	1.24071e-09	-2.11916e-10	-0.924914	1.21407e-07	-2.11916e-10	-0.955292
99665950	chr7:99665950:T:C	9.08331e-10	-2.11916e-10	-1.23674	9.06686e-08	-2.11916e-10	-1.24723
99666116	chr7:99666116:T:C	1.54341e-09	-2.11916e-10	-0.706603	1.49382e-07	-2.11916e-10	-0.74793
99666526	chr7:99666526:C:T	1.05367e-09	-2.11916e-10	-1.08832	1.07203e-07	-2.11916e-10	-1.07971
99667537	chr7:99667537:G:A	1.01429e-09	-2.11916e-10	-1.12641	1.02636e-07	-2.11916e-10	-1.12325
99668132	chr7:99668132:G:C	2.78206e-09	-0.117405	-2.80088e-10	3.98815e-07	0.23406	-2.80088e-10
99668820	chr7:99668820:C:T	4.03661e-09	1.48536	-1.23055	3.74788e-07	1.38696	-1.21504
99669399	chr7:99669399:G:A	5.34556e-10	-1.76692	-2.80088e-10	4.96209e-08	-1.85003	-2.80088e-10
99669460	chr7:99669460:T:C	1.08499e-09	-2.11916e-10	-1.05902	1.15645e-07	-2.11916e-10	-1.00391
99669976	chr7:99669976:A:G	9.87526e-10	-2.11916e-10	-1.15315	1.03191e-07	-2.11916e-10	-1.11785
99670075	chr7:99670075:A:G	1.67456e-09	-2.11916e-10	-0.625048	1.75482e-07	-2.11916e-10	-0.586905
99670543	chr7:99670543:A:C	1.31824e-08	-2.11916e-10	1.43829	1.41405e-06	-2.11916e-10	1.49977
99670591	chr7:99670591:G:A	9.2081e-10	-2.11916e-10	-1.2231	9.20465e-08	-2.11916e-10	-1.23214
99670767	chr7:99670767:C:T	3.99694e-09	1.47502	-1.23009	3.72596e-07	1.3805	-1.21444
99671774	chr7:99671774:T:C	2.609e-09	-1.2584	1.07677	9.8428e-07	-0.0591268	1.1966
99671778	chr7:99671778:A:C	9.57114e-10	-2.11916e-10	-1.18443	9.75973e-08	-2.11916e-10	-1.17359
99672695	chr7:99672695:G:A	1.22192e-09	-2.11916e-10	-0.940171	1.28635e-07	-2.11916e-10	-0.897461
99672916	chr7:99672916:T:C	3.51757e-06	6.85508	0.169854	0.00514962	9.07926	0.620734
99673232	chr7:99673232:C:T	1.30331e-09	-2.11916e-10	-0.87569	1.32902e-07	-2.11916e-10	-0.864829
99673636	chr7:99673636:T:C	9.64213e-10	-2.11916e-10	-1.17704	9.47343e-08	-2.11916e-10	-1.20336
99674185	chr7:99674185:T:C	2.05928e-10	-1.86936	-0.851463	2.24508e-08	-1.79524	-0.847871
99674230	chr7:99674230:T:C	1.28404e-09	-2.11916e-10	-0.890584	1.35671e-07	-2.11916e-10	-0.844204
99674305	chr7:99674305:G:A	1.66757e-09	-2.11916e-10	-0.629232	1.74736e-07	-2.11916e-10	-0.591164
99674386	chr7:99674386:A:T	1.11238e-09	-2.11916e-10	-1.0341	1.09427e-07	-2.11916e-10	-1.05918
99674667	chr7:99674667:C:T	1.368e-09	-2.11916e-10	-0.827246	1.38221e-07	-2.11916e-10	-0.825584
99674687	chr7:99674687:G:A	2.07013e-10	-1.86716	-0.848412	2.23721e-08	-1.80164	-0.844988
99676079	chr7:99676079:C:T	1.4709e-08	-2.11916e-10	1.54786	1.57811e-06	-2.11916e-10	1.60954
99676319	chr7:99676319:G:A	1.47808e-08	-2.11916e-10	1.55273	1.58593e-06	-2.11916e-10	1.61449
99676693	chr7:99676693:A:G	9.05888e-09	1.06315	-2.80088e-10	8.72549e-07	1.01698	-2.80088e-10
99677082	chr7:99677082:C:T	2.76761e-09	-2.11916e-10	-0.122612	2.90889e-07	-2.11916e-10	-0.0814965
99677460	chr7:99677460:C:T	2.72643e-09	1.09429	-1.2319	2.55271e-07	1.00473	-1.21685
99677763	chr7:99677763:C:A	9.80615e-10	-2.11916e-10	-1.16017	1.00134e-07	-2.11916e-10	-1.14793
99677835	chr7:99677835:T:G	2.66074e-09	-0.161994	-2.80088e-10	1.3717e-07	-0.83322	-2.80088e-10
99677897	chr7:99677897:AGG:A	1.62644e-09	-2.11916e-10	-0.654203	1.61177e-07	-2.11916e-10	-0.671937
99678103	chr7:99678103:T:A	1.09274e-09	-2.11916e-10	-1.05191	1.1659e-07	-2.11916e-10	-0.995773
99678152	chr7:99678152:T:C	2.92614e-09	-0.0669129	-2.80088e-10	5.23395e-07	0.505897	-2.80088e-10
99678153	chr7:99678153:G:A	3.02191e-09	-0.0347096	-2.80088e-10	5.43373e-07	0.543358	-2.80088e-10
99678282	chr7:99678282:C:T	1.30277e-09	-2.11916e-10	-0.876106	1.30699e-07	-2.11916e-10	-0.881545
99678713	chr7:99678713:A:T	1.79823e-09	-2.11916e-10	-0.553794	1.88812e-07	-2.11916e-10	-0.513686
99679433	chr7:99679433:A:G	1.77747e-09	-0.565405	-2.80088e-10	5.975e-08	-1.66427	-2.80088e-10
99679445	chr7:99679445:C:T	9.16196e-10	-2.11916e-10	-1.22812	9.44233e-08	-2.11916e-10	-1.20665
99679455	chr7:99679455:A:T	1.46571e-09	-2.11916e-10	-0.758255	1.48862e-07	-2.11916e-10	-0.751418
99679970	chr7:99679970:G:A	4.7822e-10	-1.87828	-2.80088e-10	4.94895e-08	-1.85268	-2.80088e-10
99680560	chr7:99680560:GTAT:G	2.54892e-09	-2.11916e-10	-0.204927	2.79912e-07	-2.11916e-10	-0.119965
99680605	chr7:99680605:A:G	9.84663e-10	-2.11916e-10	-1.15605	1.00396e-07	-2.11916e-10	-1.14531
99680644	chr7:99680644:G:C	9.70657e-10	-2.11916e-10	-1.17038	9.90475e-08	-2.11916e-10	-1.15884
99680691	chr7:99680691:A:T	2.45683e-09	0.99765	-1.23938	2.28152e-07	0.902609	-1.22703
99680899	chr7:99680899:T:G	9.37196e-10	-2.11916e-10	-1.20546	9.46944e-08	-2.11916e-10	-1.20378
99680944	chr7:99680944:G:A	1.22824e-09	-2.11916e-10	-0.935018	1.2536e-07	-2.11916e-10	-0.923248
99681204	chr7:99681204:G:A	1.09188e-09	-2.11916e-10	-1.0527	1.16497e-07	-2.11916e-10	-0.996572
99681253	chr7:99681253:G:A	1.04347e-09	-2.11916e-10	-1.09805	1.0837e-07	-2.11916e-10	-1.06889
99681513	chr7:99681513:A:G	2.03193e-07	5.4152	-1.24164	1.58545e-05	5.11573	-1.19896
99682639	chr7:99682639:T:G	9.0865e-10	-2.11916e-10	-1.23639	9.0647e-08	-2.11916e-10	-1.24747
99683018	chr7:99683018:G:A	8.98423e-10	-2.11916e-10	-1.24771	9.13971e-08	-2.11916e-10	-1.23922
99683120	chr7:99683120:C:T	1.0363e-09	-2.11916e-10	-1.10494	1.08348e-07	-2.11916e-10	-1.06909
99683261	chr7:99683261:T:C	9.31123e-10	-2.11916e-10	-1.21196	9.65106e-08	-2.11916e-10	-1.18479
99683477	chr7:99683477:T:G	1.24103e-09	-2.11916e-10	-0.924656	1.21437e-07	-2.11916e-10	-0.955042
99683740	chr7:99683740:C:T	9.47995e-10	-1.87641	0.68241	1.27222e-07	-1.68978	0.781269
99683764	chr7:99683764:C:T	1.02184e-09	-2.11916e-10	-1.11899	1.01711e-07	-2.11916e-10	-1.13231
99683886	chr7:99683886:A:C	1.4656e-09	-2.11916e-10	-0.75833	1.48853e-07	-2.11916e-10	-0.75148
99684232	chr7:99684232:C:T	1.00457e-09	-1.13604	-2.80088e-10	8.12233e-08	-1.35724	-2.80088e-10
99684294	chr7:99684294:G:A	5.03185e-10	-1.8274	-2.80088e-10	4.85142e-08	-1.87258	-2.80088e-10
99684302	chr7:99684302:A:G	5.04371e-10	-1.82504	-2.80088e-10	4.84766e-08	-1.87336	-2.80088e-10
99684308	chr7:99684308:T:C	5.08329e-10	-1.81722	-2.80088e-10	4.83758e-08	-1.87544	-2.80088e-10
99684310	chr7:99684310:GGT:G	5.03478e-10	-1.82681	-2.80088e-10	4.85045e-08	-1.87278	-2.80088e-10
99684317	chr7:99684317:A:G	5.03705e-10	-1.82636	-2.80088e-10	4.84973e-08	-1.87293	-2.80088e-10
99684520	chr7:99684520:A:T	1.62249e-09	-2.11916e-10	-0.656635	1.53156e-07	-2.11916e-10	-0.722983
99684596	chr7:99684596:A:G	1.11443e-09	-2.11916e-10	-1.03225	1.19185e-07	-2.11916e-10	-0.973764
99685156	chr7:99685156:G:A	9.25435e-10	-2.11916e-10	-1.21809	9.34841e-08	-2.11916e-10	-1.21665
99686073	chr7:99686073:T:C	4.52559e-08	1.94815	0.723587	2.31419e-05	3.06939	1.22557
99686326	chr7:99686326:C:T	9.46543e-09	-2.11916e-10	1.10705	1.01158e-06	-2.11916e-10	1.16483
99686384	chr7:99686384:A:G	1.51264e-09	-2.11916e-10	-0.726744	1.53655e-07	-2.11916e-10	-0.71973
99686528	chr7:99686528:C:G	9.70401e-10	-2.11916e-10	-1.17064	9.49934e-08	-2.11916e-10	-1.20063
99686701	chr7:99686701:C:T	9.7294e-10	-2.11916e-10	-1.16803	9.92967e-08	-2.11916e-10	-1.15633
99687340	chr7:99687340:G:A	1.30795e-09	-2.11916e-10	-0.872134	1.31211e-07	-2.11916e-10	-0.877632
99687914	chr7:99687914:A:C	1.12462e-09	-2.11916e-10	-1.02315	1.07871e-07	-2.11916e-10	-1.0735
99687989	chr7:99687989:C:T	1.63535e-09	-2.11916e-10	-0.648743	1.71247e-07	-2.11916e-10	-0.611333
99688108	chr7:99688108:A:G	8.98051e-10	-2.11916e-10	-1.24813	9.05995e-08	-2.11916e-10	-1.24799
99688342	chr7:99688342:G:A	4.95669e-10	-1.84244	-2.80088e-10	5.89331e-08	-1.67804	-2.80088e-10
99688367	chr7:99688367:G:C	8.99878e-10	-2.11916e-10	-1.24609	9.06644e-08	-2.11916e-10	-1.24727
99688437	chr7:99688437:A:G	1.68016e-09	-2.11916e-10	-0.621711	1.58281e-07	-2.11916e-10	-0.690064
99688543	chr7:99688543:A:G	1.11102e-09	-2.11916e-10	-1.03532	1.09302e-07	-2.11916e-10	-1.06032
99688801	chr7:99688801:A:C	9.77183e-10	-2.11916e-10	-1.16368	9.78813e-08	-2.11916e-10	-1.17068
99689351	chr7:99689351:C:T	1.06252e-09	-2.11916e-10	-1.07995	1.12932e-07	-2.11916e-10	-1.02765
99689566	chr7:99689566:C:T	2.54171e-09	1.03436	-1.24212	2.37014e-07	0.945102	-1.23142
99689793	chr7:99689793:TA:T	1.26798e-09	-2.11916e-10	-0.903171	1.2872e-07	-2.11916e-10	-0.896797
99689893	chr7:99689893:C:G	2.44986e-09	-0.244565	-2.80088e-10	3.47673e-07	0.0968247	-2.80088e-10
99689935	chr7:99689935:A:T	2.70977e-09	-0.143735	-2.80088e-10	1.39182e-07	-0.818658	-2.80088e-10
99690513	chr7:99690513:T:G	1.2015e-09	-2.11916e-10	-0.95703	1.19852e-07	-2.11916e-10	-0.968182
99690842	chr7:99690842:G:T	9.33514e-10	-2.11916e-10	-1.2094	9.60136e-08	-2.11916e-10	-1.18995
99691032	chr7:99691032:T:C	1.22222e-09	-2.11916e-10	-0.93993	1.28744e-07	-2.11916e-10	-0.896612
99692466	chr7:99692466:C:T	1.63535e-09	-2.11916e-10	-0.648743	1.71247e-07	-2.11916e-10	-0.611333
99693521	chr7:99693521:G:A	7.24177e-10	-1.46332	-2.80088e-10	6.22137e-08	-1.62386	-2.80088e-10
99693714	chr7:99693714:T:G	6.31044e-08	2.24839	0.755808	3.33891e-05	3.39952	1.26203
99693835	chr7:99693835:G:A	1.26453e-09	-2.11916e-10	-0.905893	1.33488e-07	-2.11916e-10	-0.860428
99694154	chr7:99694154:G:T	4.77984e-10	-1.87878	-2.80088e-10	5.91661e-08	-1.67409	-2.80088e-10
99694353	chr7:99694353:T:C	1.19724e-09	-0.960579	-2.80088e-10	5.47356e-08	-1.75192	-2.80088e-10
99694424	chr7:99694424:C:T	4.57717e-08	2.01175	0.671321	2.3373e-05	3.13519	1.16971
99694599	chr7:99694599:A:G	7.11004e-10	-1.8778	0.396122	8.93392e-08	-1.75284	0.490841
99694713	chr7:99694713:A:G	9.73497e-10	-2.11916e-10	-1.16746	1.01702e-07	-2.11916e-10	-1.13239
99694749	chr7:99694749:A:G	6.03374e-10	-1.64582	-2.80088e-10	5.08678e-08	-1.82521	-2.80088e-10
99694756	chr7:99694756:CCA:C	3.88783e-08	1.81327	0.706566	1.94404e-05	2.91125	1.20942
99694964	chr7:99694964:C:T	2.50872e-09	-2.11916e-10	-0.220824	2.57771e-07	-2.11916e-10	-0.202367
99695132	chr7:99695132:C:T	4.81852e-08	2.01196	0.722497	2.47899e-05	3.13643	1.22732
99695261	chr7:99695261:A:G	9.16614e-09	-2.11916e-10	1.07492	9.7928e-07	-2.11916e-10	1.13238
99695403	chr7:99695403:C:T	8.96546e-10	-2.11916e-10	-1.2498	9.09591e-08	-2.11916e-10	-1.24403
99695635	chr7:99695635:T:C	8.98549e-10	-2.11916e-10	-1.24757	9.1616e-08	-2.11916e-10	-1.23683
99695735	chr7:99695735:A:G	1.38981e-08	1.49115	-2.80088e-10	1.35727e-06	1.45879	-2.80088e-10
99696013	chr7:99696013:C:T	1.53127e-09	-2.11916e-10	-0.714498	1.55599e-07	-2.11916e-10	-0.707156
99696553	chr7:99696553:G:T	1.88724e-09	-2.11916e-10	-0.505485	1.98429e-07	-2.11916e-10	-0.464008
99696608	chr7:99696608:GT:G	1.67222e-10	-1.85861	-1.07042	1.75618e-08	-1.81868	-1.07003
99696849	chr7:99696849:G:A	5.41994e-08	2.12969	0.722381	2.81968e-05	3.26759	1.22493
99696931	chr7:99696931:C:T	2.41796e-09	-2.11916e-10	-0.257672	2.64877e-07	-2.11916e-10	-0.175172
99696984	chr7:99696984:C:A	2.39497e-09	-2.11916e-10	-0.267226	2.48171e-07	-2.11916e-10	-0.240322
99697066	chr7:99697066:T:C	9.16906e-10	-2.11916e-10	-1.22735	9.42101e-08	-2.11916e-10	-1.20891
99697139	chr7:99697139:C:T	5.3147e-08	2.14338	0.689086	2.7519e-05	3.28065	1.18754
99697247	chr7:99697247:C:A	9.11146e-10	-2.11916e-10	-1.23365	9.33949e-08	-2.11916e-10	-1.2176
99697341	chr7:99697341:G:A	8.98415e-10	-2.11916e-10	-1.24772	9.15808e-08	-2.11916e-10	-1.23722
99697392	chr7:99697392:C:T	1.73237e-09	-0.59111	-2.80088e-10	5.41364e-08	-1.76293	-2.80088e-10
99697827	chr7:99697827:C:T	5.17087e-08	2.11158	0.693446	2.66785e-05	3.24457	1.19261
99697927	chr7:99697927:C:T	1.46695e-09	-2.11916e-10	-0.757411	1.48989e-07	-2.11916e-10	-0.750567
99698070	chr7:99698070:T:C	5.32478e-08	2.11909	0.71527	2.75931e-05	3.25371	1.21718
99698446	chr7:99698446:G:A	9.68549e-10	-2.11916e-10	-1.17255	9.50954e-08	-2.11916e-10	-1.19956
99698531	chr7:99698531:G:T	5.33006e-10	-1.76982	-2.80088e-10	4.82388e-08	-1.87827	-2.80088e-10
99698572	chr7:99698572:G:A	5.69822e-08	2.22524	0.676903	2.97164e-05	3.37102	1.17399
99698761	chr7:99698761:T:C	2.39412e-09	-2.11916e-10	-0.267581	2.48081e-07	-2.11916e-10	-0.240683
99699063	chr7:99699063:A:G	5.28975e-08	2.19056	0.637196	2.73456e-05	3.3324	1.12947
99699396	chr7:99699396:G:A	4.11365e-08	1.95569	0.62061	2.06068e-05	3.06801	1.11093
99699761	chr7:99699761:T:G	1.04002e-09	-2.11916e-10	-1.10135	1.08783e-07	-2.11916e-10	-1.06508
99699769	chr7:99699769:G:A	1.03676e-09	-2.11916e-10	-1.10449	1.08385e-07	-2.11916e-10	-1.06875
99699978	chr7:99699978:A:C	1.43481e-09	-2.11916e-10	-0.779568	1.36513e-07	-2.11916e-10	-0.838018
99700181	chr7:99700181:C:T	5.25911e-08	2.0761	0.745845	2.70823e-05	3.20107	1.25112
99700533	chr7:99700533:G:A	2.39497e-09	-2.11916e-10	-0.267226	2.48171e-07	-2.11916e-10	-0.240322
99700691	chr7:99700691:G:A	2.84859e-09	1.12955	-1.22332	2.65048e-07	1.03113	-1.20566
99700840	chr7:99700840:A:G	9.67147e-10	-2.11916e-10	-1.174	9.86644e-08	-2.11916e-10	-1.16271
99701871	chr7:99701871:T:C	3.18988e-08	2.32197	-2.80088e-10	1.54194e-05	3.88894	-2.80088e-10
99701895	chr7:99701895:C:T	1.0934e-09	-2.11916e-10	-1.0513	1.10031e-07	-2.11916e-10	-1.05368
99701935	chr7:99701935:CTT:C	5.48708e-08	2.15073	0.713653	2.83593e-05	3.28343	1.21484
99702608	chr7:99702608:G:A	5.08641e-08	2.09688	0.691682	2.60769e-05	3.2242	1.19016
99702722	chr7:99702722:C:T	9.34572e-10	-2.11916e-10	-1.20826	9.43286e-08	-2.11916e-10	-1.20765
99703135	chr7:99703135:G:A	5.6695e-08	2.17023	0.726863	2.93901e-05	3.3043	1.22968
99703526	chr7:99703526:G:A	1.40466e-09	-2.11916e-10	-0.800803	1.33833e-07	-2.11916e-10	-0.857847
99703649	chr7:99703649:C:A	1.0474e-09	-2.11916e-10	-1.09429	1.08812e-07	-2.11916e-10	-1.06482
99703694	chr7:99703694:T:C	9.64934e-10	-2.11916e-10	-1.17629	9.96093e-08	-2.11916e-10	-1.15318
99704435	chr7:99704435:C:T	1.42989e-09	-2.11916e-10	-0.782999	1.45159e-07	-2.11916e-10	-0.776605
99704490	chr7:99704490:T:C	6.20684e-08	2.18242	0.805224	3.27691e-05	3.32578	1.31702
99704759	chr7:99704759:C:T	8.64463e-09	-2.11916e-10	1.01634	9.22061e-07	-2.11916e-10	1.07217
99704879	chr7:99704879:G:A	9.34634e-10	-2.11916e-10	-1.2082	9.64907e-08	-2.11916e-10	-1.18499
99705147	chr7:99705147:C:G	1.17673e-09	-2.11916e-10	-0.977855	1.15366e-07	-2.11916e-10	-1.00633
99705371	chr7:99705371:T:C	5.87062e-08	2.04781	0.88414	3.05849e-05	3.16815	1.40567
99705471	chr7:99705471:A:G	5.28066e-08	2.155	0.671037	2.72442e-05	3.29091	1.16724
99706901	chr7:99706901:A:G	4.78853e-08	2.01737	0.71084	2.43404e-05	3.13383	1.21163
99707089	chr7:99707089:C:T	5.00178e-08	2.08339	0.688397	2.56196e-05	3.21016	1.18652
99707288	chr7:99707288:C:A	9.72704e-10	-1.87781	0.709538	1.22708e-07	-1.75342	0.808785
99707727	chr7:99707727:G:A	1.33933e-09	-2.11916e-10	-0.848429	1.41847e-07	-2.11916e-10	-0.799689
99708645	chr7:99708645:C:A	9.59655e-10	-2.11916e-10	-1.18178	9.53581e-08	-2.11916e-10	-1.1968
99708659	chr7:99708659:C:T	8.98356e-10	-2.11916e-10	-1.24779	9.07517e-08	-2.11916e-10	-1.24631
99708698	chr7:99708698:G:T	1.34384e-08	1.16043	0.297089	6.01294e-06	2.2048	0.742431
99708729	chr7:99708729:A:G	9.12037e-10	-2.11916e-10	-1.23267	9.10023e-08	-2.11916e-10	-1.24355
99708943	chr7:99708943:C:T	3.73063e-08	0.585093	1.89347	1.68484e-05	1.55049	2.42708
99709062	chr7:99709062:G:C	3.77922e-08	0.619439	1.87207	1.71306e-05	1.59082	2.40336
99709598	chr7:99709598:A:C	9.96175e-10	-2.11916e-10	-1.14443	9.86167e-08	-2.11916e-10	-1.1632
99709645	chr7:99709645:G:A	5.74449e-08	0.797047	2.11318	2.70412e-05	1.79142	2.65925
99709830	chr7:99709830:T:A	1.61244e-10	-1.74292	-1.22251	1.41961e-08	-1.87778	-1.22369
99709876	chr7:99709876:C:T	1.24963e-09	-0.917753	-2.80088e-10	5.29785e-08	-1.78455	-2.80088e-10
99710340	chr7:99710340:C:T	1.47661e-09	-2.11916e-10	-0.750851	1.54063e-07	-2.11916e-10	-0.717075
99710349	chr7:99710349:C:T	7.17915e-10	-1.472	-2.80088e-10	6.31398e-08	-1.60909	-2.80088e-10
99711061	chr7:99711061:A:G	6.66678e-09	-2.11916e-10	0.75654	7.0905e-07	-2.11916e-10	0.809487
99711385	chr7:99711385:T:G	6.66678e-09	-2.11916e-10	0.75654	7.0905e-07	-2.11916e-10	0.809487
99711402	chr7:99711402:C:T	6.45192e-10	-1.5788	-2.80088e-10	5.13596e-08	-1.81559	-2.80088e-10
99712062	chr7:99712062:T:C	8.21527e-09	0.965397	-2.80088e-10	7.99637e-07	0.929719	-2.80088e-10
99712261	chr7:99712261:T:C	2.24759e-09	-2.11916e-10	-0.330741	2.45457e-07	-2.11916e-10	-0.251315
99712650	chr7:99712650:TGATA:T	5.55171e-09	-2.11916e-10	0.573509	5.88021e-07	-2.11916e-10	0.622323
99712696	chr7:99712696:A:G	1.78529e-09	-1.87759	1.31657	2.39298e-07	-1.73429	1.45756
99713120	chr7:99713120:G:A	4.78231e-10	-1.87826	-2.80088e-10	4.94457e-08	-1.85356	-2.80088e-10
99713261	chr7:99713261:A:G	1.33657e-09	-2.11916e-10	-0.850488	1.3566e-07	-2.11916e-10	-0.844285
99713342	chr7:99713342:C:T	1.00804e-09	-1.7922	0.659616	1.03254e-07	-1.86899	0.751745
99713627	chr7:99713627:A:C	9.96797e-10	-2.11916e-10	-1.14381	9.86728e-08	-2.11916e-10	-1.16263
99713927	chr7:99713927:G:A	5.74753e-08	0.83156	2.0792	2.73756e-05	1.83578	2.62718
99714045	chr7:99714045:A:G	1.05284e-09	-2.11916e-10	-1.0891	1.09756e-07	-2.11916e-10	-1.05618
99714378	chr7:99714378:C:T	1.23968e-09	-0.925743	-2.80088e-10	5.28403e-08	-1.78716	-2.80088e-10
99715309	chr7:99715309:A:G	9.47876e-10	-2.11916e-10	-1.19413	9.56654e-08	-2.11916e-10	-1.19358
99715477	chr7:99715477:G:A	4.95513e-10	-1.84276	-2.80088e-10	4.88553e-08	-1.86558	-2.80088e-10
99717104	chr7:99717104:A:G	8.63734e-09	1.0155	-2.80088e-10	8.39527e-07	0.9784	-2.80088e-10
99717363	chr7:99717363:A:G	5.00831e-08	0.756155	2.01693	2.34131e-05	1.74613	2.56048
99717653	chr7:99717653:C:T	1.61799e-10	-1.74093	-1.22106	1.42151e-08	-1.87794	-1.22219
99717691	chr7:99717691:A:T	1.8836e-09	-2.11916e-10	-0.507415	1.81692e-07	-2.11916e-10	-0.552124
99718233	chr7:99718233:T:C	1.4214e-09	-1.21256	0.423609	2.99257e-07	-0.63207	0.578933
99718281	chr7:99718281:G:A	5.66653e-08	0.772944	2.12362	2.68757e-05	1.76896	2.67558
99718507	chr7:99718507:A:C	1.22179e-09	-2.11916e-10	-0.940281	1.31019e-07	-2.11916e-10	-0.879092
99718830	chr7:99718830:C:T	9.6279e-10	-2.11916e-10	-1.17852	9.93569e-08	-2.11916e-10	-1.15572
99718877	chr7:99718877:A:G	1.02e-09	-2.11916e-10	-1.12079	1.05511e-07	-2.11916e-10	-1.09563
99719291	chr7:99719291:A:G	3.2332e-09	-2.11916e-10	0.0328742	3.36255e-07	-2.11916e-10	0.0634313
99719495	chr7:99719495:A:G	1.23483e-09	-2.11916e-10	-0.929668	1.26841e-07	-2.11916e-10	-0.911505
99720141	chr7:99720141:T:A	1.4901e-09	-2.11916e-10	-0.741752	1.55571e-07	-2.11916e-10	-0.707337
99720370	chr7:99720370:G:A	9.5904e-10	-2.11916e-10	-1.18242	9.98862e-08	-2.11916e-10	-1.15041
99721163	chr7:99721163:A:G	4.95774e-10	-1.84223	-2.80088e-10	4.88406e-08	-1.86588	-2.80088e-10
99721185	chr7:99721185:C:T	5.78102e-08	0.791029	2.12554	2.74235e-05	1.78746	2.67726
99721534	chr7:99721534:G:A	5.50054e-08	0.759988	2.10685	2.59105e-05	1.75069	2.65728
99721788	chr7:99721788:T:TA	1.09839e-09	-2.11916e-10	-1.04675	1.08133e-07	-2.11916e-10	-1.07108
99721872	chr7:99721872:T:C	3.21476e-09	-0.96338	0.990535	8.01292e-07	-0.264651	1.19644
99722228	chr7:99722228:C:A	8.98788e-10	-2.11916e-10	-1.24731	9.04252e-08	-2.11916e-10	-1.24992
99722718	chr7:99722718:G:A	1.52907e-09	-0.715936	-2.80088e-10	5.71446e-08	-1.70885	-2.80088e-10
99722846	chr7:99722846:C:T	6.03978e-08	0.768463	2.19189	2.87052e-05	1.76169	2.7487
99723037	chr7:99723037:C:T	2.17063e-09	-2.11916e-10	-0.36558	2.09109e-07	-2.11916e-10	-0.411583
99723102	chr7:99723102:A:C	1.97566e-09	-2.11916e-10	-0.459695	1.90298e-07	-2.11916e-10	-0.505849
99723573	chr7:99723573:A:C	1.30348e-09	-2.11916e-10	-0.875561	1.32267e-07	-2.11916e-10	-0.869617
99723818	chr7:99723818:G:A	5.53096e-08	0.731741	2.14061	2.60791e-05	1.72054	2.69391
99724093	chr7:99724093:T:C	6.31212e-08	0.727895	2.27656	3.00161e-05	1.71517	2.83988
99724585	chr7:99724585:C:A	5.06359e-10	-1.82111	-2.80088e-10	4.84252e-08	-1.87442	-2.80088e-10
99724697	chr7:99724697:T:A	5.84337e-08	0.739845	2.18745	2.7651e-05	1.72846	2.74452
99724719	chr7:99724719:T:C	6.21786e-08	0.737666	2.25175	2.95111e-05	1.72493	2.81315
99724767	chr7:99724767:C:A	2.05158e-09	-2.11916e-10	-0.421989	2.18719e-07	-2.11916e-10	-0.36665
99724781	chr7:99724781:G:A	1.15775e-09	-2.11916e-10	-0.99412	1.19768e-07	-2.11916e-10	-0.968878
99725225	chr7:99725225:C:T	2.03133e-09	-2.11916e-10	-0.431905	1.95507e-07	-2.11916e-10	-0.478842
99726483	chr7:99726483:C:T	9.21234e-10	-2.11916e-10	-1.22264	9.2977e-08	-2.11916e-10	-1.22209
99726594	chr7:99726594:C:T	1.67966e-10	-1.81594	-1.10865	2.39955e-08	-1.50587	-1.0707
99726857	chr7:99726857:G:A	6.33581e-09	-2.11916e-10	0.70562	6.71972e-07	-2.11916e-10	0.755778
99726892	chr7:99726892:G:C	5.53285e-08	0.661814	2.21088	2.5724e-05	1.63137	2.76938
99727120	chr7:99727120:T:C	6.96196e-08	0.833339	2.26911	3.36727e-05	1.83808	2.83192
99727492	chr7:99727492:G:A	6.54911e-08	0.80946	2.23186	3.14218e-05	1.80872	2.7921
99727639	chr7:99727639:C:T	9.01031e-10	-2.11916e-10	-1.24481	9.10981e-08	-2.11916e-10	-1.2425
99727774	chr7:99727774:C:G	1.79613e-09	-0.554961	-2.80088e-10	6.46625e-08	-1.58526	-2.80088e-10
99728101	chr7:99728101:T:C	2.05871e-09	-2.11916e-10	-0.418517	1.98053e-07	-2.11916e-10	-0.465904
99728259	chr7:99728259:C:T	6.58897e-08	0.827942	2.21944	3.17186e-05	1.83164	2.77858
99728299	chr7:99728299:T:G	9.04093e-10	-2.11916e-10	-1.24142	9.143e-08	-2.11916e-10	-1.23886
99728690	chr7:99728690:C:T	1.40502e-09	-2.11916e-10	-0.800549	1.4266e-07	-2.11916e-10	-0.793972
99728875	chr7:99728875:A:G	1.01843e-09	-1.78346	0.661127	1.03061e-07	-1.87191	0.7528
99729036	chr7:99729036:G:A	9.65967e-10	-1.78625	0.611026	9.7977e-08	-1.87134	0.701636
99729040	chr7:99729040:A:G	3.39004e-09	-0.970247	1.05049	8.44575e-07	-0.271204	1.2556
99729107	chr7:99729107:C:G	2.00711e-09	0.786648	-1.23055	1.86658e-07	0.690007	-1.21517
99729769	chr7:99729769:A:G	5.6109e-09	-2.11916e-10	0.584114	6.35398e-07	-2.11916e-10	0.699813
99730858	chr7:99730858:A:C	6.59308e-09	-2.11916e-10	0.745422	7.00501e-07	-2.11916e-10	0.797357
99730923	chr7:99730923:C:A	1.23504e-09	-2.11916e-10	-0.929493	1.32521e-07	-2.11916e-10	-0.867699
99731185	chr7:99731185:A:T	2.08292e-09	-2.11916e-10	-0.406829	2.14664e-07	-2.11916e-10	-0.385364
99732275	chr7:99732275:A:G	1.425e-09	-0.786424	-2.80088e-10	3.66053e-07	0.148341	-2.80088e-10
99732332	chr7:99732332:A:G	1.73641e-09	-2.11916e-10	-0.58878	1.68326e-07	-2.11916e-10	-0.628536
99732360	chr7:99732360:C:A	1.14178e-09	-2.11916e-10	-1.008	1.20167e-07	-2.11916e-10	-0.965556
99732666	chr7:99732666:T:C	1.66738e-09	-2.11916e-10	-0.629345	1.7548e-07	-2.11916e-10	-0.586915
99733006	chr7:99733006:A:G	9.52702e-10	-2.11916e-10	-1.18905	9.90862e-08	-2.11916e-10	-1.15845
99733115	chr7:99733115:A:G	1.1451e-09	-2.11916e-10	-1.00511	1.12453e-07	-2.11916e-10	-1.0319
99733419	chr7:99733419:T:G	1.48991e-08	-1.22604	2.78675	3.56234e-06	-0.955571	3.3793
99733426	chr7:99733426:A:G	1.13854e-09	-2.11916e-10	-1.01085	1.19804e-07	-2.11916e-10	-0.968584
99733669	chr7:99733669:G:A	6.57929e-09	-2.11916e-10	0.74333	6.99003e-07	-2.11916e-10	0.795217
99733729	chr7:99733729:C:A	1.1022e-09	-2.11916e-10	-1.04329	1.08484e-07	-2.11916e-10	-1.06784
99733850	chr7:99733850:C:T	9.44814e-10	-1.86793	0.670564	1.09855e-07	-1.87567	0.820389
99734460	chr7:99734460:C:T	1.27347e-08	-1.26037	2.66411	2.98715e-06	-1.00028	3.24791
99734465	chr7:99734465:A:G	1.43147e-09	-2.11916e-10	-0.781894	1.45361e-07	-2.11916e-10	-0.77522
99734833	chr7:99734833:G:T	1.55098e-09	-2.11916e-10	-0.701711	1.62837e-07	-2.11916e-10	-0.661687
99735142	chr7:99735142:C:T	9.68838e-10	-2.11916e-10	-1.17226	9.5068e-08	-2.11916e-10	-1.19985
99735325	chr7:99735325:T:G	5.43977e-10	-1.74945	-2.80088e-10	5.24654e-08	-1.79428	-2.80088e-10
99735374	chr7:99735374:T:A	5.53163e-10	-1.7327	-2.80088e-10	5.31243e-08	-1.7818	-2.80088e-10
99735375	chr7:99735375:A:G	5.59515e-10	-1.72128	-2.80088e-10	5.36215e-08	-1.77249	-2.80088e-10
99735615	chr7:99735615:A:C	6.59378e-09	-2.11916e-10	0.74553	7.00569e-07	-2.11916e-10	0.797455
99736243	chr7:99736243:C:A	1.25611e-09	-2.11916e-10	-0.912579	1.29095e-07	-2.11916e-10	-0.893893
99736284	chr7:99736284:T:C	1.43105e-09	-2.11916e-10	-0.782189	1.45318e-07	-2.11916e-10	-0.775516
99737423	chr7:99737423:A:T	9.0603e-10	-2.11916e-10	-1.23928	9.25596e-08	-2.11916e-10	-1.22659
99737503	chr7:99737503:T:C	9.83511e-10	-2.11916e-10	-1.15722	9.6231e-08	-2.11916e-10	-1.18769
99737505	chr7:99737505:C:A	9.21147e-10	-2.11916e-10	-1.22273	9.29682e-08	-2.11916e-10	-1.22218
99737980	chr7:99737980:A:C	2.95253e-09	-2.11916e-10	-0.0579348	3.06748e-07	-2.11916e-10	-0.0284132
99738422	chr7:99738422:C:T	5.38409e-10	-1.87255	0.112819	5.9562e-08	-1.86944	0.202018
99738978	chr7:99738978:G:A	2.81648e-08	-2.11916e-10	2.19748	3.00466e-06	-2.11916e-10	2.25348
99739249	chr7:99739249:G:T	1.41467e-09	-2.11916e-10	-0.793703	1.50262e-07	-2.11916e-10	-0.742057
99739642	chr7:99739642:G:A	9.49578e-10	-2.11916e-10	-1.19233	9.46087e-08	-2.11916e-10	-1.20469
99740565	chr7:99740565:G:A	1.91201e-09	-2.11916e-10	-0.49244	2.01389e-07	-2.11916e-10	-0.449201
99741530	chr7:99741530:G:T	5.11522e-10	-1.81096	-2.80088e-10	4.83227e-08	-1.87654	-2.80088e-10
99742115	chr7:99742115:G:A	1.46889e-09	-2.11916e-10	-0.756087	1.5635e-07	-2.11916e-10	-0.702341
99742129	chr7:99742129:C:A	2.0198e-09	-2.11916e-10	-0.4376	1.9402e-07	-2.11916e-10	-0.486476
99742153	chr7:99742153:T:A	4.59716e-09	-1.20306	1.5879	9.68286e-07	-0.901354	2.02244
99742425	chr7:99742425:T:C	3.48203e-09	-2.11916e-10	0.107018	3.62432e-07	-2.11916e-10	0.138398
99742426	chr7:99742426:G:A	1.14997e-09	-0.580349	-0.42051	1.60088e-07	-0.332815	-0.345899
99744707	chr7:99744707:C:T	6.09533e-10	-1.86961	0.233948	6.69186e-08	-1.87231	0.321346
99745691	chr7:99745691:C:T	1.14309e-09	-1.776	0.769142	1.14772e-07	-1.87341	0.861928
99745931	chr7:99745931:A:G	1.11259e-09	-2.11916e-10	-1.0339	1.13363e-07	-2.11916e-10	-1.02385
99745967	chr7:99745967:C:T	2.50387e-08	-2.11916e-10	2.07982	2.66917e-06	-2.11916e-10	2.13508
99745998	chr7:99745998:A:C	1.42897e-09	-2.11916e-10	-0.783644	1.51892e-07	-2.11916e-10	-0.731267
99746170	chr7:99746170:A:G	9.23704e-10	-2.11916e-10	-1.21996	9.32169e-08	-2.11916e-10	-1.21951
99746248	chr7:99746248:A:G	4.39425e-09	-2.11916e-10	0.339699	4.73969e-07	-2.11916e-10	0.406703
99746351	chr7:99746351:A:G	2.09206e-09	-2.11916e-10	-0.402447	2.00776e-07	-2.11916e-10	-0.452247
99746711	chr7:99746711:T:C	1.86797e-09	-1.87726	1.36151	2.49716e-07	-1.73702	1.5029
99747230	chr7:99747230:A:G	6.02075e-10	-1.64797	-2.80088e-10	1.01089e-07	-1.13843	-2.80088e-10
99747355	chr7:99747355:C:T	1.00237e-09	-2.11916e-10	-1.13823	1.05236e-07	-2.11916e-10	-1.09823
99747682	chr7:99747682:C:T	1.1446e-09	-2.11916e-10	-1.00554	1.15262e-07	-2.11916e-10	-1.00723
99748750	chr7:99748750:C:T	1.02147e-09	-2.11916e-10	-1.11935	1.06323e-07	-2.11916e-10	-1.08796
99749508	chr7:99749508:G:A	2.6622e-09	-2.11916e-10	-0.161444	2.78784e-07	-2.11916e-10	-0.124001
99749829	chr7:99749829:A:G	9.34385e-10	-1.20846	-2.80088e-10	7.33483e-08	-1.45922	-2.80088e-10
99749835	chr7:99749835:G:A	8.8576e-10	-1.26191	-2.80088e-10	7.02426e-08	-1.50248	-2.80088e-10
99749840	chr7:99749840:A:G	8.91055e-10	-1.25595	-2.80088e-10	7.0683e-08	-1.49623	-2.80088e-10
99749867	chr7:99749867:C:G	2.90865e-09	-2.11916e-10	-0.072909	2.61125e-07	-2.11916e-10	-0.189438
99749868	chr7:99749868:A:G	2.91683e-09	-2.11916e-10	-0.0700988	2.61802e-07	-2.11916e-10	-0.18685
99749883	chr7:99749883:T:C	7.96768e-09	-0.504638	1.43943	4.61813e-06	1.08577	1.59753
99750312	chr7:99750312:C:T	3.52764e-09	-2.11916e-10	0.120032	3.11962e-07	-2.11916e-10	-0.0115574
99750313	chr7:99750313:A:G	3.3104e-09	-2.11916e-10	0.0564706	2.93808e-07	-2.11916e-10	-0.0715118
99750456	chr7:99750456:G:C	9.53419e-10	-2.11916e-10	-1.1883	1.00165e-07	-2.11916e-10	-1.14762
99750465	chr7:99750465:G:A	2.19713e-09	-2.11916e-10	-0.353446	1.93048e-07	-2.11916e-10	-0.491499
99750568	chr7:99750568:T:C	1.21436e-09	-2.11916e-10	-0.946381	1.30571e-07	-2.11916e-10	-0.88252
99750592	chr7:99750592:A:G	1.49073e-09	-2.11916e-10	-0.741329	1.36157e-07	-2.11916e-10	-0.840632
99750621	chr7:99750621:A:T	1.26284e-09	-2.11916e-10	-0.907236	1.36303e-07	-2.11916e-10	-0.839557
99750705	chr7:99750705:T:C	6.56084e-09	1.80663	-1.06611	1.52495e-06	2.47918	-0.903903
99750738	chr7:99750738:A:G	1.49084e-09	-2.11916e-10	-0.741258	1.36171e-07	-2.11916e-10	-0.840528
99751122	chr7:99751122:T:C	1.49213e-09	-2.11916e-10	-0.74039	1.36277e-07	-2.11916e-10	-0.839747
99751123	chr7:99751123:A:T	1.49512e-09	-2.11916e-10	-0.738394	1.36516e-07	-2.11916e-10	-0.837998
99751739	chr7:99751739:T:C	1.27415e-09	-2.11916e-10	-0.898318	1.26542e-07	-2.11916e-10	-0.913868
99752204	chr7:99752204:G:A	5.97446e-09	-2.11916e-10	0.646896	5.65366e-07	-2.11916e-10	0.583035
99752292	chr7:99752292:T:C	2.02996e-09	-0.432583	-2.80088e-10	3.46364e-07	0.0930512	-2.80088e-10
99752445	chr7:99752445:G:A	9.98544e-10	-2.11916e-10	-1.14205	1.03267e-07	-2.11916e-10	-1.11712
99753826	chr7:99753826:C:T	1.04241e-09	-2.11916e-10	-1.09906	1.04183e-07	-2.11916e-10	-1.10829
99753840	chr7:99753840:A:G	1.30276e-09	-2.11916e-10	-0.876115	1.40971e-07	-2.11916e-10	-0.805881
99754231	chr7:99754231:G:A	1.7747e-07	4.50923	-0.471025	1.33851e-05	4.31174	-0.564275
99754304	chr7:99754304:G:A	1.0129e-09	-2.11916e-10	-1.12778	1.00336e-07	-2.11916e-10	-1.14591
99754427	chr7:99754427:G:A	5.4647e-10	-1.068	-0.676871	8.99213e-08	-0.667725	-0.587779
99754473	chr7:99754473:A:G	2.15438e-08	-1.66904	3.59853	1.92963e-06	-1.83501	3.64565
99754535	chr7:99754535:G:A	1.20423e-09	-2.11916e-10	-0.954756	1.21185e-07	-2.11916e-10	-0.957123
99754637	chr7:99754637:A:T	2.62975e-08	-0.439357	2.56823	1.3698e-06	-1.025	2.49298
99754835	chr7:99754835:G:A	8.98256e-10	-2.11916e-10	-1.2479	9.07735e-08	-2.11916e-10	-1.24607
99755025	chr7:99755025:T:C	1.82196e-10	-1.79998	-1.04329	3.43569e-08	-1.17525	-1.04239
99755043	chr7:99755043:G:A	5.03232e-10	-1.8273	-2.80088e-10	5.3965e-08	-1.7661	-2.80088e-10
99755143	chr7:99755143:G:T	2.67857e-09	1.06599	-1.22131	5.33336e-07	1.67717	-1.15246
99755174	chr7:99755174:A:T	2.17461e-09	-2.11916e-10	-0.363747	2.22853e-07	-2.11916e-10	-0.347926
99755656	chr7:99755656:G:A	4.91977e-09	1.48131	-1.02865	1.13841e-06	2.13601	-0.853058
99755759	chr7:99755759:T:C	5.56637e-09	-2.11916e-10	0.576146	5.2736e-07	-2.11916e-10	0.513445
99755926	chr7:99755926:C:G	8.68152e-10	-1.2972	0.0152123	1.77437e-07	-0.72526	0.149437
99756044	chr7:99756044:GT:G	1.49824e-09	-2.11916e-10	-0.736305	1.53754e-07	-2.11916e-10	-0.719086
99756435	chr7:99756435:CCTAT:C	1.15829e-09	-2.11916e-10	-0.99365	1.17376e-07	-2.11916e-10	-0.989055
99756491	chr7:99756491:T:A	2.60036e-09	1.02305	-1.208	5.21387e-07	1.63105	-1.129
99756676	chr7:99756676:G:A	1.37065e-07	4.37352	-0.593666	1.05274e-05	4.18635	-0.679048
99757365	chr7:99757365:CA:C	1.65032e-09	0.600663	-1.24029	3.00922e-07	1.20233	-1.24991
99757450	chr7:99757450:G:A	5.02318e-10	-1.08927	-0.739848	3.71288e-08	-1.41102	-0.729023
99757562	chr7:99757562:A:C	1.32089e-09	-2.11916e-10	-0.862296	1.32931e-07	-2.11916e-10	-0.864607
99758701	chr7:99758701:A:C	1.23211e-07	4.24677	-0.57347	9.42338e-06	4.05652	-0.660008
99758814	chr7:99758814:A:C	2.25911e-08	-1.76157	3.73852	2.14533e-06	-1.86962	3.78623
99759326	chr7:99759326:A:C	9.0707e-10	-2.11916e-10	-1.23813	9.18682e-08	-2.11916e-10	-1.23408
99759465	chr7:99759465:GT:G	9.91803e-10	-2.11916e-10	-1.14883	1.02909e-07	-2.11916e-10	-1.12059
99759683	chr7:99759683:T:C	4.28926e-09	-2.11916e-10	0.315516	4.08276e-07	-2.11916e-10	0.257504
99759746	chr7:99759746:G:A	3.59628e-09	-2.11916e-10	0.139301	3.2587e-07	-2.11916e-10	0.032059
99760482	chr7:99760482:CACA:C	1.02772e-09	-2.11916e-10	-1.11326	1.05534e-07	-2.11916e-10	-1.09541
99760992	chr7:99760992:G:A	1.00072e-09	-2.11916e-10	-1.13988	9.77548e-08	-2.11916e-10	-1.17198
99761620	chr7:99761620:A:G	1.10988e-09	-2.11916e-10	-1.03634	1.15389e-07	-2.11916e-10	-1.00613
99763098	chr7:99763098:G:T	9.99306e-10	-2.11916e-10	-1.14129	1.01987e-07	-2.11916e-10	-1.1296
99763746	chr7:99763746:A:G	1.22749e-09	-2.11916e-10	-0.935624	1.27783e-07	-2.11916e-10	-0.904107
99763764	chr7:99763764:C:G	1.41463e-09	-2.11916e-10	-0.793731	1.48881e-07	-2.11916e-10	-0.751293
99763843	chr7:99763843:C:T	1.83203e-09	-2.11916e-10	-0.535171	2.47628e-07	-2.11916e-10	-0.242513
99765385	chr7:99765385:AG:A	1.12987e-09	-2.11916e-10	-1.0185	1.13457e-07	-2.11916e-10	-1.02302
99765528	chr7:99765528:A:C	9.79482e-10	-2.11916e-10	-1.16133	1.02224e-07	-2.11916e-10	-1.12727
99766108	chr7:99766108:T:C	1.12492e-09	-2.11916e-10	-1.02289	1.17794e-07	-2.11916e-10	-0.985504
99766190	chr7:99766190:G:C	1.96888e-09	-2.11916e-10	-0.463134	2.26328e-07	-2.11916e-10	-0.332452
99766256	chr7:99766256:CAT:C	1.23065e-09	-2.11916e-10	-0.933054	1.25601e-07	-2.11916e-10	-0.921331
99766637	chr7:99766637:A:C	9.43548e-10	-2.11916e-10	-1.19871	9.51891e-08	-2.11916e-10	-1.19857
99766779	chr7:99766779:A:G	9.30417e-10	-2.11916e-10	-1.21272	9.38667e-08	-2.11916e-10	-1.21256
99766781	chr7:99766781:G:A	1.71577e-09	-2.11916e-10	-0.600736	1.82937e-07	-2.11916e-10	-0.545297
99766887	chr7:99766887:G:A	2.16902e-09	-2.11916e-10	-0.366324	2.31757e-07	-2.11916e-10	-0.308748
99767049	chr7:99767049:G:A	1.62875e-09	-2.11916e-10	-0.652784	1.68477e-07	-2.11916e-10	-0.62764
99767460	chr7:99767460:G:A	4.94265e-10	-0.799732	-1.04555	1.19357e-07	-0.0782536	-0.894062
99767931	chr7:99767931:G:A	1.15405e-09	-2.11916e-10	-0.997322	1.1385e-07	-2.11916e-10	-1.01956
99768019	chr7:99768019:T:A	9.21428e-10	-2.11916e-10	-1.22243	9.36452e-08	-2.11916e-10	-1.21493
99768096	chr7:99768096:A:G	2.41137e-10	-1.43043	-1.13256	1.7112e-08	-1.7684	-1.14626
99768269	chr7:99768269:A:C	8.98373e-10	-2.11916e-10	-1.24777	9.06688e-08	-2.11916e-10	-1.24722
99768290	chr7:99768290:A:G	3.56157e-09	-2.11916e-10	0.129603	3.71778e-07	-2.11916e-10	0.163859
99768320	chr7:99768320:C:A	6.14003e-10	-0.475533	-1.15282	3.84681e-07	1.28368	-1.0857
99768693	chr7:99768693:G:A	1.21907e-08	1.36008	-2.80088e-10	1.28398e-06	1.40328	-2.80088e-10
99768818	chr7:99768818:G:C	1.39318e-09	-2.11916e-10	-0.809009	1.42306e-07	-2.11916e-10	-0.796462
99768850	chr7:99768850:A:G	2.86122e-09	-2.11916e-10	-0.0893486	2.863e-07	-2.11916e-10	-0.0973973
99768893	chr7:99768893:A:G	1.14482e-09	-2.11916e-10	-1.00535	1.14399e-07	-2.11916e-10	-1.01475
99769086	chr7:99769086:A:G	2.26405e-10	-1.75234	-0.873685	2.98475e-08	-1.50796	-0.850378
99769293	chr7:99769293:A:T	9.10286e-10	-2.11916e-10	-1.23459	9.16327e-08	-2.11916e-10	-1.23665
99769716	chr7:99769716:A:C	7.39893e-10	-1.44185	-2.80088e-10	5.85777e-08	-1.68408	-2.80088e-10
99769804	chr7:99769804:C:T	9.39456e-10	-2.11916e-10	-1.20305	9.3775e-08	-2.11916e-10	-1.21354
99770244	chr7:99770244:C:G	9.26908e-10	-2.11916e-10	-1.2165	9.53853e-08	-2.11916e-10	-1.19651
99771503	chr7:99771503:T:C	1.13806e-09	-2.11916e-10	-1.01127	1.13726e-07	-2.11916e-10	-1.02065
99772870	chr7:99772870:T:C	6.2524e-09	1.91935	-1.22698	4.82252e-07	1.6695	-1.24547
99773128	chr7:99773128:A:T	6.22939e-09	1.92013	-1.23145	4.81603e-07	1.66998	-1.2473
99773667	chr7:99773667:T:A	1.0339e-09	-2.11916e-10	-1.10726	1.05839e-07	-2.11916e-10	-1.09252
99773825	chr7:99773825:G:A	2.30445e-09	0.921586	-1.22734	7.40593e-08	-0.20026	-1.24931
99774418	chr7:99774418:A:T	7.99043e-09	2.18211	-1.24447	6.23098e-07	1.93005	-1.24979
99774506	chr7:99774506:C:T	9.05982e-10	-2.11916e-10	-1.23933	9.21042e-08	-2.11916e-10	-1.23152
99776026	chr7:99776026:G:A	9.17214e-10	-0.0885238	-1.13849	8.54877e-07	2.04164	-1.04512
99776124	chr7:99776124:C:T	2.33287e-10	-1.72288	-0.873205	2.85967e-08	-1.52684	-0.874304
99776640	chr7:99776640:A:G	4.92203e-10	-1.84946	-2.80088e-10	6.04593e-08	-1.65247	-2.80088e-10
99777087	chr7:99777087:T:C	5.18586e-10	-1.79725	-2.80088e-10	4.84612e-08	-1.87368	-2.80088e-10
99777490	chr7:99777490:G:A	8.96523e-10	-2.11916e-10	-1.24983	9.07757e-08	-2.11916e-10	-1.24605
99777924	chr7:99777924:A:T	1.13844e-09	-2.11916e-10	-1.01094	1.13761e-07	-2.11916e-10	-1.02033
99778167	chr7:99778167:A:G	1.08859e-09	-2.11916e-10	-1.05572	1.1195e-07	-2.11916e-10	-1.03638
99778453	chr7:99778453:T:C	1.1402e-09	-2.11916e-10	-1.0094	1.13935e-07	-2.11916e-10	-1.01881
99779283	chr7:99779283:C:A	1.18046e-09	-2.11916e-10	-0.974692	1.21654e-07	-2.11916e-10	-0.953254
99779323	chr7:99779323:A:T	4.22386e-10	-0.78365	-1.21878	2.5694e-07	0.963662	-1.16926
99780737	chr7:99780737:C:T	8.96905e-10	-2.11916e-10	-1.2494	9.04337e-08	-2.11916e-10	-1.24982
99780953	chr7:99780953:G:A	2.25048e-09	-2.11916e-10	-0.329453	2.34526e-07	-2.11916e-10	-0.296872
99781646	chr7:99781646:T:C	6.20752e-10	-1.61742	-2.80088e-10	5.52351e-08	-1.74284	-2.80088e-10
99782398	chr7:99782398:A:G	2.68114e-09	-0.154357	-2.80088e-10	4.73852e-07	0.406457	-2.80088e-10
99782678	chr7:99782678:G:C	9.74169e-10	-2.11916e-10	-1.16677	9.57291e-08	-2.11916e-10	-1.19292
99783351	chr7:99783351:A:G	8.97101e-10	-2.11916e-10	-1.24918	9.04278e-08	-2.11916e-10	-1.24989
99784296	chr7:99784296:A:T	1.06613e-09	-2.11916e-10	-1.07656	1.06889e-07	-2.11916e-10	-1.08265
99784473	chr7:99784473:C:T	4.28871e-10	-0.783285	-1.20391	2.63323e-07	0.965022	-1.14608
99784828	chr7:99784828:G:C	2.14022e-10	-1.46142	-1.22086	3.85998e-08	-0.866892	-1.2343
99784925	chr7:99784925:A:ACTACTCCAT	1.2533e-09	-2.11916e-10	-0.914814	1.2942e-07	-2.11916e-10	-0.891376
99785313	chr7:99785313:A:G	9.70029e-10	-0.127689	-1.04334	9.17884e-07	1.98088	-0.913251
99785338	chr7:99785338:G:A	1.47694e-09	-2.11916e-10	-0.750626	1.5281e-07	-2.11916e-10	-0.725243
99787745	chr7:99787745:C:T	2.41449e-09	-0.25911	-2.80088e-10	8.55998e-07	0.99783	-2.80088e-10
99788060	chr7:99788060:C:G	1.87399e-09	-2.11916e-10	-0.512527	1.99237e-07	-2.11916e-10	-0.459941
99788078	chr7:99788078:C:T	2.86797e-09	-2.11916e-10	-0.0869945	3.0892e-07	-2.11916e-10	-0.0213554
99788165	chr7:99788165:T:C	1.0096e-09	-2.11916e-10	-1.13105	9.93705e-08	-2.11916e-10	-1.15558
99788334	chr7:99788334:C:A	9.46808e-09	2.34696	-1.23963	7.30077e-07	2.08844	-1.24973
99788610	chr7:99788610:G:A	1.45536e-09	-2.11916e-10	-0.765344	1.51783e-07	-2.11916e-10	-0.731986
99788909	chr7:99788909:A:G	3.03174e-09	-2.11916e-10	-0.031462	3.23452e-07	-2.11916e-10	0.0246133
99789145	chr7:99789145:G:A	1.37509e-09	-2.11916e-10	-0.822076	1.35615e-07	-2.11916e-10	-0.844618
99789182	chr7:99789182:T:C	1.21276e-09	-2.11916e-10	-0.947701	1.25079e-07	-2.11916e-10	-0.925496
99790053	chr7:99790053:G:T	2.63727e-09	-2.11916e-10	-0.170854	2.75274e-07	-2.11916e-10	-0.13667
99790394	chr7:99790394:C:T	8.97346e-10	-2.11916e-10	-1.24891	9.12357e-08	-2.11916e-10	-1.24099
99790857	chr7:99790857:C:T	2.23235e-09	0.889991	-1.22753	7.25254e-08	-0.221158	-1.24934
99791100	chr7:99791100:T:A	1.58792e-09	-2.11916e-10	-0.678175	1.65683e-07	-2.11916e-10	-0.644361
99791377	chr7:99791377:A:C	2.06743e-09	0.821703	-1.236	1.74467e-07	0.655815	-1.24852
99792834	chr7:99792834:T:C	1.25066e-09	-2.11916e-10	-0.916923	1.2913e-07	-2.11916e-10	-0.893615
99793875	chr7:99793875:T:C	2.5596e-09	-2.11916e-10	-0.200748	2.67066e-07	-2.11916e-10	-0.166942
99794613	chr7:99794613:G:A	8.96906e-10	-2.11916e-10	-1.2494	9.04484e-08	-2.11916e-10	-1.24966
99794963	chr7:99794963:G:A	1.58235e-09	-2.11916e-10	-0.681686	1.65079e-07	-2.11916e-10	-0.648016
99795181	chr7:99795181:C:G	8.96843e-10	-2.11916e-10	-1.24947	9.04366e-08	-2.11916e-10	-1.24979
99795295	chr7:99795295:C:CACA	6.59317e-10	-1.55715	-2.80088e-10	7.48297e-08	-1.43922	-2.80088e-10
99796532	chr7:99796532:T:C	1.03394e-09	-2.11916e-10	-1.10722	1.04822e-07	-2.11916e-10	-1.10218
99797279	chr7:99797279:T:G	5.85757e-09	-2.11916e-10	0.627138	6.2247e-07	-2.11916e-10	0.679257
99797683	chr7:99797683:A:G	1.95146e-10	-1.7562	-1.0184	2.64859e-08	-1.46144	-1.01638
99797954	chr7:99797954:T:C	1.27287e-09	-2.11916e-10	-0.89932	1.31541e-07	-2.11916e-10	-0.875118
99798107	chr7:99798107:T:C	4.74259e-10	-0.663585	-1.22301	3.09747e-07	1.15856	-1.17724
99798337	chr7:99798337:C:T	9.47864e-10	-0.128449	-1.06569	8.89294e-07	1.98166	-0.945668
99798451	chr7:99798451:G:A	4.7068e-10	-0.6875	-1.20667	3.06334e-07	1.12178	-1.15155
99798895	chr7:99798895:C:T	4.8525e-10	-1.86369	-2.80088e-10	5.776e-08	-1.69814	-2.80088e-10
99799155	chr7:99799155:A:T	8.96487e-10	-2.11916e-10	-1.24987	9.08569e-08	-2.11916e-10	-1.24515
99799578	chr7:99799578:CAG:C	1.19325e-09	-0.963917	-2.80088e-10	3.6817e-07	0.154105	-2.80088e-10
99799595	chr7:99799595:G:A	5.50969e-10	-0.55708	-1.17959	3.93833e-07	1.32988	-1.10839
99799974	chr7:99799974:T:C	9.51675e-10	-2.11916e-10	-1.19013	9.77473e-08	-2.11916e-10	-1.17205
99800263	chr7:99800263:CT:C	3.57634e-09	-2.11916e-10	0.133743	3.75045e-07	-2.11916e-10	0.172608
99800269	chr7:99800269:T:A	3.51535e-09	-2.11916e-10	0.116541	3.68614e-07	-2.11916e-10	0.155311
99800470	chr7:99800470:G:A	1.21903e-08	2.46878	-1.10873	9.3039e-07	2.24901	-1.16785
99800770	chr7:99800770:A:G	1.12287e-08	2.40866	-1.13079	8.64379e-07	2.19197	-1.1844
99801406	chr7:99801406:T:C	9.87819e-10	-2.11916e-10	-1.15285	9.77151e-08	-2.11916e-10	-1.17238
99802509	chr7:99802509:A:T	5.84542e-10	-0.428088	-1.24944	5.07624e-08	-0.588947	-1.23833
99802950	chr7:99802950:A:G	1.51587e-09	-2.11916e-10	-0.724609	1.5071e-07	-2.11916e-10	-0.739084
99803206	chr7:99803206:T:G	2.37691e-09	-2.11916e-10	-0.274798	2.48878e-07	-2.11916e-10	-0.237475
99803306	chr7:99803306:G:A	1.03476e-09	-2.11916e-10	-1.10643	1.03595e-07	-2.11916e-10	-1.11395
99803341	chr7:99803341:G:C	1.51795e-09	-2.11916e-10	-0.72324	1.50912e-07	-2.11916e-10	-0.737739
99803471	chr7:99803471:G:T	1.51795e-09	-2.11916e-10	-0.72324	1.50912e-07	-2.11916e-10	-0.737739
99803581	chr7:99803581:A:G	8.97977e-10	-2.11916e-10	-1.24821	9.0464e-08	-2.11916e-10	-1.24949
99804288	chr7:99804288:A:G	6.04255e-10	-0.481233	-1.16312	4.55288e-07	1.44928	-1.08279
99804434	chr7:99804434:C:A	9.31139e-10	-2.11916e-10	-1.21194	9.47838e-08	-2.11916e-10	-1.20284
99804451	chr7:99804451:T:G	8.96526e-10	-2.11916e-10	-1.24983	9.05277e-08	-2.11916e-10	-1.24878
99804637	chr7:99804637:T:C	6.42552e-10	-0.40063	-1.18228	4.98101e-07	1.56851	-1.11214
99804896	chr7:99804896:A:G	8.96462e-10	-2.11916e-10	-1.2499	9.04653e-08	-2.11916e-10	-1.24947
99805474	chr7:99805474:TACTTAGGAATAA:T	1.5635e-10	-1.85928	-1.13698	2.60759e-08	-1.35304	-1.14039
99805880	chr7:99805880:A:T	1.53986e-09	-2.11916e-10	-0.708908	1.5544e-07	-2.11916e-10	-0.708181
99806006	chr7:99806006:C:T	9.2555e-10	-2.11916e-10	-1.21796	9.33293e-08	-2.11916e-10	-1.2183
99806118	chr7:99806118:T:C	1.03287e-09	-2.11916e-10	-1.10826	1.03821e-07	-2.11916e-10	-1.11177
99806611	chr7:99806611:T:C	6.19859e-10	-0.437148	-1.18171	4.71452e-07	1.51278	-1.1114
99806657	chr7:99806657:T:A	9.01394e-10	-2.11916e-10	-1.24441	9.05772e-08	-2.11916e-10	-1.24824
99806955	chr7:99806955:G:A	9.87242e-10	-2.11916e-10	-1.15344	9.76639e-08	-2.11916e-10	-1.17291
99807144	chr7:99807144:A:G	1.51795e-09	-2.11916e-10	-0.72324	1.50912e-07	-2.11916e-10	-0.737739
99807364	chr7:99807364:A:T	1.51597e-09	-2.11916e-10	-0.724541	1.50719e-07	-2.11916e-10	-0.739022
99808133	chr7:99808133:T:C	1.51583e-09	-2.11916e-10	-0.724637	1.50705e-07	-2.11916e-10	-0.739117
99808265	chr7:99808265:G:A	8.99151e-10	-2.11916e-10	-1.2469	9.07672e-08	-2.11916e-10	-1.24614
99808341	chr7:99808341:C:T	1.51795e-09	-2.11916e-10	-0.72324	1.50912e-07	-2.11916e-10	-0.737739
99808539	chr7:99808539:C:T	3.46458e-09	-2.11916e-10	0.101993	3.63015e-07	-2.11916e-10	0.140006
99808693	chr7:99808693:G:A	1.00348e-09	-2.11916e-10	-1.13712	1.03495e-07	-2.11916e-10	-1.11491
99809663	chr7:99809663:C:A	3.70843e-09	-2.11916e-10	0.170012	3.88931e-07	-2.11916e-10	0.208962
99809912	chr7:99809912:C:T	5.70579e-10	-1.7017	-2.80088e-10	6.81314e-08	-1.533	-2.80088e-10
99816015	chr7:99816015:T:C	9.18305e-10	-2.11916e-10	-1.22582	9.31746e-08	-2.11916e-10	-1.21996
99816220	chr7:99816220:T:G	7.46704e-10	-1.43268	-2.80088e-10	6.2761e-08	-1.6151	-2.80088e-10
99816553	chr7:99816553:A:C	5.27637e-10	-1.77994	-2.80088e-10	5.87862e-08	-1.68053	-2.80088e-10
99816714	chr7:99816714:C:T	5.27616e-10	-1.77998	-2.80088e-10	7.61751e-08	-1.4214	-2.80088e-10
99816726	chr7:99816726:C:T	1.57184e-09	-2.11916e-10	-0.688352	1.56176e-07	-2.11916e-10	-0.703454
99816776	chr7:99816776:T:C	1.57252e-09	-2.11916e-10	-0.687916	1.56244e-07	-2.11916e-10	-0.703021
99817341	chr7:99817341:T:C	1.53069e-09	-2.11916e-10	-0.714879	1.52262e-07	-2.11916e-10	-0.728836
99817501	chr7:99817501:G:C	1.6306e-09	-2.11916e-10	-0.65165	1.62068e-07	-2.11916e-10	-0.666425
99817782	chr7:99817782:G:A	9.71875e-10	-0.1207	-1.04843	8.9892e-07	1.97685	-0.930095
99817798	chr7:99817798:A:C	1.11541e-09	-2.11916e-10	-1.03138	1.11746e-07	-2.11916e-10	-1.03821
99819344	chr7:99819344:G:A	1.11755e-09	-2.11916e-10	-1.02946	1.12408e-07	-2.11916e-10	-1.0323
99820703	chr7:99820703:A:G	9.12106e-10	-2.11916e-10	-1.2326	9.08933e-08	-2.11916e-10	-1.24475
99820966	chr7:99820966:T:C	4.79108e-09	-2.11916e-10	0.426158	4.7475e-07	-2.11916e-10	0.40835
99821358	chr7:99821358:G:A	4.99949e-10	-1.83385	-2.80088e-10	4.82577e-08	-1.87788	-2.80088e-10
99821603	chr7:99821603:T:G	4.70011e-10	-0.652738	-1.24286	2.49203e-07	0.972524	-1.20869
99821898	chr7:99821898:A:G	3.37405e-09	-2.11916e-10	0.0755154	3.70205e-07	-2.11916e-10	0.159618
99822040	chr7:99822040:G:C	1.06508e-09	-2.11916e-10	-1.07755	1.09428e-07	-2.11916e-10	-1.05917
99822960	chr7:99822960:C:G	6.34055e-10	-1.59622	-2.80088e-10	4.90183e-08	-1.86224	-2.80088e-10
99824373	chr7:99824373:A:G	5.10946e-10	-0.728019	-1.08407	2.86414e-07	0.880732	-0.977733
99824515	chr7:99824515:T:G	6.21632e-10	-1.616	-2.80088e-10	5.03663e-08	-1.83512	-2.80088e-10
99824709	chr7:99824709:G:A	1.09944e-09	-2.11916e-10	-1.0458	1.10789e-07	-2.11916e-10	-1.04681
99824916	chr7:99824916:A:G	1.52272e-10	-1.85158	-1.17111	2.45416e-08	-1.37719	-1.17688
99825655	chr7:99825655:C:T	1.07978e-09	-2.11916e-10	-1.06384	1.08645e-07	-2.11916e-10	-1.06636
99826009	chr7:99826009:A:T	2.56401e-10	-1.3683	-1.13331	2.981e-08	-1.19837	-1.16123
99826768	chr7:99826768:C:T	5.68275e-09	0.596838	-2.80088e-10	1.26932e-06	1.39179	-2.80088e-10
99827128	chr7:99827128:G:A	8.97029e-10	-2.11916e-10	-1.24926	9.05311e-08	-2.11916e-10	-1.24874
99827425	chr7:99827425:G:A	9.43362e-10	-2.11916e-10	-1.1989	9.59307e-08	-2.11916e-10	-1.19081
99827490	chr7:99827490:C:A	1.03594e-09	-2.11916e-10	-1.10529	1.0427e-07	-2.11916e-10	-1.10746
99827862	chr7:99827862:A:G	7.34953e-10	-1.44855	-2.80088e-10	6.26312e-08	-1.61718	-2.80088e-10
99827875	chr7:99827875:T:G	8.96567e-10	-2.11916e-10	-1.24978	9.06027e-08	-2.11916e-10	-1.24795
99828035	chr7:99828035:C:T	1.09758e-09	-2.11916e-10	-1.04749	1.10576e-07	-2.11916e-10	-1.04873
99828248	chr7:99828248:A:G	1.0378e-09	-2.11916e-10	-1.1035	1.05057e-07	-2.11916e-10	-1.09993
99828515	chr7:99828515:G:T	2.45521e-09	-2.11916e-10	-0.242386	2.3425e-07	-2.11916e-10	-0.29805
99828990	chr7:99828990:T:C	1.11585e-09	-2.11916e-10	-1.03098	1.13225e-07	-2.11916e-10	-1.02506
99829179	chr7:99829179:A:G	5.23623e-10	-0.574137	-1.21344	3.02584e-07	1.11339	-1.15547
99829865	chr7:99829865:T:C	1.08073e-09	-2.11916e-10	-1.06296	1.08909e-07	-2.11916e-10	-1.06393
99829920	chr7:99829920:G:A	2.55794e-09	-2.11916e-10	-0.201393	2.70457e-07	-2.11916e-10	-0.154324
99830021	chr7:99830021:T:C	8.9712e-10	-2.11916e-10	-1.24916	9.04334e-08	-2.11916e-10	-1.24982
99830372	chr7:99830372:G:T	1.50357e-10	-1.86891	-1.16643	2.70676e-08	-1.28377	-1.17234
99831353	chr7:99831353:T:C	5.97256e-10	-1.65601	-2.80088e-10	6.43188e-08	-1.59059	-2.80088e-10
99832220	chr7:99832220:A:G	3.40547e-10	-1.07748	-1.14032	4.0892e-08	-0.837429	-1.20608
99833594	chr7:99833594:G:C	9.8709e-10	-2.11916e-10	-1.15359	1.00182e-07	-2.11916e-10	-1.14745
99833778	chr7:99833778:T:G	9.31627e-10	-2.11916e-10	-1.21142	9.54039e-08	-2.11916e-10	-1.19632
99834586	chr7:99834586:T:G	1.01649e-09	-2.11916e-10	-1.12424	1.0237e-07	-2.11916e-10	-1.12584
99834743	chr7:99834743:C:T	3.19904e-09	-2.11916e-10	0.0222542	3.15329e-07	-2.11916e-10	-0.000821753
99834849	chr7:99834849:A:C	5.95032e-10	-1.65974	-2.80088e-10	6.35895e-08	-1.60199	-2.80088e-10
99834896	chr7:99834896:G:A	3.43782e-09	-2.11916e-10	0.0942414	3.71714e-07	-2.11916e-10	0.163687
99834959	chr7:99834959:C:G	9.05363e-10	-2.11916e-10	-1.24002	9.10339e-08	-2.11916e-10	-1.24321
99835587	chr7:99835587:A:T	5.93808e-10	-1.6618	-2.80088e-10	6.37073e-08	-1.60014	-2.80088e-10
99835932	chr7:99835932:G:A	3.72295e-09	-2.11916e-10	0.173919	3.69304e-07	-2.11916e-10	0.157183
99836119	chr7:99836119:T:C	3.76821e-10	-0.974559	-1.14202	4.2345e-08	-0.827389	-1.1812
99836166	chr7:99836166:A:G	3.90393e-10	-0.928427	-1.15277	4.40817e-08	-0.778657	-1.18974
99836454	chr7:99836454:TA:T	3.50367e-10	-1.05161	-1.13777	3.9093e-08	-0.91087	-1.17763
99836592	chr7:99836592:C:G	7.18183e-10	-1.47163	-2.80088e-10	7.10143e-08	-1.49156	-2.80088e-10
99836643	chr7:99836643:A:G	1.05832e-09	-2.11916e-10	-1.08392	1.03797e-07	-2.11916e-10	-1.112
99836705	chr7:99836705:G:A	1.29924e-09	-2.11916e-10	-0.878817	1.28081e-07	-2.11916e-10	-0.901776
99836756	chr7:99836756:A:G	4.9341e-10	-1.84701	-2.80088e-10	7.27353e-08	-1.46761	-2.80088e-10
99837234	chr7:99837234:G:A	2.20474e-10	-1.59928	-1.05329	6.10573e-08	-0.532589	-1.11004
99837292	chr7:99837292:T:C	3.04001e-10	-1.28666	-1.04466	1.21773e-07	0.00276891	-0.955049
99837570	chr7:99837570:A:T	3.64913e-10	-1.28654	-0.862151	1.50593e-07	0.0048045	-0.744665
99837849	chr7:99837849:C:T	1.15758e-09	-2.11916e-10	-0.994263	1.16205e-07	-2.11916e-10	-0.99908
99837851	chr7:99837851:T:C	1.20822e-09	-2.11916e-10	-0.951451	1.20118e-07	-2.11916e-10	-0.96596
99837917	chr7:99837917:G:A	1.2654e-09	-2.11916e-10	-0.905211	1.27429e-07	-2.11916e-10	-0.906878
99838116	chr7:99838116:A:G	4.14186e-10	-0.92382	-1.09822	2.04572e-07	0.561595	-0.995113
99838575	chr7:99838575:G:A	4.62703e-10	-0.822334	-1.08893	5.65904e-08	-0.546932	-1.17167
99838797	chr7:99838797:T:C	1.1081e-09	-2.11916e-10	-1.03795	1.11595e-07	-2.11916e-10	-1.03956
99838856	chr7:99838856:C:CA	1.13758e-09	-2.11916e-10	-1.01169	1.14218e-07	-2.11916e-10	-1.01633
99838883	chr7:99838883:G:A	5.57514e-10	-1.72486	-2.80088e-10	5.23483e-08	-1.79652	-2.80088e-10
99839445	chr7:99839445:G:A	9.39948e-10	-2.11916e-10	-1.20253	9.63105e-08	-2.11916e-10	-1.18686
99839646	chr7:99839646:A:G	4.02813e-10	-1.87268	-0.177197	8.87374e-08	-1.16518	-0.103579
99840243	chr7:99840243:T:C	1.09902e-09	-2.11916e-10	-1.04618	1.10722e-07	-2.11916e-10	-1.04742
99840302	chr7:99840302:T:C	3.31862e-09	-2.11916e-10	0.0589503	3.28792e-07	-2.11916e-10	0.0409884
99840754	chr7:99840754:C:T	6.29981e-10	-1.60266	-2.80088e-10	4.91961e-08	-1.85862	-2.80088e-10
99841365	chr7:99841365:G:A	2.61746e-10	-1.26914	-1.21184	1.06226e-07	0.0851572	-1.17403
99841617	chr7:99841617:A:C	9.08544e-10	-2.11916e-10	-1.23651	9.12831e-08	-2.11916e-10	-1.24047
99841770	chr7:99841770:C:T	4.65138e-10	-0.656105	-1.24991	5.51375e-08	-0.497548	-1.24706
99841775	chr7:99841775:G:A	2.97925e-09	-0.0489267	-2.80088e-10	7.45494e-07	0.859608	-2.80088e-10
99842206	chr7:99842206:A:G	6.50374e-10	-0.332253	-1.23855	4.25112e-07	1.52813	-1.23022
99842282	chr7:99842282:T:C	9.03051e-10	-2.11916e-10	-1.24257	9.08412e-08	-2.11916e-10	-1.24532
99842336	chr7:99842336:T:C	4.78008e-10	-1.87873	-2.80088e-10	5.01501e-08	-1.83942	-2.80088e-10
99842482	chr7:99842482:A:G	4.14359e-08	2.58355	-2.80088e-10	4.43428e-06	2.64268	-2.80088e-10
99843071	chr7:99843071:T:C	3.70499e-10	-0.915335	-1.21817	4.6039e-08	-0.678504	-1.24645
99843566	chr7:99843566:A:G	1.22522e-09	-2.11916e-10	-0.937474	1.2643e-07	-2.11916e-10	-0.914751
99844340	chr7:99844340:A:G	2.5939e-10	-1.24161	-1.2484	1.09055e-07	0.173913	-1.2365
99844942	chr7:99844942:A:G	2.538e-10	-1.26204	-1.24977	1.04541e-07	0.137132	-1.24199
99844979	chr7:99844979:A:G	2.60531e-10	-1.24164	-1.244	1.10229e-07	0.174439	-1.22631
99845096	chr7:99845096:C:T	2.5576e-10	-1.25973	-1.24438	1.06931e-07	0.144702	-1.22696
99845393	chr7:99845393:G:A	1.16949e-09	-2.11916e-10	-0.984027	1.20474e-07	-2.11916e-10	-0.963005
99846948	chr7:99846948:G:A	2.63168e-10	-1.22771	-1.24785	1.12053e-07	0.199506	-1.23497
99848023	chr7:99848023:G:A	9.26252e-10	-2.11916e-10	-1.21721	9.50204e-08	-2.11916e-10	-1.20035
99848168	chr7:99848168:G:T	9.09712e-10	-2.11916e-10	-1.23522	9.13805e-08	-2.11916e-10	-1.23941
99848351	chr7:99848351:G:A	1.47827e-09	-2.11916e-10	-0.749726	1.53199e-07	-2.11916e-10	-0.722702
99848601	chr7:99848601:G:A	2.56075e-10	-1.25308	-1.2498	1.04495e-07	0.136992	-1.24229
99848699	chr7:99848699:C:CA	2.28547e-09	-2.11916e-10	-0.314027	2.36047e-07	-2.11916e-10	-0.290407
99848868	chr7:99848868:G:A	3.16649e-09	-2.11916e-10	0.0120256	3.1332e-07	-2.11916e-10	-0.00721281
99848871	chr7:99848871:C:A	1.21888e-09	-0.942668	-2.80088e-10	1.18601e-07	-0.978675	-2.80088e-10
99849179	chr7:99849179:A:G	2.61311e-10	-1.23284	-1.2498	1.10223e-07	0.190353	-1.24228
99849423	chr7:99849423:A:G	2.60367e-10	-1.23674	-1.24952	1.09596e-07	0.182931	-1.24057
99849500	chr7:99849500:G:A	2.57439e-10	-1.24839	-1.24918	1.07421e-07	0.161438	-1.23912
99849618	chr7:99849618:T:C	2.54658e-10	-1.25882	-1.24961	1.05345e-07	0.143837	-1.24104
99849926	chr7:99849926:A:T	2.77276e-10	-1.17577	-1.24757	1.23151e-07	0.293252	-1.23428
99850000	chr7:99850000:T:C	2.47384e-10	-1.28758	-1.24983	1.05009e-07	0.141976	-1.24237
99850005	chr7:99850005:C:T	2.63814e-10	-1.22463	-1.24848	1.12741e-07	0.207418	-1.23676
99850276	chr7:99850276:T:C	8.97334e-10	-2.11916e-10	-1.24892	9.04672e-08	-2.11916e-10	-1.24945
99850454	chr7:99850454:G:T	1.45426e-09	-2.11916e-10	-0.766101	1.39488e-07	-2.11916e-10	-0.81646
99850495	chr7:99850495:T:C	2.56315e-10	-1.25373	-1.24821	1.07206e-07	0.156339	-1.23602
99850692	chr7:99850692:C:A	5.16874e-10	-1.80055	-2.80088e-10	5.99281e-08	-1.66129	-2.80088e-10
99850778	chr7:99850778:T:G	1.66851e-10	-1.77039	-1.16086	1.9947e-08	-1.59277	-1.16859
99850831	chr7:99850831:C:T	2.54162e-10	-1.26305	-1.24733	1.05319e-07	0.136184	-1.23363
99850873	chr7:99850873:T:C	2.37205e-10	-1.33986	-1.23957	9.02147e-08	-0.0317057	-1.22054
99851248	chr7:99851248:A:G	1.19132e-09	-2.11916e-10	-0.965536	1.22809e-07	-2.11916e-10	-0.943811
99851313	chr7:99851313:T:C	1.16319e-09	-2.11916e-10	-0.989427	1.19756e-07	-2.11916e-10	-0.968983
99851336	chr7:99851336:G:T	2.76577e-10	-1.1783	-1.24756	1.22676e-07	0.289335	-1.23423
99851417	chr7:99851417:A:G	1.24098e-09	-2.11916e-10	-0.924694	1.27234e-07	-2.11916e-10	-0.908407
99851474	chr7:99851474:T:C	4.71295e-10	-0.643127	-1.24974	5.65439e-08	-0.471916	-1.24751
99851477	chr7:99851477:T:TTTAAA	2.56766e-10	-1.25092	-1.24927	1.07061e-07	0.158435	-1.23947
99851769	chr7:99851769:A:G	9.33994e-10	-2.11916e-10	-1.20888	9.39591e-08	-2.11916e-10	-1.21158
99852538	chr7:99852538:T:A	9.6217e-10	-2.11916e-10	-1.17916	9.80041e-08	-2.11916e-10	-1.16943
99852606	chr7:99852606:C:T	5.31452e-10	-1.77274	-2.80088e-10	6.26938e-08	-1.61618	-2.80088e-10
99853077	chr7:99853077:T:G	2.55184e-10	-1.26163	-1.24474	1.06763e-07	0.144013	-1.22784
99853257	chr7:99853257:A:T	4.3808e-10	-0.717643	-1.24831	5.14875e-08	-0.563392	-1.24971
99853406	chr7:99853406:A:G	2.7975e-10	-1.25118	-1.16327	3.04221e-08	-1.14354	-1.19573
99853409	chr7:99853409:C:T	3.22127e-10	-1.12426	-1.14915	1.45605e-07	0.419741	-1.19328
99853459	chr7:99853459:CT:C	3.19733e-10	-1.12294	-1.15792	1.4482e-07	0.420871	-1.19982
99853681	chr7:99853681:A:G	9.02584e-10	-2.11916e-10	-1.24309	9.06422e-08	-2.11916e-10	-1.24752
99853750	chr7:99853750:T:A	1.70219e-09	0.491312	-1.1	9.03143e-08	-0.100145	-1.151
99853923	chr7:99853923:G:A	1.0128e-09	-2.11916e-10	-1.12788	1.01117e-07	-2.11916e-10	-1.13816
99854092	chr7:99854092:C:T	2.81568e-10	-1.48158	-0.926399	3.02935e-08	-1.45987	-0.88363
99854190	chr7:99854190:C:T	1.42881e-09	-2.11916e-10	-0.783758	1.48419e-07	-2.11916e-10	-0.754397
99854267	chr7:99854267:C:T	2.12655e-09	-2.11916e-10	-0.386099	2.13472e-07	-2.11916e-10	-0.390934
99854320	chr7:99854320:T:C	1.03574e-09	-2.11916e-10	-1.10549	1.06581e-07	-2.11916e-10	-1.08554
99854501	chr7:99854501:G:A	9.99576e-10	-2.11916e-10	-1.14102	9.79545e-08	-2.11916e-10	-1.16994
99854620	chr7:99854620:C:G	9.81841e-10	-2.11916e-10	-1.15892	1.00513e-07	-2.11916e-10	-1.14415
99854624	chr7:99854624:G:A	9.84426e-10	-2.11916e-10	-1.15629	1.00799e-07	-2.11916e-10	-1.14131
99855049	chr7:99855049:AT:A	2.70772e-10	-1.35108	-1.096	1.66852e-08	-1.8057	-1.13422
99856361	chr7:99856361:G:A	2.23933e-10	-1.53488	-1.10212	2.47405e-08	-1.47247	-1.07352
99856914	chr7:99856914:C:T	2.46358e-10	-1.46362	-1.07795	2.73923e-08	-1.3971	-1.04707
99856997	chr7:99856997:T:C	2.38477e-10	-1.51035	-1.06373	2.64317e-08	-1.44811	-1.03177
99857124	chr7:99857124:C:T	8.96746e-10	-2.11916e-10	-1.24958	9.04295e-08	-2.11916e-10	-1.24987
99857132	chr7:99857132:G:A	3.00225e-10	-1.16094	-1.18289	1.67879e-08	-1.7245	-1.20928
99857481	chr7:99857481:G:A	8.84904e-10	-0.820035	-0.442838	1.07996e-07	-0.697986	-0.374362
99857520	chr7:99857520:T:C	1.60904e-09	-2.11916e-10	-0.664961	1.70462e-07	-2.11916e-10	-0.615924
99857609	chr7:99857609:G:A	1.44878e-08	-2.11916e-10	1.53271	1.51459e-06	-2.11916e-10	1.56846
99857712	chr7:99857712:G:A	2.55024e-10	-1.41083	-1.09617	2.85032e-08	-1.33745	-1.06697
99858224	chr7:99858224:C:A	1.66293e-08	-2.11916e-10	1.67057	1.72915e-06	-2.11916e-10	1.70095
99858596	chr7:99858596:T:A	2.32068e-10	-1.52687	-1.07445	2.57105e-08	-1.46413	-1.04341
99858788	chr7:99858788:G:A	4.97135e-10	-0.910225	-0.929266	2.4114e-08	-1.59166	-0.979982
99858837	chr7:99858837:T:C	2.31588e-10	-1.53055	-1.07284	2.56561e-08	-1.46807	-1.04159
99858946	chr7:99858946:G:C	2.32204e-10	-1.53004	-1.07069	2.57305e-08	-1.46757	-1.03919
99859040	chr7:99859040:C:A	1.36039e-08	-2.11916e-10	1.46976	1.45286e-06	-2.11916e-10	1.52685
99859047	chr7:99859047:A:AT	2.36916e-10	-1.50531	-1.07534	2.62953e-08	-1.44077	-1.04428
99859098	chr7:99859098:T:C	2.28809e-10	-1.5269	-1.08856	2.53202e-08	-1.46418	-1.05865
99859237	chr7:99859237:C:T	2.33326e-10	-1.52649	-1.06942	2.58647e-08	-1.46369	-1.03787
99859526	chr7:99859526:G:A	2.2952e-10	-1.52597	-1.08639	2.54052e-08	-1.46318	-1.0563
99859642	chr7:99859642:A:T	4.77998e-10	-1.87875	-2.80088e-10	5.46785e-08	-1.75297	-2.80088e-10
99859720	chr7:99859720:T:C	3.34898e-09	-2.11916e-10	0.0680585	3.36127e-07	-2.11916e-10	0.0630516
99859733	chr7:99859733:C:T	1.56561e-09	-2.11916e-10	-0.692323	1.65759e-07	-2.11916e-10	-0.643903
99859894	chr7:99859894:T:C	5.60958e-10	-1.71871	-2.80088e-10	7.99085e-08	-1.37356	-2.80088e-10
99859982	chr7:99859982:C:G	4.80599e-10	-0.943495	-0.929825	2.36812e-08	-1.60916	-0.980593
99860048	chr7:99860048:T:C	2.33122e-10	-1.52681	-1.06999	2.58378e-08	-1.46407	-1.03853
99860267	chr7:99860267:A:G	1.43984e-08	-2.11916e-10	1.52652	1.50516e-06	-2.11916e-10	1.56222
99860328	chr7:99860328:G:A	1.18005e-09	-2.11916e-10	-0.975039	1.21226e-07	-2.11916e-10	-0.956782
99860491	chr7:99860491:T:C	2.38487e-10	-1.52529	-1.04874	2.64854e-08	-1.46234	-1.0155
99860867	chr7:99860867:A:G	3.25742e-10	-1.78385	-0.478396	5.25e-08	-1.32707	-0.466552
99861331	chr7:99861331:T:C	1.06966e-09	-2.11916e-10	-1.07326	1.08344e-07	-2.11916e-10	-1.06912
99861420	chr7:99861420:C:T	1.4892e-08	-2.11916e-10	1.56023	1.55675e-06	-2.11916e-10	1.59592
99861510	chr7:99861510:G:T	9.2626e-10	-2.11916e-10	-1.2172	9.39324e-08	-2.11916e-10	-1.21186
99861521	chr7:99861521:T:C	1.10214e-08	2.18007	-0.920836	2.65364e-07	0.86359	-1.03693
99861633	chr7:99861633:C:T	1.39632e-10	-1.85964	-1.2497	1.40627e-08	-1.86119	-1.24973
99861874	chr7:99861874:C:G	1.66582e-08	-2.11916e-10	1.67231	1.73217e-06	-2.11916e-10	1.70269
99862484	chr7:99862484:G:A	5.91434e-10	-0.452569	-1.21323	6.39958e-08	-0.424284	-1.17134
99862822	chr7:99862822:G:A	2.03029e-10	-1.61101	-1.124	2.21903e-08	-1.55304	-1.10175
99862835	chr7:99862835:A:G	2.91436e-10	-1.36193	-1.0116	1.78824e-08	-1.81283	-1.05779
99862988	chr7:99862988:T:A	4.49237e-10	-0.691592	-1.24921	2.10609e-08	-1.46435	-1.24267
99863169	chr7:99863169:A:G	1.47672e-09	-2.11916e-10	-0.750772	1.55358e-07	-2.11916e-10	-0.708707
99863510	chr7:99863510:A:T	2.30755e-10	-1.38753	-1.21946	2.52968e-08	-1.31818	-1.20558
99863977	chr7:99863977:T:G	7.63054e-09	0.891562	-2.80088e-10	1.32426e-06	1.43417	-2.80088e-10
99865283	chr7:99865283:G:GT	1.46853e-08	1.54625	-2.80088e-10	4.36682e-07	0.324768	-2.80088e-10
99866183	chr7:99866183:G:A	1.30534e-09	-2.11916e-10	-0.874136	1.28125e-07	-2.11916e-10	-0.901429
99866195	chr7:99866195:A:G	1.97452e-10	-1.51731	-1.24555	2.28813e-08	-1.38664	-1.23748
99867497	chr7:99867497:G:A	1.06519e-09	-2.11916e-10	-1.07745	1.10335e-07	-2.11916e-10	-1.05092
99867724	chr7:99867724:G:A	1.73e-10	-1.6642	-1.23086	1.96372e-08	-1.56094	-1.21608
99867845	chr7:99867845:C:G	1.09787e-09	-1.04722	-2.80088e-10	5.9093e-08	-1.67533	-2.80088e-10
99868793	chr7:99868793:C:CT	1.8534e-10	-1.58293	-1.24324	2.12999e-08	-1.46212	-1.23362
99868964	chr7:99868964:G:A	8.06569e-10	-0.473242	-0.882321	4.03384e-08	-1.19403	-0.863109
99869544	chr7:99869544:G:A	9.23028e-10	-2.11916e-10	-1.22069	9.28166e-08	-2.11916e-10	-1.22381
99869569	chr7:99869569:A:G	2.10874e-10	-1.4545	-1.24259	2.47313e-08	-1.31376	-1.23261
99869739	chr7:99869739:G:A	1.74534e-09	-2.11916e-10	-0.583647	1.84649e-07	-2.11916e-10	-0.535983
99869749	chr7:99869749:G:A	1.14724e-09	-2.11916e-10	-1.00324	1.17566e-07	-2.11916e-10	-0.987438
99869753	chr7:99869753:C:T	1.12227e-09	-1.02525	-2.80088e-10	5.97531e-08	-1.66422	-2.80088e-10
99869789	chr7:99869789:G:T	1.39972e-09	-2.11916e-10	-0.804323	1.46726e-07	-2.11916e-10	-0.765873
99870809	chr7:99870809:C:T	1.79615e-10	-1.61428	-1.24326	2.05087e-08	-1.49993	-1.23366
99870844	chr7:99870844:G:A	1.73321e-09	-0.590624	-2.80088e-10	2.09228e-07	-0.411012	-2.80088e-10
99871205	chr7:99871205:G:A	1.73048e-08	-2.11916e-10	1.71038	1.85658e-06	-2.11916e-10	1.77205
99871355	chr7:99871355:C:T	1.40556e-09	-2.11916e-10	-0.800159	1.42197e-07	-2.11916e-10	-0.797226
99871588	chr7:99871588:T:C	2.61174e-10	-1.71885	-0.764319	4.60233e-08	-1.17378	-0.751507
99871738	chr7:99871738:T:G	7.8553e-10	-1.38199	-2.80088e-10	2.38089e-07	-0.281795	-2.80088e-10
99872195	chr7:99872195:G:A	1.41217e-10	-1.85182	-1.24623	1.70163e-08	-1.67173	-1.24853
99872479	chr7:99872479:A:C	1.03476e-09	-2.11916e-10	-1.10642	1.02911e-07	-2.11916e-10	-1.12057
99872510	chr7:99872510:T:C	1.05573e-09	-2.11916e-10	-1.08636	1.09312e-07	-2.11916e-10	-1.06023
99873190	chr7:99873190:T:C	9.17959e-10	-0.159906	-1.06629	4.18867e-08	-1.04009	-0.979377
99873267	chr7:99873267:G:A	6.16938e-10	-1.62358	-2.80088e-10	1.19752e-07	-0.969015	-2.80088e-10
99873369	chr7:99873369:A:G	2.02715e-10	-1.4958	-1.24075	2.37074e-08	-1.3619	-1.22675
99873449	chr7:99873449:T:C	5.71841e-10	-0.636598	-1.06289	2.98682e-08	-1.329	-1.02864
99873791	chr7:99873791:G:A	8.98391e-10	-2.11916e-10	-1.24775	9.06372e-08	-2.11916e-10	-1.24757
99873911	chr7:99873911:A:G	1.46469e-09	-2.11916e-10	-0.758954	1.53836e-07	-2.11916e-10	-0.718549
99874028	chr7:99874028:C:A	5.89252e-10	-1.6695	-2.80088e-10	5.23898e-08	-1.79573	-2.80088e-10
99874217	chr7:99874217:G:T	1.05327e-09	-2.11916e-10	-1.0887	1.06754e-07	-2.11916e-10	-1.08391
99874640	chr7:99874640:T:C	9.10307e-10	-2.11916e-10	-1.23457	9.29015e-08	-2.11916e-10	-1.2229
99874689	chr7:99874689:C:T	1.06371e-09	-2.11916e-10	-1.07884	1.08721e-07	-2.11916e-10	-1.06565
99874690	chr7:99874690:A:G	2.00109e-10	-1.50539	-1.2441	2.32812e-08	-1.37179	-1.23501
99874751	chr7:99874751:G:A	1.36784e-09	-2.11916e-10	-0.827362	1.33944e-07	-2.11916e-10	-0.857016
99875063	chr7:99875063:C:T	2.91473e-10	-1.16969	-1.20372	1.61545e-08	-1.75165	-1.22059
99875234	chr7:99875234:G:A	3.91392e-10	-1.08915	-0.989492	2.04646e-08	-1.71396	-1.02178
99875606	chr7:99875606:A:G	1.03922e-08	2.26974	-1.06928	2.44007e-07	0.878144	-1.13538
99875732	chr7:99875732:T:A	1.06913e-09	-2.11916e-10	-1.07375	1.108e-07	-2.11916e-10	-1.04671
99875784	chr7:99875784:G:C	6.23886e-10	-1.61239	-2.80088e-10	5.36221e-08	-1.77248	-2.80088e-10
99875863	chr7:99875863:T:A	2.00795e-10	-1.74343	-1.00264	3.45805e-08	-1.22187	-0.989276
99876027	chr7:99876027:T:C	2.02141e-10	-1.49472	-1.24467	2.35537e-08	-1.35923	-1.23592
99876178	chr7:99876178:A:G	1.99231e-10	-1.51118	-1.24271	2.31744e-08	-1.37857	-1.23282
99876235	chr7:99876235:G:C	3.97516e-10	-0.841684	-1.22143	1.92112e-08	-1.59538	-1.20357
99876384	chr7:99876384:T:C	2.02109e-10	-1.4964	-1.24314	2.35599e-08	-1.36139	-1.23351
99876393	chr7:99876393:G:A	1.84976e-09	-2.11916e-10	-0.525543	1.96108e-07	-2.11916e-10	-0.475775
99876520	chr7:99876520:G:A	9.7303e-10	-2.11916e-10	-1.16794	9.7117e-08	-2.11916e-10	-1.17852
99876535	chr7:99876535:G:T	8.99008e-10	-2.11916e-10	-1.24706	9.06936e-08	-2.11916e-10	-1.24695
99877106	chr7:99877106:T:C	1.20538e-08	2.16017	-0.811387	2.90351e-07	0.8638	-0.947148
99877198	chr7:99877198:A:G	9.49557e-10	-2.11916e-10	-1.19236	9.49272e-08	-2.11916e-10	-1.20133
99877330	chr7:99877330:G:A	2.00959e-10	-1.50633	-1.23892	2.34324e-08	-1.37312	-1.2272
99877515	chr7:99877515:G:A	9.16785e-10	-0.140186	-1.08729	3.68949e-08	-1.05159	-1.09478
99877575	chr7:99877575:A:C	2.07832e-10	-1.47036	-1.24126	2.4354e-08	-1.33111	-1.23063
99879803	chr7:99879803:G:A	1.22593e-09	0.305067	-1.24196	5.46864e-08	-0.509945	-1.24288
99879919	chr7:99879919:C:CTGT	1.15138e-09	-2.11916e-10	-0.999636	1.19479e-07	-2.11916e-10	-0.971294
99880053	chr7:99880053:C:T	9.54551e-10	-2.11916e-10	-1.18711	9.62902e-08	-2.11916e-10	-1.18707
99880748	chr7:99880748:T:C	1.5361e-09	-0.711352	-2.80088e-10	2.52842e-07	-0.221676	-2.80088e-10
99881181	chr7:99881181:T:C	2.69905e-08	3.18443	-1.02955	6.49913e-07	1.83538	-1.11298
99881887	chr7:99881887:A:G	9.71211e-10	-2.11916e-10	-1.16981	9.71179e-08	-2.11916e-10	-1.17851
99882015	chr7:99882015:G:A	2.96058e-08	3.27609	-1.02871	7.04176e-07	1.91473	-1.11214
99882330	chr7:99882330:C:G	9.60924e-10	-2.11916e-10	-1.18046	9.6787e-08	-2.11916e-10	-1.18193
99882962	chr7:99882962:C:T	1.14304e-09	-2.11916e-10	-1.0069	1.18677e-07	-2.11916e-10	-0.978033
99883283	chr7:99883283:C:CTGTA	2.07617e-10	-1.68187	-1.03079	3.55665e-08	-1.13956	-1.04347
99883384	chr7:99883384:A:G	1.55781e-10	-1.78785	-1.21205	1.46164e-08	-1.87874	-1.19355
99883721	chr7:99883721:T:G	1.79271e-08	2.92504	-1.17933	4.44996e-07	1.57226	-1.22863
99883793	chr7:99883793:C:T	2.15234e-08	3.096	-1.16746	5.1645e-07	1.71444	-1.2219
99883889	chr7:99883889:G:T	1.25528e-09	-2.11916e-10	-0.913237	1.30849e-07	-2.11916e-10	-0.880396
99884014	chr7:99884014:G:A	8.35264e-10	-0.116786	-1.20382	4.01226e-08	-0.86867	-1.19383
99884258	chr7:99884258:T:G	1.33424e-08	-2.11916e-10	1.45035	1.4337e-06	-2.11916e-10	1.51357
99884451	chr7:99884451:A:C	1.26276e-09	-2.11916e-10	-0.907299	1.30275e-07	-2.11916e-10	-0.884795
99884752	chr7:99884752:A:G	1.08788e-09	-2.11916e-10	-1.05636	1.11258e-07	-2.11916e-10	-1.04259
99884971	chr7:99884971:C:T	5.15295e-10	-0.554598	-1.24902	2.29703e-08	-1.37935	-1.24089
99885224	chr7:99885224:TC:T	1.25807e-09	-2.11916e-10	-0.911019	1.29775e-07	-2.11916e-10	-0.888633
99885414	chr7:99885414:G:A	1.94536e-09	-0.475151	-2.80088e-10	2.39716e-07	-0.274985	-2.80088e-10
99885873	chr7:99885873:G:A	4.78374e-10	-0.631673	-1.24629	2.20319e-08	-1.42773	-1.23422
99886108	chr7:99886108:CTT:C	2.86347e-08	3.20317	-0.989145	7.04227e-07	1.88355	-1.08088
99886244	chr7:99886244:A:G	5.29661e-10	-0.526572	-1.24954	2.33099e-08	-1.36276	-1.2428
99886581	chr7:99886581:AACATTTG:A	6.96868e-10	-0.286781	-1.21498	2.62548e-08	-1.30256	-1.18403
99886672	chr7:99886672:G:A	2.11226e-08	3.09322	-1.18347	5.48506e-07	1.77645	-1.22369
99887623	chr7:99887623:C:G	9.22471e-10	-2.11916e-10	-1.2213	9.39116e-08	-2.11916e-10	-1.21208
99887736	chr7:99887736:C:T	1.64637e-09	-2.11916e-10	-0.642027	1.72537e-07	-2.11916e-10	-0.603826
99888552	chr7:99888552:C:T	3.02609e-08	3.48174	-1.21249	7.47117e-07	2.10209	-1.24031
99888593	chr7:99888593:G:A	6.12231e-10	-0.383355	-1.24789	2.33586e-08	-1.36673	-1.23674
99888668	chr7:99888668:C:T	1.96281e-10	-1.75076	-1.01805	3.17854e-08	-1.27788	-1.01755
99888815	chr7:99888815:G:A	1.7719e-10	-1.69777	-1.17336	3.02319e-08	-1.16853	-1.17701
99888963	chr7:99888963:T:A	1.26738e-09	-2.11916e-10	-0.903642	1.30499e-07	-2.11916e-10	-0.883072
99889448	chr7:99889448:C:T	1.13858e-09	0.223085	-1.2339	5.17325e-08	-0.57323	-1.23512
99889921	chr7:99889921:C:T	9.68216e-10	-2.11916e-10	-1.1729	9.76222e-08	-2.11916e-10	-1.17333
99890188	chr7:99890188:TG:T	1.20578e-09	-2.11916e-10	-0.953472	1.25431e-07	-2.11916e-10	-0.922685
99890957	chr7:99890957:G:A	1.25414e-09	-2.11916e-10	-0.914144	1.30724e-07	-2.11916e-10	-0.881353
99890994	chr7:99890994:A:T	1.27626e-09	-2.11916e-10	-0.896661	1.33279e-07	-2.11916e-10	-0.861994
99891317	chr7:99891317:A:T	2.57196e-08	3.03086	-0.924211	6.42708e-07	1.73901	-1.02776
99891382	chr7:99891382:A:G	1.69348e-08	2.82574	-1.13697	4.31793e-07	1.5164	-1.20289
99891948	chr7:99891948:G:A	6.81118e-10	-1.52462	-2.80088e-10	6.0719e-08	-1.64818	-2.80088e-10
99892245	chr7:99892245:G:C	1.8383e-10	-1.70902	-1.12532	3.13431e-08	-1.18501	-1.12444
99892567	chr7:99892567:G:A	1.93154e-10	-1.73083	-1.05403	3.21548e-08	-1.23028	-1.0536
99892878	chr7:99892878:T:A	4.87671e-10	-0.614082	-1.24463	2.0757e-08	-1.49109	-1.23047
99893333	chr7:99893333:A:T	2.56285e-08	2.99507	-0.891964	6.39384e-07	1.70707	-1.00101
99893715	chr7:99893715:T:C	1.03893e-09	-2.11916e-10	-1.1024	1.07226e-07	-2.11916e-10	-1.0795
99893922	chr7:99893922:G:A	1.10764e-07	3.56681	-2.80088e-10	0.000152885	6.183	-2.80088e-10
99894414	chr7:99894414:C:T	1.83533e-10	-1.65773	-1.17823	3.30741e-08	-1.09646	-1.15923
99894537	chr7:99894537:C:T	1.75687e-09	-2.11916e-10	-0.577066	1.84464e-07	-2.11916e-10	-0.536987
99894974	chr7:99894974:A:AT	8.98454e-10	-2.11916e-10	-1.24768	9.07966e-08	-2.11916e-10	-1.24582
99895133	chr7:99895133:A:G	2.6674e-08	3.08849	-0.9454	6.61432e-07	1.78534	-1.04537
99895647	chr7:99895647:G:C	2.51374e-08	2.99728	-0.91352	6.29574e-07	1.70949	-1.01888
99895849	chr7:99895849:T:C	1.32616e-09	-2.11916e-10	-0.858309	1.37027e-07	-2.11916e-10	-0.834261
99896188	chr7:99896188:G:A	2.77109e-08	3.10708	-0.925855	6.84098e-07	1.80278	-1.02912
99896407	chr7:99896407:G:A	2.97399e-08	3.18522	-0.933324	7.2772e-07	1.87075	-1.03527
99896885	chr7:99896885:T:C	9.81433e-10	-2.11916e-10	-1.15934	9.8835e-08	-2.11916e-10	-1.16099
99896890	chr7:99896890:C:T	2.89456e-08	3.14781	-0.922993	7.09661e-07	1.8371	-1.02675
99896916	chr7:99896916:A:G	1.01113e-09	-2.11916e-10	-1.12953	1.00964e-07	-2.11916e-10	-1.13967
99896972	chr7:99896972:T:C	4.89373e-10	-1.85523	-2.80088e-10	5.36053e-08	-1.77279	-2.80088e-10
99897057	chr7:99897057:T:C	1.40193e-09	-2.11916e-10	-0.802749	1.45066e-07	-2.11916e-10	-0.777249
99898208	chr7:99898208:A:G	1.63365e-09	-2.11916e-10	-0.649782	1.71153e-07	-2.11916e-10	-0.61188
99898554	chr7:99898554:G:A	1.82846e-10	-1.64252	-1.19718	3.32958e-08	-1.06827	-1.18074
99899044	chr7:99899044:G:A	1.86922e-10	-1.7521	-1.06556	3.03109e-08	-1.27785	-1.06508
99899699	chr7:99899699:C:T	1.59607e-09	-2.11916e-10	-0.673053	1.57461e-07	-2.11916e-10	-0.695257
99899878	chr7:99899878:C:A	1.24753e-09	-2.11916e-10	-0.919434	1.31068e-07	-2.11916e-10	-0.878725
99900334	chr7:99900334:T:A	7.99335e-09	2.18735	-1.24934	1.30445e-07	0.357665	-1.24115
99900876	chr7:99900876:A:T	3.11638e-08	3.22386	-0.925197	7.56146e-07	1.90234	-1.02855
99900929	chr7:99900929:C:CTCAGGGTTTCT	8.38353e-10	-0.14708	-1.16983	4.11558e-08	-0.881303	-1.15577
99900934	chr7:99900934:A:ATTTCT	7.82419e-10	-0.210052	-1.17591	3.89586e-08	-0.929542	-1.1624
99902176	chr7:99902176:T:C	8.88502e-10	-1.25882	-2.80088e-10	5.37529e-08	-1.77004	-2.80088e-10
99902700	chr7:99902700:C:G	1.86992e-10	-1.74614	-1.07115	3.05106e-08	-1.26566	-1.0707
99903241	chr7:99903241:T:G	1.60432e-09	-2.11916e-10	-0.6679	1.67991e-07	-2.11916e-10	-0.630527
99903276	chr7:99903276:T:C	7.79206e-10	-0.19768	-1.1924	3.8826e-08	-0.912991	-1.18236
99903288	chr7:99903288:A:G	3.10739e-08	3.22072	-0.924946	7.55399e-07	1.90131	-1.0285
99903690	chr7:99903690:A:T	2.92975e-08	3.14942	-0.912515	7.17611e-07	1.83971	-1.01822
99903752	chr7:99903752:T:C	1.35995e-09	-2.11916e-10	-0.833148	1.37603e-07	-2.11916e-10	-0.830069
99904312	chr7:99904312:A:T	1.18334e-07	3.63291	-2.80088e-10	0.000160277	6.23022	-2.80088e-10
99904351	chr7:99904351:A:T	1.24636e-09	-2.11916e-10	-0.920369	1.3e-07	-2.11916e-10	-0.886901
99904488	chr7:99904488:A:G	9.41777e-10	-2.11916e-10	-1.20058	9.64368e-08	-2.11916e-10	-1.18555
99904964	chr7:99904964:G:A	1.82667e-10	-1.75536	-1.08533	2.94878e-08	-1.28556	-1.0849
99905582	chr7:99905582:G:C	1.45305e-09	-2.11916e-10	-0.766931	1.54316e-07	-2.11916e-10	-0.715439
99906002	chr7:99906002:A:G	1.80133e-08	2.92415	-1.17364	4.58559e-07	1.59788	-1.22423
99906453	chr7:99906453:A:C	1.70813e-09	-2.11916e-10	-0.6052	1.62877e-07	-2.11916e-10	-0.661444
99907340	chr7:99907340:C:T	9.00096e-10	-2.11916e-10	-1.24585	9.05657e-08	-2.11916e-10	-1.24836
99907600	chr7:99907600:G:A	8.21191e-10	-0.17306	-1.16454	4.05364e-08	-0.902289	-1.14995
99907787	chr7:99907787:A:C	2.50147e-08	-2.11916e-10	2.07887	2.70196e-06	-2.11916e-10	2.1473
99907996	chr7:99907996:G:A	1.66608e-09	-2.11916e-10	-0.630122	1.74665e-07	-2.11916e-10	-0.591569
99908282	chr7:99908282:T:C	1.5005e-09	-2.11916e-10	-0.734797	1.4629e-07	-2.11916e-10	-0.768847
99908681	chr7:99908681:A:G	1.65876e-09	-2.11916e-10	-0.634526	1.75045e-07	-2.11916e-10	-0.589398
99908920	chr7:99908920:G:A	1.28035e-09	-2.11916e-10	-0.893462	1.29503e-07	-2.11916e-10	-0.890731
99909358	chr7:99909358:C:A	1.60433e-09	-2.11916e-10	-0.667893	1.57718e-07	-2.11916e-10	-0.693628
99909733	chr7:99909733:T:G	9.14024e-10	-2.11916e-10	-1.2305	9.29155e-08	-2.11916e-10	-1.22275
99910037	chr7:99910037:ATTT:A	1.94614e-10	-1.66134	-1.116	3.46075e-08	-1.0955	-1.11486
99910318	chr7:99910318:C:T	9.048e-10	-2.11916e-10	-1.24064	9.18144e-08	-2.11916e-10	-1.23467
99910802	chr7:99910802:T:C	9.29139e-10	-2.11916e-10	-1.21409	9.61365e-08	-2.11916e-10	-1.18867
99911028	chr7:99911028:T:C	2.0386e-10	-1.68198	-1.04894	3.55111e-08	-1.13623	-1.04837
99911118	chr7:99911118:A:G	1.86884e-10	-1.6356	-1.18226	3.42647e-08	-1.05668	-1.16364
99911384	chr7:99911384:G:A	1.00752e-09	-2.11916e-10	-1.1331	1.03724e-07	-2.11916e-10	-1.11271
99911701	chr7:99911701:C:T	8.74866e-10	-0.116542	-1.15774	4.29776e-08	-0.849931	-1.14383
99911952	chr7:99911952:C:G	1.6613e-09	-2.11916e-10	-0.632997	1.75323e-07	-2.11916e-10	-0.587808
99912119	chr7:99912119:A:G	1.08955e-09	-2.11916e-10	-1.05483	1.11604e-07	-2.11916e-10	-1.03948
99912315	chr7:99912315:G:A	1.25699e-09	-2.11916e-10	-0.911876	1.29665e-07	-2.11916e-10	-0.889481
99912543	chr7:99912543:AT:A	6.32473e-10	-1.59872	-2.80088e-10	5.15238e-08	-1.8124	-2.80088e-10
99912544	chr7:99912544:T:A	2.37931e-08	2.97146	-0.942661	8.46641e-07	2.02754	-1.0407
99912611	chr7:99912611:A:C	1.00126e-09	0.105034	-1.24437	4.68854e-08	-0.661701	-1.24503
99912656	chr7:99912656:G:A	9.41923e-10	-2.11916e-10	-1.20043	9.44952e-08	-2.11916e-10	-1.20589
99913594	chr7:99913594:C:T	9.92677e-10	-2.11916e-10	-1.14795	1.00024e-07	-2.11916e-10	-1.14903
99913661	chr7:99913661:A:T	1.33259e-08	-2.11916e-10	1.44911	1.43223e-06	-2.11916e-10	1.51255
99913749	chr7:99913749:A:G	3.06721e-08	3.17373	-0.890976	7.45845e-07	1.86042	-1.00034
99913940	chr7:99913940:A:T	7.84075e-10	-0.213948	-1.1699	3.93441e-08	-0.925164	-1.15693
99914295	chr7:99914295:C:T	1.16896e-09	-2.11916e-10	-0.984484	1.18626e-07	-2.11916e-10	-0.978465
99914405	chr7:99914405:C:T	1.24182e-09	-2.11916e-10	-0.924021	1.29502e-07	-2.11916e-10	-0.890743
99916474	chr7:99916474:T:C	1.91291e-10	-1.65022	-1.14433	3.47928e-08	-1.08437	-1.12066
99917690	chr7:99917690:G:T	1.26294e-09	-2.11916e-10	-0.907152	1.30302e-07	-2.11916e-10	-0.884586
99918264	chr7:99918264:G:C	1.19218e-09	-2.11916e-10	-0.964815	1.2112e-07	-2.11916e-10	-0.957658
99918359	chr7:99918359:C:G	1.81821e-08	2.92761	-1.16777	4.6223e-07	1.60363	-1.222
99918381	chr7:99918381:A:T	1.30159e-09	-2.11916e-10	-0.877012	1.27623e-07	-2.11916e-10	-0.905354
99920648	chr7:99920648:C:A	1.98458e-08	2.99167	-1.14428	5.16596e-07	1.69057	-1.19775
99920732	chr7:99920732:T:C	9.96262e-10	-2.11916e-10	-1.14434	1.02409e-07	-2.11916e-10	-1.12546
99921790	chr7:99921790:C:A	3.05903e-10	-1.07744	-1.24764	1.61016e-08	-1.73318	-1.24233
99921952	chr7:99921952:T:C	2.16339e-08	3.07608	-1.14241	5.56226e-07	1.76318	-1.19644
99922293	chr7:99922293:A:G	2.12805e-08	3.07919	-1.16199	5.50465e-07	1.7663	-1.20997
99922372	chr7:99922372:G:T	1.49519e-10	-1.85015	-1.19079	1.51966e-08	-1.83912	-1.19425
99922459	chr7:99922459:C:T	2.03139e-08	3.0263	-1.1556	5.28356e-07	1.72094	-1.20561
99922610	chr7:99922610:G:A	3.89388e-09	0.21881	-2.80088e-10	1.79828e-06	1.74015	-2.80088e-10
99922932	chr7:99922932:T:C	2.16794e-10	-1.70909	-0.960314	3.58639e-08	-1.19984	-0.974866
99922940	chr7:99922940:G:A	8.25356e-10	-0.18135	-1.15119	4.1143e-08	-0.900747	-1.13664
99922993	chr7:99922993:C:T	9.91902e-10	-2.11916e-10	-1.14873	1.01904e-07	-2.11916e-10	-1.13041
99923585	chr7:99923585:G:A	4.4546e-09	0.35334	-2.80088e-10	1.06904e-07	-1.08251	-2.80088e-10
99923663	chr7:99923663:G:A	4.87313e-10	-1.85945	-2.80088e-10	1.03162e-07	-1.11814	-2.80088e-10
99923825	chr7:99923825:C:T	1.96763e-08	2.98834	-1.14952	5.14003e-07	1.68921	-1.20142
99924075	chr7:99924075:C:T	2.03264e-08	3.01943	-1.14811	5.27747e-07	1.71461	-1.20043
99924138	chr7:99924138:C:T	1.90211e-09	-2.11916e-10	-0.497635	2.0501e-07	-2.11916e-10	-0.43138
99924529	chr7:99924529:A:G	1.82613e-10	-1.72696	-1.11402	3.03668e-08	-1.22838	-1.11271
99924560	chr7:99924560:G:A	1.80801e-10	-1.76172	-1.08923	2.9106e-08	-1.29574	-1.08776
99925132	chr7:99925132:A:G	9.91902e-10	-2.11916e-10	-1.14873	1.01904e-07	-2.11916e-10	-1.13041
99925896	chr7:99925896:C:T	1.76682e-10	-1.74178	-1.13222	2.89205e-08	-1.25886	-1.13102
99926008	chr7:99926008:T:C	8.83825e-10	-0.162327	-1.10177	4.42373e-08	-0.871057	-1.09381
99926093	chr7:99926093:G:A	1.84829e-10	-1.72593	-1.10299	3.07841e-08	-1.22583	-1.10161
99926797	chr7:99926797:T:C	1.61385e-10	-1.81202	-1.15254	3.0272e-08	-1.22548	-1.11873
99926812	chr7:99926812:A:G	1.19014e-09	-2.11916e-10	-0.966528	1.22542e-07	-2.11916e-10	-0.945987
99926866	chr7:99926866:C:T	9.13667e-10	-0.110148	-1.12074	4.51916e-08	-0.830145	-1.11338
99926910	chr7:99926910:G:T	3.37142e-10	-1.69626	-0.531588	5.79062e-08	-1.16312	-0.532492
99926971	chr7:99926971:C:G	1.89881e-09	-2.11916e-10	-0.499369	1.87111e-07	-2.11916e-10	-0.522737
99927448	chr7:99927448:G:A	9.15919e-10	-0.115849	-1.11258	4.54101e-08	-0.833713	-1.10499
99927798	chr7:99927798:T:G	8.73802e-10	-1.2755	-2.80088e-10	6.21671e-08	-1.62461	-2.80088e-10
99927805	chr7:99927805:G:A	1.97313e-10	-1.70698	-1.05658	3.42332e-08	-1.19463	-1.02661
99928202	chr7:99928202:G:T	1.00868e-09	-2.11916e-10	-1.13196	1.03772e-07	-2.11916e-10	-1.11225
99928693	chr7:99928693:G:A	1.42883e-10	-1.84672	-1.23961	1.45579e-08	-1.847	-1.2293
99929131	chr7:99929131:G:A	9.06465e-10	-2.11916e-10	-1.2388	9.10886e-08	-2.11916e-10	-1.24261
99930354	chr7:99930354:G:A	3.31084e-07	5.53428	-0.872502	6.24862e-05	6.05308	-0.764814
99930456	chr7:99930456:G:A	8.97493e-10	-2.11916e-10	-1.24875	9.07749e-08	-2.11916e-10	-1.24606
99930854	chr7:99930854:A:G	1.63665e-09	-2.11916e-10	-0.647943	1.72602e-07	-2.11916e-10	-0.60345
99930957	chr7:99930957:T:C	9.2571e-10	-2.11916e-10	-1.21779	9.27066e-08	-2.11916e-10	-1.225
99931138	chr7:99931138:G:A	1.05575e-07	4.54821	-1.02939	2.23973e-05	5.18982	-0.927569
99931216	chr7:99931216:A:G	9.76169e-10	-2.11916e-10	-1.16472	1.00148e-07	-2.11916e-10	-1.14779
99932203	chr7:99932203:T:A	1.06199e-09	-2.11916e-10	-1.08045	1.08874e-07	-2.11916e-10	-1.06424
99932224	chr7:99932224:C:T	4.88584e-10	-1.85684	-2.80088e-10	7.26158e-08	-1.46926	-2.80088e-10
99932722	chr7:99932722:C:G	9.26252e-10	-2.11916e-10	-1.21721	9.27522e-08	-2.11916e-10	-1.22451
99932967	chr7:99932967:G:A	1.03414e-09	-2.11916e-10	-1.10703	1.06573e-07	-2.11916e-10	-1.08561
99933395	chr7:99933395:A:G	1.31284e-09	-0.868405	-2.80088e-10	6.6239e-08	-1.56117	-2.80088e-10
99933403	chr7:99933403:C:T	1.3307e-09	-0.854893	-2.80088e-10	6.6713e-08	-1.55404	-2.80088e-10
99933410	chr7:99933410:C:T	9.74871e-10	-2.11916e-10	-1.16605	9.79818e-08	-2.11916e-10	-1.16966
99933586	chr7:99933586:T:C	1.01128e-09	-2.11916e-10	-1.12938	1.04127e-07	-2.11916e-10	-1.10883
99934132	chr7:99934132:A:G	1.31614e-09	-0.865893	-2.80088e-10	5.18546e-08	-1.80599	-2.80088e-10
99934753	chr7:99934753:T:C	1.96419e-10	-1.77024	-0.997861	3.15582e-08	-1.33858	-0.964026
99935157	chr7:99935157:T:C	9.05445e-10	-2.11916e-10	-1.23993	9.16595e-08	-2.11916e-10	-1.23636
99935783	chr7:99935783:C:T	2.14372e-09	-0.378054	-2.80088e-10	8.74746e-08	-1.28309	-2.80088e-10
99935940	chr7:99935940:C:G	6.04793e-07	6.37953	-1.11524	0.000109945	6.91106	-1.05776
99936579	chr7:99936579:C:T	8.96743e-10	-2.11916e-10	-1.24958	9.05391e-08	-2.11916e-10	-1.24866
99936728	chr7:99936728:A:T	9.12268e-10	-2.11916e-10	-1.23242	9.30047e-08	-2.11916e-10	-1.22179
99937021	chr7:99937021:G:A	9.07601e-10	-2.11916e-10	-1.23755	9.15099e-08	-2.11916e-10	-1.23799
99937159	chr7:99937159:A:T	9.53596e-10	-2.11916e-10	-1.18811	9.71425e-08	-2.11916e-10	-1.17826
99938328	chr7:99938328:T:C	3.38249e-09	1.14675	-1.06874	1.16965e-07	0.155093	-1.14766
99938335	chr7:99938335:T:C	4.78382e-09	-2.11916e-10	0.424642	5.12021e-07	-2.11916e-10	0.483928
99940030	chr7:99940030:A:G	6.24617e-10	-0.658232	-0.952982	2.49609e-07	0.697606	-0.932148
99940110	chr7:99940110:G:A	4.22832e-07	6.1562	-1.24982	0.000287405	8.06036	-1.24615
99940137	chr7:99940137:C:T	1.62623e-09	-2.11916e-10	-0.654331	1.59692e-07	-2.11916e-10	-0.681193
99940563	chr7:99940563:T:A	1.18866e-09	-2.11916e-10	-0.967772	1.22108e-07	-2.11916e-10	-0.949533
99940971	chr7:99940971:A:G	3.35361e-09	1.13165	-1.06221	1.16072e-07	0.142541	-1.14277
99941071	chr7:99941071:G:A	6.39792e-07	6.48924	-1.1687	0.000115978	7.02985	-1.12314
99941166	chr7:99941166:C:T	2.08174e-09	-0.407394	-2.80088e-10	8.04081e-07	0.935261	-2.80088e-10
99941218	chr7:99941218:A:G	3.36628e-09	1.13734	-1.06413	1.16605e-07	0.148573	-1.14422
99942694	chr7:99942694:G:A	2.89173e-10	-1.54086	-0.84047	5.447e-08	-0.913775	-0.843013
99943508	chr7:99943508:C:T	8.96606e-10	-2.11916e-10	-1.24974	9.05371e-08	-2.11916e-10	-1.24868
99943552	chr7:99943552:T:C	8.99965e-10	-2.11916e-10	-1.246	9.06018e-08	-2.11916e-10	-1.24796
99944013	chr7:99944013:A:G	5.00102e-10	-0.676672	-1.15687	1.9452e-07	0.661408	-1.14531
99945379	chr7:99945379:T:C	5.66141e-09	1.45821	-0.865131	1.72917e-07	0.404801	-1.00643
99945431	chr7:99945431:G:T	1.30044e-09	-2.11916e-10	-0.877892	1.36179e-07	-2.11916e-10	-0.840466
99945554	chr7:99945554:G:A	4.29016e-10	-0.800641	-1.18622	1.57399e-07	0.480867	-1.17652
99945690	chr7:99945690:C:T	4.78638e-07	6.23358	-1.20323	8.3597e-05	6.74217	-1.16284
99946004	chr7:99946004:C:T	6.43633e-10	-1.58122	-2.80088e-10	1.49271e-07	-0.748675	-2.80088e-10
99946084	chr7:99946084:T:A	9.9253e-10	-2.11916e-10	-1.1481	1.0198e-07	-2.11916e-10	-1.12966
99946721	chr7:99946721:T:C	2.77211e-10	-1.52753	-0.896046	5.2937e-08	-0.88704	-0.898296
99947010	chr7:99947010:T:C	5.23034e-09	1.33009	-0.816213	1.61017e-07	0.294411	-0.967341
99947035	chr7:99947035:G:A	9.96321e-10	-2.11916e-10	-1.14428	1.02397e-07	-2.11916e-10	-1.12558
99947118	chr7:99947118:G:A	8.97052e-10	-2.11916e-10	-1.24924	9.06653e-08	-2.11916e-10	-1.24726
99947198	chr7:99947198:A:G	5.29461e-09	1.26257	-0.736476	1.65799e-07	0.23953	-0.883195
99947271	chr7:99947271:A:C	4.58379e-10	-0.758693	-1.16196	1.71999e-07	0.543662	-1.15061
99947346	chr7:99947346:G:A	1.38905e-09	-2.11916e-10	-0.811978	1.43933e-07	-2.11916e-10	-0.785089
99947422	chr7:99947422:T:C	1.04385e-09	-2.11916e-10	-1.09768	1.03226e-07	-2.11916e-10	-1.11752
99947686	chr7:99947686:G:A	3.98868e-10	-0.897395	-1.16233	1.38898e-07	0.330275	-1.15098
99947944	chr7:99947944:G:A	8.96513e-10	-2.11916e-10	-1.24984	9.05102e-08	-2.11916e-10	-1.24898
99947991	chr7:99947991:A:C	2.76565e-10	-1.59323	-0.832678	4.96562e-08	-1.0145	-0.834814
99948092	chr7:99948092:G:A	2.78558e-10	-1.17036	-1.24836	1.52817e-08	-1.78498	-1.2428
99948170	chr7:99948170:G:A	9.27776e-10	-2.11916e-10	-1.21556	9.42348e-08	-2.11916e-10	-1.20865
99948191	chr7:99948191:A:C	1.26682e-09	-2.11916e-10	-0.904085	1.30643e-07	-2.11916e-10	-0.881972
99948849	chr7:99948849:G:A	1.8203e-10	-1.69197	-1.15221	3.14837e-08	-1.15313	-1.15184
99948856	chr7:99948856:A:G	5.08074e-10	-1.81773	-2.80088e-10	4.92087e-08	-1.85837	-2.80088e-10
99949274	chr7:99949274:A:C	1.28518e-09	-2.11916e-10	-0.889699	1.32607e-07	-2.11916e-10	-0.867046
99949430	chr7:99949430:G:A	1.03e-09	-2.11916e-10	-1.11104	1.0196e-07	-2.11916e-10	-1.12986
99949467	chr7:99949467:A:C	1.23083e-09	-1.50654	0.573636	9.12398e-08	-1.86319	0.622242
99949539	chr7:99949539:C:G	9.9912e-10	-2.11916e-10	-1.14148	9.91113e-08	-2.11916e-10	-1.1582
99949783	chr7:99949783:T:TCCAGC	1.06651e-09	-2.11916e-10	-1.07621	1.05323e-07	-2.11916e-10	-1.0974
99949907	chr7:99949907:G:A	7.53164e-09	1.72642	-0.847908	2.18253e-07	0.623938	-0.992719
99950288	chr7:99950288:G:A	9.01232e-10	-2.11916e-10	-1.24459	9.06615e-08	-2.11916e-10	-1.24731
99950613	chr7:99950613:C:T	6.70377e-10	-1.54051	-2.80088e-10	5.65084e-08	-1.72005	-2.80088e-10
99950671	chr7:99950671:G:A	8.9912e-10	-2.11916e-10	-1.24694	9.08923e-08	-2.11916e-10	-1.24476
99950758	chr7:99950758:T:C	1.64029e-10	-1.72099	-1.22732	2.75421e-08	-1.21178	-1.22695
99950946	chr7:99950946:A:G	1.71199e-09	0.646817	-1.24976	1.04815e-07	0.141828	-1.24407
99951006	chr7:99951006:C:T	9.08712e-10	-2.11916e-10	-1.23632	9.16764e-08	-2.11916e-10	-1.23617
99951025	chr7:99951025:A:G	2.49232e-10	-1.64166	-0.888306	4.31328e-08	-1.10015	-0.890008
99951175	chr7:99951175:A:G	2.00101e-10	-1.54765	-1.20188	1.4572e-08	-1.87066	-1.20467
99951543	chr7:99951543:T:C	5.64923e-10	-1.71166	-2.80088e-10	4.94014e-08	-1.85446	-2.80088e-10
99951587	chr7:99951587:C:T	1.58568e-10	-1.76169	-1.22048	2.51689e-08	-1.30875	-1.22008
99951588	chr7:99951588:G:A	9.01111e-10	-2.11916e-10	-1.24472	9.1147e-08	-2.11916e-10	-1.24197
99951739	chr7:99951739:C:T	1.42725e-09	-2.11916e-10	-0.784845	1.48424e-07	-2.11916e-10	-0.754362
99951881	chr7:99951881:A:G	8.99227e-10	-2.11916e-10	-1.24682	9.09064e-08	-2.11916e-10	-1.24461
99951944	chr7:99951944:G:A	9.18729e-10	-2.11916e-10	-1.22536	9.3218e-08	-2.11916e-10	-1.2195
99952132	chr7:99952132:G:A	1.53328e-09	-2.11916e-10	-0.713188	1.51564e-07	-2.11916e-10	-0.733432
99953064	chr7:99953064:A:G	1.23077e-09	-1.48261	0.54965	8.95541e-08	-1.85727	0.597674
99953396	chr7:99953396:C:T	2.04062e-10	-1.73042	-0.999508	3.50642e-08	-1.2314	-0.965853
99953798	chr7:99953798:G:A	4.42505e-09	-2.11916e-10	0.346684	5.15198e-07	-2.11916e-10	0.490114
99954153	chr7:99954153:C:T	1.07232e-09	-2.11916e-10	-1.07077	1.17192e-07	-2.11916e-10	-0.990621
99954183	chr7:99954183:A:AG	9.22138e-08	4.63285	-1.24934	4.57416e-06	3.91273	-1.23899
99954299	chr7:99954299:T:G	1.33811e-09	-2.11916e-10	-0.849339	1.35234e-07	-2.11916e-10	-0.847433
99954303	chr7:99954303:T:G	1.28122e-09	-2.11916e-10	-0.892786	1.29487e-07	-2.11916e-10	-0.890858
99954321	chr7:99954321:C:T	2.98612e-10	-1.10807	-1.24114	9.71167e-08	0.059298	-1.23782
99954322	chr7:99954322:A:G	5.26875e-09	1.28847	-0.767271	1.6327e-07	0.25889	-0.917924
99954545	chr7:99954545:T:C	4.83437e-09	1.27807	-0.842917	1.51266e-07	0.253089	-0.98849
99955166	chr7:99955166:C:T	1.81393e-10	-1.72812	-1.11957	3.0998e-08	-1.22601	-1.0945
99955182	chr7:99955182:C:T	1.63948e-10	-1.70258	-1.24623	4.11114e-08	-0.794437	-1.24371
99955183	chr7:99955183:G:A	4.77983e-10	-1.87878	-2.80088e-10	5.87751e-08	-1.68072	-2.80088e-10
99955269	chr7:99955269:T:C	3.03435e-07	5.8159	-1.24133	1.59787e-05	5.17438	-1.24981
99955469	chr7:99955469:A:G	1.62013e-10	-1.73258	-1.2281	2.68603e-08	-1.23612	-1.22767
99955524	chr7:99955524:T:A	1.32446e-09	-2.11916e-10	-0.859595	1.33872e-07	-2.11916e-10	-0.857557
99956271	chr7:99956271:T:C	1.83243e-09	-2.11916e-10	-0.534955	1.75526e-07	-2.11916e-10	-0.586648
99958247	chr7:99958247:T:C	1.57463e-10	-1.87297	-1.11619	1.86399e-08	-1.72163	-1.1075
99958663	chr7:99958663:T:G	1.44688e-10	-1.87408	-1.1997	1.72483e-08	-1.7127	-1.19402
99958783	chr7:99958783:G:A	9.21908e-10	-2.11916e-10	-1.22191	9.25211e-08	-2.11916e-10	-1.227
99958961	chr7:99958961:G:A	1.04283e-09	-2.11916e-10	-1.09866	1.04001e-07	-2.11916e-10	-1.11004
99959529	chr7:99959529:C:A	1.51841e-10	-1.77563	-1.24988	1.56581e-08	-1.75436	-1.24909
99959547	chr7:99959547:T:C	9.51663e-10	-2.11916e-10	-1.19014	9.60458e-08	-2.11916e-10	-1.18961
99959594	chr7:99959594:T:C	4.62844e-09	1.60267	-1.21105	1.57672e-07	0.463422	-1.15734
99959879	chr7:99959879:G:C	9.23621e-10	-2.11916e-10	-1.22005	9.26771e-08	-2.11916e-10	-1.22532
99960817	chr7:99960817:C:T	2.436e-09	-0.730302	0.480061	1.12883e-07	-1.54152	0.513435
99961363	chr7:99961363:G:A	8.97039e-10	-2.11916e-10	-1.24925	9.05551e-08	-2.11916e-10	-1.24848
99961542	chr7:99961542:G:A	9.47773e-10	-2.11916e-10	-1.19424	9.49091e-08	-2.11916e-10	-1.20152
99962102	chr7:99962102:C:T	9.86028e-10	-2.11916e-10	-1.15467	9.85682e-08	-2.11916e-10	-1.16369
99962246	chr7:99962246:C:A	1.62216e-10	-1.82501	-1.13442	1.59139e-08	-1.83757	-1.14968
99962806	chr7:99962806:T:C	5.08891e-10	-1.81612	-2.80088e-10	7.05248e-08	-1.49847	-2.80088e-10
99962982	chr7:99962982:G:A	9.38031e-10	-2.11916e-10	-1.20457	9.3984e-08	-2.11916e-10	-1.21131
99963088	chr7:99963088:C:T	8.96708e-10	-2.11916e-10	-1.24962	9.06165e-08	-2.11916e-10	-1.2478
99963268	chr7:99963268:T:C	1.59158e-09	-2.11916e-10	-0.675873	1.67005e-07	-2.11916e-10	-0.636416
99963522	chr7:99963522:A:G	8.96459e-10	-2.11916e-10	-1.2499	9.04769e-08	-2.11916e-10	-1.24934
99963925	chr7:99963925:T:C	9.79769e-10	-2.11916e-10	-1.16104	1.01694e-07	-2.11916e-10	-1.13247
99963938	chr7:99963938:T:G	2.93674e-10	-1.12748	-1.2384	1.60422e-08	-1.74237	-1.23685
99964635	chr7:99964635:C:T	1.27707e-09	0.353728	-1.24976	5.11923e-08	-0.581863	-1.23699
99964954	chr7:99964954:C:T	9.07381e-10	-2.11916e-10	-1.23779	9.13133e-08	-2.11916e-10	-1.24014
99965776	chr7:99965776:A:ATGTTAGG	1.01502e-09	-2.11916e-10	-1.12569	1.01694e-07	-2.11916e-10	-1.13247
99965948	chr7:99965948:C:A	2.10145e-09	-0.39797	-2.80088e-10	4.82313e-08	-1.87843	-2.80088e-10
99966338	chr7:99966338:G:A	1.47693e-09	0.463589	-1.21422	5.56138e-08	-0.544814	-1.19119
99967407	chr7:99967407:AC:A	1.23821e-09	-2.11916e-10	-0.926928	1.29572e-07	-2.11916e-10	-0.890205
99968384	chr7:99968384:G:A	6.40359e-10	-1.58632	-2.80088e-10	5.21506e-08	-1.8003	-2.80088e-10
99968784	chr7:99968784:G:A	1.37323e-09	0.38263	-1.20606	5.27246e-08	-0.608346	-1.18101
99969850	chr7:99969850:C:T	9.65885e-10	-2.11916e-10	-1.17531	9.67052e-08	-2.11916e-10	-1.18277
99970285	chr7:99970285:C:T	1.41108e-09	0.420336	-1.21658	5.33703e-08	-0.58283	-1.19435
99970576	chr7:99970576:C:T	1.26717e-09	-2.11916e-10	-0.903815	1.26858e-07	-2.11916e-10	-0.91137
99970873	chr7:99970873:A:G	5.04206e-10	-1.82537	-2.80088e-10	6.61264e-08	-1.56287	-2.80088e-10
99971113	chr7:99971113:T:C	2.65802e-08	3.38948	-1.24991	2.89194e-06	3.45987	-1.24462
99971130	chr7:99971130:T:G	2.12398e-08	3.15938	-1.24411	2.14081e-06	3.14221	-1.22771
99971158	chr7:99971158:A:G	1.31522e-09	-2.11916e-10	-0.866596	1.32536e-07	-2.11916e-10	-0.867582
99971492	chr7:99971492:G:A	1.69891e-09	-2.11916e-10	-0.61061	1.71332e-07	-2.11916e-10	-0.610832
99972884	chr7:99972884:G:A	9.12709e-10	-2.11916e-10	-1.23194	9.15609e-08	-2.11916e-10	-1.23743
99972963	chr7:99972963:A:C	2.25052e-10	-1.42111	-1.21091	5.46159e-08	-0.553677	-1.20044
99973318	chr7:99973318:A:G	6.05686e-10	-1.64199	-2.80088e-10	1.32236e-07	-0.869853	-2.80088e-10
99975569	chr7:99975569:C:T	5.01304e-10	-1.83114	-2.80088e-10	5.32057e-08	-1.78027	-2.80088e-10
99975636	chr7:99975636:A:G	1.99275e-10	-1.62793	-1.12573	1.59938e-08	-1.86321	-1.11903
99976339	chr7:99976339:A:G	7.70273e-10	-1.40161	-2.80088e-10	5.54217e-08	-1.73947	-2.80088e-10
99976509	chr7:99976509:C:A	6.63021e-10	-0.466746	-1.0848	2.55666e-08	-1.36316	-1.14999
99976724	chr7:99976724:G:A	1.82597e-09	-2.11916e-10	-0.538484	2.03859e-07	-2.11916e-10	-0.43701
99976761	chr7:99976761:G:A	1.21511e-09	-2.11916e-10	-0.94576	1.22158e-07	-2.11916e-10	-0.949121
99976983	chr7:99976983:G:A	5.29923e-10	-1.77562	-2.80088e-10	5.08733e-08	-1.8251	-2.80088e-10
99977001	chr7:99977001:A:G	1.07721e-08	-2.11916e-10	1.23636	1.13819e-06	-2.11916e-10	1.28275
99977135	chr7:99977135:A:G	7.32901e-10	-0.277158	-1.17418	2.71329e-08	-1.24825	-1.20545
99977244	chr7:99977244:A:G	1.01396e-09	-2.11916e-10	-1.12673	1.01513e-07	-2.11916e-10	-1.13425
99977272	chr7:99977272:G:C	1.10023e-09	-2.11916e-10	-1.04508	1.09444e-07	-2.11916e-10	-1.05902
99977388	chr7:99977388:T:C	9.13528e-10	-2.11916e-10	-1.23104	9.17383e-08	-2.11916e-10	-1.2355
99977733	chr7:99977733:T:C	1.11047e-09	-2.11916e-10	-1.03582	1.15739e-07	-2.11916e-10	-1.0031
99978212	chr7:99978212:T:C	4.82426e-10	-1.86952	-2.80088e-10	5.35715e-08	-1.77342	-2.80088e-10
99978405	chr7:99978405:C:T	1.05065e-09	-2.11916e-10	-1.09118	1.08961e-07	-2.11916e-10	-1.06344
99978445	chr7:99978445:G:A	6.22803e-10	-0.456863	-1.15726	2.43342e-08	-1.35705	-1.20551
99978576	chr7:99978576:T:A	1.06211e-09	-2.11916e-10	-1.08034	1.1025e-07	-2.11916e-10	-1.05169
99979025	chr7:99979025:A:G	1.03774e-09	-2.11916e-10	-1.10355	1.07511e-07	-2.11916e-10	-1.07685
99979310	chr7:99979310:T:C	1.54638e-09	-2.11916e-10	-0.704681	1.54108e-07	-2.11916e-10	-0.716782
99980036	chr7:99980036:G:A	9.75124e-10	-2.11916e-10	-1.16579	9.92955e-08	-2.11916e-10	-1.15634
99980121	chr7:99980121:T:C	5.80917e-10	-0.465887	-1.21786	2.29813e-08	-1.37992	-1.23984
99980208	chr7:99980208:G:A	8.98526e-10	-2.11916e-10	-1.2476	9.04832e-08	-2.11916e-10	-1.24927
99980304	chr7:99980304:C:T	1.16413e-09	-2.11916e-10	-0.988621	1.17517e-07	-2.11916e-10	-0.987852
99980576	chr7:99980576:A:G	4.89612e-10	-1.85474	-2.80088e-10	5.72883e-08	-1.70634	-2.80088e-10
99980966	chr7:99980966:A:G	5.63367e-10	-1.71442	-2.80088e-10	5.02849e-08	-1.83673	-2.80088e-10
99981409	chr7:99981409:A:G	3.29225e-09	1.26977	-1.21879	1.5126e-06	2.77451	-1.20737
99981456	chr7:99981456:T:C	9.83731e-10	-2.11916e-10	-1.157	9.81929e-08	-2.11916e-10	-1.1675
99981529	chr7:99981529:T:G	7.57577e-10	-0.280093	-1.13814	2.75995e-08	-1.24455	-1.19209
99981786	chr7:99981786:A:G	1.03285e-09	-2.11916e-10	-1.10828	1.06957e-07	-2.11916e-10	-1.08201
99981958	chr7:99981958:A:G	1.55922e-09	-2.11916e-10	-0.696414	1.55442e-07	-2.11916e-10	-0.708166
99982748	chr7:99982748:G:A	6.49942e-08	4.27175	-1.23805	6.41166e-06	4.22962	-1.21819
99982803	chr7:99982803:C:A	1.13406e-09	-0.353256	-0.661534	3.83621e-08	-1.28944	-0.817925
99983284	chr7:99983284:C:G	7.14493e-10	-0.338945	-1.13783	2.65846e-08	-1.28223	-1.19188
99983423	chr7:99983423:G:A	9.76108e-10	-2.11916e-10	-1.16478	9.9401e-08	-2.11916e-10	-1.15528
99983785	chr7:99983785:C:A	1.29344e-09	-0.229767	-0.653525	4.17127e-08	-1.21187	-0.81176
99983846	chr7:99983846:T:C	6.65643e-10	-0.297701	-1.2499	2.58228e-08	-1.25985	-1.24333
99983885	chr7:99983885:T:C	9.05818e-10	-1.23951	-2.80088e-10	7.181e-08	-1.48041	-2.80088e-10
99984086	chr7:99984086:CCACA:C	1.20486e-09	-2.11916e-10	-0.954233	1.20412e-07	-2.11916e-10	-0.963521
99984176	chr7:99984176:G:A	2.34031e-10	-1.36028	-1.23262	5.92983e-08	-0.446103	-1.22575
99984356	chr7:99984356:T:C	2.21552e-07	5.48518	-1.22513	2.90279e-05	5.71968	-1.1981
99984444	chr7:99984444:A:G	9.30423e-10	-2.11916e-10	-1.21271	9.30478e-08	-2.11916e-10	-1.22132
99984506	chr7:99984506:G:A	2.14451e-09	-2.11916e-10	-0.377685	2.19034e-07	-2.11916e-10	-0.365213
99984512	chr7:99984512:A:T	9.16923e-10	-2.11916e-10	-1.22733	9.10749e-08	-2.11916e-10	-1.24276
99984576	chr7:99984576:C:T	3.11835e-08	3.5482	-1.24891	4.24293e-06	3.83648	-1.23791
99984589	chr7:99984589:A:G	8.93715e-10	-0.00745144	-1.24551	3.93813e-08	-0.831282	-1.24987
99984640	chr7:99984640:T:C	1.03903e-09	-2.11916e-10	-1.10231	1.07686e-07	-2.11916e-10	-1.07521
99984883	chr7:99984883:T:A	9.32369e-10	-2.11916e-10	-1.21062	9.47052e-08	-2.11916e-10	-1.20367
99985240	chr7:99985240:A:T	1.53949e-08	2.75074	-1.1573	5.17949e-06	3.99016	-1.19213
99985663	chr7:99985663:T:C	1.73648e-10	-1.65505	-1.23627	5.42083e-08	-0.520777	-1.24083
99985942	chr7:99985942:G:A	7.65789e-10	-1.40745	-2.80088e-10	1.61854e-07	-0.667746	-2.80088e-10
99986027	chr7:99986027:G:A	1.73143e-10	-1.66102	-1.23322	5.27642e-08	-0.550058	-1.23855
99986585	chr7:99986585:G:A	1.8845e-09	-2.11916e-10	-0.506933	1.85731e-07	-2.11916e-10	-0.530136
99986787	chr7:99986787:G:A	4.85287e-10	-1.86361	-2.80088e-10	9.49414e-08	-1.20118	-2.80088e-10
99987422	chr7:99987422:G:A	1.04014e-09	-1.10124	-2.80088e-10	3.47543e-07	0.0964494	-2.80088e-10
99987580	chr7:99987580:G:A	1.31026e-09	-2.11916e-10	-0.870369	1.4198e-07	-2.11916e-10	-0.798756
99987719	chr7:99987719:G:T	1.18326e-09	-2.11916e-10	-0.972321	1.19749e-07	-2.11916e-10	-0.969044
99987975	chr7:99987975:G:A	1.06146e-09	-2.11916e-10	-1.08095	1.10015e-07	-2.11916e-10	-1.05382
99987976	chr7:99987976:C:A	1.18326e-09	-2.11916e-10	-0.972321	1.19749e-07	-2.11916e-10	-0.969044
99988044	chr7:99988044:G:A	2.95452e-09	-2.11916e-10	-0.0572615	3.10887e-07	-2.11916e-10	-0.0150088
99988539	chr7:99988539:C:T	9.12971e-10	-2.11916e-10	-1.23165	9.16633e-08	-2.11916e-10	-1.23632
99989346	chr7:99989346:C:A	9.02297e-10	-2.11916e-10	-1.24341	9.14411e-08	-2.11916e-10	-1.23874
99989695	chr7:99989695:A:G	1.19031e-09	-2.11916e-10	-0.966383	1.24678e-07	-2.11916e-10	-0.9287
99989892	chr7:99989892:T:C	4.71866e-10	-0.869767	-1.02189	1.89342e-08	-1.79369	-1.01977
99989900	chr7:99989900:T:C	1.00941e-08	2.38487	-1.21352	7.39926e-06	4.38373	-1.22903
99990251	chr7:99990251:C:T	9.14888e-10	-2.11916e-10	-1.22955	9.18322e-08	-2.11916e-10	-1.23448
99990357	chr7:99990357:T:C	9.77672e-10	0.0258402	-1.18902	6.23945e-08	-0.40578	-1.21518
99990506	chr7:99990506:G:T	1.10046e-09	-2.11916e-10	-1.04487	1.10706e-07	-2.11916e-10	-1.04756
99990602	chr7:99990602:G:A	1.25524e-09	0.327382	-1.24066	4.72801e-08	-0.648439	-1.24991
99991611	chr7:99991611:G:GAAA	1.73343e-08	2.86811	-1.15602	5.94605e-06	4.12537	-1.18933
99991781	chr7:99991781:G:A	2.14275e-10	-1.48804	-1.19305	5.0258e-08	-0.631699	-1.20557
99991828	chr7:99991828:A:C	9.70975e-10	-2.11916e-10	-1.17005	9.85658e-08	-2.11916e-10	-1.16371
99991942	chr7:99991942:G:T	1.45066e-09	-2.11916e-10	-0.768582	1.44675e-07	-2.11916e-10	-0.779948
99992212	chr7:99992212:G:A	9.21775e-10	-2.11916e-10	-1.22205	9.24616e-08	-2.11916e-10	-1.22764
99992214	chr7:99992214:G:A	1.18326e-09	-2.11916e-10	-0.972321	1.19749e-07	-2.11916e-10	-0.969044
99992220	chr7:99992220:A:G	2.36832e-09	0.92995	-1.20837	7.75222e-08	-0.165786	-1.23809
99993398	chr7:99993398:C:T	6.50168e-10	-0.765839	-0.805283	2.25844e-07	0.366721	-0.701315
99993645	chr7:99993645:G:A	9.06524e-10	-2.11916e-10	-1.23874	9.11121e-08	-2.11916e-10	-1.24235
99993994	chr7:99993994:A:T	2.64633e-08	3.36561	-1.23045	1.01967e-05	4.71907	-1.24369
99994073	chr7:99994073:G:A	3.2881e-09	-2.11916e-10	0.0497128	3.25116e-07	-2.11916e-10	0.0297428
99994774	chr7:99994774:T:C	1.05622e-09	-2.11916e-10	-1.0859	1.07979e-07	-2.11916e-10	-1.0725
99994883	chr7:99994883:G:A	1.03239e-09	-2.11916e-10	-1.10872	1.06957e-07	-2.11916e-10	-1.08201
99995067	chr7:99995067:G:A	1.18907e-09	-2.11916e-10	-0.967425	1.20336e-07	-2.11916e-10	-0.964147
99996731	chr7:99996731:C:T	9.15315e-10	-2.11916e-10	-1.22908	9.18796e-08	-2.11916e-10	-1.23396
99997103	chr7:99997103:T:C	2.19606e-10	-1.45709	-1.19943	5.29386e-08	-0.574122	-1.21118
99997799	chr7:99997799:T:C	2.09811e-10	-1.4846	-1.21755	4.96821e-08	-0.621995	-1.2268
99998253	chr7:99998253:A:AG	1.26096e-09	-2.11916e-10	-0.908722	1.2255e-07	-2.11916e-10	-0.945921
99998355	chr7:99998355:C:T	9.03208e-10	-2.11916e-10	-1.2424	9.08507e-08	-2.11916e-10	-1.24522
99998955	chr7:99998955:G:A	1.18326e-09	-2.11916e-10	-0.972321	1.19749e-07	-2.11916e-10	-0.969044
100000109	chr7:100000109:T:C	1.46997e-09	-2.11916e-10	-0.755353	1.48089e-07	-2.11916e-10	-0.756625
100000663	chr7:100000663:C:T	2.04696e-10	-1.50486	-1.22197	4.77627e-08	-0.65763	-1.23056
100001179	chr7:100001179:C:T	1.44058e-09	-2.11916e-10	-0.775552	1.43719e-07	-2.11916e-10	-0.78658
100001513	chr7:100001513:C:T	2.36126e-10	-1.37424	-1.20974	5.45531e-08	-0.545027	-1.21024
100001830	chr7:100001830:G:A	1.01182e-08	2.40079	-1.22705	6.81634e-06	4.30862	-1.23598
100001878	chr7:100001878:G:A	5.42601e-08	2.85319	-2.80088e-10	3.97416e-05	4.83572	-2.80088e-10
100002328	chr7:100002328:T:A	5.07563e-09	0.483852	-2.80088e-10	2.31646e-07	-0.309227	-2.80088e-10
100002980	chr7:100002980:A:G	5.1633e-10	-1.80161	-2.80088e-10	6.20752e-08	-1.62609	-2.80088e-10
100003021	chr7:100003021:G:A	8.09159e-09	-2.11916e-10	0.950227	8.18474e-07	-2.11916e-10	0.953003
100003494	chr7:100003494:A:G	1.13236e-09	-2.11916e-10	-1.0163	1.18358e-07	-2.11916e-10	-0.980724
100004356	chr7:100004356:CTG:C	4.13719e-10	-0.991607	-1.03156	1.42837e-07	0.262179	-1.05492
100004399	chr7:100004399:C:T	3.67113e-10	-1.22121	-0.921478	4.78638e-08	-0.950708	-0.935372
100004460	chr7:100004460:C:T	8.9957e-10	-2.11916e-10	-1.24644	9.08624e-08	-2.11916e-10	-1.24509
100004568	chr7:100004568:C:T	1.90246e-08	2.90728	-1.10214	3.94717e-06	3.62998	-1.10367
100005787	chr7:100005787:C:T	1.1304e-09	-2.11916e-10	-1.01802	1.16772e-07	-2.11916e-10	-0.994219
100005951	chr7:100005951:A:G	1.14143e-09	-2.11916e-10	-1.00831	1.1566e-07	-2.11916e-10	-1.00378
100006524	chr7:100006524:A:T	1.33344e-09	-2.11916e-10	-0.852838	1.25919e-07	-2.11916e-10	-0.918802
100007505	chr7:100007505:G:C	8.9645e-10	-2.11916e-10	-1.24991	9.0453e-08	-2.11916e-10	-1.24961
100007730	chr7:100007730:G:A	3.605e-09	1.38416	-1.24243	2.80146e-06	3.42995	-1.2465
100007746	chr7:100007746:G:A	2.27812e-10	-1.40333	-1.21651	2.00029e-08	-1.58337	-1.17519
100007837	chr7:100007837:G:A	2.17316e-09	-2.11916e-10	-0.364417	2.20062e-07	-2.11916e-10	-0.36053
100007965	chr7:100007965:G:A	2.62512e-10	-1.2642	-1.21385	1.51413e-07	0.481319	-1.21575
100008001	chr7:100008001:T:G	1.02057e-09	-2.11916e-10	-1.12023	1.03675e-07	-2.11916e-10	-1.11318
100008155	chr7:100008155:C:T	1.33779e-09	-2.11916e-10	-0.849577	1.34903e-07	-2.11916e-10	-0.849885
100008238	chr7:100008238:T:C	2.69211e-10	-1.25059	-1.20227	1.58943e-07	0.52002	-1.20591
100008243	chr7:100008243:CTG:C	2.6045e-10	-1.27126	-1.21469	1.49177e-07	0.467238	-1.21654
100008513	chr7:100008513:A:AG	4.07117e-10	-1.4523	-0.586948	2.69423e-08	-1.86772	-0.593022
100008636	chr7:100008636:G:A	7.81063e-10	-0.279612	-1.10809	1.52414e-06	2.663	-1.08825
100009001	chr7:100009001:G:C	8.96728e-10	-2.11916e-10	-1.2496	9.05232e-08	-2.11916e-10	-1.24883
100009270	chr7:100009270:A:C	7.55045e-10	-1.42158	-2.80088e-10	1.65005e-07	-0.648463	-2.80088e-10
100009595	chr7:100009595:G:A	1.14488e-09	-2.11916e-10	-1.0053	1.13538e-07	-2.11916e-10	-1.0223
100010123	chr7:100010123:G:A	1.1068e-09	-2.11916e-10	-1.03912	1.12127e-07	-2.11916e-10	-1.0348
100010406	chr7:100010406:A:G	4.62852e-10	-0.693394	-1.21755	2.13597e-07	0.829337	-1.21968
100010481	chr7:100010481:C:T	1.13271e-09	-2.11916e-10	-1.01599	1.13377e-07	-2.11916e-10	-1.02372
100010840	chr7:100010840:C:T	1.4284e-09	-2.11916e-10	-0.784041	1.43051e-07	-2.11916e-10	-0.791234
100012188	chr7:100012188:G:A	1.55956e-09	-2.11916e-10	-0.696194	1.57918e-07	-2.11916e-10	-0.692362
100012504	chr7:100012504:G:A	2.1044e-10	-1.5317	-1.16745	1.83791e-08	-1.69281	-1.15042
100013219	chr7:100013219:A:G	1.58512e-09	-2.11916e-10	-0.679937	1.58501e-07	-2.11916e-10	-0.688678
100014299	chr7:100014299:T:C	1.92342e-10	-1.81341	-0.975664	1.80581e-08	-1.8759	-0.984947
100014782	chr7:100014782:G:T	2.55729e-10	-1.28768	-1.21655	1.43032e-07	0.427058	-1.21843
100015584	chr7:100015584:C:T	1.1676e-09	-2.11916e-10	-0.985651	1.20946e-07	-2.11916e-10	-0.959094
100015844	chr7:100015844:AAG:A	1.48485e-09	-2.11916e-10	-0.745284	1.50281e-07	-2.11916e-10	-0.741931
100016307	chr7:100016307:G:A	1.07574e-09	-2.11916e-10	-1.06759	1.10833e-07	-2.11916e-10	-1.04641
100016407	chr7:100016407:A:G	1.31753e-09	-2.11916e-10	-0.864836	1.32844e-07	-2.11916e-10	-0.865261
100016690	chr7:100016690:G:A	2.62468e-10	-1.26151	-1.21671	1.50921e-07	0.481181	-1.21886
100017147	chr7:100017147:T:C	8.16466e-10	-0.217584	-1.12578	1.66063e-06	2.76766	-1.10714
100017228	chr7:100017228:T:A	2.30519e-10	-1.4609	-1.14712	1.87741e-08	-1.61771	-1.20425
100017321	chr7:100017321:C:G	1.32713e-09	-2.11916e-10	-0.857578	1.3381e-07	-2.11916e-10	-0.858018
100017767	chr7:100017767:A:G	9.48032e-10	-2.11916e-10	-1.19396	9.39725e-08	-2.11916e-10	-1.21144
100018578	chr7:100018578:C:G	1.43974e-09	-2.11916e-10	-0.776135	1.45734e-07	-2.11916e-10	-0.772653
100018920	chr7:100018920:CT:C	1.25812e-09	-2.11916e-10	-0.910976	1.26151e-07	-2.11916e-10	-0.916959
100019125	chr7:100019125:C:T	5.69873e-10	-1.70294	-2.80088e-10	6.2562e-08	-1.61828	-2.80088e-10
100019444	chr7:100019444:G:A	5.30121e-10	-0.615114	-1.16013	2.51347e-07	0.939014	-1.16662
100019633	chr7:100019633:A:G	1.3342e-09	-2.11916e-10	-0.852264	1.34534e-07	-2.11916e-10	-0.852624
100020821	chr7:100020821:A:T	9.14322e-10	-2.11916e-10	-1.23017	9.13452e-08	-2.11916e-10	-1.23979
100021917	chr7:100021917:T:A	3.82082e-10	-0.941609	-1.16111	1.72174e-08	-1.72781	-1.18071
100022532	chr7:100022532:T:C	1.68911e-09	-0.616394	-2.80088e-10	7.4229e-08	-1.44728	-2.80088e-10
100022654	chr7:100022654:G:C	6.94621e-10	-0.578373	-0.926614	3.33936e-07	0.990566	-0.934054
100022931	chr7:100022931:G:A	5.61586e-10	-0.557445	-1.16014	2.74484e-07	1.02701	-1.16655
100023114	chr7:100023114:G:A	1.14574e-09	-2.11916e-10	-1.00455	1.14584e-07	-2.11916e-10	-1.01313
100023136	chr7:100023136:G:A	4.68165e-10	-0.65927	-1.24026	2.15644e-07	0.860895	-1.2417
100023371	chr7:100023371:T:C	4.89356e-10	-1.85526	-2.80088e-10	5.15755e-08	-1.81139	-2.80088e-10
100025502	chr7:100025502:A:T	1.31334e-09	-2.11916e-10	-0.868028	1.24333e-07	-2.11916e-10	-0.931475
100025686	chr7:100025686:C:T	2.41693e-10	-1.7818	-0.77889	6.79471e-08	-0.821972	-0.713737
100025819	chr7:100025819:C:T	9.45185e-10	0.0359354	-1.23291	6.6716e-07	1.98781	-1.23922
100027228	chr7:100027228:G:A	1.5898e-09	-2.11916e-10	-0.676987	1.61066e-07	-2.11916e-10	-0.672621
100027418	chr7:100027418:G:A	1.59401e-09	-2.11916e-10	-0.674347	1.61503e-07	-2.11916e-10	-0.669915
100027492	chr7:100027492:T:C	9.49001e-10	-2.11916e-10	-1.19294	9.36656e-08	-2.11916e-10	-1.21471
100027576	chr7:100027576:G:A	1.23224e-09	0.235532	-1.16729	9.58192e-07	2.26176	-1.15115
100028173	chr7:100028173:T:G	2.3117e-10	-1.37623	-1.22897	1.21352e-07	0.270615	-1.22636
100028182	chr7:100028182:G:A	9.11404e-10	-2.11916e-10	-1.23337	9.27491e-08	-2.11916e-10	-1.22454
100028412	chr7:100028412:A:G	2.29556e-10	-1.39517	-1.21704	1.18042e-07	0.229969	-1.21337
100028672	chr7:100028672:T:C	8.84395e-10	-0.121283	-1.14217	5.8292e-07	1.73743	-1.12382
100029637	chr7:100029637:G:C	4.87825e-10	-1.8584	-2.80088e-10	6.01593e-08	-1.65744	-2.80088e-10
100030109	chr7:100030109:T:A	1.00452e-09	-2.11916e-10	-1.13608	1.02334e-07	-2.11916e-10	-1.12619
100031459	chr7:100031459:G:A	1.37434e-09	-2.11916e-10	-0.822625	1.32327e-07	-2.11916e-10	-0.869165
100031857	chr7:100031857:G:A	9.58931e-10	-0.05844	-1.12409	6.6224e-07	1.8456	-1.10441
100032012	chr7:100032012:G:A	9.0022e-10	-2.11916e-10	-1.24571	9.06865e-08	-2.11916e-10	-1.24703
100032503	chr7:100032503:C:A	1.83189e-09	-2.11916e-10	-0.535247	1.93475e-07	-2.11916e-10	-0.48929
100032719	chr7:100032719:C:T	2.38027e-10	-1.36192	-1.21405	2.06991e-08	-1.5496	-1.17474
100032779	chr7:100032779:C:T	6.39403e-10	-1.58782	-2.80088e-10	5.31635e-08	-1.78107	-2.80088e-10
100032825	chr7:100032825:G:T	1.50202e-09	-2.11916e-10	-0.733789	1.52061e-07	-2.11916e-10	-0.730156
100032956	chr7:100032956:C:T	4.21864e-10	-0.803387	-1.20028	1.76328e-08	-1.67002	-1.21466
100034286	chr7:100034286:C:A	2.21212e-09	-2.11916e-10	-0.346646	2.24016e-07	-2.11916e-10	-0.342721
100034575	chr7:100034575:G:C	1.16037e-09	-2.11916e-10	-0.991855	1.18558e-07	-2.11916e-10	-0.979035
100034677	chr7:100034677:C:T	5.10426e-10	-1.81311	-2.80088e-10	4.82362e-08	-1.87833	-2.80088e-10
100035133	chr7:100035133:A:G	6.11792e-10	-1.63196	-2.80088e-10	5.35251e-08	-1.77429	-2.80088e-10
100035209	chr7:100035209:T:C	1.20003e-09	-2.11916e-10	-0.958252	1.23138e-07	-2.11916e-10	-0.941137
100035359	chr7:100035359:T:C	4.42787e-09	1.56948	-1.22216	4.2321e-08	-0.819667	-1.18949
100035762	chr7:100035762:T:G	1.24148e-09	-0.203372	-0.720924	3.48566e-08	-1.5474	-0.655798
100035959	chr7:100035959:G:A	1.20724e-09	-0.95226	-2.80088e-10	4.55124e-07	0.366131	-2.80088e-10
100036110	chr7:100036110:G:A	7.70156e-09	2.07949	-1.17866	1.23476e-06	2.56208	-1.19788
100036576	chr7:100036576:G:A	8.98973e-10	-2.11916e-10	-1.2471	9.0774e-08	-2.11916e-10	-1.24607
100036674	chr7:100036674:C:T	1.45121e-09	-2.11916e-10	-0.768199	1.46721e-07	-2.11916e-10	-0.765905
100036854	chr7:100036854:A:C	9.97136e-10	-2.11916e-10	-1.14347	1.00566e-07	-2.11916e-10	-1.14363
100036934	chr7:100036934:C:A	1.85999e-09	-2.11916e-10	-0.520029	1.96477e-07	-2.11916e-10	-0.473895
100037047	chr7:100037047:T:C	1.86477e-09	-2.11916e-10	-0.51746	1.96993e-07	-2.11916e-10	-0.471272
100037523	chr7:100037523:G:A	9.01581e-10	-2.11916e-10	-1.2442	9.11788e-08	-2.11916e-10	-1.24162
100037731	chr7:100037731:A:G	9.22854e-10	-2.11916e-10	-1.22088	9.15201e-08	-2.11916e-10	-1.23788
100041532	chr7:100041532:TAGTC:T	9.60441e-10	-2.11916e-10	-1.18096	9.45683e-08	-2.11916e-10	-1.20512
100041564	chr7:100041564:G:A	2.36224e-09	-0.280989	-2.80088e-10	5.22665e-08	-1.79808	-2.80088e-10
100041822	chr7:100041822:T:C	8.01421e-09	2.18483	-1.24421	1.32828e-06	2.68348	-1.24628
100042202	chr7:100042202:C:T	5.65154e-10	-1.71126	-2.80088e-10	6.20862e-08	-1.62592	-2.80088e-10
100042692	chr7:100042692:T:C	1.82817e-09	-2.11916e-10	-0.537283	1.93017e-07	-2.11916e-10	-0.491661
100042947	chr7:100042947:G:A	1.2688e-09	-2.11916e-10	-0.902527	1.36664e-07	-2.11916e-10	-0.836914
100043546	chr7:100043546:T:A	1.25766e-09	-2.11916e-10	-0.911347	1.19505e-07	-2.11916e-10	-0.971077
100045122	chr7:100045122:A:G	7.26105e-10	-0.798032	-0.662626	3.44657e-07	0.764291	-0.67618
100045232	chr7:100045232:C:G	9.22492e-10	-2.11916e-10	-1.22127	9.29764e-08	-2.11916e-10	-1.22209
100045258	chr7:100045258:T:C	1.1157e-09	-0.413996	-0.617121	5.61753e-08	-1.22858	-0.497386
100045926	chr7:100045926:G:A	9.76785e-09	-2.11916e-10	1.1385	1.03786e-06	-2.11916e-10	1.19048
100045981	chr7:100045981:G:A	9.91425e-10	-2.11916e-10	-1.14921	9.70636e-08	-2.11916e-10	-1.17907
100046277	chr7:100046277:G:A	9.33804e-10	-2.11916e-10	-1.20909	9.41025e-08	-2.11916e-10	-1.21005
100046702	chr7:100046702:C:T	9.12341e-10	-2.11916e-10	-1.23234	9.22989e-08	-2.11916e-10	-1.22941
100046811	chr7:100046811:T:C	1.6553e-09	-2.11916e-10	-0.636613	1.84735e-07	-2.11916e-10	-0.535515
100047562	chr7:100047562:T:G	1.08035e-09	-2.11916e-10	-1.06331	1.11315e-07	-2.11916e-10	-1.04207
100048610	chr7:100048610:CTAT:C	1.25508e-09	0.202047	-1.11545	3.06249e-08	-1.28195	-1.05067
100048736	chr7:100048736:C:T	1.67465e-09	-2.11916e-10	-0.624991	1.87121e-07	-2.11916e-10	-0.522683
100049578	chr7:100049578:A:G	9.04551e-10	-2.11916e-10	-1.24091	9.14243e-08	-2.11916e-10	-1.23893
100049929	chr7:100049929:C:T	1.79616e-09	-2.11916e-10	-0.554948	1.89549e-07	-2.11916e-10	-0.509792
100050644	chr7:100050644:A:G	6.62399e-09	1.99179	-1.24168	1.03501e-06	2.43212	-1.24439
100050957	chr7:100050957:C:T	1.32662e-09	-2.11916e-10	-0.857963	1.36337e-07	-2.11916e-10	-0.839309
100050983	chr7:100050983:G:A	7.79441e-10	-0.669091	-0.720684	4.33035e-08	-1.37302	-0.613188
100051480	chr7:100051480:G:C	1.00647e-09	-2.11916e-10	-1.13415	9.77222e-08	-2.11916e-10	-1.17231
100052429	chr7:100052429:T:TA	1.06084e-09	-2.11916e-10	-1.08154	1.06767e-07	-2.11916e-10	-1.08379
100052443	chr7:100052443:A:T	3.3572e-09	1.31107	-1.24056	4.76032e-07	1.65431	-1.24326
100052694	chr7:100052694:T:C	9.51565e-10	-0.461198	-0.729046	5.03617e-08	-1.21608	-0.619125
100052779	chr7:100052779:GCC:G	3.47011e-10	-1.13207	-1.06693	1.24739e-07	0.145612	-1.07383
100052806	chr7:100052806:C:T	3.16609e-10	-1.16394	-1.12675	1.11856e-07	0.0947557	-1.13198
100052832	chr7:100052832:G:A	8.9687e-10	-2.11916e-10	-1.24944	9.04325e-08	-2.11916e-10	-1.24983
100053303	chr7:100053303:C:T	1.99603e-09	-2.11916e-10	-0.449436	2.11103e-07	-2.11916e-10	-0.402093
100053345	chr7:100053345:T:TG	6.19688e-10	-1.61914	-2.80088e-10	5.1804e-08	-1.80697	-2.80088e-10
100053744	chr7:100053744:C:G	1.22472e-09	-0.392608	-0.545277	6.27534e-08	-1.199	-0.416229
100053760	chr7:100053760:A:G	1.14237e-09	-0.417395	-0.590093	5.88365e-08	-1.21458	-0.465096
100054196	chr7:100054196:T:A	9.24716e-09	-2.11916e-10	1.08372	9.82293e-07	-2.11916e-10	1.13545
100055507	chr7:100055507:C:T	8.96453e-10	-2.11916e-10	-1.24991	9.07095e-08	-2.11916e-10	-1.24678
100055724	chr7:100055724:T:G	9.20254e-10	-2.11916e-10	-1.2237	9.27534e-08	-2.11916e-10	-1.22449
100055942	chr7:100055942:C:T	8.9669e-10	-2.11916e-10	-1.24964	9.05072e-08	-2.11916e-10	-1.24901
100056515	chr7:100056515:A:G	1.4498e-09	-2.11916e-10	-0.769169	1.46591e-07	-2.11916e-10	-0.766791
100056977	chr7:100056977:A:G	1.08651e-09	-0.458765	-0.59886	5.51072e-08	-1.2671	-0.478059
100057066	chr7:100057066:G:A	9.39074e-10	-0.517208	-0.68625	4.9631e-08	-1.27723	-0.572595
100057970	chr7:100057970:T:C	8.97793e-10	-2.11916e-10	-1.24841	9.04436e-08	-2.11916e-10	-1.24971
100058274	chr7:100058274:A:G	4.45494e-10	-0.804298	-1.14487	2.15462e-07	0.769299	-1.15095
100058940	chr7:100058940:C:G	1.57259e-09	-0.687874	-2.80088e-10	5.16327e-08	-1.81028	-2.80088e-10
100059133	chr7:100059133:A:G	1.27e-09	-2.11916e-10	-0.901579	1.20571e-07	-2.11916e-10	-0.962198
100059304	chr7:100059304:A:G	7.9953e-10	-0.738306	-0.626023	3.9395e-07	0.861506	-0.639721
100059419	chr7:100059419:G:GA	2.27923e-08	1.98582	-2.80088e-10	1.3144e-07	-0.875891	-2.80088e-10
100059673	chr7:100059673:C:T	1.22084e-09	-2.11916e-10	-0.941061	1.16332e-07	-2.11916e-10	-0.997988
100059794	chr7:100059794:C:G	1.04418e-09	-2.11916e-10	-1.09736	1.06333e-07	-2.11916e-10	-1.08787
100061172	chr7:100061172:TA:T	9.02916e-10	-2.11916e-10	-1.24272	9.09027e-08	-2.11916e-10	-1.24465
100062361	chr7:100062361:C:T	8.96464e-10	-2.11916e-10	-1.24989	9.08358e-08	-2.11916e-10	-1.24539
100062451	chr7:100062451:C:T	3.19658e-09	0.0214843	-2.80088e-10	1.06312e-07	-1.08806	-2.80088e-10
100062525	chr7:100062525:G:A	1.13256e-09	-0.437632	-0.578484	5.76854e-08	-1.24653	-0.452907
100063288	chr7:100063288:G:A	1.11849e-09	-2.11916e-10	-1.02862	1.13827e-07	-2.11916e-10	-1.01976
100065110	chr7:100065110:C:T	5.42134e-10	-1.75284	-2.80088e-10	7.17518e-08	-1.48123	-2.80088e-10
100065123	chr7:100065123:C:CTT	1.14154e-09	0.220569	-1.22879	2.52681e-08	-1.2771	-1.2478
100065499	chr7:100065499:G:C	9.13549e-10	-2.11916e-10	-1.23102	9.16666e-08	-2.11916e-10	-1.23628
100065709	chr7:100065709:C:A	9.39837e-10	-2.11916e-10	-1.20265	9.53216e-08	-2.11916e-10	-1.19718
100065747	chr7:100065747:A:G	4.11309e-10	-1.55166	-0.477344	3.00533e-08	-1.87823	-0.473238
100066458	chr7:100066458:G:A	1.34251e-09	-2.11916e-10	-0.846054	1.39153e-07	-2.11916e-10	-0.818863
100066562	chr7:100066562:T:A	1.08052e-09	-2.11916e-10	-1.06315	1.08747e-07	-2.11916e-10	-1.06541
100066626	chr7:100066626:A:C	6.13753e-08	2.97641	-2.80088e-10	5.45854e-05	5.15308	-2.80088e-10
100066746	chr7:100066746:A:G	1.26245e-09	-2.11916e-10	-0.907542	1.24512e-07	-2.11916e-10	-0.930039
100067465	chr7:100067465:T:C	1.60447e-09	-2.11916e-10	-0.667803	1.60634e-07	-2.11916e-10	-0.675311
100067533	chr7:100067533:T:C	1.0588e-09	-1.5275	0.44404	7.96286e-08	-1.87876	0.501696
100067670	chr7:100067670:G:A	2.1981e-09	-2.11916e-10	-0.353006	2.33228e-07	-2.11916e-10	-0.302423
100068175	chr7:100068175:C:T	9.0419e-10	-0.414394	-0.826919	2.44062e-08	-1.83579	-0.723807
100068553	chr7:100068553:A:G	1.99719e-09	-2.11916e-10	-0.448855	1.99e-07	-2.11916e-10	-0.461135
100069018	chr7:100069018:G:C	1.1226e-09	-0.415548	-0.609406	5.663e-08	-1.22844	-0.489456
100070763	chr7:100070763:G:A	5.49465e-09	0.563177	-2.80088e-10	1.28952e-07	-0.894996	-2.80088e-10
100072179	chr7:100072179:A:G	1.44894e-08	2.68228	-1.14946	1.35891e-05	4.92991	-1.16733
100072482	chr7:100072482:G:T	1.1763e-09	-0.448667	-0.52956	6.06906e-08	-1.24975	-0.398898
100073252	chr7:100073252:G:C	6.67828e-09	2.00698	-1.24871	1.06589e-06	2.46669	-1.24957
100073309	chr7:100073309:T:C	4.79145e-10	-0.72906	-1.14729	2.81882e-07	1.03725	-1.1502
100073855	chr7:100073855:C:T	9.30603e-10	-2.11916e-10	-1.21252	9.43356e-08	-2.11916e-10	-1.20758
100074195	chr7:100074195:C:G	1.57905e-09	-2.11916e-10	-0.683776	1.58106e-07	-2.11916e-10	-0.691174
100074330	chr7:100074330:A:G	1.08093e-09	-2.11916e-10	-1.06277	1.05614e-07	-2.11916e-10	-1.09465
100074922	chr7:100074922:C:T	7.2677e-10	-1.45974	-2.80088e-10	4.83916e-08	-1.87511	-2.80088e-10
100075317	chr7:100075317:C:A	1.74199e-09	-2.11916e-10	-0.585571	1.62534e-07	-2.11916e-10	-0.66355
100075318	chr7:100075318:C:CA	1.55481e-09	-2.11916e-10	-0.699245	1.55709e-07	-2.11916e-10	-0.706447
100075736	chr7:100075736:A:C	1.21539e-09	-0.422055	-0.523482	6.22309e-08	-1.2315	-0.392083
100076118	chr7:100076118:G:A	1.00967e-09	-2.11916e-10	-1.13097	9.90906e-08	-2.11916e-10	-1.1584
100076647	chr7:100076647:A:G	6.70429e-10	-1.54043	-2.80088e-10	1.27321e-07	-0.907731	-2.80088e-10
100076663	chr7:100076663:G:A	1.39429e-09	0.32261	-1.13082	3.21862e-08	-1.21323	-1.06967
100076766	chr7:100076766:C:T	1.67764e-09	-2.11916e-10	-0.623208	1.69315e-07	-2.11916e-10	-0.622676
100076932	chr7:100076932:A:G	1.31983e-09	-0.863096	-2.80088e-10	6.25936e-08	-1.61778	-2.80088e-10
100076939	chr7:100076939:C:T	4.81777e-10	-1.87087	-2.80088e-10	4.92604e-08	-1.85732	-2.80088e-10
100076965	chr7:100076965:G:A	1.25259e-09	-2.11916e-10	-0.915387	1.19019e-07	-2.11916e-10	-0.975157
100077247	chr7:100077247:C:A	8.6543e-10	-0.163566	-1.12156	2.20874e-08	-1.51363	-1.1458
100077506	chr7:100077506:TA:T	4.16198e-10	-1.52769	-0.489505	2.96722e-08	-1.87878	-0.485445
100077935	chr7:100077935:A:G	5.8943e-09	1.87923	-1.24584	9.33521e-07	2.33216	-1.24763
100078723	chr7:100078723:C:T	1.97664e-09	0.281166	-0.740365	3.75346e-06	3.22101	-0.745018
100080024	chr7:100080024:A:G	1.00133e-09	-2.11916e-10	-1.13927	1.00832e-07	-2.11916e-10	-1.14099
100080294	chr7:100080294:T:A	6.4956e-10	-0.777996	-0.794062	3.10863e-07	0.790965	-0.806053
100080868	chr7:100080868:A:G	1.4748e-09	-0.445549	-0.306523	7.95846e-08	-1.24947	-0.128152
100080999	chr7:100080999:A:C	1.38875e-09	0.396554	-1.20875	2.34276e-06	3.219	-1.21435
100081293	chr7:100081293:G:A	9.35871e-10	-2.11916e-10	-1.20688	9.2361e-08	-2.11916e-10	-1.22873
100081672	chr7:100081672:C:T	8.61777e-10	-1.28936	-2.80088e-10	4.83319e-08	-1.87635	-2.80088e-10
100081974	chr7:100081974:C:T	2.12035e-08	1.91357	-2.80088e-10	1.19803e-07	-0.96859	-2.80088e-10
100082097	chr7:100082097:T:C	9.34216e-10	-2.11916e-10	-1.20864	9.25348e-08	-2.11916e-10	-1.22685
100082351	chr7:100082351:A:G	9.12863e-10	-2.11916e-10	-1.23177	9.36075e-08	-2.11916e-10	-1.21533
100083448	chr7:100083448:C:T	1.39187e-09	-2.11916e-10	-0.809952	1.39627e-07	-2.11916e-10	-0.815465
100084403	chr7:100084403:T:C	3.06383e-09	0.194892	-0.215824	2.2328e-06	2.02864	-0.0720688
100084642	chr7:100084642:T:C	9.07053e-10	-2.11916e-10	-1.23815	9.12669e-08	-2.11916e-10	-1.24065
100085686	chr7:100085686:G:C	1.16652e-09	-2.11916e-10	-0.986571	1.26134e-07	-2.11916e-10	-0.917091
100085696	chr7:100085696:G:A	2.27837e-09	-2.11916e-10	-0.317135	2.23833e-07	-2.11916e-10	-0.343538
100086039	chr7:100086039:C:T	5.70236e-10	-1.7023	-2.80088e-10	7.86567e-08	-1.38935	-2.80088e-10
100086648	chr7:100086648:C:A	6.59467e-10	-0.769215	-0.787707	2.02e-08	-1.8655	-0.883255
100086706	chr7:100086706:A:G	7.55418e-10	-1.42108	-2.80088e-10	5.18456e-08	-1.80617	-2.80088e-10
100086871	chr7:100086871:G:C	1.32938e-09	-2.11916e-10	-0.855882	1.25648e-07	-2.11916e-10	-0.920956
100086903	chr7:100086903:G:A	4.7122e-10	-1.48972	-0.403309	3.23301e-08	-1.87839	-0.400052
100088493	chr7:100088493:G:A	2.30013e-08	3.19232	-1.19737	1.49567e-06	2.71399	-1.1581
100088859	chr7:100088859:C:T	1.55214e-09	-2.11916e-10	-0.700966	1.56334e-07	-2.11916e-10	-0.702446
100089926	chr7:100089926:A:C	1.43108e-09	-2.11916e-10	-0.782168	1.43547e-07	-2.11916e-10	-0.787779
100090346	chr7:100090346:T:C	3.84559e-10	-1.52808	-0.568174	2.74133e-08	-1.87877	-0.564643
100090521	chr7:100090521:G:A	1.2847e-09	-2.11916e-10	-0.890075	1.31139e-07	-2.11916e-10	-0.87818
100091548	chr7:100091548:G:A	1.0383e-09	-2.11916e-10	-1.10302	1.05099e-07	-2.11916e-10	-1.09954
100091871	chr7:100091871:G:A	7.69698e-09	0.90023	-2.80088e-10	1.49743e-07	-0.745519	-2.80088e-10
100092056	chr7:100092056:C:T	1.59924e-09	-2.11916e-10	-0.671068	1.63991e-07	-2.11916e-10	-0.654624
100092226	chr7:100092226:AAAG:A	1.50093e-09	-2.11916e-10	-0.734512	1.51275e-07	-2.11916e-10	-0.735336
100092506	chr7:100092506:C:T	3.69269e-10	-1.52199	-0.614843	2.61571e-08	-1.87879	-0.61153
100092554	chr7:100092554:T:C	8.97679e-10	-2.11916e-10	-1.24854	9.06032e-08	-2.11916e-10	-1.24795
100092644	chr7:100092644:CTA:C	1.49498e-09	0.369265	-1.10775	3.3725e-08	-1.20819	-1.02801
100093124	chr7:100093124:T:C	3.85258e-10	-1.54917	-0.545266	2.80481e-08	-1.87832	-0.5422
100093384	chr7:100093384:C:T	2.18107e-09	-2.11916e-10	-0.360782	2.18715e-07	-2.11916e-10	-0.366671
100094117	chr7:100094117:G:A	2.72322e-08	3.38779	-1.22399	1.86048e-06	2.96969	-1.19554
100094381	chr7:100094381:G:A	2.15171e-09	-2.11916e-10	-0.374336	2.17469e-07	-2.11916e-10	-0.372381
100094540	chr7:100094540:A:C	4.04926e-10	-1.49918	-0.545465	2.80404e-08	-1.87839	-0.542397
100094971	chr7:100094971:G:A	4.79417e-10	-0.684334	-1.19145	2.29487e-07	0.877806	-1.1964
100095125	chr7:100095125:G:A	3.95995e-10	-1.50918	-0.557771	2.77031e-08	-1.87865	-0.554241
100095455	chr7:100095455:G:A	1.74339e-09	0.404616	-0.989382	4.00882e-08	-1.18213	-0.881229
100095588	chr7:100095588:C:T	9.13688e-10	-2.11916e-10	-1.23086	9.28905e-08	-2.11916e-10	-1.22302
100095714	chr7:100095714:T:C	2.77818e-09	-2.11916e-10	-0.1188	2.91174e-07	-2.11916e-10	-0.0805191
100095929	chr7:100095929:G:A	4.0168e-10	-1.49541	-0.557286	2.77272e-08	-1.87827	-0.553753
100095992	chr7:100095992:G:A	1.43165e-09	-2.11916e-10	-0.781767	1.47448e-07	-2.11916e-10	-0.760962
100096320	chr7:100096320:A:G	1.46098e-09	-2.11916e-10	-0.761489	1.50565e-07	-2.11916e-10	-0.740042
100096802	chr7:100096802:C:CA	4.05037e-10	-1.50101	-0.543361	2.80975e-08	-1.87846	-0.540296
100096918	chr7:100096918:G:A	8.22109e-10	-0.979151	-0.357329	3.10005e-08	-1.83076	-0.489674
100097403	chr7:100097403:G:A	2.58159e-09	-0.192193	-2.80088e-10	4.82308e-08	-1.87844	-2.80088e-10
100097508	chr7:100097508:G:A	3.26656e-10	-1.12452	-1.13492	1.63433e-08	-1.80308	-1.15754
100098910	chr7:100098910:AAC:A	1.12096e-09	-2.11916e-10	-1.02642	1.14134e-07	-2.11916e-10	-1.01706
100099174	chr7:100099174:T:C	3.21488e-09	0.271653	-0.24446	2.4147e-06	2.1378	-0.102907
100099946	chr7:100099946:G:A	9.03973e-10	-2.11916e-10	-1.24155	9.13706e-08	-2.11916e-10	-1.23951
100100834	chr7:100100834:G:C	9.57569e-10	-2.11916e-10	-1.18396	9.80766e-08	-2.11916e-10	-1.16869
100101167	chr7:100101167:C:G	1.42333e-09	-2.11916e-10	-0.787599	1.42712e-07	-2.11916e-10	-0.793613
100101813	chr7:100101813:G:A	1.10822e-09	0.141086	-1.17892	1.55217e-08	-1.78282	-1.22938
100102003	chr7:100102003:T:C	6.40491e-09	1.95786	-1.2414	9.27775e-07	2.31468	-1.23633
100102378	chr7:100102378:G:GAGA	1.31758e-09	-2.11916e-10	-0.864804	1.44468e-07	-2.11916e-10	-0.78138
100102430	chr7:100102430:T:TC	1.7241e-09	0.480572	-1.07647	3.14965e-06	3.35563	-1.05502
100102540	chr7:100102540:A:G	5.66863e-10	-1.70824	-2.80088e-10	4.8214e-08	-1.87879	-2.80088e-10
100102848	chr7:100102848:C:T	1.63464e-09	-2.11916e-10	-0.649174	1.67617e-07	-2.11916e-10	-0.632757
100103241	chr7:100103241:A:G	5.85749e-09	1.86649	-1.23937	8.46106e-07	2.21995	-1.23375
100103553	chr7:100103553:G:A	2.81033e-08	3.32145	-1.12616	1.71991e-06	2.76504	-1.06945
100104017	chr7:100104017:T:C	5.66263e-09	1.72597	-1.13268	8.22559e-07	2.07322	-1.11524
100105324	chr7:100105324:G:A	3.39547e-09	-1.28875	1.37059	2.26354e-07	-1.87655	1.54421
100105882	chr7:100105882:A:G	7.70864e-09	2.11916	-1.21742	6.31779e-06	4.20381	-1.20713
100106268	chr7:100106268:C:T	6.13602e-10	-1.62901	-2.80088e-10	5.78557e-08	-1.69649	-2.80088e-10
100106825	chr7:100106825:C:T	1.85674e-09	-0.521775	-2.80088e-10	4.86644e-08	-1.86949	-2.80088e-10
100107101	chr7:100107101:G:T	2.55336e-09	-2.11916e-10	-0.203188	2.63501e-07	-2.11916e-10	-0.180383
100107173	chr7:100107173:A:T	1.11012e-08	2.51633	-1.24987	1.74607e-06	2.95706	-1.24638
100107558	chr7:100107558:G:A	9.86281e-10	-2.11916e-10	-1.15441	1.01521e-07	-2.11916e-10	-1.13417
100107697	chr7:100107697:A:C	4.04338e-10	-1.64881	-0.39729	3.2963e-08	-1.86607	-0.392985
100107723	chr7:100107723:TC:T	4.78352e-10	-1.61157	-0.266439	3.73415e-08	-1.87212	-0.262217
100107735	chr7:100107735:C:T	5.06216e-10	-1.59972	-0.221671	3.89888e-08	-1.87381	-0.217352
100108043	chr7:100108043:G:A	1.20678e-09	-2.11916e-10	-0.95264	1.21261e-07	-2.11916e-10	-0.95649
100108277	chr7:100108277:GA:G	9.74055e-10	-2.11916e-10	-1.16689	9.80809e-08	-2.11916e-10	-1.16865
100108595	chr7:100108595:A:G	1.8155e-09	-2.11916e-10	-0.544235	1.69853e-07	-2.11916e-10	-0.619502
100108680	chr7:100108680:A:G	7.34445e-09	2.00772	-1.15438	1.0745e-06	2.36388	-1.13871
100108776	chr7:100108776:C:G	1.01574e-09	-1.12498	-2.80088e-10	1.49835e-07	-0.744901	-2.80088e-10
100108927	chr7:100108927:G:A	1.27299e-09	-2.11916e-10	-0.899227	1.20849e-07	-2.11916e-10	-0.959898
100108955	chr7:100108955:G:GTC	1.07134e-09	-2.11916e-10	-1.07168	1.08722e-07	-2.11916e-10	-1.06564
100109195	chr7:100109195:G:A	1.27122e-09	-2.11916e-10	-0.900621	1.29866e-07	-2.11916e-10	-0.887936
100109584	chr7:100109584:ACTC:A	8.9851e-10	-2.11916e-10	-1.24762	9.0543e-08	-2.11916e-10	-1.24861
100110059	chr7:100110059:C:T	1.05313e-09	-2.11916e-10	-1.08883	1.06499e-07	-2.11916e-10	-1.08631
100110089	chr7:100110089:A:G	6.90477e-09	1.95009	-1.15848	1.00518e-06	2.30166	-1.14317
100110105	chr7:100110105:G:A	1.04983e-09	-2.11916e-10	-1.09197	1.06159e-07	-2.11916e-10	-1.0895
100110327	chr7:100110327:C:T	8.15165e-09	2.10325	-1.14562	1.19888e-06	2.46401	-1.12931
100110703	chr7:100110703:C:T	4.7515e-10	-1.56943	-0.31529	3.53892e-08	-1.87687	-0.311163
100110708	chr7:100110708:G:A	9.04211e-10	-2.11916e-10	-1.24129	9.10212e-08	-2.11916e-10	-1.24335
100110993	chr7:100110993:AAAG:A	9.21959e-10	-2.11916e-10	-1.22185	9.26418e-08	-2.11916e-10	-1.2257
100111122	chr7:100111122:A:C	1.31862e-09	-0.864013	-2.80088e-10	5.20699e-08	-1.80185	-2.80088e-10
100111674	chr7:100111674:T:G	8.99676e-10	-2.11916e-10	-1.24632	9.04256e-08	-2.11916e-10	-1.24991
100111691	chr7:100111691:C:T	1.22821e-09	-2.11916e-10	-0.935042	1.25299e-07	-2.11916e-10	-0.923732
100112415	chr7:100112415:C:CCAATGGCCA	1.12214e-09	-2.11916e-10	-1.02536	1.16718e-07	-2.11916e-10	-0.994674
100112961	chr7:100112961:A:AG	6.50127e-09	1.89233	-1.16093	9.45965e-07	2.24338	-1.14561
100113417	chr7:100113417:G:A	5.55552e-10	-0.691573	-1.03682	2.77773e-07	0.919413	-1.04705
100114216	chr7:100114216:GTCCC:G	9.9433e-10	-2.11916e-10	-1.14628	1.0025e-07	-2.11916e-10	-1.14677
100114798	chr7:100114798:T:C	9.00374e-10	-2.11916e-10	-1.24554	9.17625e-08	-2.11916e-10	-1.23523
100115339	chr7:100115339:C:T	1.07688e-09	-2.11916e-10	-1.06653	1.08914e-07	-2.11916e-10	-1.06388
100116197	chr7:100116197:T:C	4.8447e-10	-1.8653	-2.80088e-10	5.23992e-08	-1.79555	-2.80088e-10
100116427	chr7:100116427:G:T	4.8829e-09	1.6478	-1.20265	7.01311e-07	1.99009	-1.19157
100116597	chr7:100116597:G:A	1.35031e-09	-2.11916e-10	-0.840263	1.38169e-07	-2.11916e-10	-0.825964
100117520	chr7:100117520:C:T	2.03068e-09	-2.11916e-10	-0.432225	2.08908e-07	-2.11916e-10	-0.412546
100118284	chr7:100118284:G:A	1.0107e-09	-2.11916e-10	-1.12996	1.01143e-07	-2.11916e-10	-1.1379
100119025	chr7:100119025:G:A	1.0144e-09	-2.11916e-10	-1.1263	1.01571e-07	-2.11916e-10	-1.13368
100119278	chr7:100119278:C:G	6.03344e-09	1.83179	-1.17507	8.85039e-07	2.19211	-1.16091
100119631	chr7:100119631:G:A	1.0308e-09	-2.11916e-10	-1.11026	1.03183e-07	-2.11916e-10	-1.11793
100120084	chr7:100120084:A:AC	1.72784e-09	-2.11916e-10	-0.593725	1.80841e-07	-2.11916e-10	-0.556823
100120538	chr7:100120538:T:C	1.07155e-09	-2.11916e-10	-1.07149	1.08349e-07	-2.11916e-10	-1.06908
100121397	chr7:100121397:A:C	1.06122e-09	-2.11916e-10	-1.08118	1.07305e-07	-2.11916e-10	-1.07876
100121789	chr7:100121789:G:A	1.59249e-10	-1.73044	-1.24745	2.01548e-08	-1.50145	-1.24955
100121825	chr7:100121825:C:T	1.1441e-09	-2.11916e-10	-1.00598	1.09838e-07	-2.11916e-10	-1.05543
100121881	chr7:100121881:T:C	1.32821e-08	2.60654	-1.16072	4.04819e-07	1.39808	-1.14908
100122082	chr7:100122082:G:A	8.97043e-10	-2.11916e-10	-1.24925	9.045e-08	-2.11916e-10	-1.24964
100122130	chr7:100122130:G:A	7.59361e-10	-0.682554	-0.733321	3.08544e-08	-1.71969	-0.605466
100122336	chr7:100122336:C:A	1.1854e-09	-2.11916e-10	-0.970516	1.28338e-07	-2.11916e-10	-0.899774
100122686	chr7:100122686:C:G	9.66085e-10	-1.1751	-2.80088e-10	5.12139e-08	-1.81843	-2.80088e-10
100125801	chr7:100125801:T:C	2.43524e-10	-1.34317	-1.20996	2.04474e-08	-1.55188	-1.1847
100125833	chr7:100125833:T:C	1.41457e-09	-2.11916e-10	-0.793774	1.44951e-07	-2.11916e-10	-0.778045
100125886	chr7:100125886:A:C	1.07948e-09	-2.11916e-10	-1.06411	1.09281e-07	-2.11916e-10	-1.06052
100126167	chr7:100126167:T:C	3.65659e-09	-2.11916e-10	0.155934	3.96293e-07	-2.11916e-10	0.227715
100126523	chr7:100126523:G:A	2.79614e-09	-2.11916e-10	-0.112356	3.01909e-07	-2.11916e-10	-0.0443114
100127289	chr7:100127289:C:G	1.96239e-09	-2.11916e-10	-0.466436	1.82903e-07	-2.11916e-10	-0.54548
100127523	chr7:100127523:C:G	6.78302e-10	-1.36147	-0.167287	4.14963e-08	-1.86654	-0.16229
100127587	chr7:100127587:G:T	2.04793e-09	-0.423769	-2.80088e-10	5.55669e-08	-1.73685	-2.80088e-10
100128008	chr7:100128008:G:A	1.09587e-09	-2.11916e-10	-1.04905	1.09474e-07	-2.11916e-10	-1.05876
100128824	chr7:100128824:G:T	1.02739e-09	-1.11357	-2.80088e-10	5.2039e-08	-1.80244	-2.80088e-10
100129399	chr7:100129399:G:A	1.96239e-09	-2.11916e-10	-0.466436	1.82903e-07	-2.11916e-10	-0.54548
100130923	chr7:100130923:C:T	4.85881e-10	-1.86239	-2.80088e-10	4.86985e-08	-1.86879	-2.80088e-10
100131167	chr7:100131167:G:T	3.92803e-10	-1.02668	-1.04837	4.60608e-07	1.43394	-1.05584
100131885	chr7:100131885:T:G	1.30517e-09	-2.11916e-10	-0.874261	1.23652e-07	-2.11916e-10	-0.936966
100132578	chr7:100132578:C:T	3.81514e-09	0.19838	-2.80088e-10	5.03869e-08	-1.83471	-2.80088e-10
100133380	chr7:100133380:G:A	2.06355e-08	1.88642	-2.80088e-10	1.16848e-07	-0.993563	-2.80088e-10
100133852	chr7:100133852:C:T	1.46122e-09	-2.11916e-10	-0.761325	1.49831e-07	-2.11916e-10	-0.74493
100133861	chr7:100133861:G:A	9.70481e-10	-2.11916e-10	-1.17056	9.80523e-08	-2.11916e-10	-1.16894
100134185	chr7:100134185:T:C	1.35142e-09	-2.11916e-10	-0.83944	1.27632e-07	-2.11916e-10	-0.905289
100134670	chr7:100134670:C:T	1.20168e-09	-1.13452	0.177644	6.15814e-08	-1.81837	0.184295
100134700	chr7:100134700:G:A	9.59558e-10	-2.11916e-10	-1.18188	9.43582e-08	-2.11916e-10	-1.20734
100134703	chr7:100134703:C:T	9.517e-10	-2.11916e-10	-1.1901	9.56534e-08	-2.11916e-10	-1.19371
100134775	chr7:100134775:G:A	1.02708e-09	-2.11916e-10	-1.11387	1.03804e-07	-2.11916e-10	-1.11193
100135280	chr7:100135280:C:T	1.0294e-09	-2.11916e-10	-1.11162	1.04037e-07	-2.11916e-10	-1.10969
100135325	chr7:100135325:G:A	7.25563e-10	-1.27926	-0.182149	4.11991e-08	-1.85458	-0.181444
100135692	chr7:100135692:C:T	3.89895e-08	3.7172	-1.19451	1.91257e-06	2.95745	-1.15568
100137032	chr7:100137032:T:A	9.10514e-09	1.06824	-2.80088e-10	1.66764e-06	1.66473	-2.80088e-10
100137219	chr7:100137219:C:T	2.96241e-08	3.16793	-0.919939	1.46097e-06	2.41058	-0.878167
100137558	chr7:100137558:A:G	1.80834e-07	5.20345	-1.14647	3.88194e-06	3.63548	-1.12582
100137643	chr7:100137643:T:C	9.06533e-10	-2.11916e-10	-1.23873	9.07018e-08	-2.11916e-10	-1.24686
100137741	chr7:100137741:C:T	3.62369e-10	-1.24181	-0.913878	2.00121e-08	-1.84231	-0.915791
100137898	chr7:100137898:G:C	1.14267e-09	-2.11916e-10	-1.00723	1.15839e-07	-2.11916e-10	-1.00224
100137955	chr7:100137955:G:T	1.10763e-09	-2.11916e-10	-1.03838	1.11732e-07	-2.11916e-10	-1.03833
100138436	chr7:100138436:G:A	3.88346e-10	-1.01984	-1.06662	6.74743e-07	1.83429	-1.0744
100139116	chr7:100139116:C:T	1.08045e-09	-2.11916e-10	-1.06322	1.09067e-07	-2.11916e-10	-1.06247
100139389	chr7:100139389:G:A	3.02966e-09	0.394277	-0.426423	1.17417e-05	3.91043	-0.293967
100140031	chr7:100140031:C:T	1.14306e-09	-2.11916e-10	-1.00689	1.15884e-07	-2.11916e-10	-1.00185
100140420	chr7:100140420:T:C	1.14821e-09	-2.11916e-10	-1.00239	1.16406e-07	-2.11916e-10	-0.997351
100140670	chr7:100140670:C:T	1.52375e-09	-2.11916e-10	-0.719423	1.56058e-07	-2.11916e-10	-0.704211
100140699	chr7:100140699:G:C	2.5092e-06	7.93648	-1.24936	2.7634e-06	3.41958	-1.2498
100140789	chr7:100140789:G:A	1.34703e-09	-2.11916e-10	-0.842695	1.26526e-07	-2.11916e-10	-0.913993
100140891	chr7:100140891:C:T	1.07617e-09	-2.11916e-10	-1.06719	1.08983e-07	-2.11916e-10	-1.06324
100141367	chr7:100141367:A:C	1.36846e-09	-2.11916e-10	-0.826915	1.2839e-07	-2.11916e-10	-0.899365
100141596	chr7:100141596:T:C	1.43252e-10	-1.87864	-1.2051	1.52127e-08	-1.81933	-1.21298
100141603	chr7:100141603:A:G	9.2289e-10	-2.11916e-10	-1.22084	9.31095e-08	-2.11916e-10	-1.22066
100141739	chr7:100141739:A:G	1.98122e-09	0.77666	-1.23355	5.96555e-06	4.16442	-1.22511
100142979	chr7:100142979:A:G	1.639e-09	-2.11916e-10	-0.646513	1.68966e-07	-2.11916e-10	-0.62474
100143428	chr7:100143428:G:A	1.11293e-09	-2.11916e-10	-1.0336	1.11724e-07	-2.11916e-10	-1.03841
100143703	chr7:100143703:A:G	3.2824e-09	-2.11916e-10	0.0479778	3.28265e-07	-2.11916e-10	0.0393826
100143961	chr7:100143961:C:CTTCA	9.05014e-10	-2.11916e-10	-1.2404	9.12271e-08	-2.11916e-10	-1.24109
100144470	chr7:100144470:G:A	2.71837e-09	0.934087	-1.07465	1.70288e-08	-1.8357	-1.08384
100144639	chr7:100144639:G:A	1.68728e-09	-2.11916e-10	-0.617477	1.88856e-07	-2.11916e-10	-0.513455
100145018	chr7:100145018:G:A	3.2343e-08	3.57791	-1.24211	4.27772e-05	6.15622	-1.2469
100145892	chr7:100145892:C:T	1.87691e-08	1.79161	-2.80088e-10	1.10461e-07	-1.04978	-2.80088e-10
100146639	chr7:100146639:G:A	1.34434e-09	-2.11916e-10	-0.844698	1.35943e-07	-2.11916e-10	-0.842204
100147915	chr7:100147915:C:G	1.40107e-09	-2.11916e-10	-0.803364	1.31165e-07	-2.11916e-10	-0.877986
100148000	chr7:100148000:G:A	1.36612e-09	-2.11916e-10	-0.828622	1.38154e-07	-2.11916e-10	-0.82607
100148578	chr7:100148578:G:A	1.24034e-06	7.22844	-1.2459	1.40497e-06	2.7342	-1.24087
100149755	chr7:100149755:G:T	8.08897e-07	6.80498	-1.24991	1.19186e-06	2.57741	-1.24858
100151123	chr7:100151123:G:A	2.44143e-09	-2.11916e-10	-0.248013	2.48582e-07	-2.11916e-10	-0.238664
100152068	chr7:100152068:G:A	1.00678e-09	-2.11916e-10	-1.13384	9.78931e-08	-2.11916e-10	-1.17056
100152117	chr7:100152117:T:C	3.36237e-09	-2.11916e-10	0.0720484	3.06045e-07	-2.11916e-10	-0.030706
100152813	chr7:100152813:G:A	4.78571e-10	-1.87755	-2.80088e-10	5.32778e-08	-1.77892	-2.80088e-10
100153232	chr7:100153232:GACA:G	9.80166e-10	-1.16063	-2.80088e-10	2.87249e-07	-0.0940898	-2.80088e-10
100153257	chr7:100153257:GGTT:G	9.01777e-10	-2.11916e-10	-1.24399	9.11669e-08	-2.11916e-10	-1.24175
100153394	chr7:100153394:A:G	4.18918e-08	3.76884	-1.17435	7.08086e-07	1.96965	-1.16152
100153656	chr7:100153656:C:T	1.38033e-09	-2.11916e-10	-0.818277	1.29388e-07	-2.11916e-10	-0.891624
100153658	chr7:100153658:G:T	1.35345e-06	7.29059	-1.22077	1.48222e-06	2.75623	-1.20938
100153786	chr7:100153786:G:A	1.00605e-09	-2.11916e-10	-1.13456	1.01641e-07	-2.11916e-10	-1.13299
100153898	chr7:100153898:G:A	2.35778e-08	2.01971	-2.80088e-10	1.22961e-07	-0.942572	-2.80088e-10
100153971	chr7:100153971:C:T	1.81896e-09	-2.11916e-10	-0.542335	1.81739e-07	-2.11916e-10	-0.551869
100153987	chr7:100153987:G:C	1.44711e-09	-2.11916e-10	-0.77103	1.48816e-07	-2.11916e-10	-0.751726
100154943	chr7:100154943:G:A	3.21243e-07	5.85992	-1.22832	1.4628e-08	-1.82174	-1.24976
100155498	chr7:100155498:A:G	1.34364e-06	7.27477	-1.21223	1.48026e-06	2.74493	-1.1994
100158767	chr7:100158767:T:A	1.34302e-09	-2.11916e-10	-0.845677	1.34799e-07	-2.11916e-10	-0.850654
100159154	chr7:100159154:C:CG	1.34213e-09	-2.11916e-10	-0.84634	1.26335e-07	-2.11916e-10	-0.915499
100159989	chr7:100159989:G:A	2.24881e-06	7.82586	-1.24831	2.60828e-06	3.36099	-1.24899
100160513	chr7:100160513:T:G	8.88513e-07	6.83094	-1.18199	1.1869e-06	2.48826	-1.16359
100161582	chr7:100161582:C:T	2.20922e-10	-1.42835	-1.22219	2.76776e-07	1.09338	-1.22461
100161632	chr7:100161632:A:G	1.38955e-06	7.2158	-1.11966	1.64401e-06	2.74396	-1.0935
100161955	chr7:100161955:T:G	1.95462e-09	-2.11916e-10	-0.470403	1.9612e-07	-2.11916e-10	-0.475713
100162014	chr7:100162014:C:A	1.22762e-06	7.19294	-1.2207	1.44456e-06	2.72935	-1.20823
100162205	chr7:100162205:A:G	1.31701e-06	7.24848	-1.20597	1.52854e-06	2.76852	-1.19089
100162442	chr7:100162442:G:A	5.01178e-10	-1.83139	-2.80088e-10	8.66268e-08	-1.29283	-2.80088e-10
100162464	chr7:100162464:G:C	4.87745e-10	-1.85856	-2.80088e-10	6.78128e-08	-1.53769	-2.80088e-10
100162673	chr7:100162673:G:T	1.05738e-09	-2.11916e-10	-1.0848	1.13166e-07	-2.11916e-10	-1.02558
100163350	chr7:100163350:A:G	1.22089e-06	7.19645	-1.22971	1.4319e-06	2.73144	-1.21912
100163456	chr7:100163456:A:G	9.97216e-10	-2.11916e-10	-1.14338	9.70477e-08	-2.11916e-10	-1.17924
100163962	chr7:100163962:C:A	2.30643e-10	-1.59909	-1.00839	1.75243e-08	-1.87354	-1.01731
100164526	chr7:100164526:G:A	1.72562e-09	-2.11916e-10	-0.595014	1.73982e-07	-2.11916e-10	-0.595485
100164754	chr7:100164754:A:T	1.00723e-09	-2.11916e-10	-1.13339	1.01273e-07	-2.11916e-10	-1.13662
100165683	chr7:100165683:T:C	1.02337e-09	-2.11916e-10	-1.1175	1.03234e-07	-2.11916e-10	-1.11744
100166651	chr7:100166651:C:T	1.46966e-09	-2.11916e-10	-0.755569	1.4407e-07	-2.11916e-10	-0.784139
100167819	chr7:100167819:G:A	9.98254e-10	-2.11916e-10	-1.14234	9.91486e-08	-2.11916e-10	-1.15782
100168166	chr7:100168166:T:G	5.02675e-10	-1.82841	-2.80088e-10	4.83318e-08	-1.87635	-2.80088e-10
100169032	chr7:100169032:C:T	1.00322e-09	-2.11916e-10	-1.13738	1.00205e-07	-2.11916e-10	-1.14722
100169826	chr7:100169826:C:G	7.18368e-09	-2.11916e-10	0.831214	6.77871e-07	-2.11916e-10	0.764519
100169964	chr7:100169964:A:G	1.64763e-07	5.21382	-1.24991	1.12032e-06	2.51495	-1.24802
100170150	chr7:100170150:G:A	4.83238e-10	-1.86784	-2.80088e-10	5.21037e-08	-1.8012	-2.80088e-10
100171316	chr7:100171316:G:A	1.11997e-09	-2.11916e-10	-1.0273	1.12003e-07	-2.11916e-10	-1.03592
100172969	chr7:100172969:G:T	9.65079e-10	-2.11916e-10	-1.17614	9.80085e-08	-2.11916e-10	-1.16938
100173289	chr7:100173289:A:C	1.80752e-09	-2.11916e-10	-0.548639	1.83572e-07	-2.11916e-10	-0.54183
100173564	chr7:100173564:G:A	1.16654e-09	-2.11916e-10	-0.986559	1.15649e-07	-2.11916e-10	-1.00388
100174226	chr7:100174226:A:G	8.3514e-07	6.55232	-0.965319	1.19888e-06	2.40255	-1.06784
100174328	chr7:100174328:G:C	1.65711e-09	-2.11916e-10	-0.635521	1.61237e-07	-2.11916e-10	-0.671563
100174977	chr7:100174977:T:C	4.78829e-10	-1.87701	-2.80088e-10	4.99115e-08	-1.84419	-2.80088e-10
100175240	chr7:100175240:A:G	9.05177e-10	-2.11916e-10	-1.24022	9.05076e-08	-2.11916e-10	-1.249
100175937	chr7:100175937:A:G	9.08126e-10	-2.11916e-10	-1.23697	9.06468e-08	-2.11916e-10	-1.24747
100176256	chr7:100176256:G:A	1.04837e-09	-2.11916e-10	-1.09336	1.00463e-07	-2.11916e-10	-1.14465
100176499	chr7:100176499:T:C	1.26296e-07	4.77964	-1.08161	3.86353e-07	1.32666	-1.12435
100176730	chr7:100176730:T:A	1.37912e-09	-0.81915	-2.80088e-10	4.85836e-08	-1.87115	-2.80088e-10
100177291	chr7:100177291:C:T	9.55224e-10	-2.11916e-10	-1.18641	9.37601e-08	-2.11916e-10	-1.2137
100177531	chr7:100177531:G:A	9.40363e-10	-2.11916e-10	-1.20209	9.52822e-08	-2.11916e-10	-1.1976
100178060	chr7:100178060:C:CAGTG	1.53163e-10	-1.76898	-1.24787	2.48981e-07	1.01136	-1.24842
100178247	chr7:100178247:C:T	9.22533e-10	-2.11916e-10	-1.22123	9.14604e-08	-2.11916e-10	-1.23853
100178310	chr7:100178310:C:T	1.30399e-09	-2.11916e-10	-0.875169	1.28546e-07	-2.11916e-10	-0.898153
100178477	chr7:100178477:A:T	1.42248e-09	-2.11916e-10	-0.788197	1.54579e-07	-2.11916e-10	-0.713734
100178649	chr7:100178649:T:C	1.01778e-07	4.55067	-1.06848	3.51959e-07	1.22233	-1.11325
100178958	chr7:100178958:A:T	9.25244e-10	-2.11916e-10	-1.2183	9.32552e-08	-2.11916e-10	-1.2191
100179045	chr7:100179045:G:A	5.35695e-09	0.537798	-2.80088e-10	5.54422e-08	-1.7391	-2.80088e-10
100179185	chr7:100179185:G:A	3.25438e-07	5.89166	-1.24708	2.01445e-08	-1.50718	-1.24432
100179799	chr7:100179799:G:A	1.47534e-10	-1.80669	-1.24761	1.30249e-07	0.36143	-1.24642
100180246	chr7:100180246:A:C	4.61601e-10	-1.82301	-0.090643	8.06999e-08	-1.30356	-0.0601428
100180271	chr7:100180271:G:C	5.87891e-09	-2.11916e-10	0.630775	5.49041e-07	-2.11916e-10	0.553735
100180396	chr7:100180396:G:C	1.4852e-10	-1.80176	-1.24587	1.33687e-07	0.385412	-1.24435
100180604	chr7:100180604:G:T	2.2658e-07	5.4589	-1.1764	1.5006e-08	-1.81964	-1.22634
100180662	chr7:100180662:A:C	2.33429e-07	5.29422	-0.981944	1.71163e-08	-1.83323	-1.08118
100180694	chr7:100180694:T:C	1.06437e-09	-2.11916e-10	-1.07822	1.01734e-07	-2.11916e-10	-1.13207
100180756	chr7:100180756:G:A	2.0977e-09	-0.399755	-2.80088e-10	4.13233e-07	0.269573	-2.80088e-10
100180884	chr7:100180884:T:TG	3.24111e-09	0.0353191	-2.80088e-10	5.97799e-08	-1.66377	-2.80088e-10
100180902	chr7:100180902:C:T	1.25093e-09	-2.11916e-10	-0.91671	1.26237e-07	-2.11916e-10	-0.916278
100181620	chr7:100181620:A:G	1.58314e-10	-1.73399	-1.24979	2.94571e-07	1.18098	-1.24989
100182263	chr7:100182263:G:A	1.57001e-10	-1.74218	-1.24991	2.83384e-07	1.14225	-1.24988
100182660	chr7:100182660:G:A	2.37811e-07	5.5446	-1.21372	1.4838e-08	-1.81196	-1.24529
100184678	chr7:100184678:G:A	1.15995e-09	-2.11916e-10	-0.992219	1.17317e-07	-2.11916e-10	-0.989556
100185246	chr7:100185246:T:C	9.77793e-10	-1.16306	-2.80088e-10	6.42097e-08	-1.59228	-2.80088e-10
100186091	chr7:100186091:G:T	1.6003e-10	-1.72329	-1.2497	3.0955e-07	1.23053	-1.24985
100187081	chr7:100187081:G:T	2.48596e-10	-1.4686	-1.06393	9.72711e-07	2.22457	-1.09893
100187119	chr7:100187119:C:T	1.14777e-09	-2.11916e-10	-1.00278	1.15938e-07	-2.11916e-10	-1.00139
100187820	chr7:100187820:G:A	1.83413e-10	-1.62896	-1.20765	4.69379e-07	1.61589	-1.21892
100187905	chr7:100187905:C:T	9.91546e-10	-2.11916e-10	-1.14909	9.85235e-08	-2.11916e-10	-1.16414
100188127	chr7:100188127:C:T	8.51108e-10	-0.320944	-0.98087	2.19148e-08	-1.7374	-0.92987
100188142	chr7:100188142:T:G	2.14642e-07	5.41333	-1.18495	1.4859e-08	-1.8245	-1.23133
100189196	chr7:100189196:C:T	1.60082e-10	-1.72361	-1.24905	3.09285e-07	1.22922	-1.2494
100189667	chr7:100189667:A:T	2.92253e-09	-2.11916e-10	-0.0681483	2.9957e-07	-2.11916e-10	-0.0520887
100189749	chr7:100189749:A:G	1.57569e-10	-1.73976	-1.24872	2.86443e-07	1.15223	-1.24913
100190217	chr7:100190217:C:T	1.06263e-09	-2.11916e-10	-1.07985	1.01594e-07	-2.11916e-10	-1.13345
100191990	chr7:100191990:C:T	9.75995e-10	-2.11916e-10	-1.16489	1.04156e-07	-2.11916e-10	-1.10855
100192194	chr7:100192194:T:C	9.18402e-08	4.43531	-1.05586	2.88224e-07	1.01169	-1.10239
100193054	chr7:100193054:A:G	1.88289e-10	-1.59586	-1.21451	5.28891e-07	1.74112	-1.22478
100193331	chr7:100193331:C:T	1.02208e-09	-2.11916e-10	-1.11876	1.06261e-07	-2.11916e-10	-1.08854
100193348	chr7:100193348:G:A	1.62524e-10	-1.70835	-1.24918	3.28856e-07	1.29068	-1.2495
100193916	chr7:100193916:T:C	9.2267e-08	4.39176	-1.00767	2.9068e-07	0.976546	-1.05876
100194256	chr7:100194256:C:T	3.11338e-09	-0.00488709	-2.80088e-10	4.93517e-08	-1.85547	-2.80088e-10
100194985	chr7:100194985:A:G	1.95048e-10	-1.56288	-1.21223	5.93136e-07	1.85383	-1.22285
100195043	chr7:100195043:A:G	1.05762e-07	4.73473	-1.21413	1.39715e-08	-1.87188	-1.24553
100195682	chr7:100195682:G:A	2.094e-08	1.90106	-2.80088e-10	1.0948e-07	-1.0587	-2.80088e-10
100196319	chr7:100196319:T:C	4.47197e-08	3.86331	-1.2035	2.16781e-07	0.846088	-1.22164
100196335	chr7:100196335:C:T	1.71927e-09	-2.11916e-10	-0.598696	1.7333e-07	-2.11916e-10	-0.599244
100197592	chr7:100197592:C:G	1.71685e-09	0.0757496	-0.675857	3.75987e-06	3.11879	-0.641089
100198049	chr7:100198049:G:T	1.0164e-09	-2.11916e-10	-1.12433	1.01833e-07	-2.11916e-10	-1.1311
100198449	chr7:100198449:T:C	1.6054e-10	-1.72083	-1.24897	3.09987e-07	1.23143	-1.24934
100199406	chr7:100199406:C:T	9.07819e-10	-2.11916e-10	-1.23731	9.15615e-08	-2.11916e-10	-1.23743
100200169	chr7:100200169:A:G	1.7785e-10	-1.6175	-1.24991	3.61186e-07	1.38477	-1.24982
100202616	chr7:100202616:A:T	4.95942e-10	-1.84189	-2.80088e-10	4.99284e-08	-1.84385	-2.80088e-10
100202936	chr7:100202936:G:T	1.36222e-07	4.74548	-0.971789	1.66067e-08	-1.87227	-1.07236
100203190	chr7:100203190:T:C	1.23281e-09	-2.11916e-10	-0.931305	1.24666e-07	-2.11916e-10	-0.928798
100203212	chr7:100203212:T:G	6.93196e-08	4.27771	-1.17958	2.78993e-07	1.08365	-1.2069
100203335	chr7:100203335:G:A	1.71625e-10	-1.65373	-1.24931	4.11501e-07	1.51507	-1.2497
100203472	chr7:100203472:T:C	5.7425e-09	-2.11916e-10	0.607296	5.07978e-07	-2.11916e-10	0.475999
100203733	chr7:100203733:C:T	2.71436e-10	-1.77786	-0.666773	8.38198e-08	-0.715516	-0.610253
100204421	chr7:100204421:C:T	9.6321e-08	4.60295	-1.17586	1.41704e-08	-1.87601	-1.22727
100204424	chr7:100204424:T:C	1.06478e-09	-2.11916e-10	-1.07783	1.01768e-07	-2.11916e-10	-1.13174
100205189	chr7:100205189:G:C	6.23413e-08	4.02016	-1.02814	2.27138e-07	0.74842	-1.0773
100205820	chr7:100205820:ACT:A	1.3102e-09	-2.11916e-10	-0.870418	1.28573e-07	-2.11916e-10	-0.897944
100206502	chr7:100206502:C:T	1.57106e-10	-1.74154	-1.24989	2.70038e-07	1.09389	-1.24977
100207932	chr7:100207932:C:T	9.13771e-10	-2.11916e-10	-1.23077	9.19944e-08	-2.11916e-10	-1.23271
100207958	chr7:100207958:T:TAC	4.94227e-10	-1.84536	-2.80088e-10	5.01046e-08	-1.84033	-2.80088e-10
100209407	chr7:100209407:G:T	5.96566e-09	-2.11916e-10	0.645422	5.27739e-07	-2.11916e-10	0.514164
100209523	chr7:100209523:C:G	1.73252e-10	-1.65835	-1.23525	4.29968e-07	1.54299	-1.23372
100209642	chr7:100209642:G:A	1.63652e-10	-1.70213	-1.24848	3.37338e-07	1.31559	-1.24895
100209850	chr7:100209850:T:C	3.9914e-08	3.753	-1.20687	1.90267e-07	0.71799	-1.224
100210033	chr7:100210033:G:C	1.0241e-09	-1.11678	-2.80088e-10	5.29743e-08	-1.78463	-2.80088e-10
100210474	chr7:100210474:T:C	5.70867e-10	-1.7012	-2.80088e-10	5.33864e-08	-1.77688	-2.80088e-10
100210528	chr7:100210528:G:A	1.96967e-10	-1.54889	-1.21643	6.18827e-07	1.89977	-1.22638
100212167	chr7:100212167:T:C	4.95787e-10	-1.84221	-2.80088e-10	5.6356e-08	-1.72275	-2.80088e-10
100212536	chr7:100212536:A:G	4.86521e-10	-1.86107	-2.80088e-10	5.12294e-08	-1.81812	-2.80088e-10
100212802	chr7:100212802:A:G	1.09829e-07	4.73307	-1.17474	1.42289e-08	-1.87535	-1.22382
100212810	chr7:100212810:G:A	1.06941e-09	-2.11916e-10	-1.07349	1.05527e-07	-2.11916e-10	-1.09547
100213072	chr7:100213072:T:C	9.37599e-10	-2.11916e-10	-1.20503	9.4479e-08	-2.11916e-10	-1.20606
100213197	chr7:100213197:A:G	4.78078e-10	-1.87858	-2.80088e-10	9.08069e-08	-1.2457	-2.80088e-10
100213491	chr7:100213491:G:GA	2.77298e-10	-1.82858	-0.594684	7.48303e-08	-0.904091	-0.535125
100213690	chr7:100213690:G:A	3.42085e-08	3.55063	-1.15876	1.38043e-07	0.353626	-1.1805
100213841	chr7:100213841:C:G	1.60523e-10	-1.72177	-1.24815	3.08851e-07	1.22709	-1.24867
100214207	chr7:100214207:C:T	9.21017e-10	-2.11916e-10	-1.22287	9.13671e-08	-2.11916e-10	-1.23955
100214213	chr7:100214213:A:T	1.59758e-10	-1.72742	-1.24727	3.00449e-07	1.19876	-1.24792
100214466	chr7:100214466:A:G	1.55771e-10	-1.75005	-1.24991	2.69609e-07	1.0924	-1.24987
100215065	chr7:100215065:G:C	9.24774e-10	-2.11916e-10	-1.2188	9.13771e-08	-2.11916e-10	-1.23944
100215247	chr7:100215247:C:T	1.61461e-10	-1.72034	-1.24374	3.11211e-07	1.23083	-1.2448
100215469	chr7:100215469:C:A	4.82746e-10	-1.86886	-2.80088e-10	5.21676e-08	-1.79998	-2.80088e-10
100215514	chr7:100215514:G:C	1.50738e-09	-2.11916e-10	-0.730226	1.52321e-07	-2.11916e-10	-0.728447
100216049	chr7:100216049:T:C	2.46098e-10	-1.51724	-1.02538	8.44841e-07	2.04866	-1.06395
100216148	chr7:100216148:T:C	9.3326e-10	-2.11916e-10	-1.20967	9.40034e-08	-2.11916e-10	-1.21111
100216289	chr7:100216289:G:A	2.31854e-10	-1.52716	-1.07509	7.85091e-07	2.02021	-1.10885
100216291	chr7:100216291:A:G	1.06385e-09	-2.11916e-10	-1.07871	1.01686e-07	-2.11916e-10	-1.13255
100216706	chr7:100216706:C:T	9.07779e-10	-2.11916e-10	-1.23735	9.14204e-08	-2.11916e-10	-1.23897
100216963	chr7:100216963:A:G	1.604e-10	-1.7232	-1.24748	3.1064e-07	1.23232	-1.24812
100217020	chr7:100217020:G:A	9.63878e-10	-2.11916e-10	-1.17739	9.726e-08	-2.11916e-10	-1.17705
100217058	chr7:100217058:CCT:C	9.84625e-10	-2.11916e-10	-1.15609	9.93373e-08	-2.11916e-10	-1.15592
100217198	chr7:100217198:A:G	1.58059e-10	-1.74067	-1.24471	2.8365e-07	1.13897	-1.24566
100217200	chr7:100217200:T:G	9.19777e-10	-2.11916e-10	-1.22422	9.12893e-08	-2.11916e-10	-1.2404
100217485	chr7:100217485:C:T	4.54967e-10	-1.85608	-0.07205	9.67761e-08	-1.14312	-0.0389199
100217624	chr7:100217624:T:C	1.62567e-10	-1.7095	-1.24776	3.24769e-07	1.27706	-1.24838
100217776	chr7:100217776:T:A	1.64133e-10	-1.69799	-1.24969	3.40306e-07	1.32482	-1.24941
100217868	chr7:100217868:A:C	3.27188e-08	3.58908	-1.24173	1.40758e-08	-1.86065	-1.24933
100218293	chr7:100218293:TAA:T	2.18949e-07	5.30266	-1.05442	3.11067e-07	1.08676	-1.10119
100218814	chr7:100218814:G:A	6.06483e-10	-1.64068	-2.80088e-10	1.55385e-06	1.59406	-2.80088e-10
100218886	chr7:100218886:C:T	2.48416e-09	-1.39227	1.16161	4.81726e-06	1.35034	1.37518
100218999	chr7:100218999:A:G	9.92924e-10	-2.11916e-10	-1.1477	9.99201e-08	-2.11916e-10	-1.15007
100219453	chr7:100219453:G:A	2.14234e-09	-0.3787	-2.80088e-10	1.06907e-06	1.2201	-2.80088e-10
100219962	chr7:100219962:G:T	5.81931e-08	4.17037	-1.2472	1.40145e-08	-1.87833	-1.23602
100220236	chr7:100220236:A:G	1.69859e-10	-1.69072	-1.22266	3.79599e-07	1.40531	-1.22063
100220377	chr7:100220377:G:A	1.20503e-09	-2.11916e-10	-0.954095	1.21046e-07	-2.11916e-10	-0.958268
100220514	chr7:100220514:G:A	3.77954e-08	3.71012	-1.21853	1.8257e-07	0.685709	-1.23302
100220751	chr7:100220751:C:G	9.40504e-10	-2.11916e-10	-1.20194	9.47704e-08	-2.11916e-10	-1.20298
100221192	chr7:100221192:A:ACT	1.06424e-09	-1.07833	-2.80088e-10	3.31764e-07	0.049986	-2.80088e-10
100222221	chr7:100222221:G:A	4.9734e-08	4.01394	-1.24785	1.38574e-08	-1.876	-1.24962
100222427	chr7:100222427:T:C	1.86477e-10	-1.61505	-1.205	5.13086e-07	1.68851	-1.2025
100222545	chr7:100222545:C:T	2.9287e-09	-2.11916e-10	-0.0660387	3.00299e-07	-2.11916e-10	-0.0496595
100223254	chr7:100223254:A:G	2.39067e-10	-1.55865	-1.01296	7.46655e-07	1.91363	-1.05247
100223296	chr7:100223296:C:T	1.2158e-09	-2.11916e-10	-0.945197	1.25739e-07	-2.11916e-10	-0.920231
100223505	chr7:100223505:T:C	9.96871e-10	-1.14373	-2.80088e-10	5.14943e-08	-1.81297	-2.80088e-10
100224062	chr7:100224062:C:T	1.68688e-10	-1.69933	-1.22097	3.67922e-07	1.37226	-1.21883
100224102	chr7:100224102:T:G	4.91836e-10	-1.85021	-2.80088e-10	5.04353e-08	-1.83375	-2.80088e-10
100224409	chr7:100224409:C:T	9.14903e-10	-2.11916e-10	-1.22954	9.10086e-08	-2.11916e-10	-1.24348
100224677	chr7:100224677:T:G	1.05585e-09	-2.11916e-10	-1.08626	1.01067e-07	-2.11916e-10	-1.13865
100225031	chr7:100225031:C:T	9.13948e-10	-2.11916e-10	-1.23058	9.34599e-08	-2.11916e-10	-1.21691
100225899	chr7:100225899:C:T	4.87865e-08	3.99401	-1.24716	1.38614e-08	-1.87551	-1.24982
100225998	chr7:100225998:A:G	1.7012e-10	-1.70701	-1.20483	3.60325e-07	1.33484	-1.20227
100226074	chr7:100226074:A:C	1.09593e-09	-2.11916e-10	-1.049	1.10165e-07	-2.11916e-10	-1.05246
100226307	chr7:100226307:G:A	4.84885e-10	-1.86444	-2.80088e-10	7.35281e-08	-1.45677	-2.80088e-10
100226730	chr7:100226730:G:A	3.86631e-08	3.7181	-1.20381	1.85891e-07	0.692783	-1.22206
100226830	chr7:100226830:A:G	1.70236e-10	-1.69394	-1.21723	3.7642e-07	1.39129	-1.21502
100227652	chr7:100227652:A:G	6.38224e-08	4.26524	-1.24973	1.38511e-08	-1.87879	-1.24729
100227935	chr7:100227935:G:A	1.68361e-10	-1.69432	-1.22793	3.7182e-07	1.39008	-1.22611
100228121	chr7:100228121:T:C	9.65599e-10	-2.11916e-10	-1.1756	1.02733e-07	-2.11916e-10	-1.12231
100228125	chr7:100228125:A:G	2.54956e-10	-1.51777	-0.989494	8.73913e-07	2.04988	-1.03134
100229170	chr7:100229170:G:A	1.9712e-10	-1.85693	-0.907607	1.92442e-08	-1.85689	-0.940336
100229908	chr7:100229908:C:T	1.05691e-09	-1.08524	-2.80088e-10	9.53571e-08	-1.19681	-2.80088e-10
100230848	chr7:100230848:C:T	1.0885e-09	-2.11916e-10	-1.0558	1.03664e-07	-2.11916e-10	-1.11328
100231032	chr7:100231032:T:A	4.5129e-10	-1.84464	-0.0916038	9.05756e-08	-1.19114	-0.0571138
100231208	chr7:100231208:C:T	8.38986e-09	0.986427	-2.80088e-10	1.4724e-06	1.54021	-2.80088e-10
100232204	chr7:100232204:A:G	1.86771e-09	-1.34637	0.830482	1.19407e-07	-1.86692	0.895012
100232463	chr7:100232463:C:T	7.9904e-08	4.40342	-1.16319	1.42313e-08	-1.87853	-1.22046
100232513	chr7:100232513:G:A	1.03978e-09	-2.11916e-10	-1.10159	1.05234e-07	-2.11916e-10	-1.09825
100232658	chr7:100232658:C:T	2.65615e-09	-0.163721	-2.80088e-10	5.83644e-08	-1.68773	-2.80088e-10
100233158	chr7:100233158:G:A	1.65899e-09	-0.634389	-2.80088e-10	4.8224e-08	-1.87858	-2.80088e-10
100233824	chr7:100233824:C:G	9.75204e-10	-2.11916e-10	-1.16571	9.48699e-08	-2.11916e-10	-1.20193
100234154	chr7:100234154:A:G	9.64433e-10	-2.11916e-10	-1.17681	9.3034e-08	-2.11916e-10	-1.22147
100234249	chr7:100234249:C:T	4.80911e-09	-2.11916e-10	0.429915	4.50028e-07	-2.11916e-10	0.354872
100235120	chr7:100235120:A:G	9.64064e-10	-2.11916e-10	-1.1772	9.71076e-08	-2.11916e-10	-1.17862
100235397	chr7:100235397:CT:C	8.99739e-10	-2.11916e-10	-1.24625	9.06918e-08	-2.11916e-10	-1.24697
100235475	chr7:100235475:T:C	1.20594e-09	-2.11916e-10	-0.953339	1.13223e-07	-2.11916e-10	-1.02508
100235722	chr7:100235722:A:G	5.26718e-09	-2.11916e-10	0.520898	5.43133e-07	-2.11916e-10	0.542917
100236228	chr7:100236228:C:T	2.52233e-09	-1.37702	1.16161	4.99563e-06	1.3867	1.37518
100236378	chr7:100236378:C:T	2.97808e-09	-2.11916e-10	-0.0493182	3.02088e-07	-2.11916e-10	-0.0437207
100236567	chr7:100236567:T:C	2.16867e-08	3.15365	-1.21754	1.51929e-08	-1.80619	-1.22742
100237632	chr7:100237632:A:C	9.37084e-10	-2.11916e-10	-1.20558	9.29986e-08	-2.11916e-10	-1.22185
100237752	chr7:100237752:T:A	9.04788e-10	-2.11916e-10	-1.24065	9.0527e-08	-2.11916e-10	-1.24879
100237823	chr7:100237823:G:A	1.65509e-10	-1.8702	-1.06912	1.75506e-08	-1.79619	-1.09315
100237990	chr7:100237990:G:T	1.10646e-08	2.49598	-1.23283	1.01973e-05	4.7161	-1.24066
100238131	chr7:100238131:A:G	1.16816e-09	-2.11916e-10	-0.985164	1.1014e-07	-2.11916e-10	-1.05269
100238409	chr7:100238409:T:C	1.21202e-09	-2.11916e-10	-0.948311	1.1372e-07	-2.11916e-10	-1.0207
100238761	chr7:100238761:C:T	2.0096e-09	-0.442662	-2.80088e-10	5.35391e-08	-1.77403	-2.80088e-10
100239125	chr7:100239125:G:C	1.20164e-09	-2.11916e-10	-0.956913	1.15976e-07	-2.11916e-10	-1.00105
100239336	chr7:100239336:AATGT:A	9.22669e-10	-2.11916e-10	-1.22108	9.18793e-08	-2.11916e-10	-1.23396
100239792	chr7:100239792:C:T	1.17456e-09	-2.11916e-10	-0.979705	1.13573e-07	-2.11916e-10	-1.02199
100239890	chr7:100239890:G:A	1.20624e-09	-2.11916e-10	-0.953087	1.13253e-07	-2.11916e-10	-1.02482
100240611	chr7:100240611:C:T	9.26035e-10	-2.11916e-10	-1.21744	9.31611e-08	-2.11916e-10	-1.22011
100240805	chr7:100240805:C:T	1.17799e-09	-2.11916e-10	-0.976786	1.13882e-07	-2.11916e-10	-1.01927
100241900	chr7:100241900:C:T	9.55544e-10	-2.11916e-10	-1.18607	9.62656e-08	-2.11916e-10	-1.18733
100242216	chr7:100242216:T:C	1.74417e-09	-2.11916e-10	-0.584321	1.92332e-07	-2.11916e-10	-0.495215
100242739	chr7:100242739:C:T	1.05666e-09	-2.11916e-10	-1.08548	1.03699e-07	-2.11916e-10	-1.11295
100242838	chr7:100242838:A:G	2.94093e-10	-1.53069	-0.833768	5.14018e-07	1.36785	-0.88003
100243375	chr7:100243375:C:T	1.03887e-09	-2.11916e-10	-1.10247	9.97279e-08	-2.11916e-10	-1.15199
100243545	chr7:100243545:A:G	1.08492e-09	-2.11916e-10	-1.05909	1.03376e-07	-2.11916e-10	-1.11606
100243731	chr7:100243731:C:T	2.07542e-09	-0.410435	-2.80088e-10	1.02197e-06	1.17505	-2.80088e-10
100243883	chr7:100243883:T:C	2.11262e-09	-2.11916e-10	-0.392671	2.20728e-07	-2.11916e-10	-0.357508
100243908	chr7:100243908:A:AT	9.90305e-10	-2.11916e-10	-1.15034	9.95558e-08	-2.11916e-10	-1.15372
100244497	chr7:100244497:T:C	1.07165e-09	-2.11916e-10	-1.07139	1.04377e-07	-2.11916e-10	-1.10643
100244879	chr7:100244879:C:A	7.01148e-10	-0.423517	-1.07212	2.40299e-08	-1.47548	-1.09965
100245143	chr7:100245143:G:C	1.10063e-09	-2.11916e-10	-1.04471	1.07042e-07	-2.11916e-10	-1.08122
100245412	chr7:100245412:T:C	9.19431e-10	-2.11916e-10	-1.2246	9.15706e-08	-2.11916e-10	-1.23733
100245477	chr7:100245477:C:T	1.08553e-09	-2.11916e-10	-1.05853	1.05711e-07	-2.11916e-10	-1.09373
100245601	chr7:100245601:G:A	9.6054e-10	-2.11916e-10	-1.18086	9.67524e-08	-2.11916e-10	-1.18228
100245730	chr7:100245730:T:C	1.07882e-08	2.44306	-1.20521	5.87858e-08	-0.454699	-1.22584
100245886	chr7:100245886:C:T	5.64757e-10	-1.54284	-0.169115	3.49875e-08	-1.87693	-0.322515
100246081	chr7:100246081:C:T	1.23247e-09	-2.11916e-10	-0.931575	1.26008e-07	-2.11916e-10	-0.918097
100246150	chr7:100246150:C:T	1.09604e-09	-2.11916e-10	-1.04889	1.0418e-07	-2.11916e-10	-1.10832
100247357	chr7:100247357:T:C	5.64207e-10	-1.71293	-2.80088e-10	4.86505e-08	-1.86978	-2.80088e-10
100247534	chr7:100247534:T:C	9.52941e-10	-2.11916e-10	-1.1888	9.42208e-08	-2.11916e-10	-1.2088
100247598	chr7:100247598:C:T	9.29565e-10	-2.11916e-10	-1.21364	9.3726e-08	-2.11916e-10	-1.21406
100248243	chr7:100248243:C:T	8.00674e-10	-0.52199	-0.840909	8.05027e-07	1.72272	-0.786284
100248819	chr7:100248819:C:T	9.85711e-10	-1.15499	-2.80088e-10	5.37847e-08	-1.76945	-2.80088e-10
100248831	chr7:100248831:G:A	9.38874e-10	-2.11916e-10	-1.20367	9.30309e-08	-2.11916e-10	-1.22151
100249083	chr7:100249083:G:A	9.26064e-10	-2.11916e-10	-1.21741	9.33474e-08	-2.11916e-10	-1.21811
100249210	chr7:100249210:A:G	1.08484e-07	4.77497	-1.22896	1.42893e-08	-1.87665	-1.21828
100249524	chr7:100249524:T:G	1.24464e-07	4.92849	-1.24507	1.38718e-08	-1.87634	-1.24824
100249614	chr7:100249614:C:T	8.72426e-07	6.77066	-1.13998	1.87659e-08	-1.78804	-1.03435
100250355	chr7:100250355:A:G	1.22821e-07	4.91679	-1.24665	1.38623e-08	-1.87617	-1.24909
100250671	chr7:100250671:T:C	1.44584e-09	-2.11916e-10	-0.771907	1.43434e-07	-2.11916e-10	-0.788564
100251079	chr7:100251079:A:G	1.89825e-09	-2.11916e-10	-0.499665	1.91798e-07	-2.11916e-10	-0.497997
100251505	chr7:100251505:T:C	1.16742e-09	-2.11916e-10	-0.985802	1.09969e-07	-2.11916e-10	-1.05424
100251800	chr7:100251800:G:A	5.73232e-10	-1.69706	-2.80088e-10	4.99224e-08	-1.84397	-2.80088e-10
100251949	chr7:100251949:G:C	9.15289e-10	-2.11916e-10	-1.22911	9.10261e-08	-2.11916e-10	-1.24329
100252403	chr7:100252403:G:A	9.32081e-10	-2.11916e-10	-1.21093	9.43832e-08	-2.11916e-10	-1.20708
100252472	chr7:100252472:A:G	1.23591e-09	-2.11916e-10	-0.92879	1.25289e-07	-2.11916e-10	-0.923815
100252754	chr7:100252754:C:T	1.91962e-09	-2.11916e-10	-0.488469	1.94561e-07	-2.11916e-10	-0.48369
100253139	chr7:100253139:G:A	9.18281e-10	-2.11916e-10	-1.22585	9.29113e-08	-2.11916e-10	-1.22279
100253263	chr7:100253263:C:T	5.49493e-10	-1.73936	-2.80088e-10	5.04042e-08	-1.83436	-2.80088e-10
100253646	chr7:100253646:T:A	1.36203e-07	5.02344	-1.24988	1.38632e-08	-1.87659	-1.24861
100254941	chr7:100254941:C:T	8.96836e-10	-2.11916e-10	-1.24948	9.04921e-08	-2.11916e-10	-1.24918
100255242	chr7:100255242:A:T	3.4583e-09	0.100181	-2.80088e-10	1.12862e-07	-1.02827	-2.80088e-10
100255626	chr7:100255626:C:T	1.1494e-09	-2.11916e-10	-1.00136	1.20234e-07	-2.11916e-10	-0.965
100256037	chr7:100256037:G:A	5.36624e-10	-1.76306	-2.80088e-10	4.82595e-08	-1.87785	-2.80088e-10
100256137	chr7:100256137:C:G	7.30782e-10	-1.45424	-2.80088e-10	1.34662e-07	-0.851669	-2.80088e-10
100256440	chr7:100256440:C:A	9.08039e-10	-2.11916e-10	-1.23707	9.15185e-08	-2.11916e-10	-1.2379
100256447	chr7:100256447:C:T	8.15725e-08	4.48971	-1.22882	1.41756e-08	-1.86675	-1.23617
100259220	chr7:100259220:AT:A	1.01127e-09	-2.11916e-10	-1.12939	1.021e-07	-2.11916e-10	-1.12848
100259529	chr7:100259529:A:G	8.98767e-10	-2.11916e-10	-1.24733	9.07367e-08	-2.11916e-10	-1.24648
100260003	chr7:100260003:C:G	1.27565e-09	-0.897142	-2.80088e-10	6.00567e-08	-1.65915	-2.80088e-10
100260339	chr7:100260339:C:G	1.90339e-09	-2.11916e-10	-0.496963	1.92962e-07	-2.11916e-10	-0.491945
100260352	chr7:100260352:G:A	6.83549e-10	-1.52105	-2.80088e-10	5.79553e-08	-1.69477	-2.80088e-10
100260493	chr7:100260493:T:C	1.76931e-09	-2.11916e-10	-0.570007	1.79323e-07	-2.11916e-10	-0.565248
100260583	chr7:100260583:G:A	9.8812e-10	-2.11916e-10	-1.15255	1.00441e-07	-2.11916e-10	-1.14487
100260882	chr7:100260882:C:T	4.71646e-07	6.22577	-1.21014	1.55676e-08	-1.87087	-1.13838
100261730	chr7:100261730:T:C	9.00781e-10	-2.11916e-10	-1.24509	9.08231e-08	-2.11916e-10	-1.24553
100261927	chr7:100261927:T:C	1.00581e-09	-2.11916e-10	-1.13481	9.84551e-08	-2.11916e-10	-1.16484
100263526	chr7:100263526:C:T	5.07482e-09	1.65656	-1.17287	1.72893e-08	-1.68684	-1.21751
100264444	chr7:100264444:A:G	9.75555e-10	-2.11916e-10	-1.16535	9.59618e-08	-2.11916e-10	-1.19049
100264971	chr7:100264971:A:G	1.07637e-09	-2.11916e-10	-1.067	1.02586e-07	-2.11916e-10	-1.12374
100265861	chr7:100265861:A:G	6.24338e-08	4.24317	-1.24966	1.515e-08	-1.7886	-1.24784
100266518	chr7:100266518:C:T	5.50069e-10	-0.781324	-0.956986	4.45773e-07	1.25547	-0.910103
100267256	chr7:100267256:T:C	1.04515e-09	-2.11916e-10	-1.09644	1.05871e-07	-2.11916e-10	-1.09222
100267499	chr7:100267499:G:A	1.07724e-09	-2.11916e-10	-1.0662	1.09154e-07	-2.11916e-10	-1.06168
100267777	chr7:100267777:T:C	9.003e-10	-2.11916e-10	-1.24563	9.07776e-08	-2.11916e-10	-1.24603
100268717	chr7:100268717:C:T	8.98456e-10	-2.11916e-10	-1.24768	9.05975e-08	-2.11916e-10	-1.24801
100270789	chr7:100270789:T:C	4.99141e-10	-0.840882	-0.994583	3.85561e-07	1.15312	-0.952863
100270952	chr7:100270952:G:T	1.02426e-09	-2.11916e-10	-1.11663	1.02963e-07	-2.11916e-10	-1.12007
100273656	chr7:100273656:A:G	2.45508e-09	-1.80214	1.5597	7.4332e-07	-0.799778	1.65647
100273726	chr7:100273726:C:T	9.00263e-10	-2.11916e-10	-1.24567	9.08444e-08	-2.11916e-10	-1.24529
100274184	chr7:100274184:G:A	1.59344e-08	1.62788	-2.80088e-10	1.31994e-07	-0.871685	-2.80088e-10
100274280	chr7:100274280:G:A	1.58967e-09	-2.11916e-10	-0.67707	1.52835e-07	-2.11916e-10	-0.725082
100275052	chr7:100275052:G:A	1.65454e-09	-1.77658	1.13951	4.5874e-07	-0.86463	1.23868
100275219	chr7:100275219:A:G	8.98069e-10	-2.11916e-10	-1.24811	9.05965e-08	-2.11916e-10	-1.24802
100275774	chr7:100275774:C:T	2.27125e-09	-1.79143	1.47116	6.58735e-07	-0.840415	1.5763
100275775	chr7:100275775:G:A	9.73484e-10	-2.11916e-10	-1.16747	9.81223e-08	-2.11916e-10	-1.16822
100275826	chr7:100275826:G:C	5.64386e-10	-1.71262	-2.80088e-10	4.82302e-08	-1.87845	-2.80088e-10
100276574	chr7:100276574:T:A	3.82027e-10	-1.26295	-0.839913	1.89121e-07	0.237716	-0.749769
100277067	chr7:100277067:G:A	1.24728e-09	-2.11916e-10	-0.919633	1.26293e-07	-2.11916e-10	-0.915832
100277552	chr7:100277552:T:C	6.3495e-10	-1.59481	-2.80088e-10	4.86635e-08	-1.86951	-2.80088e-10
100277723	chr7:100277723:G:A	1.03339e-09	-2.11916e-10	-1.10775	1.04229e-07	-2.11916e-10	-1.10785
100278387	chr7:100278387:G:A	4.6611e-10	-1.85902	-0.0449124	2.02091e-07	-0.513794	0.068075
100278489	chr7:100278489:T:C	1.9022e-09	-2.11916e-10	-0.497587	1.96723e-07	-2.11916e-10	-0.472643
100280226	chr7:100280226:G:C	6.46939e-10	-1.5761	-2.80088e-10	1.64598e-07	-0.65093	-2.80088e-10
100280292	chr7:100280292:T:G	9.26294e-10	-2.11916e-10	-1.21716	9.29968e-08	-2.11916e-10	-1.22187
100280587	chr7:100280587:C:T	2.49337e-09	-1.15037	0.923401	1.36715e-07	-1.82712	0.990581
100280759	chr7:100280759:A:C	7.60623e-10	-1.593	0.178785	6.73737e-08	-1.64877	0.104585
100281778	chr7:100281778:G:A	1.19686e-09	-2.11916e-10	-0.960893	1.20023e-07	-2.11916e-10	-0.966755
100282115	chr7:100282115:C:T	9.6139e-10	-2.11916e-10	-1.17997	9.69846e-08	-2.11916e-10	-1.17989
100282182	chr7:100282182:C:T	5.62908e-10	-1.71524	-2.80088e-10	4.99187e-08	-1.84404	-2.80088e-10
100283384	chr7:100283384:G:A	9.73392e-10	-2.11916e-10	-1.16757	9.81129e-08	-2.11916e-10	-1.16832
100284941	chr7:100284941:G:A	9.02912e-10	-2.11916e-10	-1.24273	9.10529e-08	-2.11916e-10	-1.243
100285365	chr7:100285365:A:T	1.12235e-09	-2.11916e-10	-1.02517	1.13524e-07	-2.11916e-10	-1.02243
100285505	chr7:100285505:T:G	3.37383e-08	3.53386	-1.15582	1.68232e-08	-1.73413	-1.19755
100285634	chr7:100285634:G:A	1.44745e-09	-2.11916e-10	-0.770791	1.48843e-07	-2.11916e-10	-0.751548
100285641	chr7:100285641:G:C	9.00741e-10	-2.11916e-10	-1.24514	9.09074e-08	-2.11916e-10	-1.2446
100286137	chr7:100286137:A:G	1.77804e-09	-2.11916e-10	-0.565087	1.5759e-07	-2.11916e-10	-0.69444
100286575	chr7:100286575:G:C	1.3984e-09	-2.11916e-10	-0.80527	1.43743e-07	-2.11916e-10	-0.786412
100286864	chr7:100286864:A:T	9.70871e-10	-2.11916e-10	-1.17016	9.76708e-08	-2.11916e-10	-1.17284
100287114	chr7:100287114:G:A	4.60438e-10	-1.86812	-0.0480569	1.84828e-07	-0.599814	0.0648023
100288515	chr7:100288515:G:C	4.1806e-09	-2.11916e-10	0.289856	4.3009e-07	-2.11916e-10	0.309557
100288886	chr7:100288886:G:A	3.7057e-07	6.00262	-1.22817	1.49443e-08	-1.8723	-1.17781
100289194	chr7:100289194:T:C	9.24903e-10	-2.11916e-10	-1.21866	9.69017e-08	-2.11916e-10	-1.18074
100289762	chr7:100289762:G:A	1.02964e-09	-2.11916e-10	-1.11139	1.01802e-07	-2.11916e-10	-1.13141
100290814	chr7:100290814:C:G	1.99415e-09	-2.11916e-10	-0.450378	2.01623e-07	-2.11916e-10	-0.44804
100290985	chr7:100290985:T:G	4.78301e-10	-1.87811	-2.80088e-10	5.49533e-08	-1.74796	-2.80088e-10
100291556	chr7:100291556:G:A	3.02978e-07	5.79785	-1.22479	1.49613e-08	-1.87716	-1.17181
100291722	chr7:100291722:C:T	1.06573e-09	-2.11916e-10	-1.07694	1.0705e-07	-2.11916e-10	-1.08114
100292393	chr7:100292393:C:T	1.61286e-09	-2.11916e-10	-0.662592	1.54952e-07	-2.11916e-10	-0.711323
100292523	chr7:100292523:C:T	4.8537e-10	-1.86344	-2.80088e-10	6.90872e-08	-1.51907	-2.80088e-10
100292936	chr7:100292936:TACAGTGA:T	1.09741e-09	-2.11916e-10	-1.04765	1.09215e-07	-2.11916e-10	-1.06112
100293297	chr7:100293297:G:A	9.13083e-10	-2.11916e-10	-1.23153	9.21157e-08	-2.11916e-10	-1.23139
100293688	chr7:100293688:G:A	8.96447e-10	-2.11916e-10	-1.24991	9.04255e-08	-2.11916e-10	-1.24991
100294394	chr7:100294394:AG:A	8.4892e-08	4.51972	-1.21894	1.54003e-08	-1.84104	-1.17901
100295215	chr7:100295215:G:A	4.56348e-09	-2.11916e-10	0.377488	4.7016e-07	-2.11916e-10	0.398634
100295274	chr7:100295274:G:A	1.6096e-09	-2.11916e-10	-0.664612	1.63674e-07	-2.11916e-10	-0.656561
100295525	chr7:100295525:C:G	1.69691e-10	-1.86967	-1.0447	4.93911e-08	-0.782678	-1.07199
100295574	chr7:100295574:C:T	1.43681e-09	-2.11916e-10	-0.778172	1.38664e-07	-2.11916e-10	-0.822388
100296085	chr7:100296085:A:G	9.61313e-10	-2.11916e-10	-1.18005	9.67191e-08	-2.11916e-10	-1.18263
100296287	chr7:100296287:C:G	1.40068e-09	-2.11916e-10	-0.803639	1.52698e-07	-2.11916e-10	-0.725976
100296318	chr7:100296318:T:TG	5.4838e-09	1.81045	-1.24925	1.60573e-08	-1.7284	-1.24987
100296324	chr7:100296324:C:A	3.83185e-10	-1.58846	-0.511379	4.03411e-08	-1.55228	-0.504788
100296891	chr7:100296891:G:A	7.14601e-09	-2.11916e-10	0.825956	7.20003e-07	-2.11916e-10	0.824818
100297686	chr7:100297686:C:G	0.00127729	13.9392	-1.0195	1.64634e-08	-1.84649	-1.1068
100298346	chr7:100298346:C:T	7.58499e-09	-2.11916e-10	0.885574	6.65347e-07	-2.11916e-10	0.74587
100298482	chr7:100298482:G:A	2.55557e-10	-1.28108	-1.22383	1.42699e-08	-1.86659	-1.22969
100298585	chr7:100298585:T:A	1.41696e-09	-2.11916e-10	-0.792087	1.46451e-07	-2.11916e-10	-0.767745
100299719	chr7:100299719:G:A	4.13786e-10	-1.87772	-0.145287	1.50152e-07	-0.705579	-0.0372085
100300169	chr7:100300169:T:C	1.03598e-09	-2.11916e-10	-1.10525	1.04376e-07	-2.11916e-10	-1.10644
100303636	chr7:100303636:A:G	9.35755e-10	-2.11916e-10	-1.207	9.62783e-08	-2.11916e-10	-1.1872
100303979	chr7:100303979:T:C	0.00114574	13.7943	-0.983363	1.68275e-08	-1.8534	-1.07802
100304239	chr7:100304239:T:G	8.97805e-10	-2.11916e-10	-1.2484	9.05554e-08	-2.11916e-10	-1.24848
100304773	chr7:100304773:G:A	6.90459e-09	-2.11916e-10	0.791588	6.07581e-07	-2.11916e-10	0.655046
100304859	chr7:100304859:C:A	1.33626e-09	-2.11916e-10	-0.850721	1.38165e-07	-2.11916e-10	-0.82599
100305015	chr7:100305015:C:G	3.10344e-10	-1.77235	-0.538322	8.14265e-08	-0.814878	-0.539859
100306105	chr7:100306105:C:T	5.68911e-10	-1.70463	-2.80088e-10	1.33908e-07	-0.857288	-2.80088e-10
100306292	chr7:100306292:G:A	1.4286e-09	-2.11916e-10	-0.783905	1.47844e-07	-2.11916e-10	-0.758281
100307346	chr7:100307346:A:G	0.00152201	14.111	-1.01606	1.66288e-08	-1.83916	-1.10414
100307702	chr7:100307702:C:T	0.0014441	14.2006	-1.1582	1.49829e-08	-1.8341	-1.21343
100307830	chr7:100307830:C:A	1.95193e-09	-2.11916e-10	-0.47178	1.98387e-07	-2.11916e-10	-0.464217
100307835	chr7:100307835:G:A	2.73956e-06	7.91224	-1.13728	3.22763e-08	-1.22374	-1.05636
100307852	chr7:100307852:C:G	0.00101178	13.7765	-1.08992	1.54943e-08	-1.85366	-1.16031
100308061	chr7:100308061:A:G	0.00044864	12.8816	-1.0082	1.64998e-08	-1.87225	-1.07884
100308641	chr7:100308641:G:A	5.33714e-10	-1.76849	-2.80088e-10	6.9868e-08	-1.50783	-2.80088e-10
100308677	chr7:100308677:C:T	0.00148257	14.3181	-1.24937	1.52313e-08	-1.81119	-1.21989
100315440	chr7:100315440:G:A	8.96455e-10	-2.11916e-10	-1.2499	9.04252e-08	-2.11916e-10	-1.24992
100315523	chr7:100315523:G:T	0.00350238	15.1388	-1.21041	1.5717e-08	-1.7544	-1.2453
100315626	chr7:100315626:C:T	1.19318e-09	-2.11916e-10	-0.963978	1.16849e-07	-2.11916e-10	-0.993554
100316438	chr7:100316438:C:T	1.09101e-09	-2.11916e-10	-1.0535	1.09519e-07	-2.11916e-10	-1.05834
100316647	chr7:100316647:C:CTA	5.12539e-10	-1.80898	-2.80088e-10	1.03087e-07	-1.11887	-2.80088e-10
100316712	chr7:100316712:C:T	1.13067e-09	-2.11916e-10	-1.01778	1.14447e-07	-2.11916e-10	-1.01432
100317774	chr7:100317774:G:A	1.90395e-09	-2.11916e-10	-0.496665	1.97499e-07	-2.11916e-10	-0.468705
100318050	chr7:100318050:C:T	5.18211e-10	-1.79797	-2.80088e-10	4.82159e-08	-1.87875	-2.80088e-10
100318169	chr7:100318169:A:G	9.4524e-10	-2.11916e-10	-1.19691	9.74417e-08	-2.11916e-10	-1.17518
100319299	chr7:100319299:C:T	1.1735e-09	-2.11916e-10	-0.98061	1.18355e-07	-2.11916e-10	-0.980747
100319793	chr7:100319793:G:A	0.00565233	15.4959	-1.08887	1.78078e-08	-1.67969	-1.19511
100320389	chr7:100320389:G:A	1.15457e-09	-0.996873	-2.80088e-10	1.75908e-07	-0.58448	-2.80088e-10
100321178	chr7:100321178:G:A	9.09682e-10	-2.11916e-10	-1.23526	9.16399e-08	-2.11916e-10	-1.23657
100321202	chr7:100321202:T:C	1.09137e-09	-2.11916e-10	-1.05316	1.11332e-07	-2.11916e-10	-1.04192
100321549	chr7:100321549:A:ATTAT	1.33509e-09	-2.11916e-10	-0.8516	1.3804e-07	-2.11916e-10	-0.826894
100321894	chr7:100321894:TTAAA:T	2.27698e-09	-0.468319	0.150573	1.0451e-06	0.960437	0.236997
100322965	chr7:100322965:G:A	0.00123082	13.6807	-0.798157	1.95392e-08	-1.85697	-0.925051
100323302	chr7:100323302:G:C	1.44351e-09	-2.11916e-10	-0.773517	1.48437e-07	-2.11916e-10	-0.754275
100323620	chr7:100323620:A:C	8.97987e-10	-0.379263	-0.868935	2.24619e-08	-1.83338	-0.80924
100323626	chr7:100323626:A:T	1.37891e-09	-2.11916e-10	-0.819302	1.4271e-07	-2.11916e-10	-0.793625
100323850	chr7:100323850:G:A	1.83897e-09	-2.11916e-10	-0.531394	1.87047e-07	-2.11916e-10	-0.523079
100324370	chr7:100324370:A:G	1.12023e-09	-1.02706	-2.80088e-10	1.71301e-07	-0.611016	-2.80088e-10
100324577	chr7:100324577:A:G	9.90967e-10	-2.11916e-10	-1.14967	9.99611e-08	-2.11916e-10	-1.14966
100324770	chr7:100324770:T:C	0.000918477	13.7306	-1.1407	1.48192e-08	-1.85578	-1.20274
100325396	chr7:100325396:C:T	9.16093e-10	-2.11916e-10	-1.22823	9.23483e-08	-2.11916e-10	-1.22887
100325589	chr7:100325589:C:T	1.04239e-09	-2.11916e-10	-1.09908	1.05443e-07	-2.11916e-10	-1.09626
100325927	chr7:100325927:G:C	5.55445e-10	-1.72858	-2.80088e-10	4.84715e-08	-1.87346	-2.80088e-10
100326149	chr7:100326149:C:T	9.07334e-10	-2.11916e-10	-1.23784	9.1415e-08	-2.11916e-10	-1.23903
100326302	chr7:100326302:C:T	1.19519e-09	-2.11916e-10	-0.962294	1.17066e-07	-2.11916e-10	-0.991704
100326585	chr7:100326585:T:C	9.28226e-10	-2.11916e-10	-1.21508	9.35715e-08	-2.11916e-10	-1.21571
100327121	chr7:100327121:T:A	5.45813e-10	-1.74608	-2.80088e-10	5.16609e-08	-1.80974	-2.80088e-10
100327373	chr7:100327373:G:C	8.98443e-10	-2.11916e-10	-1.24769	9.06379e-08	-2.11916e-10	-1.24757
100328105	chr7:100328105:C:A	9.32349e-10	-2.11916e-10	-1.21065	9.40419e-08	-2.11916e-10	-1.2107
100328297	chr7:100328297:G:C	1.10153e-09	-2.11916e-10	-1.04389	1.11479e-07	-2.11916e-10	-1.04061
100328685	chr7:100328685:T:C	0.00101472	13.6988	-1.00926	1.64022e-08	-1.85734	-1.09968
100328989	chr7:100328989:C:T	9.21173e-10	-2.11916e-10	-1.2227	9.2644e-08	-2.11916e-10	-1.22567
100328996	chr7:100328996:T:C	9.18586e-10	-2.11916e-10	-1.22552	9.25958e-08	-2.11916e-10	-1.22619
100329188	chr7:100329188:C:T	0.00117417	14.0843	-1.24882	1.50498e-08	-1.82748	-1.2156
100330613	chr7:100330613:G:A	8.96482e-10	-2.11916e-10	-1.24987	9.04444e-08	-2.11916e-10	-1.2497
100331234	chr7:100331234:A:C	1.31037e-09	-2.11916e-10	-0.870285	1.3259e-07	-2.11916e-10	-0.86718
100331425	chr7:100331425:T:G	2.51772e-09	-0.217245	-2.80088e-10	1.27624e-06	1.39723	-2.80088e-10
100332171	chr7:100332171:G:A	1.18951e-09	-2.11916e-10	-0.967055	1.16467e-07	-2.11916e-10	-0.996827
100332824	chr7:100332824:C:T	0.00121553	14.0154	-1.14527	1.49583e-08	-1.84372	-1.20546
100333015	chr7:100333015:A:T	9.46662e-10	-2.11916e-10	-1.19541	9.61564e-08	-2.11916e-10	-1.18846
100333289	chr7:100333289:T:C	6.78157e-09	-2.11916e-10	0.773611	6.47458e-07	-2.11916e-10	0.718616
100333840	chr7:100333840:T:C	2.69807e-10	-1.79262	-0.658031	7.81527e-08	-0.739536	-0.656237
100334130	chr7:100334130:G:A	1.96381e-09	-2.11916e-10	-0.465709	1.99254e-07	-2.11916e-10	-0.459856
100334426	chr7:100334426:C:T	1.90769e-10	-1.82207	-0.97522	5.30887e-08	-0.768321	-1.01415
100334695	chr7:100334695:C:T	1.33552e-09	-2.11916e-10	-0.851278	1.38087e-07	-2.11916e-10	-0.826551
100335485	chr7:100335485:G:A	9.74097e-10	-1.16684	-2.80088e-10	1.53232e-07	-0.722482	-2.80088e-10
100335778	chr7:100335778:G:T	9.46221e-10	-2.11916e-10	-1.19588	9.61089e-08	-2.11916e-10	-1.18896
100336264	chr7:100336264:C:T	8.66512e-09	-2.11916e-10	1.01871	8.07687e-07	-2.11916e-10	0.939736
100336569	chr7:100336569:T:C	0.00108823	14.0094	-1.24991	1.4809e-08	-1.83176	-1.22745
100336822	chr7:100336822:T:A	3.75173e-09	0.181621	-2.80088e-10	4.8234e-08	-1.87838	-2.80088e-10
100336830	chr7:100336830:G:A	0.00122531	13.8199	-0.941798	1.74048e-08	-1.85272	-1.04497
100337169	chr7:100337169:C:T	5.55069e-10	-1.72926	-2.80088e-10	1.26413e-07	-0.914886	-2.80088e-10
100337428	chr7:100337428:G:A	9.87757e-10	-2.11916e-10	-1.15292	9.98662e-08	-2.11916e-10	-1.15061
100337474	chr7:100337474:G:A	0.000448589	12.7894	-0.916158	1.77696e-08	-1.87432	-1.00263
100337498	chr7:100337498:G:A	6.37251e-10	-1.59119	-2.80088e-10	9.1324e-08	-1.24002	-2.80088e-10
100338393	chr7:100338393:G:A	1.17401e-08	-2.11916e-10	1.32242	1.08706e-06	-2.11916e-10	1.23679
100338404	chr7:100338404:C:T	8.73103e-09	1.02629	-2.80088e-10	7.87559e-07	0.9145	-2.80088e-10
100338804	chr7:100338804:T:C	0.00103172	13.6522	-0.946053	1.72307e-08	-1.85926	-1.04849
100339331	chr7:100339331:G:A	8.99532e-10	-2.11916e-10	-1.24648	9.06809e-08	-2.11916e-10	-1.24709
100339858	chr7:100339858:A:G	0.00142789	14.0552	-1.02405	1.63122e-08	-1.84171	-1.12081
100340180	chr7:100340180:A:G	0.0017676	14.2739	-1.02941	1.64358e-08	-1.83024	-1.12474
100340318	chr7:100340318:A:G	0.000234264	12.2083	-0.98466	1.6674e-08	-1.87857	-1.06202
100340319	chr7:100340319:A:G	0.00186518	14.2048	-0.906573	1.79855e-08	-1.83448	-1.03039
100340530	chr7:100340530:G:A	1.23769e-09	-2.11916e-10	-0.927354	1.27646e-07	-2.11916e-10	-0.905181
100340582	chr7:100340582:T:G	0.00123704	14.1355	-1.24787	1.4739e-08	-1.82513	-1.23881
100341163	chr7:100341163:G:A	1.13738e-08	-2.11916e-10	1.29071	1.05426e-06	-2.11916e-10	1.20616
100341241	chr7:100341241:G:A	0.00109358	13.7808	-1.0164	1.63738e-08	-1.85411	-1.10465
100341332	chr7:100341332:G:A	2.28144e-09	0.815754	-1.13154	2.2702e-08	-1.52278	-1.10921
100341407	chr7:100341407:G:A	0.00147919	14.1927	-1.12625	1.52828e-08	-1.83481	-1.1929
100342748	chr7:100342748:C:T	1.3364e-09	-2.11916e-10	-0.850617	1.3818e-07	-2.11916e-10	-0.825882
100343007	chr7:100343007:A:C	0.000380476	12.6254	-0.916818	1.77164e-08	-1.87672	-1.00323
100343382	chr7:100343382:T:A	4.80795e-10	-1.87291	-2.80088e-10	5.46272e-08	-1.75391	-2.80088e-10
100343910	chr7:100343910:T:C	9.60075e-10	-1.18134	-2.80088e-10	5.00192e-08	-1.84203	-2.80088e-10
100344060	chr7:100344060:G:A	9.05517e-10	-2.11916e-10	-1.23985	9.12287e-08	-2.11916e-10	-1.24107
100344190	chr7:100344190:T:C	1.22133e-09	-2.11916e-10	-0.940653	1.25917e-07	-2.11916e-10	-0.918816
100344281	chr7:100344281:C:T	1.47146e-09	-2.11916e-10	-0.754341	1.52573e-07	-2.11916e-10	-0.726798
100344333	chr7:100344333:T:A	1.28298e-09	-2.11916e-10	-0.891409	1.29805e-07	-2.11916e-10	-0.888405
100344804	chr7:100344804:C:T	1.0768e-09	-2.11916e-10	-1.0666	1.08945e-07	-2.11916e-10	-1.0636
100344985	chr7:100344985:A:G	1.26311e-09	-2.11916e-10	-0.907019	1.30713e-07	-2.11916e-10	-0.881432
100345481	chr7:100345481:G:A	8.13277e-10	-1.34728	-2.80088e-10	1.03216e-07	-1.11761	-2.80088e-10
100345606	chr7:100345606:TAA:T	1.67949e-09	-2.11916e-10	-0.622105	1.70679e-07	-2.11916e-10	-0.614651
100345657	chr7:100345657:T:G	1.62622e-09	0.380077	-1.03442	2.77834e-08	-1.37301	-1.05699
100345660	chr7:100345660:A:G	0.000800849	13.6502	-1.1974	1.43861e-08	-1.85218	-1.23599
100345968	chr7:100345968:G:C	8.99225e-10	-2.11916e-10	-1.24682	9.2133e-08	-2.11916e-10	-1.23121
100347152	chr7:100347152:CA:C	2.1125e-09	-2.11916e-10	-0.392723	2.18419e-07	-2.11916e-10	-0.368022
100348199	chr7:100348199:G:A	1.15965e-09	-2.11916e-10	-0.99248	1.19308e-07	-2.11916e-10	-0.972729
100348584	chr7:100348584:G:A	1.42325e-09	0.460147	-1.2478	1.79383e-08	-1.6229	-1.2446
100349841	chr7:100349841:C:T	8.99502e-10	-2.11916e-10	-1.24651	9.06793e-08	-2.11916e-10	-1.24711
100350034	chr7:100350034:C:G	0.00114408	14.0452	-1.23572	1.45091e-08	-1.83081	-1.24886
100350351	chr7:100350351:G:A	5.81551e-09	0.619931	-2.80088e-10	5.58642e-08	-1.73151	-2.80088e-10
100350450	chr7:100350450:C:T	2.05149e-09	-0.422033	-2.80088e-10	8.30304e-07	0.967353	-2.80088e-10
100350609	chr7:100350609:CATG:C	1.22225e-09	-2.11916e-10	-0.939904	1.26014e-07	-2.11916e-10	-0.918042
100350925	chr7:100350925:T:C	9.25979e-09	-2.11916e-10	1.08508	9.84989e-07	-2.11916e-10	1.13819
100351704	chr7:100351704:G:T	1.83935e-09	-2.11916e-10	-0.531187	1.87068e-07	-2.11916e-10	-0.522964
100351947	chr7:100351947:A:C	9.55697e-10	-2.11916e-10	-1.18591	9.65991e-08	-2.11916e-10	-1.18387
100351948	chr7:100351948:C:T	1.09091e-09	-2.11916e-10	-1.05359	1.1042e-07	-2.11916e-10	-1.05015
100352032	chr7:100352032:CCA:C	2.85457e-10	-1.81122	-0.583043	9.04678e-08	-0.666965	-0.582479
100352383	chr7:100352383:C:T	1.07296e-09	-0.210087	-0.860092	2.35349e-08	-1.79485	-0.801105
100352591	chr7:100352591:G:A	1.6712e-09	-2.11916e-10	-0.627058	1.70394e-07	-2.11916e-10	-0.616325
100352688	chr7:100352688:T:C	1.20964e-09	-2.11916e-10	-0.950279	1.18269e-07	-2.11916e-10	-0.981477
100352792	chr7:100352792:TCA:T	0.000376273	12.8094	-1.1119	1.50258e-08	-1.8783	-1.16637
100352804	chr7:100352804:G:T	0.000327294	12.6734	-1.11534	1.49782e-08	-1.87877	-1.16907
100352827	chr7:100352827:G:A	0.000278718	12.5089	-1.1115	1.50274e-08	-1.8785	-1.16607
100352885	chr7:100352885:G:C	0.000790855	13.5632	-1.12291	1.47675e-08	-1.87153	-1.19048
100352927	chr7:100352927:T:C	1.52371e-09	-2.11916e-10	-0.719449	1.52349e-07	-2.11916e-10	-0.728267
100353299	chr7:100353299:G:A	9.00913e-10	-2.11916e-10	-1.24494	9.08094e-08	-2.11916e-10	-1.24568
100353467	chr7:100353467:G:A	1.35376e-09	-2.11916e-10	-0.837715	1.40135e-07	-2.11916e-10	-0.811834
100353595	chr7:100353595:C:T	7.26085e-09	-2.11916e-10	0.8419	6.37513e-07	-2.11916e-10	0.703136
100354602	chr7:100354602:G:A	7.18516e-09	-2.11916e-10	0.83142	6.31084e-07	-2.11916e-10	0.693001
100354948	chr7:100354948:T:C	9.12262e-10	-2.11916e-10	-1.23243	9.19675e-08	-2.11916e-10	-1.233
100355205	chr7:100355205:C:T	0.000831002	13.7397	-1.24987	1.44261e-08	-1.86026	-1.22515
100355347	chr7:100355347:A:G	0.00115043	13.9759	-1.16083	1.45832e-08	-1.85982	-1.21475
100357371	chr7:100357371:G:T	4.15259e-09	-2.11916e-10	0.283135	4.24477e-07	-2.11916e-10	0.296419
100357424	chr7:100357424:CCTT:C	1.11599e-09	-2.11916e-10	-1.03086	1.12965e-07	-2.11916e-10	-1.02736
100357741	chr7:100357741:G:A	0.00120273	13.8646	-1.00508	1.61922e-08	-1.86345	-1.10645
100358408	chr7:100358408:C:G	8.98734e-10	-2.11916e-10	-1.24737	9.06093e-08	-2.11916e-10	-1.24788
100358416	chr7:100358416:G:A	1.8529e-09	-2.11916e-10	-0.523846	1.88466e-07	-2.11916e-10	-0.515521
100358813	chr7:100358813:T:C	0.00105599	13.7195	-0.990147	1.63102e-08	-1.86765	-1.095
100358816	chr7:100358816:T:C	0.00096486	13.6335	-0.994402	1.62215e-08	-1.86983	-1.09827
100358821	chr7:100358821:A:G	0.00125498	13.9121	-1.01008	1.61561e-08	-1.86195	-1.11019
100358972	chr7:100358972:G:A	1.69148e-09	-2.11916e-10	-0.614994	1.71561e-07	-2.11916e-10	-0.609499
100359270	chr7:100359270:A:T	0.00108234	13.8775	-1.12348	1.48827e-08	-1.86334	-1.1909
100359761	chr7:100359761:A:G	8.9876e-10	-2.11916e-10	-1.24734	9.06117e-08	-2.11916e-10	-1.24786
100360807	chr7:100360807:G:A	9.27597e-10	-2.11916e-10	-1.21575	9.35073e-08	-2.11916e-10	-1.2164
100361236	chr7:100361236:G:A	7.23524e-09	-2.11916e-10	0.838366	6.35208e-07	-2.11916e-10	0.699513
100361971	chr7:100361971:A:T	3.74348e-09	-2.11916e-10	0.179418	3.76828e-07	-2.11916e-10	0.17735
100362506	chr7:100362506:C:T	2.06454e-09	-2.11916e-10	-0.41569	2.00511e-07	-2.11916e-10	-0.453569
100362669	chr7:100362669:C:T	2.26852e-09	-2.11916e-10	-0.321471	2.36653e-07	-2.11916e-10	-0.287845
100363571	chr7:100363571:A:G	0.000498032	13.0536	-1.07582	1.54901e-08	-1.87605	-1.13819
100364473	chr7:100364473:T:C	0.00143823	14.2396	-1.20125	1.43843e-08	-1.85031	-1.23799
100364518	chr7:100364518:G:T	2.23318e-09	-2.11916e-10	-0.337172	2.32829e-07	-2.11916e-10	-0.304136
100364600	chr7:100364600:T:G	1.09339e-09	-2.11916e-10	-1.05131	1.07698e-07	-2.11916e-10	-1.07511
100364675	chr7:100364675:A:G	4.81184e-10	-1.8721	-2.80088e-10	5.29091e-08	-1.78586	-2.80088e-10
100365395	chr7:100365395:T:C	1.69616e-09	0.634724	-1.24696	1.90012e-08	-1.56076	-1.24917
100365951	chr7:100365951:T:G	9.11926e-10	-2.11916e-10	-1.23279	9.17674e-08	-2.11916e-10	-1.23518
100366773	chr7:100366773:G:A	9.56249e-10	-2.11916e-10	-1.18533	9.64069e-08	-2.11916e-10	-1.18586
100367038	chr7:100367038:A:G	0.00109931	13.9568	-1.18722	1.43367e-08	-1.86101	-1.23061
100367054	chr7:100367054:C:T	1.11247e-09	-2.11916e-10	-1.03401	1.05651e-07	-2.11916e-10	-1.0943
100367166	chr7:100367166:T:G	0.00140985	14.2613	-1.24294	1.44586e-08	-1.83791	-1.24524
100367335	chr7:100367335:T:C	1.2256e-09	-2.11916e-10	-0.937168	1.24274e-07	-2.11916e-10	-0.931954
100368229	chr7:100368229:A:G	8.99909e-10	-2.11916e-10	-1.24606	9.07886e-08	-2.11916e-10	-1.24591
100368435	chr7:100368435:T:C	5.14186e-10	-1.80577	-2.80088e-10	1.05156e-07	-1.09899	-2.80088e-10
100368624	chr7:100368624:ATC:A	1.09099e-09	-2.11916e-10	-1.05351	1.07533e-07	-2.11916e-10	-1.07664
100369239	chr7:100369239:G:C	1.04007e-09	-1.10131	-2.80088e-10	5.47908e-08	-1.75092	-2.80088e-10
100369673	chr7:100369673:C:T	2.82714e-09	-2.11916e-10	-0.101331	2.92074e-07	-2.11916e-10	-0.0774322
100369918	chr7:100369918:A:G	8.99185e-10	-2.11916e-10	-1.24686	9.06495e-08	-2.11916e-10	-1.24744
100370114	chr7:100370114:C:T	0.00139915	14.2073	-1.19649	1.44124e-08	-1.85082	-1.23553
100370261	chr7:100370261:C:T	2.69013e-09	-0.151007	-2.80088e-10	4.94349e-08	-1.85378	-2.80088e-10
100370748	chr7:100370748:C:T	6.55905e-09	0.914972	-0.174724	8.38096e-06	3.36548	-0.0861966
100371155	chr7:100371155:G:T	8.48475e-09	-2.11916e-10	0.997673	7.68761e-07	-2.11916e-10	0.890341
100372050	chr7:100372050:G:C	2.26522e-09	-2.11916e-10	-0.322926	2.36307e-07	-2.11916e-10	-0.289307
100372565	chr7:100372565:C:T	0.00093212	13.7944	-1.18981	1.42499e-08	-1.86566	-1.23203
100373756	chr7:100373756:C:T	9.21258e-10	-2.11916e-10	-1.22261	9.28962e-08	-2.11916e-10	-1.22296
100374211	chr7:100374211:A:G	1.64521e-10	-1.87879	-1.06653	9.32268e-08	-0.123711	-1.09569
100374226	chr7:100374226:A:G	1.09806e-09	-2.11916e-10	-1.04706	1.08191e-07	-2.11916e-10	-1.07054
100375348	chr7:100375348:T:A	2.89602e-09	-2.11916e-10	-0.0772589	2.95488e-07	-2.11916e-10	-0.0658085
100375655	chr7:100375655:C:T	1.46701e-09	-2.11916e-10	-0.757374	1.50861e-07	-2.11916e-10	-0.73808
100375717	chr7:100375717:G:A	1.33567e-09	-2.11916e-10	-0.851168	1.34555e-07	-2.11916e-10	-0.852467
100375724	chr7:100375724:T:G	9.75675e-10	-1.16522	-2.80088e-10	5.92004e-08	-1.67351	-2.80088e-10
100375728	chr7:100375728:C:T	0.0029524	13.7575	-2.80088e-10	4.87317e-08	-1.86811	-2.80088e-10
100375779	chr7:100375779:G:A	0.000797657	13.6892	-1.24032	1.40895e-08	-1.86201	-1.247
100375873	chr7:100375873:G:A	2.22973e-09	-2.11916e-10	-0.338718	2.32463e-07	-2.11916e-10	-0.305709
100375912	chr7:100375912:A:G	1.07566e-09	-2.11916e-10	-1.06767	1.06057e-07	-2.11916e-10	-1.09046
100376964	chr7:100376964:A:G	8.99177e-10	-2.11916e-10	-1.24687	9.06496e-08	-2.11916e-10	-1.24744
100377643	chr7:100377643:A:G	0.000277453	12.4768	-1.084	1.53599e-08	-1.87828	-1.1444
100378309	chr7:100378309:G:A	1.17707e-09	-2.11916e-10	-0.97757	1.19201e-07	-2.11916e-10	-0.97363
100378482	chr7:100378482:GTTGCAT:G	6.37887e-09	-2.11916e-10	0.712394	5.62444e-07	-2.11916e-10	0.577853
100378675	chr7:100378675:T:A	8.99457e-10	-2.11916e-10	-1.24656	9.06749e-08	-2.11916e-10	-1.24716
100379162	chr7:100379162:T:TG	8.4332e-09	-2.11916e-10	0.991578	7.86221e-07	-2.11916e-10	0.9128
100379262	chr7:100379262:C:G	5.15357e-10	-1.80349	-2.80088e-10	1.06342e-07	-1.08778	-2.80088e-10
100379959	chr7:100379959:T:G	0.000275732	12.4419	-1.05534	1.57288e-08	-1.87813	-1.12081
100380503	chr7:100380503:T:A	1.37344e-09	-2.11916e-10	-0.823282	1.38665e-07	-2.11916e-10	-0.822381
100380741	chr7:100380741:G:A	8.35752e-10	-1.32002	-2.80088e-10	1.68164e-07	-0.629497	-2.80088e-10
100380783	chr7:100380783:A:G	4.40859e-09	1.55561	-1.21265	1.15376e-06	2.48996	-1.19362
100381619	chr7:100381619:A:C	1.02655e-09	-2.11916e-10	-1.11439	1.02605e-07	-2.11916e-10	-1.12355
100381761	chr7:100381761:C:T	2.04425e-09	-2.11916e-10	-0.425567	2.08189e-07	-2.11916e-10	-0.415992
100382481	chr7:100382481:T:C	0.000483698	12.8373	-0.888719	1.813e-08	-1.8781	-0.978771
100382811	chr7:100382811:C:T	2.98528e-09	-2.11916e-10	-0.0469046	3.12808e-07	-2.11916e-10	-0.00884882
100382815	chr7:100382815:A:T	1.03317e-09	-2.11916e-10	-1.10797	1.03263e-07	-2.11916e-10	-1.11716
100383393	chr7:100383393:A:G	1.54539e-09	-0.705321	-2.80088e-10	6.94487e-08	-1.51385	-2.80088e-10
100383807	chr7:100383807:TTA:T	1.41628e-09	-2.11916e-10	-0.792567	1.42836e-07	-2.11916e-10	-0.792741
100383836	chr7:100383836:C:T	2.27546e-09	-2.11916e-10	-0.318416	2.3728e-07	-2.11916e-10	-0.285198
100384152	chr7:100384152:A:G	0.000606944	13.3612	-1.18558	1.4223e-08	-1.87629	-1.22329
100384272	chr7:100384272:T:C	0.000744181	13.5684	-1.18892	1.42396e-08	-1.87298	-1.22543
100384352	chr7:100384352:T:C	6.21956e-09	-2.11916e-10	0.687102	5.48977e-07	-2.11916e-10	0.553618
100385512	chr7:100385512:C:T	0.000320167	12.6176	-1.0816	1.538e-08	-1.87879	-1.14259
100386328	chr7:100386328:T:C	2.91528e-09	-2.11916e-10	-0.0706318	3.07271e-07	-2.11916e-10	-0.0267093
100387072	chr7:100387072:G:C	4.79559e-10	-1.87549	-2.80088e-10	5.39549e-08	-1.76629	-2.80088e-10
100387238	chr7:100387238:G:C	8.98426e-10	-2.11916e-10	-1.24771	9.05881e-08	-2.11916e-10	-1.24812
100387827	chr7:100387827:C:T	1.54586e-09	-2.11916e-10	-0.705018	1.62959e-07	-2.11916e-10	-0.660942
100388283	chr7:100388283:T:C	9.20679e-10	-2.11916e-10	-1.22324	9.623e-08	-2.11916e-10	-1.1877
100388364	chr7:100388364:C:CA	2.65711e-09	-2.11916e-10	-0.163357	2.69763e-07	-2.11916e-10	-0.156894
100389250	chr7:100389250:C:T	1.32014e-09	-2.11916e-10	-0.862858	1.3393e-07	-2.11916e-10	-0.857121
100390182	chr7:100390182:C:T	0.0252648	17.1533	-1.24893	1.43557e-08	-1.85762	-1.23267
100390780	chr7:100390780:A:G	0.021458	16.9254	-1.1844	1.43966e-08	-1.8643	-1.22315
100391190	chr7:100391190:T:A	1.74768e-07	4.02286	-2.80088e-10	1.17032e-07	-0.991988	-2.80088e-10
100391193	chr7:100391193:T:A	1.46816e-09	-0.756587	-2.80088e-10	1.62269e-07	-0.665183	-2.80088e-10
100392741	chr7:100392741:T:G	2.32613e-10	-1.60379	-0.995187	5.63509e-07	1.50791	-0.928161
100393353	chr7:100393353:C:G	2.27602e-10	-1.68422	-0.936534	4.431e-08	-1.02772	-0.935502
100393925	chr7:100393925:C:T	0.0368448	17.5314	-1.24978	1.47798e-08	-1.83123	-1.22995
100393957	chr7:100393957:A:G	9.58185e-10	-2.11916e-10	-1.18331	9.75526e-08	-2.11916e-10	-1.17405
100394265	chr7:100394265:G:C	2.18891e-07	4.24797	-2.80088e-10	0.000238266	6.6267	-2.80088e-10
100394695	chr7:100394695:T:C	8.16836e-09	-2.11916e-10	0.959671	7.61459e-07	-2.11916e-10	0.880798
100395062	chr7:100395062:T:C	1.16997e-09	-2.11916e-10	-0.983619	1.13081e-07	-2.11916e-10	-1.02633
100395764	chr7:100395764:G:A	2.20252e-09	-2.11916e-10	-0.350994	2.29517e-07	-2.11916e-10	-0.318463
100396415	chr7:100396415:G:A	9.48615e-10	-2.11916e-10	-1.19335	9.51619e-08	-2.11916e-10	-1.19886
100396468	chr7:100396468:C:T	9.51569e-10	-2.11916e-10	-1.19024	9.54415e-08	-2.11916e-10	-1.19592
100396567	chr7:100396567:G:A	1.65251e-09	-2.11916e-10	-0.638303	1.68564e-07	-2.11916e-10	-0.627124
100396633	chr7:100396633:C:T	9.51839e-10	-2.11916e-10	-1.18996	9.62016e-08	-2.11916e-10	-1.18799
100396646	chr7:100396646:C:CT	2.23287e-09	-2.11916e-10	-0.337311	2.32762e-07	-2.11916e-10	-0.304421
100397080	chr7:100397080:G:A	8.97433e-10	-2.11916e-10	-1.24881	9.0638e-08	-2.11916e-10	-1.24756
100397116	chr7:100397116:G:A	5.40407e-10	-1.75603	-2.80088e-10	1.96998e-07	-0.471245	-2.80088e-10
100397162	chr7:100397162:G:A	0.0174583	16.7846	-1.24985	1.41271e-08	-1.86816	-1.23818
100397184	chr7:100397184:TACC:T	9.43746e-10	-2.11916e-10	-1.1985	9.46935e-08	-2.11916e-10	-1.20379
100397452	chr7:100397452:TG:T	1.07247e-09	-2.11916e-10	-1.07063	1.08595e-07	-2.11916e-10	-1.06681
100398352	chr7:100398352:C:T	1.25026e-09	-2.11916e-10	-0.917242	1.26076e-07	-2.11916e-10	-0.917551
100398701	chr7:100398701:G:T	3.22377e-09	-2.11916e-10	0.0299542	3.14688e-07	-2.11916e-10	-0.00285678
100398887	chr7:100398887:G:A	4.81344e-10	-1.87177	-2.80088e-10	5.92354e-08	-1.67292	-2.80088e-10
100399388	chr7:100399388:C:T	9.32228e-10	-2.11916e-10	-1.21078	9.36293e-08	-2.11916e-10	-1.21509
100399424	chr7:100399424:CCT:C	1.09482e-09	-2.11916e-10	-1.05001	1.1069e-07	-2.11916e-10	-1.0477
100399439	chr7:100399439:TTC:T	1.22727e-09	-2.11916e-10	-0.935803	1.18162e-07	-2.11916e-10	-0.982381
100399543	chr7:100399543:G:A	4.27504e-09	-2.11916e-10	0.312195	4.41262e-07	-2.11916e-10	0.3352
100399831	chr7:100399831:C:T	2.59162e-09	-0.188314	-2.80088e-10	4.92124e-08	-1.85829	-2.80088e-10
100400588	chr7:100400588:A:G	8.99192e-10	-2.11916e-10	-1.24686	9.07511e-08	-2.11916e-10	-1.24632
100400791	chr7:100400791:C:T	1.32551e-09	-2.11916e-10	-0.858801	1.33658e-07	-2.11916e-10	-0.859153
100400984	chr7:100400984:G:A	0.0359807	17.5076	-1.24975	1.47607e-08	-1.83218	-1.23029
100402178	chr7:100402178:T:G	2.18831e-09	-2.11916e-10	-0.357466	2.28037e-07	-2.11916e-10	-0.324931
100403279	chr7:100403279:G:A	1.0845e-09	-2.11916e-10	-1.05948	1.08847e-07	-2.11916e-10	-1.06449
100404355	chr7:100404355:A:G	9.00377e-10	-2.11916e-10	-1.24554	9.08795e-08	-2.11916e-10	-1.2449
100405149	chr7:100405149:A:G	0.0535561	17.5983	-0.942613	1.75834e-08	-1.84001	-1.04747
100405609	chr7:100405609:T:C	1.36288e-09	-2.11916e-10	-0.830994	1.40031e-07	-2.11916e-10	-0.812576
100406159	chr7:100406159:T:C	6.38282e-10	-1.58957	-2.80088e-10	4.91312e-08	-1.85994	-2.80088e-10
100406771	chr7:100406771:C:T	9.53764e-10	-2.11916e-10	-1.18794	9.56487e-08	-2.11916e-10	-1.19376
100406823	chr7:100406823:C:T	2.45427e-10	-1.60081	-0.944549	5.9907e-07	1.5127	-0.871756
100406920	chr7:100406920:T:C	0.0145838	16.3676	-1.01274	1.6435e-08	-1.86995	-1.08507
100406937	chr7:100406937:T:C	2.83084e-09	-2.11916e-10	-0.100025	2.80087e-07	-2.11916e-10	-0.119336
100406954	chr7:100406954:G:C	0.0205344	16.8896	-1.19255	1.42957e-08	-1.86622	-1.22826
100407147	chr7:100407147:C:A	2.18831e-09	-2.11916e-10	-0.357466	2.28037e-07	-2.11916e-10	-0.324931
100407620	chr7:100407620:T:G	9.51529e-10	-2.11916e-10	-1.19028	9.54337e-08	-2.11916e-10	-1.19601
100408097	chr7:100408097:C:T	0.0188971	16.7883	-1.17443	1.44266e-08	-1.86872	-1.21665
100408673	chr7:100408673:G:A	1.26475e-09	-2.11916e-10	-0.90572	1.2532e-07	-2.11916e-10	-0.923566
100408848	chr7:100408848:TGC:T	9.08349e-09	-2.11916e-10	1.06586	8.7258e-07	-2.11916e-10	1.01702
100409192	chr7:100409192:C:T	1.09611e-09	-2.11916e-10	-1.04883	1.09975e-07	-2.11916e-10	-1.05418
100410647	chr7:100410647:T:C	1.89549e-08	1.80146	-2.80088e-10	1.84357e-07	-0.537563	-2.80088e-10
100410763	chr7:100410763:G:A	1.66926e-09	-2.11916e-10	-0.62822	1.72892e-07	-2.11916e-10	-0.601769
100411251	chr7:100411251:G:GA	0.0120072	16.1835	-1.02306	1.62372e-08	-1.87351	-1.09362
100411581	chr7:100411581:T:C	1.19298e-09	-2.11916e-10	-0.964143	1.15124e-07	-2.11916e-10	-1.00843
100411599	chr7:100411599:TG:T	0.0373845	17.5461	-1.24992	1.48364e-08	-1.83071	-1.22665
100412371	chr7:100412371:T:C	0.0177202	16.7417	-1.19211	1.42493e-08	-1.86975	-1.22798
100412506	chr7:100412506:T:C	2.19062e-09	-2.11916e-10	-0.356413	2.28282e-07	-2.11916e-10	-0.323856
100413147	chr7:100413147:C:T	1.9604e-09	-0.460632	-0.00681496	9.15e-07	0.987588	0.0768982
100414711	chr7:100414711:G:A	1.7972e-10	-1.8037	-1.05325	9.8932e-08	-0.0790447	-1.08096
100415068	chr7:100415068:C:T	9.21981e-10	-2.11916e-10	-1.22183	9.29805e-08	-2.11916e-10	-1.22205
100415420	chr7:100415420:C:T	1.17887e-09	-2.11916e-10	-0.976042	1.18182e-07	-2.11916e-10	-0.982211
100415779	chr7:100415779:G:T	1.53532e-09	0.535673	-1.24753	1.80802e-08	-1.61017	-1.24945
100415834	chr7:100415834:T:C	2.96875e-09	1.09541	-1.14787	1.7328e-08	-1.77492	-1.12719
100416690	chr7:100416690:G:A	0.0301766	17.3052	-1.22321	1.42274e-08	-1.85293	-1.24635
100417088	chr7:100417088:T:C	9.59736e-10	-1.82175	0.640052	1.64689e-07	-1.4365	0.786127
100417223	chr7:100417223:C:T	0.146013	18.7619	-1.10333	1.69221e-08	-1.72047	-1.20535
100417501	chr7:100417501:A:G	0.0166582	16.7372	-1.24942	1.41501e-08	-1.86974	-1.23498
100418194	chr7:100418194:G:A	1.99101e-09	-2.11916e-10	-0.451954	2.07116e-07	-2.11916e-10	-0.421159
100418731	chr7:100418731:A:C	0.0180477	16.6271	-1.05921	1.58709e-08	-1.86421	-1.12575
100419221	chr7:100419221:C:G	0.0234586	17.077	-1.24684	1.40982e-08	-1.8607	-1.24769
100419831	chr7:100419831:G:A	0.0359381	17.5061	-1.24941	1.47142e-08	-1.83272	-1.23291
100420582	chr7:100420582:G:C	1.41473e-09	-2.11916e-10	-0.793661	1.39807e-07	-2.11916e-10	-0.814178
100420968	chr7:100420968:G:A	8.96639e-10	-2.11916e-10	-1.2497	9.05079e-08	-2.11916e-10	-1.249
100421281	chr7:100421281:G:A	0.0206747	16.8936	-1.18979	1.43211e-08	-1.86616	-1.22655
100421779	chr7:100421779:G:A	5.89455e-10	-1.66916	-2.80088e-10	4.91492e-08	-1.85958	-2.80088e-10
100421971	chr7:100421971:C:T	9.57434e-10	-2.11916e-10	-1.1841	9.60005e-08	-2.11916e-10	-1.19008
100422327	chr7:100422327:G:A	1.11968e-09	-2.11916e-10	-1.02755	1.14293e-07	-2.11916e-10	-1.01567
100422584	chr7:100422584:A:C	9.53263e-10	-2.11916e-10	-1.18846	9.63477e-08	-2.11916e-10	-1.18648
100422800	chr7:100422800:G:A	2.10606e-09	-2.11916e-10	-0.39578	2.19312e-07	-2.11916e-10	-0.363945
100423148	chr7:100423148:G:T	4.91745e-10	-1.85039	-2.80088e-10	8.56823e-08	-1.30379	-2.80088e-10
100423359	chr7:100423359:G:A	0.0132978	16.2673	-1.00479	1.65129e-08	-1.87189	-1.07841
100423782	chr7:100423782:A:G	1.09432e-09	-1.05047	-2.80088e-10	1.65052e-07	-0.648179	-2.80088e-10
100423803	chr7:100423803:T:C	9.54737e-10	-2.11916e-10	-1.18692	9.57426e-08	-2.11916e-10	-1.19278
100423884	chr7:100423884:C:T	2.18834e-09	-2.11916e-10	-0.357457	2.28036e-07	-2.11916e-10	-0.324936
100424056	chr7:100424056:A:G	0.0243875	17.0556	-1.18661	1.44216e-08	-1.86121	-1.22451
100424651	chr7:100424651:G:A	2.01487e-09	-2.11916e-10	-0.440044	2.09642e-07	-2.11916e-10	-0.409037
100426215	chr7:100426215:C:T	0.0291066	17.2691	-1.22321	1.42127e-08	-1.85396	-1.24635
100426530	chr7:100426530:T:C	0.0237705	17.0365	-1.19317	1.43498e-08	-1.86192	-1.22878
100426625	chr7:100426625:C:T	2.08283e-09	-2.11916e-10	-0.406868	2.15272e-07	-2.11916e-10	-0.382537
100427375	chr7:100427375:C:T	1.16284e-09	-2.11916e-10	-0.989734	1.17708e-07	-2.11916e-10	-0.986235
100427722	chr7:100427722:A:T	1.26343e-07	4.00909	-0.310685	3.5556e-08	-1.63055	-0.552783
100427763	chr7:100427763:GAGA:G	9.62932e-10	-2.11916e-10	-1.17837	9.65515e-08	-2.11916e-10	-1.18436
100427941	chr7:100427941:T:C	0.0149836	16.497	-1.1151	1.51674e-08	-1.86607	-1.16922
100428669	chr7:100428669:G:A	1.43236e-09	0.45809	-1.23936	1.77111e-08	-1.63527	-1.24497
100428741	chr7:100428741:C:T	8.96816e-10	-2.11916e-10	-1.2495	9.04272e-08	-2.11916e-10	-1.24989
100429647	chr7:100429647:C:T	1.88487e-09	-0.506738	-2.80088e-10	4.82768e-08	-1.87749	-2.80088e-10
100429716	chr7:100429716:C:G	0.0145509	16.5262	-1.17366	1.43672e-08	-1.87324	-1.21625
100429882	chr7:100429882:TG:T	2.42034e-07	4.34848	-2.80088e-10	0.000259572	6.71235	-2.80088e-10
100430051	chr7:100430051:T:C	2.0033e-09	-2.11916e-10	-0.445801	2.07931e-07	-2.11916e-10	-0.417233
100430564	chr7:100430564:C:T	0.0137636	16.546	-1.24909	1.3968e-08	-1.8728	-1.24486
100430861	chr7:100430861:T:C	0.00819323	15.9144	-1.13618	1.47605e-08	-1.87697	-1.18551
100431134	chr7:100431134:G:T	1.86535e-09	-0.517149	-2.80088e-10	4.82302e-08	-1.87845	-2.80088e-10
100432725	chr7:100432725:A:C	2.29519e-10	-1.58936	-1.023	3.08565e-08	-1.30503	-1.02006
100432791	chr7:100432791:A:G	1.06808e-09	-2.11916e-10	-1.07473	1.15451e-07	-2.11916e-10	-1.00559
100433209	chr7:100433209:C:T	9.24973e-10	-1.21859	-2.80088e-10	1.43869e-07	-0.785533	-2.80088e-10
100433568	chr7:100433568:CAG:C	1.23034e-09	-2.11916e-10	-0.933308	1.18286e-07	-2.11916e-10	-0.981337
100433737	chr7:100433737:C:T	5.27411e-10	-1.78037	-2.80088e-10	4.84065e-08	-1.8748	-2.80088e-10
100433935	chr7:100433935:T:C	1.08316e-09	-2.11916e-10	-1.06072	1.08712e-07	-2.11916e-10	-1.06574
100433989	chr7:100433989:G:A	0.0140371	16.5662	-1.24963	1.3999e-08	-1.8724	-1.24305
100434135	chr7:100434135:G:T	0.00786081	15.7226	-0.985763	1.66742e-08	-1.87827	-1.06231
100434665	chr7:100434665:T:C	0.0126541	16.3324	-1.11954	1.4901e-08	-1.87605	-1.17696
100434672	chr7:100434672:G:C	9.44528e-10	-2.11916e-10	-1.19767	9.47711e-08	-2.11916e-10	-1.20297
100435525	chr7:100435525:A:G	8.96901e-10	-2.11916e-10	-1.24941	9.043e-08	-2.11916e-10	-1.24986
100436538	chr7:100436538:C:A	2.18647e-09	-2.11916e-10	-0.358307	2.2784e-07	-2.11916e-10	-0.325795
100437212	chr7:100437212:G:A	9.43662e-10	-2.11916e-10	-1.19859	9.46887e-08	-2.11916e-10	-1.20384
100437500	chr7:100437500:C:G	1.49494e-08	2.81359	-1.24951	3.36436e-06	3.61601	-1.24945
100437651	chr7:100437651:G:A	1.0151e-08	1.17698	-2.80088e-10	8.19664e-08	-1.34813	-2.80088e-10
100437664	chr7:100437664:C:T	9.68819e-10	-1.17227	-2.80088e-10	5.25424e-08	-1.79282	-2.80088e-10
100438983	chr7:100438983:C:G	5.20384e-10	-1.79379	-2.80088e-10	4.996e-08	-1.84321	-2.80088e-10
100439735	chr7:100439735:G:A	8.63359e-09	-2.11916e-10	1.01506	8.04679e-07	-2.11916e-10	0.936005
100440298	chr7:100440298:TAA:T	2.69287e-09	-0.14999	-2.80088e-10	4.84399e-08	-1.87412	-2.80088e-10
100441322	chr7:100441322:C:T	0.0159604	16.6816	-1.23662	1.39451e-08	-1.86956	-1.24975
100441491	chr7:100441491:G:C	2.06509e-09	-2.11916e-10	-0.415426	2.14944e-07	-2.11916e-10	-0.384059
100441746	chr7:100441746:G:T	1.39954e-09	-2.11916e-10	-0.804454	1.38307e-07	-2.11916e-10	-0.824965
100441900	chr7:100441900:C:T	4.96259e-10	-1.84125	-2.80088e-10	5.65595e-08	-1.71915	-2.80088e-10
100441952	chr7:100441952:C:T	1.34448e-09	-2.11916e-10	-0.844592	1.33024e-07	-2.11916e-10	-0.863911
100442192	chr7:100442192:C:T	0.0203916	16.9368	-1.24672	1.42912e-08	-1.85411	-1.24069
100442347	chr7:100442347:C:T	0.00800507	15.7421	-0.987095	1.66591e-08	-1.87805	-1.06343
100444604	chr7:100444604:G:A	7.3921e-09	-2.11916e-10	0.859814	7.04739e-07	-2.11916e-10	0.803389
100444741	chr7:100444741:C:T	9.41352e-10	-2.11916e-10	-1.20104	9.53292e-08	-2.11916e-10	-1.1971
100445432	chr7:100445432:G:A	0.0183828	16.8073	-1.22097	1.40424e-08	-1.86697	-1.24539
100445640	chr7:100445640:G:A	1.84397e-09	-0.528675	-2.80088e-10	4.82462e-08	-1.87812	-2.80088e-10
100446347	chr7:100446347:C:T	8.84223e-09	-2.11916e-10	1.03894	8.24012e-07	-2.11916e-10	0.959747
100446385	chr7:100446385:G:A	2.18831e-09	-2.11916e-10	-0.357466	2.28037e-07	-2.11916e-10	-0.324931
100446928	chr7:100446928:T:C	0.00425375	15.1544	-1.03171	1.60711e-08	-1.87684	-1.10058
100447597	chr7:100447597:AAAG:A	1.31944e-09	-2.11916e-10	-0.863394	1.3387e-07	-2.11916e-10	-0.857568
100447717	chr7:100447717:C:T	9.60743e-10	-2.11916e-10	-1.18065	9.62895e-08	-2.11916e-10	-1.18708
100447879	chr7:100447879:A:C	2.73245e-09	-2.11916e-10	-0.135398	2.7012e-07	-2.11916e-10	-0.155573
100448262	chr7:100448262:A:G	0.00864367	15.964	-1.13231	1.481e-08	-1.87642	-1.18272
100449356	chr7:100449356:G:GC	2.29859e-10	-1.57025	-1.04064	2.96759e-08	-1.32652	-1.03759
100449876	chr7:100449876:G:A	9.07296e-10	-2.11916e-10	-1.23788	9.13229e-08	-2.11916e-10	-1.24004
100450516	chr7:100450516:T:A	2.18717e-09	-2.11916e-10	-0.357988	2.27916e-07	-2.11916e-10	-0.325462
100452119	chr7:100452119:A:G	0.00589833	15.6485	-1.19896	1.41109e-08	-1.87857	-1.22892
100452620	chr7:100452620:C:T	6.20506e-10	-1.61782	-2.80088e-10	4.82176e-08	-1.87871	-2.80088e-10
100452775	chr7:100452775:C:A	1.07897e-09	-2.11916e-10	-1.06459	1.09422e-07	-2.11916e-10	-1.05923
100453264	chr7:100453264:C:T	9.69671e-10	-2.11916e-10	-1.1714	9.71427e-08	-2.11916e-10	-1.17826
100453370	chr7:100453370:G:A	9.46497e-10	-1.19558	-2.80088e-10	2.40879e-07	-0.270143	-2.80088e-10
100454190	chr7:100454190:T:C	9.24734e-10	-2.11916e-10	-1.21885	9.35608e-08	-2.11916e-10	-1.21583
100454280	chr7:100454280:G:A	3.04619e-09	-2.11916e-10	-0.026706	3.18006e-07	-2.11916e-10	0.00763187
100454320	chr7:100454320:A:G	9.64918e-10	-2.11916e-10	-1.17631	9.66881e-08	-2.11916e-10	-1.18295
100454743	chr7:100454743:A:G	2.16684e-09	-2.11916e-10	-0.367328	2.25763e-07	-2.11916e-10	-0.334951
100454901	chr7:100454901:T:C	7.33412e-10	-1.45065	-2.80088e-10	1.64502e-07	-0.651515	-2.80088e-10
100455469	chr7:100455469:A:G	2.15441e-09	-2.11916e-10	-0.373078	2.24535e-07	-2.11916e-10	-0.340408
100456434	chr7:100456434:A:G	3.60002e-09	-2.11916e-10	0.140342	3.71267e-07	-2.11916e-10	0.162482
100456554	chr7:100456554:C:T	1.75738e-07	4.0284	-2.80088e-10	7.15116e-08	-1.48458	-2.80088e-10
100457314	chr7:100457314:ATTC:A	6.09758e-10	-0.494171	-1.14112	2.64239e-07	0.93608	-1.11366
100458008	chr7:100458008:T:C	7.60685e-09	-2.11916e-10	0.888452	7.25048e-07	-2.11916e-10	0.831799
100458498	chr7:100458498:C:G	7.69403e-10	-1.40274	-2.80088e-10	1.49543e-07	-0.746851	-2.80088e-10
100458543	chr7:100458543:C:T	0.014164	16.5432	-1.21755	1.4991e-08	-1.87216	-1.17483
100458597	chr7:100458597:T:C	0.0147745	16.5961	-1.22833	1.47534e-08	-1.87113	-1.19183
100459159	chr7:100459159:A:G	1.28358e-09	-2.11916e-10	-0.890943	1.30093e-07	-2.11916e-10	-0.886187
100459555	chr7:100459555:G:C	1.08542e-09	-2.11916e-10	-1.05863	1.10086e-07	-2.11916e-10	-1.05318
100459734	chr7:100459734:G:C	2.18831e-09	-2.11916e-10	-0.357466	2.28037e-07	-2.11916e-10	-0.324931
100460842	chr7:100460842:G:T	2.763e-09	-2.11916e-10	-0.124279	2.73039e-07	-2.11916e-10	-0.144823
100461240	chr7:100461240:C:T	1.7844e-09	-0.561516	-2.80088e-10	5.22603e-08	-1.7982	-2.80088e-10
100462502	chr7:100462502:C:T	6.57282e-09	1.68561	-0.943264	3.01884e-08	-1.3029	-1.04408
100462524	chr7:100462524:T:C	1.1e-09	-2.11916e-10	-1.04529	1.12315e-07	-2.11916e-10	-1.03313
100464096	chr7:100464096:G:T	1.47593e-09	-0.751311	-2.80088e-10	2.5622e-07	-0.208403	-2.80088e-10
100464450	chr7:100464450:T:TC	0.00693722	15.7817	-1.16986	1.44025e-08	-1.87778	-1.20926
100466871	chr7:100466871:G:A	1.28864e-09	-0.887011	-2.80088e-10	3.31895e-07	0.0503799	-2.80088e-10
100467096	chr7:100467096:A:G	8.12239e-07	6.80751	-1.24831	2.06872e-08	-1.47618	-1.24874
100467820	chr7:100467820:A:T	0.0127072	16.451	-1.23389	1.45804e-08	-1.87358	-1.20118
100467904	chr7:100467904:C:T	9.40099e-10	-1.20237	-2.80088e-10	1.46802e-07	-0.765356	-2.80088e-10
100467990	chr7:100467990:C:T	1.31825e-09	-2.11916e-10	-0.864295	1.21337e-07	-2.11916e-10	-0.95587
100468778	chr7:100468778:A:C	9.12559e-10	-2.11916e-10	-1.2321	9.48721e-08	-2.11916e-10	-1.20191
100468818	chr7:100468818:T:A	1.01226e-09	-1.12841	-2.80088e-10	5.40797e-08	-1.76398	-2.80088e-10
100470294	chr7:100470294:TTC:T	1.12852e-09	-2.11916e-10	-1.01969	1.15206e-07	-2.11916e-10	-1.00772
100472080	chr7:100472080:T:C	2.62451e-09	-0.175703	-2.80088e-10	4.87872e-08	-1.86697	-2.80088e-10
100472617	chr7:100472617:G:A	1.24791e-09	-2.11916e-10	-0.919128	1.20006e-07	-2.11916e-10	-0.966898
100473057	chr7:100473057:G:A	1.13221e-09	0.224724	-1.24115	1.66855e-08	-1.69399	-1.24591
100473135	chr7:100473135:T:C	0.00401421	15.2046	-1.13986	1.47193e-08	-1.87823	-1.18705
100473465	chr7:100473465:G:A	6.21157e-10	-1.61677	-2.80088e-10	4.83474e-08	-1.87603	-2.80088e-10
100473771	chr7:100473771:T:A	2.19404e-10	-1.73774	-0.919699	2.10766e-08	-1.79973	-0.90654
100474408	chr7:100474408:T:C	0.00554695	15.5188	-1.13064	1.48181e-08	-1.87859	-1.17999
100475144	chr7:100475144:C:T	0.00415587	15.2322	-1.13276	1.47966e-08	-1.8784	-1.18164
100475149	chr7:100475149:T:A	8.16606e-10	-1.3432	-2.80088e-10	6.20992e-08	-1.6257	-2.80088e-10
100475478	chr7:100475478:C:A	9.75876e-10	-2.11916e-10	-1.16502	9.7737e-08	-2.11916e-10	-1.17216
100475828	chr7:100475828:GA:G	9.85911e-10	-2.11916e-10	-1.15479	9.86928e-08	-2.11916e-10	-1.16243
100476131	chr7:100476131:G:A	9.07267e-10	-2.11916e-10	-1.23792	9.1679e-08	-2.11916e-10	-1.23614
100478874	chr7:100478874:G:C	1.24938e-09	-0.917952	-2.80088e-10	2.08505e-07	-0.414478	-2.80088e-10
100478991	chr7:100478991:A:G	0.00149244	14.1076	-1.03229	1.65051e-08	-1.85476	-1.096
100479650	chr7:100479650:A:G	0.000990344	13.6035	-0.938255	1.83486e-08	-1.8322	-1.01268
100480949	chr7:100480949:C:A	2.34367e-10	-1.55492	-1.03654	2.93639e-08	-1.34076	-1.03392
100481805	chr7:100481805:G:C	5.12765e-09	0.494049	-2.80088e-10	1.29858e-07	-0.887998	-2.80088e-10
100481806	chr7:100481806:A:G	6.50182e-10	-0.374182	-1.19692	1.62708e-08	-1.78204	-1.18303
100481952	chr7:100481952:C:T	1.49489e-09	-2.11916e-10	-0.738545	1.51824e-07	-2.11916e-10	-0.731715
100482234	chr7:100482234:A:T	2.7203e-10	-1.55167	-0.890772	9.54436e-07	1.91416	-0.807477
100482499	chr7:100482499:C:T	4.97119e-10	-1.83952	-2.80088e-10	5.70761e-08	-1.71005	-2.80088e-10
100482664	chr7:100482664:G:A	1.25688e-09	-2.11916e-10	-0.911968	1.20472e-07	-2.11916e-10	-0.963023
100482851	chr7:100482851:A:T	0.00135073	14.0382	-1.06263	1.6143e-08	-1.85165	-1.1213
100483115	chr7:100483115:A:G	1.71768e-07	4.94974	-0.944194	2.22609e-08	-1.77115	-0.880453
100483166	chr7:100483166:G:A	1.11162e-09	-2.11916e-10	-1.03478	1.1243e-07	-2.11916e-10	-1.03211
100483426	chr7:100483426:C:T	1.04833e-09	-1.0934	-2.80088e-10	5.59486e-08	-1.73	-2.80088e-10
100483683	chr7:100483683:C:T	0.00094656	13.7192	-1.09919	1.58879e-08	-1.83755	-1.15133
100484321	chr7:100484321:G:A	0.00217377	14.373	-0.92164	1.79269e-08	-1.86638	-1.00176
100485073	chr7:100485073:G:A	5.33738e-10	-1.76845	-2.80088e-10	1.58061e-07	-0.691459	-2.80088e-10
100485455	chr7:100485455:G:A	0.00241137	14.3447	-0.789631	1.96679e-08	-1.87013	-0.905319
100485462	chr7:100485462:G:A	1.2429e-09	-2.11916e-10	-0.923148	1.2603e-07	-2.11916e-10	-0.917917
100485805	chr7:100485805:G:A	2.258e-09	-2.11916e-10	-0.326118	2.29694e-07	-2.11916e-10	-0.317692
100486301	chr7:100486301:G:A	3.11878e-09	-0.00315656	-2.80088e-10	6.2392e-08	-1.621	-2.80088e-10
100486481	chr7:100486481:C:T	2.02455e-08	1.86733	-2.80088e-10	2.00516e-07	-0.453543	-2.80088e-10
100489278	chr7:100489278:C:T	9.71667e-10	-2.11916e-10	-1.16934	9.74417e-08	-2.11916e-10	-1.17518
100489282	chr7:100489282:G:C	1.31066e-08	-2.11916e-10	1.43252	1.39755e-06	-2.11916e-10	1.48804
100489784	chr7:100489784:G:A	9.3409e-10	-2.11916e-10	-1.20878	9.30312e-08	-2.11916e-10	-1.2215
100489836	chr7:100489836:C:T	4.58604e-10	-0.843641	-1.07653	1.75951e-08	-1.78428	-1.10254
100490299	chr7:100490299:T:C	3.70581e-10	-1.75207	-0.381212	5.21244e-08	-1.49635	-0.304458
100491394	chr7:100491394:C:T	0.000508142	13.2107	-1.21275	1.49921e-08	-1.81105	-1.23587
100491762	chr7:100491762:A:G	0.000782425	13.5567	-1.12713	1.55934e-08	-1.83237	-1.17522
100492116	chr7:100492116:G:A	9.2916e-10	-0.0117077	-1.20236	1.61342e-08	-1.75933	-1.21417
100492426	chr7:100492426:T:C	0.000491473	13.0686	-1.10403	1.64159e-08	-1.80099	-1.1552
100493446	chr7:100493446:G:A	9.94147e-10	-2.11916e-10	-1.14647	9.76694e-08	-2.11916e-10	-1.17285
100493454	chr7:100493454:GC:G	1.46953e-09	-2.11916e-10	-0.755652	1.49042e-07	-2.11916e-10	-0.750213
100493592	chr7:100493592:G:A	0.00174952	14.2691	-1.03487	1.60179e-08	-1.87045	-1.11028
100494172	chr7:100494172:T:C	2.68425e-10	-1.43983	-1.01595	1.12354e-06	2.32294	-1.05314
100494432	chr7:100494432:A:G	1.47427e-08	1.55015	-2.80088e-10	1.60686e-07	-0.674986	-2.80088e-10
100497726	chr7:100497726:C:G	0.00172298	14.2737	-1.05476	1.57846e-08	-1.86902	-1.12638
100498041	chr7:100498041:C:T	0.000124649	11.8028	-1.21013	1.69891e-08	-1.69828	-1.22359
100499133	chr7:100499133:C:T	2.34385e-09	-2.11916e-10	-0.288802	2.31766e-07	-2.11916e-10	-0.308711
100500272	chr7:100500272:C:T	0.00015288	11.9743	-1.17746	1.69908e-08	-1.72538	-1.19638
100500672	chr7:100500672:C:T	0.000846406	13.5107	-1.00256	1.71846e-08	-1.83576	-1.07467
100500673	chr7:100500673:C:T	0.00013069	11.8752	-1.2352	1.64012e-08	-1.71445	-1.24263
100500764	chr7:100500764:A:G	1.05314e-09	-2.11916e-10	-1.08883	1.00724e-07	-2.11916e-10	-1.14205
100501975	chr7:100501975:G:A	1.02444e-09	-2.11916e-10	-1.11646	9.85153e-08	-2.11916e-10	-1.16423
100502466	chr7:100502466:C:T	1.02899e-09	-2.11916e-10	-1.11202	9.88777e-08	-2.11916e-10	-1.16055
100502596	chr7:100502596:G:A	1.05336e-09	-2.11916e-10	-1.08861	1.00783e-07	-2.11916e-10	-1.14147
100503170	chr7:100503170:A:C	1.82371e-09	-2.11916e-10	-0.539723	1.85038e-07	-2.11916e-10	-0.533875
100504616	chr7:100504616:C:T	1.29454e-09	-2.11916e-10	-0.882442	1.26909e-07	-2.11916e-10	-0.910972
100506745	chr7:100506745:C:T	1.49783e-07	4.76222	-0.893624	2.85011e-08	-1.50095	-0.903546
100506771	chr7:100506771:G:A	8.96717e-10	-2.11916e-10	-1.24961	9.09813e-08	-2.11916e-10	-1.24378
100507247	chr7:100507247:G:A	8.99999e-10	-2.11916e-10	-1.24596	9.05874e-08	-2.11916e-10	-1.24812
100507315	chr7:100507315:C:T	6.45493e-09	-2.11916e-10	0.724246	6.8412e-07	-2.11916e-10	0.773695
100507597	chr7:100507597:C:T	9.2239e-10	-2.11916e-10	-1.22138	9.23742e-08	-2.11916e-10	-1.22859
100508425	chr7:100508425:C:T	1.10849e-09	-2.11916e-10	-1.0376	1.13094e-07	-2.11916e-10	-1.02622
100508426	chr7:100508426:C:T	9.53211e-10	-2.11916e-10	-1.18852	9.56237e-08	-2.11916e-10	-1.19402
100508610	chr7:100508610:A:G	1.26947e-09	-2.11916e-10	-0.901995	1.24526e-07	-2.11916e-10	-0.929922
100508678	chr7:100508678:C:T	2.29399e-10	-1.46858	-1.14431	1.53183e-08	-1.87772	-1.14767
100508720	chr7:100508720:C:T	3.37011e-09	-2.11916e-10	0.0743488	3.05334e-07	-2.11916e-10	-0.0330329
100509091	chr7:100509091:A:T	1.60949e-10	-1.87415	-1.09311	3.84047e-08	-1.04841	-1.05785
100509307	chr7:100509307:A:G	1.01498e-09	-1.12573	-2.80088e-10	1.45502e-07	-0.774248	-2.80088e-10
100509876	chr7:100509876:A:G	5.8968e-07	6.257	-1.01801	2.47508e-08	-1.53333	-1.01225
100510312	chr7:100510312:C:T	9.00552e-10	-2.11916e-10	-1.24535	9.07752e-08	-2.11916e-10	-1.24605
100511470	chr7:100511470:G:A	9.2786e-10	-2.11916e-10	-1.21547	9.16633e-08	-2.11916e-10	-1.23632
100511477	chr7:100511477:A:G	1.12488e-09	-2.11916e-10	-1.02292	1.09077e-07	-2.11916e-10	-1.06238
100512748	chr7:100512748:C:T	3.82088e-09	-2.11916e-10	0.199883	3.80677e-07	-2.11916e-10	0.187512
100512787	chr7:100512787:A:G	9.59052e-10	-2.11916e-10	-1.18241	9.62161e-08	-2.11916e-10	-1.18784
100513442	chr7:100513442:A:G	4.79341e-07	5.99824	-0.966428	2.75689e-08	-1.47756	-0.960188
100513573	chr7:100513573:G:A	8.96962e-10	-2.11916e-10	-1.24934	9.11322e-08	-2.11916e-10	-1.24213
100513696	chr7:100513696:T:C	8.73295e-07	6.50463	-0.872953	2.74089e-08	-1.57737	-0.866207
100514153	chr7:100514153:C:T	9.62972e-07	6.62571	-0.896285	2.58136e-08	-1.61371	-0.889833
100514453	chr7:100514453:A:G	1.84272e-09	-2.11916e-10	-0.529355	1.66431e-07	-2.11916e-10	-0.639856
100515149	chr7:100515149:G:C	9.69152e-10	-2.11916e-10	-1.17193	9.715e-08	-2.11916e-10	-1.17818
100515569	chr7:100515569:G:A	9.0003e-10	-2.11916e-10	-1.24593	9.18342e-08	-2.11916e-10	-1.23445
100518116	chr7:100518116:C:A	9.11791e-10	-2.11916e-10	-1.23294	9.20516e-08	-2.11916e-10	-1.23209
100518255	chr7:100518255:G:A	2.24392e-10	-1.39902	-1.23594	1.39523e-08	-1.87491	-1.24388
100518613	chr7:100518613:C:T	1.36463e-09	-2.11916e-10	-0.829714	1.33637e-07	-2.11916e-10	-0.859311
100519513	chr7:100519513:C:T	2.06032e-10	-1.4745	-1.24582	1.40265e-08	-1.86419	-1.24929
100520304	chr7:100520304:AGT:A	5.44335e-08	4.05526	-1.19888	1.48933e-08	-1.85864	-1.19489
100520467	chr7:100520467:A:T	1.89249e-09	-2.11916e-10	-0.502703	1.89201e-07	-2.11916e-10	-0.511631
100520577	chr7:100520577:T:C	9.11746e-10	-2.11916e-10	-1.23299	9.20466e-08	-2.11916e-10	-1.23214
100520769	chr7:100520769:G:T	3.33162e-10	-0.990981	-1.24874	1.80512e-08	-1.61177	-1.24945
100520771	chr7:100520771:G:T	8.3471e-10	-1.32127	-2.80088e-10	1.84272e-07	-0.538025	-2.80088e-10
100520883	chr7:100520883:C:T	5.16569e-10	-1.80114	-2.80088e-10	7.33863e-08	-1.4587	-2.80088e-10
100521070	chr7:100521070:C:G	6.29078e-09	1.59493	-0.896445	3.09234e-08	-1.40144	-0.921482
100521334	chr7:100521334:C:T	1.08332e-08	-2.11916e-10	1.24202	1.02576e-06	-2.11916e-10	1.17875
100521371	chr7:100521371:T:C	2.91361e-09	-2.11916e-10	-0.0712055	2.93598e-07	-2.11916e-10	-0.0722269
100521692	chr7:100521692:T:C	2.10553e-10	-1.81798	-0.880639	2.78913e-08	-1.51339	-0.912728
100522020	chr7:100522020:A:G	3.66942e-07	4.25914	0.505463	8.10451e-08	-1.7457	0.386271
100522473	chr7:100522473:G:A	1.97701e-09	-2.11916e-10	-0.459012	1.97622e-07	-2.11916e-10	-0.468083
100522849	chr7:100522849:G:C	1.95717e-10	-1.87576	-0.895926	3.63975e-08	-1.23316	-0.926776
100523770	chr7:100523770:G:A	8.97419e-10	-2.11916e-10	-1.24883	9.05433e-08	-2.11916e-10	-1.24861
100524427	chr7:100524427:A:G	9.14552e-10	-2.11916e-10	-1.22992	9.23369e-08	-2.11916e-10	-1.22899
100525057	chr7:100525057:T:G	2.80907e-07	4.05933	0.438093	7.31297e-08	-1.78129	0.319083
100525290	chr7:100525290:T:C	1.33928e-09	-2.11916e-10	-0.848464	1.34738e-07	-2.11916e-10	-0.851105
100525656	chr7:100525656:T:C	5.5254e-09	1.11803	-0.549277	3.5894e-08	-1.58665	-0.587218
100525822	chr7:100525822:C:T	1.37542e-09	-2.11916e-10	-0.821836	1.25902e-07	-2.11916e-10	-0.918934
100525893	chr7:100525893:T:TG	1.45518e-10	-1.87329	-1.19476	2.59569e-08	-1.29847	-1.19954
100526174	chr7:100526174:G:C	9.12505e-10	-2.11916e-10	-1.23216	9.21253e-08	-2.11916e-10	-1.23129
100526291	chr7:100526291:G:A	9.13745e-10	-2.11916e-10	-1.2308	9.22548e-08	-2.11916e-10	-1.22988
100527065	chr7:100527065:G:A	1.88261e-09	-2.11916e-10	-0.50794	1.75291e-07	-2.11916e-10	-0.587991
100527145	chr7:100527145:T:C	9.13671e-10	-2.11916e-10	-1.23088	9.22461e-08	-2.11916e-10	-1.22998
100527360	chr7:100527360:G:A	9.13382e-10	-2.11916e-10	-1.2312	9.22163e-08	-2.11916e-10	-1.2303
100527542	chr7:100527542:A:G	2.61373e-09	-0.17982	-2.80088e-10	6.27475e-06	2.98985	-2.80088e-10
100528098	chr7:100528098:A:T	9.30945e-10	-2.11916e-10	-1.21215	9.39593e-08	-2.11916e-10	-1.21158
100528352	chr7:100528352:A:G	5.40982e-10	-0.510556	-1.24441	1.38961e-08	-1.87822	-1.2446
100528641	chr7:100528641:C:G	1.32153e-09	-2.11916e-10	-0.861804	1.2953e-07	-2.11916e-10	-0.890526
100528963	chr7:100528963:C:T	9.61117e-10	-2.11916e-10	-1.18026	9.69776e-08	-2.11916e-10	-1.17996
100529212	chr7:100529212:G:A	3.59813e-07	4.18806	0.556928	8.35784e-08	-1.76325	0.434599
100529404	chr7:100529404:TTTTG:T	6.21413e-09	-2.11916e-10	0.686229	6.0117e-07	-2.11916e-10	0.64444
100529935	chr7:100529935:G:A	5.23935e-07	4.51352	0.607253	9.15832e-08	-1.71977	0.482579
100530491	chr7:100530491:G:A	1.04964e-09	-1.09215	-2.80088e-10	4.86961e-08	-1.86884	-2.80088e-10
100530629	chr7:100530629:G:A	1.272e-09	-0.900006	-2.80088e-10	4.87719e-08	-1.86728	-2.80088e-10
100530864	chr7:100530864:G:A	9.08754e-10	-2.11916e-10	-1.23628	9.23129e-08	-2.11916e-10	-1.22926
100531300	chr7:100531300:A:G	1.84355e-09	-2.11916e-10	-0.528903	1.71851e-07	-2.11916e-10	-0.60781
100531776	chr7:100531776:G:A	2.1473e-10	-1.8325	-0.846477	2.99985e-08	-1.47323	-0.880065
100532050	chr7:100532050:C:T	2.22583e-09	-2.11916e-10	-0.340468	2.27253e-07	-2.11916e-10	-0.328376
100532321	chr7:100532321:A:G	7.31779e-07	6.58651	-1.13163	3.01108e-08	-1.24015	-1.10941
100532391	chr7:100532391:G:A	9.13423e-10	-2.11916e-10	-1.23115	9.22206e-08	-2.11916e-10	-1.23025
100532591	chr7:100532591:G:A	2.06071e-10	-1.83849	-0.881642	2.96498e-08	-1.45108	-0.913908
100533051	chr7:100533051:C:T	2.17814e-10	-1.84455	-0.820166	3.19792e-08	-1.43535	-0.854003
100533472	chr7:100533472:A:C	9.60841e-10	-2.11916e-10	-1.18054	9.77913e-08	-2.11916e-10	-1.1716
100534074	chr7:100534074:G:A	1.20189e-09	-2.11916e-10	-0.956698	1.21995e-07	-2.11916e-10	-0.950455
100534489	chr7:100534489:T:C	9.34456e-10	-2.11916e-10	-1.20839	9.43685e-08	-2.11916e-10	-1.20723
100535118	chr7:100535118:A:G	1.38026e-10	-1.87106	-1.24985	2.56673e-08	-1.25988	-1.24934
100535643	chr7:100535643:C:A	1.12004e-09	-1.05189	0.0246581	6.20324e-08	-1.80636	0.179582
100536363	chr7:100536363:G:A	2.81585e-10	-1.8345	-0.573422	3.92886e-08	-1.46985	-0.613657
100536554	chr7:100536554:G:A	9.43664e-10	-2.11916e-10	-1.19858	9.53102e-08	-2.11916e-10	-1.1973
100537152	chr7:100537152:G:A	1.07205e-09	-2.11916e-10	-1.07102	1.08143e-07	-2.11916e-10	-1.07098
100537155	chr7:100537155:T:C	1.47295e-09	-2.11916e-10	-0.753331	1.48608e-07	-2.11916e-10	-0.753129
100537156	chr7:100537156:G:A	1.1951e-09	-2.11916e-10	-0.962366	1.20569e-07	-2.11916e-10	-0.962213
100537161	chr7:100537161:ATT:A	1.01406e-09	-2.11916e-10	-1.12664	1.02296e-07	-2.11916e-10	-1.12657
100537164	chr7:100537164:T:C	1.00956e-09	-2.11916e-10	-1.13109	1.01813e-07	-2.11916e-10	-1.1313
100537167	chr7:100537167:A:G	1.14728e-09	-2.11916e-10	-1.00321	1.15722e-07	-2.11916e-10	-1.00325
100537186	chr7:100537186:G:T	3.08393e-09	-2.11916e-10	-0.0143914	3.11433e-07	-2.11916e-10	-0.0132536
100537231	chr7:100537231:A:C	1.7025e-09	-2.11916e-10	-0.608498	1.71575e-07	-2.11916e-10	-0.609418
100537253	chr7:100537253:C:T	9.53488e-10	-2.11916e-10	-1.18823	9.62088e-08	-2.11916e-10	-1.18792
100537254	chr7:100537254:A:G	9.7409e-10	-2.11916e-10	-1.16685	9.82929e-08	-2.11916e-10	-1.16649
100537267	chr7:100537267:A:G	9.09578e-10	-2.11916e-10	-1.23537	9.17663e-08	-2.11916e-10	-1.23519
100537297	chr7:100537297:C:A	1.03901e-09	-0.00136416	-1.10097	2.16467e-08	-1.4991	-1.18048
100537381	chr7:100537381:C:A	1.82919e-09	-2.11916e-10	-0.536726	1.84669e-07	-2.11916e-10	-0.535871
100537557	chr7:100537557:A:G	8.96573e-10	-2.11916e-10	-1.24977	9.08379e-08	-2.11916e-10	-1.24536
100538188	chr7:100538188:T:C	9.09159e-09	1.84462	-0.777868	3.70837e-08	-1.3111	-0.830157
100539462	chr7:100539462:G:C	7.1736e-10	-1.47277	-2.80088e-10	4.82738e-08	-1.87755	-2.80088e-10
100542208	chr7:100542208:G:A	2.09466e-10	-1.83778	-0.86601	2.98869e-08	-1.45807	-0.898943
100542212	chr7:100542212:T:C	1.00684e-09	-2.11916e-10	-1.13378	1.00501e-07	-2.11916e-10	-1.14427
100542581	chr7:100542581:T:G	4.73542e-09	-2.11916e-10	0.414474	4.52761e-07	-2.11916e-10	0.360925
100542964	chr7:100542964:A:G	2.05581e-10	-1.83201	-0.890501	2.86975e-08	-1.47531	-0.922319
100543824	chr7:100543824:A:G	4.29866e-09	0.317706	-2.80088e-10	5.69065e-08	-1.71303	-2.80088e-10
100544238	chr7:100544238:T:G	1.97412e-10	-1.83134	-0.931721	2.75545e-08	-1.47804	-0.960229
100544358	chr7:100544358:A:G	1.69461e-10	-1.84048	-1.07525	2.47129e-08	-1.45001	-1.0971
100545462	chr7:100545462:C:A	1.52704e-09	-2.11916e-10	-0.717266	1.46768e-07	-2.11916e-10	-0.765588
100545582	chr7:100545582:T:C	1.05724e-09	-2.11916e-10	-1.08493	1.01007e-07	-2.11916e-10	-1.13925
100546115	chr7:100546115:C:A	2.18756e-09	-2.11916e-10	-0.357809	1.94817e-07	-2.11916e-10	-0.48238
100547847	chr7:100547847:A:G	1.50556e-09	-2.11916e-10	-0.731431	1.51368e-07	-2.11916e-10	-0.734727
100548818	chr7:100548818:A:G	1.52125e-09	-2.11916e-10	-0.721066	1.46239e-07	-2.11916e-10	-0.769197
100548949	chr7:100548949:A:AC	2.49473e-10	-1.75493	-0.774073	2.74441e-08	-1.64463	-0.797656
100548996	chr7:100548996:C:T	2.22526e-09	-2.11916e-10	-0.340724	1.9802e-07	-2.11916e-10	-0.46607
100549753	chr7:100549753:T:C	6.28621e-09	1.54181	-0.844047	3.08687e-08	-1.43225	-0.892443
100549883	chr7:100549883:G:T	1.40872e-10	-1.85098	-1.24952	2.2838e-08	-1.37625	-1.24977
100550845	chr7:100550845:T:C	5.22509e-09	0.512874	-2.80088e-10	6.04414e-08	-1.65276	-2.80088e-10
100551131	chr7:100551131:G:A	2.25677e-09	-2.11916e-10	-0.326661	2.32802e-07	-2.11916e-10	-0.304249
100551304	chr7:100551304:C:T	1.03826e-09	-1.10305	-2.80088e-10	5.82227e-08	-1.69016	-2.80088e-10
100552010	chr7:100552010:G:A	9.04729e-10	-2.11916e-10	-1.24072	9.13212e-08	-2.11916e-10	-1.24006
100552355	chr7:100552355:G:A	2.42464e-10	-1.76304	-0.794466	2.72223e-08	-1.63276	-0.817647
100553061	chr7:100553061:G:A	2.07346e-09	-0.411379	-2.80088e-10	4.85146e-08	-1.87257	-2.80088e-10
100554096	chr7:100554096:G:A	2.52365e-09	-2.11916e-10	-0.21489	2.10245e-07	-2.11916e-10	-0.406165
100554555	chr7:100554555:G:A	1.40311e-10	-1.85669	-1.2478	2.34429e-08	-1.35015	-1.24972
100556583	chr7:100556583:C:T	9.03033e-10	-2.11916e-10	-1.24259	9.11849e-08	-2.11916e-10	-1.24155
100556967	chr7:100556967:G:A	1.20126e-09	-2.11916e-10	-0.957228	1.18795e-07	-2.11916e-10	-0.97704
100559124	chr7:100559124:G:A	9.00052e-10	-2.11916e-10	-1.2459	9.08267e-08	-2.11916e-10	-1.24549
100560370	chr7:100560370:G:A	1.4052e-10	-1.85354	-1.24946	2.30989e-08	-1.36485	-1.2498
100560606	chr7:100560606:A:G	2.08731e-09	-2.11916e-10	-0.404723	1.83719e-07	-2.11916e-10	-0.54103
100560730	chr7:100560730:A:G	9.00291e-10	-2.11916e-10	-1.24563	9.08524e-08	-2.11916e-10	-1.2452
100561149	chr7:100561149:G:A	9.06828e-10	-2.11916e-10	-1.2384	9.15423e-08	-2.11916e-10	-1.23764
100561410	chr7:100561410:A:T	1.37314e-09	-2.11916e-10	-0.823498	1.27272e-07	-2.11916e-10	-0.908116
100561416	chr7:100561416:C:T	9.63705e-10	-2.11916e-10	-1.17757	9.70514e-08	-2.11916e-10	-1.1792
100561944	chr7:100561944:A:G	1.635e-10	-1.87876	-1.07278	3.22692e-07	1.13575	-1.11349
100562016	chr7:100562016:G:A	9.87262e-10	-2.11916e-10	-1.15342	1.00012e-07	-2.11916e-10	-1.14915
100562019	chr7:100562019:G:A	5.02302e-10	-1.82915	-2.80088e-10	9.0668e-08	-1.24723	-2.80088e-10
100562302	chr7:100562302:C:T	1.12875e-08	-2.11916e-10	1.28309	1.06743e-06	-2.11916e-10	1.21857
100562471	chr7:100562471:A:G	2.38053e-10	-1.76331	-0.812547	2.67104e-08	-1.63393	-0.835451
100562641	chr7:100562641:T:C	5.44255e-09	1.44324	-0.889593	2.87974e-08	-1.45899	-0.935165
100564534	chr7:100564534:T:G	5.5467e-09	0.572605	-2.80088e-10	6.17026e-08	-1.63211	-2.80088e-10
100565492	chr7:100565492:G:A	2.47876e-10	-1.58658	-0.94884	1.89126e-08	-1.85804	-0.95657
100566141	chr7:100566141:C:T	9.19612e-10	-2.11916e-10	-1.2244	9.28059e-08	-2.11916e-10	-1.22393
100566366	chr7:100566366:C:T	9.36745e-07	6.58066	-0.878842	4.49778e-08	-1.18341	-0.76486
100566527	chr7:100566527:C:G	2.3832e-09	-0.272154	-2.80088e-10	1.23234e-06	1.36223	-2.80088e-10
100567885	chr7:100567885:A:C	1.27061e-09	-2.11916e-10	-0.901104	1.29132e-07	-2.11916e-10	-0.893607
100568154	chr7:100568154:G:A	1.06364e-09	-2.11916e-10	-1.0789	1.01516e-07	-2.11916e-10	-1.13422
100568598	chr7:100568598:C:A	1.03225e-09	-2.11916e-10	-1.10886	1.02687e-07	-2.11916e-10	-1.12276
100568974	chr7:100568974:G:A	5.04186e-10	-1.82541	-2.80088e-10	5.00498e-08	-1.84142	-2.80088e-10
100569166	chr7:100569166:C:T	1.52637e-09	-2.11916e-10	-0.717706	1.39044e-07	-2.11916e-10	-0.819648
100569379	chr7:100569379:T:C	1.73259e-10	-1.71862	-1.17494	1.7793e-08	-1.70897	-1.16666
100569533	chr7:100569533:G:A	4.90322e-10	-1.85329	-2.80088e-10	6.3905e-08	-1.59704	-2.80088e-10
100569640	chr7:100569640:C:G	1.41813e-10	-1.84593	-1.24791	2.24424e-08	-1.39373	-1.24975
100570257	chr7:100570257:C:A	2.31378e-10	-1.79851	-0.805789	2.87693e-08	-1.5537	-0.841427
100570539	chr7:100570539:G:A	1.90826e-09	-2.11916e-10	-0.494404	1.77592e-07	-2.11916e-10	-0.574949
100571408	chr7:100571408:C:T	1.13394e-09	-2.11916e-10	-1.0149	1.13832e-07	-2.11916e-10	-1.01971
100571727	chr7:100571727:C:G	8.96538e-10	-2.11916e-10	-1.24981	9.04289e-08	-2.11916e-10	-1.24987
100572399	chr7:100572399:G:A	1.01321e-09	-2.11916e-10	-1.12747	9.7609e-08	-2.11916e-10	-1.17347
100573289	chr7:100573289:T:C	2.27042e-10	-1.77398	-0.849234	2.63307e-08	-1.6129	-0.870799
100573450	chr7:100573450:C:T	5.96583e-10	-1.65713	-2.80088e-10	5.05555e-08	-1.83137	-2.80088e-10
100573575	chr7:100573575:C:A	1.09733e-09	-2.11916e-10	-1.04772	1.08529e-07	-2.11916e-10	-1.06742
100574004	chr7:100574004:GAC:G	1.8867e-09	-0.505769	-2.80088e-10	4.82985e-08	-1.87704	-2.80088e-10
100574110	chr7:100574110:C:T	8.96499e-10	-2.11916e-10	-1.24986	9.04278e-08	-2.11916e-10	-1.24989
100574461	chr7:100574461:C:T	7.46316e-07	4.79855	0.676006	9.86449e-08	-1.66739	0.504477
100574636	chr7:100574636:A:G	6.6138e-10	-1.55402	-2.80088e-10	9.70328e-08	-1.17939	-2.80088e-10
100574740	chr7:100574740:AAT:A	1.10078e-09	-2.11916e-10	-1.04458	1.04273e-07	-2.11916e-10	-1.10742
100574872	chr7:100574872:G:A	2.0997e-10	-1.86215	-0.839237	3.43568e-08	-1.34461	-0.873032
100575235	chr7:100575235:C:T	1.06125e-09	-0.111189	-0.969963	4.33039e-06	3.52271	-0.903732
100576013	chr7:100576013:C:A	6.67188e-10	-1.54528	-2.80088e-10	9.5941e-08	-1.1907	-2.80088e-10
100576127	chr7:100576127:G:A	1.73014e-06	7.03053	-0.715171	5.46658e-08	-1.11619	-0.637008
100577077	chr7:100577077:G:A	9.3688e-10	-2.11916e-10	-1.2058	9.46747e-08	-2.11916e-10	-1.20399
100577387	chr7:100577387:C:T	1.12625e-07	3.58347	-2.80088e-10	0.000120332	5.94357	-2.80088e-10
100577849	chr7:100577849:G:A	1.33619e-09	-2.11916e-10	-0.850776	1.25964e-07	-2.11916e-10	-0.918444
100577850	chr7:100577850:T:C	1.54562e-10	-1.86636	-1.1414	4.7988e-07	1.50739	-1.0883
100579362	chr7:100579362:C:T	1.42416e-10	-1.83977	-1.24983	2.18437e-08	-1.4207	-1.24982
100579364	chr7:100579364:A:G	1.02343e-09	-2.11916e-10	-1.11744	1.02732e-07	-2.11916e-10	-1.12231
100579421	chr7:100579421:A:C	2.31952e-10	-1.79307	-0.808753	2.81822e-08	-1.58423	-0.831514
100579591	chr7:100579591:T:C	1.45216e-10	-1.84183	-1.2283	2.21213e-08	-1.42705	-1.23085
100579681	chr7:100579681:A:T	1.20765e-09	-2.11916e-10	-0.951918	1.13131e-07	-2.11916e-10	-1.02589
100580151	chr7:100580151:G:C	1.7131e-09	-0.602294	-2.80088e-10	3.0921e-06	2.28217	-2.80088e-10
100580666	chr7:100580666:CACAG:C	1.65865e-09	-0.634594	-2.80088e-10	7.79786e-08	-1.398	-2.80088e-10
100580824	chr7:100580824:CACAG:C	1.21691e-08	-2.11916e-10	1.3583	1.1711e-06	-2.11916e-10	1.31126
100581008	chr7:100581008:C:G	1.11683e-09	-2.11916e-10	-1.0301	1.1076e-07	-2.11916e-10	-1.04708
100581106	chr7:100581106:G:A	1.01857e-09	-1.1222	-2.80088e-10	4.82201e-08	-1.87866	-2.80088e-10
100581274	chr7:100581274:C:T	2.14772e-09	-2.11916e-10	-0.376189	2.62905e-07	-2.11916e-10	-0.182647
100581292	chr7:100581292:T:C	1.6374e-09	-2.11916e-10	-0.647487	1.65276e-07	-2.11916e-10	-0.646824
100581405	chr7:100581405:C:T	1.03422e-09	-2.11916e-10	-1.10695	1.0439e-07	-2.11916e-10	-1.1063
100581994	chr7:100581994:G:A	8.98654e-10	-2.11916e-10	-1.24745	9.06429e-08	-2.11916e-10	-1.24751
100582234	chr7:100582234:G:A	5.84231e-09	-0.219283	0.843813	1.46467e-07	-1.8211	1.05346
100582437	chr7:100582437:G:A	1.43295e-10	-1.83411	-1.24934	2.1478e-08	-1.43756	-1.24985
100583227	chr7:100583227:T:C	9.19338e-10	-2.11916e-10	-1.2247	9.31315e-08	-2.11916e-10	-1.22043
100583273	chr7:100583273:C:T	1.57227e-10	-1.82153	-1.16913	2.01222e-08	-1.58662	-1.166
100583984	chr7:100583984:C:T	5.32277e-09	-2.11916e-10	0.531397	5.62108e-07	-2.11916e-10	0.577256
100584089	chr7:100584089:G:A	1.3547e-09	-2.11916e-10	-0.837016	1.25651e-07	-2.11916e-10	-0.920928
100584201	chr7:100584201:G:T	2.02994e-09	-2.11916e-10	-0.432593	1.87806e-07	-2.11916e-10	-0.519027
100584310	chr7:100584310:G:C	9.0319e-10	-2.11916e-10	-1.24242	9.12017e-08	-2.11916e-10	-1.24136
100584827	chr7:100584827:C:T	1.10187e-09	-2.11916e-10	-1.04359	1.12406e-07	-2.11916e-10	-1.03232
100584845	chr7:100584845:G:T	1.67069e-10	-1.87879	-1.05116	3.67101e-08	-1.14195	-1.00944
100584889	chr7:100584889:G:A	9.93233e-10	-2.11916e-10	-1.14739	1.00251e-07	-2.11916e-10	-1.14676
100585957	chr7:100585957:G:A	9.44752e-10	-2.11916e-10	-1.19743	9.53768e-08	-2.11916e-10	-1.1966
100586307	chr7:100586307:A:G	1.39271e-10	-1.86889	-1.24304	2.53213e-08	-1.27541	-1.24738
100586837	chr7:100586837:G:T	1.01473e-09	-2.11916e-10	-1.12598	1.00495e-07	-2.11916e-10	-1.14433
100586958	chr7:100586958:AG:A	5.71254e-10	-1.70052	-2.80088e-10	5.09743e-08	-1.82312	-2.80088e-10
100587336	chr7:100587336:T:G	6.10104e-09	-2.11916e-10	0.667862	5.80906e-07	-2.11916e-10	0.61015
100587473	chr7:100587473:T:G	8.9712e-10	-2.11916e-10	-1.24916	9.04255e-08	-2.11916e-10	-1.24991
100587942	chr7:100587942:C:T	1.84309e-06	6.9293	-0.550703	6.06407e-08	-1.18195	-0.46752
100588488	chr7:100588488:A:T	2.37972e-10	-1.84988	-0.72632	3.58284e-08	-1.41014	-0.76556
100588801	chr7:100588801:C:T	7.57024e-10	-1.41896	-2.80088e-10	4.82146e-08	-1.87878	-2.80088e-10
100588868	chr7:100588868:C:T	1.06086e-09	-2.11916e-10	-1.08152	1.05111e-07	-2.11916e-10	-1.09942
100589498	chr7:100589498:T:A	1.38218e-09	-2.11916e-10	-0.816935	1.41576e-07	-2.11916e-10	-0.801602
100589726	chr7:100589726:T:A	1.83883e-08	1.77112	-2.80088e-10	2.15189e-07	-0.38292	-2.80088e-10
100592384	chr7:100592384:G:A	1.3136e-09	-2.11916e-10	-0.867822	1.23989e-07	-2.11916e-10	-0.934244
100592493	chr7:100592493:T:C	1.71304e-10	-1.87863	-1.02628	3.21191e-07	1.08978	-1.07218
100592600	chr7:100592600:GCCC:G	1.27635e-09	-2.11916e-10	-0.89659	1.30087e-07	-2.11916e-10	-0.886232
100592745	chr7:100592745:A:C	1.08286e-09	-2.11916e-10	-1.061	1.03017e-07	-2.11916e-10	-1.11954
100593083	chr7:100593083:G:A	9.7131e-10	-2.11916e-10	-1.16971	9.52277e-08	-2.11916e-10	-1.19817
100593618	chr7:100593618:C:T	1.23242e-09	-2.11916e-10	-0.93162	1.25682e-07	-2.11916e-10	-0.920687
100593803	chr7:100593803:A:C	1.60676e-09	-2.11916e-10	-0.666376	1.57572e-07	-2.11916e-10	-0.694554
100593808	chr7:100593808:A:C	1.37214e-09	-2.11916e-10	-0.824227	1.38044e-07	-2.11916e-10	-0.826864
100593957	chr7:100593957:T:C	1.23349e-09	-2.11916e-10	-0.930748	1.25777e-07	-2.11916e-10	-0.919929
100597458	chr7:100597458:C:T	1.28103e-09	-2.11916e-10	-0.892934	1.30671e-07	-2.11916e-10	-0.881753
100597479	chr7:100597479:C:T	8.10459e-10	-1.35075	-2.80088e-10	4.85865e-08	-1.87109	-2.80088e-10
100597915	chr7:100597915:G:A	9.85468e-10	-2.11916e-10	-1.15524	9.94476e-08	-2.11916e-10	-1.15481
100599925	chr7:100599925:C:T	9.82228e-10	-2.11916e-10	-1.15853	1.00016e-07	-2.11916e-10	-1.1491
100600248	chr7:100600248:A:G	3.63788e-10	-0.971215	-1.18057	1.54179e-08	-1.8127	-1.2062
100600611	chr7:100600611:C:T	1.23809e-09	-2.11916e-10	-0.927031	1.26125e-07	-2.11916e-10	-0.917168
100600942	chr7:100600942:C:A	5.46245e-09	-2.11916e-10	0.557299	4.86854e-07	-2.11916e-10	0.433525
100601973	chr7:100601973:G:T	1.5944e-10	-1.87854	-1.09815	7.06548e-08	-0.461849	-1.03478
100602200	chr7:100602200:A:T	1.20342e-09	-2.11916e-10	-0.95543	1.10957e-07	-2.11916e-10	-1.0453
100602382	chr7:100602382:C:G	9.96435e-10	-2.11916e-10	-1.14417	1.01705e-07	-2.11916e-10	-1.13236
100602608	chr7:100602608:T:C	1.27547e-09	-2.11916e-10	-0.897281	1.20529e-07	-2.11916e-10	-0.962549
100604515	chr7:100604515:C:T	1.31529e-09	-2.11916e-10	-0.866544	1.23935e-07	-2.11916e-10	-0.934684
100605923	chr7:100605923:C:G	4.7964e-10	-1.87532	-2.80088e-10	5.65206e-08	-1.71983	-2.80088e-10
100606888	chr7:100606888:C:T	9.17483e-10	-2.11916e-10	-1.22672	9.11122e-08	-2.11916e-10	-1.24235
100606985	chr7:100606985:G:T	9.58878e-10	-2.11916e-10	-1.18259	9.51154e-08	-2.11916e-10	-1.19935
100607156	chr7:100607156:T:C	1.12418e-09	-2.11916e-10	-1.02354	1.06094e-07	-2.11916e-10	-1.09011
100607837	chr7:100607837:G:C	1.22254e-09	-2.11916e-10	-0.939667	1.24914e-07	-2.11916e-10	-0.926812
100607925	chr7:100607925:T:C	1.30252e-09	-2.11916e-10	-0.876294	1.34409e-07	-2.11916e-10	-0.85355
100607979	chr7:100607979:G:A	1.50011e-09	-2.11916e-10	-0.735057	1.55441e-07	-2.11916e-10	-0.708172
100608083	chr7:100608083:G:C	5.43298e-10	-1.75069	-2.80088e-10	4.82175e-08	-1.87872	-2.80088e-10
100608391	chr7:100608391:C:A	8.98037e-10	-2.11916e-10	-1.24814	9.09441e-08	-2.11916e-10	-1.24419
100608961	chr7:100608961:G:A	4.98672e-09	0.46618	-2.80088e-10	5.44339e-08	-1.75745	-2.80088e-10
100609146	chr7:100609146:T:C	9.06068e-10	-2.11916e-10	-1.23924	9.86922e-08	-2.11916e-10	-1.16243
100609880	chr7:100609880:G:A	8.98963e-10	-2.11916e-10	-1.24711	9.27486e-08	-2.11916e-10	-1.22455
100610170	chr7:100610170:G:A	9.28021e-10	-2.11916e-10	-1.2153	9.42406e-08	-2.11916e-10	-1.20859
100610684	chr7:100610684:A:C	4.51943e-09	-2.11916e-10	0.367788	4.996e-07	-2.11916e-10	0.45937
100611238	chr7:100611238:A:G	2.87745e-09	-2.11916e-10	-0.0836922	2.84746e-07	-2.11916e-10	-0.102841
100611661	chr7:100611661:C:T	1.76326e-10	-1.83824	-1.03778	4.5055e-08	-0.9431	-1.00346
100611832	chr7:100611832:A:T	2.80553e-09	-2.11916e-10	-0.109007	3.00912e-07	-2.11916e-10	-0.0476216
100611886	chr7:100611886:T:C	8.96519e-10	-2.11916e-10	-1.24983	9.05194e-08	-2.11916e-10	-1.24887
100612141	chr7:100612141:C:T	9.52598e-10	-2.11916e-10	-1.18916	9.24878e-08	-2.11916e-10	-1.22736
100612974	chr7:100612974:A:C	8.97049e-10	-2.11916e-10	-1.24924	9.0793e-08	-2.11916e-10	-1.24586
100614358	chr7:100614358:C:T	1.04459e-09	-2.11916e-10	-1.09697	9.85509e-08	-2.11916e-10	-1.16387
100615062	chr7:100615062:C:T	8.96844e-10	-2.11916e-10	-1.24947	9.04973e-08	-2.11916e-10	-1.24912
100615131	chr7:100615131:C:T	2.73909e-10	-1.73918	-0.696375	1.51354e-05	4.38602	-0.51567
100615853	chr7:100615853:A:G	1.56536e-10	-1.82003	-1.17503	3.07809e-06	3.42206	-1.14444
100615859	chr7:100615859:A:G	4.90713e-10	-1.85249	-2.80088e-10	5.01365e-08	-1.83969	-2.80088e-10
100616392	chr7:100616392:A:G	4.2261e-10	-1.15916	-0.842746	0.0128849	11.1712	-0.554106
100616468	chr7:100616468:G:C	1.1958e-09	-2.11916e-10	-0.961782	1.20682e-07	-2.11916e-10	-0.961278
100616892	chr7:100616892:C:T	3.86045e-09	0.210187	-2.80088e-10	2.40436e-07	-0.271985	-2.80088e-10
100617256	chr7:100617256:C:A	3.1278e-10	-1.22202	-1.08083	1.56476e-08	-1.87856	-1.12556
100617415	chr7:100617415:A:G	2.93364e-10	-1.16631	-1.20063	3.75834e-06	3.69241	-1.21512
100617577	chr7:100617577:C:T	2.77293e-10	-1.70492	-0.71836	2.02885e-05	4.70484	-0.541464
100618049	chr7:100618049:T:C	1.14e-09	-2.11916e-10	-1.00957	1.26559e-07	-2.11916e-10	-0.913733
100618160	chr7:100618160:C:T	6.06676e-10	-1.64036	-2.80088e-10	4.89731e-08	-1.86317	-2.80088e-10
100618526	chr7:100618526:T:C	8.99881e-10	-2.11916e-10	-1.24609	9.05336e-08	-2.11916e-10	-1.24872
100618718	chr7:100618718:G:A	2.61394e-10	-1.70121	-0.78111	2.23127e-05	4.86802	-0.609545
100619082	chr7:100619082:C:T	1.42698e-09	-2.11916e-10	-0.78504	1.48335e-07	-2.11916e-10	-0.754968
100619150	chr7:100619150:C:T	3.27391e-10	-1.1796	-1.07759	0.00438763	10.4579	-0.918029
100619172	chr7:100619172:C:T	9.90663e-10	-2.11916e-10	-1.14998	1.00072e-07	-2.11916e-10	-1.14855
100620131	chr7:100620131:T:C	6.47683e-09	0.727634	-2.80088e-10	5.87604e-08	-1.68097	-2.80088e-10
100620187	chr7:100620187:C:T	2.60419e-10	-1.58655	-0.89951	1.83724e-05	4.82116	-0.756996
100621008	chr7:100621008:C:T	2.30361e-09	-0.306122	-2.80088e-10	7.7549e-08	-1.40353	-2.80088e-10
100621263	chr7:100621263:G:A	1.94533e-09	-2.11916e-10	-0.475167	2.02607e-07	-2.11916e-10	-0.443172
100621544	chr7:100621544:A:G	4.0207e-10	-1.48775	-0.563979	1.02338e-06	1.76969	-0.593268
100622124	chr7:100622124:C:G	1.28594e-09	-2.11916e-10	-0.889104	1.23813e-07	-2.11916e-10	-0.935663
100623192	chr7:100623192:T:G	4.77995e-10	-1.34426	-0.534496	1.63942e-06	2.21225	-0.564598
100623314	chr7:100623314:C:A	9.28392e-10	-2.11916e-10	-1.2149	9.16136e-08	-2.11916e-10	-1.23686
100623595	chr7:100623595:T:G	2.91187e-10	-1.63472	-0.739664	4.0532e-05	5.31408	-0.458677
100623772	chr7:100623772:G:A	5.24107e-10	-1.78666	-2.80088e-10	1.02886e-07	-1.12081	-2.80088e-10
100623927	chr7:100623927:G:A	8.97198e-10	-2.11916e-10	-1.24908	9.19019e-08	-2.11916e-10	-1.23372
100624005	chr7:100624005:G:A	9.41949e-10	-2.11916e-10	-1.2004	9.18179e-08	-2.11916e-10	-1.23463
100624012	chr7:100624012:C:T	2.83875e-10	-1.56081	-0.839005	5.20916e-05	5.71177	-0.60545
100624065	chr7:100624065:G:T	1.64538e-09	-2.11916e-10	-0.642626	1.70998e-07	-2.11916e-10	-0.612786
100624226	chr7:100624226:C:T	4.4238e-10	-0.833655	-1.12253	0.0449107	12.7684	-0.902699
100624244	chr7:100624244:T:C	2.35764e-10	-1.75707	-0.828456	3.86835e-08	-1.26418	-0.834849
100624539	chr7:100624539:GA:G	4.43556e-10	-0.825654	-1.12787	0.0461786	12.8051	-0.91156
100624787	chr7:100624787:G:A	4.93119e-10	-1.8476	-2.80088e-10	6.04727e-08	-1.65225	-2.80088e-10
100625776	chr7:100625776:T:G	1.14944e-09	-2.11916e-10	-1.00132	1.21222e-07	-2.11916e-10	-0.956811
100626055	chr7:100626055:T:C	2.77043e-10	-1.55817	-0.866008	5.02986e-05	5.69972	-0.628422
100626537	chr7:100626537:A:C	6.31886e-10	-1.59964	-2.80088e-10	4.86502e-08	-1.86978	-2.80088e-10
100627013	chr7:100627013:C:CTG	3.71732e-10	-0.887159	-1.24302	0.0261899	12.4954	-1.16893
100627318	chr7:100627318:C:A	4.91263e-09	-2.11916e-10	0.451212	5.34565e-07	-2.11916e-10	0.527015
100627408	chr7:100627408:G:A	2.64181e-10	-1.58756	-0.884157	4.20895e-05	5.54522	-0.6521
100628506	chr7:100628506:C:T	2.75681e-10	-1.62689	-0.802221	3.92895e-05	5.36056	-0.536285
100629042	chr7:100629042:C:T	4.01286e-10	-0.894579	-1.1591	0.0377025	12.6559	-0.965077
100629538	chr7:100629538:T:G	9.84921e-10	-2.11916e-10	-1.15579	9.53805e-08	-2.11916e-10	-1.19656
100629746	chr7:100629746:T:C	9.48795e-10	-2.11916e-10	-1.19316	9.48027e-08	-2.11916e-10	-1.20264
100630445	chr7:100630445:G:A	4.83422e-09	-2.11916e-10	0.435122	5.26335e-07	-2.11916e-10	0.511499
100631233	chr7:100631233:T:A	1.08121e-09	-2.11916e-10	-1.06252	1.09508e-07	-2.11916e-10	-1.05844
100631237	chr7:100631237:A:G	8.96523e-10	-2.11916e-10	-1.24983	9.17338e-08	-2.11916e-10	-1.23555
100631978	chr7:100631978:G:A	1.23776e-09	-2.11916e-10	-0.927295	1.19113e-07	-2.11916e-10	-0.974366
100632450	chr7:100632450:C:A	9.94168e-10	-2.11916e-10	-1.14645	1.00706e-07	-2.11916e-10	-1.14223
100633951	chr7:100633951:G:A	9.41429e-10	-2.11916e-10	-1.20095	9.50705e-08	-2.11916e-10	-1.19982
100633965	chr7:100633965:C:T	3.34374e-10	-1.23225	-1.00384	1.71092e-08	-1.87817	-1.03665
100634275	chr7:100634275:C:T	4.45645e-09	-2.11916e-10	0.353755	4.84256e-07	-2.11916e-10	0.428175
100634478	chr7:100634478:C:T	4.97909e-09	-2.11916e-10	0.46465	5.42271e-07	-2.11916e-10	0.541328
100634638	chr7:100634638:T:A	9.01028e-10	-2.11916e-10	-1.24482	9.04564e-08	-2.11916e-10	-1.24957
100634764	chr7:100634764:G:A	1.19694e-09	-2.11916e-10	-0.960833	1.12715e-07	-2.11916e-10	-1.02958
100635077	chr7:100635077:C:T	1.4524e-09	-2.11916e-10	-0.767381	1.44255e-07	-2.11916e-10	-0.782854
100635676	chr7:100635676:C:T	1.71619e-09	-2.11916e-10	-0.600489	1.58818e-07	-2.11916e-10	-0.686681
100636024	chr7:100636024:T:G	4.23746e-09	-2.11916e-10	0.303367	4.59814e-07	-2.11916e-10	0.376384
100636399	chr7:100636399:C:T	9.11472e-10	-2.11916e-10	-1.23329	9.18718e-08	-2.11916e-10	-1.23404
100637033	chr7:100637033:AG:A	6.0087e-09	-2.11916e-10	0.652612	6.56941e-07	-2.11916e-10	0.733155
100637179	chr7:100637179:C:G	5.60416e-09	-2.11916e-10	0.582911	6.11786e-07	-2.11916e-10	0.661945
100637518	chr7:100637518:C:T	9.3214e-10	-2.11916e-10	-1.21087	9.50294e-08	-2.11916e-10	-1.20025
100637854	chr7:100637854:G:A	1.05393e-09	-2.11916e-10	-1.08808	1.13324e-07	-2.11916e-10	-1.02419
100637885	chr7:100637885:G:A	4.84431e-10	-0.657198	-1.20818	0.232836	14.5639	-1.05253
100638028	chr7:100638028:G:C	9.04628e-10	-2.11916e-10	-1.24083	9.04461e-08	-2.11916e-10	-1.24968
100638144	chr7:100638144:T:C	4.79434e-10	-1.87575	-2.80088e-10	5.47795e-08	-1.75112	-2.80088e-10
100638347	chr7:100638347:C:A	4.44423e-10	-0.76247	-1.18911	0.22159	14.4612	-0.999255
100638361	chr7:100638361:C:T	9.2736e-10	-2.11916e-10	-1.21601	9.3634e-08	-2.11916e-10	-1.21504
100638579	chr7:100638579:G:A	3.92662e-10	-0.852514	-1.22289	0.144106	14.1099	-1.0783
100638970	chr7:100638970:T:C	4.29407e-10	-1.37371	-0.612239	1.38433e-06	2.20312	-0.724593
100638978	chr7:100638978:C:T	9.1271e-10	-2.11916e-10	-1.23194	9.58043e-08	-2.11916e-10	-1.19213
100639440	chr7:100639440:A:G	9.07964e-10	-2.11916e-10	-1.23715	9.04259e-08	-2.11916e-10	-1.24991
100639734	chr7:100639734:T:C	4.7209e-10	-1.36406	-0.527124	1.53069e-06	2.22959	-0.650558
100639758	chr7:100639758:T:C	5.88291e-09	-2.11916e-10	0.631454	6.4317e-07	-2.11916e-10	0.71197
100639816	chr7:100639816:G:A	1.53033e-09	-2.11916e-10	-0.715112	1.52252e-07	-2.11916e-10	-0.7289
100639817	chr7:100639817:C:T	9.03091e-10	-2.11916e-10	-1.24253	9.04868e-08	-2.11916e-10	-1.24923
100639974	chr7:100639974:C:T	2.5512e-10	-1.70626	-0.800357	5.89368e-05	5.77762	-0.547833
100641127	chr7:100641127:C:T	9.64912e-10	-2.11916e-10	-1.17632	9.66018e-08	-2.11916e-10	-1.18384
100641815	chr7:100641815:G:C	9.01438e-10	-2.11916e-10	-1.24436	9.04745e-08	-2.11916e-10	-1.24937
100641897	chr7:100641897:C:G	4.84535e-10	-1.86516	-2.80088e-10	5.53145e-08	-1.7414	-2.80088e-10
100641989	chr7:100641989:T:C	1.19174e-09	-2.11916e-10	-0.96518	1.2171e-07	-2.11916e-10	-0.952797
100642300	chr7:100642300:G:A	1.1054e-09	-2.11916e-10	-1.04039	1.05211e-07	-2.11916e-10	-1.09848
100642311	chr7:100642311:C:G	2.5014e-09	-2.11916e-10	-0.223745	2.48163e-07	-2.11916e-10	-0.240355
100642568	chr7:100642568:A:G	2.93108e-10	-1.34377	-1.02404	2.44549e-06	2.90132	-0.853762
100642636	chr7:100642636:G:A	1.11355e-09	-2.11916e-10	-1.03305	1.12604e-07	-2.11916e-10	-1.03056
100642673	chr7:100642673:A:G	2.80282e-10	-1.1848	-1.22776	0.0312363	12.5948	-1.09213
100642841	chr7:100642841:C:T	8.96581e-10	-2.11916e-10	-1.24976	9.16038e-08	-2.11916e-10	-1.23697
100642882	chr7:100642882:C:A	6.19991e-10	-1.61865	-2.80088e-10	5.37695e-08	-1.76973	-2.80088e-10
100642959	chr7:100642959:GA:G	9.11882e-10	-2.11916e-10	-1.23284	9.07124e-08	-2.11916e-10	-1.24674
100643478	chr7:100643478:G:A	9.98564e-10	-2.11916e-10	-1.14203	1.00924e-07	-2.11916e-10	-1.14007
100643540	chr7:100643540:A:C	1.70477e-09	-1.47377	0.866606	4.16632e-06	1.74975	0.830599
100643779	chr7:100643779:A:G	2.66875e-09	-0.158986	-2.80088e-10	1.91292e-06	1.80195	-2.80088e-10
100644366	chr7:100644366:C:T	9.35101e-10	-2.11916e-10	-1.2077	9.92152e-08	-2.11916e-10	-1.15715
100645242	chr7:100645242:T:G	9.70567e-10	-2.11916e-10	-1.17047	1.02414e-07	-2.11916e-10	-1.12541
100646050	chr7:100646050:T:A	9.09498e-10	-2.11916e-10	-1.23546	9.04364e-08	-2.11916e-10	-1.24979
100646430	chr7:100646430:C:T	2.91204e-09	-2.11916e-10	-0.0717431	2.98667e-07	-2.11916e-10	-0.0551085
100647055	chr7:100647055:G:A	1.61169e-07	3.94186	-2.80088e-10	0.000218323	6.53929	-2.80088e-10
100647415	chr7:100647415:G:A	8.99518e-10	-2.11916e-10	-1.24649	9.05658e-08	-2.11916e-10	-1.24836
100647920	chr7:100647920:G:A	9.47582e-10	-2.11916e-10	-1.19444	9.27678e-08	-2.11916e-10	-1.22434
100648225	chr7:100648225:T:C	3.34447e-09	-2.11916e-10	0.066711	3.40784e-07	-2.11916e-10	0.0768096
100648253	chr7:100648253:T:C	2.09882e-09	-1.09338	0.694153	0.0029203	7.88488	1.24788
100649340	chr7:100649340:G:A	9.30401e-10	-2.11916e-10	-1.21274	9.32452e-08	-2.11916e-10	-1.21921
100649813	chr7:100649813:GC:G	1.63078e-09	-2.11916e-10	-0.651538	1.69571e-07	-2.11916e-10	-0.621164
100650163	chr7:100650163:T:C	1.73239e-09	-0.591098	-2.80088e-10	5.09894e-08	-1.82282	-2.80088e-10
100650337	chr7:100650337:T:C	5.49442e-10	-1.73945	-2.80088e-10	6.08733e-08	-1.64564	-2.80088e-10
100650654	chr7:100650654:T:C	8.7787e-10	-0.715024	-0.55583	3.45725e-07	0.532491	-0.441287
100651214	chr7:100651214:CA:C	4.82304e-10	-1.86978	-2.80088e-10	5.63896e-08	-1.72215	-2.80088e-10
100651430	chr7:100651430:A:G	1.47722e-09	-2.11916e-10	-0.750436	1.55676e-07	-2.11916e-10	-0.706662
100651623	chr7:100651623:G:A	9.17142e-10	-2.11916e-10	-1.22709	9.06051e-08	-2.11916e-10	-1.24793
100652171	chr7:100652171:G:A	9.50349e-10	-2.11916e-10	-1.19152	1.01553e-07	-2.11916e-10	-1.13386
100652322	chr7:100652322:C:T	9.01744e-10	-2.11916e-10	-1.24402	9.04254e-08	-2.11916e-10	-1.24991
100652358	chr7:100652358:C:A	9.24998e-10	-2.11916e-10	-1.21856	9.0874e-08	-2.11916e-10	-1.24496
100653245	chr7:100653245:G:C	4.97449e-10	-1.83886	-2.80088e-10	6.2946e-08	-1.61216	-2.80088e-10
100653518	chr7:100653518:C:T	8.1452e-10	-1.21862	-0.127133	0.000627374	7.40439	0.190469
100654382	chr7:100654382:G:A	1.99176e-09	-2.11916e-10	-0.45158	2.00336e-07	-2.11916e-10	-0.454443
100655295	chr7:100655295:A:G	8.55062e-10	-1.15689	-0.140293	0.000670878	7.48751	0.174392
100656076	chr7:100656076:A:G	9.16029e-10	-2.11916e-10	-1.2283	9.08927e-08	-2.11916e-10	-1.24476
100656375	chr7:100656375:C:T	9.52999e-10	-2.11916e-10	-1.18874	9.99908e-08	-2.11916e-10	-1.14936
100656590	chr7:100656590:G:A	5.1115e-10	-1.81169	-2.80088e-10	8.84835e-08	-1.27162	-2.80088e-10
100657474	chr7:100657474:C:T	1.41957e-09	-2.11916e-10	-0.790242	1.46459e-07	-2.11916e-10	-0.767694
100657914	chr7:100657914:C:G	9.83865e-10	-2.11916e-10	-1.15686	1.06225e-07	-2.11916e-10	-1.08888
100657955	chr7:100657955:G:A	9.83358e-10	-2.11916e-10	-1.15738	1.06153e-07	-2.11916e-10	-1.08956
100658152	chr7:100658152:C:A	9.14156e-10	-2.11916e-10	-1.23035	9.08046e-08	-2.11916e-10	-1.24573
100658605	chr7:100658605:G:T	1.78166e-10	-1.67481	-1.19083	6.39539e-07	1.88123	-1.17492
100658816	chr7:100658816:A:G	1.39745e-09	-2.11916e-10	-0.805952	1.4458e-07	-2.11916e-10	-0.780602
100659048	chr7:100659048:A:C	8.3885e-10	-1.18884	-0.127486	0.00097843	7.65783	0.381434
100659232	chr7:100659232:C:T	8.98438e-10	-2.11916e-10	-1.2477	9.08972e-08	-2.11916e-10	-1.24471
100659470	chr7:100659470:A:G	1.72218e-09	-2.11916e-10	-0.597007	1.89546e-07	-2.11916e-10	-0.509807
100659506	chr7:100659506:T:G	2.42156e-10	-1.3542	-1.20456	1.55454e-08	-1.83857	-1.1721
100659882	chr7:100659882:A:T	8.97288e-10	-2.11916e-10	-1.24898	9.04863e-08	-2.11916e-10	-1.24924
100660366	chr7:100660366:T:C	8.99167e-10	-2.11916e-10	-1.24688	9.05097e-08	-2.11916e-10	-1.24898
100661089	chr7:100661089:G:A	1.82981e-09	-2.11916e-10	-0.536383	1.71145e-07	-2.11916e-10	-0.611927
100661137	chr7:100661137:C:T	9.95871e-10	-2.11916e-10	-1.14474	9.48899e-08	-2.11916e-10	-1.20172
100662024	chr7:100662024:A:G	1.33846e-09	-2.11916e-10	-0.849074	1.35139e-07	-2.11916e-10	-0.848135
100662271	chr7:100662271:G:T	5.18569e-09	-2.11916e-10	0.505305	5.01844e-07	-2.11916e-10	0.46385
100662434	chr7:100662434:G:A	9.01454e-10	-2.11916e-10	-1.24434	9.15711e-08	-2.11916e-10	-1.23732
100662664	chr7:100662664:C:T	6.03404e-09	-2.11916e-10	0.65682	5.83416e-07	-2.11916e-10	0.614462
100662830	chr7:100662830:T:G	6.31155e-09	-2.11916e-10	0.701784	6.09844e-07	-2.11916e-10	0.658765
100662968	chr7:100662968:T:C	7.90263e-10	-1.72773	0.351748	1.5429e-05	3.01268	0.876883
100663828	chr7:100663828:G:T	9.14893e-10	-2.11916e-10	-1.22955	9.20579e-08	-2.11916e-10	-1.23202
100663975	chr7:100663975:T:A	3.51207e-09	-2.11916e-10	0.115607	3.86719e-07	-2.11916e-10	0.20326
100664063	chr7:100664063:C:T	9.22612e-10	-2.11916e-10	-1.22114	9.26077e-08	-2.11916e-10	-1.22607
100664144	chr7:100664144:G:A	3.46393e-10	-0.951594	-1.24919	1.45652e-08	-1.82898	-1.24682
100664293	chr7:100664293:GACTA:G	1.59993e-10	-1.80824	-1.16498	1.29093e-06	2.41696	-1.00828
100664427	chr7:100664427:G:A	4.80851e-10	-1.8728	-2.80088e-10	5.13422e-08	-1.81593	-2.80088e-10
100664549	chr7:100664549:G:A	3.30467e-10	-1.81445	-0.433397	3.21987e-06	2.38507	-0.0624174
100664734	chr7:100664734:C:A	1.59508e-10	-1.81515	-1.16111	1.24588e-06	2.37504	-1.00188
100665585	chr7:100665585:G:A	6.26233e-10	-1.60863	-2.80088e-10	4.84926e-08	-1.87303	-2.80088e-10
100665649	chr7:100665649:T:C	2.89402e-10	-1.81349	-0.567045	2.73268e-06	2.3904	-0.231801
100665752	chr7:100665752:C:T	1.09095e-09	-2.11916e-10	-1.05355	1.20273e-07	-2.11916e-10	-0.964673
100666233	chr7:100666233:G:A	1.21767e-09	-2.11916e-10	-0.94366	1.36932e-07	-2.11916e-10	-0.834953
100666505	chr7:100666505:G:C	1.57212e-10	-1.80081	-1.18995	1.31685e-06	2.48334	-1.05479
100667026	chr7:100667026:T:A	1.2436e-09	-2.11916e-10	-0.922584	1.2531e-07	-2.11916e-10	-0.923649
100667350	chr7:100667350:G:T	9.99323e-10	-2.11916e-10	-1.14127	9.66441e-08	-2.11916e-10	-1.1834
100667424	chr7:100667424:A:G	1.56914e-09	-2.11916e-10	-0.690072	1.55969e-07	-2.11916e-10	-0.704779
100667538	chr7:100667538:A:G	9.54035e-10	-2.11916e-10	-1.18765	9.65959e-08	-2.11916e-10	-1.1839
100668205	chr7:100668205:G:GA	3.09812e-09	-2.11916e-10	-0.00980311	3.25375e-07	-2.11916e-10	0.0305392
100668434	chr7:100668434:C:T	9.38099e-10	-1.75434	0.549846	1.71408e-05	2.97979	1.01499
100668437	chr7:100668437:TA:T	1.7967e-10	-1.64342	-1.21382	4.72581e-07	1.61817	-1.2144
100668458	chr7:100668458:T:C	7.90119e-10	-1.40924	0.0330669	1.50129e-07	-0.755011	0.0120675
100668543	chr7:100668543:G:A	2.00144e-10	-1.72085	-1.02846	2.67223e-06	2.97687	-0.840639
100668817	chr7:100668817:C:A	1.51455e-09	-2.11916e-10	-0.72548	1.56949e-07	-2.11916e-10	-0.698515
100669010	chr7:100669010:A:C	9.4691e-10	-1.74326	0.54811	1.62439e-05	2.92832	1.01272
100669078	chr7:100669078:C:T	3.06646e-09	-2.11916e-10	-0.0200728	3.37093e-07	-2.11916e-10	0.0659197
100669098	chr7:100669098:T:TGTAGTCGC	4.99421e-10	-1.8349	-2.80088e-10	5.09962e-08	-1.82269	-2.80088e-10
100669860	chr7:100669860:T:TC	1.42405e-09	-2.11916e-10	-0.787093	1.50624e-07	-2.11916e-10	-0.739649
100670090	chr7:100670090:G:A	1.02405e-09	-2.11916e-10	-1.11683	1.01779e-07	-2.11916e-10	-1.13164
100670520	chr7:100670520:C:G	2.14594e-09	-2.11916e-10	-0.37702	2.08995e-07	-2.11916e-10	-0.412126
100671286	chr7:100671286:T:C	1.06419e-09	-2.11916e-10	-1.07838	9.85626e-08	-2.11916e-10	-1.16375
100672449	chr7:100672449:G:A	9.92309e-10	-2.11916e-10	-1.14832	1.00627e-07	-2.11916e-10	-1.14302
100673187	chr7:100673187:G:A	3.26963e-09	-2.11916e-10	0.04408	3.43652e-07	-2.11916e-10	0.0851913
100673366	chr7:100673366:C:A	2.08632e-10	-1.53086	-1.17692	7.34744e-07	2.02282	-1.17773
100674401	chr7:100674401:C:T	9.43471e-10	-2.11916e-10	-1.19879	9.2121e-08	-2.11916e-10	-1.23134
100674465	chr7:100674465:A:G	2.67095e-09	-2.11916e-10	-0.158162	2.67075e-07	-2.11916e-10	-0.166907
100675400	chr7:100675400:C:T	4.93534e-10	-1.84676	-2.80088e-10	5.10995e-08	-1.82066	-2.80088e-10
100675462	chr7:100675462:T:C	1.19055e-09	-0.966181	-2.80088e-10	5.83104e-06	2.91651	-2.80088e-10
100675932	chr7:100675932:G:A	5.09543e-10	-1.81484	-2.80088e-10	8.87933e-08	-1.26813	-2.80088e-10
100675976	chr7:100675976:G:C	1.58551e-09	-2.11916e-10	-0.679691	1.58994e-07	-2.11916e-10	-0.685569
100676088	chr7:100676088:G:A	4.79986e-10	-1.8746	-2.80088e-10	4.86337e-08	-1.87012	-2.80088e-10
100676384	chr7:100676384:T:A	5.6987e-09	-2.11916e-10	0.59964	5.51082e-07	-2.11916e-10	0.557444
100676420	chr7:100676420:G:T	1.58392e-09	-2.11916e-10	-0.680694	1.58839e-07	-2.11916e-10	-0.686547
100676598	chr7:100676598:G:A	8.98412e-10	-2.11916e-10	-1.24772	9.04828e-08	-2.11916e-10	-1.24928
100677487	chr7:100677487:C:G	7.40428e-09	0.861461	-2.80088e-10	1.33885e-07	-0.857457	-2.80088e-10
100677693	chr7:100677693:G:A	9.14336e-10	-2.11916e-10	-1.23016	9.21049e-08	-2.11916e-10	-1.23151
100677753	chr7:100677753:G:A	8.99931e-10	-2.11916e-10	-1.24603	9.26471e-08	-2.11916e-10	-1.22564
100678436	chr7:100678436:C:T	1.49672e-09	-2.11916e-10	-0.737323	1.48145e-07	-2.11916e-10	-0.756245
100679034	chr7:100679034:G:C	4.79778e-10	-1.87503	-2.80088e-10	6.87827e-08	-1.52349	-2.80088e-10
100679198	chr7:100679198:T:C	1.90688e-10	-1.71707	-1.08064	2.50055e-06	2.98503	-0.915202
100679339	chr7:100679339:G:A	3.16561e-09	0.0117495	-2.80088e-10	8.115e-07	0.944445	-2.80088e-10
100679371	chr7:100679371:A:G	3.41812e-10	-1.61905	-0.595044	7.68914e-06	3.52247	-0.329348
100679431	chr7:100679431:G:A	8.97404e-10	-2.11916e-10	-1.24885	9.0438e-08	-2.11916e-10	-1.24977
100680245	chr7:100680245:G:A	4.84332e-10	-1.86558	-2.80088e-10	8.44442e-08	-1.31835	-2.80088e-10
100680309	chr7:100680309:A:G	6.22632e-10	-1.6144	-2.80088e-10	1.23373e-07	-0.939227	-2.80088e-10
100680371	chr7:100680371:CAA:C	8.9647e-10	-2.11916e-10	-1.24989	9.04476e-08	-2.11916e-10	-1.24967
100680403	chr7:100680403:G:A	8.96495e-10	-2.11916e-10	-1.24986	9.04288e-08	-2.11916e-10	-1.24988
100680675	chr7:100680675:A:G	6.25472e-10	-1.60985	-2.80088e-10	5.28408e-08	-1.78715	-2.80088e-10
100680776	chr7:100680776:G:A	8.974e-10	-2.11916e-10	-1.24885	9.05241e-08	-2.11916e-10	-1.24882
100680931	chr7:100680931:A:G	4.99611e-10	-1.83452	-2.80088e-10	5.06438e-08	-1.82962	-2.80088e-10
100680961	chr7:100680961:CAG:C	1.23715e-09	-2.11916e-10	-0.927791	1.26866e-07	-2.11916e-10	-0.911305
100680992	chr7:100680992:T:A	7.05589e-10	-1.48932	-2.80088e-10	1.4409e-07	-0.783999	-2.80088e-10
100681034	chr7:100681034:A:G	1.32715e-09	-1.1228	0.265234	3.86857e-06	2.29391	0.212295
100681056	chr7:100681056:T:C	6.1611e-10	-1.62493	-2.80088e-10	1.72695e-06	1.69968	-2.80088e-10
100682516	chr7:100682516:A:C	8.96465e-10	-2.11916e-10	-1.24989	9.04492e-08	-2.11916e-10	-1.24965
100682583	chr7:100682583:C:T	1.08395e-09	-2.11916e-10	-1.05998	9.99991e-08	-2.11916e-10	-1.14928
100683262	chr7:100683262:G:A	1.00073e-09	-2.11916e-10	-1.13987	1.02237e-07	-2.11916e-10	-1.12715
100683273	chr7:100683273:A:C	3.22566e-10	-1.67707	-0.594972	4.26732e-08	-1.40099	-0.599875
100683598	chr7:100683598:G:A	8.99948e-10	-2.11916e-10	-1.24602	9.1055e-08	-2.11916e-10	-1.24297
100683845	chr7:100683845:C:T	9.85574e-10	-2.11916e-10	-1.15513	9.94683e-08	-2.11916e-10	-1.1546
100684145	chr7:100684145:T:C	1.55986e-09	-1.2088	0.512803	4.04516e-06	2.09451	0.456331
100684915	chr7:100684915:G:A	1.94143e-10	-1.71519	-1.06457	2.59226e-06	2.99844	-0.892592
100684968	chr7:100684968:TTGAGCTGGGGCC:T	9.45268e-10	-2.11916e-10	-1.19688	9.4119e-08	-2.11916e-10	-1.20988
100685402	chr7:100685402:G:A	8.9647e-10	-2.11916e-10	-1.24989	9.04476e-08	-2.11916e-10	-1.24967
100686887	chr7:100686887:TG:T	8.17535e-10	-1.60385	0.261793	1.37186e-07	-1.07011	0.237002
100687434	chr7:100687434:A:G	4.98258e-09	-2.11916e-10	0.46535	4.57415e-07	-2.11916e-10	0.371152
100687472	chr7:100687472:G:C	9.05052e-10	-2.11916e-10	-1.24036	9.37506e-08	-2.11916e-10	-1.2138
100687515	chr7:100687515:C:T	3.40551e-09	-2.11916e-10	0.0847974	3.16178e-07	-2.11916e-10	0.00186567
100687818	chr7:100687818:C:G	1.15993e-09	-2.11916e-10	-0.992237	1.30253e-07	-2.11916e-10	-0.884958
100687853	chr7:100687853:C:T	9.03592e-10	-2.11916e-10	-1.24198	9.08636e-08	-2.11916e-10	-1.24508
100688189	chr7:100688189:G:A	9.70443e-10	-2.11916e-10	-1.1706	9.64482e-08	-2.11916e-10	-1.18543
100688399	chr7:100688399:A:G	6.18562e-10	-1.62096	-2.80088e-10	1.74944e-06	1.71261	-2.80088e-10
100688903	chr7:100688903:G:A	4.07878e-09	-2.11916e-10	0.2652	3.76195e-07	-2.11916e-10	0.175669
100689046	chr7:100689046:C:T	1.02099e-09	-2.11916e-10	-1.11982	1.04846e-07	-2.11916e-10	-1.10194
100689404	chr7:100689404:G:A	9.00031e-10	-2.11916e-10	-1.24592	9.10685e-08	-2.11916e-10	-1.24283
100689407	chr7:100689407:G:A	9.07003e-10	-2.11916e-10	-1.23821	9.41539e-08	-2.11916e-10	-1.20951
100690922	chr7:100690922:G:A	3.99289e-10	-0.824089	-1.23458	0.0020444	10.0256	-1.24944
100690929	chr7:100690929:T:C	5.44731e-09	-1.56841	2.12293	9.50772e-07	-0.980894	2.08373
100691600	chr7:100691600:G:A	3.98631e-09	-2.11916e-10	0.242269	3.67969e-07	-2.11916e-10	0.15356
100691669	chr7:100691669:T:C	1.05064e-09	-2.11916e-10	-1.0912	9.77886e-08	-2.11916e-10	-1.17163
100692408	chr7:100692408:C:A	4.02595e-10	-0.818457	-1.23196	0.00207947	10.043	-1.24978
100693577	chr7:100693577:C:T	7.77447e-10	-1.54506	0.152719	1.36566e-07	-0.966783	0.129151
100693862	chr7:100693862:G:A	9.21161e-10	-1.22272	-2.80088e-10	5.01614e-08	-1.83919	-2.80088e-10
100694086	chr7:100694086:G:A	9.39777e-10	-2.11916e-10	-1.20271	9.48584e-08	-2.11916e-10	-1.20205
100694205	chr7:100694205:G:A	5.92674e-10	-1.66371	-2.80088e-10	9.1186e-08	-1.24154	-2.80088e-10
100694445	chr7:100694445:C:T	9.00631e-10	-2.11916e-10	-1.24526	9.08362e-08	-2.11916e-10	-1.24538
100694875	chr7:100694875:A:C	3.98624e-09	-2.11916e-10	0.242251	3.67932e-07	-2.11916e-10	0.15346
100695000	chr7:100695000:G:A	1.35348e-09	-2.11916e-10	-0.837917	1.42696e-07	-2.11916e-10	-0.79372
100695049	chr7:100695049:CTATT:C	6.42917e-10	-1.58234	-2.80088e-10	2.01421e-06	1.85354	-2.80088e-10
100695207	chr7:100695207:A:G	1.63294e-09	-1.0635	0.413288	5.22947e-06	2.4486	0.359025
100695654	chr7:100695654:G:A	1.33626e-09	-2.11916e-10	-0.850724	1.38103e-07	-2.11916e-10	-0.826436
100696343	chr7:100696343:C:T	1.03774e-09	-2.11916e-10	-1.10355	1.04062e-07	-2.11916e-10	-1.10945
100696511	chr7:100696511:C:T	8.98731e-10	-2.11916e-10	-1.24737	9.23357e-08	-2.11916e-10	-1.22901
100697570	chr7:100697570:G:A	1.47842e-10	-1.8639	-1.18831	1.48889e-08	-1.83209	-1.22173
100697787	chr7:100697787:C:T	6.02464e-10	-1.64733	-2.80088e-10	1.58654e-06	1.61487	-2.80088e-10
100697863	chr7:100697863:G:A	4.38584e-09	-2.11916e-10	0.337784	4.03682e-07	-2.11916e-10	0.24619
100699412	chr7:100699412:G:C	1.676e-09	-1.08328	0.459092	5.22514e-06	2.40276	0.404037
100699785	chr7:100699785:G:C	9.86435e-10	-2.11916e-10	-1.15426	9.95555e-08	-2.11916e-10	-1.15372
100700084	chr7:100700084:C:T	4.21412e-09	-2.11916e-10	0.297843	3.88476e-07	-2.11916e-10	0.207793
100700275	chr7:100700275:T:C	1.10202e-09	-1.36961	0.326155	2.09182e-07	-0.685799	0.274565
100700420	chr7:100700420:C:T	1.81374e-10	-1.75633	-1.09146	1.97727e-06	2.76606	-0.931024
100700708	chr7:100700708:T:C	9.58033e-10	-1.18347	-2.80088e-10	5.06537e-08	-1.82943	-2.80088e-10
100700739	chr7:100700739:G:A	1.03425e-09	-2.11916e-10	-1.10692	9.94843e-08	-2.11916e-10	-1.15444
100701021	chr7:100701021:C:T	1.01225e-09	-2.11916e-10	-1.12842	1.01243e-07	-2.11916e-10	-1.13691
100701074	chr7:100701074:C:G	1.65964e-09	-0.633996	-2.80088e-10	4.82753e-07	0.425068	-2.80088e-10
100701146	chr7:100701146:C:A	4.37804e-09	-2.11916e-10	0.336003	4.02976e-07	-2.11916e-10	0.244438
100701361	chr7:100701361:A:G	2.60334e-09	-1.29633	1.11253	5.17732e-07	-0.57709	1.07211
100701405	chr7:100701405:C:T	1.15184e-09	-1.41734	0.418106	2.12632e-07	-0.759804	0.36493
100701835	chr7:100701835:C:T	2.4451e-10	-1.71266	-0.836437	3.46984e-08	-1.44055	-0.767197
100702115	chr7:100702115:C:T	2.551e-10	-1.86421	-0.64249	1.10854e-06	1.78631	-0.529946
100702383	chr7:100702383:C:T	5.82632e-10	-0.873349	-0.807448	2.23013e-08	-1.81202	-0.83777
100702586	chr7:100702586:C:T	5.13104e-09	-2.11916e-10	0.494711	4.82754e-07	-2.11916e-10	0.425069
100702593	chr7:100702593:G:T	4.40105e-09	-2.11916e-10	0.341245	4.05018e-07	-2.11916e-10	0.249493
100702740	chr7:100702740:CAAAA:C	1.80192e-10	-1.74168	-1.11265	2.07961e-06	2.84662	-0.961125
100703026	chr7:100703026:C:T	2.08333e-10	-1.86585	-0.84336	8.70139e-07	1.76318	-0.748969
100703245	chr7:100703245:A:T	9.37709e-10	-2.11916e-10	-1.20491	9.38466e-08	-2.11916e-10	-1.21278
100703275	chr7:100703275:T:C	4.07034e-10	-0.831185	-1.20827	0.00200445	10.0029	-1.24648
100703542	chr7:100703542:C:G	1.45226e-09	-2.11916e-10	-0.767477	1.50665e-07	-2.11916e-10	-0.73938
100704202	chr7:100704202:G:A	4.02566e-10	-0.820627	-1.22987	0.00206164	10.0345	-1.2499
100704237	chr7:100704237:GA:G	9.26088e-10	-2.11916e-10	-1.21738	9.37789e-08	-2.11916e-10	-1.2135
100704468	chr7:100704468:G:A	1.23387e-09	-2.11916e-10	-0.930445	1.23622e-07	-2.11916e-10	-0.937207
100704471	chr7:100704471:A:T	1.06725e-09	-1.39762	0.32211	1.99563e-07	-0.729005	0.270695
100704498	chr7:100704498:A:G	1.09519e-09	-2.11916e-10	-1.04967	1.01985e-07	-2.11916e-10	-1.12962
100704690	chr7:100704690:G:C	9.46668e-10	-1.1954	-2.80088e-10	5.71129e-08	-1.70941	-2.80088e-10
100704811	chr7:100704811:C:T	1.8013e-10	-1.75957	-1.0951	1.90975e-06	2.73629	-0.935999
100704848	chr7:100704848:C:T	6.15672e-10	-1.62564	-2.80088e-10	1.72574e-06	1.69897	-2.80088e-10
100705024	chr7:100705024:T:G	1.96109e-09	-2.11916e-10	-0.467096	2.08669e-07	-2.11916e-10	-0.413689
100705042	chr7:100705042:T:G	8.96458e-10	-2.11916e-10	-1.2499	9.04519e-08	-2.11916e-10	-1.24962
100705893	chr7:100705893:C:T	9.04713e-10	-2.11916e-10	-1.24074	9.37035e-08	-2.11916e-10	-1.2143
100706173	chr7:100706173:T:C	1.90727e-09	-2.11916e-10	-0.494926	1.86239e-07	-2.11916e-10	-0.527409
100706186	chr7:100706186:C:T	1.10471e-09	-2.11916e-10	-1.04101	1.01389e-07	-2.11916e-10	-1.13547
100706335	chr7:100706335:G:C	8.96498e-10	-2.11916e-10	-1.24986	9.04999e-08	-2.11916e-10	-1.24909
100706698	chr7:100706698:A:G	6.05609e-10	-1.64212	-2.80088e-10	5.87621e-08	-1.68094	-2.80088e-10
100707560	chr7:100707560:C:T	9.85557e-10	-2.11916e-10	-1.15515	1.00164e-07	-2.11916e-10	-1.14763
100707909	chr7:100707909:C:A	4.3655e-09	-2.11916e-10	0.333136	4.01865e-07	-2.11916e-10	0.241677
100708306	chr7:100708306:C:A	1.16595e-09	-2.11916e-10	-0.987065	1.21654e-07	-2.11916e-10	-0.953256
100708557	chr7:100708557:C:T	8.96462e-10	-2.11916e-10	-1.2499	9.04839e-08	-2.11916e-10	-1.24927
100708929	chr7:100708929:G:A	6.0385e-10	-1.64503	-2.80088e-10	1.60466e-06	1.62623	-2.80088e-10
100709519	chr7:100709519:C:T	1.75866e-10	-1.77343	-1.10521	1.72055e-06	2.64677	-0.950812
100709870	chr7:100709870:AAAAAG:A	1.78498e-10	-1.83438	-1.0294	1.70202e-06	2.55224	-0.867108
100709915	chr7:100709915:G:C	4.23143e-10	-0.78302	-1.21762	0.00232908	10.1552	-1.24864
100710624	chr7:100710624:GT:G	4.78522e-10	-1.87765	-2.80088e-10	5.00767e-08	-1.84088	-2.80088e-10
100710735	chr7:100710735:T:A	1.12576e-08	-2.11916e-10	1.28044	1.06291e-06	-2.11916e-10	1.21432
100710789	chr7:100710789:G:A	1.8241e-10	-1.74415	-1.09794	1.91005e-06	2.74071	-0.940264
100711502	chr7:100711502:G:A	3.63241e-10	-0.931755	-1.22153	0.00138428	9.63563	-1.24938
100711548	chr7:100711548:C:T	1.6943e-09	-0.613327	-2.80088e-10	5.53829e-08	-1.74017	-2.80088e-10
100711921	chr7:100711921:A:G	3.64501e-10	-0.932859	-1.21696	0.00136404	9.62014	-1.24862
100711959	chr7:100711959:C:G	3.48185e-10	-0.97901	-1.21661	0.00117063	9.46715	-1.24854
100712093	chr7:100712093:G:A	6.97493e-10	-1.32037	-0.18049	6.28938e-08	-1.60955	-0.00344509
100712586	chr7:100712586:G:A	1.24932e-09	-2.11916e-10	-0.917998	1.29938e-07	-2.11916e-10	-0.887382
100712683	chr7:100712683:A:G	8.97864e-10	-2.11916e-10	-1.24833	9.05607e-08	-2.11916e-10	-1.24842
100712710	chr7:100712710:G:T	2.14765e-10	-1.85414	-0.824672	1.23145e-06	1.97741	-0.6159
100712726	chr7:100712726:G:A	1.0273e-09	-2.11916e-10	-1.11367	9.71527e-08	-2.11916e-10	-1.17815
100712989	chr7:100712989:T:C	9.81212e-10	-2.11916e-10	-1.15956	9.91479e-08	-2.11916e-10	-1.15783
100713208	chr7:100713208:T:C	1.27443e-09	-2.11916e-10	-0.898102	1.32636e-07	-2.11916e-10	-0.866828
100713954	chr7:100713954:C:T	2.06796e-10	-1.472	-1.24462	3.78169e-08	-0.872374	-1.24931
100714043	chr7:100714043:G:A	6.56385e-10	-1.56161	-2.80088e-10	2.15064e-06	1.91908	-2.80088e-10
100714360	chr7:100714360:AC:A	9.17764e-10	-2.11916e-10	-1.22641	9.60215e-08	-2.11916e-10	-1.18987
100714363	chr7:100714363:T:G	9.1741e-10	-2.11916e-10	-1.2268	9.59627e-08	-2.11916e-10	-1.19048
100714421	chr7:100714421:G:A	5.81278e-10	-1.68312	-2.80088e-10	6.12179e-08	-1.64	-2.80088e-10
100714955	chr7:100714955:C:G	8.98745e-10	-2.11916e-10	-1.24735	9.05876e-08	-2.11916e-10	-1.24812
100715101	chr7:100715101:A:G	1.12588e-09	-1.31912	0.297095	1.98725e-07	-0.618397	0.155882
100715234	chr7:100715234:C:T	9.098e-10	-2.11916e-10	-1.23513	9.4636e-08	-2.11916e-10	-1.2044
100715344	chr7:100715344:A:C	6.52036e-10	-1.56825	-2.80088e-10	2.10304e-06	1.8967	-2.80088e-10
100715432	chr7:100715432:C:T	4.81678e-10	-1.87108	-2.80088e-10	6.24416e-08	-1.62021	-2.80088e-10
100715476	chr7:100715476:T:G	2.05228e-09	-0.801452	0.379804	8.13433e-06	3.02505	0.22436
100715797	chr7:100715797:A:G	2.09519e-09	-1.51281	1.11186	3.6892e-07	-0.919317	1.07546
100715808	chr7:100715808:C:T	1.36027e-09	-2.11916e-10	-0.832916	1.36372e-07	-2.11916e-10	-0.83905
100715920	chr7:100715920:G:A	9.93726e-10	-2.11916e-10	-1.14689	9.62786e-08	-2.11916e-10	-1.18719
100716145	chr7:100716145:G:T	3.58937e-10	-0.918707	-1.2465	0.00154316	9.6982	-1.20329
100716209	chr7:100716209:T:A	2.26625e-09	-2.11916e-10	-0.32247	2.2655e-07	-2.11916e-10	-0.331475
100716241	chr7:100716241:C:T	8.96498e-10	-2.11916e-10	-1.24986	9.04999e-08	-2.11916e-10	-1.24909
100717467	chr7:100717467:C:T	5.08908e-10	-1.81609	-2.80088e-10	8.72745e-08	-1.28538	-2.80088e-10
100717633	chr7:100717633:G:C	4.26539e-10	-0.883082	-1.10957	0.00169376	9.79614	-1.20812
100717894	chr7:100717894:A:G	2.14146e-09	-0.961639	0.582531	6.42633e-06	2.58537	0.428354
100718300	chr7:100718300:G:A	2.06556e-09	-2.11916e-10	-0.415198	2.013e-07	-2.11916e-10	-0.44964
100718377	chr7:100718377:C:G	8.96451e-10	-2.11916e-10	-1.24991	9.04565e-08	-2.11916e-10	-1.24957
100718621	chr7:100718621:G:C	6.55194e-10	-1.56342	-2.80088e-10	2.12807e-06	1.90853	-2.80088e-10
100718715	chr7:100718715:T:C	6.08726e-09	-2.11916e-10	0.665601	5.55464e-07	-2.11916e-10	0.565364
100718716	chr7:100718716:C:T	9.3088e-10	-2.11916e-10	-1.21222	9.42966e-08	-2.11916e-10	-1.20799
100718788	chr7:100718788:C:A	9.08435e-10	-2.11916e-10	-1.23663	9.12791e-08	-2.11916e-10	-1.24052
100718824	chr7:100718824:A:T	4.97104e-10	-1.83955	-2.80088e-10	5.07805e-08	-1.82693	-2.80088e-10
100719017	chr7:100719017:G:T	4.83405e-10	-1.8675	-2.80088e-10	6.36048e-08	-1.60175	-2.80088e-10
100719352	chr7:100719352:C:T	4.53211e-10	-0.962086	-0.969909	0.00139969	9.51827	-1.12095
100719430	chr7:100719430:C:T	1.0826e-09	-2.11916e-10	-1.06123	1.13015e-07	-2.11916e-10	-1.02692
100720531	chr7:100720531:C:T	8.96487e-10	-2.11916e-10	-1.24987	9.04412e-08	-2.11916e-10	-1.24974
100721460	chr7:100721460:G:C	1.23424e-09	-2.11916e-10	-0.930142	1.15649e-07	-2.11916e-10	-1.00388
100721652	chr7:100721652:C:T	9.86421e-10	-2.11916e-10	-1.15427	9.87601e-08	-2.11916e-10	-1.16174
100722283	chr7:100722283:T:C	1.35651e-09	-2.11916e-10	-0.835683	1.40222e-07	-2.11916e-10	-0.81121
100722313	chr7:100722313:G:A	4.16937e-10	-0.771344	-1.24407	0.00205654	10.0256	-1.24345
100722519	chr7:100722519:AC:A	3.05634e-10	-1.08503	-1.24093	2.10594e-06	3.14453	-1.24645
100723004	chr7:100723004:G:A	5.21007e-10	-1.79259	-2.80088e-10	7.34766e-08	-1.45747	-2.80088e-10
100723163	chr7:100723163:A:G	9.2906e-10	-2.11916e-10	-1.21418	9.11908e-08	-2.11916e-10	-1.24148
100723400	chr7:100723400:C:G	6.72437e-10	-1.53744	-2.80088e-10	2.20288e-06	1.94308	-2.80088e-10
100723468	chr7:100723468:C:T	7.45361e-10	-1.43448	-2.80088e-10	3.02433e-06	2.26001	-2.80088e-10
100723595	chr7:100723595:G:A	1.64854e-09	-2.11916e-10	-0.640705	1.89644e-07	-2.11916e-10	-0.509291
100723970	chr7:100723970:G:A	9.60783e-10	-2.11916e-10	-1.1806	9.62936e-08	-2.11916e-10	-1.18704
100724569	chr7:100724569:T:C	1.12027e-09	-2.11916e-10	-1.02702	1.12211e-07	-2.11916e-10	-1.03406
100725211	chr7:100725211:G:A	7.09165e-09	0.81832	-2.80088e-10	2.20011e-05	4.24441	-2.80088e-10
100725424	chr7:100725424:T:C	1.2619e-09	-2.11916e-10	-0.907982	1.32285e-07	-2.11916e-10	-0.869481
100725438	chr7:100725438:C:T	7.27691e-10	-1.45848	-2.80088e-10	2.76383e-06	2.16993	-2.80088e-10
100726029	chr7:100726029:G:A	1.2901e-09	-2.11916e-10	-0.885875	1.20236e-07	-2.11916e-10	-0.964981
100726035	chr7:100726035:A:G	9.01082e-10	-2.11916e-10	-1.24476	9.10962e-08	-2.11916e-10	-1.24252
100726098	chr7:100726098:C:G	1.88191e-09	-2.11916e-10	-0.508312	1.96322e-07	-2.11916e-10	-0.474684
100726330	chr7:100726330:C:G	1.25091e-09	-2.11916e-10	-0.916727	1.31038e-07	-2.11916e-10	-0.878952
100728005	chr7:100728005:A:G	7.10496e-10	-1.48239	-2.80088e-10	3.22832e-06	2.32528	-2.80088e-10
100728132	chr7:100728132:A:C	8.98822e-10	-2.11916e-10	-1.24727	9.05487e-08	-2.11916e-10	-1.24855
100728534	chr7:100728534:A:T	1.81684e-09	-2.11916e-10	-0.5435	1.89422e-07	-2.11916e-10	-0.51046
100728650	chr7:100728650:G:A	1.13905e-09	-2.11916e-10	-1.0104	1.27221e-07	-2.11916e-10	-0.908513
100729121	chr7:100729121:T:A	2.25897e-10	-1.8587	-0.769573	1.04453e-06	1.73774	-0.540849
100729466	chr7:100729466:G:C	4.78586e-10	-1.52303	-0.354483	8.95753e-08	-0.855264	-0.404094
100729738	chr7:100729738:GACTGTAGTTCCAACT:G	4.95218e-10	-1.84335	-2.80088e-10	5.42344e-08	-1.76112	-2.80088e-10
100729893	chr7:100729893:T:TA	8.83528e-10	-1.26443	-2.80088e-10	4.8879e-06	2.74008	-2.80088e-10
100729971	chr7:100729971:CT:C	2.63792e-09	-2.11916e-10	-0.170607	3.57455e-07	-2.11916e-10	0.124572
100739722	chr7:100739722:A:G	9.75758e-10	-2.11916e-10	-1.16514	1.00269e-07	-2.11916e-10	-1.14658
100743149	chr7:100743149:G:A	9.81075e-10	-2.11916e-10	-1.1597	9.91147e-08	-2.11916e-10	-1.15816
100743177	chr7:100743177:C:T	1.20231e-09	-2.11916e-10	-0.956352	1.20237e-07	-2.11916e-10	-0.964974
100743255	chr7:100743255:C:T	1.41742e-09	-0.791761	-2.80088e-10	5.36383e-08	-1.77218	-2.80088e-10
100743281	chr7:100743281:C:G	8.96869e-10	-2.11916e-10	-1.24944	9.06878e-08	-2.11916e-10	-1.24702
100743380	chr7:100743380:G:C	2.76548e-09	-0.123384	-2.80088e-10	6.96102e-07	0.791058	-2.80088e-10
100743643	chr7:100743643:G:A	3.61518e-10	-1.23345	-0.924592	6.3606e-08	-0.630934	-0.970797
100743647	chr7:100743647:T:C	2.6048e-10	-1.33691	-1.14891	4.47088e-08	-0.780359	-1.17391
100743738	chr7:100743738:G:A	1.47454e-10	-1.85571	-1.19913	1.75619e-08	-1.67377	-1.21494
100743889	chr7:100743889:T:C	2.97744e-09	-2.11916e-10	-0.0495328	3.71835e-07	-2.11916e-10	0.164013
100744250	chr7:100744250:C:T	2.01962e-09	-2.11916e-10	-0.437689	2.05193e-07	-2.11916e-10	-0.430487
100744473	chr7:100744473:C:T	1.42281e-09	-2.11916e-10	-0.787961	1.42341e-07	-2.11916e-10	-0.79621
100744547	chr7:100744547:G:A	1.27743e-09	-2.11916e-10	-0.895748	1.27919e-07	-2.11916e-10	-0.903041
100744592	chr7:100744592:C:T	1.28739e-09	-2.11916e-10	-0.88798	1.28915e-07	-2.11916e-10	-0.895284
100744916	chr7:100744916:C:T	1.41296e-09	-2.11916e-10	-0.79491	1.41351e-07	-2.11916e-10	-0.803195
100745049	chr7:100745049:A:G	1.19502e-09	-0.962436	-2.80088e-10	5.64588e-06	2.88424	-2.80088e-10
100745073	chr7:100745073:G:A	3.01062e-09	-2.11916e-10	-0.0384523	2.89486e-07	-2.11916e-10	-0.0863302
100745305	chr7:100745305:C:T	1.49995e-09	-2.11916e-10	-0.735166	1.54403e-07	-2.11916e-10	-0.714873
100745322	chr7:100745322:C:T	2.66124e-09	-2.11916e-10	-0.161805	2.69358e-07	-2.11916e-10	-0.158396
100745365	chr7:100745365:C:G	4.98776e-10	-1.8362	-2.80088e-10	7.45518e-08	-1.44294	-2.80088e-10
100745552	chr7:100745552:C:G	1.5145e-10	-1.80808	-1.22002	1.91017e-08	-1.59728	-1.20738
100746152	chr7:100746152:C:T	8.96598e-10	-2.11916e-10	-1.24975	9.04305e-08	-2.11916e-10	-1.24986
100746167	chr7:100746167:T:A	2.52092e-09	-2.11916e-10	-0.215972	2.54491e-07	-2.11916e-10	-0.215174
100746405	chr7:100746405:C:T	3.65726e-09	0.156116	-2.80088e-10	7.37391e-06	3.15126	-2.80088e-10
100746736	chr7:100746736:T:C	2.3757e-10	-1.58437	-0.993525	1.87938e-05	4.95244	-0.865602
100746805	chr7:100746805:G:A	4.90723e-10	-1.85247	-2.80088e-10	5.01709e-08	-1.839	-2.80088e-10
100746977	chr7:100746977:G:A	1.08423e-09	-1.05972	-2.80088e-10	5.05642e-06	2.77398	-2.80088e-10
100747347	chr7:100747347:A:G	2.40218e-09	-2.11916e-10	-0.264221	2.43675e-07	-2.11916e-10	-0.258602
100747483	chr7:100747483:G:A	2.17688e-10	-1.87312	-0.792169	1.00414e-06	1.91183	-0.754381
100748417	chr7:100748417:A:G	9.51901e-10	-2.11916e-10	-1.18989	9.58741e-08	-2.11916e-10	-1.1914
100748494	chr7:100748494:C:T	9.17247e-10	-2.11916e-10	-1.22698	9.27556e-08	-2.11916e-10	-1.22447
100748660	chr7:100748660:G:A	4.8892e-10	-1.85615	-2.80088e-10	5.04121e-08	-1.83421	-2.80088e-10
100748795	chr7:100748795:G:A	1.37803e-09	-2.11916e-10	-0.819943	1.42609e-07	-2.11916e-10	-0.79433
100749031	chr7:100749031:T:C	2.40471e-10	-1.83244	-0.733315	7.37442e-07	1.47864	-0.629888
100749106	chr7:100749106:G:A	9.31855e-10	-2.11916e-10	-1.21118	9.38796e-08	-2.11916e-10	-1.21242
100749187	chr7:100749187:TA:T	2.63659e-09	-2.11916e-10	-0.171112	2.67705e-07	-2.11916e-10	-0.164554
100749367	chr7:100749367:G:A	1.1349e-09	-2.11916e-10	-1.01405	1.14685e-07	-2.11916e-10	-1.01225
100749368	chr7:100749368:C:T	5.17703e-10	-1.79895	-2.80088e-10	8.50132e-08	-1.31163	-2.80088e-10
100749379	chr7:100749379:A:G	8.94457e-09	1.05045	-2.80088e-10	2.11173e-07	-0.401762	-2.80088e-10
100749528	chr7:100749528:T:C	4.78352e-10	-1.87801	-2.80088e-10	5.66432e-08	-1.71767	-2.80088e-10
100749535	chr7:100749535:G:A	5.90962e-10	-1.6666	-2.80088e-10	7.59522e-08	-1.42433	-2.80088e-10
100749657	chr7:100749657:T:A	6.06819e-10	-1.41245	-0.227676	2.80362e-05	4.50616	-0.0193465
100749762	chr7:100749762:T:C	1.58475e-10	-1.85897	-1.12379	1.62214e-08	-1.82642	-1.14169
100749826	chr7:100749826:G:A	1.92104e-10	-1.8122	-0.978118	5.86913e-07	1.5186	-0.898158
100750320	chr7:100750320:G:A	1.03518e-09	-2.11916e-10	-1.10602	1.04436e-07	-2.11916e-10	-1.10587
100750514	chr7:100750514:A:G	9.13831e-10	-2.11916e-10	-1.23071	9.20914e-08	-2.11916e-10	-1.23166
100750761	chr7:100750761:T:C	1.02866e-09	-2.11916e-10	-1.11234	1.06577e-07	-2.11916e-10	-1.08557
100750793	chr7:100750793:C:T	8.96667e-10	-2.11916e-10	-1.24967	9.04363e-08	-2.11916e-10	-1.24979
100751224	chr7:100751224:G:A	1.22131e-09	-2.11916e-10	-0.940677	1.23301e-07	-2.11916e-10	-0.939813
100751317	chr7:100751317:T:C	3.62e-10	-1.20178	-0.954935	4.48255e-05	5.77496	-0.818867
100751337	chr7:100751337:G:C	9.01223e-10	-2.11916e-10	-1.2446	9.05148e-08	-2.11916e-10	-1.24892
100751571	chr7:100751571:A:C	9.70385e-10	-2.11916e-10	-1.17066	1.03633e-07	-2.11916e-10	-1.11358
100752141	chr7:100752141:C:T	1.12774e-09	-2.11916e-10	-1.02038	1.13326e-07	-2.11916e-10	-1.02417
100752829	chr7:100752829:C:T	1.0267e-09	-2.11916e-10	-1.11425	1.04206e-07	-2.11916e-10	-1.10807
100752995	chr7:100752995:A:G	1.11595e-09	-2.11916e-10	-1.03089	1.12178e-07	-2.11916e-10	-1.03436
100753461	chr7:100753461:C:T	2.37517e-09	-2.11916e-10	-0.275527	2.41327e-07	-2.11916e-10	-0.268286
100753973	chr7:100753973:C:T	7.88819e-10	-1.37782	-2.80088e-10	4.92516e-08	-1.8575	-2.80088e-10
100753980	chr7:100753980:C:T	9.15501e-10	-2.11916e-10	-1.22888	9.18295e-08	-2.11916e-10	-1.23451
100754021	chr7:100754021:T:C	2.04149e-09	-2.11916e-10	-0.426918	2.36127e-07	-2.11916e-10	-0.290068
100754202	chr7:100754202:T:TA	9.15864e-10	-2.11916e-10	-1.22848	9.18602e-08	-2.11916e-10	-1.23417
100754230	chr7:100754230:G:A	1.66285e-09	-2.11916e-10	-0.632062	1.7065e-07	-2.11916e-10	-0.614822
100754319	chr7:100754319:C:T	9.16755e-10	-2.11916e-10	-1.22751	9.19366e-08	-2.11916e-10	-1.23334
100754534	chr7:100754534:C:T	1.09098e-09	-2.11916e-10	-1.05352	1.07266e-07	-2.11916e-10	-1.07913
100754589	chr7:100754589:T:C	6.17333e-10	-0.650583	-0.972362	1.37984e-06	2.32036	-0.845075
100754738	chr7:100754738:T:C	1.5634e-10	-1.82356	-1.17276	1.47524e-08	-1.87264	-1.19039
100754838	chr7:100754838:C:T	9.15262e-10	-2.11916e-10	-1.22914	9.27897e-08	-2.11916e-10	-1.2241
100754847	chr7:100754847:A:G	1.25711e-09	-2.11916e-10	-0.911782	1.4585e-07	-2.11916e-10	-0.771862
100754941	chr7:100754941:C:T	1.67153e-09	-0.626856	-2.80088e-10	8.57422e-08	-1.30309	-2.80088e-10
100755399	chr7:100755399:G:A	1.7284e-09	-0.593403	-2.80088e-10	2.46369e-07	-0.247609	-2.80088e-10
100755502	chr7:100755502:A:G	3.4033e-10	-1.27897	-0.939472	3.5373e-05	5.4944	-0.775133
100755573	chr7:100755573:ATCTTT:A	1.09643e-09	-2.11916e-10	-1.04854	1.10238e-07	-2.11916e-10	-1.0518
100755911	chr7:100755911:G:A	9.23082e-10	-2.11916e-10	-1.22064	9.24889e-08	-2.11916e-10	-1.22735
100756033	chr7:100756033:G:C	1.06129e-09	-2.11916e-10	-1.08111	1.06823e-07	-2.11916e-10	-1.08326
100756136	chr7:100756136:A:G	9.93107e-10	-2.11916e-10	-1.14751	9.9553e-08	-2.11916e-10	-1.15375
100756153	chr7:100756153:A:G	5.55814e-10	-1.72792	-2.80088e-10	5.00475e-08	-1.84147	-2.80088e-10
100756656	chr7:100756656:A:C	1.09161e-09	-2.11916e-10	-1.05294	1.0976e-07	-2.11916e-10	-1.05614
100756779	chr7:100756779:T:C	1.04687e-09	-2.11916e-10	-1.0948	1.05382e-07	-2.11916e-10	-1.09685
100756899	chr7:100756899:C:G	3.35696e-10	-1.19374	-1.0384	4.05472e-05	5.77875	-0.922967
100757281	chr7:100757281:A:G	9.80865e-10	-2.11916e-10	-1.15992	9.84209e-08	-2.11916e-10	-1.16519
100757624	chr7:100757624:G:A	3.36257e-10	-1.33597	-0.894505	3.41825e-05	5.44711	-0.76208
100757625	chr7:100757625:G:A	1.03533e-09	-2.11916e-10	-1.10587	1.0445e-07	-2.11916e-10	-1.10573
100757766	chr7:100757766:A:C	8.97338e-10	-2.11916e-10	-1.24892	9.04775e-08	-2.11916e-10	-1.24934
100758370	chr7:100758370:T:C	9.50855e-10	-2.11916e-10	-1.19099	9.54994e-08	-2.11916e-10	-1.19532
100758456	chr7:100758456:G:A	1.10923e-09	-2.11916e-10	-1.03693	1.11536e-07	-2.11916e-10	-1.0401
100758485	chr7:100758485:G:A	1.64605e-10	-1.70639	-1.23842	1.4358e-08	-1.86096	-1.22918
100758580	chr7:100758580:T:C	9.15811e-10	-2.11916e-10	-1.22854	9.18558e-08	-2.11916e-10	-1.23422
100758682	chr7:100758682:G:A	8.97187e-10	-2.11916e-10	-1.24909	9.05112e-08	-2.11916e-10	-1.24897
100758989	chr7:100758989:C:T	8.96456e-10	-2.11916e-10	-1.2499	9.08703e-08	-2.11916e-10	-1.245
100759298	chr7:100759298:C:T	2.18771e-10	-1.81305	-0.847282	3.66284e-08	-1.39159	-0.762023
100759625	chr7:100759625:G:A	1.04987e-09	-2.11916e-10	-1.09193	1.05595e-07	-2.11916e-10	-1.09482
100759852	chr7:100759852:C:A	1.00076e-09	-2.11916e-10	-1.13984	1.00769e-07	-2.11916e-10	-1.14161
100759879	chr7:100759879:G:A	3.05347e-09	-0.0243182	-2.80088e-10	6.16624e-08	-1.63276	-2.80088e-10
100760143	chr7:100760143:G:A	1.02042e-09	-2.11916e-10	-1.12039	1.02722e-07	-2.11916e-10	-1.12242
100760379	chr7:100760379:C:T	9.157e-10	-2.11916e-10	-1.22866	9.18464e-08	-2.11916e-10	-1.23432
100760636	chr7:100760636:C:T	1.7149e-10	-1.65394	-1.24989	1.5625e-08	-1.75567	-1.2499
100761185	chr7:100761185:C:A	1.67442e-10	-1.80397	-1.12375	1.50849e-08	-1.87858	-1.16216
100761366	chr7:100761366:G:A	2.01429e-09	-2.11916e-10	-0.440329	2.103e-07	-2.11916e-10	-0.405904
100761494	chr7:100761494:C:T	3.55961e-10	-1.87835	-0.295186	4.05566e-08	-1.86402	-0.187719
100761831	chr7:100761831:C:T	1.68973e-10	-1.77549	-1.14312	2.77562e-07	0.973448	-1.10184
100762174	chr7:100762174:G:T	4.12935e-10	-1.21141	-0.813651	3.24337e-05	5.32598	-0.693468
100762211	chr7:100762211:CT:C	1.12705e-09	-2.11916e-10	-1.02099	1.1305e-07	-2.11916e-10	-1.02661
100762236	chr7:100762236:T:G	1.9068e-09	-2.11916e-10	-0.49517	1.85596e-07	-2.11916e-10	-0.530867
100762752	chr7:100762752:T:C	4.85905e-10	-1.86234	-2.80088e-10	6.90563e-08	-1.51952	-2.80088e-10
100762897	chr7:100762897:T:G	9.6082e-10	-2.11916e-10	-1.18057	9.72718e-08	-2.11916e-10	-1.17693
100763078	chr7:100763078:T:A	9.19507e-10	-2.11916e-10	-1.22452	9.25494e-08	-2.11916e-10	-1.2267
100763368	chr7:100763368:T:C	5.27101e-10	-1.78096	-2.80088e-10	5.01413e-08	-1.83959	-2.80088e-10
100763649	chr7:100763649:C:T	1.41265e-10	-1.87806	-1.21966	1.5488e-08	-1.80744	-1.20693
100763947	chr7:100763947:G:T	9.00495e-10	-2.11916e-10	-1.24541	9.07668e-08	-2.11916e-10	-1.24614
100764624	chr7:100764624:G:C	1.09297e-09	-2.11916e-10	-1.0517	1.11067e-07	-2.11916e-10	-1.0443
100764788	chr7:100764788:A:G	2.44805e-10	-1.41306	-1.13483	2.17388e-05	5.28554	-1.05313
100765157	chr7:100765157:C:T	1.21694e-09	-2.11916e-10	-0.944255	1.17483e-07	-2.11916e-10	-0.988142
100765735	chr7:100765735:G:A	2.57423e-10	-1.3013	-1.19634	3.25115e-05	5.77539	-1.14048
100765818	chr7:100765818:C:T	2.53245e-10	-1.33277	-1.18123	2.96108e-05	5.66081	-1.11935
100765932	chr7:100765932:C:T	9.87146e-10	-2.11916e-10	-1.15353	9.95667e-08	-2.11916e-10	-1.15361
100766090	chr7:100766090:G:A	2.96271e-10	-1.30552	-1.05156	2.1265e-07	0.519313	-0.914105
100766198	chr7:100766198:G:T	2.73204e-10	-1.26197	-1.17617	3.84173e-05	5.91408	-1.11226
100766218	chr7:100766218:C:A	9.09685e-10	-2.11916e-10	-1.23525	9.15175e-08	-2.11916e-10	-1.23791
100766273	chr7:100766273:C:T	5.47458e-10	-1.74307	-2.80088e-10	5.12007e-08	-1.81868	-2.80088e-10
100766751	chr7:100766751:C:T	9.10271e-10	-2.11916e-10	-1.23461	9.15722e-08	-2.11916e-10	-1.23731
100767635	chr7:100767635:C:T	1.14009e-09	-2.11916e-10	-1.00949	1.11879e-07	-2.11916e-10	-1.03702
100767639	chr7:100767639:TA:T	1.16625e-09	-0.986805	-2.80088e-10	5.40738e-06	2.84108	-2.80088e-10
100767812	chr7:100767812:G:A	1.16059e-09	-0.991672	-2.80088e-10	5.33455e-06	2.82752	-2.80088e-10
100767944	chr7:100767944:C:T	1.41397e-10	-1.86567	-1.23112	2.13845e-07	0.821038	-1.21022
100768580	chr7:100768580:C:G	9.13e-10	-1.19641	-0.0352112	8.32643e-05	5.35866	0.216673
100768661	chr7:100768661:T:C	1.14277e-09	-1.15656	0.149417	0.000118047	5.49863	0.425772
100768726	chr7:100768726:G:A	9.46695e-10	-2.11916e-10	-1.19538	9.59098e-08	-2.11916e-10	-1.19103
100768832	chr7:100768832:C:T	9.21792e-10	-2.11916e-10	-1.22203	9.37759e-08	-2.11916e-10	-1.21353
100769294	chr7:100769294:G:A	2.82159e-10	-1.76475	-0.641138	3.78139e-08	-1.48005	-0.641708
100769316	chr7:100769316:A:T	9.23818e-10	-2.11916e-10	-1.21984	9.40134e-08	-2.11916e-10	-1.211
100769950	chr7:100769950:T:C	9.49623e-10	-2.11916e-10	-1.19229	9.57379e-08	-2.11916e-10	-1.19282
100770718	chr7:100770718:G:A	1.49053e-09	-2.11916e-10	-0.741467	1.50221e-07	-2.11916e-10	-0.742331
100771048	chr7:100771048:C:G	1.69347e-10	-1.67276	-1.24364	3.58142e-07	1.37389	-1.2474
100771084	chr7:100771084:A:G	1.71831e-10	-1.66321	-1.23863	3.7486e-07	1.41614	-1.24402
100771422	chr7:100771422:G:A	9.53156e-10	-2.11916e-10	-1.18857	9.76066e-08	-2.11916e-10	-1.17349
100771462	chr7:100771462:T:C	1.75599e-10	-1.63347	-1.24668	4.20278e-07	1.5289	-1.24242
100771573	chr7:100771573:A:G	1.19183e-09	-2.11916e-10	-0.965104	1.15384e-07	-2.11916e-10	-1.00618
100772260	chr7:100772260:C:T	1.75106e-09	-1.87456	1.29418	2.04294e-07	-1.87335	1.43848
100772640	chr7:100772640:A:T	8.97804e-10	-0.161405	-1.087	5.25976e-06	3.84485	-1.03145
100772682	chr7:100772682:G:A	9.46232e-10	-2.11916e-10	-1.19586	9.25454e-08	-2.11916e-10	-1.22674
100772818	chr7:100772818:A:C	1.48559e-10	-1.80139	-1.24598	2.35274e-08	-1.35395	-1.24232
100772873	chr7:100772873:TG:T	9.06108e-10	-2.11916e-10	-1.23919	9.33879e-08	-2.11916e-10	-1.21768
100773177	chr7:100773177:T:C	2.40206e-10	-1.35077	-1.21609	2.15103e-07	0.835594	-1.21891
100773262	chr7:100773262:C:T	7.88811e-10	-1.37783	-2.80088e-10	1.26095e-07	-0.917406	-2.80088e-10
100773349	chr7:100773349:C:T	1.07885e-09	-1.0647	-2.80088e-10	2.54084e-07	-0.216773	-2.80088e-10
100773491	chr7:100773491:C:T	1.60746e-10	-1.73646	-1.23206	1.76313e-08	-1.65387	-1.23089
100773794	chr7:100773794:G:A	3.16899e-09	-0.258713	0.271527	1.47591e-07	-1.10905	0.349054
100773961	chr7:100773961:A:G	1.04904e-09	-2.11916e-10	-1.09272	1.06176e-07	-2.11916e-10	-1.08934
100774064	chr7:100774064:AG:A	1.16441e-09	-2.11916e-10	-0.988385	1.18888e-07	-2.11916e-10	-0.976253
100774086	chr7:100774086:A:T	1.4869e-10	-1.83801	-1.20847	1.88118e-08	-1.6151	-1.20485
100774163	chr7:100774163:T:C	2.1053e-10	-1.58288	-1.11585	3.34637e-08	-1.1241	-1.11987
100774703	chr7:100774703:G:A	9.7062e-10	-1.17042	-2.80088e-10	5.03582e-08	-1.83528	-2.80088e-10
100774999	chr7:100774999:C:T	1.17879e-09	-2.11916e-10	-0.976108	1.20389e-07	-2.11916e-10	-0.963709
100775204	chr7:100775204:C:T	1.48332e-09	-2.11916e-10	-0.746316	1.41592e-07	-2.11916e-10	-0.801486
100775455	chr7:100775455:C:G	2.10333e-10	-1.58274	-1.11692	3.34251e-08	-1.12421	-1.12092
100775627	chr7:100775627:C:T	9.42505e-10	-1.19981	-2.80088e-10	2.41309e-07	-0.268359	-2.80088e-10
100775654	chr7:100775654:T:C	1.40531e-08	-2.11916e-10	1.50224	1.59725e-06	-2.11916e-10	1.6216
100775745	chr7:100775745:G:C	2.02112e-10	-1.5998	-1.13973	3.18248e-08	-1.15087	-1.14332
100775914	chr7:100775914:C:T	1.28714e-09	-2.11916e-10	-0.888177	1.31668e-07	-2.11916e-10	-0.874157
100775973	chr7:100775973:C:T	1.38629e-09	-2.11916e-10	-0.813969	1.41908e-07	-2.11916e-10	-0.799259
100775995	chr7:100775995:A:G	1.36546e-09	-2.11916e-10	-0.829106	1.39729e-07	-2.11916e-10	-0.814734
100776210	chr7:100776210:C:T	9.08725e-10	-1.23631	-2.80088e-10	1.2163e-07	-0.953457	-2.80088e-10
100776465	chr7:100776465:A:G	2.04782e-10	-1.47919	-1.24721	2.09182e-08	-1.4639	-1.24992
100776599	chr7:100776599:CTTTT:C	9.74902e-10	-2.11916e-10	-1.16602	9.41352e-08	-2.11916e-10	-1.20971
100776889	chr7:100776889:C:T	1.19264e-09	-2.11916e-10	-0.964432	1.20383e-07	-2.11916e-10	-0.963764
100776959	chr7:100776959:T:C	9.25836e-10	-1.83852	0.620859	1.37971e-07	-1.49025	0.662852
100777011	chr7:100777011:C:T	2.01493e-10	-1.70435	-1.03824	2.97282e-08	-1.31967	-1.04267
100777021	chr7:100777021:C:T	2.40732e-10	-1.63618	-0.928494	3.96976e-08	-1.1414	-0.931744
100777046	chr7:100777046:C:T	2.40252e-10	-1.61354	-0.953128	3.75995e-08	-1.16848	-0.958971
100777459	chr7:100777459:A:G	9.26476e-10	-2.11916e-10	-1.21696	9.31187e-08	-2.11916e-10	-1.22056
100777512	chr7:100777512:G:A	1.45893e-10	-1.8691	-1.19637	1.74677e-08	-1.68676	-1.20732
100777617	chr7:100777617:C:T	4.78991e-10	-1.87667	-2.80088e-10	4.92906e-08	-1.85671	-2.80088e-10
100777831	chr7:100777831:A:G	1.57062e-09	-2.11916e-10	-0.689129	1.5845e-07	-2.11916e-10	-0.689001
100778184	chr7:100778184:G:A	2.55847e-10	-1.57923	-0.924543	4.07431e-08	-1.11694	-0.930216
100778518	chr7:100778518:C:T	8.97009e-10	-2.11916e-10	-1.24929	9.04589e-08	-2.11916e-10	-1.24954
100778792	chr7:100778792:C:T	1.10748e-09	-2.11916e-10	-1.03851	1.12217e-07	-2.11916e-10	-1.034
100778927	chr7:100778927:A:G	1.49458e-10	-1.79614	-1.24519	2.36826e-08	-1.34172	-1.24798
100778963	chr7:100778963:G:A	5.21885e-10	-1.7909	-2.80088e-10	5.00217e-08	-1.84198	-2.80088e-10
100779057	chr7:100779057:G:T	9.89535e-10	-2.11916e-10	-1.15112	1.00108e-07	-2.11916e-10	-1.14819
100779233	chr7:100779233:G:A	1.18469e-09	-0.971119	-2.80088e-10	5.93462e-08	-1.67105	-2.80088e-10
100779460	chr7:100779460:T:C	5.37634e-10	-1.1674	-0.593773	4.95413e-07	1.03832	-0.587372
100779516	chr7:100779516:A:AGGGC	4.94913e-10	-1.84397	-2.80088e-10	4.85362e-08	-1.87213	-2.80088e-10
100779742	chr7:100779742:G:A	1.28028e-09	-2.11916e-10	-0.893519	1.2996e-07	-2.11916e-10	-0.887214
100780221	chr7:100780221:T:A	9.00004e-10	-2.11916e-10	-1.24595	9.04864e-08	-2.11916e-10	-1.24924
100780599	chr7:100780599:G:A	2.52129e-10	-1.31246	-1.20596	2.55308e-08	-1.28256	-1.23199
100780652	chr7:100780652:C:CTCTA	2.9043e-10	-1.39889	-0.978102	7.78316e-08	-0.42733	-0.97256
100780945	chr7:100780945:AC:A	8.97983e-10	-2.11916e-10	-1.2482	9.07417e-08	-2.11916e-10	-1.24642
100780994	chr7:100780994:C:T	4.83937e-10	-1.8664	-2.80088e-10	5.92175e-08	-1.67322	-2.80088e-10
100781012	chr7:100781012:C:T	2.10999e-10	-1.56866	-1.12784	2.31565e-08	-1.52113	-1.09103
100782134	chr7:100782134:T:C	8.98409e-10	-2.11916e-10	-1.24773	9.14346e-08	-2.11916e-10	-1.23881
100782356	chr7:100782356:CAG:C	9.36596e-10	-2.11916e-10	-1.2061	9.17409e-08	-2.11916e-10	-1.23547
100782459	chr7:100782459:G:A	2.51855e-10	-1.31637	-1.20313	2.49801e-08	-1.3133	-1.22306
100782554	chr7:100782554:C:T	1.79176e-09	-0.557397	-2.80088e-10	1.13394e-07	-1.02357	-2.80088e-10
100782689	chr7:100782689:GTGTGT:TTGTGT	2.32215e-10	-1.50302	-1.09768	1.59304e-07	0.418395	-1.10202
100782956	chr7:100782956:G:A	5.67053e-10	-1.87787	0.169973	5.69401e-08	-1.86606	0.153622
100783139	chr7:100783139:G:A	3.02222e-10	-1.28388	-1.05331	2.69195e-07	0.900287	-1.05929
100784427	chr7:100784427:C:T	1.48639e-10	-1.85564	-1.1912	1.84055e-08	-1.64441	-1.19738
100785146	chr7:100785146:C:T	1.09627e-09	-2.11916e-10	-1.04868	1.1149e-07	-2.11916e-10	-1.04051
100785483	chr7:100785483:G:A	6.01491e-10	-1.64894	-2.80088e-10	5.02317e-08	-1.83779	-2.80088e-10
100785677	chr7:100785677:G:C	2.67027e-08	-2.11916e-10	2.14417	3.1356e-06	-2.11916e-10	2.29614
100785933	chr7:100785933:A:G	1.13684e-09	-2.11916e-10	-1.01235	1.15687e-07	-2.11916e-10	-1.00355
100785948	chr7:100785948:C:T	4.83215e-10	-1.86789	-2.80088e-10	5.88404e-08	-1.67961	-2.80088e-10
100785983	chr7:100785983:T:A	2.50497e-10	-1.33213	-1.19278	2.48298e-08	-1.32731	-1.21509
100786128	chr7:100786128:T:C	5.06443e-10	-1.82094	-2.80088e-10	4.90298e-08	-1.86201	-2.80088e-10
100786230	chr7:100786230:C:T	2.94232e-10	-1.87204	-0.491944	3.01315e-08	-1.85143	-0.49744
100786529	chr7:100786529:C:T	1.32002e-09	-2.11916e-10	-0.862951	1.36677e-07	-2.11916e-10	-0.836819
100786923	chr7:100786923:G:A	1.28165e-09	-2.11916e-10	-0.892446	1.32525e-07	-2.11916e-10	-0.867669
100786930	chr7:100786930:C:T	2.35681e-10	-1.38798	-1.19789	2.33276e-08	-1.38577	-1.21903
100787219	chr7:100787219:A:G	1.13682e-09	-2.11916e-10	-1.01237	1.15701e-07	-2.11916e-10	-1.00343
100787319	chr7:100787319:C:T	1.14584e-09	-2.11916e-10	-1.00446	1.1664e-07	-2.11916e-10	-0.995342
100787528	chr7:100787528:C:T	1.11395e-09	-2.11916e-10	-1.03268	1.13339e-07	-2.11916e-10	-1.02405
100787750	chr7:100787750:C:T	4.80216e-10	-1.87412	-2.80088e-10	6.46013e-08	-1.5862	-2.80088e-10
100787910	chr7:100787910:A:C	1.06467e-09	-2.11916e-10	-1.07793	1.08144e-07	-2.11916e-10	-1.07098
100788092	chr7:100788092:G:A	4.96254e-10	-1.84127	-2.80088e-10	4.85578e-08	-1.87168	-2.80088e-10
100788368	chr7:100788368:T:C	1.27003e-09	-2.11916e-10	-0.90156	1.28213e-07	-2.11916e-10	-0.900744
100788379	chr7:100788379:A:C	2.85817e-09	-1.87101	1.7806	3.87409e-07	-1.62523	1.83027
100789088	chr7:100789088:T:C	3.75414e-10	-1.33607	-0.784255	3.34912e-08	-1.45724	-0.785921
100789190	chr7:100789190:G:C	1.11653e-09	-2.11916e-10	-1.03037	1.13343e-07	-2.11916e-10	-1.02402
100789278	chr7:100789278:T:C	1.51238e-10	-1.79095	-1.23855	2.38079e-08	-1.33977	-1.24465
100789461	chr7:100789461:C:T	1.10664e-09	-2.11916e-10	-1.03927	1.12317e-07	-2.11916e-10	-1.03312
100789765	chr7:100789765:C:T	1.09026e-09	-2.11916e-10	-1.05419	1.10616e-07	-2.11916e-10	-1.04837
100790290	chr7:100790290:C:T	3.23916e-08	-2.11916e-10	2.3373	3.76607e-06	-2.11916e-10	2.47935
100790334	chr7:100790334:A:C	1.05245e-09	-2.11916e-10	-1.08947	1.06458e-07	-2.11916e-10	-1.08668
100790419	chr7:100790419:A:G	2.97495e-10	-1.80281	-0.550146	3.05707e-08	-1.80397	-0.530429
100790650	chr7:100790650:A:T	9.20491e-10	-2.11916e-10	-1.22345	9.09339e-08	-2.11916e-10	-1.24431
100791006	chr7:100791006:C:A	4.95818e-10	-1.84214	-2.80088e-10	4.95047e-08	-1.85237	-2.80088e-10
100791748	chr7:100791748:G:T	9.53649e-10	-2.11916e-10	-1.18806	9.60858e-08	-2.11916e-10	-1.1892
100791968	chr7:100791968:C:T	1.40585e-10	-1.85654	-1.246	3.49941e-08	-0.956378	-1.24288
100792055	chr7:100792055:C:T	7.54424e-10	-1.4224	-2.80088e-10	4.9488e-08	-1.85271	-2.80088e-10
100792306	chr7:100792306:G:T	1.83396e-10	-1.5936	-1.24311	1.46509e-06	2.77858	-1.24335
100792527	chr7:100792527:G:A	8.89919e-09	1.04536	-2.80088e-10	5.15997e-06	2.79425	-2.80088e-10
100792617	chr7:100792617:A:G	2.58915e-09	-2.11916e-10	-0.189269	2.48472e-07	-2.11916e-10	-0.239107
100792935	chr7:100792935:C:T	1.796e-10	-1.61002	-1.2476	1.80871e-08	-1.61025	-1.24899
100793127	chr7:100793127:C:A	2.8667e-09	-2.11916e-10	-0.0874346	2.92281e-07	-2.11916e-10	-0.0767213
100793511	chr7:100793511:C:T	1.19558e-09	-2.11916e-10	-0.961962	1.21226e-07	-2.11916e-10	-0.956782
100793574	chr7:100793574:A:G	1.0762e-09	-2.11916e-10	-1.06716	1.07775e-07	-2.11916e-10	-1.07439
100793761	chr7:100793761:C:T	1.46731e-09	-2.11916e-10	-0.757166	1.49433e-07	-2.11916e-10	-0.747591
100793786	chr7:100793786:C:T	2.7406e-09	-2.11916e-10	-0.13242	2.65318e-07	-2.11916e-10	-0.173511
100793815	chr7:100793815:C:T	9.27346e-10	-2.11916e-10	-1.21603	9.19085e-08	-2.11916e-10	-1.23365
100793932	chr7:100793932:C:T	9.75132e-10	-2.11916e-10	-1.16578	9.99973e-08	-2.11916e-10	-1.1493
100793959	chr7:100793959:T:C	1.61237e-10	-1.7834	-1.18208	1.69629e-08	-1.7732	-1.15021
100794022	chr7:100794022:T:C	2.45568e-09	-2.11916e-10	-0.242195	2.4685e-07	-2.11916e-10	-0.245656
100794299	chr7:100794299:C:T	1.42862e-09	-2.11916e-10	-0.783889	1.41451e-07	-2.11916e-10	-0.802488
100794460	chr7:100794460:T:C	1.91792e-09	-2.11916e-10	-0.489359	1.89005e-07	-2.11916e-10	-0.512666
100794560	chr7:100794560:T:A	2.89288e-09	-0.0783442	-2.80088e-10	1.775e-05	4.0297	-2.80088e-10
100794567	chr7:100794567:C:T	5.15464e-10	-1.80329	-2.80088e-10	7.85084e-08	-1.39123	-2.80088e-10
100794696	chr7:100794696:A:G	2.45563e-10	-1.58403	-0.96077	3.60244e-08	-1.28778	-0.88246
100794944	chr7:100794944:A:G	1.39113e-09	-2.11916e-10	-0.810481	1.38036e-07	-2.11916e-10	-0.826926
100794949	chr7:100794949:GAGA:G	8.99204e-10	-2.11916e-10	-1.24684	9.1561e-08	-2.11916e-10	-1.23743
100795472	chr7:100795472:AAACAT:A	9.34061e-10	-2.11916e-10	-1.20881	9.52164e-08	-2.11916e-10	-1.19829
100795477	chr7:100795477:TAAC:T	2.6575e-09	-2.11916e-10	-0.16321	2.68928e-07	-2.11916e-10	-0.159995
100795672	chr7:100795672:T:C	2.66381e-09	-2.11916e-10	-0.16084	2.68381e-07	-2.11916e-10	-0.162032
100795720	chr7:100795720:C:T	1.02938e-09	-2.11916e-10	-1.11164	1.06019e-07	-2.11916e-10	-1.09082
100796391	chr7:100796391:T:C	3.07007e-09	-2.11916e-10	-0.0188975	3.10445e-07	-2.11916e-10	-0.0164305
100796616	chr7:100796616:A:G	1.80506e-10	-1.71486	-1.13772	3.19949e-08	-1.13027	-1.15859
100796695	chr7:100796695:C:T	1.80857e-10	-1.72625	-1.12439	3.16329e-08	-1.15387	-1.14637
100797121	chr7:100797121:T:C	8.07495e-10	-1.35442	-2.80088e-10	1.33724e-07	-0.85866	-2.80088e-10
100797132	chr7:100797132:T:C	8.69287e-09	-2.11916e-10	1.02191	8.70222e-07	-2.11916e-10	1.01431
100797381	chr7:100797381:G:C	2.44333e-10	-1.54392	-1.0059	3.52669e-08	-1.25717	-0.934321
100797781	chr7:100797781:T:C	1.71503e-09	-2.11916e-10	-0.601165	1.69337e-07	-2.11916e-10	-0.622549
100798488	chr7:100798488:G:A	3.87169e-09	-2.11916e-10	0.213094	3.91615e-07	-2.11916e-10	0.215841
100799041	chr7:100799041:T:C	9.10148e-10	-2.11916e-10	-1.23475	9.2474e-08	-2.11916e-10	-1.22751
100799808	chr7:100799808:C:T	9.14719e-10	-2.11916e-10	-1.22974	9.20262e-08	-2.11916e-10	-1.23237
100799818	chr7:100799818:A:G	2.02703e-10	-1.70796	-1.02865	3.59249e-08	-1.11519	-1.05782
100800207	chr7:100800207:TAAG:T	9.07056e-10	-2.11916e-10	-1.23815	9.20844e-08	-2.11916e-10	-1.23173
100800449	chr7:100800449:G:A	3.25304e-09	-2.11916e-10	0.038992	3.25728e-07	-2.11916e-10	0.0316239
100800503	chr7:100800503:A:G	3.13919e-09	-2.11916e-10	0.00336744	3.14383e-07	-2.11916e-10	-0.00382574
100800895	chr7:100800895:C:T	2.20712e-10	-1.40541	-1.24609	2.57452e-08	-1.27731	-1.22888
100801307	chr7:100801307:C:T	2.15595e-10	-1.44656	-1.22839	1.01722e-07	0.100345	-1.23254
100801375	chr7:100801375:A:AG	2.93853e-09	-2.11916e-10	-0.0626882	2.95253e-07	-2.11916e-10	-0.0666059
100801405	chr7:100801405:C:A	2.69697e-09	-2.11916e-10	-0.14847	2.69664e-07	-2.11916e-10	-0.157261
100801527	chr7:100801527:G:A	2.2919e-10	-1.46828	-1.14552	3.39333e-08	-1.13974	-1.0903
100801614	chr7:100801614:A:C	2.99337e-09	-2.11916e-10	-0.0441979	3.12114e-07	-2.11916e-10	-0.0110712
100802180	chr7:100802180:C:T	1.52435e-10	-1.77648	-1.24514	2.53808e-08	-1.28026	-1.24018
100802894	chr7:100802894:G:A	3.40272e-09	-2.11916e-10	0.0839785	3.39848e-07	-2.11916e-10	0.074061
100803032	chr7:100803032:G:C	1.58597e-10	-1.73592	-1.24606	2.80926e-08	-1.17736	-1.24157
100803811	chr7:100803811:A:G	2.11018e-10	-1.87548	-0.820931	2.90169e-08	-1.58807	-0.798489
100803827	chr7:100803827:G:A	1.67008e-10	-1.74866	-1.18165	1.66317e-08	-1.79467	-1.14846
100804028	chr7:100804028:G:A	2.31852e-09	-2.11916e-10	-0.299671	2.35844e-07	-2.11916e-10	-0.291269
100804156	chr7:100804156:C:T	4.92137e-10	-1.8496	-2.80088e-10	6.45349e-08	-1.58723	-2.80088e-10
100804240	chr7:100804240:A:G	2.50101e-10	-1.30226	-1.22422	5.48963e-07	1.79431	-1.24072
100804256	chr7:100804256:C:T	1.76252e-10	-1.66149	-1.21495	1.92349e-08	-1.59117	-1.20655
100804512	chr7:100804512:A:C	5.07502e-10	-1.81885	-2.80088e-10	4.8565e-08	-1.87154	-2.80088e-10
100804698	chr7:100804698:G:C	2.07187e-09	-2.11916e-10	-0.412144	2.08052e-07	-2.11916e-10	-0.416649
100804920	chr7:100804920:C:T	2.16516e-10	-1.61433	-1.05636	7.83781e-08	-0.445717	-0.947176
100805137	chr7:100805137:G:T	1.35164e-09	-2.11916e-10	-0.839282	1.34326e-07	-2.11916e-10	-0.854172
100805521	chr7:100805521:G:A	9.13175e-10	-2.11916e-10	-1.23143	9.20099e-08	-2.11916e-10	-1.23254
100805535	chr7:100805535:C:T	1.45094e-09	-2.11916e-10	-0.768388	1.43901e-07	-2.11916e-10	-0.78531
100805807	chr7:100805807:A:G	2.09956e-10	-1.77308	-0.928372	3.28406e-08	-1.2971	-0.96567
100806240	chr7:100806240:T:A	1.45632e-10	-1.82606	-1.24121	1.40883e-08	-1.8741	-1.235
100806242	chr7:100806242:G:A	1.48485e-09	-2.11916e-10	-0.745282	1.47887e-07	-2.11916e-10	-0.757989
100806902	chr7:100806902:T:C	2.07748e-10	-1.78847	-0.923555	3.17304e-08	-1.33605	-0.961111
100807075	chr7:100807075:G:A	1.7792e-09	-2.11916e-10	-0.564434	1.81077e-07	-2.11916e-10	-0.555518
100808522	chr7:100808522:A:G	1.91372e-10	-1.55005	-1.24408	2.73465e-08	-1.2193	-1.22656
100808669	chr7:100808669:C:T	9.22478e-10	-2.11916e-10	-1.22129	9.24946e-08	-2.11916e-10	-1.22729
100809279	chr7:100809279:G:A	9.02182e-10	-2.11916e-10	-1.24354	9.14613e-08	-2.11916e-10	-1.23852
100809293	chr7:100809293:G:A	1.51935e-10	-1.78087	-1.24403	1.49464e-08	-1.80969	-1.24028
100810077	chr7:100810077:C:G	8.98559e-10	-2.11916e-10	-1.24756	9.09407e-08	-2.11916e-10	-1.24423
100810181	chr7:100810181:C:T	2.47083e-10	-1.75153	-0.787101	3.93865e-08	-1.24833	-0.83268
100810764	chr7:100810764:T:C	1.6208e-10	-1.78237	-1.17789	1.72687e-08	-1.76176	-1.14378
100810785	chr7:100810785:G:A	9.69742e-10	-2.11916e-10	-1.17132	9.43913e-08	-2.11916e-10	-1.20699
100811076	chr7:100811076:C:G	2.20161e-10	-1.4267	-1.2273	3.51864e-08	-0.975003	-1.21877
100811129	chr7:100811129:C:T	1.80195e-10	-1.60586	-1.24845	2.50168e-08	-1.29808	-1.23681
100811237	chr7:100811237:T:C	3.92593e-09	-2.11916e-10	0.227004	3.94339e-07	-2.11916e-10	0.222773
100811268	chr7:100811268:T:C	9.3107e-10	-2.11916e-10	-1.21202	9.15601e-08	-2.11916e-10	-1.23744
100811399	chr7:100811399:A:T	2.20878e-10	-1.77037	-0.880377	3.45466e-08	-1.29156	-0.920567
100811910	chr7:100811910:G:A	9.09986e-10	-2.11916e-10	-1.23492	9.15703e-08	-2.11916e-10	-1.23733
100812129	chr7:100812129:G:A	2.16339e-09	-0.368922	-2.80088e-10	4.4266e-07	0.338365	-2.80088e-10
100812130	chr7:100812130:C:T	2.11021e-09	-0.393808	-2.80088e-10	4.29035e-07	0.307099	-2.80088e-10
100812381	chr7:100812381:G:C	9.17685e-10	-2.11916e-10	-1.2265	9.26549e-08	-2.11916e-10	-1.22556
100812975	chr7:100812975:G:A	2.22656e-10	-1.53678	-1.10594	9.93516e-08	-0.0405933	-1.11518
100813034	chr7:100813034:C:T	1.15432e-09	-2.11916e-10	-0.997088	1.18833e-07	-2.11916e-10	-0.976719
100813035	chr7:100813035:A:G	2.96385e-10	-1.22147	-1.13522	2.01201e-07	0.633399	-1.08353
100813584	chr7:100813584:G:T	5.75494e-10	-1.69312	-2.80088e-10	4.83406e-08	-1.87617	-2.80088e-10
100813656	chr7:100813656:T:C	2.89878e-10	-1.22184	-1.15706	1.9598e-07	0.63369	-1.11012
100813665	chr7:100813665:A:G	2.35355e-09	-2.11916e-10	-0.284673	2.62372e-07	-2.11916e-10	-0.184673
100813750	chr7:100813750:T:C	2.39923e-09	-2.11916e-10	-0.265449	2.44049e-07	-2.11916e-10	-0.257071
100814752	chr7:100814752:T:C	9.61146e-10	-2.11916e-10	-1.18023	9.66035e-08	-2.11916e-10	-1.18382
100815950	chr7:100815950:C:T	1.17906e-09	-2.11916e-10	-0.975879	1.21573e-07	-2.11916e-10	-0.953923
100816370	chr7:100816370:G:A	9.83447e-10	-2.11916e-10	-1.15729	9.53757e-08	-2.11916e-10	-1.19661
100816525	chr7:100816525:G:A	6.67815e-10	-1.54434	-2.80088e-10	4.94855e-08	-1.85276	-2.80088e-10
100816764	chr7:100816764:T:C	1.56097e-10	-1.83683	-1.16104	1.72711e-08	-1.75567	-1.14973
100816831	chr7:100816831:C:T	8.43414e-10	-1.31089	-2.80088e-10	6.27096e-08	-1.61592	-2.80088e-10
100817165	chr7:100817165:C:T	2.51929e-09	-2.11916e-10	-0.216619	2.56249e-07	-2.11916e-10	-0.20829
100817372	chr7:100817372:T:C	2.77712e-09	-2.11916e-10	-0.119181	2.62659e-07	-2.11916e-10	-0.18358
100817530	chr7:100817530:T:A	8.76355e-10	-1.27258	-2.80088e-10	5.35056e-08	-1.77465	-2.80088e-10
100818021	chr7:100818021:C:T	1.637e-09	-2.11916e-10	-0.647734	1.67034e-07	-2.11916e-10	-0.636242
100818430	chr7:100818430:A:G	2.26829e-10	-1.78914	-0.835013	3.44615e-08	-1.33672	-0.877874
100818451	chr7:100818451:A:G	1.21672e-09	-2.11916e-10	-0.944435	1.17819e-07	-2.11916e-10	-0.985285
100818517	chr7:100818517:T:C	1.46881e-09	-2.11916e-10	-0.756146	1.43819e-07	-2.11916e-10	-0.785879
100818734	chr7:100818734:G:C	9.1612e-10	-2.11916e-10	-1.22821	9.23735e-08	-2.11916e-10	-1.2286
100818897	chr7:100818897:C:T	2.22625e-10	-1.79726	-0.845603	3.34398e-08	-1.35672	-0.887968
100819248	chr7:100819248:G:A	4.78704e-10	-1.87727	-2.80088e-10	1.00826e-07	-1.14104	-2.80088e-10
100819389	chr7:100819389:C:A	1.16289e-09	-2.11916e-10	-0.989687	1.22481e-07	-2.11916e-10	-0.94648
100820798	chr7:100820798:A:C	1.04701e-09	-2.11916e-10	-1.09466	1.05805e-07	-2.11916e-10	-1.09284
100821139	chr7:100821139:C:T	1.38648e-10	-1.86653	-1.24989	3.04847e-08	-1.08748	-1.24973
100821202	chr7:100821202:A:G	9.73935e-10	-2.11916e-10	-1.16701	9.6507e-08	-2.11916e-10	-1.18482
100821279	chr7:100821279:T:C	1.99415e-10	-1.84118	-0.911784	2.78012e-08	-1.48633	-0.943029
100821538	chr7:100821538:G:C	2.03222e-10	-1.76794	-0.96611	3.35721e-08	-1.24595	-0.99479
100821606	chr7:100821606:C:T	1.41473e-10	-1.86392	-1.23233	1.74364e-08	-1.65986	-1.23602
100821650	chr7:100821650:T:G	9.21534e-10	-2.11916e-10	-1.22231	9.29022e-08	-2.11916e-10	-1.22289
100821758	chr7:100821758:T:G	1.93902e-10	-1.82369	-0.957306	2.80843e-08	-1.43276	-0.986471
100822012	chr7:100822012:T:C	2.24227e-10	-1.40515	-1.23054	4.34691e-07	1.52841	-1.20822
100822533	chr7:100822533:A:G	2.04411e-10	-1.82298	-0.905238	2.96766e-08	-1.42743	-0.936652
100822590	chr7:100822590:C:T	1.34129e-09	-2.11916e-10	-0.846965	1.35543e-07	-2.11916e-10	-0.845147
100823028	chr7:100823028:A:G	1.98991e-10	-1.81693	-0.938165	2.90635e-08	-1.41687	-0.968085
100823397	chr7:100823397:G:A	1.09062e-09	-2.11916e-10	-1.05385	1.09912e-07	-2.11916e-10	-1.05476
100823408	chr7:100823408:TGGA:T	1.05194e-09	-2.11916e-10	-1.08996	1.00687e-07	-2.11916e-10	-1.14243
100823479	chr7:100823479:G:A	2.09869e-10	-1.77942	-0.922455	3.24591e-08	-1.32133	-0.953126
100824159	chr7:100824159:C:T	2.02208e-10	-1.81736	-0.92169	2.94769e-08	-1.41685	-0.953987
100824534	chr7:100824534:G:A	2.01233e-10	-1.51759	-1.2263	3.1201e-07	1.19183	-1.20323
100825098	chr7:100825098:C:T	5.32593e-10	-1.77059	-2.80088e-10	7.7402e-08	-1.40543	-2.80088e-10
100825156	chr7:100825156:G:A	9.1249e-10	-2.11916e-10	-1.23218	9.1556e-08	-2.11916e-10	-1.23749
100825355	chr7:100825355:G:A	4.9687e-10	-1.84003	-2.80088e-10	7.08092e-08	-1.49445	-2.80088e-10
100825448	chr7:100825448:C:T	1.04387e-09	-1.09767	-2.80088e-10	2.48097e-07	-0.24062	-2.80088e-10
100825456	chr7:100825456:C:T	1.51492e-10	-1.81003	-1.21779	2.34973e-08	-1.37195	-1.2256
100825666	chr7:100825666:T:G	3.10864e-09	-2.11916e-10	-0.00641259	3.1213e-07	-2.11916e-10	-0.0110177
100825743	chr7:100825743:T:C	2.52287e-10	-1.84458	-0.673206	2.87948e-08	-1.73601	-0.658232
100826219	chr7:100826219:C:T	1.57258e-10	-1.77769	-1.21278	1.53178e-08	-1.80652	-1.2189
100828632	chr7:100828632:ACT:A	1.28467e-09	-2.11916e-10	-0.890096	1.30878e-07	-2.11916e-10	-0.880176
100828908	chr7:100828908:AG:A	1.20952e-09	-2.11916e-10	-0.950375	1.26717e-07	-2.11916e-10	-0.912483
100829218	chr7:100829218:C:T	1.38167e-09	-2.11916e-10	-0.817307	1.39592e-07	-2.11916e-10	-0.815713
100829641	chr7:100829641:G:A	2.28246e-10	-1.39242	-1.22551	4.5607e-07	1.56823	-1.20002
100830249	chr7:100830249:G:A	1.9829e-09	-2.11916e-10	-0.456035	2.04633e-07	-2.11916e-10	-0.433219
100830324	chr7:100830324:G:A	9.40009e-10	-2.11916e-10	-1.20246	9.50088e-08	-2.11916e-10	-1.20047
100830340	chr7:100830340:G:A	1.92762e-10	-1.8146	-0.972301	2.82536e-08	-1.40756	-1.00566
100830658	chr7:100830658:G:A	1.2882e-09	-2.11916e-10	-0.887349	1.30842e-07	-2.11916e-10	-0.880451
100830662	chr7:100830662:C:T	2.19979e-10	-1.41978	-1.23505	4.18062e-07	1.49537	-1.21418
100830815	chr7:100830815:A:G	1.609e-10	-1.74164	-1.22592	1.48781e-08	-1.82422	-1.23033
100830955	chr7:100830955:T:C	1.19053e-09	-2.11916e-10	-0.966195	1.21396e-07	-2.11916e-10	-0.95538
100831279	chr7:100831279:T:C	2.09182e-10	-1.84438	-0.860774	2.38024e-08	-1.73635	-0.848305
100831589	chr7:100831589:C:T	1.03174e-09	-2.11916e-10	-1.10935	1.05784e-07	-2.11916e-10	-1.09304
100833004	chr7:100833004:G:A	1.0107e-09	-1.12996	-2.80088e-10	6.06358e-08	-1.64955	-2.80088e-10
100834358	chr7:100834358:T:C	3.95686e-10	-1.32766	-0.740074	1.26146e-07	-0.248259	-0.668736
100834483	chr7:100834483:T:G	9.78128e-10	-2.11916e-10	-1.16271	9.51323e-08	-2.11916e-10	-1.19917
100834612	chr7:100834612:G:A	1.02885e-09	-2.11916e-10	-1.11215	1.09539e-07	-2.11916e-10	-1.05816
100834647	chr7:100834647:C:T	2.24502e-10	-1.41394	-1.22052	4.13704e-07	1.4669	-1.19619
100834746	chr7:100834746:G:A	1.65405e-10	-1.78992	-1.15003	3.49058e-08	-1.01535	-1.18643
100834812	chr7:100834812:G:A	8.95795e-10	-1.25064	-2.80088e-10	1.84265e-07	-0.538066	-2.80088e-10
100834997	chr7:100834997:G:A	1.51125e-09	-2.11916e-10	-0.72766	1.54603e-07	-2.11916e-10	-0.713575
100835051	chr7:100835051:TAAAC:T	1.16753e-09	-2.11916e-10	-0.985704	1.18511e-07	-2.11916e-10	-0.979433
100835564	chr7:100835564:C:T	2.01202e-10	-1.50765	-1.2364	3.2278e-07	1.23878	-1.21625
100835830	chr7:100835830:G:A	1.15561e-09	-2.11916e-10	-0.99597	1.17347e-07	-2.11916e-10	-0.989304
100836305	chr7:100836305:G:A	1.23302e-09	-2.11916e-10	-0.931132	1.28158e-07	-2.11916e-10	-0.901175
100836307	chr7:100836307:G:A	1.78324e-09	-0.562168	-2.80088e-10	4.91772e-08	-1.85901	-2.80088e-10
100836449	chr7:100836449:A:G	1.88491e-10	-1.83157	-0.977732	2.68544e-08	-1.45317	-1.01084
100836947	chr7:100836947:G:T	1.00087e-09	-2.11916e-10	-1.13973	1.00891e-07	-2.11916e-10	-1.14039
100837337	chr7:100837337:T:C	1.84807e-10	-1.83188	-0.997163	2.96509e-08	-1.3347	-1.03025
100837348	chr7:100837348:ATGG:A	2.23381e-10	-1.40179	-1.23769	4.32492e-07	1.5334	-1.21827
100837535	chr7:100837535:G:A	2.0347e-10	-1.86857	-0.864258	4.46173e-08	-1.11727	-0.839049
100838113	chr7:100838113:A:G	1.43614e-09	-2.11916e-10	-0.778638	1.55315e-07	-2.11916e-10	-0.708985
100838201	chr7:100838201:A:G	1.22604e-09	-2.11916e-10	-0.936811	1.23201e-07	-2.11916e-10	-0.940617
100838256	chr7:100838256:C:T	1.84848e-09	-2.11916e-10	-0.526234	1.8857e-07	-2.11916e-10	-0.514968
100838393	chr7:100838393:C:T	1.03485e-09	-2.11916e-10	-1.10634	1.05936e-07	-2.11916e-10	-1.0916
100838585	chr7:100838585:T:C	5.3735e-10	-1.7617	-2.80088e-10	9.14282e-08	-1.23888	-2.80088e-10
100838849	chr7:100838849:C:T	1.30578e-09	-0.8738	-2.80088e-10	5.37686e-08	-1.76975	-2.80088e-10
100839607	chr7:100839607:A:G	2.48603e-10	-1.32541	-1.20708	4.1058e-08	-0.843866	-1.19559
100839785	chr7:100839785:G:A	6.53615e-10	-1.56583	-2.80088e-10	5.44101e-08	-1.75789	-2.80088e-10
100840185	chr7:100840185:TTTGTGGTGTGC:T	1.29529e-09	-2.11916e-10	-0.881862	1.30808e-07	-2.11916e-10	-0.880709
100840743	chr7:100840743:A:G	9.93381e-10	-2.11916e-10	-1.14724	1.01011e-07	-2.11916e-10	-1.13921
100840841	chr7:100840841:A:T	9.15922e-10	-2.11916e-10	-1.22842	9.29551e-08	-2.11916e-10	-1.22232
100840881	chr7:100840881:ACAAAGCCG:A	1.65823e-09	-2.11916e-10	-0.634847	1.53412e-07	-2.11916e-10	-0.721312
100840961	chr7:100840961:C:T	9.15577e-10	-1.2288	-2.80088e-10	5.60406e-08	-1.72836	-2.80088e-10
100841648	chr7:100841648:CATT:C	1.74726e-09	-0.58255	-2.80088e-10	7.7835e-08	-1.39985	-2.80088e-10
100841901	chr7:100841901:G:C	2.88428e-10	-1.72867	-0.655237	2.61171e-08	-1.83729	-0.654561
100842204	chr7:100842204:C:T	1.61553e-09	-2.11916e-10	-0.660932	1.63555e-07	-2.11916e-10	-0.657292
100842512	chr7:100842512:C:T	1.81913e-09	-2.11916e-10	-0.542237	1.84674e-07	-2.11916e-10	-0.535847
100842573	chr7:100842573:T:C	9.48506e-10	-2.11916e-10	-1.19346	9.5185e-08	-2.11916e-10	-1.19862
100842651	chr7:100842651:TAAAAC:T	1.72513e-09	-2.11916e-10	-0.595296	1.59087e-07	-2.11916e-10	-0.68499
100842976	chr7:100842976:A:G	2.15022e-10	-1.45391	-1.22371	6.07746e-08	-0.421742	-1.22552
100844498	chr7:100844498:A:G	1.40452e-09	-2.11916e-10	-0.800901	1.31544e-07	-2.11916e-10	-0.875096
100845214	chr7:100845214:C:T	2.40838e-09	-2.11916e-10	-0.261645	2.44973e-07	-2.11916e-10	-0.253291
100845431	chr7:100845431:A:G	1.16385e-09	-2.11916e-10	-0.988863	1.23167e-07	-2.11916e-10	-0.940894
100845978	chr7:100845978:G:C	2.35244e-09	-2.11916e-10	-0.285145	2.40445e-07	-2.11916e-10	-0.271948
100846095	chr7:100846095:G:A	4.92469e-10	-1.84892	-2.80088e-10	7.24411e-08	-1.47166	-2.80088e-10
100847116	chr7:100847116:C:T	2.70299e-09	0.486199	-0.632437	1.59217e-05	4.42573	-0.504729
100847187	chr7:100847187:T:C	2.00134e-09	-2.11916e-10	-0.446779	2.02865e-07	-2.11916e-10	-0.441897
100847372	chr7:100847372:A:G	2.14519e-09	-2.11916e-10	-0.377369	2.1918e-07	-2.11916e-10	-0.364546
100847548	chr7:100847548:A:G	4.71727e-10	-1.52193	-0.370024	3.96662e-08	-1.70542	-0.368522
100848174	chr7:100848174:A:G	9.00019e-10	-2.11916e-10	-1.24594	9.09462e-08	-2.11916e-10	-1.24417
100848613	chr7:100848613:G:A	1.98669e-10	-1.50758	-1.24913	5.8896e-08	-0.43159	-1.24707
100848615	chr7:100848615:A:G	1.003e-09	-1.13761	-2.80088e-10	4.45928e-07	0.34572	-2.80088e-10
100848620	chr7:100848620:T:C	1.02113e-09	-2.11916e-10	-1.11969	1.01833e-07	-2.11916e-10	-1.1311
100848625	chr7:100848625:G:A	2.43504e-09	-2.11916e-10	-0.250633	2.68369e-07	-2.11916e-10	-0.162076
100848719	chr7:100848719:C:T	2.53273e-09	-2.11916e-10	-0.211301	2.66108e-07	-2.11916e-10	-0.170534
100849308	chr7:100849308:G:A	1.3114e-09	-2.11916e-10	-0.869504	1.3297e-07	-2.11916e-10	-0.864314
100849701	chr7:100849701:C:T	1.83899e-09	-2.11916e-10	-0.53138	1.86461e-07	-2.11916e-10	-0.526215
100850013	chr7:100850013:C:T	2.28086e-09	-0.316044	-2.80088e-10	7.73663e-08	-1.40589	-2.80088e-10
100850188	chr7:100850188:C:T	2.32053e-09	-2.11916e-10	-0.298801	2.39319e-07	-2.11916e-10	-0.276641
100851943	chr7:100851943:C:T	9.00463e-10	-2.11916e-10	-1.24544	9.04319e-08	-2.11916e-10	-1.24984
100852122	chr7:100852122:A:G	1.19945e-09	-2.11916e-10	-0.958732	1.22497e-07	-2.11916e-10	-0.946353
100852602	chr7:100852602:G:A	2.0079e-10	-1.87856	-0.867535	2.30761e-08	-1.73998	-0.875667
100853111	chr7:100853111:T:G	2.35511e-09	-2.11916e-10	-0.284009	2.39321e-07	-2.11916e-10	-0.276631
100854110	chr7:100854110:C:T	3.27198e-09	1.15693	-1.11213	6.74162e-06	4.09797	-1.03636
100854461	chr7:100854461:G:C	9.70619e-10	-2.11916e-10	-1.17042	9.45485e-08	-2.11916e-10	-1.20533
100854902	chr7:100854902:A:G	5.21409e-10	-1.2838	-0.508016	1.264e-07	-0.42758	-0.487404
100855108	chr7:100855108:G:A	9.03995e-10	-2.11916e-10	-1.24153	9.12411e-08	-2.11916e-10	-1.24093
100855599	chr7:100855599:A:G	9.07298e-10	-2.11916e-10	-1.23788	9.15941e-08	-2.11916e-10	-1.23707
100855856	chr7:100855856:C:A	9.00687e-10	-2.11916e-10	-1.2452	9.04351e-08	-2.11916e-10	-1.24981
100856187	chr7:100856187:A:G	9.15851e-10	-2.11916e-10	-1.2285	9.25969e-08	-2.11916e-10	-1.22618
100856497	chr7:100856497:G:A	1.07556e-09	-2.11916e-10	-1.06776	1.10449e-07	-2.11916e-10	-1.04989
100856508	chr7:100856508:CCTT:C	1.41883e-09	0.399507	-1.19027	2.1083e-06	3.04172	-1.14252
100857194	chr7:100857194:G:A	2.08354e-09	-2.11916e-10	-0.406531	2.12868e-07	-2.11916e-10	-0.393766
100857325	chr7:100857325:C:T	2.21337e-09	-2.11916e-10	-0.34608	2.26194e-07	-2.11916e-10	-0.333045
100857534	chr7:100857534:G:A	1.00248e-08	-2.11916e-10	1.16447	9.84821e-07	-2.11916e-10	1.13802
100857933	chr7:100857933:A:AC	2.1998e-09	-2.11916e-10	-0.352231	2.24815e-07	-2.11916e-10	-0.33916
100857987	chr7:100857987:G:A	1.28802e-09	-2.11916e-10	-0.887492	1.31694e-07	-2.11916e-10	-0.87396
100858040	chr7:100858040:C:T	1.90885e-10	-1.86722	-0.929462	6.60356e-08	-0.673955	-0.89029
100858078	chr7:100858078:C:T	1.37349e-09	0.352013	-1.17525	2.00531e-06	2.97176	-1.12265
100858111	chr7:100858111:C:T	1.36706e-09	0.354394	-1.18233	1.9442e-06	2.95004	-1.13188
100858482	chr7:100858482:TGGCAGACTGA:T	2.22196e-09	-2.11916e-10	-0.342207	2.27075e-07	-2.11916e-10	-0.329157
100858541	chr7:100858541:G:A	3.92855e-09	1.29963	-1.07195	8.40624e-06	4.26959	-0.987298
100858762	chr7:100858762:A:G	3.58449e-09	-2.11916e-10	0.136018	3.18983e-07	-2.11916e-10	0.0107003
100858884	chr7:100858884:C:T	8.98326e-10	-2.11916e-10	-1.24782	9.04255e-08	-2.11916e-10	-1.24991
100858973	chr7:100858973:G:A	1.54896e-10	-1.8263	-1.1793	1.60393e-08	-1.79554	-1.18386
100859028	chr7:100859028:T:G	1.4229e-09	-2.11916e-10	-0.787901	1.32766e-07	-2.11916e-10	-0.865847
100859437	chr7:100859437:C:T	1.23963e-09	-0.925782	-2.80088e-10	8.15743e-07	0.949661	-2.80088e-10
100859569	chr7:100859569:G:A	1.19619e-09	-0.444101	-0.517355	9.81284e-07	1.64642	-0.511995
100859722	chr7:100859722:G:A	5.80775e-10	-1.24116	-0.442833	1.44213e-07	-0.361509	-0.421641
100859734	chr7:100859734:A:G	1.28736e-09	0.307383	-1.19539	1.82854e-06	2.90662	-1.14978
100860427	chr7:100860427:A:G	5.49338e-10	-1.2708	-0.468835	1.3384e-07	-0.409174	-0.448616
100860471	chr7:100860471:C:G	4.81779e-09	0.454764	-0.0230464	4.15614e-06	2.71167	-0.133768
100860491	chr7:100860491:C:T	1.87177e-09	-2.11916e-10	-0.513715	1.97361e-07	-2.11916e-10	-0.469405
100860492	chr7:100860492:A:G	2.37728e-09	-2.11916e-10	-0.274639	2.51406e-07	-2.11916e-10	-0.22737
100860545	chr7:100860545:G:C	5.38954e-10	-1.75872	-2.80088e-10	6.15534e-08	-1.63453	-2.80088e-10
100862861	chr7:100862861:C:T	5.35272e-10	-1.76558	-2.80088e-10	1.34303e-07	-0.854338	-2.80088e-10
100863044	chr7:100863044:GGGTTTTTTT:G	1.36773e-09	-2.11916e-10	-0.827448	1.39264e-07	-2.11916e-10	-0.818069
100863285	chr7:100863285:C:T	2.31876e-09	-2.11916e-10	-0.299563	2.54486e-07	-2.11916e-10	-0.215192
100863873	chr7:100863873:GA:G	1.12727e-09	-2.11916e-10	-1.0208	1.14096e-07	-2.11916e-10	-1.01739
100863954	chr7:100863954:T:C	9.386e-10	-2.11916e-10	-1.20396	9.23345e-08	-2.11916e-10	-1.22902
100864042	chr7:100864042:A:G	1.17003e-09	-2.11916e-10	-0.983567	1.18449e-07	-2.11916e-10	-0.979959
100864308	chr7:100864308:C:T	8.96511e-10	-2.11916e-10	-1.24984	9.06416e-08	-2.11916e-10	-1.24752
100864382	chr7:100864382:A:G	7.71577e-10	-1.34307	-0.0568424	1.83361e-07	-0.519186	-0.0237973
100864710	chr7:100864710:A:G	6.26222e-10	-1.31763	-0.291019	1.44433e-07	-0.487548	-0.294074
100864731	chr7:100864731:T:A	1.16689e-09	-2.11916e-10	-0.986252	1.18137e-07	-2.11916e-10	-0.982593
100865472	chr7:100865472:C:T	1.68278e-09	-2.11916e-10	-0.620152	1.70565e-07	-2.11916e-10	-0.61532
100865628	chr7:100865628:G:A	9.19531e-10	-2.11916e-10	-1.22449	9.28415e-08	-2.11916e-10	-1.22354
100865870	chr7:100865870:G:A	5.39349e-10	-1.75799	-2.80088e-10	4.84098e-08	-1.87474	-2.80088e-10
100865927	chr7:100865927:C:T	1.204e-09	-2.11916e-10	-0.954944	1.21492e-07	-2.11916e-10	-0.954588
100866377	chr7:100866377:C:T	9.19293e-10	-2.11916e-10	-1.22475	9.28168e-08	-2.11916e-10	-1.22381
100866431	chr7:100866431:G:A	5.34124e-10	-1.76772	-2.80088e-10	6.07208e-08	-1.64815	-2.80088e-10
100867266	chr7:100867266:C:T	2.75353e-09	-0.127714	-2.80088e-10	8.82616e-08	-1.27413	-2.80088e-10
100867496	chr7:100867496:C:T	5.08922e-10	-1.81606	-2.80088e-10	7.41202e-08	-1.44875	-2.80088e-10
100867733	chr7:100867733:C:T	1.51149e-10	-1.85139	-1.1787	1.55299e-08	-1.82832	-1.18335
100867817	chr7:100867817:T:C	6.35398e-10	-1.5941	-2.80088e-10	4.83813e-08	-1.87533	-2.80088e-10
100867997	chr7:100867997:C:T	4.46846e-10	-1.64096	-0.305178	3.65398e-08	-1.86602	-0.290017
100868092	chr7:100868092:C:G	9.19728e-10	-2.11916e-10	-1.22427	9.28617e-08	-2.11916e-10	-1.22333
100868202	chr7:100868202:G:A	8.49676e-10	-1.3035	-2.80088e-10	5.42989e-08	-1.75993	-2.80088e-10
100868220	chr7:100868220:G:A	1.11473e-09	-2.11916e-10	-1.03198	1.12824e-07	-2.11916e-10	-1.02861
100868334	chr7:100868334:G:A	1.18641e-09	-2.11916e-10	-0.969662	1.20129e-07	-2.11916e-10	-0.965876
100868774	chr7:100868774:A:C	2.91195e-09	-2.11916e-10	-0.0717739	2.9978e-07	-2.11916e-10	-0.0513893
100868819	chr7:100868819:G:A	3.04221e-09	1.07676	-1.10477	5.92678e-06	3.96088	-1.02809
100869131	chr7:100869131:C:T	9.11893e-10	-2.11916e-10	-1.23283	9.20552e-08	-2.11916e-10	-1.23205
100870031	chr7:100870031:G:A	1.0738e-09	-2.11916e-10	-1.06939	1.13367e-07	-2.11916e-10	-1.02381
100870481	chr7:100870481:G:A	6.23511e-09	1.82135	-1.13175	1.56032e-05	4.96281	-1.06202
100870662	chr7:100870662:A:G	7.39418e-10	-1.34605	-0.0964386	1.75447e-07	-0.523412	-0.06369
100871055	chr7:100871055:A:C	9.51075e-10	-2.11916e-10	-1.19076	9.60998e-08	-2.11916e-10	-1.18905
100871198	chr7:100871198:C:A	4.36775e-09	0.423393	-0.0897424	3.74146e-06	2.66831	-0.195521
100871277	chr7:100871277:C:T	1.69987e-09	-2.11916e-10	-0.610046	1.72289e-07	-2.11916e-10	-0.605262
100871376	chr7:100871376:T:C	1.2651e-09	-2.11916e-10	-0.905447	1.27449e-07	-2.11916e-10	-0.906725
100872645	chr7:100872645:A:T	9.10742e-10	-2.11916e-10	-1.23409	9.34859e-08	-2.11916e-10	-1.21663
100873334	chr7:100873334:G:A	1.48277e-09	-2.11916e-10	-0.746682	1.51942e-07	-2.11916e-10	-0.730939
100873372	chr7:100873372:C:T	1.20568e-09	-2.11916e-10	-0.953556	1.24514e-07	-2.11916e-10	-0.930017
100873422	chr7:100873422:C:T	1.49211e-10	-1.87582	-1.16716	1.49326e-08	-1.87867	-1.17223
100873529	chr7:100873529:T:G	8.96736e-10	-2.11916e-10	-1.24959	9.0551e-08	-2.11916e-10	-1.24853
100873650	chr7:100873650:T:C	5.90343e-10	-1.32118	-0.346473	1.415e-07	-0.481099	-0.32104
100873973	chr7:100873973:A:G	1.00322e-09	0.046081	-1.18347	1.27001e-06	2.52621	-1.13387
100874085	chr7:100874085:C:G	1.1771e-09	-2.11916e-10	-0.977542	1.19155e-07	-2.11916e-10	-0.97401
100874621	chr7:100874621:T:C	9.84885e-10	-2.11916e-10	-1.15583	9.6928e-08	-2.11916e-10	-1.18047
100874758	chr7:100874758:C:T	1.72358e-10	-1.67274	-1.22604	1.60686e-08	-1.74801	-1.22956
100874856	chr7:100874856:C:T	1.12548e-09	-2.11916e-10	-1.02239	1.1394e-07	-2.11916e-10	-1.01876
100875004	chr7:100875004:C:T	1.16641e-09	-2.11916e-10	-0.986665	1.18087e-07	-2.11916e-10	-0.983013
100875053	chr7:100875053:T:A	1.17052e-09	-2.11916e-10	-0.983152	1.18507e-07	-2.11916e-10	-0.97947
100875204	chr7:100875204:C:T	7.32025e-09	2.05698	-1.20693	2.02875e-05	5.32189	-1.15856
100875929	chr7:100875929:G:A	1.42716e-10	-1.87758	-1.20992	1.43396e-08	-1.87785	-1.21356
100876212	chr7:100876212:C:T	5.05932e-10	-0.584763	-1.23719	1.49045e-07	0.499725	-1.24991
100876668	chr7:100876668:T:C	1.42055e-10	-1.87744	-1.21469	1.4274e-08	-1.87797	-1.21803
100877158	chr7:100877158:C:T	9.91326e-10	-2.11916e-10	-1.14931	9.71942e-08	-2.11916e-10	-1.17773
100877202	chr7:100877202:C:G	1.00375e-09	-2.11916e-10	-1.13685	9.82355e-08	-2.11916e-10	-1.16707
100877874	chr7:100877874:T:C	9.20006e-10	-2.11916e-10	-1.22397	9.289e-08	-2.11916e-10	-1.22302
100878142	chr7:100878142:C:G	9.19835e-10	-2.11916e-10	-1.22416	9.28727e-08	-2.11916e-10	-1.22321
100878200	chr7:100878200:A:C	1.62365e-09	-2.11916e-10	-0.655921	1.70112e-07	-2.11916e-10	-0.617984
100878217	chr7:100878217:C:T	9.65037e-10	-0.031069	-1.14512	1.18246e-06	2.40515	-1.08424
100878489	chr7:100878489:T:C	9.54245e-10	-0.0223353	-1.1651	1.17034e-06	2.42037	-1.10975
100878558	chr7:100878558:A:G	9.86179e-09	1.14807	-2.80088e-10	5.18132e-06	2.79838	-2.80088e-10
100878608	chr7:100878608:C:T	1.19435e-09	-1.41703	0.454041	2.77513e-07	-0.628642	0.500072
100880208	chr7:100880208:G:A	1.05135e-09	0.0888945	-1.17942	1.35926e-06	2.58855	-1.12829
100880449	chr7:100880449:G:A	9.79897e-10	-2.11916e-10	-1.1609	1.00025e-07	-2.11916e-10	-1.14902
100880859	chr7:100880859:C:T	4.84284e-10	-1.86568	-2.80088e-10	5.62602e-08	-1.72445	-2.80088e-10
100880893	chr7:100880893:G:A	4.78859e-10	-1.87695	-2.80088e-10	6.15356e-08	-1.63482	-2.80088e-10
100881850	chr7:100881850:T:C	8.96917e-10	-2.11916e-10	-1.24939	9.04623e-08	-2.11916e-10	-1.2495
100881889	chr7:100881889:C:T	1.70122e-09	-2.11916e-10	-0.609253	1.72423e-07	-2.11916e-10	-0.604486
100881918	chr7:100881918:G:A	1.16641e-09	-2.11916e-10	-0.986665	1.18087e-07	-2.11916e-10	-0.983013
100882020	chr7:100882020:A:C	9.43067e-10	-2.11916e-10	-1.19922	9.56934e-08	-2.11916e-10	-1.19329
100882572	chr7:100882572:T:C	9.19728e-10	-2.11916e-10	-1.22427	9.28617e-08	-2.11916e-10	-1.22333
100883952	chr7:100883952:A:G	3.28497e-08	-2.11916e-10	2.35134	3.05749e-06	-2.11916e-10	2.27091
100884202	chr7:100884202:A:C	9.38382e-10	-2.11916e-10	-1.2042	9.67567e-08	-2.11916e-10	-1.18224
100884294	chr7:100884294:C:T	1.16476e-09	-2.11916e-10	-0.988086	1.17917e-07	-2.11916e-10	-0.984456
100884337	chr7:100884337:G:C	1.33995e-09	-2.11916e-10	-0.847967	1.36099e-07	-2.11916e-10	-0.841055
100884405	chr7:100884405:T:C	7.05473e-10	-1.31174	-0.177749	1.64726e-07	-0.46933	-0.180827
100884429	chr7:100884429:G:C	9.25651e-10	-2.11916e-10	-1.21786	9.51106e-08	-2.11916e-10	-1.1994
100884718	chr7:100884718:C:T	8.16503e-09	0.686807	0.272456	7.5146e-06	3.01941	0.150753
100884916	chr7:100884916:C:T	1.57848e-09	-2.11916e-10	-0.684133	1.53325e-07	-2.11916e-10	-0.721877
100885099	chr7:100885099:G:A	1.40303e-10	-1.8728	-1.23175	1.40358e-08	-1.8787	-1.23413
100886110	chr7:100886110:A:G	6.98377e-10	-1.36514	-0.134452	1.5841e-07	-0.551757	-0.137495
100886342	chr7:100886342:C:G	8.96603e-10	-2.11916e-10	-1.24974	9.04417e-08	-2.11916e-10	-1.24973
100886548	chr7:100886548:A:G	1.71136e-09	-0.603309	-2.80088e-10	7.00927e-08	-1.50462	-2.80088e-10
100886760	chr7:100886760:T:G	1.42967e-10	-1.87439	-1.21135	1.43069e-08	-1.87879	-1.2149
100887272	chr7:100887272:C:T	9.28775e-10	-2.11916e-10	-1.21449	9.55181e-08	-2.11916e-10	-1.19512
100887296	chr7:100887296:C:T	1.16645e-09	0.22651	-1.21314	1.57661e-06	2.78291	-1.17431
100887536	chr7:100887536:C:T	6.17261e-10	-1.62306	-2.80088e-10	4.82247e-08	-1.87857	-2.80088e-10
100887551	chr7:100887551:G:C	4.92893e-09	-2.11916e-10	0.454525	4.33462e-07	-2.11916e-10	0.317367
100887644	chr7:100887644:G:A	8.99546e-10	-2.11916e-10	-1.24646	9.04569e-08	-2.11916e-10	-1.24956
100887880	chr7:100887880:G:T	1.17582e-09	-2.11916e-10	-0.978628	1.19025e-07	-2.11916e-10	-0.975101
100888414	chr7:100888414:C:A	1.49135e-10	-1.79412	-1.24938	2.33697e-08	-1.35381	-1.24919
100888489	chr7:100888489:C:T	2.68864e-09	-0.134314	-0.0172493	1.74024e-06	1.77396	-0.0666195
100889680	chr7:100889680:G:A	9.28565e-10	-2.11916e-10	-1.21471	9.54885e-08	-2.11916e-10	-1.19543
100889899	chr7:100889899:T:C	5.16039e-10	-1.63318	-0.168994	4.21117e-08	-1.86342	-0.150689
100890127	chr7:100890127:C:T	9.28775e-10	-2.11916e-10	-1.21449	9.55181e-08	-2.11916e-10	-1.19512
100890549	chr7:100890549:A:G	6.2012e-10	-1.61844	-2.80088e-10	4.8224e-08	-1.87858	-2.80088e-10
100890786	chr7:100890786:C:T	4.37519e-09	0.335353	-2.80088e-10	5.41443e-07	0.539799	-2.80088e-10
100891037	chr7:100891037:G:C	1.51636e-10	-1.7791	-1.24777	3.19548e-08	-1.04024	-1.24988
100891496	chr7:100891496:C:T	1.06791e-08	-2.11916e-10	1.22769	1.05267e-06	-2.11916e-10	1.20465
100891617	chr7:100891617:T:C	1.62682e-09	-0.653969	-2.80088e-10	2.83693e-07	-0.106547	-2.80088e-10
100892018	chr7:100892018:C:T	2.00233e-09	-1.63435	1.18806	3.82855e-07	-0.9273	1.12052
100892232	chr7:100892232:CCT:C	8.96626e-10	-2.11916e-10	-1.24971	9.04467e-08	-2.11916e-10	-1.24968
100892456	chr7:100892456:G:A	4.33585e-08	0.794431	1.83447	3.51835e-05	3.06929	1.64461
100893144	chr7:100893144:C:T	9.17136e-10	-2.11916e-10	-1.2271	9.43475e-08	-2.11916e-10	-1.20745
100893176	chr7:100893176:G:T	1.28404e-09	-0.89059	-2.80088e-10	8.47931e-07	0.988361	-2.80088e-10
100893426	chr7:100893426:C:T	9.21121e-10	-2.11916e-10	-1.22276	9.49039e-08	-2.11916e-10	-1.20157
100894132	chr7:100894132:C:T	1.12829e-09	-2.11916e-10	-1.01989	1.18669e-07	-2.11916e-10	-0.978099
100894701	chr7:100894701:C:T	5.65307e-09	1.78929	-1.19769	1.3645e-05	4.91244	-1.14576
100894791	chr7:100894791:C:T	1.40911e-10	-1.87565	-1.22457	7.94055e-08	-0.164739	-1.21513
100894872	chr7:100894872:C:G	9.46734e-10	-1.19533	-2.80088e-10	5.72751e-08	-1.70657	-2.80088e-10
100894879	chr7:100894879:C:CA	1.14273e-09	-2.11916e-10	-1.00718	1.20316e-07	-2.11916e-10	-0.964318
100894947	chr7:100894947:G:A	7.89288e-10	-0.336271	-1.04095	9.21761e-07	2.03792	-0.96607
100895275	chr7:100895275:G:A	1.04276e-09	-2.11916e-10	-1.09872	1.05625e-07	-2.11916e-10	-1.09454
100895738	chr7:100895738:G:A	1.53523e-10	-1.87876	-1.13575	1.54846e-08	-1.87274	-1.14185
100896377	chr7:100896377:T:G	2.0698e-09	-1.58265	1.1695	4.22665e-07	-0.857342	1.14948
100896581	chr7:100896581:G:A	9.0845e-10	-2.11916e-10	-1.23661	9.11699e-08	-2.11916e-10	-1.24171
100896626	chr7:100896626:AC:A	4.83181e-10	-1.86796	-2.80088e-10	5.36023e-08	-1.77285	-2.80088e-10
100897092	chr7:100897092:G:C	5.64532e-09	-2.11916e-10	0.590229	4.81901e-07	-2.11916e-10	0.423301
100897302	chr7:100897302:AAGC:A	4.74036e-09	1.46569	-1.05017	1.01617e-05	4.43441	-0.962462
100897329	chr7:100897329:G:T	1.53186e-10	-1.87857	-1.13813	1.5471e-08	-1.8713	-1.14417
100897339	chr7:100897339:G:T	1.54485e-10	-1.87824	-1.13001	1.5616e-08	-1.8698	-1.13634
100897340	chr7:100897340:G:T	1.52375e-10	-1.87821	-1.14379	1.54094e-08	-1.86972	-1.14974
100898392	chr7:100898392:T:C	5.56356e-09	-1.58486	2.1605	1.20741e-06	-0.854134	2.19593
100898440	chr7:100898440:T:C	2.85133e-09	-1.53898	1.44617	6.05849e-07	-0.770378	1.42257
100899022	chr7:100899022:T:A	1.73966e-09	-2.11916e-10	-0.58691	1.72209e-07	-2.11916e-10	-0.605729
100899061	chr7:100899061:C:T	9.52099e-10	-2.11916e-10	-1.18968	9.62117e-08	-2.11916e-10	-1.18789
100899267	chr7:100899267:A:G	1.52305e-10	-1.87824	-1.14423	1.54044e-08	-1.86965	-1.15014
100899511	chr7:100899511:A:G	2.05101e-10	-1.48988	-1.23497	1.76864e-08	-1.64789	-1.23376
100899586	chr7:100899586:CATGTGACTTCT:C	8.9771e-10	-2.11916e-10	-1.24851	9.05832e-08	-2.11916e-10	-1.24817
100899603	chr7:100899603:A:G	9.07156e-10	-2.11916e-10	-1.23804	9.1057e-08	-2.11916e-10	-1.24295
100899794	chr7:100899794:C:T	1.24809e-09	-2.11916e-10	-0.918983	1.25056e-07	-2.11916e-10	-0.925674
100900437	chr7:100900437:T:G	1.14047e-09	-1.00916	-2.80088e-10	6.31241e-08	-1.60934	-2.80088e-10
100900600	chr7:100900600:C:T	2.80023e-08	0.446045	1.74565	2.12722e-05	2.65182	1.5589
100900602	chr7:100900602:G:A	1.72822e-09	-0.611134	0.0176273	1.26848e-06	1.36051	0.0306324
100900626	chr7:100900626:G:A	1.07119e-09	-2.11916e-10	-1.07182	1.08564e-07	-2.11916e-10	-1.0671
100900659	chr7:100900659:A:G	1.07514e-09	-2.11916e-10	-1.06815	1.08968e-07	-2.11916e-10	-1.06338
100900855	chr7:100900855:A:G	8.22551e-10	-0.250842	-1.0851	1.01114e-06	2.18369	-1.0193
100900957	chr7:100900957:C:T	1.07066e-09	-2.11916e-10	-1.07232	1.08508e-07	-2.11916e-10	-1.06761
100901090	chr7:100901090:C:T	1.06951e-09	-2.11916e-10	-1.0734	1.08386e-07	-2.11916e-10	-1.06874
100901106	chr7:100901106:A:C	3.14186e-08	0.531809	1.77499	2.45703e-05	2.76782	1.58704
100901522	chr7:100901522:T:C	1.59581e-09	-1.70592	1.03271	2.93927e-07	-1.09817	1.02706
100901540	chr7:100901540:G:A	3.27613e-08	0.457599	1.89105	2.48628e-05	2.6688	1.69788
100901667	chr7:100901667:C:T	1.07503e-09	-2.11916e-10	-1.06825	1.10197e-07	-2.11916e-10	-1.05217
100901695	chr7:100901695:G:A	1.42211e-10	-1.8425	-1.24854	1.39275e-08	-1.87272	-1.24786
100902169	chr7:100902169:T:C	3.72503e-10	-0.879949	-1.24816	9.64076e-08	0.0590056	-1.24486
100902485	chr7:100902485:C:T	4.71862e-09	-1.55035	1.96127	9.96261e-07	-0.791592	1.94116
100902655	chr7:100902655:C:T	1.79265e-09	-0.649058	0.0921551	1.28202e-06	1.29633	0.105418
100902707	chr7:100902707:G:A	8.97581e-10	-2.11916e-10	-1.24865	9.05686e-08	-2.11916e-10	-1.24833
100902767	chr7:100902767:C:T	1.49421e-08	0.158857	1.40473	9.33909e-06	2.20083	1.18669
100903125	chr7:100903125:C:T	4.16982e-09	-1.50821	1.79548	9.11478e-07	-0.715204	1.77583
100903135	chr7:100903135:A:T	4.84278e-10	-1.86569	-2.80088e-10	5.29893e-08	-1.78435	-2.80088e-10
100903161	chr7:100903161:A:G	5.38011e-09	-1.50073	2.04284	1.18734e-06	-0.696925	2.02196
100903505	chr7:100903505:CCTTT:C	1.07009e-09	-2.11916e-10	-1.07285	1.08451e-07	-2.11916e-10	-1.06814
100903506	chr7:100903506:C:T	3.23721e-09	-1.54351	1.57763	6.90776e-07	-0.773053	1.55643
100903671	chr7:100903671:C:T	3.78674e-09	-1.57313	1.76404	7.81725e-07	-0.834556	1.74162
100904033	chr7:100904033:T:G	8.97529e-10	-2.11916e-10	-1.24871	9.05611e-08	-2.11916e-10	-1.24841
100904135	chr7:100904135:G:A	2.31995e-09	-1.59276	1.29371	4.66298e-07	-0.880854	1.27124
100905119	chr7:100905119:G:A	9.28144e-10	-2.11916e-10	-1.21517	9.37583e-08	-2.11916e-10	-1.21372
100905278	chr7:100905278:C:T	9.03924e-10	-2.11916e-10	-1.24161	9.08248e-08	-2.11916e-10	-1.24551
100905680	chr7:100905680:G:A	5.10318e-10	-1.69013	-0.123187	4.25519e-08	-1.87391	-0.129805
100907284	chr7:100907284:C:T	1.49273e-10	-1.79599	-1.24659	3.03379e-08	-1.10319	-1.23885
100907991	chr7:100907991:T:C	2.7295e-09	-1.58294	1.44646	5.52762e-07	-0.861896	1.42239
100908003	chr7:100908003:A:G	2.27168e-09	-1.61743	1.29735	4.46037e-07	-0.928185	1.27415
100908172	chr7:100908172:A:G	1.01282e-09	-0.021333	-1.10652	1.17125e-06	2.35608	-1.04469
100908477	chr7:100908477:G:A	8.96452e-10	-2.11916e-10	-1.24991	9.04255e-08	-2.11916e-10	-1.24991
100908761	chr7:100908761:C:T	1.75444e-10	-1.83074	-1.0503	1.77868e-08	-1.8193	-1.05668
100908908	chr7:100908908:C:A	9.77055e-10	-0.0118194	-1.15199	1.12364e-06	2.37044	-1.10055
100909405	chr7:100909405:A:G	2.55742e-09	-1.4398	1.2382	5.7866e-07	-0.610468	1.21675
100909872	chr7:100909872:T:C	2.88405e-09	-1.64221	1.5608	5.79809e-07	-0.972206	1.58047
100910103	chr7:100910103:C:T	3.12769e-09	-0.000302065	-2.80088e-10	8.92074e-08	-1.26347	-2.80088e-10
100910276	chr7:100910276:A:G	3.77369e-09	-2.11916e-10	0.187456	4.08187e-07	-2.11916e-10	0.257286
100910791	chr7:100910791:C:G	3.4147e-09	0.0874913	-2.80088e-10	5.02038e-07	0.464237	-2.80088e-10
100911114	chr7:100911114:G:T	9.02768e-10	-2.11916e-10	-1.24289	9.07412e-08	-2.11916e-10	-1.24643
100911518	chr7:100911518:T:C	7.63088e-10	-0.60413	-0.806849	5.20077e-07	1.30043	-0.800892
100911543	chr7:100911543:C:T	7.39079e-10	-0.338092	-1.10486	8.23068e-07	2.00031	-1.04171
100911581	chr7:100911581:A:G	7.53062e-10	-0.335832	-1.08837	8.42227e-07	2.00367	-1.02206
100911633	chr7:100911633:A:C	1.55361e-10	-1.87791	-1.1247	1.57057e-08	-1.86919	-1.13122
100911652	chr7:100911652:G:A	2.04097e-09	-2.11916e-10	-0.427175	2.15755e-07	-2.11916e-10	-0.380296
100911941	chr7:100911941:A:C	2.80093e-09	-2.11916e-10	-0.110647	2.88182e-07	-2.11916e-10	-0.0908468
100912228	chr7:100912228:C:T	8.96735e-10	-2.11916e-10	-1.24959	9.04455e-08	-2.11916e-10	-1.24969
100912248	chr7:100912248:C:A	7.94021e-09	-2.11916e-10	0.931342	6.6777e-07	-2.11916e-10	0.749505
100912253	chr7:100912253:G:A	7.70649e-09	-2.11916e-10	0.901465	6.48819e-07	-2.11916e-10	0.720715
100912476	chr7:100912476:G:T	1.61565e-09	-0.660863	-2.80088e-10	6.81356e-08	-1.53294	-2.80088e-10
100912616	chr7:100912616:C:T	5.17043e-10	-1.60842	-0.191804	4.0589e-08	-1.8547	-0.196238
100913093	chr7:100913093:CAT:C	1.00477e-09	-2.11916e-10	-1.13583	1.01725e-07	-2.11916e-10	-1.13216
100913369	chr7:100913369:A:AT	1.01433e-09	-2.11916e-10	-1.12637	1.02676e-07	-2.11916e-10	-1.12286
100913413	chr7:100913413:A:G	1.14429e-09	-1.00582	-2.80088e-10	6.32935e-08	-1.60666	-2.80088e-10
100913533	chr7:100913533:A:G	8.06719e-09	-2.11916e-10	0.947208	6.84324e-07	-2.11916e-10	0.773993
100913542	chr7:100913542:G:A	6.35168e-10	-0.580435	-1.01403	4.36211e-07	1.33437	-1.01068
100913633	chr7:100913633:A:C	7.03421e-09	-1.47852	2.28871	2.06625e-06	-0.406019	2.28507
100913752	chr7:100913752:G:A	5.43429e-10	-1.75045	-2.80088e-10	4.82478e-08	-1.87809	-2.80088e-10
100913762	chr7:100913762:G:A	1.76493e-09	-2.11916e-10	-0.572488	1.84834e-07	-2.11916e-10	-0.534981
100914301	chr7:100914301:G:C	1.01775e-09	-2.11916e-10	-1.123	9.97429e-08	-2.11916e-10	-1.15184
100914499	chr7:100914499:C:T	6.19702e-10	-0.390862	-1.22825	7.13564e-07	2.0158	-1.19996
100914612	chr7:100914612:C:T	6.27266e-10	-0.679026	-0.927957	4.03481e-07	1.16847	-0.922777
100914916	chr7:100914916:T:C	3.58224e-09	1.34967	-1.21428	6.71482e-06	4.23041	-1.17278
100915047	chr7:100915047:C:T	2.27407e-09	-2.11916e-10	-0.319028	2.33934e-07	-2.11916e-10	-0.299401
100915204	chr7:100915204:C:T	1.57917e-09	-1.60112	0.917424	3.36144e-07	-0.843665	0.906765
100915451	chr7:100915451:GA:G	1.05355e-09	-2.11916e-10	-1.08843	1.06644e-07	-2.11916e-10	-1.08494
100915955	chr7:100915955:C:T	7.13114e-10	-0.602069	-0.876642	4.82542e-07	1.29529	-0.870661
100916170	chr7:100916170:T:TA	1.41043e-09	-2.11916e-10	-0.796704	1.42826e-07	-2.11916e-10	-0.792813
100916179	chr7:100916179:G:A	1.02867e-09	-2.11916e-10	-1.11233	1.00684e-07	-2.11916e-10	-1.14245
100916276	chr7:100916276:C:T	1.00786e-08	-2.11916e-10	1.16982	8.47634e-07	-2.11916e-10	0.98801
100916399	chr7:100916399:T:TTA	1.40428e-09	-2.11916e-10	-0.801072	1.35748e-07	-2.11916e-10	-0.843637
100917324	chr7:100917324:C:T	8.2072e-09	-2.11916e-10	0.964415	6.95456e-07	-2.11916e-10	0.790129
100917356	chr7:100917356:A:C	1.19227e-08	-2.11916e-10	1.33785	1.21711e-06	-2.11916e-10	1.3498
100918040	chr7:100918040:T:A	1.2922e-08	-2.11916e-10	1.41833	1.29098e-06	-2.11916e-10	1.40871
100918134	chr7:100918134:G:T	5.38528e-10	-1.75951	-2.80088e-10	7.22236e-08	-1.47467	-2.80088e-10
100918383	chr7:100918383:A:C	1.97781e-10	-1.52516	-1.23603	1.67664e-08	-1.70352	-1.23154
100918429	chr7:100918429:A:T	8.96446e-10	-2.11916e-10	-1.24992	9.06607e-08	-2.11916e-10	-1.24731
100918435	chr7:100918435:C:T	5.46712e-10	-0.714081	-1.03035	3.40961e-07	1.10409	-1.02676
100918586	chr7:100918586:A:AT	8.2973e-09	-2.11916e-10	0.975333	7.01554e-07	-2.11916e-10	0.798859
100918625	chr7:100918625:G:T	5.14963e-10	-1.80426	-2.80088e-10	6.0235e-08	-1.65618	-2.80088e-10
100918700	chr7:100918700:A:G	9.08435e-10	-2.11916e-10	-1.23663	9.07395e-08	-2.11916e-10	-1.24645
100919275	chr7:100919275:G:C	6.16595e-09	-2.11916e-10	0.678444	5.2857e-07	-2.11916e-10	0.515738
100919375	chr7:100919375:G:A	1.0091e-09	-2.11916e-10	-1.13154	1.021e-07	-2.11916e-10	-1.12848
100919433	chr7:100919433:T:A	5.83872e-09	-2.11916e-10	0.623913	5.01725e-07	-2.11916e-10	0.463613
100920067	chr7:100920067:T:C	3.64482e-10	-1.87476	-0.275117	7.98345e-08	-1.08153	-0.29295
100920522	chr7:100920522:GTTC:G	6.36553e-09	-2.11916e-10	0.7103	5.44887e-07	-2.11916e-10	0.54614
100920552	chr7:100920552:G:A	1.00846e-09	-2.11916e-10	-1.13217	1.02036e-07	-2.11916e-10	-1.12911
100920601	chr7:100920601:C:T	9.15501e-10	-2.11916e-10	-1.22888	9.11298e-08	-2.11916e-10	-1.24215
100920838	chr7:100920838:C:T	1.92746e-10	-1.58634	-1.20064	8.55406e-08	-0.0864171	-1.21903
100920973	chr7:100920973:A:G	1.15504e-08	1.62043	-0.314304	4.25423e-06	3.07799	-0.476764
100921239	chr7:100921239:G:T	9.08425e-10	-2.11916e-10	-1.23664	9.29488e-08	-2.11916e-10	-1.22239
100921320	chr7:100921320:A:T	5.75618e-10	-0.652486	-1.04042	3.71693e-07	1.20067	-1.03704
100921696	chr7:100921696:T:C	9.60563e-10	-2.11916e-10	-1.18083	9.68074e-08	-2.11916e-10	-1.18172
100921850	chr7:100921850:A:C	4.51712e-10	-1.81307	-0.12224	4.77272e-08	-1.76475	-0.124189
100922145	chr7:100922145:A:C	1.04027e-09	-2.11916e-10	-1.10112	1.05949e-07	-2.11916e-10	-1.09148
100922203	chr7:100922203:C:T	9.90638e-10	-1.15	-2.80088e-10	2.78784e-07	-0.124	-2.80088e-10
100922354	chr7:100922354:G:T	1.08644e-09	-2.11916e-10	-1.05769	1.11838e-07	-2.11916e-10	-1.03739
100922576	chr7:100922576:T:C	1.35641e-09	-2.11916e-10	-0.835758	1.41195e-07	-2.11916e-10	-0.804296
100922628	chr7:100922628:C:T	1.8511e-09	-0.473196	-0.051619	1.06059e-06	1.29745	-0.0853034
100922652	chr7:100922652:T:A	1.83913e-10	-1.60657	-1.22732	1.02882e-07	0.0885253	-1.20938
100923227	chr7:100923227:T:C	9.60577e-10	-2.11916e-10	-1.18082	9.68261e-08	-2.11916e-10	-1.18152
100923466	chr7:100923466:T:C	2.90003e-09	-2.11916e-10	-0.0758768	3.25523e-07	-2.11916e-10	0.0309956
100923997	chr7:100923997:C:T	2.06218e-09	-2.11916e-10	-0.416834	2.12134e-07	-2.11916e-10	-0.397222
100925016	chr7:100925016:T:C	1.20892e-09	-2.11916e-10	-0.950868	1.27479e-07	-2.11916e-10	-0.906487
100925091	chr7:100925091:A:G	6.83911e-09	-2.11916e-10	0.78206	5.84343e-07	-2.11916e-10	0.61605
100925153	chr7:100925153:A:G	5.42433e-10	-1.75229	-2.80088e-10	6.1717e-08	-1.63188	-2.80088e-10
100925222	chr7:100925222:C:T	2.08092e-09	-0.303089	-0.1047	1.36997e-06	1.60237	-0.134262
100925259	chr7:100925259:T:C	1.21998e-09	-2.11916e-10	-0.941765	1.1907e-07	-2.11916e-10	-0.974726
100925389	chr7:100925389:A:G	2.9359e-10	-1.27396	-1.09221	1.6949e-08	-1.87183	-1.0524
100925678	chr7:100925678:C:T	2.99279e-09	1.0412	-1.08559	2.49261e-06	3.18351	-1.11686
100925946	chr7:100925946:T:C	1.69701e-09	-2.11916e-10	-0.611729	1.78864e-07	-2.11916e-10	-0.567812
100926062	chr7:100926062:A:T	1.15896e-09	-0.993073	-2.80088e-10	1.71822e-07	-0.607979	-2.80088e-10
100926332	chr7:100926332:TCA:T	4.90563e-10	-1.8528	-2.80088e-10	9.36486e-08	-1.21489	-2.80088e-10
100926453	chr7:100926453:A:G	3.71612e-09	-2.11916e-10	0.172084	4.2143e-07	-2.11916e-10	0.289215
100926568	chr7:100926568:A:T	9.03593e-10	-2.11916e-10	-1.24197	9.13192e-08	-2.11916e-10	-1.24008
100926762	chr7:100926762:T:C	9.43917e-10	-1.61237	0.414054	1.14712e-07	-1.54828	0.536268
100927024	chr7:100927024:G:A	2.15677e-09	-2.11916e-10	-0.371987	2.21979e-07	-2.11916e-10	-0.351855
100927183	chr7:100927183:C:T	2.30205e-09	-2.11916e-10	-0.306796	2.37189e-07	-2.11916e-10	-0.285581
100927256	chr7:100927256:A:G	5.94479e-09	-2.11916e-10	0.641918	5.11306e-07	-2.11916e-10	0.48253
100927310	chr7:100927310:CTTCT:C	5.95241e-09	-2.11916e-10	0.643198	5.11989e-07	-2.11916e-10	0.483864
100927526	chr7:100927526:C:T	4.98065e-10	-1.66262	-0.175006	1.67104e-07	-0.451167	-0.184657
100927831	chr7:100927831:C:A	1.35932e-09	-2.11916e-10	-0.833615	1.3171e-07	-2.11916e-10	-0.873835
100927939	chr7:100927939:C:G	6.99923e-10	-0.341285	-1.1561	7.21093e-08	-0.325919	-1.15034
100928139	chr7:100928139:A:G	9.34547e-10	-2.11916e-10	-1.20829	9.43741e-08	-2.11916e-10	-1.20717
100928185	chr7:100928185:A:G	1.49331e-10	-1.8655	-1.17669	1.49056e-08	-1.86816	-1.18454
100928226	chr7:100928226:A:G	3.18709e-09	-2.11916e-10	0.0185106	3.35173e-07	-2.11916e-10	0.0602079
100928448	chr7:100928448:C:T	1.31727e-09	-0.865032	-2.80088e-10	1.52493e-07	-0.727321	-2.80088e-10
100928623	chr7:100928623:A:T	8.99535e-09	1.05611	-2.80088e-10	4.51519e-06	2.66076	-2.80088e-10
100928670	chr7:100928670:C:G	1.67187e-10	-1.83861	-1.09062	2.1388e-08	-1.66836	-1.02325
100928733	chr7:100928733:C:T	1.7338e-09	-2.11916e-10	-0.590284	1.77159e-07	-2.11916e-10	-0.577388
100928782	chr7:100928782:G:T	4.99286e-10	-1.83517	-2.80088e-10	5.95982e-08	-1.66681	-2.80088e-10
100929061	chr7:100929061:G:T	4.95863e-10	-1.84205	-2.80088e-10	6.81536e-08	-1.53268	-2.80088e-10
100929428	chr7:100929428:C:T	1.16193e-09	-2.11916e-10	-0.990517	1.15417e-07	-2.11916e-10	-1.00588
100929517	chr7:100929517:G:T	2.18256e-10	-1.41277	-1.24991	2.39155e-08	-1.33006	-1.24985
100929821	chr7:100929821:T:C	9.90005e-10	-0.611817	-0.538826	3.46601e-08	-1.73435	-0.474503
100930603	chr7:100930603:C:G	2.61908e-09	-1.18807	1.0103	2.85239e-07	-1.19095	1.08984
100930780	chr7:100930780:C:G	4.99251e-10	-1.83524	-2.80088e-10	5.89861e-08	-1.67714	-2.80088e-10
100930848	chr7:100930848:T:C	1.97123e-10	-1.52218	-1.24234	2.47744e-08	-1.31069	-1.23394
100931012	chr7:100931012:TA:T	8.02522e-10	-1.8417	0.481107	8.54743e-08	-1.70102	0.394795
100931055	chr7:100931055:T:C	1.05963e-09	-0.675117	-0.407558	3.89412e-08	-1.755	-0.337389
100931138	chr7:100931138:G:A	5.26546e-09	-2.11916e-10	0.520571	5.78084e-07	-2.11916e-10	0.60528
100931508	chr7:100931508:A:G	2.10955e-10	-1.77386	-0.922846	4.02489e-08	-1.21105	-0.848306
100931641	chr7:100931641:A:G	1.80326e-10	-1.85972	-0.99387	1.81438e-07	0.395216	-0.948739
100932432	chr7:100932432:C:T	2.29962e-10	-1.87863	-0.731812	2.20191e-08	-1.87459	-0.787944
100932851	chr7:100932851:C:T	4.7821e-09	-2.11916e-10	0.424282	5.22768e-07	-2.11916e-10	0.5047
100933185	chr7:100933185:G:A	7.88636e-10	-1.80238	0.424336	1.37721e-07	-1.30516	0.475953
100933277	chr7:100933277:C:T	1.77506e-10	-1.86237	-1.00698	1.73444e-07	0.364311	-0.962895
100933370	chr7:100933370:G:A	2.25748e-10	-1.80948	-0.819458	4.97432e-08	-1.11277	-0.734795
100933508	chr7:100933508:A:C	1.80106e-10	-1.85397	-1.00084	1.9127e-07	0.455431	-0.956185
100933522	chr7:100933522:C:T	2.44523e-10	-1.33459	-1.21445	4.42605e-08	-0.752215	-1.21213
100933599	chr7:100933599:C:A	1.21934e-09	-2.11916e-10	-0.942287	1.24272e-07	-2.11916e-10	-0.931964
100933600	chr7:100933600:TG:T	2.82944e-10	-1.83237	-0.570734	2.54307e-08	-1.87794	-0.64054
100933695	chr7:100933695:G:A	1.70469e-10	-1.85833	-1.05147	2.11832e-08	-1.70006	-1.00117
100934036	chr7:100934036:T:C	4.61452e-10	-1.20471	-0.709267	2.44483e-08	-1.87446	-0.683421
100934408	chr7:100934408:C:T	1.10432e-09	-0.594884	-0.446488	3.77703e-08	-1.72663	-0.396287
100934914	chr7:100934914:C:T	1.46554e-08	-1.11885	2.66305	1.71456e-06	-1.12093	2.8134
100935018	chr7:100935018:G:A	5.8118e-09	-2.11916e-10	0.619293	6.39077e-07	-2.11916e-10	0.705587
100935107	chr7:100935107:C:A	2.93744e-09	-1.64398	1.58092	8.34701e-07	-0.697869	1.6705
100935285	chr7:100935285:C:T	1.68051e-10	-1.8271	-1.09698	8.52045e-08	-0.24124	-1.06814
100935580	chr7:100935580:C:T	5.50543e-09	-2.11916e-10	0.565138	6.04851e-07	-2.11916e-10	0.650544
100935855	chr7:100935855:TG:T	5.15387e-10	-1.80343	-2.80088e-10	4.88956e-08	-1.86475	-2.80088e-10
100936196	chr7:100936196:G:T	1.33144e-09	-2.11916e-10	-0.854333	1.46075e-07	-2.11916e-10	-0.770315
100936455	chr7:100936455:C:T	1.25797e-09	-2.11916e-10	-0.911096	1.33771e-07	-2.11916e-10	-0.858307
100936502	chr7:100936502:C:T	1.20205e-09	-2.11916e-10	-0.956568	1.27357e-07	-2.11916e-10	-0.907445
100937578	chr7:100937578:C:A	1.23598e-09	-1.37192	0.443185	1.33787e-07	-1.29667	0.438475
100937788	chr7:100937788:C:T	5.40183e-10	-1.75644	-2.80088e-10	6.76496e-08	-1.5401	-2.80088e-10
100937985	chr7:100937985:T:A	1.36006e-09	-2.11916e-10	-0.833069	1.42674e-07	-2.11916e-10	-0.793876
100938040	chr7:100938040:A:G	1.03083e-09	-2.11916e-10	-1.11023	1.04213e-07	-2.11916e-10	-1.10801
100938388	chr7:100938388:T:C	8.9646e-10	-2.11916e-10	-1.2499	9.04296e-08	-2.11916e-10	-1.24987
100938425	chr7:100938425:C:T	1.04663e-09	-2.11916e-10	-1.09503	1.06268e-07	-2.11916e-10	-1.08847
100938503	chr7:100938503:C:T	1.01695e-09	-2.11916e-10	-1.12379	1.06199e-07	-2.11916e-10	-1.08912
100938591	chr7:100938591:A:T	4.78936e-10	-1.87679	-2.80088e-10	4.8975e-08	-1.86313	-2.80088e-10
100938598	chr7:100938598:T:C	4.95771e-10	-1.84224	-2.80088e-10	5.5178e-08	-1.74387	-2.80088e-10
100938605	chr7:100938605:GGC:G	1.03083e-09	-1.11023	-2.80088e-10	8.31398e-08	-1.33392	-2.80088e-10
100938670	chr7:100938670:G:A	2.93046e-10	-1.23003	-1.13799	5.32633e-08	-0.644964	-1.13423
100938681	chr7:100938681:A:C	4.94114e-10	-1.84559	-2.80088e-10	5.76014e-08	-1.70089	-2.80088e-10
100939111	chr7:100939111:A:C	5.10049e-10	-1.81385	-2.80088e-10	6.22587e-08	-1.62314	-2.80088e-10
100939178	chr7:100939178:A:G	9.03834e-10	-2.11916e-10	-1.24171	9.08933e-08	-2.11916e-10	-1.24475
100939291	chr7:100939291:G:A	9.50133e-10	-2.11916e-10	-1.19175	9.55067e-08	-2.11916e-10	-1.19524
100939309	chr7:100939309:G:A	2.89548e-10	-1.26904	-1.11099	5.19485e-08	-0.697244	-1.10694
100939624	chr7:100939624:T:C	1.37299e-10	-1.87635	-1.24984	1.42903e-08	-1.84522	-1.24964
100939651	chr7:100939651:C:T	1.83924e-10	-1.87229	-0.961538	2.79348e-08	-1.49219	-0.932371
100939951	chr7:100939951:T:C	1.07492e-09	-1.78238	0.714029	1.06797e-07	-1.79382	0.71031
100940018	chr7:100940018:T:C	5.56879e-10	-0.611534	-1.11447	1.93266e-08	-1.7125	-1.08046
100940115	chr7:100940115:A:G	1.82223e-10	-1.87801	-0.965113	2.98102e-08	-1.42345	-0.936136
100940438	chr7:100940438:T:C	5.05065e-10	-1.82367	-2.80088e-10	6.03894e-08	-1.65362	-2.80088e-10
100940447	chr7:100940447:G:A	1.1714e-09	-0.468682	-0.513717	1.04421e-06	1.71302	-0.516447
100940762	chr7:100940762:C:T	4.93637e-09	-2.11916e-10	0.456033	5.0452e-07	-2.11916e-10	0.469169
100940790	chr7:100940790:G:A	6.65038e-10	-1.54851	-2.80088e-10	9.23932e-08	-1.22839	-2.80088e-10
100941092	chr7:100941092:C:T	1.77334e-10	-1.87455	-0.99577	2.74591e-08	-1.4734	-0.968338
100941145	chr7:100941145:G:A	1.88503e-09	-2.11916e-10	-0.506652	1.89387e-07	-2.11916e-10	-0.510647
100941716	chr7:100941716:C:G	4.80157e-08	3.06523	-0.334303	5.37652e-07	1.02729	-0.494512
100941936	chr7:100941936:A:T	1.37136e-10	-1.87749	-1.24988	1.42278e-08	-1.84951	-1.24973
100942046	chr7:100942046:C:T	3.10941e-10	-1.20544	-1.10331	5.71665e-08	-0.609182	-1.09929
100942282	chr7:100942282:A:C	4.81556e-10	-1.87133	-2.80088e-10	5.01096e-08	-1.84023	-2.80088e-10
100942474	chr7:100942474:C:T	9.20939e-10	-2.11916e-10	-1.22296	9.46648e-08	-2.11916e-10	-1.2041
100942928	chr7:100942928:G:A	1.63664e-10	-1.82132	-1.12922	2.09347e-08	-1.58731	-1.12572
100943658	chr7:100943658:C:T	1.82368e-10	-1.8769	-0.965427	2.91783e-08	-1.44455	-0.936465
100943659	chr7:100943659:A:G	2.63106e-10	-1.23441	-1.24138	1.40211e-08	-1.87056	-1.24332
100943885	chr7:100943885:ATT:A	1.64356e-09	-2.11916e-10	-0.643733	1.66314e-07	-2.11916e-10	-0.640559
100944000	chr7:100944000:C:T	3.82002e-09	-2.11916e-10	0.199657	4.16962e-07	-2.11916e-10	0.278558
100944026	chr7:100944026:C:G	1.40777e-10	-1.87877	-1.2224	3.79026e-08	-0.908987	-1.21043
100944059	chr7:100944059:T:C	9.3909e-10	-2.11916e-10	-1.20344	9.46183e-08	-2.11916e-10	-1.20459
100944098	chr7:100944098:C:T	2.28916e-09	-2.11916e-10	-0.312414	2.32244e-07	-2.11916e-10	-0.306648
100944190	chr7:100944190:C:T	1.81429e-10	-1.87647	-0.971021	2.88535e-08	-1.44976	-0.942454
100944191	chr7:100944191:G:A	1.40864e-10	-1.87795	-1.22261	3.9803e-08	-0.860157	-1.21034
100944625	chr7:100944625:A:G	1.55245e-10	-1.87178	-1.13157	1.68234e-08	-1.78098	-1.15069
100944816	chr7:100944816:C:T	1.46249e-10	-1.87791	-1.18513	4.18699e-08	-0.855115	-1.16476
100945052	chr7:100945052:C:G	1.85141e-10	-1.87833	-0.948912	3.06636e-08	-1.41251	-0.918852
100945765	chr7:100945765:AGTGGGGCG:A	4.84978e-10	-1.86425	-2.80088e-10	8.56454e-08	-1.30422	-2.80088e-10
100945775	chr7:100945775:G:A	4.79094e-10	-1.87646	-2.80088e-10	7.72847e-08	-1.40694	-2.80088e-10
100945776	chr7:100945776:G:T	1.50129e-09	-2.11916e-10	-0.734271	1.56892e-07	-2.11916e-10	-0.698878
100945884	chr7:100945884:C:T	5.11838e-10	-1.81035	-2.80088e-10	6.19917e-08	-1.62744	-2.80088e-10
100946204	chr7:100946204:C:T	8.97783e-10	-2.11916e-10	-1.24842	9.0698e-08	-2.11916e-10	-1.2469
100946330	chr7:100946330:G:A	1.41074e-10	-1.87832	-1.22075	3.92764e-08	-0.875914	-1.2079
100946571	chr7:100946571:G:A	2.87912e-10	-1.1892	-1.1965	9.58089e-08	0.00835235	-1.20043
100946831	chr7:100946831:G:A	8.02448e-10	-1.38488	0.0241939	5.71999e-08	-1.87767	0.169784
100946868	chr7:100946868:C:T	5.06339e-10	-1.82115	-2.80088e-10	6.07297e-08	-1.64801	-2.80088e-10
100947736	chr7:100947736:G:T	1.6548e-10	-1.87855	-1.06096	2.73995e-08	-1.40688	-1.03703
100947942	chr7:100947942:T:G	2.51098e-09	-2.11916e-10	-0.219926	2.55098e-07	-2.11916e-10	-0.212789
100948038	chr7:100948038:C:T	2.84559e-10	-1.23678	-1.16063	5.15437e-08	-0.654763	-1.15724
100948138	chr7:100948138:C:T	1.08825e-09	-2.11916e-10	-1.05603	1.06869e-07	-2.11916e-10	-1.08284
100948331	chr7:100948331:C:T	1.65809e-10	-1.87689	-1.06062	2.64027e-08	-1.44429	-1.03668
100948534	chr7:100948534:T:C	1.19433e-09	-2.11916e-10	-0.963014	1.16545e-07	-2.11916e-10	-0.996162
100948791	chr7:100948791:T:C	1.66168e-10	-1.76186	-1.17349	1.10483e-07	0.120333	-1.16991
100948959	chr7:100948959:A:G	2.91743e-10	-1.16794	-1.20454	9.81138e-08	0.0398114	-1.20812
100949390	chr7:100949390:A:G	9.68586e-10	-2.11916e-10	-1.17252	9.76141e-08	-2.11916e-10	-1.17342
100949633	chr7:100949633:G:C	2.31066e-09	-0.303064	-2.80088e-10	7.80686e-07	0.905735	-2.80088e-10
100949771	chr7:100949771:T:C	9.06405e-09	-2.11916e-10	1.06372	8.90225e-07	-2.11916e-10	1.03704
100949893	chr7:100949893:A:ACC	1.66071e-10	-1.87819	-1.05774	2.72007e-08	-1.41756	-1.03363
100950067	chr7:100950067:C:T	1.65181e-10	-1.87807	-1.06324	2.6965e-08	-1.42045	-1.03945
100950178	chr7:100950178:C:T	1.42807e-10	-1.86799	-1.21887	4.56797e-08	-0.726779	-1.20601
100950289	chr7:100950289:C:T	1.67367e-10	-1.87836	-1.04981	2.75828e-08	-1.41208	-1.02517
100950618	chr7:100950618:G:A	1.69471e-10	-1.87819	-1.03748	2.77703e-08	-1.41835	-1.01212
100950627	chr7:100950627:C:T	1.87279e-09	0.270567	-0.783736	4.71734e-08	-1.17457	-0.726037
100950775	chr7:100950775:C:G	1.51454e-10	-1.87478	-1.15329	4.51804e-08	-0.808268	-1.13551
100951351	chr7:100951351:A:G	5.08509e-10	-1.81687	-2.80088e-10	1.0039e-07	-1.14537	-2.80088e-10
100951412	chr7:100951412:C:T	5.34745e-10	-1.76656	-2.80088e-10	1.17322e-07	-0.989513	-2.80088e-10
100951903	chr7:100951903:G:A	8.9877e-10	-2.11916e-10	-1.24733	9.08773e-08	-2.11916e-10	-1.24493
100952225	chr7:100952225:C:T	3.76803e-10	-1.35209	-0.764536	5.80651e-08	-1.01138	-0.68149
100952327	chr7:100952327:C:T	5.50244e-10	-1.45138	-0.286613	8.31878e-08	-1.14717	-0.186172
100952551	chr7:100952551:C:T	2.03069e-09	0.202751	-0.634973	2.84975e-06	2.77423	-0.573687
100953156	chr7:100953156:C:T	5.92149e-10	-0.436231	-1.22836	1.78892e-08	-1.63262	-1.23761
100953372	chr7:100953372:A:AGT	5.55974e-10	-0.480161	-1.24747	1.74617e-08	-1.6532	-1.24123
100954032	chr7:100954032:T:G	1.16507e-09	-2.11916e-10	-0.987816	1.1925e-07	-2.11916e-10	-0.973217
100954094	chr7:100954094:A:G	5.03604e-10	-1.82656	-2.80088e-10	9.73602e-08	-1.17602	-2.80088e-10
100954123	chr7:100954123:G:A	1.77835e-09	-2.11916e-10	-0.56491	1.80602e-07	-2.11916e-10	-0.558142
100954446	chr7:100954446:C:T	3.8794e-10	-0.868936	-1.21857	1.60497e-08	-1.76977	-1.20898
100954501	chr7:100954501:C:T	1.66723e-10	-1.81803	-1.11399	1.61329e-08	-1.87675	-1.09683
100955225	chr7:100955225:T:A	2.78527e-10	-1.17773	-1.24111	1.49273e-08	-1.80948	-1.24177
100955413	chr7:100955413:G:A	1.54298e-10	-1.77774	-1.23173	1.41678e-08	-1.87807	-1.22539
100955419	chr7:100955419:C:G	1.24101e-09	-2.11916e-10	-0.924675	1.26822e-07	-2.11916e-10	-0.911653
100955480	chr7:100955480:C:A	2.68843e-10	-1.28211	-1.17211	1.52314e-08	-1.87162	-1.15946
100955486	chr7:100955486:T:A	9.48661e-10	-2.11916e-10	-1.1933	9.82011e-08	-2.11916e-10	-1.16742
100955714	chr7:100955714:A:G	1.01089e-09	-2.11916e-10	-1.12977	1.00142e-07	-2.11916e-10	-1.14785
100955753	chr7:100955753:C:T	5.63729e-09	-2.11916e-10	0.588806	6.21381e-07	-2.11916e-10	0.677507
100955880	chr7:100955880:T:C	9.86839e-09	-2.11916e-10	1.14874	9.72208e-07	-2.11916e-10	1.12513
100955962	chr7:100955962:G:A	1.50598e-09	-2.11916e-10	-0.731152	1.51775e-07	-2.11916e-10	-0.732041
100957383	chr7:100957383:T:C	1.1083e-09	-2.11916e-10	-1.03777	1.11677e-07	-2.11916e-10	-1.03883
100957731	chr7:100957731:C:G	9.17832e-10	-2.11916e-10	-1.22634	9.23651e-08	-2.11916e-10	-1.22869
100958974	chr7:100958974:A:G	1.52347e-09	-2.11916e-10	-0.719607	1.55795e-07	-2.11916e-10	-0.705898
100959307	chr7:100959307:C:T	1.85865e-09	-2.11916e-10	-0.52075	1.88251e-07	-2.11916e-10	-0.516663
100959316	chr7:100959316:C:G	1.86905e-10	-1.74265	-1.0751	1.68618e-08	-1.87296	-1.05643
100959336	chr7:100959336:A:G	9.44815e-10	-2.11916e-10	-1.19736	9.76859e-08	-2.11916e-10	-1.17268
100961200	chr7:100961200:C:A	1.08794e-09	-2.11916e-10	-1.05631	1.10792e-07	-2.11916e-10	-1.04679
100961440	chr7:100961440:T:G	4.98053e-10	-1.83765	-2.80088e-10	5.82197e-08	-1.69021	-2.80088e-10
100961759	chr7:100961759:A:G	9.57255e-10	-2.11916e-10	-1.18428	9.6159e-08	-2.11916e-10	-1.18844
100961770	chr7:100961770:G:A	3.84015e-10	-1.29239	-0.805285	6.07307e-08	-0.919992	-0.727997
100962790	chr7:100962790:T:G	9.16829e-10	-2.11916e-10	-1.22743	9.22531e-08	-2.11916e-10	-1.2299
100962796	chr7:100962796:T:TC	9.45768e-10	-2.11916e-10	-1.19636	9.53535e-08	-2.11916e-10	-1.19685
100962880	chr7:100962880:C:T	4.8361e-10	-1.86707	-2.80088e-10	5.04137e-08	-1.83418	-2.80088e-10
100962887	chr7:100962887:A:G	9.46606e-10	-2.11916e-10	-1.19547	9.51385e-08	-2.11916e-10	-1.19911
100963396	chr7:100963396:T:C	8.99227e-10	-2.11916e-10	-1.24682	9.07427e-08	-2.11916e-10	-1.24641
100965895	chr7:100965895:C:T	6.15449e-10	-0.449922	-1.17608	5.12723e-07	1.65753	-1.17223
100966123	chr7:100966123:TC:T	5.24819e-10	-1.7853	-2.80088e-10	6.41672e-08	-1.59295	-2.80088e-10
100966625	chr7:100966625:G:C	1.02771e-09	-2.11916e-10	-1.11326	1.02242e-07	-2.11916e-10	-1.1271
100966647	chr7:100966647:C:A	2.0999e-09	-2.11916e-10	-0.398708	2.12981e-07	-2.11916e-10	-0.393234
100967427	chr7:100967427:G:A	9.1107e-10	-2.11916e-10	-1.23373	9.18365e-08	-2.11916e-10	-1.23443
100967966	chr7:100967966:A:C	2.77014e-10	-1.81943	-0.60485	2.76956e-08	-1.86807	-0.565095
100968327	chr7:100968327:C:T	8.66324e-10	-1.04994	-0.234159	7.06395e-08	-1.31654	-0.180312
100968361	chr7:100968361:T:G	3.01979e-09	-0.0354089	-2.80088e-10	8.90995e-08	-1.26468	-2.80088e-10
100968590	chr7:100968590:G:A	7.61204e-10	-1.24705	-0.166405	6.46643e-08	-1.47506	-0.110174
100968652	chr7:100968652:C:A	5.70048e-10	-1.70263	-2.80088e-10	1.35252e-07	-0.847302	-2.80088e-10
100968676	chr7:100968676:G:C	1.78195e-09	-2.11916e-10	-0.562888	1.80631e-07	-2.11916e-10	-0.557983
100970392	chr7:100970392:C:T	2.88431e-10	-1.29904	-1.08485	1.73443e-08	-1.81235	-1.08882
100970590	chr7:100970590:T:C	1.25693e-09	-2.11916e-10	-0.911924	1.27716e-07	-2.11916e-10	-0.904627
100970773	chr7:100970773:G:A	9.07284e-10	-2.11916e-10	-1.2379	9.11621e-08	-2.11916e-10	-1.2418
100971105	chr7:100971105:G:A	1.47846e-10	-1.85349	-1.19869	1.57218e-08	-1.78525	-1.21414
100971718	chr7:100971718:A:G	1.77928e-09	-2.11916e-10	-0.564388	1.83123e-07	-2.11916e-10	-0.544278
100971926	chr7:100971926:G:A	5.87734e-10	-1.67208	-2.80088e-10	6.2895e-08	-1.61297	-2.80088e-10
100972346	chr7:100972346:C:T	1.47842e-09	-2.11916e-10	-0.749627	1.45021e-07	-2.11916e-10	-0.77756
100972662	chr7:100972662:T:A	6.03323e-10	-1.6459	-2.80088e-10	5.01217e-08	-1.83998	-2.80088e-10
100972786	chr7:100972786:G:A	9.69322e-10	-2.11916e-10	-1.17176	9.81351e-08	-2.11916e-10	-1.16809
100973127	chr7:100973127:G:A	4.804e-10	-1.87373	-2.80088e-10	4.99043e-08	-1.84433	-2.80088e-10
100973269	chr7:100973269:C:T	1.16657e-09	-0.986533	-2.80088e-10	3.91428e-07	0.215364	-2.80088e-10
100973465	chr7:100973465:GAGTGCTCACCACGAACTAAATCAGCCGGCAC:G	1.09295e-09	-2.11916e-10	-1.05172	1.10406e-07	-2.11916e-10	-1.05027
100973951	chr7:100973951:G:A	9.71943e-10	-2.11916e-10	-1.16906	1.00526e-07	-2.11916e-10	-1.14402
100973976	chr7:100973976:G:C	9.72207e-10	-2.11916e-10	-1.16878	9.84203e-08	-2.11916e-10	-1.16519
100973977	chr7:100973977:A:AC	9.00789e-10	-2.11916e-10	-1.24508	9.08476e-08	-2.11916e-10	-1.24526
100974413	chr7:100974413:C:T	6.73462e-10	-1.64783	0.111909	5.62205e-08	-1.85049	0.12533
100974491	chr7:100974491:CT:C	9.82982e-10	-2.11916e-10	-1.15776	1.01813e-07	-2.11916e-10	-1.1313
100974763	chr7:100974763:T:C	9.78698e-10	-2.11916e-10	-1.16213	1.01308e-07	-2.11916e-10	-1.13627
100974920	chr7:100974920:C:A	1.39015e-09	-0.811186	-2.80088e-10	5.13929e-07	0.487646	-2.80088e-10
100975420	chr7:100975420:G:T	9.52183e-10	-2.11916e-10	-1.1896	9.8013e-08	-2.11916e-10	-1.16934
100975712	chr7:100975712:A:G	3.86818e-10	-1.82794	-0.262457	3.96819e-08	-1.82706	-0.246486
100975738	chr7:100975738:G:T	1.76529e-10	-1.62699	-1.24787	1.57801e-08	-1.74932	-1.24637
100975871	chr7:100975871:C:G	9.75129e-10	-2.11916e-10	-1.16578	9.87222e-08	-2.11916e-10	-1.16213
100975962	chr7:100975962:A:C	8.96585e-10	-2.11916e-10	-1.24976	9.05403e-08	-2.11916e-10	-1.24864
100976343	chr7:100976343:T:C	1.66553e-10	-1.68833	-1.24471	1.51635e-08	-1.7931	-1.24245
100976371	chr7:100976371:C:T	1.51098e-07	-2.11916e-10	3.87733	1.541e-05	-2.11916e-10	3.88833
100976401	chr7:100976401:C:T	1.47231e-10	-1.85482	-1.20153	1.4818e-08	-1.86296	-1.19563
100976448	chr7:100976448:A:AC	1.71361e-10	-1.65871	-1.24587	1.54487e-08	-1.77308	-1.24384
100976461	chr7:100976461:G:A	9.78615e-10	-2.11916e-10	-1.16221	9.90887e-08	-2.11916e-10	-1.15842
100976580	chr7:100976580:G:A	1.00873e-09	-2.11916e-10	-1.1319	1.04826e-07	-2.11916e-10	-1.10214
100976657	chr7:100976657:T:C	1.82939e-10	-1.68461	-1.15459	1.81831e-08	-1.73088	-1.12307
100976777	chr7:100976777:G:A	9.13505e-10	-2.11916e-10	-1.23106	9.21189e-08	-2.11916e-10	-1.23136
100976994	chr7:100976994:T:C	1.11806e-09	-2.11916e-10	-1.029	1.17645e-07	-2.11916e-10	-0.98677
100977096	chr7:100977096:A:G	1.90236e-10	-1.55448	-1.24561	1.655e-08	-1.70453	-1.24352
100977390	chr7:100977390:G:A	9.6528e-10	-2.11916e-10	-1.17593	9.97186e-08	-2.11916e-10	-1.15209
100977600	chr7:100977600:G:A	9.10307e-10	-2.11916e-10	-1.23457	9.19011e-08	-2.11916e-10	-1.23373
100977855	chr7:100977855:A:C	9.91822e-10	-2.11916e-10	-1.14881	1.02846e-07	-2.11916e-10	-1.1212
100977979	chr7:100977979:C:T	9.81749e-10	-2.11916e-10	-1.15902	9.94107e-08	-2.11916e-10	-1.15518
100977995	chr7:100977995:A:G	4.19356e-09	0.292953	-2.80088e-10	1.51119e-07	-0.736371	-2.80088e-10
100978329	chr7:100978329:G:T	9.75129e-10	-2.11916e-10	-1.16578	9.87222e-08	-2.11916e-10	-1.16213
100978686	chr7:100978686:G:A	1.81974e-10	-1.87077	-0.973722	2.0355e-08	-1.76399	-0.977121
100978947	chr7:100978947:C:A	1.10158e-09	-2.11916e-10	-1.04386	1.11282e-07	-2.11916e-10	-1.04237
100979706	chr7:100979706:A:T	1.94252e-10	-1.75789	-1.02131	1.87121e-08	-1.79078	-1.03448
100979709	chr7:100979709:G:A	1.28049e-09	-0.893358	-2.80088e-10	4.55269e-07	0.366449	-2.80088e-10
100980299	chr7:100980299:C:G	9.75129e-10	-2.11916e-10	-1.16578	9.87222e-08	-2.11916e-10	-1.16213
100980322	chr7:100980322:G:A	1.23695e-09	-0.927951	-2.80088e-10	4.31924e-07	0.31381	-2.80088e-10
100981028	chr7:100981028:C:T	4.51553e-10	-1.80558	-0.130078	6.43235e-08	-1.473	-0.117514
100982806	chr7:100982806:T:C	4.95881e-10	-1.84202	-2.80088e-10	5.05532e-08	-1.83141	-2.80088e-10
100983211	chr7:100983211:G:A	1.98031e-10	-1.87789	-0.882038	2.59502e-08	-1.67827	-0.819994
100983466	chr7:100983466:T:C	1.78652e-10	-1.87771	-0.985206	1.84374e-08	-1.85083	-0.98923
100983585	chr7:100983585:C:T	1.09065e-09	-2.11916e-10	-1.05383	1.08576e-07	-2.11916e-10	-1.06699
100983674	chr7:100983674:G:A	6.01189e-10	-0.658601	-0.990843	3.65214e-08	-1.20611	-0.950431
100983770	chr7:100983770:T:A	9.18385e-10	-2.11916e-10	-1.22574	9.34025e-08	-2.11916e-10	-1.21752
100984310	chr7:100984310:A:G	5.98936e-10	-0.63399	-1.01921	3.60726e-08	-1.18791	-0.980997
100984378	chr7:100984378:G:A	9.10577e-10	-2.11916e-10	-1.23427	9.15701e-08	-2.11916e-10	-1.23733
100984826	chr7:100984826:C:T	1.59334e-10	-1.7354	-1.24195	2.07763e-08	-1.47935	-1.24127
100984860	chr7:100984860:T:C	2.37141e-09	-0.277112	-2.80088e-10	1.09669e-06	1.24562	-2.80088e-10
100985380	chr7:100985380:A:G	1.8227e-10	-1.87812	-0.964744	1.85034e-08	-1.86797	-0.968512
100986088	chr7:100986088:T:G	1.60322e-10	-1.87865	-1.09252	1.76753e-08	-1.86046	-1.02181
100986178	chr7:100986178:A:G	1.77071e-10	-1.87825	-0.993559	2.29337e-08	-1.68066	-0.941169
100986522	chr7:100986522:A:C	8.99287e-10	-2.11916e-10	-1.24675	9.10749e-08	-2.11916e-10	-1.24276
100986759	chr7:100986759:A:G	2.15704e-09	-0.371862	-2.80088e-10	9.50359e-07	1.1024	-2.80088e-10
100987006	chr7:100987006:C:G	8.9961e-10	-2.11916e-10	-1.24639	9.05206e-08	-2.11916e-10	-1.24886
100987169	chr7:100987169:C:T	9.26819e-10	-2.11916e-10	-1.21659	9.44459e-08	-2.11916e-10	-1.20641
100987211	chr7:100987211:C:T	1.03805e-09	-2.11916e-10	-1.10325	1.05757e-07	-2.11916e-10	-1.09329
100987252	chr7:100987252:G:A	2.35204e-10	-1.41984	-1.16806	3.38194e-08	-1.06855	-1.16486
100987264	chr7:100987264:A:G	5.31466e-10	-0.798839	-0.973875	3.40749e-08	-1.27815	-0.947728
100987709	chr7:100987709:G:A	2.2901e-10	-1.43784	-1.17675	3.28904e-08	-1.07926	-1.18199
100987748	chr7:100987748:A:G	1.0108e-09	-2.11916e-10	-1.12985	9.93458e-08	-2.11916e-10	-1.15583
100987862	chr7:100987862:T:C	1.8224e-10	-1.7329	-1.11013	2.7826e-08	-1.32522	-1.10325
100987895	chr7:100987895:G:A	2.07235e-09	-0.411914	-2.80088e-10	8.98335e-07	1.0461	-2.80088e-10
100987952	chr7:100987952:C:T	4.91546e-10	-1.8508	-2.80088e-10	6.82684e-08	-1.53099	-2.80088e-10
100987966	chr7:100987966:C:T	1.80376e-10	-1.8673	-0.986011	1.79399e-08	-1.87867	-0.988743
100988292	chr7:100988292:A:C	1.4209e-10	-1.8602	-1.23169	1.51257e-08	-1.80634	-1.2317
100988640	chr7:100988640:T:G	1.95434e-09	-2.11916e-10	-0.470544	2.03592e-07	-2.11916e-10	-0.438318
100989113	chr7:100989113:T:G	2.49746e-09	-0.225324	-2.80088e-10	1.51481e-07	-0.733975	-2.80088e-10
100989509	chr7:100989509:C:T	6.86463e-10	-1.5843	0.0675005	7.3461e-08	-1.59408	0.1364
100989510	chr7:100989510:G:T	9.29274e-10	-2.11916e-10	-1.21395	9.26692e-08	-2.11916e-10	-1.2254
100989516	chr7:100989516:G:T	1.0895e-09	-2.11916e-10	-1.05488	1.09241e-07	-2.11916e-10	-1.06089
100989934	chr7:100989934:C:T	4.87372e-10	-1.0498	-0.809522	2.36302e-08	-1.69408	-0.897831
100990546	chr7:100990546:C:A	2.41904e-10	-1.31088	-1.24893	2.57562e-08	-1.25857	-1.2472
100990563	chr7:100990563:G:A	1.49632e-09	-2.11916e-10	-0.73759	1.52041e-07	-2.11916e-10	-0.730288
100991075	chr7:100991075:G:A	1.75937e-10	-1.87824	-0.99998	2.15397e-08	-1.72039	-0.964151
100991077	chr7:100991077:C:T	1.04087e-09	-2.11916e-10	-1.10054	1.07229e-07	-2.11916e-10	-1.07947
100991500	chr7:100991500:C:G	5.42911e-09	-2.11916e-10	0.551177	5.39427e-07	-2.11916e-10	0.536068
100991502	chr7:100991502:A:C	1.6447e-10	-1.7198	-1.22583	2.52364e-08	-1.30332	-1.22283
100991683	chr7:100991683:C:A	1.54062e-10	-1.87877	-1.13223	1.5808e-08	-1.86119	-1.13273
100991862	chr7:100991862:T:C	1.56669e-10	-1.79325	-1.20097	2.22639e-08	-1.4547	-1.19677
100992398	chr7:100992398:C:G	1.02377e-09	-2.11916e-10	-1.11711	1.03191e-07	-2.11916e-10	-1.11786
100992609	chr7:100992609:C:T	1.64634e-10	-1.7118	-1.23283	2.5393e-08	-1.2896	-1.23037
100995575	chr7:100995575:A:G	3.38741e-10	-0.983782	-1.23934	2.24343e-08	-1.40637	-1.23747
100995581	chr7:100995581:C:G	2.70287e-09	-2.11916e-10	-0.146282	2.75499e-07	-2.11916e-10	-0.135856
100995606	chr7:100995606:A:C	6.99487e-10	-1.49801	-2.80088e-10	5.2412e-08	-1.7953	-2.80088e-10
100999184	chr7:100999184:C:G	2.06943e-09	-2.11916e-10	-0.413326	2.11814e-07	-2.11916e-10	-0.39873
101000628	chr7:101000628:A:C	1.13151e-09	-2.11916e-10	-1.01704	1.1297e-07	-2.11916e-10	-1.02732
101004513	chr7:101004513:C:A	1.20835e-09	-2.11916e-10	-0.951344	1.18756e-07	-2.11916e-10	-0.977365
101004538	chr7:101004538:C:T	1.64211e-10	-1.86883	-1.07837	1.68185e-08	-1.87815	-1.05381
101004639	chr7:101004639:A:C	1.58127e-10	-1.87869	-1.10627	1.61659e-08	-1.86481	-1.10672
101004748	chr7:101004748:G:A	4.83256e-10	-0.738238	-1.12957	3.03326e-08	-1.23394	-1.10827
101004763	chr7:101004763:C:G	9.06669e-10	-2.11916e-10	-1.23858	9.16519e-08	-2.11916e-10	-1.23644
101004836	chr7:101004836:C:G	1.57765e-10	-1.87868	-1.10857	1.62167e-08	-1.85942	-1.10898
101005302	chr7:101005302:C:T	4.10319e-09	-2.11916e-10	0.271166	4.15957e-07	-2.11916e-10	0.276143
101005323	chr7:101005323:A:T	9.5656e-10	-2.11916e-10	-1.18501	9.64145e-08	-2.11916e-10	-1.18578
101005586	chr7:101005586:C:T	5.15541e-10	-1.80314	-2.80088e-10	4.87842e-08	-1.86703	-2.80088e-10
101006083	chr7:101006083:C:T	9.66273e-10	-2.11916e-10	-1.17491	9.61679e-08	-2.11916e-10	-1.18834
101006396	chr7:101006396:G:T	3.97931e-09	-2.11916e-10	0.240511	3.84804e-07	-2.11916e-10	0.198296
101007099	chr7:101007099:G:C	4.53392e-10	-0.83569	-1.0959	2.85235e-08	-1.31943	-1.08428
101007438	chr7:101007438:C:T	9.41562e-10	-2.11916e-10	-1.20081	9.53985e-08	-2.11916e-10	-1.19638
101007727	chr7:101007727:C:T	9.06033e-10	-2.11916e-10	-1.23928	9.14464e-08	-2.11916e-10	-1.23869
101007815	chr7:101007815:A:T	4.91235e-10	-0.683227	-1.1682	3.00154e-08	-1.20373	-1.149
101007948	chr7:101007948:T:C	4.29876e-10	-0.812145	-1.17271	2.71063e-08	-1.30021	-1.15446
101008005	chr7:101008005:C:T	9.00557e-10	-2.11916e-10	-1.24534	9.05329e-08	-2.11916e-10	-1.24873
101008191	chr7:101008191:A:C	1.4323e-10	-1.87692	-1.20698	1.45244e-08	-1.87088	-1.20773
101008574	chr7:101008574:A:G	1.45433e-10	-1.87846	-1.19018	1.4842e-08	-1.86585	-1.19113
101008826	chr7:101008826:C:T	1.21109e-09	-2.11916e-10	-0.949079	1.22976e-07	-2.11916e-10	-0.942453
101008900	chr7:101008900:G:A	1.74703e-10	-1.8602	-1.02507	1.73722e-08	-1.87842	-1.02114
101010224	chr7:101010224:A:G	9.35564e-10	-2.11916e-10	-1.2072	9.28393e-08	-2.11916e-10	-1.22357
101010485	chr7:101010485:C:T	9.54969e-10	-2.11916e-10	-1.18667	9.44043e-08	-2.11916e-10	-1.20685
101010815	chr7:101010815:A:G	4.82096e-09	-2.11916e-10	0.432376	4.96121e-07	-2.11916e-10	0.452382
101011682	chr7:101011682:A:C	5.25197e-10	-1.78458	-2.80088e-10	5.36605e-08	-1.77176	-2.80088e-10
101012083	chr7:101012083:G:A	1.68611e-10	-1.87741	-1.04335	2.1617e-08	-1.67024	-1.01072
101012257	chr7:101012257:G:A	5.06356e-09	-2.11916e-10	0.481472	5.21223e-07	-2.11916e-10	0.50174
101012897	chr7:101012897:G:A	6.00761e-10	-1.65015	-2.80088e-10	4.95432e-08	-1.85159	-2.80088e-10
101013080	chr7:101013080:G:A	1.13848e-09	-2.11916e-10	-1.01091	1.15523e-07	-2.11916e-10	-1.00497
101014201	chr7:101014201:T:C	1.52541e-09	-2.11916e-10	-0.718332	1.56247e-07	-2.11916e-10	-0.703002
101015026	chr7:101015026:C:T	1.07095e-09	-2.11916e-10	-1.07205	1.05326e-07	-2.11916e-10	-1.09738
101015361	chr7:101015361:C:T	1.04381e-09	-2.11916e-10	-1.09772	1.07836e-07	-2.11916e-10	-1.07383
101015436	chr7:101015436:T:C	2.5642e-10	-1.8238	-0.677738	2.5259e-08	-1.87672	-0.64854
101015540	chr7:101015540:A:C	4.91674e-09	-2.11916e-10	0.452048	4.89642e-07	-2.11916e-10	0.439236
101015823	chr7:101015823:T:C	2.90991e-10	-1.81898	-0.556081	2.85892e-08	-1.87575	-0.525656
101015841	chr7:101015841:C:T	6.60168e-10	-0.783991	-0.771868	5.80018e-08	-0.95976	-0.734203
101015914	chr7:101015914:C:G	9.09988e-10	-2.11916e-10	-1.23492	9.20019e-08	-2.11916e-10	-1.23263
101016832	chr7:101016832:G:C	4.78927e-10	-1.87681	-2.80088e-10	5.09916e-08	-1.82278	-2.80088e-10
101017191	chr7:101017191:C:CT	1.3625e-09	-2.11916e-10	-0.831276	1.37368e-07	-2.11916e-10	-0.831774
101017382	chr7:101017382:G:A	9.26068e-10	-2.11916e-10	-1.2174	9.33623e-08	-2.11916e-10	-1.21795
101019244	chr7:101019244:A:G	1.98295e-09	-2.11916e-10	-0.456013	2.11397e-07	-2.11916e-10	-0.400699
101019393	chr7:101019393:G:T	9.36346e-10	-2.11916e-10	-1.20637	9.51574e-08	-2.11916e-10	-1.19891
101019522	chr7:101019522:C:T	5.16664e-09	-2.11916e-10	0.501626	5.3207e-07	-2.11916e-10	0.522337
101020009	chr7:101020009:C:T	4.02738e-10	-1.39168	-0.658386	2.41845e-08	-1.80624	-0.762484
101020291	chr7:101020291:C:T	1.49902e-09	-2.11916e-10	-0.735787	1.49082e-07	-2.11916e-10	-0.749942
101020325	chr7:101020325:T:G	1.57329e-10	-1.74015	-1.24986	1.44912e-08	-1.83186	-1.24904
101020401	chr7:101020401:G:C	1.40065e-09	-2.11916e-10	-0.803665	1.39427e-07	-2.11916e-10	-0.816897
101020477	chr7:101020477:C:T	1.40037e-09	-2.11916e-10	-0.803859	1.39402e-07	-2.11916e-10	-0.817074
101020573	chr7:101020573:T:C	1.6526e-09	-1.39462	0.756374	1.1697e-07	-1.76673	0.774205
101020620	chr7:101020620:A:T	1.97004e-09	-2.11916e-10	-0.462542	2.01378e-07	-2.11916e-10	-0.449255
101020807	chr7:101020807:G:A	1.52152e-09	-2.11916e-10	-0.720888	1.51211e-07	-2.11916e-10	-0.735764
101020839	chr7:101020839:T:G	4.83638e-10	-1.86702	-2.80088e-10	5.52564e-08	-1.74246	-2.80088e-10
101020909	chr7:101020909:T:C	1.44508e-10	-1.84865	-1.22637	2.8732e-08	-1.17035	-1.22608
101021247	chr7:101021247:G:A	2.39924e-09	-2.11916e-10	-0.265445	2.45617e-07	-2.11916e-10	-0.250664
101021334	chr7:101021334:T:C	1.46249e-10	-1.84521	-1.21783	1.41775e-08	-1.87865	-1.22413
101021923	chr7:101021923:G:A	1.23311e-09	-2.11916e-10	-0.931057	1.249e-07	-2.11916e-10	-0.926927
101022074	chr7:101022074:A:G	1.22413e-09	-2.11916e-10	-0.938366	1.23988e-07	-2.11916e-10	-0.934251
101022292	chr7:101022292:G:A	9.10725e-10	-2.11916e-10	-1.23411	9.1574e-08	-2.11916e-10	-1.23729
101022307	chr7:101022307:C:T	9.49305e-10	-2.11916e-10	-1.19262	9.51274e-08	-2.11916e-10	-1.19922
101022679	chr7:101022679:T:A	9.13462e-10	-2.11916e-10	-1.23111	9.26496e-08	-2.11916e-10	-1.22561
101022741	chr7:101022741:G:T	9.25144e-10	-2.11916e-10	-1.2184	9.47922e-08	-2.11916e-10	-1.20275
101023069	chr7:101023069:G:GGGAA	4.87797e-10	-1.85845	-2.80088e-10	4.82191e-08	-1.87868	-2.80088e-10
101023104	chr7:101023104:G:A	3.41496e-09	-2.11916e-10	0.0875679	3.52707e-07	-2.11916e-10	0.111198
101023128	chr7:101023128:G:A	9.16138e-10	-2.11916e-10	-1.22819	9.19424e-08	-2.11916e-10	-1.23328
101023413	chr7:101023413:T:G	4.02016e-10	-1.03278	-1.01908	4.34869e-08	-0.983942	-0.998036
101024098	chr7:101024098:T:C	1.36267e-09	-2.11916e-10	-0.83115	1.38181e-07	-2.11916e-10	-0.825872
101024264	chr7:101024264:G:A	2.70464e-10	-1.22244	-1.22578	3.27041e-08	-1.03343	-1.23351
101024344	chr7:101024344:G:A	1.78373e-09	-2.11916e-10	-0.561889	1.86745e-07	-2.11916e-10	-0.524695
101024379	chr7:101024379:G:A	9.07348e-10	-2.11916e-10	-1.23783	9.13827e-08	-2.11916e-10	-1.23938
101024489	chr7:101024489:C:T	5.14726e-10	-1.80472	-2.80088e-10	6.3088e-08	-1.60991	-2.80088e-10
101024645	chr7:101024645:A:G	1.72205e-09	-2.11916e-10	-0.59708	1.75808e-07	-2.11916e-10	-0.585048
101024877	chr7:101024877:C:T	3.67338e-10	-1.49312	-0.648947	2.59704e-08	-1.74791	-0.749577
101025202	chr7:101025202:C:CA	8.96457e-10	-2.11916e-10	-1.2499	9.04829e-08	-2.11916e-10	-1.24928
101025317	chr7:101025317:T:G	9.0231e-10	-2.11916e-10	-1.2434	9.1322e-08	-2.11916e-10	-1.24005
101025890	chr7:101025890:G:A	9.00312e-10	-2.11916e-10	-1.24561	9.14321e-08	-2.11916e-10	-1.23884
101026152	chr7:101026152:A:C	9.78512e-10	-2.11916e-10	-1.16232	9.79207e-08	-2.11916e-10	-1.17028
101026576	chr7:101026576:C:T	2.96126e-10	-1.22652	-1.13105	3.11878e-08	-1.21549	-1.09892
101027007	chr7:101027007:T:C	1.5716e-09	-2.11916e-10	-0.688504	1.63255e-07	-2.11916e-10	-0.659123
101027061	chr7:101027061:G:A	1.42945e-09	-2.11916e-10	-0.783309	1.44977e-07	-2.11916e-10	-0.777866
101027665	chr7:101027665:C:G	3.07566e-10	-1.24179	-1.07787	3.28754e-08	-1.21475	-1.04697
101027889	chr7:101027889:G:A	2.6198e-10	-1.73416	-0.745923	2.40088e-08	-1.85667	-0.719348
101028374	chr7:101028374:C:T	1.5196e-09	-2.11916e-10	-0.722149	1.53019e-07	-2.11916e-10	-0.723875
101028693	chr7:101028693:C:G	1.58916e-10	-1.87602	-1.10396	1.6833e-08	-1.84229	-1.08881
101028958	chr7:101028958:C:T	9.19396e-10	-2.11916e-10	-1.22464	9.31229e-08	-2.11916e-10	-1.22052
101029210	chr7:101029210:G:A	4.78081e-10	-1.87857	-2.80088e-10	5.09891e-08	-1.82283	-2.80088e-10
101029289	chr7:101029289:G:A	4.78804e-10	-1.87706	-2.80088e-10	5.29368e-08	-1.78534	-2.80088e-10
101029335	chr7:101029335:A:G	3.50812e-10	-1.09413	-1.09397	3.73804e-08	-1.0691	-1.06419
101029646	chr7:101029646:C:T	2.56076e-10	-1.2548	-1.24808	2.67754e-08	-1.22252	-1.24443
101029895	chr7:101029895:G:A	1.29683e-09	-2.11916e-10	-0.880671	1.31572e-07	-2.11916e-10	-0.874886
101029896	chr7:101029896:A:G	3.39645e-10	-1.12121	-1.09924	3.61456e-08	-1.09684	-1.07005
101030253	chr7:101030253:T:C	1.08447e-09	-2.11916e-10	-1.05951	1.08713e-07	-2.11916e-10	-1.06573
101030312	chr7:101030312:T:G	9.43409e-10	-2.11916e-10	-1.19885	9.50046e-08	-2.11916e-10	-1.20051
101030515	chr7:101030515:G:A	4.97119e-09	0.463062	-2.80088e-10	2.2282e-07	-0.348074	-2.80088e-10
101030545	chr7:101030545:G:T	2.67795e-09	-2.11916e-10	-0.155546	2.72372e-07	-2.11916e-10	-0.147268
101030673	chr7:101030673:A:G	2.50269e-09	-2.11916e-10	-0.22323	2.60712e-07	-2.11916e-10	-0.191023
101030898	chr7:101030898:T:G	1.22794e-09	-2.11916e-10	-0.935261	1.24542e-07	-2.11916e-10	-0.929795
101031847	chr7:101031847:G:A	1.98101e-10	-1.875	-0.884578	2.23403e-08	-1.77926	-0.86879
101032086	chr7:101032086:A:G	9.01408e-10	-2.11916e-10	-1.24439	9.05244e-08	-2.11916e-10	-1.24882
101032095	chr7:101032095:A:C	3.742e-10	-1.07794	-1.04563	3.99124e-08	-1.05595	-1.0118
101032231	chr7:101032231:G:A	3.32855e-10	-0.990961	-1.24969	4.23752e-08	-0.760084	-1.24779
101032982	chr7:101032982:G:A	9.20904e-10	-2.11916e-10	-1.223	9.32959e-08	-2.11916e-10	-1.21866
101033128	chr7:101033128:C:T	2.58587e-10	-1.25434	-1.23878	3.15576e-08	-1.05918	-1.24344
101034220	chr7:101034220:C:T	1.34619e-09	-2.11916e-10	-0.843318	1.36583e-07	-2.11916e-10	-0.837509
101034805	chr7:101034805:T:C	1.0562e-09	-0.927545	-0.158375	4.93307e-08	-1.71326	-0.142636
101034863	chr7:101034863:C:T	1.19009e-09	-2.11916e-10	-0.966565	1.18574e-07	-2.11916e-10	-0.978901
101035089	chr7:101035089:C:T	7.28464e-10	-1.45742	-2.80088e-10	5.64581e-08	-1.72094	-2.80088e-10
101035141	chr7:101035141:C:T	1.65575e-09	-2.11916e-10	-0.636343	1.66761e-07	-2.11916e-10	-0.637876
101035217	chr7:101035217:C:G	1.27517e-09	-2.11916e-10	-0.897515	1.28471e-07	-2.11916e-10	-0.898739
101035459	chr7:101035459:T:C	3.75359e-10	-1.06316	-1.05731	4.00968e-08	-1.03898	-1.02417
101035540	chr7:101035540:G:A	1.22358e-09	-2.11916e-10	-0.938816	1.23274e-07	-2.11916e-10	-0.940025
101035595	chr7:101035595:A:G	3.28308e-09	-2.11916e-10	0.0481846	3.33954e-07	-2.11916e-10	0.0565637
101035754	chr7:101035754:A:G	8.9669e-10	-2.11916e-10	-1.24964	9.04272e-08	-2.11916e-10	-1.24989
101035814	chr7:101035814:G:A	3.54007e-09	-2.11916e-10	0.123548	3.71911e-07	-2.11916e-10	0.164217
101036085	chr7:101036085:A:G	1.66094e-10	-1.68799	-1.24781	1.40095e-08	-1.87672	-1.23798
101036269	chr7:101036269:G:A	9.19935e-10	-2.11916e-10	-1.22405	9.31827e-08	-2.11916e-10	-1.21988
101036308	chr7:101036308:C:T	1.43547e-09	-2.11916e-10	-0.779106	1.48781e-07	-2.11916e-10	-0.751962
101036528	chr7:101036528:C:T	3.34209e-10	-1.12745	-1.10914	3.55251e-08	-1.10325	-1.08095
101036851	chr7:101036851:G:A	3.06001e-10	-1.87875	-0.44601	3.3154e-08	-1.81576	-0.437511
101037240	chr7:101037240:G:A	1.41122e-10	-1.86007	-1.23866	1.53679e-08	-1.77805	-1.24411
101037257	chr7:101037257:A:C	4.81135e-10	-1.87221	-2.80088e-10	4.96234e-08	-1.84998	-2.80088e-10
101037480	chr7:101037480:G:A	9.06093e-10	-2.11916e-10	-1.23921	9.16504e-08	-2.11916e-10	-1.23646
101037658	chr7:101037658:C:A	2.68184e-10	-1.21625	-1.24043	3.27573e-08	-1.02052	-1.24479
101037702	chr7:101037702:G:A	4.46356e-10	-1.09996	-0.847279	4.81925e-08	-1.07921	-0.800024
101037879	chr7:101037879:A:G	1.57415e-09	-2.11916e-10	-0.68688	1.63528e-07	-2.11916e-10	-0.657454
101038172	chr7:101038172:C:T	1.40885e-10	-1.86799	-1.23242	1.51554e-08	-1.79661	-1.23947
101038349	chr7:101038349:T:C	1.02548e-09	-2.11916e-10	-1.11543	1.03167e-07	-2.11916e-10	-1.11809
101039531	chr7:101039531:C:A	9.51608e-10	-2.11916e-10	-1.1902	9.58184e-08	-2.11916e-10	-1.19198
101040712	chr7:101040712:C:A	9.1231e-10	-2.11916e-10	-1.23237	9.13012e-08	-2.11916e-10	-1.24027
101041032	chr7:101041032:A:G	9.02598e-10	-2.11916e-10	-1.24308	9.08872e-08	-2.11916e-10	-1.24482
101041292	chr7:101041292:G:A	1.23076e-09	-2.11916e-10	-0.932966	1.24844e-07	-2.11916e-10	-0.927372
101041312	chr7:101041312:G:A	2.3223e-10	-1.3516	-1.24903	2.85429e-08	-1.15534	-1.24769
101041405	chr7:101041405:T:C	9.33343e-10	-2.11916e-10	-1.20958	9.36348e-08	-2.11916e-10	-1.21504
101041938	chr7:101041938:C:A	1.40547e-09	-2.11916e-10	-0.800224	1.43198e-07	-2.11916e-10	-0.790213
101042834	chr7:101042834:G:A	1.22746e-09	-2.11916e-10	-0.935651	1.24498e-07	-2.11916e-10	-0.930152
101043496	chr7:101043496:C:T	6.74667e-10	-1.53413	-2.80088e-10	7.6778e-08	-1.41352	-2.80088e-10
101043826	chr7:101043826:G:A	7.61181e-10	-1.41348	-2.80088e-10	8.85352e-08	-1.27104	-2.80088e-10
101043851	chr7:101043851:A:T	2.56874e-10	-1.87832	-0.621451	2.76096e-08	-1.83117	-0.605105
101045050	chr7:101045050:G:A	1.50133e-09	-2.11916e-10	-0.734245	1.53113e-07	-2.11916e-10	-0.723263
101045188	chr7:101045188:A:G	2.30309e-09	-2.11916e-10	-0.306344	2.33973e-07	-2.11916e-10	-0.299232
101046278	chr7:101046278:A:G	2.16813e-09	-2.11916e-10	-0.366731	2.20319e-07	-2.11916e-10	-0.359362
101046578	chr7:101046578:C:T	1.6059e-09	-2.11916e-10	-0.666915	1.61756e-07	-2.11916e-10	-0.668349
101046762	chr7:101046762:G:A	6.14811e-09	-2.11916e-10	0.675547	6.46962e-07	-2.11916e-10	0.717849
101047055	chr7:101047055:C:T	1.17414e-09	-2.11916e-10	-0.980064	1.19917e-07	-2.11916e-10	-0.967637
101047468	chr7:101047468:G:A	4.45028e-09	-2.11916e-10	0.352369	4.66018e-07	-2.11916e-10	0.389786
101047792	chr7:101047792:T:C	2.64322e-10	-1.22182	-1.24937	3.23884e-08	-1.02672	-1.24992
101047808	chr7:101047808:G:T	2.40709e-10	-1.87679	-0.687973	2.86122e-08	-1.77477	-0.625836
101047809	chr7:101047809:T:G	1.61747e-09	-2.11916e-10	-0.659735	1.6032e-07	-2.11916e-10	-0.677268
101047900	chr7:101047900:G:A	4.83118e-10	-1.86809	-2.80088e-10	4.9269e-08	-1.85714	-2.80088e-10
101047925	chr7:101047925:T:C	1.64355e-09	-2.11916e-10	-0.643737	1.62849e-07	-2.11916e-10	-0.661615
101048432	chr7:101048432:A:T	1.96624e-10	-1.63861	-1.12845	1.67706e-08	-1.84511	-1.0897
101049095	chr7:101049095:C:T	1.96515e-10	-1.77918	-0.988435	1.89527e-08	-1.87871	-0.933789
101049116	chr7:101049116:C:G	1.54112e-10	-1.77509	-1.23558	1.3911e-08	-1.87851	-1.24325
101049272	chr7:101049272:A:G	1.95497e-10	-1.77693	-0.995874	1.87997e-08	-1.87865	-0.941949
101049276	chr7:101049276:C:T	6.85403e-10	-1.51835	-2.80088e-10	5.33067e-08	-1.77838	-2.80088e-10
101049277	chr7:101049277:G:A	1.10323e-09	-2.11916e-10	-1.04235	1.1522e-07	-2.11916e-10	-1.00759
101049944	chr7:101049944:A:G	4.82409e-10	-1.86956	-2.80088e-10	4.93843e-08	-1.85481	-2.80088e-10
101050089	chr7:101050089:C:T	9.28191e-10	-2.11916e-10	-1.21511	9.34032e-08	-2.11916e-10	-1.21751
101050090	chr7:101050090:C:T	2.297e-09	-2.11916e-10	-0.308995	2.38052e-07	-2.11916e-10	-0.281951
101050216	chr7:101050216:A:G	4.78082e-10	-1.87857	-2.80088e-10	5.10063e-08	-1.82249	-2.80088e-10
101050568	chr7:101050568:C:T	1.37608e-10	-1.87441	-1.24953	1.38748e-08	-1.87686	-1.2475
101050964	chr7:101050964:T:C	2.3596e-10	-1.52223	-1.06246	3.13524e-08	-1.24995	-1.05919
101051256	chr7:101051256:T:G	8.98304e-10	-2.11916e-10	-1.24784	9.04276e-08	-2.11916e-10	-1.24989
101051497	chr7:101051497:G:C	9.25249e-10	-2.11916e-10	-1.21829	9.35319e-08	-2.11916e-10	-1.21614
101051573	chr7:101051573:G:A	3.48225e-09	-1.85097	1.95806	3.09624e-07	-1.86325	1.84418
101051698	chr7:101051698:G:A	1.51371e-09	-2.11916e-10	-0.726036	1.5106e-07	-2.11916e-10	-0.73676
101051777	chr7:101051777:T:C	1.16657e-09	-1.45336	0.466834	1.80445e-07	-1.12409	0.565075
101051857	chr7:101051857:G:A	2.20944e-09	0.0382379	-0.386097	3.57413e-07	0.511793	-0.38734
101051859	chr7:101051859:G:A	4.91877e-10	-1.85013	-2.80088e-10	6.47457e-08	-1.58397	-2.80088e-10
101052078	chr7:101052078:G:A	1.16889e-09	-2.11916e-10	-0.984543	1.19035e-07	-2.11916e-10	-0.975024
101053058	chr7:101053058:C:T	2.23127e-09	-2.11916e-10	-0.338025	2.30811e-07	-2.11916e-10	-0.312838
101053335	chr7:101053335:C:A	1.78295e-10	-1.82254	-1.04237	1.69871e-08	-1.87867	-1.04331
101054362	chr7:101054362:AT:A	8.96688e-10	-2.11916e-10	-1.24964	9.04754e-08	-2.11916e-10	-1.24936
101054475	chr7:101054475:A:G	1.53556e-10	-1.78115	-1.23314	1.55892e-08	-1.77378	-1.23408
101054606	chr7:101054606:A:T	2.11058e-09	-0.0843591	-0.309274	3.38771e-07	0.373608	-0.302723
101054621	chr7:101054621:G:C	7.04268e-10	-1.49119	-2.80088e-10	5.5257e-08	-1.74244	-2.80088e-10
101054740	chr7:101054740:A:G	9.49887e-10	-2.11916e-10	-1.19201	9.60089e-08	-2.11916e-10	-1.19
101054760	chr7:101054760:C:T	9.06939e-10	-2.11916e-10	-1.23828	9.19747e-08	-2.11916e-10	-1.23292
101054788	chr7:101054788:C:T	1.16896e-09	-2.11916e-10	-0.984484	1.16454e-07	-2.11916e-10	-0.996945
101054937	chr7:101054937:G:A	6.48993e-10	-1.57293	-2.80088e-10	5.37218e-08	-1.77062	-2.80088e-10
101055085	chr7:101055085:G:A	1.49674e-10	-1.79026	-1.24964	1.52076e-08	-1.78318	-1.24947
101055218	chr7:101055218:C:T	1.78082e-10	-1.79955	-1.06656	1.66306e-08	-1.87579	-1.06741
101055257	chr7:101055257:A:T	1.8707e-10	-1.58979	-1.22708	2.30058e-08	-1.38544	-1.23325
101055317	chr7:101055317:TTAGA:T	1.62337e-08	-2.11916e-10	1.64649	1.65084e-06	-2.11916e-10	1.6546
101055325	chr7:101055325:AAAAGTGTAG:A	1.60546e-08	-2.11916e-10	1.6354	1.63264e-06	-2.11916e-10	1.64352
101055335	chr7:101055335:A:C	1.59554e-08	-2.11916e-10	1.6292	1.62255e-06	-2.11916e-10	1.63732
101055367	chr7:101055367:G:A	2.79706e-10	-1.86776	-0.546852	3.19643e-08	-1.8132	-0.476615
101055570	chr7:101055570:C:CATT	6.36297e-10	-1.59269	-2.80088e-10	5.30897e-08	-1.78246	-2.80088e-10
101055618	chr7:101055618:G:A	1.4655e-09	-1.87877	1.12037	1.60271e-07	-1.86881	1.19123
101055807	chr7:101055807:T:C	1.53015e-10	-1.77126	-1.24655	1.55486e-08	-1.76342	-1.24705
101056014	chr7:101056014:C:T	1.2546e-09	-2.11916e-10	-0.913781	1.28072e-07	-2.11916e-10	-0.901843
101056669	chr7:101056669:T:C	9.68094e-10	-2.11916e-10	-1.17302	9.5925e-08	-2.11916e-10	-1.19087
101057250	chr7:101057250:T:C	1.97171e-10	-1.52403	-1.24025	2.66813e-08	-1.23359	-1.23689
101057387	chr7:101057387:T:C	9.07426e-10	-2.11916e-10	-1.23774	9.20365e-08	-2.11916e-10	-1.23225
101057698	chr7:101057698:A:G	9.30621e-10	-2.11916e-10	-1.2125	9.40223e-08	-2.11916e-10	-1.21091
101057759	chr7:101057759:A:C	2.05547e-09	-2.11916e-10	-0.420092	2.08362e-07	-2.11916e-10	-0.415159
101058052	chr7:101058052:A:G	9.08516e-10	-2.11916e-10	-1.23654	9.21692e-08	-2.11916e-10	-1.23081
101058338	chr7:101058338:T:C	6.4063e-10	-1.5859	-2.80088e-10	5.33213e-08	-1.7781	-2.80088e-10
101058395	chr7:101058395:C:T	4.00616e-10	-0.82853	-1.22682	5.11905e-08	-0.611794	-1.20709
101058565	chr7:101058565:T:A	1.79542e-10	-1.79174	-1.0662	1.66635e-08	-1.87417	-1.06705
101058838	chr7:101058838:A:C	1.5817e-09	-1.87521	1.19311	1.71039e-07	-1.87669	1.26414
101059237	chr7:101059237:G:C	9.09611e-10	-2.11916e-10	-1.23534	9.23027e-08	-2.11916e-10	-1.22937
101059713	chr7:101059713:A:C	1.74261e-09	-2.11916e-10	-0.585215	1.77184e-07	-2.11916e-10	-0.577249
101059730	chr7:101059730:C:T	8.29535e-10	-1.85312	0.525633	8.59038e-08	-1.87562	0.574404
101059732	chr7:101059732:G:T	8.37169e-10	-1.85044	0.532111	8.65577e-08	-1.87462	0.580996
101059761	chr7:101059761:C:T	6.47029e-10	-1.57596	-2.80088e-10	5.36766e-08	-1.77146	-2.80088e-10
101060209	chr7:101060209:A:G	5.12983e-10	-1.80811	-2.80088e-10	6.60908e-08	-1.56341	-2.80088e-10
101060858	chr7:101060858:G:C	1.77995e-10	-1.79963	-1.06696	1.66262e-08	-1.87569	-1.06777
101061084	chr7:101061084:T:C	1.2523e-09	-2.11916e-10	-0.915616	1.27835e-07	-2.11916e-10	-0.903695
101061107	chr7:101061107:G:T	3.10202e-09	-2.11916e-10	-0.00854423	3.08416e-07	-2.11916e-10	-0.0229899
101061527	chr7:101061527:G:A	8.98252e-10	-2.11916e-10	-1.2479	9.06474e-08	-2.11916e-10	-1.24746
101061713	chr7:101061713:G:T	1.62787e-09	-2.11916e-10	-0.653325	1.6769e-07	-2.11916e-10	-0.632322
101061742	chr7:101061742:T:C	9.91969e-10	-1.77457	0.625907	1.02773e-07	-1.79719	0.675274
101061810	chr7:101061810:A:G	9.20742e-10	-2.11916e-10	-1.22317	9.24575e-08	-2.11916e-10	-1.22769
101062052	chr7:101062052:AT:A	6.47504e-10	-1.57523	-2.80088e-10	5.37087e-08	-1.77086	-2.80088e-10
101062073	chr7:101062073:G:A	4.6473e-10	-1.87278	-0.0341196	4.85984e-08	-1.86467	-0.00617844
101062410	chr7:101062410:C:G	1.01006e-09	-1.52628	0.39569	1.50233e-07	-1.23985	0.497593
101062904	chr7:101062904:G:A	8.69392e-10	-1.86593	0.585372	9.10185e-08	-1.87874	0.635366
101063066	chr7:101063066:A:G	9.67106e-10	-2.11916e-10	-1.17405	9.58321e-08	-2.11916e-10	-1.19184
101063092	chr7:101063092:C:T	9.6833e-10	-2.11916e-10	-1.17278	9.59384e-08	-2.11916e-10	-1.19073
101063280	chr7:101063280:T:C	1.25199e-09	-2.11916e-10	-0.91586	1.27802e-07	-2.11916e-10	-0.903958
101063602	chr7:101063602:C:T	7.68269e-10	-1.15236	-0.251853	1.17041e-07	-0.800384	-0.191529
101063651	chr7:101063651:A:C	8.9768e-10	-2.11916e-10	-1.24854	9.04579e-08	-2.11916e-10	-1.24955
101063743	chr7:101063743:G:A	1.25895e-09	-2.11916e-10	-0.910322	1.28528e-07	-2.11916e-10	-0.898289
101063873	chr7:101063873:C:T	1.39938e-09	0.390871	-1.19544	2.51399e-07	0.956094	-1.18349
101063875	chr7:101063875:T:C	1.75639e-09	-2.11916e-10	-0.577337	1.75442e-07	-2.11916e-10	-0.587131
101063971	chr7:101063971:C:T	9.26411e-10	-1.87339	0.656353	9.8732e-08	-1.87773	0.715702
101064037	chr7:101064037:GCTT:G	3.45264e-09	-2.11916e-10	0.0985408	3.44397e-07	-2.11916e-10	0.0873571
101064097	chr7:101064097:T:C	1.13454e-09	-1.1268	0.112424	1.73302e-07	-0.780166	0.180764
101064136	chr7:101064136:T:C	4.95896e-10	-1.87304	0.0310517	5.19629e-08	-1.86575	0.0618433
101064154	chr7:101064154:T:C	6.73326e-10	-1.53612	-2.80088e-10	5.49587e-08	-1.74786	-2.80088e-10
101064219	chr7:101064219:C:T	2.06225e-09	-2.11916e-10	-0.416801	2.09047e-07	-2.11916e-10	-0.411878
101064759	chr7:101064759:C:G	3.03199e-09	-2.11916e-10	-0.0313796	3.0152e-07	-2.11916e-10	-0.0456018
101064828	chr7:101064828:C:T	1.25892e-09	0.100282	-1.01063	2.17787e-07	0.633313	-1.00423
101064829	chr7:101064829:G:A	2.8937e-09	-2.11916e-10	-0.0780631	2.99748e-07	-2.11916e-10	-0.0514971
101065173	chr7:101065173:G:A	9.12066e-10	-2.11916e-10	-1.23264	9.25751e-08	-2.11916e-10	-1.22642
101065706	chr7:101065706:T:A	9.20509e-10	-1.8756	0.652174	1.00874e-07	-1.8528	0.712234
101065852	chr7:101065852:A:G	1.6792e-09	-0.904214	0.281936	2.38344e-07	-0.64812	0.367398
101066437	chr7:101066437:A:T	9.25486e-10	-2.11916e-10	-1.21803	9.31021e-08	-2.11916e-10	-1.22074
101066488	chr7:101066488:C:G	1.39951e-09	-2.11916e-10	-0.804475	1.39134e-07	-2.11916e-10	-0.819004
101066741	chr7:101066741:C:T	3.51392e-09	-2.11916e-10	0.116134	3.50444e-07	-2.11916e-10	0.104763
101066801	chr7:101066801:G:A	7.71014e-10	-1.70123	0.300584	9.23355e-08	-1.49014	0.261129
101067229	chr7:101067229:C:T	1.33632e-09	-1.1021	0.251422	2.04925e-07	-0.755775	0.323982
101067337	chr7:101067337:AC:A	4.24319e-10	-1.86399	-0.133879	4.43116e-08	-1.85218	-0.111012
101067339	chr7:101067339:AAAAAG:A	4.36974e-10	-1.8573	-0.111179	4.57367e-08	-1.84328	-0.0882549
101067419	chr7:101067419:C:T	1.44533e-10	-1.82532	-1.24953	1.46476e-08	-1.82074	-1.24943
101067427	chr7:101067427:G:A	1.39365e-09	0.387419	-1.19609	2.49023e-07	0.947205	-1.1841
101067823	chr7:101067823:C:T	1.19626e-09	-2.11916e-10	-0.961402	1.17209e-07	-2.11916e-10	-0.99048
101067866	chr7:101067866:G:A	1.36422e-09	0.34648	-1.17649	2.43563e-07	0.903574	-1.16264
101067938	chr7:101067938:G:A	6.56136e-10	-1.56198	-2.80088e-10	5.4093e-08	-1.76373	-2.80088e-10
101067962	chr7:101067962:C:CT	1.0054e-09	-2.11916e-10	-1.13521	9.91535e-08	-2.11916e-10	-1.15777
101068113	chr7:101068113:G:A	1.09741e-09	-2.11916e-10	-1.04764	1.11967e-07	-2.11916e-10	-1.03623
101068437	chr7:101068437:C:T	7.51678e-10	-1.40466	-0.0213815	1.12115e-07	-1.07953	0.0446168
101068504	chr7:101068504:G:C	7.6078e-10	-1.69973	0.285723	9.12111e-08	-1.48797	0.246711
101069072	chr7:101069072:C:T	2.16307e-10	-1.87814	-0.793515	2.3709e-08	-1.84771	-0.740876
101069147	chr7:101069147:C:T	9.01843e-10	-2.11916e-10	-1.24391	9.07081e-08	-2.11916e-10	-1.24679
101069193	chr7:101069193:G:A	2.27675e-10	-1.46824	-1.1522	2.22078e-08	-1.46508	-1.18891
101069215	chr7:101069215:AC:A	7.3448e-10	-1.8056	0.356411	8.32375e-08	-1.64873	0.315988
101069394	chr7:101069394:A:G	1.03979e-09	-1.13451	0.0329327	1.57183e-07	-0.797398	0.100371
101069761	chr7:101069761:G:A	2.3455e-10	-1.34199	-1.24869	3.82477e-08	-0.86278	-1.24757
101069763	chr7:101069763:A:G	9.00598e-10	-2.11916e-10	-1.24529	9.11594e-08	-2.11916e-10	-1.24183
101069867	chr7:101069867:G:A	6.69637e-10	-1.54162	-2.80088e-10	5.48068e-08	-1.75062	-2.80088e-10
101070174	chr7:101070174:C:T	6.2768e-09	-2.11916e-10	0.696263	6.48074e-07	-2.11916e-10	0.719567
101070361	chr7:101070361:A:AT	7.46039e-10	-1.43358	-2.80088e-10	1.39754e-07	-0.814555	-2.80088e-10
101070436	chr7:101070436:T:C	1.21893e-09	-1.14914	0.206509	1.83848e-07	-0.819303	0.278973
101070521	chr7:101070521:T:C	1.27431e-09	-1.0326	0.1344	1.97531e-07	-0.673539	0.204996
101070587	chr7:101070587:A:C	1.32805e-09	-1.04728	0.190396	2.06147e-07	-0.688961	0.263111
101070694	chr7:101070694:C:A	1.55083e-09	0.284798	-0.986603	2.73321e-07	0.836091	-0.979882
101070943	chr7:101070943:G:A	1.27866e-09	-2.11916e-10	-0.894787	1.30434e-07	-2.11916e-10	-0.883574
101070945	chr7:101070945:A:G	1.21367e-09	-1.1169	0.169954	1.85099e-07	-0.775277	0.241729
101070958	chr7:101070958:G:GT	1.98336e-09	-2.11916e-10	-0.455807	2.0112e-07	-2.11916e-10	-0.450535
101071256	chr7:101071256:G:C	5.24597e-10	-1.78572	-2.80088e-10	5.48865e-08	-1.74917	-2.80088e-10
101071810	chr7:101071810:A:G	6.61638e-10	-1.87621	0.322574	7.05194e-08	-1.87579	0.377242
101072110	chr7:101072110:G:C	3.25102e-09	-2.11916e-10	0.0383718	3.24741e-07	-2.11916e-10	0.0285894
101072131	chr7:101072131:C:T	1.49159e-10	-1.79494	-1.2484	1.51423e-08	-1.78871	-1.24823
101072136	chr7:101072136:G:A	1.17571e-09	-1.12685	0.148125	1.78672e-07	-0.788093	0.219205
101072573	chr7:101072573:T:C	2.05052e-09	-2.11916e-10	-0.422504	2.07277e-07	-2.11916e-10	-0.42038
101072593	chr7:101072593:G:A	1.28216e-09	-0.636115	-0.255934	1.79787e-07	-0.255845	-0.306821
101072652	chr7:101072652:G:A	1.96706e-10	-1.87793	-0.888713	2.0487e-08	-1.87241	-0.862237
101072840	chr7:101072840:G:A	1.06442e-09	0.15607	-1.23424	1.8465e-07	0.691283	-1.22726
101073136	chr7:101073136:A:C	7.13577e-10	-1.47806	-2.80088e-10	5.71037e-08	-1.70957	-2.80088e-10
101074092	chr7:101074092:G:C	3.26272e-10	-1.01788	-1.24274	4.28786e-08	-0.757656	-1.23841
101074293	chr7:101074293:G:T	4.78238e-10	-1.87824	-2.80088e-10	5.42471e-08	-1.76089	-2.80088e-10
101074858	chr7:101074858:T:C	2.59159e-10	-1.35789	-1.13302	3.62857e-08	-1.05492	-1.10809
101074897	chr7:101074897:G:A	8.99197e-10	-2.11916e-10	-1.24685	9.09677e-08	-2.11916e-10	-1.24393
101075064	chr7:101075064:G:A	9.02008e-10	-2.11916e-10	-1.24373	9.13666e-08	-2.11916e-10	-1.23956
101075235	chr7:101075235:C:T	8.97212e-10	-2.11916e-10	-1.24906	9.04418e-08	-2.11916e-10	-1.24973
101075414	chr7:101075414:G:A	1.10308e-09	0.205252	-1.24774	1.92094e-07	0.748351	-1.2448
101075466	chr7:101075466:T:C	2.09579e-10	-1.67061	-1.03265	2.01676e-08	-1.71634	-1.03402
101075572	chr7:101075572:G:A	9.32288e-10	-2.11916e-10	-1.21071	9.49175e-08	-2.11916e-10	-1.20143
101075597	chr7:101075597:G:A	9.19933e-10	-2.11916e-10	-1.22405	9.34825e-08	-2.11916e-10	-1.21666
101075818	chr7:101075818:G:T	9.70519e-10	-2.11916e-10	-1.17052	9.61203e-08	-2.11916e-10	-1.18884
101075981	chr7:101075981:G:C	6.14726e-10	-1.62718	-2.80088e-10	5.37974e-08	-1.76921	-2.80088e-10
101075991	chr7:101075991:T:A	6.19915e-10	-1.61877	-2.80088e-10	5.2355e-08	-1.79639	-2.80088e-10
101076134	chr7:101076134:G:T	9.27645e-10	-2.11916e-10	-1.2157	9.43645e-08	-2.11916e-10	-1.20727
101076733	chr7:101076733:G:A	1.01268e-09	-1.76184	0.633852	1.04415e-07	-1.80976	0.70369
101077144	chr7:101077144:C:T	9.52363e-10	-2.11916e-10	-1.18941	9.62707e-08	-2.11916e-10	-1.18727
101077292	chr7:101077292:C:T	7.16016e-10	-1.47465	-2.80088e-10	5.72177e-08	-1.70757	-2.80088e-10
101077583	chr7:101077583:C:T	2.79218e-09	-2.11916e-10	-0.113775	2.78078e-07	-2.11916e-10	-0.126536
101077969	chr7:101077969:A:T	7.63144e-10	-0.60902	-0.801886	1.40642e-07	-0.055617	-0.752606
101078023	chr7:101078023:CAT:C	1.98103e-09	-2.11916e-10	-0.45698	2.00884e-07	-2.11916e-10	-0.451712
101078119	chr7:101078119:T:C	2.12401e-09	-0.387291	-2.80088e-10	2.94194e-07	-0.0701997	-2.80088e-10
101078255	chr7:101078255:A:G	3.65262e-09	-2.11916e-10	0.154847	3.64648e-07	-2.11916e-10	0.144493
101078322	chr7:101078322:C:T	1.30391e-09	-2.11916e-10	-0.875234	1.29797e-07	-2.11916e-10	-0.888463
101078408	chr7:101078408:A:T	7.26545e-10	-0.634434	-0.825618	1.3354e-07	-0.0825872	-0.777452
101078480	chr7:101078480:T:C	1.0012e-09	-2.11916e-10	-1.1394	9.88057e-08	-2.11916e-10	-1.16128
101078675	chr7:101078675:A:G	9.19581e-10	-2.11916e-10	-1.22444	9.34418e-08	-2.11916e-10	-1.2171
101078900	chr7:101078900:T:G	7.25302e-10	-0.830589	-0.631176	1.26142e-07	-0.343852	-0.573181
101078917	chr7:101078917:C:T	8.11793e-10	-0.754676	-0.594431	1.4082e-07	-0.270537	-0.536416
101079091	chr7:101079091:G:T	9.59338e-10	-2.11916e-10	-1.18211	9.79013e-08	-2.11916e-10	-1.17048
101079138	chr7:101079138:C:T	9.3917e-10	-2.11916e-10	-1.20336	9.56634e-08	-2.11916e-10	-1.1936
101079139	chr7:101079139:G:A	4.87479e-10	-0.657884	-1.20122	7.77061e-08	-0.206725	-1.19478
101079231	chr7:101079231:C:T	5.84921e-10	-1.67688	-2.80088e-10	1.13756e-07	-1.02039	-2.80088e-10
101079278	chr7:101079278:G:A	1.19562e-08	1.24634	0.0943072	2.25677e-06	1.85674	0.110509
101079308	chr7:101079308:T:C	8.9863e-10	-2.11916e-10	-1.24748	9.07244e-08	-2.11916e-10	-1.24661
101079357	chr7:101079357:C:T	1.62934e-09	-1.73517	1.08275	1.68189e-07	-1.78729	1.15793
101079472	chr7:101079472:G:A	2.93528e-09	-2.11916e-10	-0.0637935	2.92245e-07	-2.11916e-10	-0.0768473
101079537	chr7:101079537:A:G	2.52531e-10	-1.87878	-0.63804	2.73913e-08	-1.86685	-0.577364
101079579	chr7:101079579:G:A	3.9297e-09	-2.11916e-10	0.227965	4.16768e-07	-2.11916e-10	0.278091
101079799	chr7:101079799:A:G	2.19283e-09	-1.72248	1.36708	2.26737e-07	-1.77735	1.4467
101080139	chr7:101080139:T:G	2.99342e-09	-2.11916e-10	-0.0441826	2.97918e-07	-2.11916e-10	-0.0576202
101080418	chr7:101080418:A:C	1.49909e-10	-1.82284	-1.21549	1.54751e-08	-1.80182	-1.21339
101080613	chr7:101080613:C:T	1.26518e-08	1.11789	0.279309	2.36016e-06	1.71498	0.297061
101080694	chr7:101080694:G:A	9.05997e-10	-2.11916e-10	-1.23932	9.18391e-08	-2.11916e-10	-1.2344
101080825	chr7:101080825:T:C	2.17828e-10	-1.87125	-0.7934	2.30353e-08	-1.87815	-0.739263
101081035	chr7:101081035:G:A	4.54087e-09	-1.31074	1.68326	3.57686e-07	-1.75391	1.87913
101081038	chr7:101081038:G:C	7.24275e-10	-1.46318	-2.80088e-10	1.73128e-07	-0.600407	-2.80088e-10
101081171	chr7:101081171:C:T	3.89037e-09	0.601747	-0.383839	7.0417e-07	1.16967	-0.367091
101081231	chr7:101081231:A:G	8.98745e-10	-2.11916e-10	-1.24735	9.09033e-08	-2.11916e-10	-1.24464
101081254	chr7:101081254:G:A	3.68244e-09	-2.11916e-10	0.162978	3.90634e-07	-2.11916e-10	0.213332
101081496	chr7:101081496:C:A	2.84635e-09	-2.11916e-10	-0.0945616	2.83284e-07	-2.11916e-10	-0.10799
101081583	chr7:101081583:T:G	3.19913e-09	-2.11916e-10	0.0222803	3.19486e-07	-2.11916e-10	0.0122742
101081755	chr7:101081755:T:G	9.05297e-10	-2.11916e-10	-1.24009	9.17527e-08	-2.11916e-10	-1.23534
101081813	chr7:101081813:C:G	2.93649e-09	-2.11916e-10	-0.0633814	3.14935e-07	-2.11916e-10	-0.00207112
101081993	chr7:101081993:G:A	9.27713e-10	-2.11916e-10	-1.21563	9.39562e-08	-2.11916e-10	-1.21161
101082263	chr7:101082263:A:G	8.97215e-10	-2.11916e-10	-1.24906	9.05172e-08	-2.11916e-10	-1.2489
101082445	chr7:101082445:C:T	4.10585e-09	-2.11916e-10	0.271815	4.12882e-07	-2.11916e-10	0.268723
101082546	chr7:101082546:T:C	6.49794e-10	-1.5138	-0.0578943	1.01586e-07	-1.18271	0.0491729
101082996	chr7:101082996:A:G	4.8337e-10	-1.86757	-2.80088e-10	5.63415e-08	-1.72301	-2.80088e-10
101083693	chr7:101083693:T:G	1.75089e-10	-1.70959	-1.17347	1.49377e-08	-1.87198	-1.17856
101083941	chr7:101083941:T:C	2.60518e-08	-2.11916e-10	2.11949	2.66501e-06	-2.11916e-10	2.13353
101084131	chr7:101084131:C:T	3.28413e-09	-1.22646	1.27497	7.04803e-07	-0.534192	1.33767
101084434	chr7:101084434:G:A	2.1969e-10	-1.59184	-1.0643	3.20349e-08	-1.2438	-1.04381
101084440	chr7:101084440:C:T	1.37203e-09	-2.11916e-10	-0.824303	1.41682e-07	-2.11916e-10	-0.800855
101084751	chr7:101084751:T:C	2.23216e-10	-1.57432	-1.06589	3.25912e-08	-1.22529	-1.04511
101084818	chr7:101084818:C:A	1.32628e-09	-2.11916e-10	-0.858216	1.36828e-07	-2.11916e-10	-0.83571
101085056	chr7:101085056:C:A	1.11865e-09	-2.11916e-10	-1.02847	1.14248e-07	-2.11916e-10	-1.01607
101085543	chr7:101085543:T:C	1.59826e-10	-1.72479	-1.24947	1.63082e-08	-1.71385	-1.24892
101085966	chr7:101085966:C:T	9.38347e-09	-2.11916e-10	1.09835	1.05988e-06	-2.11916e-10	1.21147
101086002	chr7:101086002:T:C	6.46601e-10	-1.57662	-2.80088e-10	5.37019e-08	-1.77099	-2.80088e-10
101086070	chr7:101086070:C:T	6.41443e-10	-1.58463	-2.80088e-10	5.345e-08	-1.77569	-2.80088e-10
101086080	chr7:101086080:C:T	1.06454e-09	-2.11916e-10	-1.07805	1.04517e-07	-2.11916e-10	-1.10509
101086175	chr7:101086175:C:T	1.16988e-09	-2.11916e-10	-0.983693	1.14923e-07	-2.11916e-10	-1.01017
101086185	chr7:101086185:G:A	2.03753e-09	0.702951	-1.13181	3.67548e-07	1.28388	-1.13147
101086221	chr7:101086221:AT:A	4.85271e-09	-2.11916e-10	0.43894	5.30091e-07	-2.11916e-10	0.518611
101086259	chr7:101086259:A:T	9.06762e-10	-2.11916e-10	-1.23847	9.16766e-08	-2.11916e-10	-1.23617
101086348	chr7:101086348:G:A	1.39334e-09	-2.11916e-10	-0.808895	1.43909e-07	-2.11916e-10	-0.78526
101086417	chr7:101086417:C:T	1.07806e-09	-2.11916e-10	-1.06543	1.09432e-07	-2.11916e-10	-1.05914
101086836	chr7:101086836:C:T	1.3928e-09	-2.11916e-10	-0.809285	1.43849e-07	-2.11916e-10	-0.785671
101087059	chr7:101087059:G:T	1.66237e-09	-2.11916e-10	-0.632356	1.71891e-07	-2.11916e-10	-0.607576
101087711	chr7:101087711:C:T	1.04137e-09	-2.11916e-10	-1.10006	1.06428e-07	-2.11916e-10	-1.08697
101087903	chr7:101087903:C:T	3.42651e-09	0.0909442	-2.80088e-10	1.04477e-06	1.19712	-2.80088e-10
101088357	chr7:101088357:C:T	5.10145e-10	-1.81366	-2.80088e-10	4.85357e-08	-1.87214	-2.80088e-10
101088467	chr7:101088467:T:G	1.61808e-10	-1.71834	-1.2436	1.65407e-08	-1.70678	-1.24183
101088548	chr7:101088548:T:C	3.20066e-09	-1.18942	1.21218	7.28692e-07	-0.523954	1.36077
101088615	chr7:101088615:T:C	2.49987e-10	-1.56014	-0.966809	2.61134e-08	-1.54611	-0.945879
101089040	chr7:101089040:C:T	1.19571e-09	0.216307	-1.17816	1.53833e-07	0.45176	-1.17033
101089819	chr7:101089819:G:A	1.9604e-10	-1.56265	-1.20738	2.71089e-08	-1.25698	-1.19759
101089865	chr7:101089865:C:T	1.1023e-09	-2.11916e-10	-1.0432	1.10519e-07	-2.11916e-10	-1.04925
101090064	chr7:101090064:G:C	6.39853e-10	-1.41257	-0.174544	6.95465e-08	-1.39537	-0.117068
101090284	chr7:101090284:A:G	4.41506e-10	-1.77937	-0.178793	5.16626e-08	-1.69598	-0.113723
101090293	chr7:101090293:C:T	1.03806e-09	-2.11916e-10	-1.10325	1.02033e-07	-2.11916e-10	-1.12914
101090405	chr7:101090405:G:T	6.39985e-10	-1.58691	-2.80088e-10	5.34774e-08	-1.77518	-2.80088e-10
101090507	chr7:101090507:G:A	9.34014e-10	-2.11916e-10	-1.20886	9.36836e-08	-2.11916e-10	-1.21452
101090824	chr7:101090824:C:T	9.19487e-10	-2.11916e-10	-1.22454	9.33428e-08	-2.11916e-10	-1.21816
101090832	chr7:101090832:C:T	6.89132e-10	-1.4317	-0.0812178	7.58191e-08	-1.4202	-0.00588831
101090850	chr7:101090850:T:A	1.63546e-09	-2.11916e-10	-0.648675	1.68378e-07	-2.11916e-10	-0.628226
101090956	chr7:101090956:G:C	3.06775e-09	-2.11916e-10	-0.0196537	3.112e-07	-2.11916e-10	-0.0140036
101090992	chr7:101090992:C:T	2.31643e-10	-1.71315	-0.890004	2.21257e-08	-1.82323	-0.834467
101091035	chr7:101091035:G:A	1.67853e-09	-2.11916e-10	-0.622679	1.7098e-07	-2.11916e-10	-0.612895
101091330	chr7:101091330:C:A	6.65815e-10	-1.54734	-2.80088e-10	5.47666e-08	-1.75136	-2.80088e-10
101091581	chr7:101091581:G:A	6.7673e-10	-1.53108	-2.80088e-10	5.53097e-08	-1.74149	-2.80088e-10
101091614	chr7:101091614:C:G	1.17296e-09	-2.11916e-10	-0.981066	1.18663e-07	-2.11916e-10	-0.978148
101091812	chr7:101091812:T:C	1.91101e-10	-1.55379	-1.24176	1.6067e-08	-1.73819	-1.23948
101092086	chr7:101092086:G:A	6.92405e-10	-1.46296	-0.0452262	7.61996e-08	-1.45213	0.0310507
101092502	chr7:101092502:C:T	2.29143e-08	-2.11916e-10	1.99116	2.3434e-06	-2.11916e-10	2.00492
101092521	chr7:101092521:C:T	1.55079e-09	-2.11916e-10	-0.701832	1.60619e-07	-2.11916e-10	-0.6754
101092825	chr7:101092825:G:A	2.00188e-09	-2.11916e-10	-0.446511	2.0631e-07	-2.11916e-10	-0.42506
101092893	chr7:101092893:A:G	1.65622e-09	-2.11916e-10	-0.636062	1.68676e-07	-2.11916e-10	-0.626458
101092984	chr7:101092984:T:C	9.63515e-10	-2.11916e-10	-1.17777	9.79683e-08	-2.11916e-10	-1.16979
101093414	chr7:101093414:G:A	8.96447e-10	-2.11916e-10	-1.24991	9.04323e-08	-2.11916e-10	-1.24984
101093417	chr7:101093417:C:G	6.53964e-10	-1.5653	-2.80088e-10	5.41453e-08	-1.76277	-2.80088e-10
101093431	chr7:101093431:A:G	3.19156e-10	-1.70972	-0.572957	3.87932e-08	-1.60192	-0.494272
101093774	chr7:101093774:G:A	6.0096e-10	-1.64982	-2.80088e-10	5.19502e-08	-1.80415	-2.80088e-10
101093780	chr7:101093780:A:C	1.62966e-09	-2.11916e-10	-0.652228	1.67773e-07	-2.11916e-10	-0.631827
101093966	chr7:101093966:T:C	1.06802e-09	-2.11916e-10	-1.07479	1.06773e-07	-2.11916e-10	-1.08373
101094126	chr7:101094126:G:C	9.39093e-10	-2.11916e-10	-1.20344	9.55362e-08	-2.11916e-10	-1.19493
101094285	chr7:101094285:G:A	1.00152e-09	-2.11916e-10	-1.13907	9.8781e-08	-2.11916e-10	-1.16153
101094943	chr7:101094943:A:G	2.97447e-10	-1.69771	-0.65541	3.6096e-08	-1.58649	-0.581764
101095042	chr7:101095042:G:A	3.98802e-10	-1.3182	-0.741689	4.08793e-08	-1.29184	-0.751975
101095262	chr7:101095262:C:A	1.0398e-09	-2.11916e-10	-1.10157	1.04593e-07	-2.11916e-10	-1.10436
101095823	chr7:101095823:T:A	9.38624e-10	-2.11916e-10	-1.20394	9.54772e-08	-2.11916e-10	-1.19555
101095831	chr7:101095831:C:T	1.09057e-09	-2.11916e-10	-1.0539	1.11361e-07	-2.11916e-10	-1.04166
101095866	chr7:101095866:C:T	3.14167e-10	-1.77596	-0.522467	4.31008e-08	-1.46513	-0.525764
101095986	chr7:101095986:G:A	2.46268e-10	-1.76724	-0.774692	2.33711e-08	-1.86331	-0.739631
101096049	chr7:101096049:C:T	8.96454e-10	-2.11916e-10	-1.24991	9.0441e-08	-2.11916e-10	-1.24974
101096143	chr7:101096143:C:T	9.08362e-10	-2.11916e-10	-1.23671	9.14014e-08	-2.11916e-10	-1.23918
101096401	chr7:101096401:C:T	2.1526e-10	-1.78391	-0.892596	2.04658e-08	-1.86953	-0.866149
101097041	chr7:101097041:G:C	5.1306e-10	-1.80796	-2.80088e-10	5.3482e-08	-1.77509	-2.80088e-10
101097074	chr7:101097074:A:G	1.56627e-09	-2.11916e-10	-0.6919	1.61658e-07	-2.11916e-10	-0.668958
101097504	chr7:101097504:G:A	2.45018e-10	-1.70578	-0.841241	3.25642e-08	-1.43184	-0.83938
101098105	chr7:101098105:A:G	1.66235e-10	-1.68621	-1.24875	1.69767e-08	-1.67323	-1.24937
101098145	chr7:101098145:C:T	9.5517e-10	-2.11916e-10	-1.18646	9.73413e-08	-2.11916e-10	-1.17622
101098198	chr7:101098198:A:G	5.38147e-10	-1.17593	-0.584293	3.03326e-08	-1.69106	-0.651156
101098296	chr7:101098296:C:T	8.96926e-10	-2.11916e-10	-1.24938	9.04278e-08	-2.11916e-10	-1.24989
101098682	chr7:101098682:G:A	8.8483e-09	-2.11916e-10	1.03963	9.1535e-07	-2.11916e-10	1.06487
101098706	chr7:101098706:C:T	6.88584e-10	-1.51371	-2.80088e-10	5.59954e-08	-1.72917	-2.80088e-10
101098800	chr7:101098800:T:C	1.06821e-09	-2.11916e-10	-1.07461	1.08986e-07	-2.11916e-10	-1.06322
101098911	chr7:101098911:A:G	9.47493e-10	-2.11916e-10	-1.19453	9.53469e-08	-2.11916e-10	-1.19692
101098969	chr7:101098969:G:A	2.33353e-10	-1.55493	-1.04087	1.92303e-08	-1.78735	-1.01061
101099602	chr7:101099602:T:C	1.45308e-09	-2.11916e-10	-0.766913	1.49317e-07	-2.11916e-10	-0.74837
101099627	chr7:101099627:C:T	1.09733e-09	-2.11916e-10	-1.04772	1.09755e-07	-2.11916e-10	-1.05619
101099706	chr7:101099706:T:A	1.46885e-09	-2.11916e-10	-0.756119	1.48799e-07	-2.11916e-10	-0.75184
101100121	chr7:101100121:ACACACCATG:A	4.94652e-10	-1.8445	-2.80088e-10	5.10525e-08	-1.82158	-2.80088e-10
101100336	chr7:101100336:C:A	1.27216e-09	-2.11916e-10	-0.899884	1.29246e-07	-2.11916e-10	-0.892721
101100376	chr7:101100376:A:G	1.64271e-10	-1.69694	-1.2499	1.67876e-08	-1.68392	-1.24988
101100402	chr7:101100402:G:A	1.06328e-09	-2.11916e-10	-1.07924	1.08602e-07	-2.11916e-10	-1.06675
101100618	chr7:101100618:C:T	1.63047e-09	-2.11916e-10	-0.65173	1.61196e-07	-2.11916e-10	-0.671819
101100785	chr7:101100785:T:C	8.96446e-10	-2.11916e-10	-1.24991	9.04358e-08	-2.11916e-10	-1.2498
101101172	chr7:101101172:C:T	6.83745e-10	-1.52077	-2.80088e-10	5.57126e-08	-1.73423	-2.80088e-10
101101496	chr7:101101496:G:A	1.60751e-10	-1.72131	-1.24719	1.65041e-08	-1.70263	-1.2482
101101634	chr7:101101634:G:A	5.11717e-10	-0.722981	-1.0876	5.89894e-08	-0.573831	-1.10325
101101806	chr7:101101806:G:A	9.06221e-10	-2.11916e-10	-1.23907	9.17739e-08	-2.11916e-10	-1.23511
101101907	chr7:101101907:C:T	8.96905e-10	-2.11916e-10	-1.2494	9.05301e-08	-2.11916e-10	-1.24876
101101972	chr7:101101972:C:T	6.53971e-10	-1.56529	-2.80088e-10	5.42075e-08	-1.76162	-2.80088e-10
101102068	chr7:101102068:T:C	8.96446e-10	-2.11916e-10	-1.24991	9.04365e-08	-2.11916e-10	-1.24979
101102096	chr7:101102096:G:A	1.71354e-10	-1.6662	-1.23842	1.47815e-08	-1.82293	-1.23814
101102116	chr7:101102116:A:G	2.12638e-09	-2.11916e-10	-0.386177	2.11927e-07	-2.11916e-10	-0.398196
101102313	chr7:101102313:T:A	6.78529e-10	-1.52843	-2.80088e-10	5.547e-08	-1.7386	-2.80088e-10
101102509	chr7:101102509:G:A	3.23032e-10	-1.14669	-1.12391	4.22115e-08	-0.87049	-1.14126
101102577	chr7:101102577:G:A	6.86308e-10	-1.51703	-2.80088e-10	5.58564e-08	-1.73166	-2.80088e-10
101102591	chr7:101102591:C:T	9.11026e-10	-2.11916e-10	-1.23378	9.23353e-08	-2.11916e-10	-1.22901
101102873	chr7:101102873:G:A	3.58073e-10	-1.86005	-0.30757	3.27021e-08	-1.85303	-0.413964
101103078	chr7:101103078:T:C	6.5872e-10	-0.521221	-1.03683	7.66334e-08	-0.360639	-1.05477
101103377	chr7:101103377:G:A	6.56537e-10	-0.453656	-1.10772	8.27345e-08	-0.210548	-1.12825
101103768	chr7:101103768:CA:C	1.79461e-10	-1.63438	-1.22401	2.12444e-08	-1.47317	-1.22517
101103859	chr7:101103859:A:C	8.28208e-10	-0.184658	-1.14443	9.93538e-08	0.0059945	-1.16175
101103880	chr7:101103880:G:A	7.7731e-10	-0.255645	-1.13687	9.3067e-08	-0.066314	-1.15481
101104138	chr7:101104138:G:A	7.5753e-10	-0.281764	-1.13652	8.96228e-08	-0.105796	-1.15303
101104174	chr7:101104174:CTA:C	1.42861e-10	-1.84892	-1.23757	1.652e-08	-1.7097	-1.24017
101104545	chr7:101104545:T:G	9.40859e-10	-2.11916e-10	-1.20156	9.45416e-08	-2.11916e-10	-1.2054
101104617	chr7:101104617:G:A	1.23339e-09	-2.11916e-10	-0.93083	1.22309e-07	-2.11916e-10	-0.94789
101105936	chr7:101105936:C:T	6.58581e-10	-0.38986	-1.16841	7.88306e-08	-0.204572	-1.18256
101106176	chr7:101106176:C:T	3.90319e-09	-1.40255	1.62374	7.09566e-07	-0.977062	1.78728
101106571	chr7:101106571:G:A	6.30165e-10	-0.416616	-1.18575	7.51122e-08	-0.238356	-1.1971
101106876	chr7:101106876:C:T	1.6184e-09	-2.11916e-10	-0.659157	1.67112e-07	-2.11916e-10	-0.635772
101106914	chr7:101106914:C:T	8.97105e-10	-2.11916e-10	-1.24918	9.04483e-08	-2.11916e-10	-1.24966
101107100	chr7:101107100:C:T	1.49907e-09	-1.3571	0.621354	3.02842e-07	-0.735847	0.694619
101107116	chr7:101107116:T:A	6.16639e-10	-1.62407	-2.80088e-10	5.25103e-08	-1.79343	-2.80088e-10
101107389	chr7:101107389:C:T	3.22906e-09	-2.11916e-10	0.0315948	3.27603e-07	-2.11916e-10	0.0373637
101107973	chr7:101107973:C:T	8.19154e-09	-0.0621243	1.02463	1.21622e-06	0.389588	0.959473
101108181	chr7:101108181:G:A	9.32141e-10	-2.11916e-10	-1.21087	9.36814e-08	-2.11916e-10	-1.21454
101108182	chr7:101108182:C:T	2.10128e-10	-1.45272	-1.24792	2.77653e-08	-1.18228	-1.24837
101108344	chr7:101108344:C:G	8.9818e-10	-2.11916e-10	-1.24798	9.04264e-08	-2.11916e-10	-1.2499
101108407	chr7:101108407:A:G	4.91482e-10	-1.85093	-2.80088e-10	4.85225e-08	-1.87241	-2.80088e-10
101108924	chr7:101108924:C:T	8.97081e-10	-2.11916e-10	-1.24921	9.04469e-08	-2.11916e-10	-1.24968
101109417	chr7:101109417:G:C	1.46103e-09	-1.40625	0.644793	2.88196e-07	-0.810041	0.719242
101109472	chr7:101109472:A:G	1.05897e-09	-2.11916e-10	-1.0833	1.07425e-07	-2.11916e-10	-1.07765
101109741	chr7:101109741:C:T	1.60769e-09	-2.11916e-10	-0.665797	1.561e-07	-2.11916e-10	-0.703943
101109860	chr7:101109860:C:T	1.15103e-09	-2.11916e-10	-0.999939	1.14455e-07	-2.11916e-10	-1.01425
101110040	chr7:101110040:A:T	4.12572e-10	-0.810607	-1.21533	5.12068e-08	-0.597242	-1.22132
101110403	chr7:101110403:ATGTTTGCAAGACAGAGTCTTGCTG:A	1.01602e-09	-0.207406	-0.917298	1.86886e-07	0.423792	-0.947732
101110441	chr7:101110441:G:A	3.08564e-09	-2.11916e-10	-0.0138389	3.13008e-07	-2.11916e-10	-0.00821053
101110599	chr7:101110599:TG:T	1.99317e-10	-1.5057	-1.24776	1.76819e-08	-1.63614	-1.24576
101110667	chr7:101110667:T:G	9.95338e-10	-2.11916e-10	-1.14527	1.01738e-07	-2.11916e-10	-1.13204
101110671	chr7:101110671:G:A	1.92895e-09	-2.11916e-10	-0.48362	1.95135e-07	-2.11916e-10	-0.480745
101110868	chr7:101110868:G:A	6.16946e-10	-1.62357	-2.80088e-10	5.25176e-08	-1.79329	-2.80088e-10
101111111	chr7:101111111:G:A	1.02632e-09	-2.11916e-10	-1.11462	1.05086e-07	-2.11916e-10	-1.09966
101111244	chr7:101111244:C:T	1.11436e-09	0.194149	-1.22646	2.0483e-07	0.801391	-1.23365
101111535	chr7:101111535:G:A	4.98499e-10	-1.83675	-2.80088e-10	4.89204e-08	-1.86424	-2.80088e-10
101111593	chr7:101111593:G:A	1.29135e-09	-2.11916e-10	-0.884913	1.30648e-07	-2.11916e-10	-0.881931
101111636	chr7:101111636:A:G	3.73537e-10	-0.890433	-1.2349	4.4395e-08	-0.734103	-1.22721
101111694	chr7:101111694:G:A	9.3709e-10	-0.371329	-0.834244	3.50372e-08	-1.39204	-0.805985
101111780	chr7:101111780:G:A	2.77779e-09	-2.11916e-10	-0.118944	2.77457e-07	-2.11916e-10	-0.128773
101111806	chr7:101111806:C:T	1.78806e-10	-1.72321	-1.13884	1.59344e-08	-1.85886	-1.12711
101111819	chr7:101111819:T:A	9.73204e-10	-2.11916e-10	-1.16776	9.84731e-08	-2.11916e-10	-1.16465
101112288	chr7:101112288:A:G	1.47685e-09	-2.11916e-10	-0.750689	1.53062e-07	-2.11916e-10	-0.723599
101112318	chr7:101112318:C:T	1.6065e-09	-0.659323	-0.00721561	5.02464e-07	0.380419	0.084666
101112428	chr7:101112428:T:C	6.10279e-10	-0.399852	-1.23458	8.588e-08	-0.0628184	-1.23867
101112580	chr7:101112580:G:T	1.54076e-10	-1.82326	-1.18764	1.78304e-08	-1.6852	-1.18833
101112723	chr7:101112723:T:C	1.66559e-10	-1.75706	-1.17594	1.54693e-08	-1.87325	-1.14234
101113020	chr7:101113020:G:T	9.57725e-10	-1.18379	-2.80088e-10	1.38652e-07	-0.822468	-2.80088e-10
101113358	chr7:101113358:GAA:G	1.39317e-09	-2.11916e-10	-0.809018	1.41192e-07	-2.11916e-10	-0.804319
101113366	chr7:101113366:GAA:G	1.40363e-09	-2.11916e-10	-0.801539	1.42276e-07	-2.11916e-10	-0.796672
101113386	chr7:101113386:GAAAA:G	9.01681e-10	-2.11916e-10	-1.24409	9.16815e-08	-2.11916e-10	-1.23612
101113481	chr7:101113481:C:T	2.18015e-09	-2.11916e-10	-0.361204	2.27246e-07	-2.11916e-10	-0.328406
101113581	chr7:101113581:T:C	9.42713e-10	-2.11916e-10	-1.19959	9.53159e-08	-2.11916e-10	-1.19724
101113587	chr7:101113587:G:A	4.78904e-10	-1.87685	-2.80088e-10	5.2279e-08	-1.79784	-2.80088e-10
101113778	chr7:101113778:T:C	1.52689e-10	-1.78351	-1.23644	1.42231e-08	-1.86918	-1.23039
101114310	chr7:101114310:C:T	1.08946e-09	-2.11916e-10	-1.05492	1.09564e-07	-2.11916e-10	-1.05793
101114341	chr7:101114341:C:G	9.11192e-10	-2.11916e-10	-1.2336	9.20144e-08	-2.11916e-10	-1.23249
101114348	chr7:101114348:G:A	2.7228e-10	-1.44214	-0.999385	3.61669e-08	-1.15677	-1.00952
101114358	chr7:101114358:C:T	3.58754e-10	-1.03682	-1.12889	3.61441e-08	-1.03108	-1.13585
101114412	chr7:101114412:G:A	9.4601e-10	-2.11916e-10	-1.1961	9.56621e-08	-2.11916e-10	-1.19362
101114629	chr7:101114629:C:T	8.96934e-10	-2.11916e-10	-1.24937	9.0494e-08	-2.11916e-10	-1.24915
101114974	chr7:101114974:C:T	9.16265e-10	-2.11916e-10	-1.22805	9.28222e-08	-2.11916e-10	-1.22375
101115040	chr7:101115040:T:C	2.2806e-10	-1.75805	-0.860697	3.50749e-08	-1.32027	-0.876685
101115153	chr7:101115153:C:T	4.97033e-10	-1.8397	-2.80088e-10	5.15874e-08	-1.81116	-2.80088e-10
101115252	chr7:101115252:T:C	5.76746e-10	-0.640091	-1.05086	1.69045e-07	0.428112	-1.05239
101115310	chr7:101115310:T:A	3.94991e-10	-0.941388	-1.1281	1.31285e-07	0.247356	-1.12442
101115536	chr7:101115536:TGTGG:T	9.22749e-10	-1.221	-2.80088e-10	1.32783e-07	-0.86572	-2.80088e-10
101115605	chr7:101115605:G:C	2.9756e-10	-1.87808	-0.47466	4.1664e-08	-1.67451	-0.350292
101115618	chr7:101115618:C:T	1.09573e-09	-2.11916e-10	-1.04918	1.10276e-07	-2.11916e-10	-1.05145
101115784	chr7:101115784:TTC:T	4.90347e-10	-1.01751	-0.835729	1.11146e-07	-0.207246	-0.836351
101115789	chr7:101115789:T:C	1.11198e-09	-2.11916e-10	-1.03446	1.10947e-07	-2.11916e-10	-1.04538
101115933	chr7:101115933:C:T	9.00904e-10	-2.11916e-10	-1.24495	9.101e-08	-2.11916e-10	-1.24347
101115963	chr7:101115963:C:T	5.39711e-10	-0.982275	-0.775044	1.24037e-07	-0.157982	-0.775877
101116046	chr7:101116046:C:T	1.07471e-09	-2.11916e-10	-1.06854	1.08351e-07	-2.11916e-10	-1.06906
101116091	chr7:101116091:T:TA	4.05219e-10	-1.17774	-0.866186	8.60902e-08	-0.432055	-0.866988
101116193	chr7:101116193:A:G	4.38101e-10	-1.08527	-0.880636	9.67887e-08	-0.300672	-0.881236
101116255	chr7:101116255:T:C	3.11999e-09	-0.494693	0.491926	9.16852e-07	0.476326	0.590182
101116313	chr7:101116313:A:G	5.09332e-10	-1.00895	-0.806302	1.15985e-07	-0.193941	-0.807034
101116382	chr7:101116382:T:C	9.24516e-10	-2.11916e-10	-1.21908	9.37225e-08	-2.11916e-10	-1.2141
101116446	chr7:101116446:C:T	6.82826e-10	-0.560989	-0.961124	2.07827e-07	0.540307	-0.958039
101116637	chr7:101116637:G:A	9.06915e-10	-2.11916e-10	-1.2383	9.24331e-08	-2.11916e-10	-1.22795
101116683	chr7:101116683:G:A	3.5012e-09	-0.391535	0.504042	1.02796e-06	0.606454	0.574438
101116892	chr7:101116892:C:T	8.96656e-10	-2.11916e-10	-1.24968	9.04813e-08	-2.11916e-10	-1.2493
101117021	chr7:101117021:C:T	1.19849e-09	-2.11916e-10	-0.959536	1.1911e-07	-2.11916e-10	-0.97439
101117083	chr7:101117083:G:A	3.11939e-09	-0.405955	0.402995	9.38002e-07	0.590544	0.49877
101117579	chr7:101117579:G:A	4.74728e-09	-2.11916e-10	0.416975	4.92329e-07	-2.11916e-10	0.444708
101117663	chr7:101117663:G:A	9.1584e-10	-1.22851	-2.80088e-10	1.31522e-07	-0.875265	-2.80088e-10
101118235	chr7:101118235:C:T	3.09705e-09	-0.461533	0.451384	9.18467e-07	0.519519	0.548749
101118992	chr7:101118992:G:A	4.32831e-09	-2.11916e-10	0.324579	4.49377e-07	-2.11916e-10	0.353423
101118998	chr7:101118998:G:A	9.17752e-10	-2.11916e-10	-1.22643	9.29933e-08	-2.11916e-10	-1.22191
101119025	chr7:101119025:G:A	1.06647e-09	-2.11916e-10	-1.07624	1.06548e-07	-2.11916e-10	-1.08584
101119297	chr7:101119297:C:T	5.66955e-10	-0.459722	-1.24835	6.74218e-08	-0.294359	-1.24911
101119671	chr7:101119671:T:A	9.16462e-10	-2.11916e-10	-1.22783	9.28488e-08	-2.11916e-10	-1.22347
101120059	chr7:101120059:C:T	4.28355e-09	-2.11916e-10	0.314183	4.44905e-07	-2.11916e-10	0.343422
101120186	chr7:101120186:A:G	2.47806e-09	-0.607072	0.373951	6.96071e-07	0.321988	0.469025
101120228	chr7:101120228:G:A	1.10276e-09	-2.11916e-10	-1.04278	1.11682e-07	-2.11916e-10	-1.03878
101120350	chr7:101120350:GGAGGAAGAGGA:G	9.23207e-10	-2.11916e-10	-1.2205	9.35991e-08	-2.11916e-10	-1.21542
101120445	chr7:101120445:T:C	6.89785e-10	-1.51197	-2.80088e-10	4.98903e-08	-1.84461	-2.80088e-10
101120503	chr7:101120503:C:A	9.097e-10	-2.11916e-10	-1.23524	9.2093e-08	-2.11916e-10	-1.23164
101120660	chr7:101120660:C:T	1.4474e-09	-2.11916e-10	-0.770827	1.43179e-07	-2.11916e-10	-0.79034
101120772	chr7:101120772:G:A	1.85141e-09	-0.524649	-2.80088e-10	2.29091e-07	-0.320321	-2.80088e-10
101120907	chr7:101120907:A:G	6.0554e-10	-1.73274	0.0905104	5.25773e-08	-1.804	0.0118463
101121434	chr7:101121434:T:C	1.01267e-09	-1.12801	-2.80088e-10	1.48264e-07	-0.755442	-2.80088e-10
101121572	chr7:101121572:G:A	2.60133e-10	-1.74423	-0.74293	2.25734e-08	-1.87511	-0.762559
101121714	chr7:101121714:A:C	3.04608e-09	-0.611537	0.584794	8.37649e-07	0.31866	0.657501
101121767	chr7:101121767:C:T	1.03097e-09	-2.11916e-10	-1.1101	1.04333e-07	-2.11916e-10	-1.10685
101121790	chr7:101121790:G:A	8.96672e-10	-2.11916e-10	-1.24966	9.04285e-08	-2.11916e-10	-1.24988
101122003	chr7:101122003:T:C	1.19838e-09	-2.11916e-10	-0.959626	1.21267e-07	-2.11916e-10	-0.956447
101122334	chr7:101122334:C:G	2.40327e-08	-2.11916e-10	2.03882	2.46671e-06	-2.11916e-10	2.0562
101122819	chr7:101122819:T:C	1.21797e-09	-2.11916e-10	-0.943409	1.25489e-07	-2.11916e-10	-0.922224
101122831	chr7:101122831:A:G	2.76327e-09	-2.11916e-10	-0.124183	2.89495e-07	-2.11916e-10	-0.0863007
101122984	chr7:101122984:G:A	3.79962e-09	-2.11916e-10	0.194304	3.94218e-07	-2.11916e-10	0.222465
101123322	chr7:101123322:A:G	2.22687e-09	-0.575136	0.235134	6.27722e-07	0.361235	0.326424
101123528	chr7:101123528:C:T	1.34733e-09	-2.11916e-10	-0.842471	1.3683e-07	-2.11916e-10	-0.835701
101123754	chr7:101123754:G:A	2.41527e-09	-0.560572	0.301786	6.84797e-07	0.379726	0.394959
101124685	chr7:101124685:C:A	8.96669e-10	-2.11916e-10	-1.24967	9.04854e-08	-2.11916e-10	-1.24925
101124830	chr7:101124830:C:T	1.77224e-09	-2.11916e-10	-0.568352	1.82285e-07	-2.11916e-10	-0.548866
101124903	chr7:101124903:G:T	1.1489e-09	-2.11916e-10	-1.00179	1.16373e-07	-2.11916e-10	-0.997635
101125148	chr7:101125148:G:A	2.40787e-10	-1.33342	-1.23102	5.06448e-08	-0.601134	-1.22847
101125149	chr7:101125149:GC:G	2.56272e-10	-1.74575	-0.756359	2.22787e-08	-1.87523	-0.77558
101125264	chr7:101125264:G:A	1.03492e-09	-2.11916e-10	-1.10627	1.01583e-07	-2.11916e-10	-1.13356
101126005	chr7:101126005:C:T	4.77993e-10	-1.87876	-2.80088e-10	5.83163e-08	-1.68856	-2.80088e-10
101126257	chr7:101126257:A:G	1.50228e-10	-1.8485	-1.1877	1.49473e-08	-1.87772	-1.17219
101126457	chr7:101126457:C:T	1.02344e-09	-2.11916e-10	-1.11743	1.01834e-07	-2.11916e-10	-1.13109
101126594	chr7:101126594:G:A	9.2455e-10	-2.11916e-10	-1.21905	9.21092e-08	-2.11916e-10	-1.23146
101126627	chr7:101126627:G:A	9.46856e-10	-2.11916e-10	-1.19521	9.57318e-08	-2.11916e-10	-1.19289
101127177	chr7:101127177:C:T	1.18007e-09	-2.11916e-10	-0.97502	1.20146e-07	-2.11916e-10	-0.965727
101127336	chr7:101127336:G:A	9.34386e-10	-2.11916e-10	-1.20846	9.27526e-08	-2.11916e-10	-1.2245
101127462	chr7:101127462:C:T	2.12093e-09	-2.11916e-10	-0.388741	2.18359e-07	-2.11916e-10	-0.368296
101127625	chr7:101127625:T:C	2.83272e-09	-2.11916e-10	-0.0993587	2.98082e-07	-2.11916e-10	-0.0570686
101127627	chr7:101127627:A:T	5.91446e-10	-1.78214	0.116361	6.55259e-08	-1.65469	0.0826971
101127778	chr7:101127778:G:A	1.30058e-09	-2.11916e-10	-0.877786	1.28915e-07	-2.11916e-10	-0.895283
101127852	chr7:101127852:G:A	9.0545e-10	-2.11916e-10	-1.23992	9.14076e-08	-2.11916e-10	-1.23911
101127943	chr7:101127943:GAAAGAAAGA:G	5.58249e-10	-1.76624	0.0426967	6.19577e-08	-1.63686	0.00887348
101128019	chr7:101128019:A:C	9.03604e-10	-2.11916e-10	-1.24196	9.12127e-08	-2.11916e-10	-1.24124
101128217	chr7:101128217:G:A	1.06276e-09	-2.11916e-10	-1.07973	1.08e-07	-2.11916e-10	-1.07231
101128436	chr7:101128436:G:A	5.01704e-10	-1.2787	-0.551642	5.99487e-08	-1.03385	-0.627096
101128442	chr7:101128442:G:A	6.23186e-10	-1.79465	0.181138	6.67367e-08	-1.70749	0.153803
101128892	chr7:101128892:A:T	9.32283e-10	-2.11916e-10	-1.21072	9.48753e-08	-2.11916e-10	-1.20188
101129157	chr7:101129157:A:C	8.98239e-10	-2.11916e-10	-1.24792	9.05819e-08	-2.11916e-10	-1.24818
101129349	chr7:101129349:C:T	2.01344e-09	-0.670878	0.230125	7.32932e-08	-1.63812	0.178146
101129514	chr7:101129514:G:A	1.03169e-09	-2.11916e-10	-1.1094	1.04546e-07	-2.11916e-10	-1.10481
101129536	chr7:101129536:C:T	2.10551e-09	-2.11916e-10	-0.396039	2.17831e-07	-2.11916e-10	-0.370719
101129546	chr7:101129546:AC:A	3.70638e-10	-1.056	-1.07712	4.08777e-08	-1.00835	-1.0355
101129593	chr7:101129593:AG:A	8.96446e-10	-2.11916e-10	-1.24991	9.04563e-08	-2.11916e-10	-1.24957
101129812	chr7:101129812:G:A	8.98138e-10	-2.11916e-10	-1.24803	9.04849e-08	-2.11916e-10	-1.24926
101130025	chr7:101130025:GAAGA:G	5.02575e-10	-1.82861	-2.80088e-10	4.91348e-08	-1.85987	-2.80088e-10
101130147	chr7:101130147:AAAAC:A	9.12623e-10	-2.11916e-10	-1.23203	9.11659e-08	-2.11916e-10	-1.24176
101130178	chr7:101130178:T:C	2.86908e-09	-0.785266	0.698661	1.17364e-07	-1.70108	0.711922
101130727	chr7:101130727:T:A	9.27264e-10	-1.21611	-2.80088e-10	2.39287e-07	-0.276776	-2.80088e-10
101130852	chr7:101130852:T:C	3.33527e-09	-2.11916e-10	0.0639575	3.47232e-07	-2.11916e-10	0.0955557
101130863	chr7:101130863:TA:T	9.18003e-10	-2.11916e-10	-1.22615	9.15149e-08	-2.11916e-10	-1.23794
101130994	chr7:101130994:G:A	2.32543e-09	-0.652438	0.355744	8.24675e-08	-1.6434	0.30137
101131235	chr7:101131235:C:T	1.76846e-10	-1.79369	-1.07938	1.70613e-08	-1.85317	-1.06446
101131276	chr7:101131276:A:G	2.96936e-09	-0.629108	0.576855	1.10818e-07	-1.63637	0.589825
101131315	chr7:101131315:A:G	6.65709e-10	-1.5475	-2.80088e-10	5.84612e-08	-1.68607	-2.80088e-10
101131444	chr7:101131444:C:G	1.62376e-09	-2.11916e-10	-0.655851	1.64692e-07	-2.11916e-10	-0.650363
101131468	chr7:101131468:A:G	2.4543e-10	-1.3722	-1.17314	1.73801e-08	-1.7202	-1.17891
101131574	chr7:101131574:A:G	2.72364e-09	-0.628251	0.489621	1.0153e-07	-1.6362	0.502119
101131640	chr7:101131640:T:C	1.62349e-09	-2.11916e-10	-0.656018	1.64667e-07	-2.11916e-10	-0.650513
101132017	chr7:101132017:C:T	2.92564e-09	-2.11916e-10	-0.0670844	3.03887e-07	-2.11916e-10	-0.0377836
101132529	chr7:101132529:C:T	4.94057e-10	-1.8457	-2.80088e-10	5.40812e-08	-1.76395	-2.80088e-10
101132705	chr7:101132705:A:G	3.36589e-10	-1.12568	-1.10381	2.73265e-08	-1.35637	-1.09021
101132834	chr7:101132834:C:T	1.65434e-09	-2.11916e-10	-0.637196	1.67816e-07	-2.11916e-10	-0.631571
101132927	chr7:101132927:A:G	3.61573e-10	-1.17872	-0.979167	2.37588e-08	-1.60206	-0.984425
101132973	chr7:101132973:G:T	1.11156e-09	-2.11916e-10	-1.03483	1.11541e-07	-2.11916e-10	-1.04004
101133013	chr7:101133013:G:C	8.71945e-10	-1.27763	-2.80088e-10	1.50379e-07	-0.741279	-2.80088e-10
101133021	chr7:101133021:C:T	2.53508e-10	-1.5029	-1.01006	2.2307e-08	-1.65552	-0.994018
101133310	chr7:101133310:A:G	7.32808e-09	-2.11916e-10	0.851116	7.47252e-07	-2.11916e-10	0.861965
101133354	chr7:101133354:C:T	9.92815e-10	-2.11916e-10	-1.14781	1.00637e-07	-2.11916e-10	-1.14292
101133355	chr7:101133355:G:A	3.33135e-10	-1.19429	-1.04552	3.68345e-08	-1.14785	-1.00016
101133539	chr7:101133539:G:A	3.58029e-09	-2.11916e-10	0.134847	3.72068e-07	-2.11916e-10	0.164638
101133986	chr7:101133986:T:C	2.47211e-10	-1.50245	-1.03566	2.17272e-08	-1.65527	-1.0206
101135043	chr7:101135043:A:G	2.66174e-10	-1.46704	-0.997164	2.32237e-08	-1.62834	-0.980925
101135112	chr7:101135112:G:C	1.31404e-09	-2.11916e-10	-0.867491	1.33457e-07	-2.11916e-10	-0.860659
101135118	chr7:101135118:G:C	7.67826e-09	-2.11916e-10	0.897795	7.82972e-07	-2.11916e-10	0.908658
101135909	chr7:101135909:C:T	9.81569e-10	-2.11916e-10	-1.1592	9.95025e-08	-2.11916e-10	-1.15426
101135963	chr7:101135963:C:T	1.70479e-09	-2.11916e-10	-0.607158	1.73016e-07	-2.11916e-10	-0.601055
101136043	chr7:101136043:A:G	9.84896e-10	-2.11916e-10	-1.15582	9.98179e-08	-2.11916e-10	-1.15109
101136271	chr7:101136271:G:A	1.61844e-09	-2.11916e-10	-0.659135	1.64149e-07	-2.11916e-10	-0.653662
101136530	chr7:101136530:G:T	8.25157e-09	-2.11916e-10	0.969806	8.41588e-07	-2.11916e-10	0.980852
101136660	chr7:101136660:A:T	2.22086e-10	-1.47356	-1.17173	1.92246e-08	-1.63511	-1.16314
101137187	chr7:101137187:G:C	1.85007e-09	-2.11916e-10	-0.525373	1.90265e-07	-2.11916e-10	-0.506021
101137565	chr7:101137565:T:C	9.96679e-10	-2.11916e-10	-1.14392	9.94926e-08	-2.11916e-10	-1.15435
101137803	chr7:101137803:T:C	2.89481e-10	-1.4117	-0.968564	2.48447e-08	-1.59153	-0.950262
101138132	chr7:101138132:T:C	3.54842e-10	-1.68853	-0.488149	3.15672e-08	-1.75735	-0.544965
101138164	chr7:101138164:T:G	2.57771e-10	-1.48835	-1.00793	2.24303e-08	-1.65286	-0.991163
101138187	chr7:101138187:C:A	3.47848e-09	-2.11916e-10	0.105998	3.61487e-07	-2.11916e-10	0.135787
```
