## Supplementary material for "Characterization of shared and ancestry-specific signals driving complex traits using multi-ancestry fine-mapping": susiex_nc2.cs80.summary

```
# chr7:98822123-101138346
CS_ID	CS_LENGTH	CS_PURITY	MAX_PIP_SNP	BP	REF_ALLELE	ALT_ALLELE	REF_FRQ	BETA	SE	-LOG10P	MAX_PIP	POST-HOC_PROB_POP1	POST-HOC_PROB_POP2
1	30	0.957021	chr7:100417223:C:T	100417223	T,T	C,C	1,1	-inf,inf	inf,inf	9.99892,0.200781	0.146013	0.99999	0.2384
2	9	0.0399994	chr7:100637885:G:A	100637885	A,A	G,G	1,1	inf,inf	inf,inf	7.51194,0.302037	0.232836	0.998734	0.297866
```
