## Supplementary material for "Characterization of shared and ancestry-specific signals driving complex traits using multi-ancestry fine-mapping": susiex_nc3.cs80.cs

```
CS_ID	SNP	BP	REF_ALLELE	ALT_ALLELE	REF_FRQ	BETA	SE	-LOG10P	CS_PIP	OVRL_PIP
1	chr7:100417223:C:T	100417223	T,T	C,C	1,1	-inf,inf	inf,inf	9.99892,0.200781	0.11273	0.11273
1	chr7:100405149:A:G	100405149	G,G	A,A	1,1	-inf,inf	inf,inf	9.38855,0.424663	0.0537931	0.0537931
1	chr7:100416690:G:A	100416690	A,A	G,G	1,1	-inf,inf	inf,inf	9.25227,0.1195	0.0304025	0.0304025
1	chr7:100426215:C:T	100426215	T,T	C,C	1,1	-inf,inf	inf,inf	9.23632,0.1195	0.0293896	0.0293897
1	chr7:100418731:A:C	100418731	C,C	A,A	1,1	-inf,inf	inf,inf	8.95365,0.327906	0.0267056	0.0267056
1	chr7:100411599:TG:T	100411599	T,T	TG,TG	1,1	-inf,-inf	inf,inf	9.40615,0.0174357	0.0259146	0.0259146
1	chr7:100393925:C:T	100393925	T,T	C,C	1,1	-inf,-inf	inf,inf	9.3986,0.0115005	0.0256767	0.0256767
1	chr7:100424056:A:G	100424056	G,G	A,A	1,1	-inf,inf	inf,inf	9.13578,0.189807	0.025472	0.025472
1	chr7:100390182:C:T	100390182	T,T	C,C	1,1	-inf,inf	inf,inf	9.18351,0.0090382	0.0252843	0.0252844
1	chr7:100419831:G:A	100419831	A,A	G,G	1,1	-inf,-inf	inf,inf	9.38768,0.00581824	0.0252732	0.0252732
1	chr7:100400984:G:A	100400984	A,A	G,G	1,1	-inf,-inf	inf,inf	9.39101,0.0108619	0.0250738	0.0250738
1	chr7:100426530:T:C	100426530	C,C	T,T	1,1	-inf,inf	inf,inf	9.12615,0.179849	0.0248452	0.0248453
1	chr7:100419221:C:G	100419221	G,G	C,C	1,1	-inf,inf	inf,inf	9.14828,0.0546491	0.0235819	0.0235819
1	chr7:100427941:T:C	100427941	C,C	T,T	1,1	-inf,inf	inf,inf	8.89597,0.271859	0.0226303	0.0226304
1	chr7:100390780:A:G	100390780	G,G	A,A	1,1	-inf,inf	inf,inf	9.07815,0.192832	0.0222426	0.0222426
1	chr7:100406920:T:C	100406920	C,C	T,T	1,1	-inf,inf	inf,inf	8.83703,0.371708	0.0220808	0.0220808
1	chr7:100421281:G:A	100421281	A,A	G,G	1,1	-inf,inf	inf,inf	9.05974,0.185175	0.0216793	0.0216793
1	chr7:100406954:G:C	100406954	C,C	G,G	1,1	-inf,inf	inf,inf	9.05832,0.181141	0.0215571	0.0215571
1	chr7:100423359:G:A	100423359	A,A	G,G	1,1	-inf,inf	inf,inf	8.79191,0.378859	0.0201088	0.0201088
1	chr7:100408097:C:T	100408097	T,T	C,C	1,1	-inf,inf	inf,inf	9.01187,0.206395	0.0198815	0.0198815
1	chr7:100412371:T:C	100412371	C,C	T,T	1,1	-inf,inf	inf,inf	8.99085,0.181804	0.0186262	0.0186262
1	chr7:100445432:G:A	100445432	A,A	G,G	1,1	-inf,inf	inf,inf	9.02779,0.124205	0.0185744	0.0185744
1	chr7:100411251:G:GA	100411251	GA,GA	G,G	1,1	-inf,inf	inf,inf	8.75397,0.36243	0.018214	0.018214
1	chr7:100397162:G:A	100397162	A,A	G,G	1,1	-inf,inf	inf,inf	9.01787,0.0211971	0.0176417	0.0176417
1	chr7:100417501:A:G	100417501	G,G	A,A	1,1	-inf,inf	inf,inf	8.99472,0.013818	0.0168973	0.0168973
1	chr7:100441322:C:T	100441322	T,T	C,C	1,1	-inf,inf	inf,inf	8.97531,0.0901676	0.0160115	0.0160115
1	chr7:100458597:T:C	100458597	C,C	T,T	1,1	-inf,-inf	inf,inf	8.92726,0.0536343	0.0153442	0.0153442
1	chr7:100429716:C:G	100429716	G,G	C,C	1,1	-inf,inf	inf,inf	8.89407,0.207096	0.0152763	0.0152763
1	chr7:100458543:C:T	100458543	T,T	C,C	1,1	-inf,-inf	inf,inf	8.90337,0.072881	0.014732	0.014732
1	chr7:100442192:C:T	100442192	T,T	C,C	1,1	-inf,inf	inf,inf	9.13541,0.0119256	0.0146927	0.0146927
1	chr7:100433989:G:A	100433989	A,A	G,G	1,1	-inf,inf	inf,inf	8.91737,0.0350389	0.0142215	0.0142215
1	chr7:100430564:C:T	100430564	T,T	C,C	1,1	-inf,inf	inf,inf	8.90755,0.0415747	0.0139769	0.013977
1	chr7:100434665:T:C	100434665	C,C	T,T	1,1	-inf,inf	inf,inf	8.80612,0.272607	0.0133459	0.0133459
2	chr7:100638347:C:A	100638347	A,A	C,C	1,1	-inf,-inf	inf,inf	8.05296,0.361584	0.201413	0.201413
2	chr7:100624539:GA:G	100624539	G,G	GA,GA	1,1	-inf,-inf	inf,inf	7.72372,0.423031	0.16119	0.16119
2	chr7:100624226:C:T	100624226	T,T	C,C	1,1	-inf,-inf	inf,inf	7.70791,0.429996	0.156593	0.156593
2	chr7:100629042:C:T	100629042	T,T	C,C	1,1	-inf,-inf	inf,inf	7.61739,0.38013	0.124652	0.124652
2	chr7:100638579:G:A	100638579	A,A	G,G	1,1	-inf,-inf	inf,inf	7.89169,0.290875	0.123688	0.123688
2	chr7:100627013:C:CTG	100627013	CTG,CTG	C,C	1,1	-inf,-inf	inf,inf	7.58131,0.177355	0.0981182	0.0981182
3	chr7:99450809:T:C	99450809	C,C	T,T	1,1	inf,inf	inf,inf	5.6046,2.44494	0.148158	0.148158
3	chr7:99473855:A:G	99473855	G,G	A,A	1,1	inf,inf	inf,inf	5.46478,2.34493	0.086431	0.086431
3	chr7:99521487:A:G	99521487	G,G	A,A	1,1	inf,inf	inf,inf	5.21624,2.36209	0.064797	0.064797
3	chr7:99533252:G:A	99533252	A,A	G,G	1,1	inf,inf	inf,inf	5.04346,2.53838	0.0619156	0.0619156
3	chr7:99637899:C:T	99637899	T,T	C,C	1,1	inf,inf	inf,inf	6.00386,1.39015	0.0508745	0.0508745
3	chr7:99524327:A:G	99524327	G,G	A,A	1,1	inf,inf	inf,inf	5.09133,2.33266	0.046021	0.046021
3	chr7:99625524:T:C	99625524	C,C	T,T	1,1	inf,inf	inf,inf	5.25869,2.09601	0.027929	0.027929
3	chr7:99477507:C:CT	99477507	CT,CT	C,C	1,1	inf,inf	inf,inf	5.42043,1.78739	0.0268392	0.0268392
3	chr7:99484107:A:G	99484107	G,G	A,A	1,1	inf,inf	inf,inf	5.39901,1.79028	0.025618	0.025618
3	chr7:99622460:A:C	99622460	C,C	A,A	1,1	inf,inf	inf,inf	5.21749,2.09413	0.0245024	0.0245024
3	chr7:99462980:A:G	99462980	G,G	A,A	1,1	inf,inf	inf,inf	5.37532,1.77764	0.0240311	0.0240311
3	chr7:99654556:G:C	99654556	C,C	G,G	1,1	inf,inf	inf,inf	5.09542,1.62879	0.0238922	0.0238923
3	chr7:99672916:T:C	99672916	C,C	T,T	1,1	-inf,-inf	inf,inf	5.70925,1.34549	0.0230933	0.0230933
3	chr7:99500901:T:TG	99500901	TG,TG	T,T	1,1	inf,inf	inf,inf	5.28543,1.81089	0.0209349	0.0209349
3	chr7:99659221:A:G	99659221	G,G	A,A	1,1	inf,inf	inf,inf	5.16856,2.06278	0.0209204	0.0209204
3	chr7:99429421:T:C	99429421	C,C	T,T	1,1	inf,inf	inf,inf	5.55522,1.44358	0.0207996	0.0207996
3	chr7:99548222:C:T	99548222	T,T	C,C	1,1	inf,inf	inf,inf	5.27529,1.80348	0.0195009	0.0195009
3	chr7:99629549:A:G	99629549	G,G	A,A	1,1	inf,inf	inf,inf	5.19348,1.97262	0.0182611	0.0182612
3	chr7:99377316:T:C	99377316	C,C	T,T	1,1	inf,inf	inf,inf	5.42864,1.13274	0.0180387	0.0180387
3	chr7:99383036:T:G	99383036	G,G	T,T	1,1	inf,inf	inf,inf	5.23788,1.30459	0.0166347	0.0166347
3	chr7:99626336:T:C	99626336	C,C	T,T	1,1	inf,inf	inf,inf	5.17044,1.31336	0.0160145	0.0160146
3	chr7:99431761:A:G	99431761	G,G	A,A	1,1	inf,inf	inf,inf	5.51474,1.28765	0.0141066	0.0141066
3	chr7:99647457:A:C	99647457	C,C	A,A	1,1	inf,inf	inf,inf	5.09879,1.33743	0.0139843	0.0139844
```
