## Supplementary material for "Characterization of shared and ancestry-specific signals driving complex traits using multi-ancestry fine-mapping": susiex_nc3.cs80.snp

```
BP	SNP	PIP(CS1)	LogBF(CS1,Pop1)	LogBF(CS1,Pop2)	PIP(CS2)	LogBF(CS2,Pop1)	LogBF(CS2,Pop2)	PIP(CS3)	LogBF(CS3,Pop1)	LogBF(CS3,Pop2)
98822218	chr7:98822218:G:A	2.84103e-10	-1.87885	-1.24378	5.38239e-09	-1.87768	-1.24333	1.58711e-08	-1.87572	-1.24933
98822288	chr7:98822288:C:T	2.31735e-09	-2.11916e-10	-1.02378	4.42766e-08	-2.11916e-10	-1.01368	1.45524e-07	-2.11916e-10	-0.909202
98822471	chr7:98822471:C:T	1.97709e-09	-2.11916e-10	-1.18258	3.72057e-08	-2.11916e-10	-1.18768	1.04586e-07	-2.11916e-10	-1.23954
98822502	chr7:98822502:AC:A	2.90722e-10	-1.87889	-1.22071	5.51533e-09	-1.87681	-1.2198	1.59476e-08	-1.8745	-1.24574
98822555	chr7:98822555:C:T	2.88584e-10	-1.87862	-1.22835	5.46479e-09	-1.87824	-1.22757	1.58701e-08	-1.8768	-1.2483
98822877	chr7:98822877:G:A	1.08238e-09	-0.661223	-1.12382	1.53223e-08	-0.947902	-1.12693	3.49166e-08	-1.20531	-1.13127
98822976	chr7:98822976:G:A	5.34789e-10	-1.85668	-0.633407	1.00497e-08	-1.84674	-0.649852	4.98012e-08	-1.85468	-0.126829
98823025	chr7:98823025:G:A	4.93646e-10	-1.8619	-0.708238	9.28697e-09	-1.84799	-0.727536	5.40363e-08	-1.85704	-0.0428463
98823191	chr7:98823191:T:C	2.18944e-09	-0.165902	-0.914658	2.53814e-08	-0.634374	-0.935749	8.03406e-08	-0.488297	-1.01497
98823851	chr7:98823851:A:G	2.86415e-10	-1.86872	-1.2458	5.51436e-09	-1.8516	-1.24518	1.6143e-08	-1.87134	-1.23672
98823876	chr7:98823876:A:G	2.87258e-10	-1.86601	-1.24557	5.53977e-09	-1.84725	-1.24494	1.61744e-08	-1.869	-1.23711
98824073	chr7:98824073:AAATT:A	2.94375e-10	-1.87447	-1.21263	5.55181e-09	-1.87836	-1.21165	1.59325e-08	-1.87889	-1.24229
98824213	chr7:98824213:G:A	1.84813e-09	-2.11916e-10	-1.25003	3.49708e-08	-2.11916e-10	-1.24963	1.03774e-07	-2.11916e-10	-1.24733
98824342	chr7:98824342:T:C	3.81231e-09	-2.11916e-10	-0.525969	7.30821e-08	-2.11916e-10	-0.512557	2.77645e-07	-2.11916e-10	-0.2632
98824421	chr7:98824421:G:A	1.08624e-09	-0.659105	-1.12238	1.53478e-08	-0.948045	-1.12513	3.50249e-08	-1.20349	-1.13
98824445	chr7:98824445:T:A	1.8739e-09	-2.11916e-10	-1.23618	3.54126e-08	-2.11916e-10	-1.23707	1.1084e-07	-2.11916e-10	-1.18146
98824578	chr7:98824578:G:A	2.15629e-09	-1.09581	-2.80088e-10	2.98423e-08	-1.40821	-2.80088e-10	1.07813e-07	-1.20915	-2.80088e-10
98824796	chr7:98824796:G:A	2.01403e-09	-2.11916e-10	-1.16407	3.78809e-08	-2.11916e-10	-1.16969	1.05416e-07	-2.11916e-10	-1.23163
98824824	chr7:98824824:G:A	3.56043e-10	-1.86759	-1.02932	6.70502e-09	-1.87878	-1.02251	1.75109e-08	-1.80157	-1.22515
98824891	chr7:98824891:C:T	5.14036e-10	-1.86125	-0.66842	9.67242e-09	-1.84659	-0.688268	5.7612e-08	-1.85662	0.0208086
98824893	chr7:98824893:C:G	2.91912e-10	-1.87727	-1.21823	5.51748e-09	-1.8789	-1.21732	1.59002e-08	-1.8784	-1.24481
98824923	chr7:98824923:G:T	1.86735e-09	-2.11916e-10	-1.23969	3.54149e-08	-2.11916e-10	-1.23701	1.03588e-07	-2.11916e-10	-1.24912
98824991	chr7:98824991:G:A	2.26047e-09	-2.11916e-10	-1.04863	4.32986e-08	-2.11916e-10	-1.03602	1.13199e-07	-2.11916e-10	-1.16039
98825342	chr7:98825342:G:A	1.97344e-09	-2.11916e-10	-1.18443	3.76422e-08	-2.11916e-10	-1.17601	1.05228e-07	-2.11916e-10	-1.23341
98825515	chr7:98825515:T:C	9.99362e-10	-0.750485	-1.11436	1.44077e-08	-1.01886	-1.11752	3.26317e-08	-1.28317	-1.12109
98825727	chr7:98825727:TGGATCACGA:T	1.85278e-09	-2.11916e-10	-1.24752	3.50312e-08	-2.11916e-10	-1.2479	1.07471e-07	-2.11916e-10	-1.21232
98825848	chr7:98825848:G:A	2.90565e-10	-1.87867	-1.22146	5.51742e-09	-1.87557	-1.22066	1.59681e-08	-1.87286	-1.24609
98826403	chr7:98826403:C:T	1.86257e-09	-2.11916e-10	-1.24225	3.5189e-08	-2.11916e-10	-1.24341	1.03496e-07	-2.11916e-10	-1.25001
98827022	chr7:98827022:A:G	1.1548e-09	-1.72028	-2.80088e-10	2.63321e-08	-1.53335	-2.80088e-10	6.17325e-08	-1.76673	-2.80088e-10
98827185	chr7:98827185:C:T	2.06738e-09	-2.11916e-10	-1.13792	3.94101e-08	-2.11916e-10	-1.13012	1.08678e-07	-2.11916e-10	-1.20115
98827540	chr7:98827540:T:C	1.96291e-09	-2.11916e-10	-1.18978	3.69565e-08	-2.11916e-10	-1.1944	1.04299e-07	-2.11916e-10	-1.24228
98827647	chr7:98827647:A:C	3.59361e-10	-1.87672	-1.01091	6.84726e-09	-1.87675	-1.00354	1.71012e-08	-1.83168	-1.21871
98828163	chr7:98828163:G:A	3.76411e-10	-1.86324	-0.978035	7.08122e-09	-1.87761	-0.96908	1.8018e-08	-1.80351	-1.19467
98828266	chr7:98828266:G:A	1.9325e-09	-2.11916e-10	-1.20539	3.64378e-08	-2.11916e-10	-1.20853	1.03792e-07	-2.11916e-10	-1.24715
98828479	chr7:98828479:A:G	3.73019e-10	-1.86019	-0.990146	7.00038e-09	-1.87663	-0.981547	1.80351e-08	-1.79698	-1.20024
98828611	chr7:98828611:A:G	3.7307e-10	-1.87791	-0.972288	7.13456e-09	-1.87504	-0.96415	1.72432e-08	-1.83823	-1.20389
98828614	chr7:98828614:C:T	3.46449e-10	-1.8344	-1.08982	6.44987e-09	-1.86217	-1.07791	1.78374e-08	-1.78971	-1.21853
98828928	chr7:98828928:C:T	2.83294e-10	-1.87786	-1.24761	5.51884e-09	-1.84651	-1.24946	2.35985e-08	-1.78474	-0.943623
98829078	chr7:98829078:G:A	3.1786e-10	-1.85875	-1.1516	5.97755e-09	-1.8715	-1.14463	1.66328e-08	-1.84555	-1.23262
98829461	chr7:98829461:T:C	2.20547e-09	-2.11916e-10	-1.07326	4.21701e-08	-2.11916e-10	-1.06243	1.08491e-07	-2.11916e-10	-1.20288
98829516	chr7:98829516:C:T	5.33378e-10	-1.54958	-0.943149	8.61104e-09	-1.70024	-0.950853	2.30695e-08	-1.80514	-0.945889
98829624	chr7:98829624:C:A	2.43044e-09	-2.11916e-10	-0.976132	4.55526e-08	-2.11916e-10	-0.985274	1.16065e-07	-2.11916e-10	-1.13539
98829864	chr7:98829864:C:T	2.25509e-09	-2.11916e-10	-1.05101	4.32225e-08	-2.11916e-10	-1.03778	1.09585e-07	-2.11916e-10	-1.19284
98830084	chr7:98830084:A:G	2.60155e-09	-2.11916e-10	-0.908097	4.99775e-08	-2.11916e-10	-0.892567	1.18398e-07	-2.11916e-10	-1.11549
98830211	chr7:98830211:G:A	2.00853e-09	-2.11916e-10	-1.1668	3.78767e-08	-2.11916e-10	-1.1698	1.19325e-07	-2.11916e-10	-1.10769
98830241	chr7:98830241:C:T	1.18701e-09	-1.69276	-2.80088e-10	2.01806e-08	-1.79942	-2.80088e-10	7.72353e-08	-1.54269	-2.80088e-10
98830345	chr7:98830345:G:A	1.95051e-09	-2.11916e-10	-1.19612	3.72048e-08	-2.11916e-10	-1.1877	1.03494e-07	-2.11916e-10	-1.25003
98830506	chr7:98830506:C:T	1.88469e-09	-2.11916e-10	-1.23044	3.57234e-08	-2.11916e-10	-1.22833	1.03505e-07	-2.11916e-10	-1.24992
98830745	chr7:98830745:T:G	2.00323e-09	-2.11916e-10	-1.16944	3.78303e-08	-2.11916e-10	-1.17103	1.20926e-07	-2.11916e-10	-1.09436
98830770	chr7:98830770:C:T	6.24722e-10	-1.65604	-0.678614	1.2141e-08	-1.58919	-0.718357	1.11577e-07	-1.85581	0.680975
98831099	chr7:98831099:A:G	1.99486e-09	-2.11916e-10	-1.17363	3.77245e-08	-2.11916e-10	-1.17383	1.26923e-07	-2.11916e-10	-1.04596
98831300	chr7:98831300:A:G	1.86372e-09	-2.11916e-10	-1.24163	3.52295e-08	-2.11916e-10	-1.24226	1.08023e-07	-2.11916e-10	-1.2072
98831474	chr7:98831474:G:T	3.70667e-10	-1.67619	-1.18047	6.37894e-09	-1.77032	-1.18081	1.96706e-08	-1.75501	-1.15541
98831600	chr7:98831600:C:T	4.16439e-10	-1.58459	-1.15563	8.59765e-09	-1.49177	-1.16088	2.81464e-08	-1.47724	-1.07489
98831875	chr7:98831875:G:A	1.97249e-09	-2.11916e-10	-1.18491	3.74569e-08	-2.11916e-10	-1.18095	1.03589e-07	-2.11916e-10	-1.24911
98831931	chr7:98831931:G:C	6.25194e-10	-1.0967	-1.2372	1.31383e-08	-0.991008	-1.2376	2.29456e-08	-1.53819	-1.21823
98832216	chr7:98832216:A:G	1.87783e-09	-2.11916e-10	-1.23409	3.5563e-08	-2.11916e-10	-1.23284	1.07882e-07	-2.11916e-10	-1.20851
98832282	chr7:98832282:C:A	1.8631e-09	-2.11916e-10	-1.24196	3.52619e-08	-2.11916e-10	-1.24134	1.09582e-07	-2.11916e-10	-1.19287
98832311	chr7:98832311:A:G	1.85597e-09	-2.11916e-10	-1.2458	3.50484e-08	-2.11916e-10	-1.24741	1.06894e-07	-2.11916e-10	-1.2177
98832325	chr7:98832325:A:G	1.86315e-09	-2.11916e-10	-1.24194	3.52721e-08	-2.11916e-10	-1.24105	1.09621e-07	-2.11916e-10	-1.19251
98832353	chr7:98832353:C:T	1.95169e-09	-2.11916e-10	-1.19551	3.69622e-08	-2.11916e-10	-1.19424	1.04569e-07	-2.11916e-10	-1.23969
98832621	chr7:98832621:A:G	7.46768e-10	-1.14004	-1.01616	1.50973e-08	-1.06299	-1.02663	6.46584e-08	-0.912379	-0.808048
98832713	chr7:98832713:T:C	6.32007e-10	-1.14176	-1.1813	1.27244e-08	-1.07671	-1.18391	2.11907e-08	-1.58598	-1.25
98832727	chr7:98832727:T:C	1.87819e-09	-2.11916e-10	-1.23389	3.54071e-08	-2.11916e-10	-1.23723	1.09723e-07	-2.11916e-10	-1.19158
98832749	chr7:98832749:A:G	9.93688e-10	-1.87054	-2.80088e-10	1.91023e-08	-1.85433	-2.80088e-10	6.42677e-08	-1.72649	-2.80088e-10
98832954	chr7:98832954:G:A	5.37039e-10	-1.34275	-1.14314	1.51032e-08	-0.945664	-1.14357	1.77104e-08	-1.76775	-1.24764
98833141	chr7:98833141:C:G	1.95168e-09	-2.11916e-10	-1.19552	3.6962e-08	-2.11916e-10	-1.19425	1.04569e-07	-2.11916e-10	-1.23969
98833142	chr7:98833142:A:C	4.91331e-10	-1.33105	-1.24379	9.95718e-09	-1.26169	-1.24415	2.00474e-08	-1.67174	-1.2197
98833379	chr7:98833379:A:G	5.88778e-10	-1.6243	-0.769612	1.19196e-08	-1.54701	-0.778945	7.24277e-08	-1.46339	-0.143561
98833384	chr7:98833384:A:T	5.0651e-10	-1.29493	-1.24948	1.00268e-08	-1.24938	-1.2495	2.06495e-08	-1.66259	-1.19926
98833458	chr7:98833458:A:G	1.95168e-09	-2.11916e-10	-1.19552	3.6962e-08	-2.11916e-10	-1.19425	1.04569e-07	-2.11916e-10	-1.23969
98833804	chr7:98833804:G:C	2.0138e-09	-2.11916e-10	-1.16418	3.80561e-08	-2.11916e-10	-1.16508	1.05923e-07	-2.11916e-10	-1.22684
98834664	chr7:98834664:T:C	1.92352e-09	-2.11916e-10	-1.21005	3.65294e-08	-2.11916e-10	-1.20602	1.03586e-07	-2.11916e-10	-1.24914
98834825	chr7:98834825:T:A	1.94548e-09	-2.11916e-10	-1.19869	3.67518e-08	-2.11916e-10	-1.19995	1.04249e-07	-2.11916e-10	-1.24276
98834915	chr7:98834915:G:A	1.94506e-09	-2.11916e-10	-1.19891	3.67987e-08	-2.11916e-10	-1.19868	1.04232e-07	-2.11916e-10	-1.24292
98834964	chr7:98834964:T:C	4.69166e-10	-1.37889	-1.24212	9.40035e-09	-1.32098	-1.24241	1.95291e-08	-1.69117	-1.22647
98835088	chr7:98835088:A:G	5.39878e-10	-1.23478	-1.24584	7.59711e-09	-1.5284	-1.24798	4.49838e-08	-0.926136	-1.15711
98835099	chr7:98835099:CATCATT:C	2.15401e-09	-2.11916e-10	-1.09687	4.03591e-08	-2.11916e-10	-1.10632	1.33606e-07	-2.11916e-10	-0.994649
98835248	chr7:98835248:G:A	5.79086e-10	-1.40989	-1.00062	1.14634e-08	-1.35427	-1.01071	4.62586e-08	-1.25872	-0.79658
98835314	chr7:98835314:A:G	8.01912e-10	-1.13982	-0.945137	1.59147e-08	-1.07973	-0.957164	7.03066e-08	-0.924327	-0.712351
98835665	chr7:98835665:C:T	2.27674e-09	-2.11916e-10	-1.04146	4.39235e-08	-2.11916e-10	-1.02169	1.06968e-07	-2.11916e-10	-1.21702
98835843	chr7:98835843:T:C	3.82583e-10	-1.74358	-1.08143	8.80316e-09	-1.55198	-1.07705	1.82066e-08	-1.823	-1.16476
98835990	chr7:98835990:G:A	2.27568e-09	-2.11916e-10	-1.04193	4.38101e-08	-2.11916e-10	-1.02428	1.24135e-07	-2.11916e-10	-1.06817
98836062	chr7:98836062:G:A	2.02811e-09	-2.11916e-10	-1.1571	3.83811e-08	-2.11916e-10	-1.15658	1.07424e-07	-2.11916e-10	-1.21276
98836444	chr7:98836444:C:T	1.91262e-09	-2.11916e-10	-1.21573	3.63748e-08	-2.11916e-10	-1.21026	1.12427e-07	-2.11916e-10	-1.16724
98836642	chr7:98836642:G:A	1.93943e-09	-2.11916e-10	-1.20181	3.67399e-08	-2.11916e-10	-1.20028	1.18492e-07	-2.11916e-10	-1.1147
98836659	chr7:98836659:G:A	4.51342e-10	-1.87232	-0.787417	9.25303e-09	-1.80134	-0.777848	1.72425e-08	-1.85105	-1.19112
98836840	chr7:98836840:G:A	5.57692e-10	-1.22711	-1.22104	1.06839e-08	-1.21091	-1.22449	2.45492e-08	-1.46711	-1.22175
98836863	chr7:98836863:T:C	5.03642e-10	-1.7571	-0.792989	8.80625e-09	-1.85417	-0.774507	2.31729e-08	-1.64065	-1.10592
98837163	chr7:98837163:C:T	5.54548e-10	-1.66389	-0.789913	9.51337e-09	-1.76606	-0.785384	2.71315e-08	-1.73065	-0.858201
98837295	chr7:98837295:C:T	5.61849e-10	-1.22074	-1.21999	1.07641e-08	-1.20442	-1.22351	2.4704e-08	-1.46184	-1.22073
98837529	chr7:98837529:G:A	1.18694e-09	-0.455576	-1.23725	1.52365e-08	-0.84752	-1.23293	1.05623e-07	0.012631	-1.2423
98837605	chr7:98837605:C:T	2.07688e-09	-2.11916e-10	-1.13334	3.93916e-08	-2.11916e-10	-1.13059	1.31647e-07	-2.11916e-10	-1.00942
98837606	chr7:98837606:A:G	5.47994e-10	-1.24607	-1.21962	1.04915e-08	-1.23042	-1.22316	2.42266e-08	-1.48172	-1.22037
98837897	chr7:98837897:C:T	6.25259e-10	-1.08821	-1.24558	1.21767e-08	-1.05808	-1.24653	2.60591e-08	-1.37914	-1.25003
98838080	chr7:98838080:TTG:T	9.12667e-10	-1.28888	-0.666709	2.58009e-08	-0.874347	-0.679383	3.74282e-08	-1.5395	-0.727621
98838284	chr7:98838284:C:T	1.96409e-09	-2.11916e-10	-1.18918	3.7058e-08	-2.11916e-10	-1.19166	1.17415e-07	-2.11916e-10	-1.12383
98838704	chr7:98838704:A:C	3.10169e-09	0.206614	-0.938871	1.65898e-07	1.2588	-0.951572	1.19236e-07	-0.137177	-0.97126
98838739	chr7:98838739:T:C	1.87685e-09	-2.11916e-10	-1.23461	3.55751e-08	-2.11916e-10	-1.23249	1.03526e-07	-2.11916e-10	-1.24972
98838798	chr7:98838798:G:A	1.87632e-09	-2.11916e-10	-1.23489	3.54179e-08	-2.11916e-10	-1.23692	1.03521e-07	-2.11916e-10	-1.24977
98838872	chr7:98838872:C:T	1.29328e-09	-0.369152	-1.23787	3.06234e-08	-0.146256	-1.23612	5.1476e-08	-0.727873	-1.22056
98839945	chr7:98839945:G:A	5.16951e-10	-1.74608	-0.777933	1.22296e-08	-1.55028	-0.749999	1.76106e-08	-1.84652	-1.17453
98841825	chr7:98841825:G:A	2.82633e-09	-2.11916e-10	-0.825225	5.3403e-08	-2.11916e-10	-0.826274	2.02445e-07	-2.11916e-10	-0.579075
98841859	chr7:98841859:A:G	1.98678e-09	-2.11916e-10	-1.17769	3.747e-08	-2.11916e-10	-1.1806	1.20067e-07	-2.11916e-10	-1.10149
98841921	chr7:98841921:A:C	1.09513e-09	-0.711919	-1.06141	1.54931e-08	-1.02067	-1.04308	8.45517e-08	-0.245156	-1.20703
98842004	chr7:98842004:A:G	2.01244e-09	-2.11916e-10	-1.16486	3.79703e-08	-2.11916e-10	-1.16733	1.21427e-07	-2.11916e-10	-1.09023
98842077	chr7:98842077:T:C	3.47085e-10	-1.87525	-1.04714	6.67144e-09	-1.87616	-1.03014	1.73376e-08	-1.78664	-1.25003
98842295	chr7:98842295:G:A	6.83212e-09	-2.11916e-10	0.0574295	1.18855e-07	-2.11916e-10	-0.0262387	5.06388e-07	-2.11916e-10	0.337759
98842967	chr7:98842967:T:G	4.29174e-10	-1.46239	-1.24771	7.65318e-09	-1.5211	-1.24792	2.27352e-08	-1.51588	-1.24975
98843463	chr7:98843463:G:A	5.25803e-10	-1.34201	-1.16502	1.02879e-08	-1.30677	-1.1664	3.70105e-08	-1.28476	-0.993582
98843674	chr7:98843674:G:T	1.91663e-09	-2.11916e-10	-1.21364	3.60717e-08	-2.11916e-10	-1.21863	1.04339e-07	-2.11916e-10	-1.2419
98844078	chr7:98844078:C:T	5.27288e-09	-2.11916e-10	-0.201628	9.23676e-08	-2.11916e-10	-0.278364	3.78876e-07	-2.11916e-10	0.0476655
98844223	chr7:98844223:C:T	1.33923e-09	-1.57211	-2.80088e-10	2.48878e-08	-1.58976	-2.80088e-10	8.96366e-08	-1.39378	-2.80088e-10
98845158	chr7:98845158:T:C	8.72458e-10	-0.763718	-1.23693	1.42964e-08	-0.901714	-1.24242	1.4959e-07	0.103493	-0.985136
98845161	chr7:98845161:G:A	3.09287e-09	-2.11916e-10	-0.735105	5.87502e-08	-2.11916e-10	-0.730847	2.21412e-07	-2.11916e-10	-0.489518
98845326	chr7:98845326:G:A	2.17507e-09	-2.11916e-10	-1.08715	4.08406e-08	-2.11916e-10	-1.09446	1.3574e-07	-2.11916e-10	-0.978806
98845439	chr7:98845439:G:A	1.86569e-09	-2.11916e-10	-1.24057	3.52703e-08	-2.11916e-10	-1.2411	1.03817e-07	-2.11916e-10	-1.24691
98845861	chr7:98845861:G:A	5.01866e-09	-0.251042	-2.80088e-10	6.85286e-08	-0.57689	-2.80088e-10	1.86013e-07	-0.663728	-2.80088e-10
98846135	chr7:98846135:T:A	3.9005e-10	-1.87312	-0.932568	8.00389e-09	-1.80663	-0.917581	1.64918e-08	-1.83972	-1.24697
98846330	chr7:98846330:T:C	4.35594e-10	-1.44526	-1.24999	6.71999e-09	-1.64972	-1.24933	5.31646e-08	-0.851479	-1.06467
98846664	chr7:98846664:C:T	4.2996e-10	-1.56996	-1.13831	8.4611e-09	-1.52626	-1.1424	3.13379e-08	-1.46445	-0.980263
98847114	chr7:98847114:C:T	1.06589e-09	-1.8004	-2.80088e-10	1.86973e-08	-1.87576	-2.80088e-10	5.52005e-08	-1.87857	-2.80088e-10
98847264	chr7:98847264:G:A	5.79526e-10	-1.64351	-0.766238	9.805e-09	-1.75917	-0.762082	2.83105e-08	-1.73446	-0.811848
98847487	chr7:98847487:C:T	2.12998e-09	-2.11916e-10	-1.10809	3.99611e-08	-2.11916e-10	-1.11623	1.31947e-07	-2.11916e-10	-1.00715
98847488	chr7:98847488:G:A	3.54716e-10	-1.67208	-1.22856	6.02235e-09	-1.77868	-1.22998	2.04271e-08	-1.63952	-1.23316
98847516	chr7:98847516:G:C	1.06507e-09	-1.80116	-2.80088e-10	2.52666e-08	-1.57466	-2.80088e-10	5.60359e-08	-1.86355	-2.80088e-10
98848857	chr7:98848857:C:G	1.90311e-09	-2.11916e-10	-1.22072	3.61065e-08	-2.11916e-10	-1.21767	1.03919e-07	-2.11916e-10	-1.24594
98848943	chr7:98848943:G:A	2.84367e-10	-1.87431	-1.24738	5.76422e-09	-1.81033	-1.24214	2.35838e-08	-1.8294	-0.899585
98849644	chr7:98849644:A:G	2.06236e-09	-2.11916e-10	-1.14036	3.87321e-08	-2.11916e-10	-1.14747	1.26259e-07	-2.11916e-10	-1.05121
98849730	chr7:98849730:A:G	3.33657e-10	-1.71362	-1.24822	6.11963e-09	-1.74465	-1.24799	1.877e-08	-1.71811	-1.23918
98849989	chr7:98849989:G:A	1.14293e-08	0.571975	-2.80088e-10	8.67616e-07	1.96161	-2.80088e-10	7.71413e-07	0.758679	-2.80088e-10
98851951	chr7:98851951:G:T	5.24695e-10	-1.32066	-1.18848	1.32455e-08	-1.03047	-1.19001	2.80833e-08	-1.31279	-1.24158
98852081	chr7:98852081:G:A	1.0754e-09	-1.79152	-2.80088e-10	1.92972e-08	-1.84418	-2.80088e-10	5.55624e-08	-1.87204	-2.80088e-10
98852219	chr7:98852219:C:A	1.23851e-09	-0.70294	-0.947352	2.70651e-08	-0.556872	-0.949024	3.14049e-08	-1.33469	-1.10789
98852446	chr7:98852446:A:G	2.43424e-09	-0.974571	-2.80088e-10	5.66599e-08	-0.767074	-2.80088e-10	1.70742e-07	-0.749393	-2.80088e-10
98852740	chr7:98852740:A:G	1.87277e-09	-2.11916e-10	-1.23679	3.53642e-08	-2.11916e-10	-1.23844	1.07384e-07	-2.11916e-10	-1.21314
98852887	chr7:98852887:G:A	1.06092e-09	-1.80507	-2.80088e-10	1.91569e-08	-1.85148	-2.80088e-10	5.58524e-08	-1.86683	-2.80088e-10
98853394	chr7:98853394:G:A	2.80166e-09	-2.11916e-10	-0.833993	5.37801e-08	-2.11916e-10	-0.819238	1.55872e-07	-2.11916e-10	-0.840508
98853735	chr7:98853735:G:A	1.12988e-09	-1.12493	-0.617164	2.34405e-08	-1.02952	-0.620159	3.20169e-08	-1.60074	-0.822543
98853887	chr7:98853887:T:C	1.1625e-09	-0.969354	-0.744281	2.82668e-08	-0.723973	-0.738479	5.27352e-08	-1.05521	-0.869048
98853974	chr7:98853974:G:A	1.21492e-09	-1.08508	-0.584448	2.5137e-08	-0.991146	-0.588653	3.39332e-08	-1.57221	-0.792943
98854012	chr7:98854012:T:C	1.88245e-09	-2.11916e-10	-1.23163	3.57793e-08	-2.11916e-10	-1.22677	1.04714e-07	-2.11916e-10	-1.23831
98854546	chr7:98854546:T:C	8.39192e-10	-0.810257	-1.22926	1.91504e-08	-0.625604	-1.22621	5.47263e-08	-0.648049	-1.23915
98854905	chr7:98854905:G:A	1.12877e-09	-1.74307	-2.80088e-10	1.99919e-08	-1.80881	-2.80088e-10	5.51876e-08	-1.87881	-2.80088e-10
98856316	chr7:98856316:G:C	2.44736e-09	-2.11916e-10	-0.969197	4.65649e-08	-2.11916e-10	-0.963293	1.30189e-07	-2.11916e-10	-1.02056
98856726	chr7:98856726:C:T	2.86799e-10	-1.86617	-1.24701	5.42756e-09	-1.86634	-1.24632	1.81029e-08	-1.76662	-1.22685
98856885	chr7:98856885:C:T	1.87258e-09	-2.11916e-10	-1.23689	3.55681e-08	-2.11916e-10	-1.23269	1.04273e-07	-2.11916e-10	-1.24254
98857333	chr7:98857333:A:G	1.53079e-09	-0.533163	-0.90526	3.96617e-08	-0.226103	-0.897652	7.6321e-08	-0.568652	-0.985944
98857350	chr7:98857350:C:T	1.55089e-09	-0.908081	-0.517292	3.19889e-08	-0.81759	-0.521162	4.08246e-08	-1.44454	-0.735719
98857930	chr7:98857930:C:T	5.31483e-10	-1.33323	-1.16306	1.18564e-08	-1.14928	-1.18199	4.21516e-08	-1.85683	-0.291438
98858365	chr7:98858365:AC:A	1.20849e-09	-1.08753	-0.587307	2.48492e-08	-1.00103	-0.590289	3.38702e-08	-1.56838	-0.79863
98858611	chr7:98858611:G:A	1.07255e-09	-1.79417	-2.80088e-10	1.92888e-08	-1.84462	-2.80088e-10	5.56478e-08	-1.8705	-2.80088e-10
98858632	chr7:98858632:CTT:C	1.78831e-08	-2.11916e-10	1.01965	3.04627e-07	-2.11916e-10	0.914948	1.5058e-06	-2.11916e-10	1.42754
98859118	chr7:98859118:G:A	4.62228e-09	-2.11916e-10	-0.333318	8.89033e-08	-2.11916e-10	-0.316591	3.19966e-07	-2.11916e-10	-0.121329
98859199	chr7:98859199:G:A	4.48393e-10	-1.50691	-1.15938	1.02006e-08	-1.30356	-1.17814	4.17534e-08	-1.8786	-0.27916
98859248	chr7:98859248:T:C	2.0155e-09	-1.71761	0.554268	3.54188e-08	-1.79095	0.55405	7.31652e-08	-1.87866	0.281836
98859323	chr7:98859323:A:G	9.13103e-10	-1.5598	-0.395309	1.34938e-08	-1.74672	-0.455188	7.71509e-07	-0.0531163	0.811921
98859557	chr7:98859557:A:G	9.70434e-10	-1.56182	-0.332393	1.43083e-08	-1.7487	-0.394603	8.45266e-07	-0.0587913	0.908899
98859656	chr7:98859656:C:G	1.27493e-09	-0.483994	-1.13732	1.49265e-08	-0.948995	-1.15201	9.84857e-07	1.65072	-0.647768
98859968	chr7:98859968:C:T	1.29833e-09	-1.60312	-2.80088e-10	2.7124e-08	-1.50372	-2.80088e-10	6.30001e-08	-1.74641	-2.80088e-10
98860933	chr7:98860933:ACT:A	8.9749e-09	-2.11916e-10	0.330227	1.61634e-07	-2.11916e-10	0.281191	7.55088e-07	-2.11916e-10	0.73729
98861262	chr7:98861262:C:T	2.32989e-09	0.227743	-1.24613	4.69001e-08	0.289359	-1.24548	1.57059e-07	0.392761	-1.22569
98861533	chr7:98861533:A:G	9.32561e-10	-1.0996	-0.834428	2.24224e-08	-0.866527	-0.827553	5.35216e-08	-1.02959	-0.879873
98861544	chr7:98861544:G:A	2.01736e-09	-2.11916e-10	-1.16241	3.79564e-08	-2.11916e-10	-1.1677	1.19302e-07	-2.11916e-10	-1.10788
98861615	chr7:98861615:G:A	5.25714e-10	-1.33112	-1.17608	1.18303e-08	-1.13977	-1.19371	4.0326e-08	-1.8565	-0.336051
98861902	chr7:98861902:T:G	4.60669e-09	-2.11916e-10	-0.336696	8.85844e-08	-2.11916e-10	-0.320185	3.18014e-07	-2.11916e-10	-0.127449
98861971	chr7:98861971:G:A	1.99302e-09	-2.11916e-10	-1.17455	3.785e-08	-2.11916e-10	-1.17051	1.191e-07	-2.11916e-10	-1.10958
98862572	chr7:98862572:C:T	2.47867e-09	-0.956483	-2.80088e-10	5.90923e-08	-0.72504	-2.80088e-10	6.57524e-08	-1.70365	-2.80088e-10
98863201	chr7:98863201:C:A	3.8659e-10	-1.66258	-1.15201	7.86683e-09	-1.5702	-1.17129	4.45105e-08	-1.84268	-0.25114
98863439	chr7:98863439:G:A	9.24552e-10	-0.70846	-1.23419	2.39257e-08	-0.395738	-1.23345	4.7554e-08	-0.777828	-1.24985
98863915	chr7:98863915:G:A	1.09813e-09	-1.77059	-2.80088e-10	1.95723e-08	-1.83003	-2.80088e-10	5.53652e-08	-1.87559	-2.80088e-10
98864208	chr7:98864208:C:A	1.08461e-09	-1.78298	-2.80088e-10	1.94073e-08	-1.83849	-2.80088e-10	5.54951e-08	-1.87325	-2.80088e-10
98864515	chr7:98864515:C:T	1.89265e-09	-2.11916e-10	-1.22623	3.60041e-08	-2.11916e-10	-1.22051	1.05153e-07	-2.11916e-10	-1.23413
98864966	chr7:98864966:G:A	6.76386e-10	-1.49746	-0.757732	1.65511e-08	-1.24428	-0.753412	3.78842e-08	-1.44815	-0.806864
98865905	chr7:98865905:C:T	2.33555e-09	-2.11916e-10	-1.01596	4.46885e-08	-2.11916e-10	-1.00442	1.26034e-07	-2.11916e-10	-1.05299
98866619	chr7:98866619:C:A	3.25668e-09	-0.683498	-2.80088e-10	7.60164e-08	-0.473192	-2.80088e-10	2.37281e-07	-0.420297	-2.80088e-10
98866744	chr7:98866744:G:A	4.31917e-09	-2.11916e-10	-0.401141	8.58098e-08	-2.11916e-10	-0.352007	1.64913e-07	-2.11916e-10	-0.784125
98867866	chr7:98867866:T:C	2.10726e-09	-2.11916e-10	-1.11882	3.93444e-08	-2.11916e-10	-1.13179	1.27388e-07	-2.11916e-10	-1.04231
98868052	chr7:98868052:A:T	1.58286e-08	0.897612	-2.80088e-10	2.54885e-07	0.736672	-2.80088e-10	4.32263e-07	0.17949	-2.80088e-10
98868237	chr7:98868237:A:G	2.0465e-09	-2.11916e-10	-1.14807	3.89737e-08	-2.11916e-10	-1.14125	1.25997e-07	-2.11916e-10	-1.05328
98868267	chr7:98868267:G:A	2.15499e-09	-1.09642	-2.80088e-10	3.14098e-08	-1.35702	-2.80088e-10	1.28512e-07	-1.03352	-2.80088e-10
98868645	chr7:98868645:GAGA:G	1.03952e-09	-1.82544	-2.80088e-10	1.88039e-08	-1.87007	-2.80088e-10	5.53293e-08	-1.87624	-2.80088e-10
98868837	chr7:98868837:T:A	1.01832e-09	-1.84606	-2.80088e-10	2.32241e-08	-1.65895	-2.80088e-10	6.57384e-08	-1.70386	-2.80088e-10
98868987	chr7:98868987:C:T	7.0162e-09	-2.11916e-10	0.0840167	1.33832e-07	-2.11916e-10	0.0924441	3.5322e-07	-2.11916e-10	-0.0224527
98869398	chr7:98869398:T:C	2.26954e-09	-2.11916e-10	-1.04463	4.36844e-08	-2.11916e-10	-1.02715	1.0601e-07	-2.11916e-10	-1.22601
98869663	chr7:98869663:G:T	1.88387e-09	-2.11916e-10	-1.23088	3.55176e-08	-2.11916e-10	-1.23411	1.08625e-07	-2.11916e-10	-1.20164
98870095	chr7:98870095:C:T	7.67958e-09	-2.11916e-10	0.17436	1.46313e-07	-2.11916e-10	0.181605	3.83759e-07	-2.11916e-10	0.0604711
98870125	chr7:98870125:C:T	1.72654e-09	-0.081856	-1.23623	2.22413e-08	-0.471506	-1.23068	1.48506e-06	2.5371	-1.12343
98870415	chr7:98870415:C:T	4.89989e-09	-2.11916e-10	-0.274991	9.34944e-08	-2.11916e-10	-0.266238	2.48981e-07	-2.11916e-10	-0.372168
98870654	chr7:98870654:T:C	9.14525e-09	-2.11916e-10	0.34903	1.74576e-07	-2.11916e-10	0.358218	4.50591e-07	-2.11916e-10	0.221017
98870722	chr7:98870722:T:G	3.35361e-10	-1.73312	-1.22363	5.89057e-09	-1.80522	-1.22557	1.66382e-08	-1.87868	-1.19917
98870751	chr7:98870751:C:T	1.84257e-09	-1.69337	0.440326	3.20454e-08	-1.77492	0.437933	6.51679e-08	-1.87686	0.164283
98870903	chr7:98870903:C:A	3.28257e-10	-1.7566	-1.22157	5.8098e-09	-1.82098	-1.22362	1.67165e-08	-1.87684	-1.19631
98871175	chr7:98871175:G:A	4.01035e-09	-2.11916e-10	-0.475325	7.34902e-08	-2.11916e-10	-0.506989	2.71332e-07	-2.11916e-10	-0.286199
98871202	chr7:98871202:C:T	6.78437e-10	-1.74848	-0.503686	1.20711e-08	-1.81365	-0.499678	4.03036e-08	-1.87827	-0.314833
98872055	chr7:98872055:C:T	1.82253e-09	-1.70378	0.439797	3.1772e-08	-1.78285	0.437295	6.50504e-08	-1.87785	0.163467
98872359	chr7:98872359:C:G	5.87421e-10	-1.76455	-0.631672	1.04594e-08	-1.82676	-0.629877	3.45389e-08	-1.87607	-0.471386
98872501	chr7:98872501:G:A	5.39455e-10	-1.38809	-1.09331	1.42107e-08	-1.05967	-1.09048	2.80287e-08	-1.41475	-1.14157
98872762	chr7:98872762:T:G	6.97863e-10	-1.1216	-1.10233	1.84919e-08	-0.787429	-1.09938	3.50442e-08	-1.17771	-1.15522
98872871	chr7:98872871:T:G	4.93313e-09	-2.11916e-10	-0.268232	9.38802e-08	-2.11916e-10	-0.26212	2.5127e-07	-2.11916e-10	-0.363016
98872947	chr7:98872947:C:T	2.06564e-09	-2.11916e-10	-1.13876	3.88453e-08	-2.11916e-10	-1.14455	1.23201e-07	-2.11916e-10	-1.07573
98873385	chr7:98873385:G:A	1.11205e-09	-1.758	-2.80088e-10	1.97354e-08	-1.82173	-2.80088e-10	5.52477e-08	-1.87772	-2.80088e-10
98873409	chr7:98873409:C:T	3.10462e-10	-1.79703	-1.23687	5.57623e-09	-1.84736	-1.23827	1.64751e-08	-1.86668	-1.22101
98873467	chr7:98873467:G:T	2.44005e-09	-2.11916e-10	-0.972185	4.62004e-08	-2.11916e-10	-0.971152	1.20851e-07	-2.11916e-10	-1.09498
98873708	chr7:98873708:T:C	4.80599e-09	-2.11916e-10	-0.294341	8.92817e-08	-2.11916e-10	-0.312344	2.15781e-07	-2.11916e-10	-0.515279
98873803	chr7:98873803:C:T	7.73444e-09	-2.11916e-10	0.181479	1.39706e-07	-2.11916e-10	0.135397	6.18894e-07	-2.11916e-10	0.53839
98873886	chr7:98873886:C:G	5.8944e-10	-1.2287	-1.16409	1.4602e-08	-0.940363	-1.18262	4.3089e-08	-1.82949	-0.296791
98874091	chr7:98874091:G:A	2.88937e-09	-2.11916e-10	-0.803166	5.42406e-08	-2.11916e-10	-0.810711	1.3602e-07	-2.11916e-10	-0.97674
98874378	chr7:98874378:TTA:T	4.783e-10	-1.35669	-1.24503	1.27318e-08	-1.01221	-1.24783	3.77728e-08	-1.1158	-1.14215
98874644	chr7:98874644:TAATC:T	4.31754e-10	-1.51024	-1.19386	1.0444e-08	-1.24959	-1.20852	3.65126e-08	-1.87745	-0.414437
98874715	chr7:98874715:C:T	4.37722e-10	-1.52225	-1.16813	1.06385e-08	-1.25357	-1.18609	4.00935e-08	-1.87735	-0.320976
98874717	chr7:98874717:AG:A	1.09754e-09	-1.77114	-2.80088e-10	1.95578e-08	-1.83077	-2.80088e-10	5.53437e-08	-1.87598	-2.80088e-10
98874723	chr7:98874723:A:G	7.61054e-10	-0.998462	-1.13879	2.17807e-08	-0.586638	-1.13648	4.39307e-08	-0.934759	-1.17217
98874752	chr7:98874752:C:T	1.12799e-09	-1.74377	-2.80088e-10	1.99308e-08	-1.81187	-2.80088e-10	5.51939e-08	-1.87869	-2.80088e-10
98874876	chr7:98874876:G:A	1.83647e-09	-1.25636	-2.80088e-10	4.78268e-08	-0.936555	-2.80088e-10	6.02997e-08	-1.79022	-2.80088e-10
98875608	chr7:98875608:C:T	1.1078e-09	-1.76183	-2.80088e-10	1.96821e-08	-1.82443	-2.80088e-10	5.52697e-08	-1.87732	-2.80088e-10
98875650	chr7:98875650:C:A	1.87061e-09	-2.11916e-10	-1.23794	3.53075e-08	-2.11916e-10	-1.24004	1.08627e-07	-2.11916e-10	-1.20162
98875814	chr7:98875814:G:C	6.74504e-09	-2.11916e-10	0.0446024	1.28884e-07	-2.11916e-10	0.054773	3.36543e-07	-2.11916e-10	-0.0708189
98876498	chr7:98876498:G:A	4.89191e-10	-1.42037	-1.15884	1.21151e-08	-1.13187	-1.17782	4.19507e-08	-1.86732	-0.28573
98876505	chr7:98876505:C:T	8.23948e-10	-0.895255	-1.1626	1.17654e-08	-1.16128	-1.1777	9.63943e-07	1.51303	-0.531543
98876661	chr7:98876661:T:C	1.88339e-09	-2.11916e-10	-1.23113	3.57349e-08	-2.11916e-10	-1.22801	1.03504e-07	-2.11916e-10	-1.24993
98876840	chr7:98876840:G:A	2.12774e-09	-2.11916e-10	-1.10915	3.97073e-08	-2.11916e-10	-1.12261	1.29119e-07	-2.11916e-10	-1.02881
98877105	chr7:98877105:G:A	9.41591e-09	0.378196	-2.80088e-10	3.19503e-07	0.962626	-2.80088e-10	2.68766e-07	-0.295701	-2.80088e-10
98877151	chr7:98877151:T:C	1.64208e-09	-0.123	-1.24524	2.12282e-08	-0.507042	-1.24177	1.40599e-06	2.44762	-1.08867
98877559	chr7:98877559:T:G	2.16939e-09	-2.11916e-10	-1.08976	4.13793e-08	-2.11916e-10	-1.08136	1.17762e-07	-2.11916e-10	-1.12088
98878062	chr7:98878062:C:T	1.82958e-09	-1.26012	-2.80088e-10	4.04873e-08	-1.10315	-2.80088e-10	1.28103e-07	-1.03671	-2.80088e-10
98878150	chr7:98878150:C:CGAG	2.12044e-09	-2.11916e-10	-1.11258	3.95543e-08	-2.11916e-10	-1.12647	1.28343e-07	-2.11916e-10	-1.03484
98878179	chr7:98878179:C:T	5.48304e-09	-2.11916e-10	-0.162545	1.04392e-07	-2.11916e-10	-0.155986	2.77513e-07	-2.11916e-10	-0.263677
98878400	chr7:98878400:A:T	1.90069e-09	-2.11916e-10	-1.22199	3.61814e-08	-2.11916e-10	-1.21559	1.05536e-07	-2.11916e-10	-1.2305
98878409	chr7:98878409:G:A	3.26104e-09	-2.11916e-10	-0.682159	6.22746e-08	-2.11916e-10	-0.672587	2.07869e-07	-2.11916e-10	-0.552637
98878806	chr7:98878806:T:C	6.05447e-10	-1.11748	-1.24851	1.50965e-08	-0.842418	-1.24726	4.01817e-08	-0.988629	-1.2075
98879072	chr7:98879072:G:C	1.85212e-09	-2.11916e-10	-1.24787	3.50937e-08	-2.11916e-10	-1.24612	1.03536e-07	-2.11916e-10	-1.24962
98879130	chr7:98879130:C:A	8.50179e-10	-0.983244	-1.04327	2.3461e-08	-0.613234	-1.03557	4.23271e-08	-1.03555	-1.10857
98879183	chr7:98879183:C:T	5.45198e-09	-2.11916e-10	-0.168227	1.03799e-07	-2.11916e-10	-0.161683	2.76002e-07	-2.11916e-10	-0.269136
98879188	chr7:98879188:C:T	5.402e-09	-2.11916e-10	-0.177436	1.02808e-07	-2.11916e-10	-0.171281	2.73836e-07	-2.11916e-10	-0.277013
98879453	chr7:98879453:G:C	5.47949e-09	-2.11916e-10	-0.163192	1.04326e-07	-2.11916e-10	-0.156615	2.77351e-07	-2.11916e-10	-0.264259
98880092	chr7:98880092:A:G	2.07239e-09	0.032991	-1.16849	2.58361e-08	-0.37438	-1.17799	2.57344e-06	2.67553	-0.712078
98880096	chr7:98880096:A:C	1.87954e-09	-2.11916e-10	-1.23318	3.55798e-08	-2.11916e-10	-1.23236	1.10259e-07	-2.11916e-10	-1.18671
98880123	chr7:98880123:A:G	4.00069e-10	-1.68084	-1.09948	7.39025e-09	-1.69104	-1.11294	1.51605e-07	-0.331045	-0.537219
98880171	chr7:98880171:T:A	6.52174e-09	0.0109357	-2.80088e-10	1.05426e-07	-0.146134	-2.80088e-10	2.14515e-07	-0.521166	-2.80088e-10
98880241	chr7:98880241:C:T	2.2918e-09	-2.11916e-10	-1.03487	4.34448e-08	-2.11916e-10	-1.03265	1.13492e-07	-2.11916e-10	-1.15782
98880436	chr7:98880436:G:T	4.46245e-09	-2.11916e-10	-0.368507	8.11129e-08	-2.11916e-10	-0.408298	3.28753e-07	-2.11916e-10	-0.0942386
98880672	chr7:98880672:A:G	2.11964e-09	-2.11916e-10	-1.11296	3.95403e-08	-2.11916e-10	-1.12682	1.28281e-07	-2.11916e-10	-1.03532
98880982	chr7:98880982:G:A	1.22517e-09	-1.66112	-2.80088e-10	2.58365e-08	-1.55235	-2.80088e-10	7.54593e-08	-1.56595	-2.80088e-10
98881057	chr7:98881057:A:G	3.68971e-10	-1.75353	-1.10772	6.88813e-09	-1.75284	-1.1215	1.19016e-07	-0.546588	-0.5637
98881498	chr7:98881498:G:A	1.84813e-09	-2.11916e-10	-1.25003	3.49613e-08	-2.11916e-10	-1.2499	1.03616e-07	-2.11916e-10	-1.24885
98881508	chr7:98881508:G:T	4.07332e-10	-1.68903	-1.0733	9.07898e-09	-1.49772	-1.10046	5.38385e-08	-1.85834	-0.0452152
98881544	chr7:98881544:C:T	3.7742e-09	-2.11916e-10	-0.536015	6.96136e-08	-2.11916e-10	-0.56118	3.00706e-07	-2.11916e-10	-0.18341
98881554	chr7:98881554:A:G	2.27957e-09	-2.11916e-10	-1.04022	4.32592e-08	-2.11916e-10	-1.03693	1.12764e-07	-2.11916e-10	-1.16425
98882032	chr7:98882032:C:T	2.46109e-09	-2.11916e-10	-0.963601	4.64349e-08	-2.11916e-10	-0.966088	1.26357e-07	-2.11916e-10	-1.05043
98882084	chr7:98882084:G:A	3.63949e-09	-2.11916e-10	-0.572362	6.71764e-08	-2.11916e-10	-0.596819	2.87534e-07	-2.11916e-10	-0.228204
98882777	chr7:98882777:G:T	4.5776e-09	-0.343031	-2.80088e-10	6.637e-08	-0.608896	-2.80088e-10	5.24472e-07	0.372848	-2.80088e-10
98882781	chr7:98882781:C:A	1.85932e-09	-2.11916e-10	-1.24399	3.51773e-08	-2.11916e-10	-1.24374	1.07695e-07	-2.11916e-10	-1.21024
98882825	chr7:98882825:AT:A	1.14699e-09	-1.72707	-2.80088e-10	2.01327e-08	-1.8018	-2.80088e-10	5.51839e-08	-1.87887	-2.80088e-10
98883158	chr7:98883158:A:G	5.86814e-10	-1.2688	-1.12845	1.46308e-08	-0.99429	-1.12672	3.36774e-08	-1.22558	-1.14714
98883217	chr7:98883217:G:T	7.76659e-09	-2.11916e-10	0.185626	1.47992e-07	-2.11916e-10	0.193019	3.87425e-07	-2.11916e-10	0.0699769
98883268	chr7:98883268:AT:A	1.8786e-09	-2.11916e-10	-1.23368	3.57106e-08	-2.11916e-10	-1.22869	1.04555e-07	-2.11916e-10	-1.23983
98883520	chr7:98883520:T:C	2.08942e-09	-2.11916e-10	-1.12732	3.97075e-08	-2.11916e-10	-1.1226	1.12283e-07	-2.11916e-10	-1.16852
98884177	chr7:98884177:C:T	8.8487e-10	-1.12723	-0.859289	1.27516e-08	-1.36152	-0.896959	1.12132e-06	1.02889	0.103827
98884310	chr7:98884310:T:A	2.22609e-09	-2.11916e-10	-1.06396	4.16283e-08	-2.11916e-10	-1.07536	1.37503e-07	-2.11916e-10	-0.9659
98884503	chr7:98884503:A:G	9.91564e-10	-1.87268	-2.80088e-10	1.89832e-08	-1.86059	-2.80088e-10	5.78725e-08	-1.8313	-2.80088e-10
98885319	chr7:98885319:C:T	2.4624e-09	-2.11916e-10	-0.963067	4.68048e-08	-2.11916e-10	-0.958155	1.30444e-07	-2.11916e-10	-1.0186
98885429	chr7:98885429:G:A	6.12494e-10	-1.31955	-1.03487	1.51756e-08	-1.05183	-1.03262	3.48489e-08	-1.27668	-1.06184
98885449	chr7:98885449:C:T	1.42605e-09	-0.312926	-1.19637	3.11728e-08	-0.171997	-1.1926	6.48543e-08	-0.47596	-1.24144
98885485	chr7:98885485:G:A	1.86483e-09	-2.11916e-10	-1.24103	3.52248e-08	-2.11916e-10	-1.24239	1.03535e-07	-2.11916e-10	-1.24964
98885794	chr7:98885794:G:C	9.10824e-09	-2.11916e-10	0.344974	1.80827e-07	-2.11916e-10	0.393403	7.04814e-07	-2.11916e-10	0.66839
98886033	chr7:98886033:C:T	7.76183e-09	-2.11916e-10	0.185013	1.47899e-07	-2.11916e-10	0.192388	3.87185e-07	-2.11916e-10	0.0693575
98886082	chr7:98886082:C:T	4.7801e-09	-2.11916e-10	-0.299743	9.18684e-08	-2.11916e-10	-0.283783	3.3218e-07	-2.11916e-10	-0.083868
98886313	chr7:98886313:T:C	1.89949e-09	-2.11916e-10	-1.22262	3.58724e-08	-2.11916e-10	-1.22417	1.04074e-07	-2.11916e-10	-1.24444
98886796	chr7:98886796:C:T	2.88655e-09	-0.804141	-2.80088e-10	8.11582e-08	-0.40774	-2.80088e-10	2.27569e-07	-0.462091	-2.80088e-10
98886859	chr7:98886859:G:C	5.06994e-10	-1.30388	-1.23958	1.23113e-08	-1.05846	-1.23516	3.21446e-08	-1.19536	-1.22394
98887514	chr7:98887514:G:A	1.85297e-09	-2.11916e-10	-1.24741	3.50547e-08	-2.11916e-10	-1.24723	1.06624e-07	-2.11916e-10	-1.22023
98887822	chr7:98887822:G:C	2.40757e-09	-2.11916e-10	-0.985589	4.56827e-08	-2.11916e-10	-0.98242	1.17436e-07	-2.11916e-10	-1.12365
98887864	chr7:98887864:A:G	9.86623e-10	-1.87767	-2.80088e-10	1.93944e-08	-1.83916	-2.80088e-10	7.32159e-08	-1.59613	-2.80088e-10
98887894	chr7:98887894:C:A	1.08151e-09	-1.78584	-2.80088e-10	2.10392e-08	-1.75776	-2.80088e-10	5.82215e-08	-1.82529	-2.80088e-10
98888684	chr7:98888684:A:G	4.00049e-10	-1.82747	-0.952903	7.37959e-09	-1.86268	-0.942738	2.35289e-08	-1.8414	-0.889916
98888714	chr7:98888714:T:C	6.99137e-10	-0.981463	-1.24065	1.02756e-08	-1.22986	-1.24451	2.6939e-07	0.67813	-0.971515
98889076	chr7:98889076:T:C	3.90333e-10	-1.57955	-1.22541	6.38549e-09	-1.71692	-1.2332	1.53104e-07	-0.0910405	-0.767386
98889354	chr7:98889354:A:T	4.01404e-09	-2.11916e-10	-0.474407	7.53155e-08	-2.11916e-10	-0.482455	1.94158e-07	-2.11916e-10	-0.620872
98889676	chr7:98889676:T:C	3.84508e-10	-1.68955	-1.13044	8.58618e-09	-1.50168	-1.1523	4.62092e-08	-1.85703	-0.199335
98889745	chr7:98889745:G:T	1.15558e-09	-1.7196	-2.80088e-10	2.02601e-08	-1.79549	-2.80088e-10	5.5192e-08	-1.87873	-2.80088e-10
98890858	chr7:98890858:G:A	9.88332e-10	-1.87594	-2.80088e-10	1.87829e-08	-1.87119	-2.80088e-10	5.63599e-08	-1.85779	-2.80088e-10
98891137	chr7:98891137:A:G	3.13958e-10	-1.8014	-1.22131	5.6942e-09	-1.84462	-1.22007	1.70577e-08	-1.84818	-1.20476
98891210	chr7:98891210:T:A	2.00554e-09	-2.11916e-10	-1.16829	3.7712e-08	-2.11916e-10	-1.17416	1.23907e-07	-2.11916e-10	-1.07001
98891305	chr7:98891305:A:G	1.00519e-09	-1.85902	-2.80088e-10	2.62915e-08	-1.53489	-2.80088e-10	6.72872e-08	-1.68057	-2.80088e-10
98891790	chr7:98891790:G:A	2.25528e-09	-2.11916e-10	-1.05093	4.27801e-08	-2.11916e-10	-1.04807	1.12323e-07	-2.11916e-10	-1.16816
98891834	chr7:98891834:G:A	1.96428e-09	-2.11916e-10	-1.18908	3.69809e-08	-2.11916e-10	-1.19374	1.15265e-07	-2.11916e-10	-1.14231
98892890	chr7:98892890:G:C	7.80149e-09	-2.11916e-10	0.19011	1.48663e-07	-2.11916e-10	0.197543	3.89106e-07	-2.11916e-10	0.0743079
98893314	chr7:98893314:A:G	5.02971e-10	-1.62471	-0.926713	8.11964e-09	-1.74866	-0.961198	2.6309e-07	-0.284562	-0.0324867
98893638	chr7:98893638:T:C	5.5591e-10	-1.20667	-1.24468	1.45215e-08	-0.884671	-1.24384	2.93889e-08	-1.25926	-1.24967
98894634	chr7:98894634:G:A	1.85137e-09	-2.11916e-10	-1.24828	3.50284e-08	-2.11916e-10	-1.24798	1.06203e-07	-2.11916e-10	-1.22419
98895231	chr7:98895231:G:C	2.25498e-09	-2.11916e-10	-1.05107	4.27759e-08	-2.11916e-10	-1.04817	1.1232e-07	-2.11916e-10	-1.16819
98895954	chr7:98895954:A:G	2.18597e-09	-2.11916e-10	-1.08214	4.17041e-08	-2.11916e-10	-1.07354	1.18601e-07	-2.11916e-10	-1.11378
98896224	chr7:98896224:A:T	1.19056e-09	-1.7243	0.034517	1.96961e-08	-1.87668	0.0529633	6.40312e-08	-1.86087	0.130694
98896437	chr7:98896437:G:A	4.95387e-09	-2.11916e-10	-0.264036	9.52665e-08	-2.11916e-10	-0.247463	3.45615e-07	-2.11916e-10	-0.0442175
98896664	chr7:98896664:G:A	7.11149e-09	-2.11916e-10	0.0975064	1.34322e-07	-2.11916e-10	0.0960983	3.74141e-07	-2.11916e-10	0.0350885
98896792	chr7:98896792:A:C	2.23837e-09	-2.11916e-10	-1.05846	4.27238e-08	-2.11916e-10	-1.04938	1.21207e-07	-2.11916e-10	-1.09205
98896942	chr7:98896942:TC:T	4.43904e-10	-1.54875	-1.1276	7.14776e-09	-1.69036	-1.14698	2.12183e-07	-0.0778276	-0.454267
98896971	chr7:98896971:A:C	1.85879e-09	-2.11916e-10	-1.24428	3.51238e-08	-2.11916e-10	-1.24526	1.0366e-07	-2.11916e-10	-1.24842
98897190	chr7:98897190:G:A	4.24407e-09	-2.11916e-10	-0.418682	8.2419e-08	-2.11916e-10	-0.392324	2.96201e-07	-2.11916e-10	-0.198507
98897480	chr7:98897480:A:G	4.2526e-09	-2.11916e-10	-0.416675	8.06792e-08	-2.11916e-10	-0.41366	2.97053e-07	-2.11916e-10	-0.195632
98897525	chr7:98897525:A:G	1.12579e-09	-1.74572	-2.80088e-10	2.35645e-08	-1.6444	-2.80088e-10	7.40199e-08	-1.58521	-2.80088e-10
98897785	chr7:98897785:G:C	1.31974e-09	-1.58677	-2.80088e-10	1.95389e-08	-1.83173	-2.80088e-10	8.09224e-08	-1.49605	-2.80088e-10
98898165	chr7:98898165:T:A	1.93287e-09	-2.11916e-10	-1.2052	3.65205e-08	-2.11916e-10	-1.20627	1.13625e-07	-2.11916e-10	-1.15664
98898331	chr7:98898331:G:A	4.61618e-10	-1.52312	-1.1141	1.05375e-08	-1.31159	-1.13761	4.79515e-08	-1.8789	-0.140457
98899583	chr7:98899583:C:G	1.66908e-09	-0.279872	-1.07206	1.89363e-08	-0.770677	-1.09238	1.34329e-06	1.88126	-0.567923
98899884	chr7:98899884:T:C	8.18653e-09	-2.11916e-10	0.238285	1.56007e-07	-2.11916e-10	0.245759	4.07851e-07	-2.11916e-10	0.121358
98900123	chr7:98900123:C:T	1.17065e-09	-1.70664	-2.80088e-10	2.04382e-08	-1.78674	-2.80088e-10	5.52306e-08	-1.87803	-2.80088e-10
98900531	chr7:98900531:A:G	1.84986e-09	-2.11916e-10	-1.2491	3.49853e-08	-2.11916e-10	-1.24921	1.04346e-07	-2.11916e-10	-1.24183
98900774	chr7:98900774:A:G	3.3941e-09	-2.11916e-10	-0.642166	6.43812e-08	-2.11916e-10	-0.639319	2.00073e-07	-2.11916e-10	-0.590863
98901483	chr7:98901483:T:A	2.7383e-09	-2.11916e-10	-0.856868	5.21044e-08	-2.11916e-10	-0.850891	1.41271e-07	-2.11916e-10	-0.938866
98901613	chr7:98901613:A:G	1.08446e-09	-1.78312	-2.80088e-10	2.32468e-08	-1.65798	-2.80088e-10	7.22085e-08	-1.60999	-2.80088e-10
98901927	chr7:98901927:C:T	2.7563e-08	-2.11916e-10	1.45227	4.72066e-07	-2.11916e-10	1.35298	2.47337e-06	-2.11916e-10	1.92379
98901959	chr7:98901959:G:A	3.5703e-09	-2.11916e-10	-0.591554	6.59097e-08	-2.11916e-10	-0.615855	2.80881e-07	-2.11916e-10	-0.251613
98901965	chr7:98901965:C:T	5.58688e-10	-1.32735	-1.11902	1.53211e-08	-0.961732	-1.11318	2.97181e-08	-1.33137	-1.16641
98902128	chr7:98902128:A:C	1.85435e-09	-2.11916e-10	-1.24667	3.5153e-08	-2.11916e-10	-1.24443	1.03593e-07	-2.11916e-10	-1.24908
98902158	chr7:98902158:T:A	1.9632e-09	-2.11916e-10	-1.18963	3.73678e-08	-2.11916e-10	-1.18333	1.08008e-07	-2.11916e-10	-1.20734
98902546	chr7:98902546:T:G	2.83892e-09	0.0661509	-0.886933	7.44987e-08	0.447903	-0.941262	2.88902e-07	-0.837459	0.614002
98902630	chr7:98902630:T:C	5.78896e-10	-1.57939	-0.831443	9.18271e-09	-1.71605	-0.870768	3.54103e-07	-0.171484	0.151527
98903333	chr7:98903333:C:T	4.37446e-10	-1.56722	-1.12378	9.95232e-09	-1.3601	-1.14624	4.61915e-08	-1.87732	-0.179428
98903817	chr7:98903817:C:T	1.16817e-09	-1.70877	-2.80088e-10	2.04174e-08	-1.78775	-2.80088e-10	5.5221e-08	-1.8782	-2.80088e-10
98903875	chr7:98903875:A:T	4.25499e-09	-2.11916e-10	-0.416112	7.74191e-08	-2.11916e-10	-0.454907	3.11416e-07	-2.11916e-10	-0.148413
98904202	chr7:98904202:A:G	5.80278e-10	-1.26403	-1.14442	1.52355e-08	-0.941433	-1.13908	2.98036e-08	-1.30737	-1.18754
98904727	chr7:98904727:T:C	1.437e-09	-1.50165	-2.80088e-10	2.4298e-08	-1.61374	-2.80088e-10	7.41816e-08	-1.58303	-2.80088e-10
98904921	chr7:98904921:G:A	2.54789e-09	0.0194217	-0.94836	3.14827e-08	-0.419326	-0.935376	2.357e-07	0.822308	-1.24929
98905652	chr7:98905652:T:G	4.45806e-09	-2.11916e-10	-0.369491	8.1017e-08	-2.11916e-10	-0.409482	3.287e-07	-2.11916e-10	-0.0943991
98906084	chr7:98906084:TG:T	3.7778e-10	-1.63623	-1.20142	9.01187e-09	-1.40569	-1.19991	2.1128e-08	-1.61329	-1.22566
98906914	chr7:98906914:C:T	2.2509e-09	-2.11916e-10	-1.05287	4.26902e-08	-2.11916e-10	-1.05017	1.12198e-07	-2.11916e-10	-1.16928
98907046	chr7:98907046:A:G	4.08468e-10	-1.52759	-1.23195	9.53459e-09	-1.31008	-1.23913	2.9231e-08	-1.8789	-0.635412
98907597	chr7:98907597:G:A	1.99797e-09	-2.11916e-10	-1.17207	3.76543e-08	-2.11916e-10	-1.17569	1.07422e-07	-2.11916e-10	-1.21278
98908044	chr7:98908044:G:A	1.02628e-09	-1.83827	-2.80088e-10	2.04972e-08	-1.78385	-2.80088e-10	5.98352e-08	-1.79795	-2.80088e-10
98908295	chr7:98908295:A:T	1.9504e-09	-2.11916e-10	-1.19617	3.67821e-08	-2.11916e-10	-1.19913	1.05727e-07	-2.11916e-10	-1.22869
98908818	chr7:98908818:C:T	3.25367e-10	-1.77383	-1.21318	6.08155e-09	-1.77816	-1.22072	7.66671e-08	-0.70246	-0.847611
98909104	chr7:98909104:A:G	7.76566e-09	-2.11916e-10	0.185506	1.4804e-07	-2.11916e-10	0.193341	3.86203e-07	-2.11916e-10	0.0668186
98909212	chr7:98909212:CA:C	4.31064e-09	0.397067	-0.800186	1.11487e-07	0.770199	-0.860433	4.61728e-07	-0.597632	0.843064
98909214	chr7:98909214:G:T	4.289e-09	0.409428	-0.817578	1.11142e-07	0.783291	-0.876621	4.48449e-07	-0.588737	0.804987
98909867	chr7:98909867:G:A	1.68247e-09	-1.34394	-2.80088e-10	3.71185e-08	-1.19002	-2.80088e-10	1.23135e-07	-1.07626	-2.80088e-10
98910917	chr7:98910917:T:G	8.20032e-09	-2.11916e-10	0.239969	1.5627e-07	-2.11916e-10	0.247448	4.08472e-07	-2.11916e-10	0.12288
98910951	chr7:98910951:G:A	4.91951e-10	-1.63725	-0.936328	7.97809e-09	-1.75728	-0.970159	2.49805e-07	-0.317649	-0.0512153
98911397	chr7:98911397:T:G	1.23997e-09	-1.64912	-2.80088e-10	2.1342e-08	-1.74347	-2.80088e-10	5.56695e-08	-1.87011	-2.80088e-10
98911865	chr7:98911865:A:G	6.09344e-09	-2.11916e-10	-0.0569926	1.17233e-07	-2.11916e-10	-0.0399777	4.34342e-07	-2.11916e-10	0.184287
98911927	chr7:98911927:G:C	2.36095e-09	-2.11916e-10	-1.00514	4.54776e-08	-2.11916e-10	-0.98692	1.08518e-07	-2.11916e-10	-1.20263
98912610	chr7:98912610:A:G	7.79065e-09	-2.11916e-10	0.188719	1.48518e-07	-2.11916e-10	0.196566	3.8742e-07	-2.11916e-10	0.0699649
98912931	chr7:98912931:G:A	4.55385e-09	-2.11916e-10	-0.348233	8.77319e-08	-2.11916e-10	-0.329855	2.59378e-07	-2.11916e-10	-0.331258
98913145	chr7:98913145:C:A	7.64113e-10	-0.885281	-1.24796	1.11014e-08	-1.14756	-1.24951	3.00737e-07	0.839776	-1.02308
98913185	chr7:98913185:G:C	1.89565e-09	-2.11916e-10	-1.22464	3.58865e-08	-2.11916e-10	-1.22378	1.12042e-07	-2.11916e-10	-1.17067
98913547	chr7:98913547:C:G	4.26479e-10	-1.58561	-1.13078	1.0039e-08	-1.34504	-1.15262	4.50942e-08	-1.87773	-0.203059
98913577	chr7:98913577:T:C	2.01335e-09	-2.11916e-10	-1.1644	3.87427e-08	-2.11916e-10	-1.1472	1.0383e-07	-2.11916e-10	-1.24679
98913971	chr7:98913971:G:C	5.29284e-10	-1.28794	-1.21249	1.46514e-08	-0.90919	-1.21042	2.83697e-08	-1.30695	-1.23727
98914173	chr7:98914173:T:C	6.10479e-09	-2.11916e-10	-0.0551306	1.17451e-07	-2.11916e-10	-0.0381215	4.35275e-07	-2.11916e-10	0.186434
98914242	chr7:98914242:A:T	2.05131e-09	-0.161978	-0.983746	5.36951e-08	0.209656	-1.03047	1.86913e-07	-1.02133	0.36243
98914519	chr7:98914519:A:G	6.12377e-09	-2.11916e-10	-0.0520271	1.17817e-07	-2.11916e-10	-0.035005	4.36737e-07	-2.11916e-10	0.189787
98914756	chr7:98914756:A:G	7.67814e-09	-2.11916e-10	0.174173	1.46247e-07	-2.11916e-10	0.181155	3.81305e-07	-2.11916e-10	0.0540551
98915111	chr7:98915111:G:A	7.90329e-09	-2.11916e-10	0.203074	1.50679e-07	-2.11916e-10	0.211014	3.92663e-07	-2.11916e-10	0.0834089
98915623	chr7:98915623:G:T	7.56305e-09	-2.11916e-10	0.159069	1.44635e-07	-2.11916e-10	0.170074	3.75327e-07	-2.11916e-10	0.0382547
98915660	chr7:98915660:G:A	1.15871e-09	-1.7169	-2.80088e-10	2.029e-08	-1.79401	-2.80088e-10	5.51981e-08	-1.87862	-2.80088e-10
98916137	chr7:98916137:T:C	7.43539e-09	-2.11916e-10	0.142046	1.41653e-07	-2.11916e-10	0.149241	3.71875e-07	-2.11916e-10	0.0290141
98916419	chr7:98916419:T:C	2.62786e-09	-2.11916e-10	-0.898034	4.99954e-08	-2.11916e-10	-0.89221	1.36154e-07	-2.11916e-10	-0.975759
98916737	chr7:98916737:G:A	1.95851e-09	-2.11916e-10	-1.19202	3.69411e-08	-2.11916e-10	-1.19482	1.05998e-07	-2.11916e-10	-1.22612
98916811	chr7:98916811:G:T	1.23332e-09	-1.6545	-2.80088e-10	2.04806e-08	-1.78466	-2.80088e-10	5.51858e-08	-1.87884	-2.80088e-10
98916831	chr7:98916831:C:T	5.34902e-09	-2.11916e-10	-0.187292	1.07771e-07	-2.11916e-10	-0.124128	1.95368e-07	-2.11916e-10	-0.614659
98916872	chr7:98916872:C:T	2.54492e-09	-2.11916e-10	-0.930104	4.75697e-08	-2.11916e-10	-0.941944	1.28723e-07	-2.11916e-10	-1.03188
98917490	chr7:98917490:C:T	8.16989e-09	-2.11916e-10	0.236251	1.55688e-07	-2.11916e-10	0.243713	4.07027e-07	-2.11916e-10	0.119336
98917846	chr7:98917846:G:T	4.02795e-09	-2.11916e-10	-0.470947	7.55668e-08	-2.11916e-10	-0.479123	1.94498e-07	-2.11916e-10	-0.619122
98918214	chr7:98918214:C:T	6.37934e-09	-2.11916e-10	-0.0111396	1.22896e-07	-2.11916e-10	0.0071996	4.56822e-07	-2.11916e-10	0.234749
98918299	chr7:98918299:C:T	4.00741e-09	-2.11916e-10	-0.47606	7.45705e-08	-2.11916e-10	-0.492396	1.8233e-07	-2.11916e-10	-0.683727
98918375	chr7:98918375:C:T	2.66472e-09	-2.11916e-10	-0.884107	4.91703e-08	-2.11916e-10	-0.90885	1.71096e-07	-2.11916e-10	-0.747319
98918451	chr7:98918451:A:G	8.45126e-09	-2.11916e-10	0.270111	1.61044e-07	-2.11916e-10	0.277538	4.20397e-07	-2.11916e-10	0.151656
98918710	chr7:98918710:A:G	8.13364e-09	-2.11916e-10	0.231803	1.54994e-07	-2.11916e-10	0.239248	4.05278e-07	-2.11916e-10	0.11503
98918747	chr7:98918747:A:G	1.1885e-09	-1.69151	-2.80088e-10	2.06786e-08	-1.77504	-2.80088e-10	5.53072e-08	-1.87664	-2.80088e-10
98918905	chr7:98918905:A:C	2.17238e-09	-2.11916e-10	-1.08838	4.08516e-08	-2.11916e-10	-1.09419	1.14394e-07	-2.11916e-10	-1.14989
98918996	chr7:98918996:A:G	6.14536e-09	-2.11916e-10	-0.0485073	1.18247e-07	-2.11916e-10	-0.0313625	4.38189e-07	-2.11916e-10	0.193106
98919494	chr7:98919494:C:T	9.85629e-10	-1.87868	-2.80088e-10	1.96777e-08	-1.82466	-2.80088e-10	5.56176e-08	-1.87105	-2.80088e-10
98919578	chr7:98919578:A:G	5.03523e-10	-1.61373	-0.936604	8.10677e-09	-1.74109	-0.970352	2.65533e-07	-0.256789	-0.0510172
98921065	chr7:98921065:G:A	6.8157e-09	-2.11916e-10	0.0550232	1.31269e-07	-2.11916e-10	0.0731101	4.91108e-07	-2.11916e-10	0.307119
98921090	chr7:98921090:G:A	1.17823e-09	-1.70019	-2.80088e-10	2.05611e-08	-1.78074	-2.80088e-10	5.52678e-08	-1.87735	-2.80088e-10
98922460	chr7:98922460:T:C	8.36872e-09	-2.11916e-10	0.260296	1.60736e-07	-2.11916e-10	0.27562	6.08755e-07	-2.11916e-10	0.521871
98922508	chr7:98922508:G:C	5.23233e-09	-2.11916e-10	-0.209349	1.01841e-07	-2.11916e-10	-0.180725	3.74501e-07	-2.11916e-10	0.0360508
98922564	chr7:98922564:C:T	2.22732e-09	-2.11916e-10	-1.06341	4.21498e-08	-2.11916e-10	-1.06291	1.33191e-07	-2.11916e-10	-0.997761
98922573	chr7:98922573:T:C	4.55458e-09	-2.11916e-10	-0.348073	8.77446e-08	-2.11916e-10	-0.32971	2.59418e-07	-2.11916e-10	-0.331105
98922660	chr7:98922660:G:T	2.01975e-09	-2.11916e-10	-1.16123	3.84121e-08	-2.11916e-10	-1.15577	1.09854e-07	-2.11916e-10	-1.19039
98923192	chr7:98923192:G:A	1.04969e-09	-1.81571	-2.80088e-10	1.89128e-08	-1.8643	-2.80088e-10	6.31457e-08	-1.7441	-2.80088e-10
98923249	chr7:98923249:T:G	3.96126e-09	-2.11916e-10	-0.487642	7.37444e-08	-2.11916e-10	-0.503535	1.8099e-07	-2.11916e-10	-0.691104
98923605	chr7:98923605:T:G	6.10232e-09	-2.11916e-10	-0.0555358	1.17407e-07	-2.11916e-10	-0.0384967	4.35017e-07	-2.11916e-10	0.18584
98923655	chr7:98923655:G:A	5.10676e-10	-1.5663	-0.969924	8.14037e-09	-1.70621	-1.0011	2.77133e-07	-0.147111	-0.117935
98923853	chr7:98923853:A:C	4.78266e-10	-1.607	-0.994788	7.71702e-09	-1.73608	-1.02463	2.384e-07	-0.244642	-0.170952
98924423	chr7:98924423:C:T	4.24269e-10	-1.62759	-1.094	9.73067e-09	-1.41021	-1.11865	5.10178e-08	-1.87317	-0.0842016
98924546	chr7:98924546:G:A	6.58547e-09	-2.11916e-10	0.0206603	1.25498e-07	-2.11916e-10	0.0281505	3.31225e-07	-2.11916e-10	-0.0867468
98924849	chr7:98924849:A:G	6.0743e-09	-2.11916e-10	-0.0601376	1.16865e-07	-2.11916e-10	-0.0431224	4.33425e-07	-2.11916e-10	0.182174
98925270	chr7:98925270:C:T	5.06193e-10	-1.30279	-1.24225	8.54069e-09	-1.423	-1.23629	1.93258e-07	0.460136	-1.08565
98925299	chr7:98925299:A:T	4.72793e-09	-2.11916e-10	-0.310718	8.59879e-08	-2.11916e-10	-0.349933	3.50443e-07	-2.11916e-10	-0.0303472
98925750	chr7:98925750:T:C	4.44471e-10	-1.60686	-1.06822	1.02379e-08	-1.3836	-1.09444	5.44923e-08	-1.87568	-0.0158038
98925851	chr7:98925851:A:T	1.17615e-09	-1.70196	-2.80088e-10	2.0504e-08	-1.78352	-2.80088e-10	5.52505e-08	-1.87767	-2.80088e-10
98927718	chr7:98927718:T:A	1.18508e-09	-1.69439	-2.80088e-10	2.06258e-08	-1.7776	-2.80088e-10	5.52895e-08	-1.87696	-2.80088e-10
98927976	chr7:98927976:C:T	1.48688e-09	-0.622189	-0.845336	5.99406e-08	0.17706	-0.887846	1.10276e-07	-1.09945	-0.0871116
98928579	chr7:98928579:C:T	2.16202e-09	-2.11916e-10	-1.09316	4.15852e-08	-2.11916e-10	-1.0764	1.05233e-07	-2.11916e-10	-1.23336
98928798	chr7:98928798:G:A	1.17038e-09	-1.70688	-2.80088e-10	2.04434e-08	-1.78648	-2.80088e-10	5.52299e-08	-1.87804	-2.80088e-10
98928834	chr7:98928834:C:T	1.89362e-09	-2.11916e-10	-1.22571	3.59696e-08	-2.11916e-10	-1.22147	1.08777e-07	-2.11916e-10	-1.20025
98928934	chr7:98928934:C:T	1.24053e-09	-1.64867	-2.80088e-10	2.27801e-08	-1.67825	-2.80088e-10	6.38793e-08	-1.73255	-2.80088e-10
98929051	chr7:98929051:C:T	1.95454e-09	-2.11916e-10	-1.19405	3.6862e-08	-2.11916e-10	-1.19696	1.05876e-07	-2.11916e-10	-1.22728
98929661	chr7:98929661:G:C	1.82587e-09	-1.26215	-2.80088e-10	3.01929e-08	-1.39654	-2.80088e-10	9.08295e-08	-1.38056	-2.80088e-10
98930065	chr7:98930065:G:A	1.63937e-08	-2.11916e-10	0.932692	2.94963e-07	-2.11916e-10	0.882709	1.76793e-06	-2.11916e-10	1.58802
98930295	chr7:98930295:G:A	3.44408e-09	-2.11916e-10	-0.627548	6.36808e-08	-2.11916e-10	-0.650257	2.68431e-07	-2.11916e-10	-0.296949
98931096	chr7:98931096:T:G	1.22628e-09	-1.66022	-2.80088e-10	2.11746e-08	-1.75134	-2.80088e-10	5.55587e-08	-1.8721	-2.80088e-10
98931697	chr7:98931697:T:G	1.5998e-09	-1.39432	-2.80088e-10	3.84321e-08	-1.15525	-2.80088e-10	1.1689e-07	-1.12831	-2.80088e-10
98931703	chr7:98931703:A:G	5.4484e-09	-2.11916e-10	-0.168882	1.09976e-07	-2.11916e-10	-0.103878	1.98289e-07	-2.11916e-10	-0.599819
98931851	chr7:98931851:T:C	2.03227e-09	-2.11916e-10	-1.15505	3.8614e-08	-2.11916e-10	-1.15053	1.2209e-07	-2.11916e-10	-1.08478
98932470	chr7:98932470:A:G	4.71195e-10	-1.76066	-0.856026	8.51701e-09	-1.81586	-0.846214	2.55045e-08	-1.86637	-0.784315
98932608	chr7:98932608:T:C	2.67898e-09	-2.11916e-10	-0.87877	5.05179e-08	-2.11916e-10	-0.881812	1.36041e-07	-2.11916e-10	-0.976589
98932664	chr7:98932664:G:A	4.38511e-10	-1.54044	-1.14814	1.08749e-08	-1.27013	-1.14756	2.54405e-08	-1.48809	-1.16511
98933197	chr7:98933197:C:G	8.25783e-09	-2.11916e-10	0.246957	1.57455e-07	-2.11916e-10	0.255	4.12055e-07	-2.11916e-10	0.131613
98933799	chr7:98933799:ACAT:A	1.96463e-09	-2.11916e-10	-1.1889	3.73993e-08	-2.11916e-10	-1.18249	1.08078e-07	-2.11916e-10	-1.20669
98933999	chr7:98933999:C:T	2.04565e-09	-2.11916e-10	-1.14849	3.89418e-08	-2.11916e-10	-1.14207	1.11883e-07	-2.11916e-10	-1.17209
98934260	chr7:98934260:C:T	4.26779e-10	-1.61443	-1.10126	9.91464e-09	-1.38599	-1.12414	5.80399e-08	-1.87366	0.0452431
98934551	chr7:98934551:A:G	1.85065e-09	-2.11916e-10	-1.24867	3.5009e-08	-2.11916e-10	-1.24854	1.05867e-07	-2.11916e-10	-1.22736
98934964	chr7:98934964:A:C	2.60538e-09	-2.11916e-10	-0.906626	4.95636e-08	-2.11916e-10	-0.900883	1.35126e-07	-2.11916e-10	-0.983334
98935056	chr7:98935056:C:T	5.66169e-09	-2.11916e-10	-0.130482	1.0911e-07	-2.11916e-10	-0.111781	4.00643e-07	-2.11916e-10	0.103526
98935166	chr7:98935166:T:C	4.74369e-10	-1.73236	-0.877617	8.44587e-09	-1.80444	-0.866026	2.4665e-08	-1.8777	-0.806463
98935564	chr7:98935564:T:G	3.22583e-09	-0.693014	-2.80088e-10	1.49313e-07	0.201903	-2.80088e-10	1.56988e-07	-0.833372	-2.80088e-10
98936494	chr7:98936494:A:G	3.49197e-09	-2.11916e-10	-0.61374	6.45188e-08	-2.11916e-10	-0.637183	2.73001e-07	-2.11916e-10	-0.280068
98936606	chr7:98936606:C:T	2.15848e-09	-2.11916e-10	-1.0948	4.11614e-08	-2.11916e-10	-1.08664	1.17291e-07	-2.11916e-10	-1.12489
98936730	chr7:98936730:G:T	4.41751e-10	-1.55099	-1.13022	1.04845e-08	-1.30292	-1.15133	4.54095e-08	-1.8789	-0.194921
98936733	chr7:98936733:T:C	1.00008e-09	-1.86413	-2.80088e-10	1.99495e-08	-1.81094	-2.80088e-10	5.57907e-08	-1.86794	-2.80088e-10
98936790	chr7:98936790:G:C	3.91007e-09	-2.11916e-10	-0.500649	7.20885e-08	-2.11916e-10	-0.526246	3.13716e-07	-2.11916e-10	-0.141057
98936884	chr7:98936884:G:A	1.96387e-09	-2.11916e-10	-1.18929	3.71009e-08	-2.11916e-10	-1.1905	1.16188e-07	-2.11916e-10	-1.13434
98937841	chr7:98937841:C:T	2.77372e-09	-2.11916e-10	-0.844015	5.28586e-08	-2.11916e-10	-0.83652	1.43083e-07	-2.11916e-10	-0.926121
98938333	chr7:98938333:T:C	1.21827e-09	-1.66677	-2.80088e-10	2.10535e-08	-1.75707	-2.80088e-10	5.54909e-08	-1.87333	-2.80088e-10
98938476	chr7:98938476:C:A	3.92277e-10	-1.59473	-1.20527	6.43916e-09	-1.72509	-1.21666	1.50525e-07	-0.191909	-0.683508
98938510	chr7:98938510:A:G	5.62694e-10	-1.33103	-1.10819	1.36125e-08	-1.06172	-1.13143	4.99403e-08	-1.85566	-0.123052
98938844	chr7:98938844:T:C	4.68359e-09	-2.11916e-10	-0.32014	8.77883e-08	-2.11916e-10	-0.329212	2.23024e-07	-2.11916e-10	-0.482264
98939093	chr7:98939093:G:A	8.86456e-09	-2.11916e-10	0.317856	1.68926e-07	-2.11916e-10	0.325322	4.40412e-07	-2.11916e-10	0.198167
98939321	chr7:98939321:G:A	3.58765e-09	0.325128	-0.911834	9.57612e-08	0.722109	-0.964392	3.42375e-07	-0.64217	0.588534
98940422	chr7:98940422:T:C	7.36369e-09	-2.11916e-10	0.132356	1.42081e-07	-2.11916e-10	0.152258	5.34599e-07	-2.11916e-10	0.391973
98941370	chr7:98941370:C:T	4.90355e-09	-2.11916e-10	-0.274246	8.90731e-08	-2.11916e-10	-0.314683	3.65919e-07	-2.11916e-10	0.0128674
98941466	chr7:98941466:G:T	4.7251e-09	-2.11916e-10	-0.311317	8.59032e-08	-2.11916e-10	-0.350919	3.50779e-07	-2.11916e-10	-0.0293876
98941733	chr7:98941733:A:G	5.68992e-10	-1.31339	-1.1147	1.38034e-08	-1.04193	-1.13729	4.92482e-08	-1.85193	-0.140741
98941847	chr7:98941847:C:CA	1.9841e-09	-2.11916e-10	-1.17904	3.77901e-08	-2.11916e-10	-1.17209	1.08973e-07	-2.11916e-10	-1.19845
98942243	chr7:98942243:A:G	4.48462e-09	-2.11916e-10	-0.363552	8.161e-08	-2.11916e-10	-0.402189	3.3035e-07	-2.11916e-10	-0.0893919
98942283	chr7:98942283:C:T	9.18585e-09	-2.11916e-10	0.353459	1.75153e-07	-2.11916e-10	0.361521	4.55482e-07	-2.11916e-10	0.231812
98942500	chr7:98942500:T:C	5.40977e-10	-1.3386	-1.13998	1.30251e-08	-1.07632	-1.16094	4.48252e-08	-1.85704	-0.229736
98944052	chr7:98944052:G:A	1.17902e-09	-1.69952	-2.80088e-10	2.0542e-08	-1.78167	-2.80088e-10	5.5264e-08	-1.87742	-2.80088e-10
98944380	chr7:98944380:T:C	1.00891e-09	-1.85533	-2.80088e-10	1.87866e-08	-1.871	-2.80088e-10	5.92554e-08	-1.80769	-2.80088e-10
98944742	chr7:98944742:G:A	3.06446e-09	-2.11916e-10	-0.744335	5.83187e-08	-2.11916e-10	-0.738217	1.61165e-07	-2.11916e-10	-0.807113
98945085	chr7:98945085:G:A	1.17698e-09	-1.70125	-2.80088e-10	2.05146e-08	-1.783	-2.80088e-10	5.52543e-08	-1.8776	-2.80088e-10
98945264	chr7:98945264:A:G	4.29575e-10	-1.49555	-1.21362	6.90896e-09	-1.65	-1.22132	1.20633e-07	-0.233673	-0.863114
98945485	chr7:98945485:A:C	5.93185e-10	-1.14289	-1.24356	8.78088e-09	-1.3854	-1.24617	2.58992e-07	0.56718	-0.899929
98945571	chr7:98945571:G:A	2.15294e-09	-2.11916e-10	-1.09737	4.01408e-08	-2.11916e-10	-1.11175	1.30316e-07	-2.11916e-10	-1.01958
98946323	chr7:98946323:T:C	2.09611e-08	-2.11916e-10	1.17846	3.77659e-07	-2.11916e-10	1.12985	2.32756e-06	-2.11916e-10	1.86303
98946705	chr7:98946705:T:G	5.70266e-10	-1.17658	-1.24928	8.7396e-09	-1.38628	-1.25	1.80928e-07	0.352412	-1.04386
98946719	chr7:98946719:T:G	5.07968e-10	-1.40717	-1.13437	1.20494e-08	-1.15981	-1.15532	4.57486e-08	-1.8707	-0.195687
98946925	chr7:98946925:G:C	1.24336e-09	-1.64639	-2.80088e-10	2.13854e-08	-1.74143	-2.80088e-10	5.5704e-08	-1.86949	-2.80088e-10
98947105	chr7:98947105:C:T	2.13602e-09	-2.11916e-10	-1.10526	3.98873e-08	-2.11916e-10	-1.11808	1.28712e-07	-2.11916e-10	-1.03197
98947276	chr7:98947276:C:G	6.74342e-09	-2.11916e-10	0.0443629	1.284e-07	-2.11916e-10	0.0510121	3.3627e-07	-2.11916e-10	-0.0716309
98947480	chr7:98947480:G:A	5.14637e-10	-1.41881	-1.10969	1.22518e-08	-1.16566	-1.13281	4.85969e-08	-1.87153	-0.134456
98948325	chr7:98948325:G:T	6.91323e-09	-2.11916e-10	0.0692327	1.35118e-07	-2.11916e-10	0.102008	3.01645e-07	-2.11916e-10	-0.180292
98948532	chr7:98948532:G:A	3.78367e-10	-1.82334	-1.01275	6.95368e-09	-1.861	-1.00387	2.20256e-08	-1.8443	-0.953045
98948730	chr7:98948730:T:G	5.49267e-10	-1.21458	-1.24879	8.49721e-09	-1.41456	-1.24984	1.70604e-07	0.287095	-1.03729
98949095	chr7:98949095:C:T	1.16371e-09	-1.71259	-2.80088e-10	2.12987e-08	-1.7455	-2.80088e-10	6.07035e-08	-1.78354	-2.80088e-10
98950356	chr7:98950356:T:C	7.71795e-09	-2.11916e-10	0.179344	1.47498e-07	-2.11916e-10	0.189672	3.84323e-07	-2.11916e-10	0.0619404
98951180	chr7:98951180:C:T	1.56522e-09	-1.41618	-2.80088e-10	2.69348e-08	-1.51072	-2.80088e-10	6.19497e-08	-1.76322	-2.80088e-10
98951219	chr7:98951219:C:G	4.3006e-10	-1.57541	-1.13263	9.99508e-09	-1.3468	-1.15525	4.39961e-08	-1.87852	-0.226928
98951562	chr7:98951562:T:C	7.21024e-10	-0.955492	-1.23579	1.99829e-08	-0.573896	-1.23537	3.7406e-08	-1.0181	-1.24961
98952386	chr7:98952386:A:G	1.97459e-09	-2.11916e-10	-1.18385	3.75238e-08	-2.11916e-10	-1.17916	1.07895e-07	-2.11916e-10	-1.20839
98952537	chr7:98952537:A:G	1.86508e-09	-2.11916e-10	-1.2409	3.54334e-08	-2.11916e-10	-1.23648	1.03963e-07	-2.11916e-10	-1.24551
98952822	chr7:98952822:C:A	4.3872e-10	-1.57961	-1.10849	1.02677e-08	-1.34342	-1.13171	4.83102e-08	-1.8779	-0.133998
98953529	chr7:98953529:C:T	4.67252e-10	-1.53501	-1.09008	1.10537e-08	-1.28601	-1.11536	5.00726e-08	-1.87873	-0.0973402
98953670	chr7:98953670:A:G	1.92705e-09	-2.11916e-10	-1.20822	3.64199e-08	-2.11916e-10	-1.20903	1.13166e-07	-2.11916e-10	-1.16069
98953918	chr7:98953918:G:A	1.93758e-09	-2.11916e-10	-1.20276	3.65566e-08	-2.11916e-10	-1.20528	1.05325e-07	-2.11916e-10	-1.23249
98954158	chr7:98954158:C:CT	6.20019e-09	-2.11916e-10	-0.0396255	1.21123e-07	-2.11916e-10	-0.00733765	4.52236e-07	-2.11916e-10	0.22466
98954344	chr7:98954344:C:T	4.49488e-10	-1.55305	-1.1108	1.06531e-08	-1.30456	-1.13373	4.8042e-08	-1.87884	-0.13863
98954444	chr7:98954444:C:T	2.64693e-09	-2.11916e-10	-0.890805	4.99435e-08	-2.11916e-10	-0.893248	1.34252e-07	-2.11916e-10	-0.989826
98955087	chr7:98955087:C:T	4.48598e-09	-0.363247	-2.80088e-10	1.10681e-07	-0.097492	-2.80088e-10	3.41066e-07	-0.0574685	-2.80088e-10
98955738	chr7:98955738:G:C	3.11413e-09	-2.11916e-10	-0.728254	5.88483e-08	-2.11916e-10	-0.729177	1.84846e-07	-2.11916e-10	-0.670019
98955841	chr7:98955841:T:G	6.85842e-09	-2.11916e-10	0.0612719	1.31149e-07	-2.11916e-10	0.0721923	3.40932e-07	-2.11916e-10	-0.0578608
98955879	chr7:98955879:T:C	5.06944e-09	-0.240975	-2.80088e-10	1.37185e-07	0.117189	-2.80088e-10	1.28163e-06	1.26634	-2.80088e-10
98956079	chr7:98956079:G:A	1.94169e-09	-2.11916e-10	-1.20064	3.72158e-08	-2.11916e-10	-1.18741	1.03509e-07	-2.11916e-10	-1.24989
98956337	chr7:98956337:G:A	6.09344e-09	-2.11916e-10	-0.0569926	1.17233e-07	-2.11916e-10	-0.0399777	4.34342e-07	-2.11916e-10	0.184287
98956987	chr7:98956987:C:T	7.9083e-09	-2.11916e-10	0.203708	1.5062e-07	-2.11916e-10	0.210618	3.94635e-07	-2.11916e-10	0.0884181
98957004	chr7:98957004:T:C	4.49019e-09	-2.11916e-10	-0.36231	8.17128e-08	-2.11916e-10	-0.40093	3.30657e-07	-2.11916e-10	-0.088464
98957075	chr7:98957075:C:T	1.15172e-09	-1.72295	-2.80088e-10	2.01929e-08	-1.79881	-2.80088e-10	5.51877e-08	-1.8788	-2.80088e-10
98957228	chr7:98957228:A:C	7.73291e-10	-1.15536	-0.965944	2.08994e-08	-0.806583	-0.957836	3.87651e-08	-1.18688	-1.04514
98957600	chr7:98957600:T:C	4.90618e-09	-2.11916e-10	-0.273709	9.56039e-08	-2.11916e-10	-0.243927	3.48587e-07	-2.11916e-10	-0.0356571
98958331	chr7:98958331:C:T	4.06014e-09	-0.462987	-2.80088e-10	1.20488e-07	-0.0125865	-2.80088e-10	1.49313e-07	-0.8835	-2.80088e-10
98958365	chr7:98958365:C:T	1.24556e-09	-1.64462	-2.80088e-10	2.47849e-08	-1.59391	-2.80088e-10	6.56033e-08	-1.70592	-2.80088e-10
98958497	chr7:98958497:A:T	5.74653e-09	-2.11916e-10	-0.115609	1.10765e-07	-2.11916e-10	-0.096732	4.07265e-07	-2.11916e-10	0.119921
98958535	chr7:98958535:A:G	8.81614e-09	-2.11916e-10	0.312379	1.68003e-07	-2.11916e-10	0.319842	4.38123e-07	-2.11916e-10	0.192956
98958671	chr7:98958671:A:G	5.41282e-10	-1.36886	-1.10916	1.34638e-08	-1.09719	-1.10695	2.98084e-08	-1.34003	-1.15473
98959339	chr7:98959339:C:T	5.99234e-10	-1.12763	-1.24867	1.51676e-08	-0.837824	-1.24716	3.98734e-08	-1.00113	-1.2027
98959716	chr7:98959716:G:A	2.11648e-09	-1.11445	-2.80088e-10	3.51576e-08	-1.2443	-2.80088e-10	1.8788e-07	-0.653742	-2.80088e-10
98959733	chr7:98959733:G:C	3.34648e-10	-1.80191	-1.15697	6.07666e-09	-1.84509	-1.15459	1.83618e-08	-1.84866	-1.13061
98960232	chr7:98960232:T:C	8.80198e-09	-2.11916e-10	0.310772	1.67731e-07	-2.11916e-10	0.318221	4.37424e-07	-2.11916e-10	0.191359
98960562	chr7:98960562:A:G	6.32363e-09	-2.11916e-10	-0.0199119	1.16045e-07	-2.11916e-10	-0.0501618	3.58716e-07	-2.11916e-10	-0.00701193
98961257	chr7:98961257:G:C	5.11464e-10	-1.36302	-1.17166	1.2727e-08	-1.08993	-1.17048	2.89566e-08	-1.32702	-1.19673
98961299	chr7:98961299:G:A	3.81241e-09	-2.11916e-10	-0.525943	7.10478e-08	-2.11916e-10	-0.540788	1.75946e-07	-2.11916e-10	-0.719366
98961554	chr7:98961554:C:T	9.86792e-10	-1.8775	-2.80088e-10	2.01184e-08	-1.8025	-2.80088e-10	5.55528e-08	-1.87221	-2.80088e-10
98961618	chr7:98961618:T:A	5.53539e-10	-1.38516	-1.07047	1.31912e-08	-1.12788	-1.0967	5.48776e-08	-1.86703	-0.0174107
98962056	chr7:98962056:A:T	4.86783e-09	-2.11916e-10	-0.281557	8.84303e-08	-2.11916e-10	-0.321926	3.62806e-07	-2.11916e-10	0.00432448
98962590	chr7:98962590:T:C	4.08047e-10	-1.51375	-1.24683	1.02355e-08	-1.23168	-1.2466	2.36484e-08	-1.47632	-1.24993
98962655	chr7:98962655:G:T	1.86086e-09	-2.11916e-10	-1.24316	3.53001e-08	-2.11916e-10	-1.24025	1.03747e-07	-2.11916e-10	-1.24759
98962723	chr7:98962723:C:T	2.02445e-09	-2.11916e-10	-1.15891	3.85299e-08	-2.11916e-10	-1.1527	1.10823e-07	-2.11916e-10	-1.18161
98963008	chr7:98963008:G:A	5.21163e-10	-1.44026	-1.07563	1.23545e-08	-1.18873	-1.10138	5.30874e-08	-1.87395	-0.0436578
98963152	chr7:98963152:A:G	2.20236e-09	-2.11916e-10	-1.07467	4.17775e-08	-2.11916e-10	-1.07178	1.10571e-07	-2.11916e-10	-1.18388
98963176	chr7:98963176:G:A	2.07032e-09	-1.1365	-2.80088e-10	2.80946e-08	-1.46856	-2.80088e-10	1.35341e-07	-0.981748	-2.80088e-10
98963194	chr7:98963194:A:G	8.80198e-09	-2.11916e-10	0.310772	1.67731e-07	-2.11916e-10	0.318221	4.37424e-07	-2.11916e-10	0.191359
98963201	chr7:98963201:A:G	1.22266e-09	-1.66317	-2.80088e-10	2.11185e-08	-1.75399	-2.80088e-10	5.55345e-08	-1.87254	-2.80088e-10
98963373	chr7:98963373:C:T	8.80198e-09	-2.11916e-10	0.310772	1.67731e-07	-2.11916e-10	0.318221	4.37424e-07	-2.11916e-10	0.191359
98963584	chr7:98963584:T:C	1.98792e-09	-2.11916e-10	-1.17711	3.75596e-08	-2.11916e-10	-1.17821	1.1823e-07	-2.11916e-10	-1.11692
98963941	chr7:98963941:C:T	4.33677e-09	-2.11916e-10	-0.397076	8.42635e-08	-2.11916e-10	-0.370192	3.03396e-07	-2.11916e-10	-0.174506
98964539	chr7:98964539:A:C	2.07363e-09	-1.13491	-2.80088e-10	2.23898e-08	-1.69553	-2.80088e-10	6.5815e-08	-1.7027	-2.80088e-10
98964988	chr7:98964988:C:T	4.69041e-09	-2.11916e-10	-0.318685	9.01431e-08	-2.11916e-10	-0.302742	3.25217e-07	-2.11916e-10	-0.105051
98965043	chr7:98965043:G:C	5.42241e-10	-1.47201	-1.00424	1.40418e-08	-1.16554	-0.996555	2.80641e-08	-1.478	-1.07705
98965132	chr7:98965132:A:G	4.97093e-09	-2.11916e-10	-0.260598	9.55807e-08	-2.11916e-10	-0.24417	3.46825e-07	-2.11916e-10	-0.0407225
98965342	chr7:98965342:T:C	3.87979e-10	-1.74181	-1.0692	6.58262e-09	-1.8269	-1.09281	1.53156e-07	-0.556081	-0.302006
98965442	chr7:98965442:C:G	4.74516e-10	-1.54104	-1.06863	1.11617e-08	-1.29674	-1.09491	5.44273e-08	-1.8789	-0.013778
98965521	chr7:98965521:T:C	4.39735e-10	-1.5925	-1.09329	1.01926e-08	-1.36493	-1.11755	5.10517e-08	-1.87683	-0.0798706
98966003	chr7:98966003:A:G	5.14241e-10	-1.80244	-0.726832	8.7778e-09	-1.86147	-0.770448	2.33385e-07	-0.783795	0.346939
98966025	chr7:98966025:C:T	8.80431e-09	-2.11916e-10	0.311037	1.67771e-07	-2.11916e-10	0.318459	4.3753e-07	-2.11916e-10	0.1916
98966456	chr7:98966456:A:G	1.17231e-09	-1.70523	-2.80088e-10	2.04626e-08	-1.78554	-2.80088e-10	5.52366e-08	-1.87792	-2.80088e-10
98967705	chr7:98967705:A:G	8.74491e-09	-2.11916e-10	0.304267	1.6797e-07	-2.11916e-10	0.319645	6.38948e-07	-2.11916e-10	0.570279
98967820	chr7:98967820:C:A	5.7677e-09	-0.111931	-2.80088e-10	8.75935e-08	-0.331434	-2.80088e-10	1.63995e-07	-0.789709	-2.80088e-10
98967923	chr7:98967923:T:A	6.11221e-09	-2.11916e-10	-0.0539169	1.17598e-07	-2.11916e-10	-0.0368648	4.35819e-07	-2.11916e-10	0.187682
98968316	chr7:98968316:G:A	1.1583e-09	-1.71725	-2.80088e-10	1.97014e-08	-1.82345	-2.80088e-10	5.54173e-08	-1.87465	-2.80088e-10
98968340	chr7:98968340:A:G	7.23953e-10	-1.44753	-0.739701	1.1429e-08	-1.63628	-0.731709	3.12145e-08	-1.38491	-1.06375
98968809	chr7:98968809:C:T	1.7469e-09	-1.30636	-2.80088e-10	2.90498e-08	-1.43513	-2.80088e-10	8.72466e-08	-1.42081	-2.80088e-10
98969006	chr7:98969006:G:A	6.42348e-10	-1.0569	-1.24993	9.6466e-09	-1.28845	-1.24908	2.10228e-07	0.538115	-1.07947
98969126	chr7:98969126:C:T	1.1101e-09	-1.75975	-2.80088e-10	1.86559e-08	-1.87798	-2.80088e-10	5.51835e-08	-1.87888	-2.80088e-10
98969578	chr7:98969578:G:A	6.22227e-10	-1.26274	-1.07592	1.5788e-08	-0.970738	-1.07415	3.51407e-08	-1.2221	-1.10808
98970394	chr7:98970394:C:T	6.38241e-10	-1.29023	-1.02301	1.61417e-08	-1.00274	-1.01999	3.47128e-08	-1.25983	-1.0826
98970635	chr7:98970635:C:T	1.86962e-09	-2.11916e-10	-1.23847	3.53847e-08	-2.11916e-10	-1.23786	1.07356e-07	-2.11916e-10	-1.21339
98970709	chr7:98970709:C:T	1.20439e-09	-1.67823	-2.80088e-10	2.08684e-08	-1.7659	-2.80088e-10	5.54002e-08	-1.87496	-2.80088e-10
98970883	chr7:98970883:G:A	1.22137e-09	-1.66423	-2.80088e-10	2.10927e-08	-1.75522	-2.80088e-10	5.55223e-08	-1.87276	-2.80088e-10
98971144	chr7:98971144:C:T	3.8227e-09	-2.11916e-10	-0.523249	7.18178e-08	-2.11916e-10	-0.530008	1.86069e-07	-2.11916e-10	-0.663428
98971162	chr7:98971162:C:T	1.17707e-09	-1.70118	-2.80088e-10	2.25196e-08	-1.68976	-2.80088e-10	6.88981e-08	-1.65692	-2.80088e-10
98971210	chr7:98971210:T:G	1.87911e-09	-2.11916e-10	-1.23341	3.5447e-08	-2.11916e-10	-1.2361	1.04717e-07	-2.11916e-10	-1.23828
98971436	chr7:98971436:G:A	1.2733e-09	-1.6226	-2.80088e-10	2.32634e-08	-1.65726	-2.80088e-10	6.52335e-08	-1.71157	-2.80088e-10
98972569	chr7:98972569:G:A	2.06903e-09	-2.11916e-10	-1.13713	3.94027e-08	-2.11916e-10	-1.13031	1.12988e-07	-2.11916e-10	-1.16226
98973701	chr7:98973701:G:A	5.80024e-10	-1.33849	-1.0704	1.39418e-08	-1.07258	-1.09667	5.53029e-08	-1.8589	-0.0178185
98973965	chr7:98973965:G:A	1.20462e-09	-1.67804	-2.80088e-10	2.08746e-08	-1.76561	-2.80088e-10	5.54013e-08	-1.87494	-2.80088e-10
98974159	chr7:98974159:A:G	4.73804e-10	-1.41101	-1.20015	7.44849e-09	-1.58645	-1.20968	1.50009e-07	-0.0611652	-0.817684
98974211	chr7:98974211:T:A	5.8255e-09	-2.11916e-10	-0.101959	1.13563e-07	-2.11916e-10	-0.07178	4.21746e-07	-2.11916e-10	0.154858
98975030	chr7:98975030:A:G	4.51723e-10	-1.54946	-1.10943	1.07197e-08	-1.29961	-1.13245	4.82115e-08	-1.87889	-0.13506
98975098	chr7:98975098:G:A	1.08401e-09	-1.78353	-2.80088e-10	1.86391e-08	-1.87888	-2.80088e-10	5.5247e-08	-1.87773	-2.80088e-10
98975600	chr7:98975600:C:T	1.59115e-09	-0.402266	-0.997485	1.83837e-08	-0.870925	-1.02175	1.27384e-06	1.68899	-0.428747
98975672	chr7:98975672:C:T	1.31294e-09	-0.34474	-1.24719	2.4658e-08	-0.352037	-1.247	8.64961e-08	-0.207845	-1.2216
98976008	chr7:98976008:G:T	3.54999e-09	-2.11916e-10	-0.59726	6.5594e-08	-2.11916e-10	-0.620657	2.78551e-07	-2.11916e-10	-0.259941
98976370	chr7:98976370:G:A	7.90472e-09	-2.11916e-10	0.203255	1.51081e-07	-2.11916e-10	0.213679	3.93241e-07	-2.11916e-10	0.0848779
98976374	chr7:98976374:C:T	3.12159e-09	-2.11916e-10	-0.725863	5.9697e-08	-2.11916e-10	-0.714859	1.57832e-07	-2.11916e-10	-0.828015
98976877	chr7:98976877:T:C	8.85456e-09	-2.11916e-10	0.316727	1.68735e-07	-2.11916e-10	0.324187	4.39985e-07	-2.11916e-10	0.197196
98977320	chr7:98977320:C:T	4.80162e-10	-1.47566	-1.12218	1.20339e-08	-1.19595	-1.12046	2.766e-08	-1.42219	-1.14737
98977434	chr7:98977434:C:T	1.21273e-09	-1.67133	-2.80088e-10	2.09764e-08	-1.76074	-2.80088e-10	5.54587e-08	-1.87391	-2.80088e-10
98977781	chr7:98977781:C:T	1.0841e-09	-1.78346	-2.80088e-10	1.98146e-08	-1.81772	-2.80088e-10	5.98553e-08	-1.79761	-2.80088e-10
98977793	chr7:98977793:C:T	2.9126e-09	-2.11916e-10	-0.795158	5.36016e-08	-2.11916e-10	-0.822561	1.89755e-07	-2.11916e-10	-0.643812
98978070	chr7:98978070:A:G	2.22963e-09	-2.11916e-10	-1.06237	4.21936e-08	-2.11916e-10	-1.06187	1.33352e-07	-2.11916e-10	-0.996553
98979121	chr7:98979121:T:C	4.3522e-09	-2.11916e-10	-0.393524	8.45634e-08	-2.11916e-10	-0.366639	3.04628e-07	-2.11916e-10	-0.170451
98979210	chr7:98979210:C:T	1.9193e-09	-2.11916e-10	-1.21224	3.65673e-08	-2.11916e-10	-1.20499	1.0445e-07	-2.11916e-10	-1.24083
98979418	chr7:98979418:A:G	1.41298e-08	-2.11916e-10	0.784083	2.73482e-07	-2.11916e-10	0.807094	1.11513e-06	-2.11916e-10	1.12718
98980524	chr7:98980524:A:G	2.38528e-09	-2.11916e-10	-0.994887	4.52636e-08	-2.11916e-10	-0.991638	1.16359e-07	-2.11916e-10	-1.13286
98980571	chr7:98980571:A:G	2.01902e-09	-2.11916e-10	-1.16159	3.84194e-08	-2.11916e-10	-1.15558	1.10567e-07	-2.11916e-10	-1.18392
98980625	chr7:98980625:A:G	2.16433e-09	-2.11916e-10	-1.09209	4.07259e-08	-2.11916e-10	-1.09728	1.11768e-07	-2.11916e-10	-1.17312
98980845	chr7:98980845:G:A	1.97466e-09	-2.11916e-10	-1.18381	3.74837e-08	-2.11916e-10	-1.18023	1.17393e-07	-2.11916e-10	-1.12402
98981004	chr7:98981004:CA:C	8.42343e-09	-2.11916e-10	0.266813	1.6099e-07	-2.11916e-10	0.277204	4.1827e-07	-2.11916e-10	0.146583
98981696	chr7:98981696:T:G	3.86228e-10	-1.80173	-1.0138	7.03616e-09	-1.84814	-1.00494	2.16953e-08	-1.85821	-0.954239
98982296	chr7:98982296:A:G	1.19788e-09	-1.68365	-2.80088e-10	1.86612e-08	-1.87769	-2.80088e-10	7.86835e-08	-1.52411	-2.80088e-10
98982529	chr7:98982529:T:C	4.47501e-10	-1.48219	-1.18609	1.13337e-08	-1.19186	-1.18449	2.51137e-08	-1.45055	-1.21558
98982647	chr7:98982647:G:A	4.42112e-09	-2.11916e-10	-0.377811	8.51352e-08	-2.11916e-10	-0.3599	2.52056e-07	-2.11916e-10	-0.359894
98983038	chr7:98983038:A:G	5.44915e-10	-1.38466	-1.08667	1.30797e-08	-1.12154	-1.11153	5.19805e-08	-1.86661	-0.0720626
98983189	chr7:98983189:A:G	1.28914e-09	-1.61023	-2.80088e-10	2.35268e-08	-1.646	-2.80088e-10	6.57873e-08	-1.70312	-2.80088e-10
98983234	chr7:98983234:C:T	6.3456e-09	-2.11916e-10	-0.016444	1.18443e-07	-2.11916e-10	-0.0297048	4.33143e-07	-2.11916e-10	0.181524
98983572	chr7:98983572:G:T	6.22858e-10	-1.28541	-1.05223	1.58881e-08	-0.988025	-1.05054	3.54845e-08	-1.24235	-1.0781
98983716	chr7:98983716:G:A	2.96271e-08	-2.11916e-10	1.52448	5.07507e-07	-2.11916e-10	1.42537	2.67441e-06	-2.11916e-10	2.00194
98983790	chr7:98983790:C:T	1.86086e-09	-2.11916e-10	-1.24316	3.53001e-08	-2.11916e-10	-1.24025	1.03747e-07	-2.11916e-10	-1.24759
98983889	chr7:98983889:C:A	3.53182e-10	-1.86428	-1.0407	7.21637e-09	-1.78688	-1.04091	1.64892e-08	-1.86387	-1.22297
98983960	chr7:98983960:C:T	5.077e-09	-2.11916e-10	-0.239483	9.76743e-08	-2.11916e-10	-0.222502	3.54691e-07	-2.11916e-10	-0.0182973
98983996	chr7:98983996:CAT:C	3.6267e-08	-2.11916e-10	1.7267	6.97155e-07	-2.11916e-10	1.74287	3.30322e-06	-2.11916e-10	2.21311
98984618	chr7:98984618:A:C	1.24245e-09	-1.64712	-2.80088e-10	2.13666e-08	-1.74231	-2.80088e-10	5.56952e-08	-1.86965	-2.80088e-10
98984803	chr7:98984803:C:A	1.84884e-09	-2.11916e-10	-1.24965	3.49657e-08	-2.11916e-10	-1.24977	1.03911e-07	-2.11916e-10	-1.24601
98984946	chr7:98984946:C:A	2.04439e-09	-2.11916e-10	-1.1491	3.89171e-08	-2.11916e-10	-1.14271	1.11822e-07	-2.11916e-10	-1.17263
98985607	chr7:98985607:G:A	2.90519e-09	-0.797706	-2.80088e-10	5.06076e-08	-0.880039	-2.80088e-10	1.39806e-07	-0.949289	-2.80088e-10
98985623	chr7:98985623:T:C	4.48249e-10	-1.52707	-1.13954	7.18781e-09	-1.6741	-1.15766	2.17322e-07	-0.0247164	-0.483448
98985899	chr7:98985899:T:C	5.83778e-10	-1.77394	-0.628497	9.79422e-09	-1.84671	-0.675635	3.05567e-07	-0.682676	0.515299
98986168	chr7:98986168:A:C	5.6277e-10	-1.79589	-0.643198	9.54488e-09	-1.85829	-0.689841	2.75879e-07	-0.759902	0.490321
98986640	chr7:98986640:G:A	1.2275e-09	-1.65923	-2.80088e-10	2.11811e-08	-1.75103	-2.80088e-10	5.55565e-08	-1.87214	-2.80088e-10
98987041	chr7:98987041:T:G	1.7225e-08	-2.11916e-10	0.982157	3.11171e-07	-2.11916e-10	0.936201	1.90284e-06	-2.11916e-10	1.66156
98987487	chr7:98987487:T:A	4.58134e-10	-1.43612	-1.20867	1.16668e-08	-1.14012	-1.20727	2.58545e-08	-1.40339	-1.23367
98988724	chr7:98988724:A:G	2.02847e-09	-2.11916e-10	-1.15692	3.86148e-08	-2.11916e-10	-1.15051	1.10999e-07	-2.11916e-10	-1.18002
98989056	chr7:98989056:G:A	4.9555e-09	-2.11916e-10	-0.263707	9.52322e-08	-2.11916e-10	-0.247823	3.44598e-07	-2.11916e-10	-0.0471658
98989157	chr7:98989157:A:G	2.62137e-09	-2.11916e-10	-0.900506	4.98704e-08	-2.11916e-10	-0.894713	1.35857e-07	-2.11916e-10	-0.977938
98989321	chr7:98989321:T:C	5.60053e-10	-1.49734	-0.946584	1.32805e-08	-1.23743	-0.980407	7.10317e-08	-1.87714	0.250726
98989329	chr7:98989329:AC:A	1.89568e-09	-2.11916e-10	-1.22463	3.59888e-08	-2.11916e-10	-1.22093	1.0896e-07	-2.11916e-10	-1.19856
98989672	chr7:98989672:T:C	5.5308e-10	-1.50121	-0.95525	1.31114e-08	-1.24197	-0.988689	6.97217e-08	-1.8774	0.232367
98991188	chr7:98991188:C:T	1.38854e-09	-1.53595	-2.80088e-10	2.55011e-08	-1.56542	-2.80088e-10	1.04283e-07	-1.24243	-2.80088e-10
98991190	chr7:98991190:C:T	2.04668e-09	-2.11916e-10	-1.14799	3.89621e-08	-2.11916e-10	-1.14155	1.11933e-07	-2.11916e-10	-1.17164
98991491	chr7:98991491:G:A	1.22982e-09	-1.65733	-2.80088e-10	2.12073e-08	-1.7498	-2.80088e-10	5.55926e-08	-1.87149	-2.80088e-10
98992428	chr7:98992428:A:G	5.64452e-09	0.667607	-0.801126	1.49559e-07	1.06557	-0.862025	5.31844e-07	-0.415799	0.802606
98992587	chr7:98992587:GTT:G	3.26121e-09	-2.11916e-10	-0.682105	6.0397e-08	-2.11916e-10	-0.703202	2.51319e-07	-2.11916e-10	-0.362821
98992828	chr7:98992828:C:T	2.77587e-09	-2.11916e-10	-0.84324	5.25508e-08	-2.11916e-10	-0.84236	1.94056e-07	-2.11916e-10	-0.621397
98993373	chr7:98993373:C:T	3.90717e-09	-2.11916e-10	-0.501392	7.41699e-08	-2.11916e-10	-0.497782	2.04263e-07	-2.11916e-10	-0.570133
98993457	chr7:98993457:G:C	2.65522e-09	-2.11916e-10	-0.887676	5.05388e-08	-2.11916e-10	-0.881399	1.37537e-07	-2.11916e-10	-0.965649
98994002	chr7:98994002:A:G	3.80538e-09	-2.11916e-10	-0.527788	7.06392e-08	-2.11916e-10	-0.546555	2.4865e-07	-2.11916e-10	-0.373496
98995188	chr7:98995188:A:C	5.68996e-10	-1.79314	-0.634946	9.63256e-09	-1.85697	-0.682021	2.82702e-07	-0.749649	0.504498
98995269	chr7:98995269:C:T	1.2308e-09	-1.65654	-2.80088e-10	2.12232e-08	-1.74904	-2.80088e-10	5.55994e-08	-1.87137	-2.80088e-10
98995324	chr7:98995324:G:A	8.44642e-10	-1.13033	-0.902715	2.28854e-08	-0.779835	-0.893807	4.19211e-08	-1.16245	-0.991307
98996109	chr7:98996109:C:T	2.03954e-09	-2.11916e-10	-1.15148	3.88227e-08	-2.11916e-10	-1.14514	1.11571e-07	-2.11916e-10	-1.17488
98997080	chr7:98997080:C:T	6.42264e-09	-2.11916e-10	-0.00437606	1.23511e-07	-2.11916e-10	0.0121895	4.59847e-07	-2.11916e-10	0.241351
98997122	chr7:98997122:A:G	2.30301e-09	-2.11916e-10	-1.02999	4.42832e-08	-2.11916e-10	-1.01353	1.07445e-07	-2.11916e-10	-1.21256
98997147	chr7:98997147:A:C	7.68558e-10	-1.02869	-1.09876	2.13081e-08	-0.652682	-1.09237	3.86183e-08	-1.07671	-1.1591
98997179	chr7:98997179:G:A	2.26097e-09	-2.11916e-10	-1.04841	4.30592e-08	-2.11916e-10	-1.04156	1.18975e-07	-2.11916e-10	-1.11063
98997221	chr7:98997221:G:A	7.45775e-10	-1.23484	-0.922698	1.80514e-08	-0.952953	-0.957964	7.92558e-08	-1.83386	0.316998
98997641	chr7:98997641:G:C	1.95058e-09	-2.11916e-10	-1.19608	3.69506e-08	-2.11916e-10	-1.19456	1.07516e-07	-2.11916e-10	-1.2119
98997995	chr7:98997995:G:A	1.86023e-09	-2.11916e-10	-1.2435	3.52019e-08	-2.11916e-10	-1.24304	1.07677e-07	-2.11916e-10	-1.21041
98998089	chr7:98998089:A:G	2.21905e-09	-2.11916e-10	-1.06712	4.20108e-08	-2.11916e-10	-1.06621	1.19872e-07	-2.11916e-10	-1.10312
98998307	chr7:98998307:G:A	7.83069e-10	-1.00919	-1.09954	2.18023e-08	-0.629106	-1.09302	3.9307e-08	-1.05771	-1.16043
98998484	chr7:98998484:G:A	5.13873e-10	-1.86351	-0.666472	9.29685e-09	-1.86766	-0.706807	2.40847e-07	-0.93393	0.528548
98998503	chr7:98998503:A:G	1.02936e-09	-1.83527	-2.80088e-10	2.06548e-08	-1.77619	-2.80088e-10	6.0072e-08	-1.794	-2.80088e-10
98998601	chr7:98998601:C:T	1.2955e-09	-1.60531	-2.80088e-10	2.19717e-08	-1.71439	-2.80088e-10	5.6217e-08	-1.86033	-2.80088e-10
98998700	chr7:98998700:A:G	3.31619e-09	-2.11916e-10	-0.665387	6.28669e-08	-2.11916e-10	-0.663121	1.74663e-07	-2.11916e-10	-0.726686
98998785	chr7:98998785:G:A	6.74877e-10	-1.32846	-0.928971	1.59315e-08	-1.07136	-0.96448	7.50385e-08	-1.8545	0.282957
98999115	chr7:98999115:A:G	1.19928e-09	-1.68249	-2.80088e-10	2.07953e-08	-1.76941	-2.80088e-10	5.537e-08	-1.87551	-2.80088e-10
98999257	chr7:98999257:G:A	2.30532e-09	-2.11916e-10	-1.02899	4.30653e-08	-2.11916e-10	-1.04142	1.43525e-07	-2.11916e-10	-0.923032
98999516	chr7:98999516:G:A	7.714e-10	-0.97289	-1.15086	2.15241e-08	-0.589188	-1.14578	3.90537e-08	-1.02639	-1.19821
99000858	chr7:99000858:C:T	1.98027e-09	-2.11916e-10	-1.18097	3.76569e-08	-2.11916e-10	-1.17562	1.08797e-07	-2.11916e-10	-1.20006
99000994	chr7:99000994:A:T	6.86671e-09	-2.11916e-10	0.06248	1.3417e-07	-2.11916e-10	0.0949662	2.99978e-07	-2.11916e-10	-0.185835
99000995	chr7:99000995:A:T	6.86671e-09	-2.11916e-10	0.06248	1.3417e-07	-2.11916e-10	0.0949662	2.99978e-07	-2.11916e-10	-0.185835
99001017	chr7:99001017:C:T	5.6857e-10	-1.50188	-0.926955	1.33369e-08	-1.25156	-0.962041	7.50465e-08	-1.87766	0.30622
99001911	chr7:99001911:C:T	5.27428e-10	-1.56381	-0.940137	1.20956e-08	-1.336	-0.975299	7.15291e-08	-1.87877	0.259329
99002527	chr7:99002527:C:T	1.00998e-09	-1.85428	-2.80088e-10	2.20083e-08	-1.71272	-2.80088e-10	5.5356e-08	-1.87576	-2.80088e-10
99002607	chr7:99002607:T:C	1.91536e-09	-2.11916e-10	-1.2143	3.64089e-08	-2.11916e-10	-1.20933	1.05855e-07	-2.11916e-10	-1.22747
99002639	chr7:99002639:G:C	1.26088e-09	-1.63239	-2.80088e-10	2.16047e-08	-1.73123	-2.80088e-10	5.58771e-08	-1.86639	-2.80088e-10
99002850	chr7:99002850:G:A	1.84904e-09	-2.11916e-10	-1.24954	3.4957e-08	-2.11916e-10	-1.25002	1.03872e-07	-2.11916e-10	-1.24638
99003402	chr7:99003402:T:C	4.54077e-10	-1.42501	-1.22868	1.13e-08	-1.15675	-1.22259	2.83784e-08	-1.30802	-1.2359
99003429	chr7:99003429:A:G	1.85378e-09	-2.11916e-10	-1.24698	3.5071e-08	-2.11916e-10	-1.24677	1.06731e-07	-2.11916e-10	-1.21924
99003621	chr7:99003621:T:C	1.26638e-09	-1.62804	-2.80088e-10	2.16884e-08	-1.72736	-2.80088e-10	5.59319e-08	-1.86541	-2.80088e-10
99003782	chr7:99003782:G:A	2.73701e-09	-0.857337	-2.80088e-10	4.78252e-08	-0.936588	-2.80088e-10	1.32259e-07	-1.00478	-2.80088e-10
99003854	chr7:99003854:G:A	4.42952e-09	-2.11916e-10	-0.375914	8.53015e-08	-2.11916e-10	-0.357948	2.52529e-07	-2.11916e-10	-0.358019
99003858	chr7:99003858:G:A	1.01438e-09	-1.84993	-2.80088e-10	2.01558e-08	-1.80065	-2.80088e-10	5.88651e-08	-1.8143	-2.80088e-10
99003941	chr7:99003941:C:T	4.64151e-09	-2.11916e-10	-0.329166	9.02035e-08	-2.11916e-10	-0.302073	3.27288e-07	-2.11916e-10	-0.0987033
99004009	chr7:99004009:G:A	7.1158e-10	-1.08121	-1.12326	1.95367e-08	-0.714275	-1.11757	3.59279e-08	-1.12997	-1.17806
99005091	chr7:99005091:G:T	4.16718e-09	-2.11916e-10	-0.436966	7.59559e-08	-2.11916e-10	-0.473988	3.03858e-07	-2.11916e-10	-0.172983
99005472	chr7:99005472:A:G	8.71933e-08	2.60392	-2.80088e-10	1.48228e-06	2.49719	-2.80088e-10	1.67676e-06	1.53507	-2.80088e-10
99005487	chr7:99005487:G:A	3.63587e-09	-0.573355	-2.80088e-10	5.42261e-08	-0.810978	-2.80088e-10	3.9023e-07	0.077192	-2.80088e-10
99005662	chr7:99005662:G:A	9.33392e-10	-1.20037	-0.732761	2.26516e-08	-0.907496	-0.776415	1.11928e-07	-1.81755	0.64586
99005843	chr7:99005843:C:T	6.42484e-10	-1.11032	-1.1963	1.67767e-08	-0.789778	-1.19437	3.542e-08	-1.09753	-1.22473
99005880	chr7:99005880:G:A	1.90213e-09	-2.11916e-10	-1.22123	3.58759e-08	-2.11916e-10	-1.22407	1.0578e-07	-2.11916e-10	-1.22818
99006503	chr7:99006503:A:G	5.6647e-10	-1.42584	-1.0067	1.37413e-08	-1.14678	-1.03696	6.24418e-08	-1.86971	0.114398
99007142	chr7:99007142:G:A	1.92347e-09	-2.11916e-10	-1.21007	3.64188e-08	-2.11916e-10	-1.20906	1.04686e-07	-2.11916e-10	-1.23858
99007219	chr7:99007219:G:A	1.23557e-09	-1.65267	-2.80088e-10	2.128e-08	-1.74637	-2.80088e-10	5.56447e-08	-1.87056	-2.80088e-10
99007221	chr7:99007221:C:T	1.09813e-08	0.807893	-0.275908	4.99817e-07	1.74048	-0.330379	1.07625e-06	0.477995	0.613695
99007709	chr7:99007709:C:T	7.05627e-09	-2.11916e-10	0.0897123	1.37863e-07	-2.11916e-10	0.122121	3.07388e-07	-2.11916e-10	-0.161432
99008483	chr7:99008483:C:T	1.17724e-09	-1.70103	-2.80088e-10	1.87483e-08	-1.87304	-2.80088e-10	5.58416e-08	-1.86702	-2.80088e-10
99008783	chr7:99008783:G:A	1.43061e-09	-0.272288	-1.23382	1.64643e-08	-0.763595	-1.23935	8.88517e-07	1.87152	-0.971509
99009300	chr7:99009300:C:T	2.89273e-08	-2.11916e-10	1.50058	4.95426e-07	-2.11916e-10	1.40128	2.59925e-06	-2.11916e-10	1.97343
99009424	chr7:99009424:C:T	1.67063e-09	-1.351	-2.80088e-10	2.79541e-08	-1.47358	-2.80088e-10	8.39793e-08	-1.45897	-2.80088e-10
99009747	chr7:99009747:G:A	7.62386e-10	-0.905329	-1.23018	2.09848e-08	-0.531808	-1.22853	3.97156e-08	-0.960007	-1.24779
99010108	chr7:99010108:G:C	4.59906e-09	-2.11916e-10	-0.338353	8.93531e-08	-2.11916e-10	-0.311545	3.24532e-07	-2.11916e-10	-0.10716
99010579	chr7:99010579:A:G	4.432e-09	-2.11916e-10	-0.375354	8.81824e-08	-2.11916e-10	-0.324733	1.68524e-07	-2.11916e-10	-0.762466
99010581	chr7:99010581:GAGTCTCTAGTACAGAGTTC:G	1.097e-09	-1.77163	-2.80088e-10	1.88407e-08	-1.86812	-2.80088e-10	5.64773e-08	-1.85571	-2.80088e-10
99010983	chr7:99010983:T:A	1.30048e-08	1.58324	-0.882123	2.01719e-07	1.3614	-0.858665	1.187e-06	2.43784	-1.2482
99011433	chr7:99011433:C:G	4.72814e-09	-2.11916e-10	-0.310674	9.08441e-08	-2.11916e-10	-0.294995	3.28913e-07	-2.11916e-10	-0.0937495
99011635	chr7:99011635:T:G	2.07277e-09	-2.11916e-10	-1.13532	3.91735e-08	-2.11916e-10	-1.13614	1.2485e-07	-2.11916e-10	-1.06243
99011952	chr7:99011952:T:A	1.08391e-09	-1.78363	-2.80088e-10	1.87729e-08	-1.87172	-2.80088e-10	5.68156e-08	-1.84973	-2.80088e-10
99011978	chr7:99011978:G:A	1.90795e-09	-2.11916e-10	-1.21817	3.62303e-08	-2.11916e-10	-1.21425	1.03767e-07	-2.11916e-10	-1.2474
99012364	chr7:99012364:G:A	3.83726e-09	-2.11916e-10	-0.519446	7.2856e-08	-2.11916e-10	-0.515656	2.01152e-07	-2.11916e-10	-0.585483
99012912	chr7:99012912:G:A	4.29198e-09	-2.11916e-10	-0.407457	8.33134e-08	-2.11916e-10	-0.381531	3.00141e-07	-2.11916e-10	-0.185291
99012964	chr7:99012964:G:A	1.09395e-09	-1.77441	-2.80088e-10	1.88252e-08	-1.86894	-2.80088e-10	5.65347e-08	-1.85469	-2.80088e-10
99012972	chr7:99012972:T:C	5.02519e-10	-1.5879	-0.964423	1.0559e-08	-1.44932	-0.99784	6.68031e-08	-1.87348	0.185686
99013061	chr7:99013061:C:T	6.23033e-10	-1.43546	-0.901899	1.29675e-08	-1.30343	-0.938265	7.88185e-08	-1.87827	0.355877
99013393	chr7:99013393:C:T	3.74997e-09	-2.11916e-10	-0.542457	7.11531e-08	-2.11916e-10	-0.539307	1.96523e-07	-2.11916e-10	-0.608765
99013628	chr7:99013628:A:G	9.85411e-10	-1.8789	-2.80088e-10	1.9839e-08	-1.81649	-2.80088e-10	5.53831e-08	-1.87527	-2.80088e-10
99013742	chr7:99013742:C:T	1.00426e-09	-1.85996	-2.80088e-10	2.12839e-08	-1.74619	-2.80088e-10	5.51928e-08	-1.87871	-2.80088e-10
99013990	chr7:99013990:T:A	3.65985e-09	-2.11916e-10	-0.566781	6.96715e-08	-2.11916e-10	-0.56035	1.91793e-07	-2.11916e-10	-0.633125
99014527	chr7:99014527:G:A	6.54387e-09	0.0143238	-2.80088e-10	2.10155e-07	0.543704	-2.80088e-10	1.95024e-07	-0.616423	-2.80088e-10
99014574	chr7:99014574:G:A	3.24103e-09	-2.11916e-10	-0.688314	5.9962e-08	-2.11916e-10	-0.710429	2.49993e-07	-2.11916e-10	-0.368109
99015098	chr7:99015098:G:C	1.10064e-09	-1.76832	-2.80088e-10	1.88603e-08	-1.86708	-2.80088e-10	5.63883e-08	-1.85728	-2.80088e-10
99015200	chr7:99015200:C:T	1.09013e-09	-1.77791	-2.80088e-10	1.88127e-08	-1.86961	-2.80088e-10	5.66137e-08	-1.85329	-2.80088e-10
99015349	chr7:99015349:C:T	3.57846e-09	-2.11916e-10	-0.589273	6.80767e-08	-2.11916e-10	-0.583506	1.87492e-07	-2.11916e-10	-0.65581
99015435	chr7:99015435:G:A	1.07563e-09	-1.7913	-2.80088e-10	1.87354e-08	-1.87373	-2.80088e-10	5.70652e-08	-1.84535	-2.80088e-10
99016854	chr7:99016854:A:G	3.92171e-09	-2.11916e-10	-0.497678	7.44307e-08	-2.11916e-10	-0.494272	2.05094e-07	-2.11916e-10	-0.566074
99017206	chr7:99017206:C:T	3.13523e-09	-2.11916e-10	-0.721503	5.8927e-08	-2.11916e-10	-0.727841	1.54583e-07	-2.11916e-10	-0.848816
99017210	chr7:99017210:C:T	2.76705e-09	-2.11916e-10	-0.846424	5.23816e-08	-2.11916e-10	-0.845585	1.9337e-07	-2.11916e-10	-0.624938
99018159	chr7:99018159:G:A	8.35681e-10	-0.84755	-1.19616	2.80912e-08	-0.271245	-1.19744	4.39143e-08	-0.876501	-1.2308
99018469	chr7:99018469:A:G	1.10927e-09	-1.76051	-2.80088e-10	1.89231e-08	-1.86376	-2.80088e-10	5.59043e-08	-1.8659	-2.80088e-10
99019034	chr7:99019034:G:A	7.10697e-10	-0.990806	-1.21491	1.91584e-08	-0.635932	-1.21547	3.781e-08	-1.01962	-1.23735
99019365	chr7:99019365:A:C	7.83395e-10	-1.50111	-0.607217	1.65306e-08	-1.34497	-0.653963	1.31297e-07	-1.87889	0.866801
99019516	chr7:99019516:AAAAAG:A	4.65166e-09	-2.11916e-10	-0.326982	8.94389e-08	-2.11916e-10	-0.310585	2.6102e-07	-2.11916e-10	-0.324946
99019606	chr7:99019606:T:G	2.00325e-09	-2.11916e-10	-1.16943	3.81187e-08	-2.11916e-10	-1.16344	1.09851e-07	-2.11916e-10	-1.19042
99020034	chr7:99020034:C:T	1.39167e-09	-1.5337	-2.80088e-10	2.3305e-08	-1.65547	-2.80088e-10	7.07346e-08	-1.63061	-2.80088e-10
99020430	chr7:99020430:C:T	6.57342e-10	-1.05456	-1.22919	1.72297e-08	-0.727852	-1.22965	3.4716e-08	-1.09552	-1.24683
99020432	chr7:99020432:G:A	3.72246e-09	-2.11916e-10	-0.549821	7.06362e-08	-2.11916e-10	-0.546598	1.95276e-07	-2.11916e-10	-0.61513
99020632	chr7:99020632:G:A	1.09553e-09	-1.77297	-2.80088e-10	1.8848e-08	-1.86774	-2.80088e-10	5.64941e-08	-1.85541	-2.80088e-10
99020750	chr7:99020750:C:T	4.79591e-09	-2.11916e-10	-0.296441	8.91994e-08	-2.11916e-10	-0.313266	2.14948e-07	-2.11916e-10	-0.51915
99021289	chr7:99021289:T:C	1.92196e-08	-2.11916e-10	1.09172	3.58564e-07	-2.11916e-10	1.07797	1.40695e-06	-2.11916e-10	1.35963
99021776	chr7:99021776:G:A	1.86099e-09	-2.11916e-10	-1.24309	3.53031e-08	-2.11916e-10	-1.24017	1.03751e-07	-2.11916e-10	-1.24755
99021786	chr7:99021786:G:A	1.25036e-09	-1.64077	-2.80088e-10	2.06823e-08	-1.77486	-2.80088e-10	5.51967e-08	-1.87864	-2.80088e-10
99022685	chr7:99022685:A:G	1.26047e-09	-1.72722	0.0944964	2.15528e-08	-1.84689	0.113255	6.3052e-08	-1.86464	0.119055
99022746	chr7:99022746:C:T	4.4655e-09	-2.11916e-10	-0.367824	8.12491e-08	-2.11916e-10	-0.406621	3.29845e-07	-2.11916e-10	-0.0909214
99023072	chr7:99023072:G:A	1.09702e-09	-1.77161	-2.80088e-10	1.8855e-08	-1.86736	-2.80088e-10	5.64723e-08	-1.85579	-2.80088e-10
99023162	chr7:99023162:C:G	1.09119e-09	-1.77693	-2.80088e-10	1.8822e-08	-1.86912	-2.80088e-10	5.6622e-08	-1.85315	-2.80088e-10
99023246	chr7:99023246:C:T	3.72225e-09	-2.11916e-10	-0.549876	7.06327e-08	-2.11916e-10	-0.546647	1.95266e-07	-2.11916e-10	-0.61518
99023490	chr7:99023490:G:A	2.37442e-09	-2.11916e-10	-0.999451	4.46094e-08	-2.11916e-10	-1.00619	1.22928e-07	-2.11916e-10	-1.07795
99023680	chr7:99023680:T:C	6.46531e-10	-1.52291	-0.777426	1.35463e-08	-1.37941	-0.818618	9.75841e-08	-1.87855	0.569722
99024007	chr7:99024007:G:A	1.9472e-09	-2.11916e-10	-1.19781	3.68095e-08	-2.11916e-10	-1.19838	1.14848e-07	-2.11916e-10	-1.14593
99024249	chr7:99024249:C:T	5.46979e-10	-1.23346	-1.23409	1.45761e-08	-0.890249	-1.23451	2.99706e-08	-1.24099	-1.24833
99024450	chr7:99024450:A:G	5.43803e-10	-1.24706	-1.22632	1.44649e-08	-0.905663	-1.22675	2.9661e-08	-1.25435	-1.24536
99024615	chr7:99024615:A:G	2.58027e-09	-2.11916e-10	-0.916313	4.8882e-08	-2.11916e-10	-0.914732	1.772e-07	-2.11916e-10	-0.712265
99025126	chr7:99025126:C:T	1.36875e-09	-0.43578	-1.11453	2.95123e-08	-0.297299	-1.12203	8.06233e-08	-0.318612	-1.18114
99025131	chr7:99025131:C:T	7.63911e-10	-0.904695	-1.22881	1.08251e-08	-1.18651	-1.23577	3.38499e-07	0.845915	-0.910937
99025304	chr7:99025304:C:T	1.13196e-09	-1.73658	-0.0036723	1.9459e-08	-1.85101	0.0151812	5.73256e-08	-1.86191	0.0211178
99025467	chr7:99025467:C:T	1.97846e-09	-2.11916e-10	-1.18189	3.76272e-08	-2.11916e-10	-1.17641	1.08702e-07	-2.11916e-10	-1.20094
99026377	chr7:99026377:G:A	8.17324e-10	-0.820193	-1.24573	1.15312e-08	-1.11057	-1.24852	3.57084e-07	0.990692	-1.00226
99027209	chr7:99027209:G:A	6.04726e-10	-1.40759	-0.959593	1.26673e-08	-1.27325	-0.991874	6.77679e-08	-1.87649	0.203031
99027254	chr7:99027254:C:T	8.20412e-10	-0.8405	-1.22165	2.21832e-08	-0.4825	-1.2223	4.37982e-08	-0.866553	-1.2434
99027583	chr7:99027583:A:AT	2.59373e-09	-2.11916e-10	-0.911107	4.9243e-08	-2.11916e-10	-0.907373	1.23569e-07	-2.11916e-10	-1.07274
99027933	chr7:99027933:C:G	1.12287e-09	-1.74832	-2.80088e-10	1.90144e-08	-1.85894	-2.80088e-10	5.59513e-08	-1.86506	-2.80088e-10
99028054	chr7:99028054:G:A	3.71969e-09	-2.11916e-10	-0.550564	7.06513e-08	-2.11916e-10	-0.546384	1.95716e-07	-2.11916e-10	-0.61288
99028159	chr7:99028159:G:A	5.20642e-10	-1.36034	-1.15656	7.9469e-09	-1.55595	-1.17541	3.07795e-07	0.361053	-0.521162
99028184	chr7:99028184:G:A	4.3131e-09	-0.402549	-2.80088e-10	1.15497e-07	-0.0548996	-2.80088e-10	1.03771e-06	1.05523	-2.80088e-10
99028375	chr7:99028375:C:T	3.03085e-09	0.0383499	-0.793711	3.11351e-08	-0.535712	-0.830092	3.64307e-06	2.39395	-0.0829068
99029108	chr7:99029108:A:AAAAG	1.50808e-08	-2.11916e-10	0.849214	2.96312e-07	-2.11916e-10	0.887273	6.03657e-07	-2.11916e-10	0.513462
99029624	chr7:99029624:C:T	1.36058e-09	-1.55629	-2.80088e-10	2.27705e-08	-1.67867	-2.80088e-10	6.94368e-08	-1.64913	-2.80088e-10
99029840	chr7:99029840:C:T	6.33033e-10	-1.47953	-0.841904	9.65864e-09	-1.65165	-0.884638	4.50253e-07	0.0758162	0.14445
99029862	chr7:99029862:G:A	3.71829e-09	-2.11916e-10	-0.55094	7.05575e-08	-2.11916e-10	-0.547712	1.95074e-07	-2.11916e-10	-0.616165
99030160	chr7:99030160:G:A	9.97489e-10	-1.86672	-2.80088e-10	1.87147e-08	-1.87483	-2.80088e-10	5.88907e-08	-1.81386	-2.80088e-10
99030294	chr7:99030294:A:AC	3.92059e-10	-1.64369	-1.15686	7.74654e-09	-1.58555	-1.17135	1.15092e-07	-0.75937	-0.384442
99032084	chr7:99032084:C:T	3.02146e-09	-2.11916e-10	-0.758465	5.72388e-08	-2.11916e-10	-0.756908	2.02422e-07	-2.11916e-10	-0.57919
99032542	chr7:99032542:G:A	1.1472e-09	-1.72688	-2.80088e-10	1.92058e-08	-1.84893	-2.80088e-10	5.55805e-08	-1.87171	-2.80088e-10
99033420	chr7:99033420:C:T	1.48987e-09	-1.46551	-2.80088e-10	2.46108e-08	-1.60096	-2.80088e-10	7.49577e-08	-1.57262	-2.80088e-10
99033542	chr7:99033542:C:G	1.85e-09	-2.11916e-10	-1.24902	3.49635e-08	-2.11916e-10	-1.24984	1.03888e-07	-2.11916e-10	-1.24623
99033632	chr7:99033632:C:T	2.27711e-09	-2.11916e-10	-1.0413	4.30133e-08	-2.11916e-10	-1.04263	1.39606e-07	-2.11916e-10	-0.950718
99034183	chr7:99034183:C:T	3.59097e-10	-1.80885	-1.07952	7.7771e-09	-1.66834	-1.08461	1.94011e-08	-1.81316	-1.11105
99034705	chr7:99034705:G:A	2.30245e-09	-2.11916e-10	-1.03023	4.41e-08	-2.11916e-10	-1.01768	1.32869e-07	-2.11916e-10	-1.00018
99034827	chr7:99034827:C:A	2.45318e-09	-2.11916e-10	-0.966819	4.66117e-08	-2.11916e-10	-0.962288	1.29967e-07	-2.11916e-10	-1.02226
99034993	chr7:99034993:A:G	2.47934e-09	-2.11916e-10	-0.956214	4.83532e-08	-2.11916e-10	-0.925608	1.13576e-07	-2.11916e-10	-1.15707
99035176	chr7:99035176:A:G	2.87451e-10	-1.86135	-1.24956	6.07917e-09	-1.74944	-1.24983	1.60769e-08	-1.86494	-1.24722
99035200	chr7:99035200:C:T	1.90119e-09	-2.11916e-10	-1.22173	3.57936e-08	-2.11916e-10	-1.22637	1.1103e-07	-2.11916e-10	-1.17974
99035270	chr7:99035270:G:A	1.877e-09	-2.11916e-10	-1.23453	3.55755e-08	-2.11916e-10	-1.23248	1.04067e-07	-2.11916e-10	-1.24451
99035506	chr7:99035506:G:A	4.49832e-09	-2.11916e-10	-0.360501	8.37478e-08	-2.11916e-10	-0.37633	2.02848e-07	-2.11916e-10	-0.577088
99035807	chr7:99035807:A:C	8.79635e-10	-0.781721	-1.21073	1.21664e-08	-1.08447	-1.221	4.325e-07	1.04026	-0.86022
99036243	chr7:99036243:G:A	2.02914e-09	-2.11916e-10	-1.15659	3.83982e-08	-2.11916e-10	-1.15613	1.18989e-07	-2.11916e-10	-1.11051
99036421	chr7:99036421:T:C	2.01539e-09	-2.11916e-10	-1.16339	3.81404e-08	-2.11916e-10	-1.16287	1.18052e-07	-2.11916e-10	-1.11842
99036432	chr7:99036432:C:T	4.55969e-10	-1.84166	-0.807872	8.76414e-09	-1.78096	-0.852509	1.15522e-07	-1.6339	0.493817
99036524	chr7:99036524:G:A	1.18698e-09	-1.69279	-2.80088e-10	1.95307e-08	-1.83215	-2.80088e-10	5.52937e-08	-1.87689	-2.80088e-10
99036879	chr7:99036879:G:A	1.86111e-09	-2.11916e-10	-1.24303	3.51177e-08	-2.11916e-10	-1.24544	1.04908e-07	-2.11916e-10	-1.23646
99037245	chr7:99037245:G:A	1.86556e-09	-2.11916e-10	-1.24065	3.52712e-08	-2.11916e-10	-1.24107	1.03554e-07	-2.11916e-10	-1.24945
99037660	chr7:99037660:C:T	1.9779e-09	-2.11916e-10	-1.18217	3.76113e-08	-2.11916e-10	-1.17683	1.08596e-07	-2.11916e-10	-1.20191
99037708	chr7:99037708:G:A	5.23368e-09	-0.20909	-2.80088e-10	5.50682e-08	-0.795569	-2.80088e-10	2.26413e-07	-0.467183	-2.80088e-10
99037908	chr7:99037908:A:G	2.1638e-09	-2.11916e-10	-1.09234	4.10462e-08	-2.11916e-10	-1.08944	1.15084e-07	-2.11916e-10	-1.14388
99037970	chr7:99037970:CAGCTGCAAGTGCCTA:C	4.52467e-09	-2.11916e-10	-0.354659	8.79994e-08	-2.11916e-10	-0.32681	3.18463e-07	-2.11916e-10	-0.126038
99038090	chr7:99038090:G:A	1.88298e-09	-2.11916e-10	-1.23135	3.56326e-08	-2.11916e-10	-1.23088	1.03696e-07	-2.11916e-10	-1.24808
99038724	chr7:99038724:C:T	2.14458e-09	-2.11916e-10	-1.10126	4.11518e-08	-2.11916e-10	-1.08687	1.04863e-07	-2.11916e-10	-1.23689
99039064	chr7:99039064:G:A	3.65925e-09	-0.566948	-2.80088e-10	5.22532e-08	-0.84804	-2.80088e-10	2.11251e-07	-0.536497	-2.80088e-10
99039295	chr7:99039295:G:A	1.31908e-09	-1.58727	-2.80088e-10	2.11589e-08	-1.75208	-2.80088e-10	5.57625e-08	-1.86844	-2.80088e-10
99039771	chr7:99039771:C:T	3.72065e-09	-2.11916e-10	-0.550305	7.06012e-08	-2.11916e-10	-0.547093	1.95182e-07	-2.11916e-10	-0.615611
99039931	chr7:99039931:G:A	5.01119e-09	-2.11916e-10	-0.252532	9.64528e-08	-2.11916e-10	-0.235087	3.5029e-07	-2.11916e-10	-0.0307825
99040020	chr7:99040020:G:A	3.88969e-09	-2.11916e-10	-0.505874	7.70883e-08	-2.11916e-10	-0.459189	1.52681e-07	-2.11916e-10	-0.861196
99040227	chr7:99040227:A:G	3.77475e-10	-1.87829	-0.960165	7.32813e-09	-1.8183	-0.994116	9.13741e-08	-1.61886	0.24428
99040232	chr7:99040232:C:T	3.73235e-10	-1.87853	-0.971223	7.27085e-09	-1.81557	-1.0047	8.8692e-08	-1.62439	0.22002
99040919	chr7:99040919:G:A	2.88972e-09	-2.11916e-10	-0.803046	5.3385e-08	-2.11916e-10	-0.82661	2.18215e-07	-2.11916e-10	-0.504065
99041647	chr7:99041647:G:A	1.54136e-09	-1.43154	-2.80088e-10	2.18638e-08	-1.71931	-2.80088e-10	9.58369e-08	-1.3269	-2.80088e-10
99041773	chr7:99041773:G:A	3.69343e-10	-1.63557	-1.22466	8.99058e-09	-1.3842	-1.22376	2.02028e-08	-1.68869	-1.19503
99041833	chr7:99041833:T:C	2.87125e-10	-1.86283	-1.24922	6.06155e-09	-1.75259	-1.24958	1.6045e-08	-1.86645	-1.2477
99042486	chr7:99042486:G:T	7.29875e-10	-0.98817	-1.19092	1.04041e-08	-1.25755	-1.20439	3.16359e-07	0.678404	-0.81107
99042579	chr7:99042579:T:C	2.15581e-09	0.0123233	-1.10836	2.23748e-08	-0.566867	-1.12934	2.03263e-06	2.36077	-0.633235
99042887	chr7:99042887:T:C	2.76291e-09	-2.11916e-10	-0.847921	5.23367e-08	-2.11916e-10	-0.846442	1.82639e-07	-2.11916e-10	-0.682033
99043009	chr7:99043009:A:G	3.5499e-09	-2.11916e-10	-0.597287	6.72667e-08	-2.11916e-10	-0.595475	2.4422e-07	-2.11916e-10	-0.391473
99043304	chr7:99043304:A:T	4.79059e-09	-2.11916e-10	-0.297551	9.20719e-08	-2.11916e-10	-0.28157	3.33427e-07	-2.11916e-10	-0.0801213
99043541	chr7:99043541:G:A	1.91688e-09	-2.11916e-10	-1.2135	3.65184e-08	-2.11916e-10	-1.20633	1.04109e-07	-2.11916e-10	-1.2441
99043610	chr7:99043610:T:C	9.24897e-10	-0.747559	-1.19472	1.27043e-08	-1.05559	-1.2066	4.75946e-07	1.09003	-0.814271
99043694	chr7:99043694:G:A	1.84906e-09	-2.11916e-10	-1.24953	3.49699e-08	-2.11916e-10	-1.24965	1.04505e-07	-2.11916e-10	-1.24031
99043723	chr7:99043723:G:A	1.95955e-09	-2.11916e-10	-1.19149	3.71954e-08	-2.11916e-10	-1.18796	1.16216e-07	-2.11916e-10	-1.13409
99043763	chr7:99043763:A:T	1.82264e-09	-0.297411	-0.966507	2.43457e-08	-0.62258	-0.989204	1.71744e-06	1.88017	-0.321125
99043822	chr7:99043822:C:T	1.22727e-09	-1.65941	-2.80088e-10	1.87215e-08	-1.87447	-2.80088e-10	8.15684e-08	-1.4881	-2.80088e-10
99044083	chr7:99044083:G:A	4.71743e-10	-1.42729	-1.18824	1.01815e-08	-1.29624	-1.18732	1.95331e-08	-1.67124	-1.2462
99044116	chr7:99044116:C:T	3.18449e-09	-2.11916e-10	-0.705914	6.03385e-08	-2.11916e-10	-0.70417	2.15027e-07	-2.11916e-10	-0.518782
99044794	chr7:99044794:G:A	5.72378e-10	-1.34054	-1.08162	1.12308e-08	-1.2988	-1.08668	3.64427e-08	-1.2944	-0.999398
99044847	chr7:99044847:T:C	1.84848e-09	-2.11916e-10	-1.24984	3.4966e-08	-2.11916e-10	-1.24976	1.0559e-07	-2.11916e-10	-1.22998
99045072	chr7:99045072:G:A	1.89914e-09	-2.11916e-10	-1.2228	3.5746e-08	-2.11916e-10	-1.2277	1.07686e-07	-2.11916e-10	-1.21032
99045570	chr7:99045570:G:A	3.3668e-09	-2.11916e-10	-0.650243	6.39925e-08	-2.11916e-10	-0.645375	1.78868e-07	-2.11916e-10	-0.702896
99045677	chr7:99045677:G:A	2.15994e-09	-1.09413	-2.80088e-10	3.64597e-08	-1.20793	-2.80088e-10	1.42527e-07	-0.930013	-2.80088e-10
99045959	chr7:99045959:CCAT:C	1.85313e-09	-2.11916e-10	-1.24733	3.50449e-08	-2.11916e-10	-1.24751	1.0399e-07	-2.11916e-10	-1.24525
99045985	chr7:99045985:C:T	4.40567e-09	-2.11916e-10	-0.381312	8.3601e-08	-2.11916e-10	-0.378085	2.29499e-07	-2.11916e-10	-0.453644
99046207	chr7:99046207:T:C	4.16798e-10	-1.5053	-1.23406	1.2434e-08	-1.04962	-1.23408	2.37957e-08	-1.47457	-1.24547
99046347	chr7:99046347:A:G	1.08984e-09	-1.77817	-2.80088e-10	1.86477e-08	-1.87842	-2.80088e-10	5.52468e-08	-1.87773	-2.80088e-10
99046409	chr7:99046409:G:A	2.07474e-09	-0.634872	-0.499496	5.87513e-08	-0.154299	-0.576528	3.72095e-07	-1.35715	1.38675
99046601	chr7:99046601:G:A	6.97628e-09	-2.11916e-10	0.0783107	1.34274e-07	-2.11916e-10	0.0957399	4.9866e-07	-2.11916e-10	0.32238
99046611	chr7:99046611:A:T	1.85818e-09	-2.11916e-10	-1.24461	3.50735e-08	-2.11916e-10	-1.2467	1.04714e-07	-2.11916e-10	-1.23831
99046667	chr7:99046667:G:A	1.81772e-09	-1.76041	0.493784	3.18494e-08	-1.86012	0.517004	9.6766e-08	-1.85124	0.533996
99047023	chr7:99047023:C:G	1.86147e-09	-2.11916e-10	-1.24284	3.52188e-08	-2.11916e-10	-1.24256	1.07922e-07	-2.11916e-10	-1.20814
99047426	chr7:99047426:T:C	1.34655e-09	-1.56666	-2.80088e-10	2.36244e-08	-1.64186	-2.80088e-10	9.9613e-08	-1.28825	-2.80088e-10
99047557	chr7:99047557:G:A	1.07115e-09	-1.79547	-2.80088e-10	1.87279e-08	-1.87412	-2.80088e-10	5.72222e-08	-1.8426	-2.80088e-10
99047894	chr7:99047894:G:A	3.87993e-10	-1.56315	-1.24782	8.55044e-09	-1.40828	-1.24988	2.48721e-08	-1.7087	-0.967099
99047942	chr7:99047942:C:G	3.65712e-10	-1.74058	-1.12954	7.23025e-09	-1.67291	-1.15296	3.20066e-08	-1.87211	-0.551495
99048243	chr7:99048243:GC:G	1.87559e-09	-2.11916e-10	-1.23528	3.53499e-08	-2.11916e-10	-1.23884	1.06038e-07	-2.11916e-10	-1.22575
99048298	chr7:99048298:G:A	6.29737e-09	-2.11916e-10	-0.0240725	1.2121e-07	-2.11916e-10	-0.00661303	4.50148e-07	-2.11916e-10	0.220033
99048541	chr7:99048541:A:G	3.63095e-10	-1.63379	-1.24351	1.19306e-08	-1.08504	-1.23999	2.90384e-08	-1.33875	-1.18217
99048789	chr7:99048789:G:A	2.21925e-09	-2.11916e-10	-1.06703	4.19227e-08	-2.11916e-10	-1.06831	1.16544e-07	-2.11916e-10	-1.13127
99048831	chr7:99048831:C:CTA	2.10272e-09	-2.11916e-10	-1.12097	3.92778e-08	-2.11916e-10	-1.13348	1.27123e-07	-2.11916e-10	-1.04439
99048872	chr7:99048872:C:T	1.1334e-09	-1.73898	-2.80088e-10	1.96059e-08	-1.82831	-2.80088e-10	5.72308e-08	-1.84245	-2.80088e-10
99049208	chr7:99049208:G:A	2.03467e-08	-2.11916e-10	1.14872	3.4567e-07	-2.11916e-10	1.04134	1.72123e-06	-2.11916e-10	1.56125
99049516	chr7:99049516:C:T	4.56286e-10	-1.61776	-1.03108	8.45754e-09	-1.63238	-1.0367	2.87709e-08	-1.59811	-0.932069
99050167	chr7:99050167:A:G	3.24577e-09	-2.11916e-10	-0.686854	6.14882e-08	-2.11916e-10	-0.685295	2.20102e-07	-2.11916e-10	-0.495454
99050374	chr7:99050374:A:G	1.85066e-09	-2.11916e-10	-1.24866	3.49959e-08	-2.11916e-10	-1.24891	1.04275e-07	-2.11916e-10	-1.24251
99050559	chr7:99050559:G:GA	3.48588e-10	-1.67309	-1.24498	6.51311e-09	-1.68656	-1.24376	1.97488e-08	-1.75536	-1.1511
99050560	chr7:99050560:A:G	1.62844e-09	-1.37658	-2.80088e-10	2.50186e-08	-1.58452	-2.80088e-10	9.81689e-08	-1.30285	-2.80088e-10
99050742	chr7:99050742:C:G	4.04869e-10	-1.87754	-0.890853	7.35492e-09	-1.87731	-0.931464	5.5614e-08	-1.79007	-0.0810372
99051659	chr7:99051659:A:G	1.86883e-09	-2.11916e-10	-1.23889	3.53096e-08	-2.11916e-10	-1.23998	1.03562e-07	-2.11916e-10	-1.24937
99051686	chr7:99051686:G:A	3.02662e-09	-2.11916e-10	-0.756757	5.75688e-08	-2.11916e-10	-0.75116	1.60507e-07	-2.11916e-10	-0.811206
99052005	chr7:99052005:A:G	1.00932e-09	-1.18163	-0.673302	2.18379e-08	-0.977397	-0.743096	2.02611e-07	-1.79779	1.21954
99052476	chr7:99052476:T:C	3.31672e-10	-1.81621	-1.15161	6.16376e-09	-1.8108	-1.17465	3.45575e-08	-1.86187	-0.485044
99053427	chr7:99053427:GTTCA:G	1.08361e-09	-1.78391	-2.80088e-10	1.87826e-08	-1.87121	-2.80088e-10	5.68662e-08	-1.84884	-2.80088e-10
99053738	chr7:99053738:T:C	7.41517e-09	-2.11916e-10	0.139323	1.42104e-07	-2.11916e-10	0.152422	6.24087e-07	-2.11916e-10	0.546746
99053828	chr7:99053828:G:A	6.25901e-09	-2.11916e-10	-0.0301829	1.18961e-07	-2.11916e-10	-0.0253421	3.20087e-07	-2.11916e-10	-0.12095
99054390	chr7:99054390:C:A	2.24558e-09	-2.11916e-10	-1.05524	4.24141e-08	-2.11916e-10	-1.05666	1.17525e-07	-2.11916e-10	-1.12289
99055736	chr7:99055736:G:A	3.64978e-10	-1.73824	-1.13388	9.15405e-09	-1.45467	-1.13527	2.15928e-08	-1.67325	-1.14393
99055915	chr7:99055915:A:G	4.27417e-10	-1.70797	-1.00623	7.49516e-09	-1.74718	-1.0427	7.89108e-08	-1.86536	0.344137
99055945	chr7:99055945:G:A	6.77523e-09	-2.11916e-10	0.0490681	1.28634e-07	-2.11916e-10	0.0528318	3.46534e-07	-2.11916e-10	-0.041564
99056084	chr7:99056084:T:C	2.56051e-09	-2.11916e-10	-0.923998	4.72512e-08	-2.11916e-10	-0.948662	1.63288e-07	-2.11916e-10	-0.794028
99056403	chr7:99056403:C:T	4.09593e-10	-1.63407	-1.12273	1.10169e-08	-1.28982	-1.11489	2.36424e-08	-1.51336	-1.21314
99056520	chr7:99056520:A:C	2.21272e-09	-2.11916e-10	-1.06998	4.24786e-08	-2.11916e-10	-1.05514	1.05836e-07	-2.11916e-10	-1.22765
99056744	chr7:99056744:T:C	4.43463e-10	-1.70997	-0.96738	7.76066e-09	-1.74852	-1.00656	8.6913e-08	-1.86496	0.440326
99056773	chr7:99056773:C:T	2.34185e-08	-2.11916e-10	1.28932	3.96697e-07	-2.11916e-10	1.17903	2.01579e-06	-2.11916e-10	1.71922
99056787	chr7:99056787:G:A	2.85008e-09	-2.11916e-10	-0.816858	5.35233e-08	-2.11916e-10	-0.824024	1.68282e-07	-2.11916e-10	-0.763906
99056839	chr7:99056839:C:T	5.35523e-09	-2.11916e-10	-0.186132	1.03097e-07	-2.11916e-10	-0.16847	3.766e-07	-2.11916e-10	0.0416384
99056943	chr7:99056943:A:C	1.8688e-09	-2.11916e-10	-1.23891	3.51172e-08	-2.11916e-10	-1.24545	2.08326e-07	-2.11916e-10	-0.550441
99056998	chr7:99056998:A:G	3.37658e-10	-1.73233	-1.2176	8.50452e-09	-1.44517	-1.21837	2.00683e-08	-1.66754	-1.22286
99057115	chr7:99057115:C:T	6.64117e-09	-2.11916e-10	0.0290827	1.29643e-07	-2.11916e-10	0.0606409	2.90946e-07	-2.11916e-10	-0.216405
99057612	chr7:99057612:T:G	8.42961e-10	-0.888334	-1.14671	1.48195e-08	-0.97275	-1.13545	8.42906e-08	-0.209224	-1.24605
99057758	chr7:99057758:T:G	1.85872e-09	-2.11916e-10	-1.24431	3.51735e-08	-2.11916e-10	-1.24385	1.06077e-07	-2.11916e-10	-1.22538
99057901	chr7:99057901:A:T	4.96271e-10	-1.8339	-0.730935	8.73974e-09	-1.85438	-0.781884	1.66095e-07	-1.79296	1.01598
99058632	chr7:99058632:T:TTA	4.88237e-09	-2.11916e-10	-0.278574	9.50665e-08	-2.11916e-10	-0.249564	3.46796e-07	-2.11916e-10	-0.0408069
99059030	chr7:99059030:G:A	2.17798e-09	-0.663888	-0.42192	5.65214e-08	-0.264269	-0.505251	5.55099e-07	-1.37601	1.80561
99059071	chr7:99059071:G:A	4.06998e-10	-1.52179	-1.24136	1.16109e-08	-1.11078	-1.24142	2.44787e-08	-1.46792	-1.22382
99059121	chr7:99059121:C:T	4.25103e-10	-1.4873	-1.23233	1.26176e-08	-1.03611	-1.23294	2.51829e-08	-1.45699	-1.20639
99059126	chr7:99059126:G:A	1.08093e-09	-1.78638	-2.80088e-10	1.87741e-08	-1.87166	-2.80088e-10	5.69808e-08	-1.84683	-2.80088e-10
99059175	chr7:99059175:G:A	1.90652e-09	-2.11916e-10	-1.21893	3.59429e-08	-2.11916e-10	-1.22221	1.08485e-07	-2.11916e-10	-1.20293
99059694	chr7:99059694:G:A	5.52408e-10	-1.59537	-0.862302	9.76719e-09	-1.61733	-0.907782	1.15595e-07	-1.8552	0.715746
99059767	chr7:99059767:G:A	3.16669e-09	-2.11916e-10	-0.711518	5.89045e-08	-2.11916e-10	-0.728222	2.02842e-07	-2.11916e-10	-0.577115
99059799	chr7:99059799:T:C	9.93646e-10	-1.87058	-2.80088e-10	2.2277e-08	-1.70058	-2.80088e-10	6.40585e-08	-1.72975	-2.80088e-10
99059902	chr7:99059902:T:C	2.03376e-09	-2.11916e-10	-1.15432	3.80449e-08	-2.11916e-10	-1.16537	1.21937e-07	-2.11916e-10	-1.08604
99060276	chr7:99060276:G:A	6.22507e-09	-2.11916e-10	-0.0356198	1.18214e-07	-2.11916e-10	-0.0316441	3.18549e-07	-2.11916e-10	-0.125768
99060347	chr7:99060347:C:T	6.01565e-10	-1.1361	-1.23633	2.78998e-08	-0.234919	-1.2406	6.96204e-08	-0.60244	-1.04405
99060882	chr7:99060882:A:G	3.86207e-10	-1.70191	-1.11367	9.97442e-09	-1.39743	-1.10668	2.12711e-08	-1.5924	-1.23979
99061649	chr7:99061649:A:G	1.08068e-09	-1.78661	-2.80088e-10	2.23063e-08	-1.69927	-2.80088e-10	5.58056e-08	-1.86767	-2.80088e-10
99062113	chr7:99062113:G:A	1.95745e-09	-2.11916e-10	-1.19256	3.74173e-08	-2.11916e-10	-1.18201	1.08372e-07	-2.11916e-10	-1.20398
99062143	chr7:99062143:G:GGA	9.07614e-09	-2.11916e-10	0.341444	1.75166e-07	-2.11916e-10	0.361591	6.76127e-07	-2.11916e-10	0.626837
99062189	chr7:99062189:GGT:G	4.3694e-10	-1.81366	-0.878508	7.96971e-09	-1.81131	-0.917179	5.27038e-08	-1.86768	-0.0571819
99062193	chr7:99062193:AT:A	4.41885e-10	-1.8045	-0.876411	8.06021e-09	-1.80187	-0.915334	5.27051e-08	-1.87102	-0.0538144
99062597	chr7:99062597:C:T	3.15052e-10	-1.77028	-1.24894	5.92492e-09	-1.77625	-1.24872	1.69946e-08	-1.82	-1.23664
99062906	chr7:99062906:T:C	1.06069e-09	-1.80529	-2.80088e-10	1.90586e-08	-1.85662	-2.80088e-10	5.62397e-08	-1.85992	-2.80088e-10
99063495	chr7:99063495:G:C	4.48543e-09	-2.11916e-10	-0.36337	8.63275e-08	-2.11916e-10	-0.345992	2.55343e-07	-2.11916e-10	-0.346935
99064745	chr7:99064745:A:C	4.03589e-10	-1.53135	-1.24021	7.6367e-09	-1.5259	-1.24527	2.22965e-08	-1.84447	-0.940641
99065339	chr7:99065339:C:T	1.53757e-09	-1.434	-2.80088e-10	2.95135e-08	-1.41929	-2.80088e-10	7.72294e-08	-1.54276	-2.80088e-10
99065978	chr7:99065978:G:A	4.19123e-10	-1.51158	-1.22221	1.21647e-08	-1.08262	-1.22299	2.49104e-08	-1.47278	-1.20148
99066036	chr7:99066036:T:C	1.18353e-09	-1.13852	-0.557186	2.97538e-08	-0.779497	-0.631687	3.38859e-07	-1.66565	1.60169
99066515	chr7:99066515:G:T	1.46394e-09	-1.02597	-0.457107	3.75475e-08	-0.641536	-0.536997	4.37963e-07	-1.60528	1.79787
99066579	chr7:99066579:A:C	1.27636e-09	-1.12755	-0.492643	3.19831e-08	-0.768464	-0.570469	3.86225e-07	-1.65862	1.7255
99067129	chr7:99067129:G:C	1.25396e-09	-1.06542	-0.572478	3.18898e-08	-0.695332	-0.646523	3.40547e-07	-1.62982	1.57083
99067274	chr7:99067274:G:A	7.93336e-09	-2.11916e-10	0.206872	1.50847e-07	-2.11916e-10	0.212129	4.02537e-07	-2.11916e-10	0.108243
99067451	chr7:99067451:C:A	9.88749e-10	-1.87552	-2.80088e-10	1.86942e-08	-1.87593	-2.80088e-10	5.5226e-08	-1.87811	-2.80088e-10
99067790	chr7:99067790:A:G	1.44785e-08	-2.11916e-10	0.808463	2.52029e-07	-2.11916e-10	0.725405	1.25808e-06	-2.11916e-10	1.2478
99067894	chr7:99067894:C:G	1.91538e-09	-2.11916e-10	-1.21429	3.61167e-08	-2.11916e-10	-1.21738	1.08927e-07	-2.11916e-10	-1.19887
99067941	chr7:99067941:G:A	1.05886e-09	-1.80701	-2.80088e-10	1.86856e-08	-1.87639	-2.80088e-10	5.77491e-08	-1.83344	-2.80088e-10
99068382	chr7:99068382:T:C	3.06341e-10	-1.84905	-1.19821	5.71286e-09	-1.8473	-1.21412	2.62802e-08	-1.8474	-0.773329
99068408	chr7:99068408:G:A	5.97894e-09	-2.11916e-10	-0.0759621	1.13714e-07	-2.11916e-10	-0.0704535	3.06773e-07	-2.11916e-10	-0.163436
99068873	chr7:99068873:CCCTAA:C	3.90599e-10	-1.58159	-1.22269	9.28698e-09	-1.34135	-1.23417	2.96862e-08	-1.81912	-0.679748
99069140	chr7:99069140:T:C	1.99433e-09	-2.11916e-10	-1.1739	3.75077e-08	-2.11916e-10	-1.17959	1.17775e-07	-2.11916e-10	-1.12077
99069240	chr7:99069240:C:T	1.73821e-08	0.991236	-2.80088e-10	2.76378e-07	0.817628	-2.80088e-10	4.74345e-07	0.272392	-2.80088e-10
99069294	chr7:99069294:A:T	1.90432e-09	-2.11916e-10	-1.22008	3.59926e-08	-2.11916e-10	-1.22083	1.03736e-07	-2.11916e-10	-1.24769
99069459	chr7:99069459:A:G	1.0921e-09	-1.14396	-0.632137	2.73105e-08	-0.793066	-0.703804	2.80405e-07	-1.66527	1.41196
99069514	chr7:99069514:C:T	1.96288e-09	-2.11916e-10	-1.18979	3.71761e-08	-2.11916e-10	-1.18848	1.16716e-07	-2.11916e-10	-1.1298
99070034	chr7:99070034:C:A	1.44218e-09	-1.49805	-2.80088e-10	3.07372e-08	-1.37867	-2.80088e-10	9.46453e-08	-1.33941	-2.80088e-10
99070766	chr7:99070766:C:T	1.30791e-09	-1.59578	-2.80088e-10	1.89604e-08	-1.86179	-2.80088e-10	8.96257e-08	-1.3939	-2.80088e-10
99071041	chr7:99071041:A:C	1.85922e-09	-2.11916e-10	-1.24405	3.51562e-08	-2.11916e-10	-1.24434	1.06776e-07	-2.11916e-10	-1.21881
99071340	chr7:99071340:G:A	3.56929e-09	-2.11916e-10	-0.591838	6.64692e-08	-2.11916e-10	-0.607401	2.30723e-07	-2.11916e-10	-0.448327
99071342	chr7:99071342:G:A	7.32925e-09	-2.11916e-10	0.127669	1.3747e-07	-2.11916e-10	0.119266	3.206e-07	-2.11916e-10	-0.119351
99071349	chr7:99071349:C:T	1.94349e-09	-2.11916e-10	-1.19972	3.67651e-08	-2.11916e-10	-1.19959	1.04524e-07	-2.11916e-10	-1.24013
99071557	chr7:99071557:G:T	1.06397e-09	-1.80219	-2.80088e-10	2.7941e-08	-1.47405	-2.80088e-10	7.4316e-08	-1.58122	-2.80088e-10
99072322	chr7:99072322:C:T	3.93204e-09	-2.11916e-10	-0.495046	7.35095e-08	-2.11916e-10	-0.506726	1.99138e-07	-2.11916e-10	-0.595545
99072373	chr7:99072373:G:A	1.35063e-09	-1.56363	-2.80088e-10	2.3306e-08	-1.65543	-2.80088e-10	8.1875e-08	-1.48435	-2.80088e-10
99072644	chr7:99072644:AAAAAG:A	1.85433e-09	-2.11916e-10	-1.24668	3.51542e-08	-2.11916e-10	-1.2444	1.03517e-07	-2.11916e-10	-1.24981
99073286	chr7:99073286:G:A	9.73683e-10	-1.8202	-0.0706771	1.75635e-08	-1.87487	-0.0634456	6.57743e-08	-1.78387	0.0805511
99073405	chr7:99073405:A:G	1.25645e-09	-0.88625	-0.749661	4.81433e-08	-0.119354	-0.810604	2.69985e-07	-1.44655	1.15537
99073910	chr7:99073910:T:C	3.24883e-09	-2.11916e-10	-0.685911	6.21752e-08	-2.11916e-10	-0.674184	1.86978e-07	-2.11916e-10	-0.658552
99074213	chr7:99074213:C:T	5.66781e-09	-2.11916e-10	-0.129402	1.09356e-07	-2.11916e-10	-0.109535	4.00472e-07	-2.11916e-10	0.103099
99074531	chr7:99074531:C:T	3.1203e-09	-2.11916e-10	-0.726276	5.82023e-08	-2.11916e-10	-0.740215	1.99732e-07	-2.11916e-10	-0.592569
99075532	chr7:99075532:C:CT	1.94042e-09	-2.11916e-10	-1.2013	3.65375e-08	-2.11916e-10	-1.2058	1.10587e-07	-2.11916e-10	-1.18374
99075633	chr7:99075633:A:G	2.30332e-09	-2.11916e-10	-1.02985	4.41066e-08	-2.11916e-10	-1.01753	1.08697e-07	-2.11916e-10	-1.20098
99075999	chr7:99075999:C:G	5.20207e-10	-1.53996	-0.977774	1.22464e-08	-1.28422	-1.01468	9.16955e-08	-1.80369	0.432624
99076165	chr7:99076165:G:A	1.74341e-09	-0.22876	-1.0796	4.87714e-08	0.169067	-1.08606	1.26903e-07	-0.0883931	-0.957727
99076268	chr7:99076268:A:G	1.16063e-09	-0.740121	-0.975119	3.75174e-08	-0.222508	-0.956828	5.07767e-08	-0.807742	-1.15436
99076416	chr7:99076416:T:C	1.95347e-09	-2.11916e-10	-1.1946	3.67717e-08	-2.11916e-10	-1.19941	1.11452e-07	-2.11916e-10	-1.17595
99076555	chr7:99076555:G:C	3.15483e-10	-1.78828	-1.22958	6.53764e-09	-1.70869	-1.21787	2.0833e-08	-1.86045	-0.992555
99076739	chr7:99076739:G:A	1.07533e-09	-1.79158	-2.80088e-10	1.87799e-08	-1.87135	-2.80088e-10	5.73063e-08	-1.84113	-2.80088e-10
99077010	chr7:99077010:AAG:A	2.47248e-09	-2.11916e-10	-0.958982	4.74627e-08	-2.11916e-10	-0.944197	1.30446e-07	-2.11916e-10	-1.01859
99078056	chr7:99078056:T:C	1.21007e-09	-1.67353	-2.80088e-10	1.88597e-08	-1.86711	-2.80088e-10	5.57734e-08	-1.86825	-2.80088e-10
99078488	chr7:99078488:C:T	1.90843e-09	-2.11916e-10	-1.21793	3.63444e-08	-2.11916e-10	-1.2111	1.04365e-07	-2.11916e-10	-1.24165
99078967	chr7:99078967:G:C	1.54117e-09	-0.787924	-0.643738	4.75772e-08	-0.229876	-0.71191	3.19863e-07	-1.43507	1.31341
99079144	chr7:99079144:G:A	1.90863e-09	-0.618774	-0.599042	5.4983e-08	-0.184341	-0.612775	1.70456e-07	-0.419311	-0.331755
99079794	chr7:99079794:A:T	5.6642e-09	-2.11916e-10	-0.130039	1.10674e-07	-2.11916e-10	-0.0975476	4.08169e-07	-2.11916e-10	0.122137
99081399	chr7:99081399:C:T	1.17211e-09	-1.7054	-2.80088e-10	1.92823e-08	-1.84495	-2.80088e-10	5.55438e-08	-1.87237	-2.80088e-10
99081677	chr7:99081677:C:CAG	5.60326e-09	-2.11916e-10	-0.140857	1.05932e-07	-2.11916e-10	-0.141347	4.31131e-07	-2.11916e-10	0.176869
99081685	chr7:99081685:C:T	3.58395e-09	-2.11916e-10	-0.587738	6.5954e-08	-2.11916e-10	-0.615184	2.83391e-07	-2.11916e-10	-0.242717
99081853	chr7:99081853:G:A	1.89205e-09	-2.11916e-10	-1.22654	3.5497e-08	-2.11916e-10	-1.23469	1.32112e-07	-2.11916e-10	-1.00589
99082412	chr7:99082412:A:G	2.23696e-09	-2.11916e-10	-1.05909	4.1621e-08	-2.11916e-10	-1.07554	1.3815e-07	-2.11916e-10	-0.961203
99083310	chr7:99083310:T:C	4.29307e-10	-1.46157	-1.24822	1.6703e-08	-0.739062	-1.24949	4.22863e-08	-1.03712	-1.10796
99083821	chr7:99083821:T:C	4.41759e-10	-1.43839	-1.24281	1.52971e-08	-0.834541	-1.24194	5.24181e-08	-0.702442	-1.22785
99084076	chr7:99084076:A:T	4.24975e-10	-1.47171	-1.24822	1.64211e-08	-0.756083	-1.24949	4.16389e-08	-1.05255	-1.10796
99084380	chr7:99084380:G:A	2.2566e-09	0.000598886	-1.05094	3.71437e-08	-0.147257	-1.04209	2.37706e-07	0.793665	-1.21217
99084720	chr7:99084720:C:T	5.22254e-10	-1.27211	-1.24169	2.26488e-08	-0.439102	-1.24493	5.69841e-08	-0.777089	-1.06968
99084810	chr7:99084810:C:T	3.92114e-09	-2.11916e-10	-0.497822	7.27739e-08	-2.11916e-10	-0.516783	2.56612e-07	-2.11916e-10	-0.341977
99084900	chr7:99084900:A:G	5.27478e-10	-1.2898	-1.21405	1.89992e-08	-0.635905	-1.22384	3.7544e-08	-1.39665	-0.867382
99085214	chr7:99085214:A:G	4.79208e-10	-1.37874	-1.22109	1.6772e-08	-0.76499	-1.21944	6.00469e-08	-0.597598	-1.19682
99085766	chr7:99085766:C:T	5.99137e-09	-2.11916e-10	-0.0738843	1.16982e-07	-2.11916e-10	-0.042124	2.64387e-07	-2.11916e-10	-0.312128
99085767	chr7:99085767:G:A	8.75874e-09	-2.11916e-10	0.305847	1.6882e-07	-2.11916e-10	0.324692	4.97536e-07	-2.11916e-10	0.320123
99085769	chr7:99085769:C:T	1.12056e-09	-1.75038	-2.80088e-10	1.97167e-08	-1.82268	-2.80088e-10	6.01601e-08	-1.79254	-2.80088e-10
99086153	chr7:99086153:C:G	1.22903e-09	-1.65798	-2.80088e-10	2.18696e-08	-1.71904	-2.80088e-10	7.60058e-08	-1.55873	-2.80088e-10
99086175	chr7:99086175:G:A	1.8553e-09	-2.11916e-10	-1.24616	3.51283e-08	-2.11916e-10	-1.24513	1.03698e-07	-2.11916e-10	-1.24806
99086915	chr7:99086915:G:A	2.04842e-09	-2.11916e-10	-1.14714	3.89605e-08	-2.11916e-10	-1.14159	1.11085e-07	-2.11916e-10	-1.17925
99087601	chr7:99087601:G:A	2.85776e-10	-1.8699	-1.24686	5.64176e-09	-1.82537	-1.24857	1.8898e-08	-1.8561	-1.09439
99087994	chr7:99087994:C:T	2.71428e-08	-2.11916e-10	1.43691	4.58574e-07	-2.11916e-10	1.32398	2.37968e-06	-2.11916e-10	1.88518
99088193	chr7:99088193:G:C	2.09682e-09	-2.11916e-10	-1.12378	3.94217e-08	-2.11916e-10	-1.12982	1.06161e-07	-2.11916e-10	-1.22459
99088732	chr7:99088732:A:G	2.16836e-09	-1.87204	0.781809	4.39939e-08	-1.84962	0.829529	1.53174e-07	-1.86776	1.00979
99088769	chr7:99088769:T:C	1.87392e-09	-2.11916e-10	-1.23617	3.5571e-08	-2.11916e-10	-1.23261	1.04202e-07	-2.11916e-10	-1.24322
99089077	chr7:99089077:G:A	3.81524e-09	-2.11916e-10	-0.5252	6.88463e-08	-2.11916e-10	-0.572264	2.83534e-07	-2.11916e-10	-0.242211
99089119	chr7:99089119:G:A	1.02813e-08	0.466118	-2.80088e-10	1.44712e-07	0.170605	-2.80088e-10	2.57982e-07	-0.336656	-2.80088e-10
99089265	chr7:99089265:G:A	2.0863e-09	-2.11916e-10	-1.12881	4.03346e-08	-2.11916e-10	-1.10693	1.03666e-07	-2.11916e-10	-1.24837
99089278	chr7:99089278:A:T	2.21493e-09	-2.11916e-10	-1.06898	4.19949e-08	-2.11916e-10	-1.06659	1.35522e-07	-2.11916e-10	-0.980412
99090287	chr7:99090287:T:A	1.88838e-09	-2.11916e-10	-1.22849	3.55244e-08	-2.11916e-10	-1.23392	1.09616e-07	-2.11916e-10	-1.19256
99090412	chr7:99090412:A:G	4.33333e-09	-2.11916e-10	-0.397869	7.9262e-08	-2.11916e-10	-0.431382	3.04923e-07	-2.11916e-10	-0.169486
99091605	chr7:99091605:A:T	3.70396e-10	-1.80793	-1.04945	7.22573e-09	-1.78705	-1.03944	3.30533e-08	-1.20938	-1.18204
99091716	chr7:99091716:G:A	1.93619e-09	-2.11916e-10	-1.20348	3.68201e-08	-2.11916e-10	-1.1981	1.14967e-07	-2.11916e-10	-1.1449
99092197	chr7:99092197:A:G	1.94821e-09	-2.11916e-10	-1.1973	3.70587e-08	-2.11916e-10	-1.19164	1.16097e-07	-2.11916e-10	-1.13512
99092210	chr7:99092210:A:G	3.95177e-10	-1.8029	-0.989723	7.21562e-09	-1.85299	-0.974901	1.61467e-08	-1.87651	-1.23132
99092446	chr7:99092446:G:C	1.07152e-08	-2.11916e-10	0.507461	2.01142e-07	-2.11916e-10	0.49987	5.79676e-07	-2.11916e-10	0.472925
99092743	chr7:99092743:T:C	3.5603e-10	-1.78214	-1.1148	6.95091e-09	-1.7584	-1.10687	3.43227e-08	-1.13614	-1.2176
99092853	chr7:99092853:T:C	2.21603e-09	-2.11916e-10	-1.06849	4.2017e-08	-2.11916e-10	-1.06607	1.17371e-07	-2.11916e-10	-1.1242
99093004	chr7:99093004:C:T	1.8982e-09	-2.11916e-10	-1.2233	3.60365e-08	-2.11916e-10	-1.21961	1.11514e-07	-2.11916e-10	-1.17539
99093102	chr7:99093102:G:A	1.91206e-09	-2.11916e-10	-1.21603	3.63343e-08	-2.11916e-10	-1.21138	1.0379e-07	-2.11916e-10	-1.24717
99093522	chr7:99093522:A:C	1.91589e-09	-0.867968	-0.346055	4.23162e-08	-0.746344	-0.312627	8.40031e-08	-0.288994	-1.1697
99093596	chr7:99093596:C:T	1.08935e-09	-1.77862	-2.80088e-10	2.04212e-08	-1.78757	-2.80088e-10	5.7185e-08	-1.84325	-2.80088e-10
99094018	chr7:99094018:A:C	2.06746e-09	-2.11916e-10	-1.13788	3.92839e-08	-2.11916e-10	-1.13333	1.06432e-07	-2.11916e-10	-1.22203
99094126	chr7:99094126:G:A	1.23014e-09	-1.65708	-2.80088e-10	2.07457e-08	-1.7718	-2.80088e-10	6.07232e-08	-1.78322	-2.80088e-10
99094219	chr7:99094219:C:T	2.44109e-09	-2.11916e-10	-0.971759	4.69189e-08	-2.11916e-10	-0.955721	1.08269e-07	-2.11916e-10	-1.20492
99094290	chr7:99094290:GAATT:G	1.88008e-09	-2.11916e-10	-1.23289	3.55567e-08	-2.11916e-10	-1.23301	1.08563e-07	-2.11916e-10	-1.20221
99094335	chr7:99094335:T:C	2.69159e-09	-2.11916e-10	-0.874073	5.08036e-08	-2.11916e-10	-0.876173	1.36801e-07	-2.11916e-10	-0.971015
99094443	chr7:99094443:G:A	2.67396e-09	-2.11916e-10	-0.880646	5.09483e-08	-2.11916e-10	-0.873329	1.74556e-07	-2.11916e-10	-0.727297
99094890	chr7:99094890:C:T	2.59347e-09	-2.11916e-10	-0.911208	4.93998e-08	-2.11916e-10	-0.904194	1.68285e-07	-2.11916e-10	-0.763884
99094891	chr7:99094891:G:A	5.37e-10	-1.27884	-1.20712	1.48601e-08	-0.896392	-1.20907	4.35622e-08	-1.08836	-1.02699
99095204	chr7:99095204:C:T	1.84986e-09	-2.11916e-10	-1.24909	3.50028e-08	-2.11916e-10	-1.24871	1.03494e-07	-2.11916e-10	-1.25003
99095231	chr7:99095231:C:T	1.84827e-09	-2.11916e-10	-1.24995	3.49785e-08	-2.11916e-10	-1.24941	1.03551e-07	-2.11916e-10	-1.24948
99095741	chr7:99095741:G:A	1.9041e-09	-2.11916e-10	-1.2202	3.60306e-08	-2.11916e-10	-1.21977	1.1184e-07	-2.11916e-10	-1.17248
99096073	chr7:99096073:A:G	3.65078e-10	-1.87804	-0.993809	7.02804e-09	-1.8724	-0.981828	1.83307e-08	-1.73098	-1.24999
99096089	chr7:99096089:A:G	1.84831e-09	-2.11916e-10	-1.24993	3.49577e-08	-2.11916e-10	-1.25	1.06282e-07	-2.11916e-10	-1.22345
99096163	chr7:99096163:C:T	7.90298e-09	-2.11916e-10	0.203035	1.42226e-07	-2.11916e-10	0.153274	7.70274e-07	-2.11916e-10	0.757202
99096403	chr7:99096403:C:T	2.1249e-09	-1.11048	-2.80088e-10	3.6368e-08	-1.21045	-2.80088e-10	1.81869e-07	-0.686256	-2.80088e-10
99096825	chr7:99096825:A:G	1.6332e-09	-1.37366	-2.80088e-10	2.21517e-08	-1.70623	-2.80088e-10	1.03373e-07	-1.2512	-2.80088e-10
99098362	chr7:99098362:ATGAACATGTTAAC:A	2.54146e-09	-2.11916e-10	-0.931466	4.85754e-08	-2.11916e-10	-0.921024	1.76984e-07	-2.11916e-10	-0.713486
99098790	chr7:99098790:C:A	1.92737e-09	-2.11916e-10	-1.20805	3.64551e-08	-2.11916e-10	-1.20806	1.05209e-07	-2.11916e-10	-1.2336
99099506	chr7:99099506:G:A	1.85883e-09	-2.11916e-10	-1.24426	3.51457e-08	-2.11916e-10	-1.24464	1.0576e-07	-2.11916e-10	-1.22837
99099718	chr7:99099718:G:T	3.32493e-10	-1.87592	-1.08942	6.50602e-09	-1.85176	-1.07966	1.73285e-08	-1.79426	-1.24293
99100116	chr7:99100116:A:G	7.36934e-09	0.133124	-2.80088e-10	1.20028e-07	-0.016417	-2.80088e-10	2.26353e-07	-0.467447	-2.80088e-10
99100172	chr7:99100172:T:C	2.96334e-10	-1.8777	-1.20278	5.65612e-09	-1.87368	-1.19772	1.97977e-08	-1.72977	-1.1742
99100264	chr7:99100264:C:T	1.45178e-09	-1.22279	-0.268627	1.79274e-08	-1.60963	-0.308175	1.14177e-07	-1.17853	0.0267419
99100371	chr7:99100371:A:G	1.85155e-09	-2.11916e-10	-1.24818	3.51054e-08	-2.11916e-10	-1.24579	1.09057e-07	-2.11916e-10	-1.19767
99100469	chr7:99100469:C:T	3.07647e-10	-1.87738	-1.16563	5.84488e-09	-1.85741	-1.18117	4.61933e-08	-1.72374	-0.332972
99100629	chr7:99100629:T:C	1.85871e-09	-2.11916e-10	-1.24432	3.51435e-08	-2.11916e-10	-1.2447	1.05746e-07	-2.11916e-10	-1.2285
99100751	chr7:99100751:A:G	6.11295e-10	-1.87878	-0.477605	1.27321e-08	-1.79905	-0.46096	3.06961e-08	-1.87304	-0.592372
99101492	chr7:99101492:ATACCCTAC:A	7.64937e-09	-2.11916e-10	0.170418	1.37682e-07	-2.11916e-10	0.120806	7.42093e-07	-2.11916e-10	0.71993
99101812	chr7:99101812:C:T	1.84905e-09	-2.11916e-10	-1.24953	3.4966e-08	-2.11916e-10	-1.24976	1.03794e-07	-2.11916e-10	-1.24713
99101929	chr7:99101929:G:A	2.09114e-09	-2.11916e-10	-1.1265	3.9748e-08	-2.11916e-10	-1.12158	1.06568e-07	-2.11916e-10	-1.22076
99102093	chr7:99102093:A:G	2.05266e-09	-2.11916e-10	-1.14507	3.917e-08	-2.11916e-10	-1.13623	1.12766e-07	-2.11916e-10	-1.16423
99103041	chr7:99103041:G:A	7.91839e-09	-2.11916e-10	0.204983	1.42456e-07	-2.11916e-10	0.154895	7.74388e-07	-2.11916e-10	0.762529
99103462	chr7:99103462:C:T	3.19491e-09	-2.11916e-10	-0.702646	6.15071e-08	-2.11916e-10	-0.684988	2.16131e-07	-2.11916e-10	-0.513657
99103774	chr7:99103774:A:G	6.78868e-09	-2.11916e-10	0.0510518	1.28019e-07	-2.11916e-10	0.0480413	3.67832e-07	-2.11916e-10	0.0180821
99103897	chr7:99103897:T:C	3.47061e-10	-1.84825	-1.07421	6.45295e-09	-1.87612	-1.06348	2.09161e-08	-1.60615	-1.24288
99103921	chr7:99103921:C:T	2.58829e-09	-2.11916e-10	-0.913208	4.90677e-08	-2.11916e-10	-0.910939	1.63524e-07	-2.11916e-10	-0.792583
99104044	chr7:99104044:G:A	1.8937e-09	-2.11916e-10	-1.22567	3.58128e-08	-2.11916e-10	-1.22583	1.09797e-07	-2.11916e-10	-1.19091
99104157	chr7:99104157:G:A	1.93181e-09	-2.11916e-10	-1.20575	3.68511e-08	-2.11916e-10	-1.19726	1.05497e-07	-2.11916e-10	-1.23086
99104348	chr7:99104348:A:C	4.17454e-10	-1.87599	-0.86179	8.35163e-09	-1.83181	-0.849872	2.09072e-08	-1.87858	-0.970872
99104551	chr7:99104551:G:A	3.29501e-09	-2.11916e-10	-0.671796	6.23606e-08	-2.11916e-10	-0.671206	2.25612e-07	-2.11916e-10	-0.470729
99104581	chr7:99104581:G:A	1.90685e-09	-2.11916e-10	-1.21875	3.60364e-08	-2.11916e-10	-1.21961	1.09993e-07	-2.11916e-10	-1.18912
99104710	chr7:99104710:C:G	1.85891e-09	-2.11916e-10	-1.24422	3.51471e-08	-2.11916e-10	-1.2446	1.05769e-07	-2.11916e-10	-1.22829
99105726	chr7:99105726:C:T	2.47062e-09	-2.11916e-10	-0.959734	4.7021e-08	-2.11916e-10	-0.953545	1.58521e-07	-2.11916e-10	-0.823657
99106143	chr7:99106143:C:T	5.43328e-09	-2.11916e-10	-0.171662	1.01209e-07	-2.11916e-10	-0.18695	2.37266e-07	-2.11916e-10	-0.420362
99106315	chr7:99106315:C:T	1.94416e-09	-1.19938	-2.80088e-10	2.3137e-08	-1.66271	-2.80088e-10	1.18967e-07	-1.1107	-2.80088e-10
99106781	chr7:99106781:C:T	1.85084e-09	-2.11916e-10	-1.24857	3.5062e-08	-2.11916e-10	-1.24702	1.13554e-07	-2.11916e-10	-1.15726
99107096	chr7:99107096:T:C	3.53898e-10	-1.87512	-1.02783	6.80576e-09	-1.8773	-1.00908	1.75823e-08	-1.77382	-1.24883
99107538	chr7:99107538:G:A	1.85293e-09	-2.11916e-10	-1.24743	3.50383e-08	-2.11916e-10	-1.2477	1.05058e-07	-2.11916e-10	-1.23504
99107837	chr7:99107837:C:A	2.97757e-10	-1.8776	-1.19808	5.68172e-09	-1.87408	-1.1928	2.05056e-08	-1.7079	-1.16095
99108218	chr7:99108218:G:A	2.17913e-08	-2.11916e-10	1.21731	3.69081e-07	-2.11916e-10	1.10688	1.86966e-06	-2.11916e-10	1.64397
99108256	chr7:99108256:C:T	3.66179e-10	-1.87752	-0.991313	7.34611e-09	-1.82931	-0.98066	1.87822e-08	-1.87754	-1.0791
99108389	chr7:99108389:T:C	1.89151e-09	-2.11916e-10	-1.22683	3.59197e-08	-2.11916e-10	-1.22285	1.03508e-07	-2.11916e-10	-1.2499
99109068	chr7:99109068:T:C	2.93783e-10	-1.87513	-1.21399	5.56367e-09	-1.87558	-1.21231	1.78212e-08	-1.79348	-1.21567
99109094	chr7:99109094:A:G	3.91637e-10	-1.76034	-1.04128	7.70165e-09	-1.73123	-1.03148	3.81543e-08	-1.06895	-1.17895
99109103	chr7:99109103:C:T	3.01725e-09	-2.11916e-10	-0.75986	5.8015e-08	-2.11916e-10	-0.74344	2.02308e-07	-2.11916e-10	-0.579755
99109329	chr7:99109329:A:G	1.92889e-09	-2.11916e-10	-1.20726	3.66617e-08	-2.11916e-10	-1.20241	1.04037e-07	-2.11916e-10	-1.2448
99109449	chr7:99109449:C:T	7.5083e-09	-2.11916e-10	0.151805	1.35252e-07	-2.11916e-10	0.103002	7.26541e-07	-2.11916e-10	0.698751
99109468	chr7:99109468:C:A	2.12471e-09	-2.11916e-10	-1.11057	4.06781e-08	-2.11916e-10	-1.09845	1.2821e-07	-2.11916e-10	-1.03588
99109681	chr7:99109681:A:T	1.85569e-09	-2.11916e-10	-1.24595	3.50874e-08	-2.11916e-10	-1.2463	1.07096e-07	-2.11916e-10	-1.21582
99109737	chr7:99109737:A:C	3.45661e-09	-2.11916e-10	-0.623917	6.51739e-08	-2.11916e-10	-0.627081	2.25676e-07	-2.11916e-10	-0.470444
99110546	chr7:99110546:C:T	1.51477e-08	-2.11916e-10	0.853647	2.58698e-07	-2.11916e-10	0.751519	1.2762e-06	-2.11916e-10	1.2621
99111504	chr7:99111504:G:A	4.52526e-10	-1.40772	-1.2494	6.70905e-09	-1.65202	-1.24866	2.25996e-08	-1.53131	-1.2403
99111885	chr7:99111885:A:G	1.94139e-09	-2.11916e-10	-1.2008	3.69257e-08	-2.11916e-10	-1.19523	1.04266e-07	-2.11916e-10	-1.2426
99112001	chr7:99112001:C:T	1.86904e-09	-2.11916e-10	-1.23878	3.54752e-08	-2.11916e-10	-1.23531	1.07834e-07	-2.11916e-10	-1.20895
99113127	chr7:99113127:G:A	1.01776e-09	-1.8466	-2.80088e-10	2.19475e-08	-1.71549	-2.80088e-10	5.55985e-08	-1.87139	-2.80088e-10
99113217	chr7:99113217:G:T	1.92424e-09	-2.11916e-10	-1.20968	3.6579e-08	-2.11916e-10	-1.20467	1.08851e-07	-2.11916e-10	-1.19957
99113612	chr7:99113612:G:A	2.07543e-08	-2.11916e-10	1.16855	3.51402e-07	-2.11916e-10	1.05779	1.78412e-06	-2.11916e-10	1.59714
99113631	chr7:99113631:G:A	1.90844e-09	-2.11916e-10	-1.21792	3.63446e-08	-2.11916e-10	-1.21109	1.04669e-07	-2.11916e-10	-1.23874
99113681	chr7:99113681:A:T	1.91595e-09	-2.11916e-10	-1.21399	3.64038e-08	-2.11916e-10	-1.20947	1.03814e-07	-2.11916e-10	-1.24694
99114622	chr7:99114622:A:C	5.53264e-10	-1.87763	-0.578499	1.12495e-08	-1.82385	-0.559971	2.79948e-08	-1.87816	-0.679367
99114847	chr7:99114847:A:G	4.28778e-10	-1.73858	-0.972442	8.46154e-09	-1.70659	-0.962024	4.2197e-08	-1.01187	-1.13533
99115504	chr7:99115504:G:C	2.09456e-09	-2.11916e-10	-1.12486	3.96721e-08	-2.11916e-10	-1.12349	1.3047e-07	-2.11916e-10	-1.0184
99115883	chr7:99115883:A:T	2.63688e-09	-2.11916e-10	-0.89461	4.91669e-08	-2.11916e-10	-0.90892	1.35839e-07	-2.11916e-10	-0.978076
99116040	chr7:99116040:C:T	3.15322e-10	-1.84682	-1.17154	5.7162e-09	-1.87471	-1.18613	6.69774e-08	-1.4635	-0.221692
99116263	chr7:99116263:T:C	3.27392e-10	-1.81787	-1.16293	5.84404e-09	-1.86046	-1.17826	7.59454e-08	-1.3698	-0.189732
99116307	chr7:99116307:C:T	7.91907e-10	-0.865527	-1.23199	1.48334e-08	-0.874817	-1.23244	5.34942e-08	-0.758244	-1.15173
99117124	chr7:99117124:C:A	1.85302e-09	-2.11916e-10	-1.24739	3.50431e-08	-2.11916e-10	-1.24756	1.0494e-07	-2.11916e-10	-1.23616
99117388	chr7:99117388:G:A	4.03722e-09	-2.11916e-10	-0.468648	7.43768e-08	-2.11916e-10	-0.494997	1.98896e-07	-2.11916e-10	-0.596764
99117411	chr7:99117411:T:G	5.29956e-10	-1.65492	-0.844248	8.98631e-09	-1.78682	-0.821616	1.84642e-08	-1.8382	-1.13551
99117631	chr7:99117631:G:A	2.15596e-09	-2.11916e-10	-1.09597	4.08102e-08	-2.11916e-10	-1.09521	1.32712e-07	-2.11916e-10	-1.00136
99117851	chr7:99117851:A:G	5.56569e-10	-1.67211	-0.778063	1.10934e-08	-1.63331	-0.76448	5.60139e-08	-0.863632	-1.00031
99118482	chr7:99118482:A:G	1.87818e-09	-2.11916e-10	-1.2339	3.55464e-08	-2.11916e-10	-1.2333	1.03873e-07	-2.11916e-10	-1.24637
99118871	chr7:99118871:T:C	2.14659e-09	-1.10033	-2.80088e-10	6.7785e-08	-0.5878	-2.80088e-10	7.6982e-08	-1.54597	-2.80088e-10
99119422	chr7:99119422:T:C	1.24204e-09	-1.7129	0.065448	1.94755e-08	-1.81384	-0.0211384	5.95623e-07	-0.541508	1.04157
99119444	chr7:99119444:T:C	6.7694e-09	-0.914148	0.962356	1.92669e-07	-0.536335	0.993168	1.77544e-07	-1.19838	0.488059
99119525	chr7:99119525:A:G	7.33848e-10	-1.68275	-0.490908	1.7277e-08	-1.46683	-0.487935	2.41547e-08	-1.84567	-0.8594
99119610	chr7:99119610:G:T	9.93477e-10	-1.87075	-2.80088e-10	1.88888e-08	-1.86557	-2.80088e-10	6.48304e-08	-1.71777	-2.80088e-10
99119901	chr7:99119901:T:C	2.02496e-09	-2.11916e-10	-1.15866	3.87598e-08	-2.11916e-10	-1.14676	1.21317e-07	-2.11916e-10	-1.09114
99120002	chr7:99120002:G:A	9.46361e-10	-0.761042	-1.15829	1.29525e-08	-1.10201	-1.14085	1.99414e-08	-1.70436	-1.19239
99120062	chr7:99120062:T:A	3.45282e-10	-1.8469	-1.0807	6.67878e-09	-1.8167	-1.08851	3.44366e-08	-1.87667	-0.473758
99120081	chr7:99120081:G:A	5.37368e-09	-0.56675	0.384059	1.15777e-07	-0.312882	0.260407	3.09758e-05	1.31338	3.13803
99120300	chr7:99120300:A:T	1.65143e-09	-0.712196	-0.650367	3.719e-08	-0.49177	-0.696332	8.04852e-06	2.20277	0.90093
99120368	chr7:99120368:AAAAAG:A	1.93933e-09	-2.11916e-10	-1.20186	3.65273e-08	-2.11916e-10	-1.20608	1.16475e-07	-2.11916e-10	-1.13187
99120638	chr7:99120638:C:A	2.03413e-09	-2.11916e-10	-1.15414	3.79619e-08	-2.11916e-10	-1.16756	1.54076e-07	-2.11916e-10	-0.852095
99120713	chr7:99120713:T:C	1.84824e-09	-2.11916e-10	-1.24997	3.49868e-08	-2.11916e-10	-1.24917	1.04423e-07	-2.11916e-10	-1.24109
99120832	chr7:99120832:A:G	3.62194e-10	-1.8122	-1.06758	7.01698e-09	-1.77837	-1.07744	3.51239e-08	-1.87564	-0.455019
99121581	chr7:99121581:C:A	2.72884e-08	-2.11916e-10	1.44226	5.1914e-07	-2.11916e-10	1.44803	1.14852e-06	-2.11916e-10	1.15668
99121782	chr7:99121782:A:G	2.43729e-09	-2.11916e-10	-0.97332	4.55392e-08	-2.11916e-10	-0.985566	1.55632e-07	-2.11916e-10	-0.84205
99121974	chr7:99121974:T:C	1.6632e-09	-0.477998	-0.877465	3.90427e-08	-0.221643	-0.91784	2.46185e-06	1.84772	0.0714073
99122355	chr7:99122355:A:G	1.23544e-08	0.649809	-2.80088e-10	4.5453e-07	1.31512	-2.80088e-10	2.78048e-07	-0.261751	-2.80088e-10
99122442	chr7:99122442:A:G	2.25959e-09	-2.11916e-10	-1.04902	4.28022e-08	-2.11916e-10	-1.04755	1.39631e-07	-2.11916e-10	-0.950538
99122496	chr7:99122496:T:A	4.10962e-08	-2.11916e-10	1.85171	7.77528e-07	-2.11916e-10	1.85198	1.69442e-06	-2.11916e-10	1.54555
99123047	chr7:99123047:G:T	2.29976e-09	-2.11916e-10	-1.0314	4.35626e-08	-2.11916e-10	-1.02994	1.42594e-07	-2.11916e-10	-0.929544
99123474	chr7:99123474:T:C	1.98421e-09	-2.11916e-10	-1.17898	3.70489e-08	-2.11916e-10	-1.1919	1.46474e-07	-2.11916e-10	-0.902699
99124066	chr7:99124066:G:A	2.6526e-09	-2.11916e-10	-0.888665	4.90781e-08	-2.11916e-10	-0.910727	1.81731e-07	-2.11916e-10	-0.687015
99124188	chr7:99124188:G:A	9.76361e-10	-0.666889	-1.22124	1.35863e-08	-0.983583	-1.21149	1.95897e-08	-1.67592	-1.23862
99124262	chr7:99124262:G:A	4.78476e-09	-0.293058	-0.00571171	8.80682e-08	-0.284515	-0.0415135	4.94921e-06	1.46296	1.15447
99124288	chr7:99124288:A:C	3.49588e-10	-1.70365	-1.21156	5.77987e-09	-1.82797	-1.22179	3.08681e-08	-1.49366	-0.966162
99125419	chr7:99125419:A:G	1.84831e-09	-2.11916e-10	-1.24993	3.49586e-08	-2.11916e-10	-1.24998	1.04108e-07	-2.11916e-10	-1.24412
99125837	chr7:99125837:C:T	3.75781e-08	-2.11916e-10	1.76222	7.10747e-07	-2.11916e-10	1.76218	1.55382e-06	-2.11916e-10	1.45893
99126742	chr7:99126742:T:C	8.52951e-10	-0.774806	-1.24845	1.19985e-08	-1.07371	-1.24565	1.85357e-08	-1.72064	-1.24921
99127248	chr7:99127248:A:G	3.73809e-08	-2.11916e-10	1.75695	7.07569e-07	-2.11916e-10	1.75769	1.54819e-06	-2.11916e-10	1.4553
99127454	chr7:99127454:G:A	4.31895e-09	-1.49462	1.09343	7.33703e-08	-1.61791	1.10929	3.34774e-07	-1.85917	1.78309
99127549	chr7:99127549:A:T	2.85408e-08	1.48713	-2.80088e-10	1.37518e-07	0.119614	-2.80088e-10	4.54439e-07	0.229521	-2.80088e-10
99127725	chr7:99127725:T:G	1.36918e-09	-1.00549	-0.544505	2.94536e-08	-0.832568	-0.588756	3.3316e-06	1.57122	0.650447
99127976	chr7:99127976:G:T	3.39372e-10	-1.69855	-1.24631	5.76529e-09	-1.81054	-1.24175	2.06201e-08	-1.81697	-1.04631
99128037	chr7:99128037:A:G	6.12333e-10	-1.23985	-1.11483	1.31472e-08	-1.10921	-1.11872	4.63916e-08	-1.38064	-0.671783
99128159	chr7:99128159:T:C	1.95591e-09	-2.11916e-10	-1.19335	3.65873e-08	-2.11916e-10	-1.20444	1.40511e-07	-2.11916e-10	-0.944257
99128824	chr7:99128824:G:A	3.13115e-08	-2.11916e-10	1.57978	5.92222e-07	-2.11916e-10	1.57974	1.30716e-06	-2.11916e-10	1.28607
99129552	chr7:99129552:AGCTAATTTTTT:A	2.57276e-08	-2.11916e-10	1.38336	4.8952e-07	-2.11916e-10	1.38928	1.08589e-06	-2.11916e-10	1.10061
99129658	chr7:99129658:T:C	2.037e-09	-2.11916e-10	-1.15273	3.87359e-08	-2.11916e-10	-1.14737	1.07057e-07	-2.11916e-10	-1.21618
99129860	chr7:99129860:C:T	3.31219e-09	-2.11916e-10	-0.666596	6.33649e-08	-2.11916e-10	-0.65523	1.9231e-07	-2.11916e-10	-0.630437
99130061	chr7:99130061:T:A	1.8931e-09	-2.11916e-10	-1.22599	3.59378e-08	-2.11916e-10	-1.22235	1.03509e-07	-2.11916e-10	-1.24988
99130134	chr7:99130134:T:C	5.92428e-09	-2.11916e-10	-0.0851458	1.10603e-07	-2.11916e-10	-0.0981973	4.17355e-07	-2.11916e-10	0.144394
99130272	chr7:99130272:G:C	3.3248e-08	-2.11916e-10	1.63979	6.27844e-07	-2.11916e-10	1.63815	1.38193e-06	-2.11916e-10	1.34169
99130668	chr7:99130668:G:T	1.94048e-09	-2.11916e-10	-1.20127	3.64891e-08	-2.11916e-10	-1.20713	1.14473e-07	-2.11916e-10	-1.1492
99132255	chr7:99132255:A:G	8.30135e-09	-2.11916e-10	0.252214	1.62065e-07	-2.11916e-10	0.283855	3.39485e-07	-2.11916e-10	-0.0621131
99132419	chr7:99132419:G:A	1.85717e-09	-2.11916e-10	-1.24515	3.52524e-08	-2.11916e-10	-1.24161	1.036e-07	-2.11916e-10	-1.24901
99132458	chr7:99132458:T:C	5.68939e-09	-2.11916e-10	-0.125602	1.10442e-07	-2.11916e-10	-0.0996542	2.44827e-07	-2.11916e-10	-0.388994
99132459	chr7:99132459:G:A	1.86014e-09	-2.11916e-10	-1.24355	3.50754e-08	-2.11916e-10	-1.24664	1.07162e-07	-2.11916e-10	-1.2152
99132744	chr7:99132744:A:G	1.10095e-08	-0.253883	0.788433	2.17116e-07	-0.204471	0.780764	1.2971e-05	1.42081	2.16012
99132750	chr7:99132750:C:T	5.20915e-09	-2.11916e-10	-0.213788	1.00966e-07	-2.11916e-10	-0.189361	2.26535e-07	-2.11916e-10	-0.466644
99132768	chr7:99132768:C:T	1.29646e-09	-0.463982	-1.14059	1.77899e-08	-0.803802	-1.12171	2.29205e-08	-1.58778	-1.16973
99132772	chr7:99132772:A:T	2.84608e-09	-2.11916e-10	-0.818261	5.41214e-08	-2.11916e-10	-0.81291	1.46635e-07	-2.11916e-10	-0.901596
99133136	chr7:99133136:C:T	1.37746e-08	-2.11916e-10	0.75862	2.6014e-07	-2.11916e-10	0.757081	6.09583e-07	-2.11916e-10	0.523231
99133196	chr7:99133196:C:T	7.86414e-09	0.198109	-2.80088e-10	2.68701e-07	0.78946	-2.80088e-10	5.62267e-06	2.74502	-2.80088e-10
99133834	chr7:99133834:C:T	8.04345e-09	-2.11916e-10	0.220653	1.52668e-07	-2.11916e-10	0.224127	6.78149e-07	-2.11916e-10	0.629823
99134064	chr7:99134064:T:C	1.29901e-09	-0.415734	-1.18687	1.72558e-08	-0.783247	-1.17275	2.23723e-08	-1.56726	-1.21446
99134355	chr7:99134355:C:T	1.85194e-09	-2.11916e-10	-1.24797	3.50245e-08	-2.11916e-10	-1.24809	1.05417e-07	-2.11916e-10	-1.23162
99134389	chr7:99134389:C:T	1.08062e-09	-1.64723	-0.139441	2.00016e-08	-1.65255	-0.155779	2.6068e-07	-0.857466	0.531217
99135117	chr7:99135117:G:A	9.05317e-10	-1.46739	-0.496282	1.50644e-08	-1.58853	-0.503275	5.70047e-08	-1.85957	0.0131613
99135499	chr7:99135499:A:G	3.18848e-09	-2.11916e-10	-0.704661	6.04814e-08	-2.11916e-10	-0.701804	1.61186e-07	-2.11916e-10	-0.806984
99135714	chr7:99135714:G:A	5.38826e-10	-1.5679	-0.914668	1.14096e-08	-1.40857	-0.961113	3.23239e-07	-0.1608	0.0496478
99135888	chr7:99135888:T:C	3.63496e-09	-2.11916e-10	-0.573606	6.79966e-08	-2.11916e-10	-0.584683	2.68101e-07	-2.11916e-10	-0.298181
99136065	chr7:99136065:A:G	1.85789e-09	-2.11916e-10	-1.24477	3.50537e-08	-2.11916e-10	-1.24726	1.10301e-07	-2.11916e-10	-1.18633
99136908	chr7:99136908:C:T	2.77312e-08	-2.11916e-10	1.45835	5.34499e-07	-2.11916e-10	1.47719	1.64978e-06	-2.11916e-10	1.51885
99137004	chr7:99137004:G:A	3.54015e-09	-2.11916e-10	-0.600037	6.71855e-08	-2.11916e-10	-0.596684	1.77347e-07	-2.11916e-10	-0.711434
99137036	chr7:99137036:T:G	2.36617e-08	-2.11916e-10	1.29965	4.50506e-07	-2.11916e-10	1.30623	1.01814e-06	-2.11916e-10	1.03619
99137390	chr7:99137390:T:C	3.00284e-09	-2.11916e-10	-0.764646	5.54357e-08	-2.11916e-10	-0.788917	2.56388e-07	-2.11916e-10	-0.342851
99137562	chr7:99137562:A:T	5.47815e-10	-1.51641	-0.94961	1.1797e-08	-1.34335	-0.992943	3.42612e-07	-0.0399416	-0.0130038
99138081	chr7:99138081:C:A	1.52141e-09	-1.44457	-2.80088e-10	2.39495e-08	-1.62819	-2.80088e-10	6.0676e-08	-1.784	-2.80088e-10
99138350	chr7:99138350:A:G	1.84869e-09	-2.11916e-10	-1.24973	3.49722e-08	-2.11916e-10	-1.24959	1.04848e-07	-2.11916e-10	-1.23703
99138561	chr7:99138561:G:C	1.43457e-09	-0.349441	-1.1539	1.89374e-08	-0.72638	-1.13662	2.36654e-08	-1.53692	-1.18861
99139089	chr7:99139089:T:C	3.3405e-09	-2.11916e-10	-0.658084	6.33962e-08	-2.11916e-10	-0.654736	1.68462e-07	-2.11916e-10	-0.762835
99139267	chr7:99139267:A:G	5.22595e-09	-2.11916e-10	-0.210568	9.71857e-08	-2.11916e-10	-0.227517	4.24021e-07	-2.11916e-10	0.16024
99139305	chr7:99139305:C:T	3.56987e-09	-2.11916e-10	-0.591675	6.775e-08	-2.11916e-10	-0.588316	1.78834e-07	-2.11916e-10	-0.703083
99140036	chr7:99140036:T:C	1.35582e-09	-1.5598	-2.80088e-10	2.061e-08	-1.77837	-2.80088e-10	5.71275e-08	-1.84426	-2.80088e-10
99140062	chr7:99140062:C:A	1.86142e-09	-2.11916e-10	-1.24287	3.50878e-08	-2.11916e-10	-1.24629	1.0547e-07	-2.11916e-10	-1.23111
99140463	chr7:99140463:T:C	2.41923e-08	-2.11916e-10	1.32183	4.638e-07	-2.11916e-10	1.33531	1.0325e-06	-2.11916e-10	1.05019
99140694	chr7:99140694:G:A	5.38283e-10	-1.79738	-0.686198	1.07199e-08	-1.74942	-0.682619	6.98807e-08	-1.31824	-0.324515
99140874	chr7:99140874:T:A	6.17904e-10	-1.27791	-1.06772	9.6223e-09	-1.4483	-1.09176	2.55499e-08	-1.87811	-0.770798
99141170	chr7:99141170:A:G	1.07431e-08	0.510062	-2.80088e-10	3.89369e-07	1.16039	-2.80088e-10	2.48666e-07	-0.373435	-2.80088e-10
99141608	chr7:99141608:C:T	4.32478e-10	-1.47554	-1.22689	7.16782e-09	-1.5997	-1.23484	1.98692e-08	-1.84145	-1.05893
99142043	chr7:99142043:G:GAGT	3.0254e-09	-2.11916e-10	-0.757161	5.58342e-08	-2.11916e-10	-0.781753	2.58836e-07	-2.11916e-10	-0.33335
99142173	chr7:99142173:G:T	1.33112e-09	-0.398631	-1.17955	1.76511e-08	-0.768549	-1.16479	2.2672e-08	-1.55994	-1.20847
99142955	chr7:99142955:GA:G	3.63181e-09	-2.11916e-10	-0.574473	6.89031e-08	-2.11916e-10	-0.571439	1.80725e-07	-2.11916e-10	-0.69257
99145443	chr7:99145443:G:A	3.04247e-09	-2.11916e-10	-0.751537	5.61354e-08	-2.11916e-10	-0.776374	2.60617e-07	-2.11916e-10	-0.326492
99145839	chr7:99145839:C:A	4.04357e-09	-2.11916e-10	-0.467077	7.61675e-08	-2.11916e-10	-0.471206	1.87565e-07	-2.11916e-10	-0.655416
99145920	chr7:99145920:A:G	6.8381e-09	-2.11916e-10	0.0583052	1.27354e-07	-2.11916e-10	0.0428263	4.92046e-07	-2.11916e-10	0.309028
99146265	chr7:99146265:T:C	2.86045e-09	0.173747	-0.986972	4.2113e-08	-0.0652123	-0.998571	1.15352e-06	1.79041	-0.629376
99146311	chr7:99146311:A:G	4.65738e-10	-1.38443	-1.2439	7.88788e-09	-1.49347	-1.24534	3.3228e-08	-1.16396	-1.22219
99146371	chr7:99146371:T:C	5.76785e-09	-2.11916e-10	-0.111906	1.104e-07	-2.11916e-10	-0.100034	2.09947e-07	-2.11916e-10	-0.542687
99146582	chr7:99146582:T:A	6.12045e-10	-1.1947	-1.16045	1.25088e-08	-1.11216	-1.16555	3.07674e-08	-1.25128	-1.21181
99146986	chr7:99146986:A:T	2.09394e-09	-2.11916e-10	-1.12516	3.98463e-08	-2.11916e-10	-1.11911	1.34827e-07	-2.11916e-10	-0.98555
99147718	chr7:99147718:G:A	6.31839e-10	-1.51128	-0.81204	1.34673e-08	-1.32687	-0.877011	6.19986e-07	-0.018238	0.558391
99147880	chr7:99147880:G:A	3.50285e-09	-2.11916e-10	-0.610627	6.39367e-08	-2.11916e-10	-0.646247	2.99947e-07	-2.11916e-10	-0.185938
99148607	chr7:99148607:TAA:T	2.21353e-09	-1.06962	-2.80088e-10	2.16894e-08	-1.72732	-2.80088e-10	1.01373e-07	-1.27073	-2.80088e-10
99149009	chr7:99149009:C:T	3.24667e-10	-1.87515	-1.11401	6.15534e-09	-1.86723	-1.11959	2.77706e-08	-1.60976	-0.955803
99149824	chr7:99149824:A:C	2.08781e-09	-2.11916e-10	-1.12809	3.97186e-08	-2.11916e-10	-1.12232	1.34605e-07	-2.11916e-10	-0.987197
99149970	chr7:99149970:T:C	3.67418e-09	-0.562876	-2.80088e-10	1.57004e-07	0.252134	-2.80088e-10	1.90124e-07	-0.641866	-2.80088e-10
99150088	chr7:99150088:C:T	2.4446e-09	-2.11916e-10	-0.970325	4.65656e-08	-2.11916e-10	-0.963279	1.48136e-07	-2.11916e-10	-0.891415
99150340	chr7:99150340:C:T	1.08734e-09	-1.27267	-0.5078	2.1752e-08	-1.2386	-0.485834	5.57354e-08	-1.19173	-0.677198
99150512	chr7:99150512:T:G	1.53097e-09	-0.277767	-1.16054	1.99354e-08	-0.668055	-1.14359	2.41171e-08	-1.51302	-1.19361
99150571	chr7:99150571:C:T	1.35348e-09	-0.382013	-1.17951	1.7871e-08	-0.756481	-1.16448	2.28162e-08	-1.55335	-1.20872
99150636	chr7:99150636:G:A	6.40724e-10	-1.05966	-1.2497	1.32779e-08	-0.968072	-1.24997	3.53007e-08	-1.07562	-1.25003
99150819	chr7:99150819:G:A	3.65672e-09	-2.11916e-10	-0.567639	6.93865e-08	-2.11916e-10	-0.564448	1.83168e-07	-2.11916e-10	-0.679143
99151131	chr7:99151131:C:T	4.06074e-09	-2.11916e-10	-0.462841	7.56358e-08	-2.11916e-10	-0.47821	3.15047e-07	-2.11916e-10	-0.136822
99151452	chr7:99151452:T:G	3.40375e-09	-2.11916e-10	-0.639328	6.34346e-08	-2.11916e-10	-0.65413	2.64056e-07	-2.11916e-10	-0.313382
99151975	chr7:99151975:G:C	8.8515e-10	-1.2807	-0.705505	1.87516e-08	-1.18341	-0.689454	5.1919e-08	-1.19921	-0.740646
99152133	chr7:99152133:G:A	5.04537e-10	-1.43147	-1.11685	8.04553e-09	-1.6158	-1.10322	1.6623e-08	-1.86237	-1.21639
99152163	chr7:99152163:G:A	8.99222e-10	-1.23534	-0.735088	1.91168e-08	-1.1346	-0.718969	5.29381e-08	-1.15071	-0.769705
99152223	chr7:99152223:G:A	1.99538e-08	-2.11916e-10	1.12921	3.76164e-07	-2.11916e-10	1.12589	1.05502e-06	-2.11916e-10	1.07177
99152288	chr7:99152288:A:G	3.83894e-09	-2.11916e-10	-0.519008	7.28721e-08	-2.11916e-10	-0.515434	1.91027e-07	-2.11916e-10	-0.637129
99152827	chr7:99152827:C:G	3.5954e-09	-2.11916e-10	-0.584551	6.82296e-08	-2.11916e-10	-0.581263	1.8006e-07	-2.11916e-10	-0.696256
99153374	chr7:99153374:A:G	4.65896e-09	-2.11916e-10	-0.325413	8.16227e-08	-2.11916e-10	-0.402033	3.69392e-07	-2.11916e-10	0.0223155
99153815	chr7:99153815:A:T	3.32004e-09	-2.11916e-10	-0.664228	6.37899e-08	-2.11916e-10	-0.648546	2.46536e-07	-2.11916e-10	-0.382035
99153975	chr7:99153975:A:G	2.00483e-09	-2.11916e-10	-1.16865	3.76503e-08	-2.11916e-10	-1.1758	1.15191e-07	-2.11916e-10	-1.14295
99154045	chr7:99154045:A:C	3.57725e-09	-2.11916e-10	-0.589612	6.78845e-08	-2.11916e-10	-0.586333	1.79226e-07	-2.11916e-10	-0.700896
99154261	chr7:99154261:TA:T	1.87376e-09	-2.11916e-10	-1.23626	3.52805e-08	-2.11916e-10	-1.24081	1.06117e-07	-2.11916e-10	-1.22501
99154683	chr7:99154683:C:T	3.48665e-09	-2.11916e-10	-0.615263	6.61584e-08	-2.11916e-10	-0.612089	1.7509e-07	-2.11916e-10	-0.724242
99154684	chr7:99154684:G:A	2.26646e-09	-2.11916e-10	-1.04599	4.32101e-08	-2.11916e-10	-1.03807	1.45089e-07	-2.11916e-10	-0.912198
99154733	chr7:99154733:T:G	3.39321e-09	-2.11916e-10	-0.642429	6.43761e-08	-2.11916e-10	-0.639398	1.70926e-07	-2.11916e-10	-0.748311
99154761	chr7:99154761:A:G	5.25628e-10	-1.26693	-1.24043	7.84685e-09	-1.50034	-1.24369	1.69037e-08	-1.87881	-1.18321
99155034	chr7:99155034:A:G	1.87667e-09	-2.11916e-10	-1.2347	3.55325e-08	-2.11916e-10	-1.23369	1.03527e-07	-2.11916e-10	-1.24971
99155355	chr7:99155355:T:A	2.06013e-09	-2.11916e-10	-1.14144	3.91821e-08	-2.11916e-10	-1.13592	1.31952e-07	-2.11916e-10	-1.00711
99155535	chr7:99155535:T:C	5.61976e-10	-1.20203	-1.23848	8.2294e-09	-1.45426	-1.24216	1.70273e-08	-1.87674	-1.17799
99156277	chr7:99156277:G:A	7.76735e-10	-1.74749	-0.369375	1.68703e-08	-1.65734	-0.321243	4.70536e-08	-1.20227	-0.835987
99156760	chr7:99156760:A:G	3.68514e-09	-2.11916e-10	-0.559897	6.99373e-08	-2.11916e-10	-0.556541	1.84145e-07	-2.11916e-10	-0.67382
99157090	chr7:99157090:G:A	2.13119e-09	-2.11916e-10	-1.10753	4.05523e-08	-2.11916e-10	-1.10155	1.09125e-07	-2.11916e-10	-1.19705
99157348	chr7:99157348:T:C	3.6027e-09	-2.11916e-10	-0.58252	6.83676e-08	-2.11916e-10	-0.579242	1.80381e-07	-2.11916e-10	-0.694471
99157451	chr7:99157451:C:T	3.52746e-09	-2.11916e-10	-0.603627	6.69362e-08	-2.11916e-10	-0.6004	1.7695e-07	-2.11916e-10	-0.71368
99157590	chr7:99157590:C:A	6.71281e-09	0.0398126	-2.80088e-10	2.26151e-07	0.617064	-2.80088e-10	4.49698e-06	2.52162	-2.80088e-10
99157601	chr7:99157601:C:T	1.33277e-09	-1.57694	-2.80088e-10	2.01904e-08	-1.79893	-2.80088e-10	1.40217e-07	-0.946351	-2.80088e-10
99157661	chr7:99157661:G:A	1.38072e-08	-1.39598	2.15697	1.75228e-07	-1.77745	2.13939	1.53484e-06	-1.81051	3.25714
99158974	chr7:99158974:C:T	7.18397e-10	-1.7439	-0.451035	1.57978e-08	-1.63815	-0.40612	4.52003e-08	-1.18776	-0.890676
99159071	chr7:99159071:G:C	3.40007e-10	-1.71726	-1.22574	7.53354e-09	-1.57078	-1.214	5.95842e-08	-0.631429	-1.17072
99159216	chr7:99159216:T:C	3.69828e-08	1.74625	-2.80088e-10	7.72584e-07	1.8456	-2.80088e-10	1.57083e-05	3.7724	-2.80088e-10
99159391	chr7:99159391:C:T	2.86635e-08	-2.11916e-10	1.49142	5.39443e-07	-2.11916e-10	1.4864	1.49255e-06	-2.11916e-10	1.4187
99159404	chr7:99159404:G:A	2.14655e-09	-2.11916e-10	-1.10034	4.03153e-08	-2.11916e-10	-1.10741	1.34685e-07	-2.11916e-10	-0.986609
99159563	chr7:99159563:A:G	1.93739e-09	-2.11916e-10	-1.20286	3.70162e-08	-2.11916e-10	-1.19279	1.04841e-07	-2.11916e-10	-1.2371
99160092	chr7:99160092:C:T	7.09858e-10	-0.956881	-1.25001	9.99396e-09	-1.25264	-1.24952	1.67919e-08	-1.84297	-1.22568
99160230	chr7:99160230:G:A	3.40139e-10	-1.73051	-1.2121	5.6752e-09	-1.85565	-1.21238	1.72931e-08	-1.87811	-1.16112
99160262	chr7:99160262:G:A	4.73282e-09	-2.11916e-10	-0.309685	8.84994e-08	-2.11916e-10	-0.321144	3.24882e-07	-2.11916e-10	-0.106083
99160274	chr7:99160274:C:A	3.29109e-09	-2.11916e-10	-0.672986	6.24675e-08	-2.11916e-10	-0.669493	1.66144e-07	-2.11916e-10	-0.776689
99160305	chr7:99160305:C:T	8.34366e-10	-1.3285	-0.716791	1.7112e-08	-1.26317	-0.701193	4.80502e-08	-1.26137	-0.755923
99160833	chr7:99160833:A:G	1.86661e-09	-2.11916e-10	-1.24008	3.51803e-08	-2.11916e-10	-1.24366	1.11928e-07	-2.11916e-10	-1.17169
99160923	chr7:99160923:G:A	3.58459e-09	-2.11916e-10	-0.587562	6.80222e-08	-2.11916e-10	-0.584307	1.79552e-07	-2.11916e-10	-0.699078
99160927	chr7:99160927:CATG:C	3.57364e-09	-2.11916e-10	-0.590621	6.78167e-08	-2.11916e-10	-0.587332	1.79077e-07	-2.11916e-10	-0.701726
99161361	chr7:99161361:C:T	1.94738e-09	-2.11916e-10	-1.19772	3.69772e-08	-2.11916e-10	-1.19384	1.20741e-07	-2.11916e-10	-1.0959
99161494	chr7:99161494:C:A	7.56901e-10	-1.73827	-0.404454	1.64442e-08	-1.64635	-0.357818	4.67544e-08	-1.18369	-0.860941
99161517	chr7:99161517:A:G	4.62736e-09	-2.11916e-10	-0.332219	8.1095e-08	-2.11916e-10	-0.408519	3.66469e-07	-2.11916e-10	0.0143704
99161824	chr7:99161824:C:A	3.61431e-09	-2.11916e-10	-0.579304	6.85877e-08	-2.11916e-10	-0.576027	1.80921e-07	-2.11916e-10	-0.691486
99161934	chr7:99161934:A:C	3.64525e-09	-2.11916e-10	-0.570779	6.91757e-08	-2.11916e-10	-0.56749	1.82337e-07	-2.11916e-10	-0.683689
99162110	chr7:99162110:A:G	1.90056e-09	-2.11916e-10	-1.22206	3.62299e-08	-2.11916e-10	-1.21426	1.03918e-07	-2.11916e-10	-1.24594
99162160	chr7:99162160:C:T	2.33826e-08	-2.11916e-10	1.28779	4.40556e-07	-2.11916e-10	1.2839	1.23516e-06	-2.11916e-10	1.22941
99162210	chr7:99162210:A:G	3.60675e-09	-2.11916e-10	-0.581399	6.84476e-08	-2.11916e-10	-0.578072	1.80585e-07	-2.11916e-10	-0.693341
99162369	chr7:99162369:T:G	3.596e-09	-2.11916e-10	-0.584383	6.82398e-08	-2.11916e-10	-0.581112	1.80078e-07	-2.11916e-10	-0.696155
99162480	chr7:99162480:G:A	9.96356e-09	-2.11916e-10	0.43473	1.83329e-07	-2.11916e-10	0.407141	5.94608e-07	-2.11916e-10	0.498359
99162540	chr7:99162540:C:T	3.17453e-10	-1.76481	-1.24682	5.38055e-09	-1.87144	-1.24991	1.78074e-08	-1.86702	-1.14291
99162707	chr7:99162707:A:G	4.58832e-10	-1.48617	-1.15711	7.85723e-09	-1.5736	-1.16911	3.29364e-08	-1.27056	-1.1244
99162784	chr7:99162784:A:G	3.61432e-09	-2.11916e-10	-0.579301	6.85902e-08	-2.11916e-10	-0.57599	1.80911e-07	-2.11916e-10	-0.691542
99162918	chr7:99162918:C:T	3.36655e-09	-2.11916e-10	-0.650316	6.38253e-08	-2.11916e-10	-0.647991	1.69625e-07	-2.11916e-10	-0.755956
99163139	chr7:99163139:T:C	3.62564e-09	-2.11916e-10	-0.576173	6.88085e-08	-2.11916e-10	-0.572814	1.81423e-07	-2.11916e-10	-0.688715
99163315	chr7:99163315:T:C	1.87787e-09	-2.11916e-10	-1.23407	3.55488e-08	-2.11916e-10	-1.23323	1.03775e-07	-2.11916e-10	-1.24732
99163333	chr7:99163333:T:C	3.70328e-09	-2.11916e-10	-0.554985	7.02623e-08	-2.11916e-10	-0.551905	1.84813e-07	-2.11916e-10	-0.6702
99163704	chr7:99163704:A:G	2.04004e-09	-2.11916e-10	-1.15124	3.8892e-08	-2.11916e-10	-1.14335	1.05693e-07	-2.11916e-10	-1.229
99163819	chr7:99163819:C:T	3.59749e-09	-2.11916e-10	-0.583967	6.82686e-08	-2.11916e-10	-0.580691	1.80155e-07	-2.11916e-10	-0.695726
99163881	chr7:99163881:C:T	3.59744e-09	-2.11916e-10	-0.583983	6.82675e-08	-2.11916e-10	-0.580707	1.80143e-07	-2.11916e-10	-0.695792
99163964	chr7:99163964:T:C	5.13871e-10	-1.55514	-0.974848	1.11863e-08	-1.36804	-1.02142	4.48372e-07	-0.036968	0.253046
99163990	chr7:99163990:A:G	3.67494e-09	-2.11916e-10	-0.562667	6.97406e-08	-2.11916e-10	-0.559358	1.83715e-07	-2.11916e-10	-0.676157
99163997	chr7:99163997:A:G	3.61847e-09	-2.11916e-10	-0.578155	6.86739e-08	-2.11916e-10	-0.574772	1.81111e-07	-2.11916e-10	-0.690433
99164030	chr7:99164030:A:G	1.99675e-09	-2.11916e-10	-1.17268	3.7945e-08	-2.11916e-10	-1.168	1.2574e-07	-2.11916e-10	-1.05533
99164041	chr7:99164041:T:G	1.97673e-09	-2.11916e-10	-1.18276	3.73428e-08	-2.11916e-10	-1.184	1.22193e-07	-2.11916e-10	-1.08394
99164202	chr7:99164202:G:A	3.65872e-09	-2.11916e-10	-0.56709	6.94296e-08	-2.11916e-10	-0.563827	1.83004e-07	-2.11916e-10	-0.680036
99164338	chr7:99164338:G:A	4.77255e-10	-1.59212	-1.01179	7.97489e-09	-1.73751	-0.990328	1.84086e-08	-1.78525	-1.19147
99164589	chr7:99164589:T:A	6.02526e-10	-1.17411	-1.19672	1.26945e-08	-1.06298	-1.19999	3.14993e-08	-1.2063	-1.23328
99164691	chr7:99164691:C:T	1.25517e-09	-0.454324	-1.18261	1.66552e-08	-0.823446	-1.16797	2.19463e-08	-1.58997	-1.21097
99164704	chr7:99164704:G:A	3.60698e-09	-2.11916e-10	-0.581334	6.84501e-08	-2.11916e-10	-0.578035	1.80582e-07	-2.11916e-10	-0.693359
99164726	chr7:99164726:A:G	3.5176e-09	-2.11916e-10	-0.606425	6.67737e-08	-2.11916e-10	-0.602831	1.76353e-07	-2.11916e-10	-0.717054
99164765	chr7:99164765:A:G	3.62109e-09	-2.11916e-10	-0.57743	6.87178e-08	-2.11916e-10	-0.574131	1.81225e-07	-2.11916e-10	-0.689802
99164783	chr7:99164783:C:T	5.97821e-10	-1.25215	-1.12651	9.94385e-09	-1.36071	-1.14648	5.05037e-08	-1.02642	-0.941073
99164891	chr7:99164891:A:C	3.60905e-09	-2.11916e-10	-0.580762	6.84885e-08	-2.11916e-10	-0.577475	1.80672e-07	-2.11916e-10	-0.692862
99165078	chr7:99165078:T:A	4.97775e-10	-1.50408	-1.05773	8.10558e-09	-1.67416	-1.03743	1.72873e-08	-1.8266	-1.21297
99165333	chr7:99165333:T:C	4.88731e-10	-1.42154	-1.15861	8.28092e-09	-1.51984	-1.17034	3.54637e-08	-1.19521	-1.12583
99165440	chr7:99165440:G:A	2.17108e-09	-2.11916e-10	-1.08898	4.13481e-08	-2.11916e-10	-1.08211	1.42091e-07	-2.11916e-10	-0.933074
99165446	chr7:99165446:C:T	2.25114e-09	-2.11916e-10	-1.05277	4.25179e-08	-2.11916e-10	-1.05422	1.49518e-07	-2.11916e-10	-0.882129
99165726	chr7:99165726:G:A	1.84967e-09	-2.11916e-10	-1.2492	3.49764e-08	-2.11916e-10	-1.24947	1.06332e-07	-2.11916e-10	-1.22298
99165758	chr7:99165758:G:A	3.59707e-09	-2.11916e-10	-0.584087	6.82603e-08	-2.11916e-10	-0.580812	1.8013e-07	-2.11916e-10	-0.695867
99165796	chr7:99165796:G:A	5.12492e-10	-1.28944	-1.24323	7.66506e-09	-1.52145	-1.24602	1.67736e-08	-1.87884	-1.19089
99165892	chr7:99165892:A:G	4.79114e-10	-1.46582	-1.1342	7.69546e-09	-1.64197	-1.12154	1.66076e-08	-1.85517	-1.22452
99165936	chr7:99165936:G:A	1.98114e-09	-2.11916e-10	-1.18053	3.77077e-08	-2.11916e-10	-1.17428	1.04675e-07	-2.11916e-10	-1.23868
99165992	chr7:99165992:TAA:T	7.01137e-10	-1.35501	-0.864246	1.42277e-08	-1.2936	-0.855347	4.27745e-08	-1.32826	-0.805339
99166002	chr7:99166002:C:T	3.37356e-09	-2.11916e-10	-0.648238	6.39404e-08	-2.11916e-10	-0.646188	1.68828e-07	-2.11916e-10	-0.760664
99166024	chr7:99166024:T:C	3.45499e-10	-1.73471	-1.19226	5.80194e-09	-1.84073	-1.20522	3.11668e-08	-1.52798	-0.922212
99166167	chr7:99166167:C:T	3.51824e-09	-2.11916e-10	-0.606243	6.39362e-08	-2.11916e-10	-0.646255	3.12617e-07	-2.11916e-10	-0.144566
99166331	chr7:99166331:ACTT:A	3.6061e-09	-2.11916e-10	-0.581579	6.84317e-08	-2.11916e-10	-0.578304	1.80536e-07	-2.11916e-10	-0.693616
99166384	chr7:99166384:C:T	3.59032e-09	-2.11916e-10	-0.585965	6.81307e-08	-2.11916e-10	-0.582712	1.79815e-07	-2.11916e-10	-0.697613
99166398	chr7:99166398:C:T	5.36748e-10	-1.24305	-1.24338	8.07445e-09	-1.4761	-1.23934	1.61451e-08	-1.87883	-1.22909
99166439	chr7:99166439:T:C	3.53563e-09	-2.11916e-10	-0.601312	6.42386e-08	-2.11916e-10	-0.641536	3.14512e-07	-2.11916e-10	-0.13852
99166572	chr7:99166572:C:T	3.56544e-09	-2.11916e-10	-0.592917	6.76593e-08	-2.11916e-10	-0.589655	1.78692e-07	-2.11916e-10	-0.703879
99166590	chr7:99166590:C:T	1.96197e-09	-2.11916e-10	-1.19025	3.74379e-08	-2.11916e-10	-1.18146	1.05424e-07	-2.11916e-10	-1.23156
99166625	chr7:99166625:A:C	4.48059e-10	-1.41948	-1.24756	6.89904e-09	-1.62813	-1.24463	1.68449e-08	-1.84619	-1.21931
99166701	chr7:99166701:G:C	3.6016e-09	-2.11916e-10	-0.582828	6.8348e-08	-2.11916e-10	-0.579529	1.80334e-07	-2.11916e-10	-0.694735
99166777	chr7:99166777:G:A	4.96739e-10	-1.4159	-1.148	7.85613e-09	-1.60677	-1.13608	1.63447e-08	-1.86454	-1.2311
99166973	chr7:99166973:A:G	3.59707e-09	-2.11916e-10	-0.584087	6.82603e-08	-2.11916e-10	-0.580812	1.8013e-07	-2.11916e-10	-0.695867
99166980	chr7:99166980:G:T	3.59707e-09	-2.11916e-10	-0.584087	6.82603e-08	-2.11916e-10	-0.580812	1.8013e-07	-2.11916e-10	-0.695867
99167017	chr7:99167017:T:C	3.59707e-09	-2.11916e-10	-0.584087	6.82603e-08	-2.11916e-10	-0.580812	1.8013e-07	-2.11916e-10	-0.695867
99167075	chr7:99167075:A:G	8.67736e-10	-1.66862	-0.337449	1.45731e-08	-1.83246	-0.2925	3.30287e-08	-1.87234	-0.519829
99167144	chr7:99167144:C:T	3.61796e-09	-2.11916e-10	-0.578296	6.8728e-08	-2.11916e-10	-0.573984	1.81743e-07	-2.11916e-10	-0.68695
99167145	chr7:99167145:G:A	3.45182e-10	-1.69292	-1.23497	7.62471e-09	-1.54453	-1.22822	5.93401e-08	-0.613569	-1.19269
99167156	chr7:99167156:T:C	5.52882e-10	-1.21919	-1.23763	8.12082e-09	-1.4682	-1.24151	1.70499e-08	-1.87756	-1.17584
99167418	chr7:99167418:A:G	4.88765e-10	-1.56347	-1.01661	1.05947e-08	-1.38443	-1.05936	3.93832e-07	-0.0684671	0.154847
99167436	chr7:99167436:C:A	1.1027e-09	-1.76644	-2.80088e-10	1.89671e-08	-1.86143	-2.80088e-10	5.52628e-08	-1.87744	-2.80088e-10
99167492	chr7:99167492:A:G	1.89754e-09	-2.11916e-10	-1.22364	3.58428e-08	-2.11916e-10	-1.225	1.20739e-07	-2.11916e-10	-1.09591
99167500	chr7:99167500:T:C	3.62911e-09	-2.11916e-10	-0.575216	6.88633e-08	-2.11916e-10	-0.572018	1.81512e-07	-2.11916e-10	-0.68822
99167513	chr7:99167513:C:T	2.12303e-09	-1.64312	0.53176	3.82483e-08	-1.53648	0.376435	1.38026e-05	-0.210534	3.8536
99167817	chr7:99167817:A:G	5.98824e-10	-1.13607	-1.24092	8.64434e-09	-1.40298	-1.24426	1.69961e-08	-1.8714	-1.18517
99168028	chr7:99168028:A:G	4.64463e-09	-2.11916e-10	-0.328494	8.6914e-08	-2.11916e-10	-0.339222	3.19413e-07	-2.11916e-10	-0.12306
99168141	chr7:99168141:C:T	1.85012e-09	-2.11916e-10	-1.24895	3.50329e-08	-2.11916e-10	-1.24785	1.05098e-07	-2.11916e-10	-1.23465
99169061	chr7:99169061:G:A	2.88748e-09	-2.11916e-10	-0.803822	5.47912e-08	-2.11916e-10	-0.80061	1.47667e-07	-2.11916e-10	-0.894582
99169065	chr7:99169065:G:A	6.76597e-10	-1.7431	-0.511781	1.46487e-08	-1.65242	-0.46737	4.32905e-08	-1.18533	-0.936283
99169091	chr7:99169091:G:A	2.03366e-09	-2.11916e-10	-1.15437	3.87473e-08	-2.11916e-10	-1.14708	1.05916e-07	-2.11916e-10	-1.22689
99169112	chr7:99169112:C:T	2.7219e-09	-2.11916e-10	-0.862874	4.96057e-08	-2.11916e-10	-0.900035	1.80322e-07	-2.11916e-10	-0.694801
99169307	chr7:99169307:G:A	6.14179e-10	-1.16269	-1.18898	1.29265e-08	-1.05246	-1.1924	3.21274e-08	-1.19112	-1.22872
99169484	chr7:99169484:G:A	2.04345e-09	-2.11916e-10	-1.14956	3.8943e-08	-2.11916e-10	-1.14204	1.06146e-07	-2.11916e-10	-1.22472
99170245	chr7:99170245:G:A	2.0089e-09	-2.11916e-10	-1.16662	3.78699e-08	-2.11916e-10	-1.16998	1.07324e-07	-2.11916e-10	-1.2137
99170272	chr7:99170272:G:A	2.03331e-09	-2.11916e-10	-1.15454	3.86707e-08	-2.11916e-10	-1.14906	1.29128e-07	-2.11916e-10	-1.02874
99170304	chr7:99170304:A:G	4.04747e-10	-1.86776	-0.900936	7.72023e-09	-1.84824	-0.912054	4.28882e-08	-1.54926	-0.581685
99170392	chr7:99170392:T:A	5.11969e-10	-1.85002	-0.683674	1.0345e-08	-1.82749	-0.640141	3.2734e-08	-1.35865	-1.04248
99170725	chr7:99170725:A:G	3.40991e-09	-2.11916e-10	-0.63752	6.46657e-08	-2.11916e-10	-0.63491	1.71773e-07	-2.11916e-10	-0.743369
99171081	chr7:99171081:G:A	3.41206e-09	-2.11916e-10	-0.636889	6.4707e-08	-2.11916e-10	-0.634271	1.7187e-07	-2.11916e-10	-0.742808
99171282	chr7:99171282:C:T	2.02018e-09	-2.11916e-10	-1.16102	3.84109e-08	-2.11916e-10	-1.1558	1.27837e-07	-2.11916e-10	-1.03879
99171402	chr7:99171402:G:T	3.7642e-10	-1.71063	-1.13063	7.80064e-09	-1.6292	-1.12074	3.32149e-08	-1.15487	-1.23168
99171484	chr7:99171484:C:T	5.35065e-10	-1.54831	-0.941266	8.44715e-09	-1.71113	-0.959179	2.81618e-08	-1.82626	-0.725314
99171553	chr7:99171553:C:T	1.85545e-09	-2.11916e-10	-1.24608	3.50732e-08	-2.11916e-10	-1.2467	1.11427e-07	-2.11916e-10	-1.17618
99171665	chr7:99171665:G:A	3.41715e-10	-1.70747	-1.23051	5.83972e-09	-1.80655	-1.23291	2.32054e-08	-1.66994	-1.07522
99172048	chr7:99172048:T:C	3.41168e-09	-2.11916e-10	-0.637	6.4663e-08	-2.11916e-10	-0.634952	1.71831e-07	-2.11916e-10	-0.743032
99172114	chr7:99172114:C:A	2.197e-09	-2.11916e-10	-1.07711	4.1328e-08	-2.11916e-10	-1.0826	1.61313e-07	-2.11916e-10	-0.806196
99172328	chr7:99172328:G:A	2.27335e-09	-2.11916e-10	-1.04295	4.27493e-08	-2.11916e-10	-1.04879	1.70235e-07	-2.11916e-10	-0.752364
99172422	chr7:99172422:A:T	1.85485e-09	-2.11916e-10	-1.2464	3.50604e-08	-2.11916e-10	-1.24707	1.04783e-07	-2.11916e-10	-1.23766
99172427	chr7:99172427:T:A	1.86051e-09	-2.11916e-10	-1.24336	3.51585e-08	-2.11916e-10	-1.24427	1.04332e-07	-2.11916e-10	-1.24196
99172737	chr7:99172737:T:C	2.18593e-09	-2.11916e-10	-1.08217	4.14075e-08	-2.11916e-10	-1.08068	1.41749e-07	-2.11916e-10	-0.93549
99172834	chr7:99172834:A:G	1.8595e-09	-2.11916e-10	-1.2439	3.5141e-08	-2.11916e-10	-1.24477	1.04396e-07	-2.11916e-10	-1.24135
99173571	chr7:99173571:G:A	1.79678e-08	-2.11916e-10	1.02437	3.37605e-07	-2.11916e-10	1.01774	9.53222e-07	-2.11916e-10	0.970304
99173839	chr7:99173839:A:G	1.15286e-09	-1.72196	-2.80088e-10	1.90748e-08	-1.85577	-2.80088e-10	5.52002e-08	-1.87858	-2.80088e-10
99173873	chr7:99173873:G:A	1.88143e-09	-2.11916e-10	-1.23217	3.5479e-08	-2.11916e-10	-1.2352	1.08546e-07	-2.11916e-10	-1.20237
99173958	chr7:99173958:A:ACCAC	2.03968e-09	-2.11916e-10	-1.15141	3.80178e-08	-2.11916e-10	-1.16609	1.23468e-07	-2.11916e-10	-1.07356
99174120	chr7:99174120:TCC:T	3.30277e-09	-2.11916e-10	-0.669443	6.00918e-08	-2.11916e-10	-0.708267	2.87191e-07	-2.11916e-10	-0.229396
99174271	chr7:99174271:T:TG	5.62395e-10	-1.31346	-1.1263	9.32709e-09	-1.43097	-1.14025	4.14874e-08	-1.0739	-1.09026
99174508	chr7:99174508:G:A	3.56054e-10	-1.6593	-1.23758	7.92622e-09	-1.49213	-1.24183	7.61055e-08	-0.524775	-1.03265
99174649	chr7:99174649:G:A	2.37594e-09	-2.11916e-10	-0.998811	4.5296e-08	-2.11916e-10	-0.990923	1.53837e-07	-2.11916e-10	-0.853649
99174841	chr7:99174841:T:C	1.86507e-09	-2.11916e-10	-1.24091	3.52352e-08	-2.11916e-10	-1.24209	1.04098e-07	-2.11916e-10	-1.24421
99174871	chr7:99174871:C:A	1.85987e-09	-2.11916e-10	-1.2437	3.51463e-08	-2.11916e-10	-1.24462	1.04378e-07	-2.11916e-10	-1.24153
99174903	chr7:99174903:T:C	1.8582e-09	-2.11916e-10	-1.2446	3.51172e-08	-2.11916e-10	-1.24545	1.04494e-07	-2.11916e-10	-1.24041
99174956	chr7:99174956:A:G	1.8585e-09	-2.11916e-10	-1.24443	3.51223e-08	-2.11916e-10	-1.2453	1.04469e-07	-2.11916e-10	-1.24066
99175057	chr7:99175057:C:T	1.86693e-09	-2.11916e-10	-1.23991	3.52707e-08	-2.11916e-10	-1.24109	1.04016e-07	-2.11916e-10	-1.245
99175067	chr7:99175067:TCC:T	1.85955e-09	-2.11916e-10	-1.24387	3.51405e-08	-2.11916e-10	-1.24479	1.044e-07	-2.11916e-10	-1.24132
99175092	chr7:99175092:T:C	1.85709e-09	-2.11916e-10	-1.24519	3.50975e-08	-2.11916e-10	-1.24601	1.04599e-07	-2.11916e-10	-1.23941
99175171	chr7:99175171:A:G	1.88496e-09	-2.11916e-10	-1.2303	3.58226e-08	-2.11916e-10	-1.22556	1.04531e-07	-2.11916e-10	-1.24006
99175234	chr7:99175234:G:A	2.18739e-09	-2.11916e-10	-1.08149	4.11533e-08	-2.11916e-10	-1.08684	1.60304e-07	-2.11916e-10	-0.812475
99175378	chr7:99175378:G:A	1.86747e-09	-2.11916e-10	-1.23962	3.5281e-08	-2.11916e-10	-1.2408	1.04004e-07	-2.11916e-10	-1.24512
99175392	chr7:99175392:G:C	2.1094e-09	-2.11916e-10	-1.1178	3.92557e-08	-2.11916e-10	-1.13404	1.4386e-07	-2.11916e-10	-0.920706
99175518	chr7:99175518:TTTA:T	1.53661e-09	-0.187102	-1.24752	3.08397e-08	-0.127985	-1.24735	1.03758e-07	-0.00166469	-1.24582
99175715	chr7:99175715:T:C	2.02451e-09	-2.11916e-10	-1.15888	3.80066e-08	-2.11916e-10	-1.16638	1.16453e-07	-2.11916e-10	-1.13206
99175736	chr7:99175736:A:G	5.27595e-10	-1.52983	-0.973799	1.16801e-08	-1.33674	-1.00952	3.70638e-07	-0.0285834	0.054266
99176044	chr7:99176044:T:C	2.06736e-09	-2.11916e-10	-1.13793	3.93518e-08	-2.11916e-10	-1.1316	1.06782e-07	-2.11916e-10	-1.21875
99176054	chr7:99176054:T:G	7.70302e-10	-0.877932	-1.24724	1.61995e-08	-0.770843	-1.24832	5.91091e-08	-0.668849	-1.14131
99176738	chr7:99176738:G:T	1.98761e-09	-2.11916e-10	-1.17727	3.7761e-08	-2.11916e-10	-1.17286	1.24893e-07	-2.11916e-10	-1.06209
99176842	chr7:99176842:T:C	1.86247e-09	-2.11916e-10	-1.2423	3.51918e-08	-2.11916e-10	-1.24333	1.04222e-07	-2.11916e-10	-1.24302
99177085	chr7:99177085:T:C	2.00468e-09	-2.11916e-10	-1.16872	3.81066e-08	-2.11916e-10	-1.16375	1.26341e-07	-2.11916e-10	-1.05056
99177115	chr7:99177115:A:G	6.03972e-10	-1.1818	-1.18663	1.27632e-08	-1.06838	-1.1892	3.13176e-08	-1.21781	-1.22755
99177165	chr7:99177165:G:A	1.96796e-09	-2.11916e-10	-1.18721	3.73776e-08	-2.11916e-10	-1.18307	1.22841e-07	-2.11916e-10	-1.07865
99177203	chr7:99177203:G:A	1.86177e-09	-2.11916e-10	-1.24268	3.51793e-08	-2.11916e-10	-1.24368	1.04261e-07	-2.11916e-10	-1.24265
99177502	chr7:99177502:A:G	1.85366e-09	-2.11916e-10	-1.24704	3.50404e-08	-2.11916e-10	-1.24764	1.05097e-07	-2.11916e-10	-1.23466
99177684	chr7:99177684:A:G	1.8624e-09	-2.11916e-10	-1.24234	3.51886e-08	-2.11916e-10	-1.24342	1.04248e-07	-2.11916e-10	-1.24277
99177842	chr7:99177842:G:A	1.87778e-09	-2.11916e-10	-1.23412	3.5464e-08	-2.11916e-10	-1.23562	1.03764e-07	-2.11916e-10	-1.24743
99177860	chr7:99177860:CT:C	5.84936e-10	-1.48122	-0.919242	9.63993e-09	-1.60459	-0.933639	6.25941e-08	-1.10514	-0.647738
99177862	chr7:99177862:CT:C	5.90492e-10	-1.49364	-0.897365	9.74995e-09	-1.6146	-0.912277	6.33385e-08	-1.12239	-0.61866
99177876	chr7:99177876:C:T	1.86474e-09	-2.11916e-10	-1.24109	3.52308e-08	-2.11916e-10	-1.24222	1.04109e-07	-2.11916e-10	-1.24411
99177888	chr7:99177888:T:C	6.83901e-10	-1.12212	-1.12203	1.50201e-08	-0.968231	-1.12652	3.51801e-08	-1.14365	-1.18542
99178073	chr7:99178073:C:T	3.18868e-09	-2.11916e-10	-0.704599	6.26148e-08	-2.11916e-10	-0.667138	2.11556e-07	-2.11916e-10	-0.535055
99178120	chr7:99178120:A:G	1.85999e-09	-2.11916e-10	-1.24363	3.51475e-08	-2.11916e-10	-1.24459	1.04365e-07	-2.11916e-10	-1.24164
99178249	chr7:99178249:T:C	1.86885e-09	-2.11916e-10	-1.23888	3.53035e-08	-2.11916e-10	-1.24016	1.03946e-07	-2.11916e-10	-1.24568
99178433	chr7:99178433:G:T	1.86563e-09	-2.11916e-10	-1.2406	3.52467e-08	-2.11916e-10	-1.24177	1.04069e-07	-2.11916e-10	-1.24449
99178640	chr7:99178640:G:A	2.21611e-08	-2.11916e-10	1.23413	4.22116e-07	-2.11916e-10	1.24114	9.69562e-07	-2.11916e-10	0.9873
99178862	chr7:99178862:T:A	1.86266e-09	-2.11916e-10	-1.2422	3.53157e-08	-2.11916e-10	-1.23981	1.0457e-07	-2.11916e-10	-1.23969
99178866	chr7:99178866:C:T	7.92109e-10	-0.865776	-1.23149	9.33177e-09	-1.33625	-1.23446	1.82587e-08	-1.8559	-1.129
99179058	chr7:99179058:T:C	5.87876e-10	-1.22483	-1.17061	9.58021e-09	-1.36206	-1.18238	4.39722e-08	-0.966415	-1.13957
99179108	chr7:99179108:T:TC	1.86253e-09	-2.11916e-10	-1.24227	3.51916e-08	-2.11916e-10	-1.24333	1.04221e-07	-2.11916e-10	-1.24303
99179394	chr7:99179394:T:TA	1.86476e-09	-2.11916e-10	-1.24107	3.52314e-08	-2.11916e-10	-1.2422	1.04129e-07	-2.11916e-10	-1.24392
99179428	chr7:99179428:A:C	1.86432e-09	-2.11916e-10	-1.24131	3.52242e-08	-2.11916e-10	-1.24241	1.04129e-07	-2.11916e-10	-1.24392
99179678	chr7:99179678:A:G	1.88659e-09	-2.11916e-10	-1.22943	3.562e-08	-2.11916e-10	-1.23123	1.03578e-07	-2.11916e-10	-1.24922
99179704	chr7:99179704:C:G	1.94087e-09	-2.11916e-10	-1.20107	3.6625e-08	-2.11916e-10	-1.20341	1.05074e-07	-2.11916e-10	-1.23488
99179932	chr7:99179932:C:T	1.86184e-09	-2.11916e-10	-1.24264	3.51801e-08	-2.11916e-10	-1.24366	1.04257e-07	-2.11916e-10	-1.24269
99180057	chr7:99180057:C:G	4.6241e-10	-1.77488	-0.860631	7.8256e-09	-1.86481	-0.881934	3.65105e-08	-1.81281	-0.47913
99180273	chr7:99180273:G:A	1.9891e-09	-2.11916e-10	-1.17652	3.78089e-08	-2.11916e-10	-1.1716	1.24744e-07	-2.11916e-10	-1.06328
99181385	chr7:99181385:G:A	1.87259e-09	-2.11916e-10	-1.23688	3.537e-08	-2.11916e-10	-1.23828	1.03834e-07	-2.11916e-10	-1.24675
99181570	chr7:99181570:C:T	2.89852e-09	-2.11916e-10	-0.800003	5.53772e-08	-2.11916e-10	-0.789973	1.78892e-07	-2.11916e-10	-0.702759
99181587	chr7:99181587:G:A	9.3764e-09	-1.20479	1.57878	2.16592e-07	-0.922573	1.49645	1.7985e-05	0.531493	3.37626
99181866	chr7:99181866:T:G	1.95656e-09	-2.11916e-10	-1.19302	3.74005e-08	-2.11916e-10	-1.18246	1.05456e-07	-2.11916e-10	-1.23125
99182436	chr7:99182436:T:C	1.14538e-09	-1.36157	-0.366904	1.78308e-08	-1.54868	-0.374535	8.06171e-08	-0.850334	-0.649499
99182445	chr7:99182445:C:T	3.49934e-09	-0.611632	-2.80088e-10	9.33776e-08	-0.267489	-2.80088e-10	2.11277e-07	-0.536372	-2.80088e-10
99182898	chr7:99182898:C:G	1.14371e-09	-1.42825	-0.30167	1.79227e-08	-1.5911	-0.326977	7.63356e-08	-0.965763	-0.588642
99183128	chr7:99183128:T:C	1.28801e-09	-1.32935	-0.281752	1.98151e-08	-1.5104	-0.307294	8.91977e-08	-0.826527	-0.572162
99183130	chr7:99183130:C:T	1.11839e-09	-0.505049	-1.24726	1.52076e-08	-0.836979	-1.24537	2.01711e-08	-1.64624	-1.23905
99183636	chr7:99183636:A:C	1.14297e-09	-0.484629	-1.24595	1.55006e-08	-0.81951	-1.24375	2.02947e-08	-1.63794	-1.24124
99183641	chr7:99183641:C:G	8.80692e-09	-2.11916e-10	0.311333	1.68622e-07	-2.11916e-10	0.323521	3.96312e-07	-2.11916e-10	0.0926568
99183849	chr7:99183849:T:C	1.87766e-09	-2.11916e-10	-1.23418	3.54984e-08	-2.11916e-10	-1.23465	1.09969e-07	-2.11916e-10	-1.18935
99184074	chr7:99184074:CCT:C	4.57398e-09	-0.343821	-2.80088e-10	1.753e-07	0.362357	-2.80088e-10	1.35582e-07	-0.979969	-2.80088e-10
99184127	chr7:99184127:A:G	1.0865e-09	-1.46452	-0.316726	1.71765e-08	-1.61865	-0.341948	7.17804e-08	-1.01442	-0.601509
99184222	chr7:99184222:T:C	3.54534e-10	-1.81303	-1.08812	6.3584e-09	-1.878	-1.07637	2.29944e-08	-1.80459	-0.949703
99184404	chr7:99184404:C:T	1.85839e-09	-2.11916e-10	-1.24449	3.51205e-08	-2.11916e-10	-1.24535	1.03551e-07	-2.11916e-10	-1.24948
99184443	chr7:99184443:G:A	1.31947e-09	-1.29691	-0.290058	1.98487e-08	-1.49996	-0.316047	9.14043e-08	-0.796364	-0.577888
99184652	chr7:99184652:T:G	1.19251e-09	-1.45829	-0.229853	1.88151e-08	-1.61314	-0.256344	7.82313e-08	-1.00829	-0.521585
99184751	chr7:99184751:G:A	6.62038e-09	-2.11916e-10	0.0259474	1.25066e-07	-2.11916e-10	0.0247025	4.29738e-07	-2.11916e-10	0.173631
99184885	chr7:99184885:T:C	1.38419e-09	-1.32391	-0.215173	2.12911e-08	-1.50358	-0.242272	9.49889e-08	-0.818695	-0.517089
99185162	chr7:99185162:T:A	1.86758e-09	-2.11916e-10	-1.23956	3.53114e-08	-2.11916e-10	-1.23993	1.03512e-07	-2.11916e-10	-1.24986
99186159	chr7:99186159:T:C	6.95809e-10	-1.13938	-1.0875	1.03321e-08	-1.37022	-1.09867	2.25593e-08	-1.85871	-0.914692
99186431	chr7:99186431:C:G	8.85057e-09	-2.11916e-10	0.316277	1.69222e-07	-2.11916e-10	0.327071	3.97509e-07	-2.11916e-10	0.0956733
99186461	chr7:99186461:G:A	1.07824e-09	-1.39353	-0.395351	1.69184e-08	-1.57284	-0.402906	7.55938e-08	-0.896984	-0.667185
99186633	chr7:99186633:C:T	6.77056e-10	-1.00883	-1.24537	1.36835e-08	-0.942259	-1.24569	3.38466e-08	-1.11929	-1.24842
99187123	chr7:99187123:C:G	4.30915e-09	-2.11916e-10	-0.403463	8.17545e-08	-2.11916e-10	-0.400419	2.18848e-07	-2.11916e-10	-0.501165
99187212	chr7:99187212:G:C	1.311e-09	-0.410926	-1.18249	2.09855e-08	-0.56635	-1.19396	1.54842e-07	0.142761	-0.989899
99187254	chr7:99187254:C:T	4.27984e-10	-1.5914	-1.12147	9.07901e-09	-1.45266	-1.14552	1.44462e-07	-0.332413	-0.584115
99187295	chr7:99187295:A:C	2.43121e-09	-2.11916e-10	-0.975817	4.56652e-08	-2.11916e-10	-0.982803	1.49902e-07	-2.11916e-10	-0.879559
99187401	chr7:99187401:T:G	4.66137e-10	-1.54045	-1.08703	9.93127e-09	-1.39372	-1.11474	1.76341e-07	-0.21093	-0.506193
99187457	chr7:99187457:C:T	1.05619e-09	-1.29816	-0.511384	2.26063e-08	-1.11293	-0.57298	9.00449e-07	0.32913	0.584219
99187951	chr7:99187951:G:C	1.87364e-09	-2.11916e-10	-1.23632	3.56288e-08	-2.11916e-10	-1.23099	1.03494e-07	-2.11916e-10	-1.25003
99188035	chr7:99188035:C:T	2.79871e-09	-0.835046	-2.80088e-10	6.96118e-08	-0.561206	-2.80088e-10	1.54994e-07	-0.846156	-2.80088e-10
99188036	chr7:99188036:G:A	5.77296e-10	-1.16554	-1.24807	1.25282e-08	-1.02792	-1.24824	3.65471e-08	-1.04152	-1.24942
99188262	chr7:99188262:C:T	2.43668e-09	-2.11916e-10	-0.973569	4.58695e-08	-2.11916e-10	-0.97834	1.24101e-07	-2.11916e-10	-1.06845
99188686	chr7:99188686:A:G	1.90503e-09	-2.11916e-10	-1.21971	3.61031e-08	-2.11916e-10	-1.21776	1.11457e-07	-2.11916e-10	-1.1759
99189056	chr7:99189056:C:T	2.68542e-09	-1.69596	0.81959	4.48159e-08	-1.87515	0.873576	5.85491e-08	-1.8756	0.0559267
99189331	chr7:99189331:T:G	1.99601e-09	-2.11916e-10	-1.17305	3.7866e-08	-2.11916e-10	-1.17009	1.12419e-07	-2.11916e-10	-1.16731
99189619	chr7:99189619:G:T	3.82614e-10	-1.87824	-0.946692	7.28493e-09	-1.85588	-0.96245	5.48172e-08	-1.07424	-0.811302
99189672	chr7:99189672:A:G	2.86132e-10	-1.87082	-1.24469	5.42361e-09	-1.86861	-1.24476	3.81612e-08	-1.01171	-1.23601
99190090	chr7:99190090:A:G	2.59426e-09	-2.11916e-10	-0.910902	4.91231e-08	-2.11916e-10	-0.909811	1.35309e-07	-2.11916e-10	-0.981984
99190198	chr7:99190198:G:A	3.85219e-10	-1.86961	-0.948537	7.65291e-09	-1.80494	-0.964113	6.89321e-08	-0.842531	-0.813891
99190323	chr7:99190323:A:G	3.07395e-10	-1.87601	-1.16782	5.8644e-09	-1.86312	-1.17212	4.62647e-08	-1.00224	-1.05293
99190445	chr7:99190445:T:A	2.55823e-09	-2.11916e-10	-0.924887	4.82691e-08	-2.11916e-10	-0.927349	1.82632e-07	-2.11916e-10	-0.682072
99190766	chr7:99190766:C:G	3.02197e-10	-1.86087	-1.20002	5.60794e-09	-1.87686	-1.20309	3.77467e-08	-1.15152	-1.10712
99190966	chr7:99190966:G:A	3.06611e-10	-1.85918	-1.1872	5.6745e-09	-1.87736	-1.1908	3.81313e-08	-1.16249	-1.08602
99191345	chr7:99191345:G:A	1.98767e-09	-2.11916e-10	-1.17724	3.76616e-08	-2.11916e-10	-1.1755	1.15237e-07	-2.11916e-10	-1.14255
99191696	chr7:99191696:C:T	2.91288e-10	-1.86622	-1.23143	5.45019e-09	-1.87412	-1.23436	3.55832e-08	-1.13265	-1.18502
99191711	chr7:99191711:G:A	1.94037e-09	-2.11916e-10	-1.20133	3.63967e-08	-2.11916e-10	-1.20966	1.16159e-07	-2.11916e-10	-1.13458
99191713	chr7:99191713:A:G	2.91218e-10	-1.85315	-1.24474	5.36418e-09	-1.8786	-1.2458	3.31201e-08	-1.1914	-1.19801
99191796	chr7:99191796:C:T	2.65285e-09	-2.11916e-10	-0.888572	4.91639e-08	-2.11916e-10	-0.908982	1.31113e-07	-2.11916e-10	-1.01349
99191935	chr7:99191935:C:T	2.9981e-09	-2.11916e-10	-0.766226	5.47528e-08	-2.11916e-10	-0.801312	2.49352e-07	-2.11916e-10	-0.370677
99192072	chr7:99192072:A:T	3.19327e-09	-2.11916e-10	-0.70316	6.26227e-08	-2.11916e-10	-0.667013	2.13053e-07	-2.11916e-10	-0.528004
99192293	chr7:99192293:G:C	2.87849e-10	-1.86485	-1.24467	5.37757e-09	-1.87616	-1.24575	3.51081e-08	-1.13269	-1.19842
99192447	chr7:99192447:C:T	1.90292e-09	-2.11916e-10	-1.22082	3.5746e-08	-2.11916e-10	-1.2277	1.17782e-07	-2.11916e-10	-1.12071
99192504	chr7:99192504:C:T	1.9152e-09	-2.11916e-10	-1.21438	3.61796e-08	-2.11916e-10	-1.21564	1.04284e-07	-2.11916e-10	-1.24243
99192561	chr7:99192561:C:T	1.86369e-09	-2.11916e-10	-1.24165	3.52807e-08	-2.11916e-10	-1.2408	1.07465e-07	-2.11916e-10	-1.21238
99192783	chr7:99192783:C:T	2.92017e-10	-1.85101	-1.24414	5.36612e-09	-1.87878	-1.24525	3.27752e-08	-1.20351	-1.19636
99192812	chr7:99192812:T:C	2.1858e-09	-2.11916e-10	-1.08222	4.11241e-08	-2.11916e-10	-1.08755	1.3925e-07	-2.11916e-10	-0.953271
99192867	chr7:99192867:G:A	1.84816e-09	-2.11916e-10	-1.25002	3.49611e-08	-2.11916e-10	-1.2499	1.05036e-07	-2.11916e-10	-1.23524
99192920	chr7:99192920:C:T	2.13682e-09	-2.11916e-10	-1.10489	4.05731e-08	-2.11916e-10	-1.10104	1.20685e-07	-2.11916e-10	-1.09636
99192998	chr7:99192998:GAGAA:G	1.30932e-09	-1.5947	-2.80088e-10	2.83786e-08	-1.45851	-2.80088e-10	5.66265e-08	-1.85307	-2.80088e-10
99193046	chr7:99193046:G:C	2.89512e-10	-1.86076	-1.243	5.38102e-09	-1.87704	-1.24422	3.47112e-08	-1.14945	-1.19303
99193076	chr7:99193076:G:A	2.95315e-10	-1.84128	-1.24263	5.37417e-09	-1.87864	-1.24389	3.14644e-08	-1.24872	-1.19196
99193262	chr7:99193262:A:G	2.90007e-10	-1.85956	-1.2425	5.38172e-09	-1.87738	-1.24375	3.45143e-08	-1.15643	-1.19174
99193294	chr7:99193294:G:A	2.09851e-09	-2.11916e-10	-1.12298	3.9835e-08	-2.11916e-10	-1.11939	1.18481e-07	-2.11916e-10	-1.11479
99193388	chr7:99193388:C:T	2.89629e-10	-1.86041	-1.24295	5.38074e-09	-1.87714	-1.24418	3.45943e-08	-1.15298	-1.19288
99193450	chr7:99193450:A:G	1.89924e-09	-2.11916e-10	-1.22275	3.59955e-08	-2.11916e-10	-1.22075	1.11031e-07	-2.11916e-10	-1.17973
99193657	chr7:99193657:C:T	2.93052e-10	-1.85402	-1.23759	5.40009e-09	-1.87849	-1.23923	3.38627e-08	-1.18812	-1.17911
99193741	chr7:99193741:A:G	2.92039e-10	-1.85411	-1.24096	5.3831e-09	-1.87851	-1.24236	3.35925e-08	-1.18773	-1.18751
99194269	chr7:99194269:C:T	2.93465e-10	-1.84876	-1.24144	5.3787e-09	-1.8789	-1.2428	3.27295e-08	-1.21248	-1.18879
99194375	chr7:99194375:G:A	2.40079e-09	-2.11916e-10	-0.988406	4.51906e-08	-2.11916e-10	-0.993252	1.70153e-07	-2.11916e-10	-0.752848
99194432	chr7:99194432:G:C	1.88174e-09	-2.11916e-10	-1.23201	3.54434e-08	-2.11916e-10	-1.2362	1.06325e-07	-2.11916e-10	-1.22305
99194455	chr7:99194455:T:G	5.05659e-10	-1.7444	-0.801696	8.7265e-09	-1.85886	-0.778911	2.07774e-08	-1.87569	-0.979995
99194487	chr7:99194487:G:A	2.92138e-10	-1.85701	-1.23772	5.4015e-09	-1.8781	-1.23936	3.44713e-08	-1.16995	-1.17946
99194794	chr7:99194794:G:A	2.94455e-10	-1.84716	-1.23968	5.38736e-09	-1.8789	-1.24118	3.26931e-08	-1.21825	-1.18413
99195039	chr7:99195039:T:C	5.91414e-09	-2.11916e-10	-0.0868589	1.13557e-07	-2.11916e-10	-0.0718389	2.78698e-07	-2.11916e-10	-0.259415
99195159	chr7:99195159:C:G	1.85222e-09	-2.11916e-10	-1.24782	3.50587e-08	-2.11916e-10	-1.24712	1.05761e-07	-2.11916e-10	-1.22836
99195363	chr7:99195363:G:A	5.18796e-10	-1.74549	-0.774961	8.96958e-09	-1.85883	-0.751467	2.12068e-08	-1.87599	-0.959235
99195376	chr7:99195376:A:C	5.20753e-10	-1.74214	-0.774545	8.96139e-09	-1.86017	-0.751044	2.12052e-08	-1.87645	-0.958847
99195438	chr7:99195438:C:T	2.91982e-10	-1.84686	-1.24841	5.3458e-09	-1.8789	-1.24893	3.17567e-08	-1.21945	-1.21199
99195525	chr7:99195525:C:T	2.55023e-09	-2.11916e-10	-0.928023	4.73109e-08	-2.11916e-10	-0.9474	1.27114e-07	-2.11916e-10	-1.04446
99195644	chr7:99195644:A:G	2.62894e-09	-2.11916e-10	-0.897624	4.87266e-08	-2.11916e-10	-0.917916	1.30254e-07	-2.11916e-10	-1.02005
99195649	chr7:99195649:G:A	1.97674e-09	-2.11916e-10	-1.18276	3.7063e-08	-2.11916e-10	-1.19152	1.18291e-07	-2.11916e-10	-1.1164
99195765	chr7:99195765:G:C	2.92407e-10	-1.84668	-1.24713	5.35156e-09	-1.8789	-1.24786	3.19162e-08	-1.22002	-1.20641
99195795	chr7:99195795:G:A	2.91791e-10	-1.85103	-1.24489	5.36287e-09	-1.8788	-1.24584	3.28527e-08	-1.19938	-1.19813
99195882	chr7:99195882:T:G	1.85918e-09	-2.11916e-10	-1.24407	3.5205e-08	-2.11916e-10	-1.24295	1.06801e-07	-2.11916e-10	-1.21857
99196581	chr7:99196581:G:A	1.85965e-09	-2.11916e-10	-1.24382	3.52149e-08	-2.11916e-10	-1.24267	1.06864e-07	-2.11916e-10	-1.21799
99196586	chr7:99196586:T:C	1.91224e-09	-2.11916e-10	-1.21593	3.62292e-08	-2.11916e-10	-1.21427	1.14705e-07	-2.11916e-10	-1.14718
99197174	chr7:99197174:A:T	2.84035e-09	-1.74628	0.926	5.08079e-08	-1.85872	0.982631	6.28655e-08	-1.87881	0.130263
99197509	chr7:99197509:G:A	1.89786e-09	-2.11916e-10	-1.22348	3.59207e-08	-2.11916e-10	-1.22283	1.04535e-07	-2.11916e-10	-1.24002
99197606	chr7:99197606:A:G	2.85603e-10	-1.87457	-1.24278	5.45821e-09	-1.86576	-1.24126	3.47414e-08	-1.09385	-1.24776
99197727	chr7:99197727:C:T	1.95038e-09	-2.11916e-10	-1.19618	3.73233e-08	-2.11916e-10	-1.18452	1.05227e-07	-2.11916e-10	-1.23343
99197784	chr7:99197784:A:C	1.87267e-09	-2.11916e-10	-1.23684	3.52825e-08	-2.11916e-10	-1.24075	1.13661e-07	-2.11916e-10	-1.15632
99197786	chr7:99197786:G:T	1.51451e-09	-1.62285	0.173736	2.06646e-08	-1.86521	0.0894864	1.569e-06	-0.811045	2.27969
99198396	chr7:99198396:C:A	1.85285e-09	-2.11916e-10	-1.24748	3.50738e-08	-2.11916e-10	-1.24669	1.05868e-07	-2.11916e-10	-1.22735
99198402	chr7:99198402:C:T	2.45016e-09	-2.11916e-10	-0.96805	4.67151e-08	-2.11916e-10	-0.960074	1.46053e-07	-2.11916e-10	-0.905577
99198809	chr7:99198809:T:C	3.01401e-10	-1.86126	-1.20226	5.58459e-09	-1.87666	-1.20747	3.6242e-08	-1.16321	-1.13612
99199073	chr7:99199073:A:T	2.99144e-10	-1.87489	-1.19614	5.69002e-09	-1.86383	-1.2016	3.90204e-08	-1.09909	-1.12637
99199151	chr7:99199151:A:G	3.54539e-09	-2.11916e-10	-0.598556	6.26432e-08	-2.11916e-10	-0.666685	2.75459e-07	-2.11916e-10	-0.271104
99199327	chr7:99199327:T:TCA	3.04536e-10	-1.87032	-1.18285	5.71866e-09	-1.87138	-1.18903	3.99008e-08	-1.09547	-1.10767
99199397	chr7:99199397:G:A	2.99622e-10	-1.86092	-1.20851	5.54997e-09	-1.87709	-1.21325	3.55683e-08	-1.17098	-1.14711
99199460	chr7:99199460:T:A	2.05882e-09	-2.11916e-10	-1.14207	3.83872e-08	-2.11916e-10	-1.15642	1.26446e-07	-2.11916e-10	-1.04973
99200149	chr7:99200149:C:T	2.85245e-10	-1.87889	-1.23972	5.60746e-09	-1.84155	-1.2385	3.99342e-08	-0.954105	-1.2482
99200219	chr7:99200219:G:A	3.12735e-10	-1.8739	-1.1527	6.14037e-09	-1.8228	-1.16646	7.14519e-08	-0.664707	-0.955812
99200301	chr7:99200301:G:A	4.67638e-10	-1.40425	-1.22002	9.60792e-09	-1.32721	-1.21434	1.59631e-08	-1.86964	-1.24962
99200377	chr7:99200377:T:C	1.6985e-09	-1.33446	-2.80088e-10	2.59584e-08	-1.54765	-2.80088e-10	6.28112e-08	-1.74941	-2.80088e-10
99200595	chr7:99200595:T:A	3.02865e-10	-1.87054	-1.18813	5.69133e-09	-1.87114	-1.19406	3.96913e-08	-1.09298	-1.11544
99200665	chr7:99200665:C:T	3.04513e-10	-1.86581	-1.18744	5.67526e-09	-1.87464	-1.19338	3.81757e-08	-1.13288	-1.11447
99200669	chr7:99200669:A:AT	3.03192e-10	-1.86552	-1.19207	5.64927e-09	-1.87482	-1.19779	3.78283e-08	-1.13513	-1.12136
99200678	chr7:99200678:A:G	3.05062e-10	-1.86624	-1.18521	5.68904e-09	-1.87435	-1.19125	3.83681e-08	-1.1312	-1.11111
99200698	chr7:99200698:A:G	3.03839e-10	-1.86906	-1.18641	5.69256e-09	-1.87246	-1.19252	3.92437e-08	-1.1071	-1.11266
99200734	chr7:99200734:A:G	3.05439e-10	-1.86191	-1.1883	5.65983e-09	-1.87652	-1.19423	3.71122e-08	-1.15996	-1.11564
99200786	chr7:99200786:A:G	3.07045e-10	-1.86421	-1.18076	5.70632e-09	-1.87551	-1.18705	3.80772e-08	-1.14527	-1.10466
99200787	chr7:99200787:A:C	3.07523e-10	-1.86354	-1.17987	5.7094e-09	-1.87582	-1.18621	3.79581e-08	-1.14969	-1.10337
99200790	chr7:99200790:A:G	3.08103e-10	-1.86419	-1.17733	5.72497e-09	-1.87552	-1.18378	3.82573e-08	-1.1455	-1.09971
99200861	chr7:99200861:G:A	3.10635e-10	-1.85776	-1.17558	5.72109e-09	-1.87785	-1.18213	3.67628e-08	-1.18788	-1.09717
99200982	chr7:99200982:G:A	1.25369e-09	-1.69428	0.056161	1.82058e-08	-1.87709	-0.0253142	1.54282e-06	-0.648058	2.09988
99201143	chr7:99201143:C:T	3.04666e-10	-1.86471	-1.18803	5.66838e-09	-1.87527	-1.19396	3.78193e-08	-1.14144	-1.11529
99201220	chr7:99201220:G:C	1.24052e-08	-2.11916e-10	0.653914	2.29255e-07	-2.11916e-10	0.630695	6.17905e-07	-2.11916e-10	0.53679
99201228	chr7:99201228:G:A	1.92127e-09	-2.11916e-10	-1.21122	3.66863e-08	-2.11916e-10	-1.20174	1.04411e-07	-2.11916e-10	-1.24121
99201382	chr7:99201382:T:C	3.03089e-10	-1.87203	-1.1859	5.71256e-09	-1.86957	-1.1919	4.04146e-08	-1.07816	-1.1122
99201618	chr7:99201618:G:A	2.38138e-09	-2.11916e-10	-0.996523	4.52891e-08	-2.11916e-10	-0.991075	1.41918e-07	-2.11916e-10	-0.934297
99201709	chr7:99201709:G:A	1.91945e-09	-2.11916e-10	-1.21216	3.665e-08	-2.11916e-10	-1.20273	1.04345e-07	-2.11916e-10	-1.24184
99201779	chr7:99201779:A:G	3.06003e-10	-1.87354	-1.17482	5.78418e-09	-1.86763	-1.18139	4.18203e-08	-1.06002	-1.09614
99201905	chr7:99201905:A:G	2.84698e-10	-1.87337	-1.24716	5.42136e-09	-1.86777	-1.24602	3.41171e-08	-1.11	-1.24975
99201928	chr7:99201928:G:A	7.51576e-10	-1.83944	-0.310345	1.20823e-08	-1.87274	-0.439663	2.66111e-06	-0.555781	2.55274
99201959	chr7:99201959:C:T	1.85108e-09	-2.11916e-10	-1.24844	3.50353e-08	-2.11916e-10	-1.24778	1.05531e-07	-2.11916e-10	-1.23054
99202015	chr7:99202015:C:G	2.53178e-09	-2.11916e-10	-0.935283	4.8199e-08	-2.11916e-10	-0.928802	1.52404e-07	-2.11916e-10	-0.863006
99202149	chr7:99202149:A:G	2.84574e-10	-1.87347	-1.2475	5.41949e-09	-1.86771	-1.24643	3.41428e-08	-1.10915	-1.24984
99202349	chr7:99202349:G:A	3.01419e-10	-1.87156	-1.19189	5.93105e-09	-1.82639	-1.19755	5.23923e-08	-0.809355	-1.12143
99202493	chr7:99202493:A:C	3.03807e-10	-1.86317	-1.1924	5.64103e-09	-1.87596	-1.19812	3.71898e-08	-1.15179	-1.12172
99202522	chr7:99202522:G:C	3.04291e-10	-1.86298	-1.19099	5.64811e-09	-1.87604	-1.19678	3.72123e-08	-1.15324	-1.11966
99202730	chr7:99202730:A:C	2.2262e-09	-2.11916e-10	-1.06391	4.18178e-08	-2.11916e-10	-1.07082	1.18604e-07	-2.11916e-10	-1.11375
99202835	chr7:99202835:G:A	2.07587e-09	-2.11916e-10	-1.13382	3.86838e-08	-2.11916e-10	-1.14872	1.27839e-07	-2.11916e-10	-1.03877
99202875	chr7:99202875:T:TAGCAC	2.97383e-10	-1.86823	-1.20871	5.57101e-09	-1.87307	-1.2135	3.76694e-08	-1.11392	-1.14678
99203067	chr7:99203067:A:G	3.07669e-10	-1.85821	-1.18473	5.68611e-09	-1.87775	-1.18836	3.81389e-08	-1.16599	-1.08232
99203211	chr7:99203211:A:G	3.00264e-10	-1.86629	-1.20101	5.60461e-09	-1.87431	-1.20624	3.75562e-08	-1.12904	-1.13467
99203344	chr7:99203344:A:G	3.05828e-10	-1.86225	-1.18669	5.6696e-09	-1.87633	-1.19269	3.72736e-08	-1.15792	-1.11334
99203563	chr7:99203563:C:T	1.8538e-09	-2.11916e-10	-1.24697	3.50977e-08	-2.11916e-10	-1.246	1.06017e-07	-2.11916e-10	-1.22594
99203633	chr7:99203633:A:G	3.0472e-10	-1.86058	-1.19198	5.6377e-09	-1.87694	-1.19772	3.65751e-08	-1.16907	-1.1211
99203872	chr7:99203872:G:A	2.04508e-09	-2.11916e-10	-1.14877	3.81464e-08	-2.11916e-10	-1.16271	1.2527e-07	-2.11916e-10	-1.05907
99204515	chr7:99204515:A:G	3.07011e-10	-1.85589	-1.18919	5.64607e-09	-1.87811	-1.19507	3.57242e-08	-1.19671	-1.117
99204598	chr7:99204598:G:A	1.02656e-09	-1.10215	-0.735846	1.15687e-08	-1.56959	-0.786253	2.65499e-08	-1.4467	-1.16381
99204797	chr7:99204797:A:G	2.01301e-09	-2.11916e-10	-1.16458	3.79278e-08	-2.11916e-10	-1.16846	1.07351e-07	-2.11916e-10	-1.21344
99205189	chr7:99205189:C:T	2.52722e-09	-2.11916e-10	-0.937086	4.81724e-08	-2.11916e-10	-0.929355	1.47237e-07	-2.11916e-10	-0.897498
99205241	chr7:99205241:T:G	3.10578e-10	-1.84533	-1.1882	5.6461e-09	-1.87889	-1.19428	3.41313e-08	-1.24461	-1.11471
99205316	chr7:99205316:G:T	3.07865e-10	-1.86401	-1.17829	5.71945e-09	-1.87555	-1.18472	3.8651e-08	-1.13759	-1.09738
99205563	chr7:99205563:T:A	7.4027e-10	-1.87184	-0.293109	1.26418e-08	-1.84256	-0.424573	3.63048e-06	-0.281763	2.58934
99205708	chr7:99205708:A:G	2.90976e-10	-1.85187	-1.24685	5.35333e-09	-1.87873	-1.24769	3.29295e-08	-1.19005	-1.20513
99205765	chr7:99205765:C:T	2.95332e-10	-1.85738	-1.22648	5.45421e-09	-1.87748	-1.23028	3.45715e-08	-1.17075	-1.17577
99205871	chr7:99205871:A:T	2.9757e-10	-1.86113	-1.21518	5.53295e-09	-1.8759	-1.21752	3.38744e-08	-1.17749	-1.1894
99206201	chr7:99206201:G:A	3.15693e-10	-1.86404	-1.15315	5.80324e-09	-1.87633	-1.1694	4.80071e-08	-1.04917	-0.969026
99206231	chr7:99206231:A:G	3.08795e-10	-1.8376	-1.20168	5.60051e-09	-1.87793	-1.20335	3.06834e-08	-1.29452	-1.1713
99206471	chr7:99206471:A:G	2.96553e-10	-1.86042	-1.21932	5.50786e-09	-1.87664	-1.22132	3.33883e-08	-1.18444	-1.19689
99206696	chr7:99206696:A:G	3.07017e-10	-1.87702	-1.16804	5.89849e-09	-1.85507	-1.17438	8.09909e-08	-0.398538	-1.09667
99206735	chr7:99206735:A:G	1.86976e-09	-2.11916e-10	-1.2384	3.52577e-08	-2.11916e-10	-1.24146	1.09026e-07	-2.11916e-10	-1.19796
99207372	chr7:99207372:A:G	3.68903e-10	-1.84414	-1.01729	6.70554e-09	-1.87405	-1.02716	5.5292e-08	-0.887402	-0.989514
99208083	chr7:99208083:A:G	1.24212e-09	-1.64738	-2.80088e-10	3.22856e-08	-1.32952	-2.80088e-10	8.25278e-08	-1.47641	-2.80088e-10
99208183	chr7:99208183:T:C	4.54028e-10	-1.80169	-0.852108	8.07836e-09	-1.85304	-0.861909	5.2566e-08	-1.00602	-0.921455
99208420	chr7:99208420:A:T	4.64499e-10	-1.78796	-0.843043	8.22032e-09	-1.84455	-0.852983	5.10487e-08	-1.04236	-0.914402
99208535	chr7:99208535:C:T	4.41282e-10	-1.79929	-0.88299	7.84509e-09	-1.8518	-0.89245	5.07411e-08	-1.01361	-0.949198
99208546	chr7:99208546:G:A	4.67551e-10	-1.77	-0.854456	8.21985e-09	-1.83326	-0.864329	4.79094e-08	-1.09668	-0.923549
99208826	chr7:99208826:CA:C	4.81026e-10	-1.79486	-0.801174	8.53361e-09	-1.84848	-0.811645	5.38443e-08	-1.02824	-0.875212
99208936	chr7:99208936:G:A	7.72151e-09	-2.11916e-10	0.179805	1.52864e-07	-2.11916e-10	0.225406	6.64597e-07	-2.11916e-10	0.609637
99209086	chr7:99209086:A:G	4.80358e-10	-1.80878	-0.788652	8.57238e-09	-1.85658	-0.799015	5.70798e-08	-0.981168	-0.863927
99209943	chr7:99209943:C:T	4.05153e-09	-2.11916e-10	-0.465109	7.51757e-08	-2.11916e-10	-0.484313	2.83382e-07	-2.11916e-10	-0.242747
99209956	chr7:99209956:C:T	4.82749e-10	-1.81165	-0.780815	8.61821e-09	-1.85859	-0.791677	5.83924e-08	-0.965178	-0.85718
99210040	chr7:99210040:G:A	4.80538e-10	-1.79869	-0.798359	8.53622e-09	-1.85096	-0.808865	5.47862e-08	-1.01345	-0.872655
99210216	chr7:99210216:C:T	1.92412e-09	-2.11916e-10	-1.20974	3.58881e-08	-2.11916e-10	-1.22373	1.22522e-07	-2.11916e-10	-1.08125
99210229	chr7:99210229:T:G	4.70567e-10	-1.81425	-0.80377	8.41666e-09	-1.85972	-0.814211	5.75663e-08	-0.959024	-0.877584
99210461	chr7:99210461:T:C	1.43337e-08	0.798406	-2.80088e-10	5.54035e-07	1.51309	-2.80088e-10	3.19156e-07	-0.123863	-2.80088e-10
99210580	chr7:99210580:G:A	4.68389e-10	-1.82015	-0.802513	8.40002e-09	-1.86295	-0.812955	5.89089e-08	-0.937153	-0.876399
99210632	chr7:99210632:T:C	6.15643e-09	-2.11916e-10	-0.0467072	1.15055e-07	-2.11916e-10	-0.0587299	4.39923e-07	-2.11916e-10	0.197057
99210861	chr7:99210861:G:C	4.54995e-10	-1.82281	-0.828864	8.1734e-09	-1.86423	-0.839027	5.81517e-08	-0.925944	-0.900544
99210895	chr7:99210895:A:T	1.85982e-09	-2.11916e-10	-1.24372	3.51104e-08	-2.11916e-10	-1.24564	1.08943e-07	-2.11916e-10	-1.19871
99210984	chr7:99210984:G:T	4.65045e-10	-1.82606	-0.80377	8.36304e-09	-1.86611	-0.814211	6.0388e-08	-0.911171	-0.877584
99211755	chr7:99211755:C:T	4.71702e-10	-1.81285	-0.802763	8.42871e-09	-1.85927	-0.813222	5.73205e-08	-0.964186	-0.876699
99211781	chr7:99211781:A:G	4.72758e-10	-1.80808	-0.805292	8.4296e-09	-1.85668	-0.815712	5.6204e-08	-0.981556	-0.878999
99212212	chr7:99212212:G:A	5.03193e-10	-1.83427	-0.716718	9.07848e-09	-1.87009	-0.728142	7.07874e-08	-0.831762	-0.798101
99212508	chr7:99212508:T:C	4.87867e-10	-1.78715	-0.794765	8.6244e-09	-1.84421	-0.805331	5.29887e-08	-1.04994	-0.869524
99212553	chr7:99212553:T:C	4.7284e-10	-1.81431	-0.798898	8.45525e-09	-1.86	-0.80935	5.78569e-08	-0.958423	-0.873148
99212593	chr7:99212593:G:A	5.02691e-09	-2.11916e-10	-0.2494	9.39923e-08	-2.11916e-10	-0.260927	3.51996e-07	-2.11916e-10	-0.0259242
99212716	chr7:99212716:C:A	3.30175e-09	-0.669753	-2.80088e-10	6.35122e-08	-0.652909	-2.80088e-10	2.27408e-06	1.83979	-2.80088e-10
99213004	chr7:99213004:T:C	1.85994e-09	-2.11916e-10	-1.24366	3.5088e-08	-2.11916e-10	-1.24628	1.11713e-07	-2.11916e-10	-1.17361
99213502	chr7:99213502:G:A	2.0588e-09	-2.11916e-10	-1.14208	3.95474e-08	-2.11916e-10	-1.12664	1.08851e-07	-2.11916e-10	-1.19957
99213651	chr7:99213651:C:T	2.25404e-09	-1.8485	0.797019	7.53151e-08	-1.29958	0.81712	5.87187e-08	-1.75369	-0.0630988
99213824	chr7:99213824:T:G	1.93876e-09	-2.11916e-10	-1.20216	3.6157e-08	-2.11916e-10	-1.21627	1.25794e-07	-2.11916e-10	-1.0549
99215007	chr7:99215007:A:G	4.9391e-10	-1.80633	-0.76328	8.79249e-09	-1.85558	-0.774658	5.81747e-08	-0.985872	-0.84022
99215069	chr7:99215069:A:T	4.90411e-10	-1.8248	-0.751919	8.80213e-09	-1.86554	-0.763608	6.31846e-08	-0.913808	-0.829675
99215087	chr7:99215087:T:C	9.61864e-10	-0.669151	-1.23394	2.29674e-08	-0.433504	-1.23656	2.90781e-08	-1.39969	-1.11987
99215097	chr7:99215097:G:A	4.34071e-10	-1.81641	-0.882345	7.76539e-09	-1.86115	-0.893314	5.42422e-08	-0.951468	-0.944617
99215597	chr7:99215597:AG:A	1.85769e-09	-2.11916e-10	-1.24487	3.5096e-08	-2.11916e-10	-1.24605	1.12247e-07	-2.11916e-10	-1.16884
99216195	chr7:99216195:G:GT	2.07832e-09	-2.11916e-10	-1.13265	3.99472e-08	-2.11916e-10	-1.11658	1.09615e-07	-2.11916e-10	-1.19257
99216591	chr7:99216591:T:G	7.1687e-09	-2.11916e-10	0.105519	1.33606e-07	-2.11916e-10	0.0907532	5.19287e-07	-2.11916e-10	0.362913
99216706	chr7:99216706:C:T	2.89006e-10	-1.86057	-1.24494	5.48316e-09	-1.85688	-1.24558	2.31355e-08	-1.50296	-1.24522
99217157	chr7:99217157:G:A	1.04765e-09	-0.567695	-1.24996	2.53566e-08	-0.321078	-1.25002	2.8951e-08	-1.33343	-1.19051
99217891	chr7:99217891:A:C	7.01668e-09	-2.11916e-10	0.0840846	1.38473e-07	-2.11916e-10	0.126533	5.98495e-07	-2.11916e-10	0.504873
99218362	chr7:99218362:T:C	4.70578e-09	-2.11916e-10	-0.315412	8.83985e-08	-2.11916e-10	-0.322285	2.85727e-07	-2.11916e-10	-0.234507
99218507	chr7:99218507:C:T	2.86918e-10	-1.87702	-1.23574	5.41274e-09	-1.87838	-1.23701	3.02894e-08	-1.24275	-1.236
99218626	chr7:99218626:C:T	8.02992e-10	-0.833587	-1.25003	1.93295e-08	-0.592581	-1.24993	2.48168e-08	-1.48538	-1.19264
99218631	chr7:99218631:A:G	2.84591e-10	-1.87635	-1.24455	5.36833e-09	-1.87823	-1.24539	3.03034e-08	-1.23385	-1.24443
99218723	chr7:99218723:C:T	2.84254e-10	-1.87276	-1.24934	5.35972e-09	-1.87663	-1.2486	3.17829e-08	-1.18113	-1.24949
99218787	chr7:99218787:A:G	2.83915e-10	-1.8753	-1.24799	5.36167e-09	-1.87801	-1.24685	3.08221e-08	-1.21325	-1.24806
99218978	chr7:99218978:C:T	1.86268e-09	-2.11916e-10	-1.24219	3.52884e-08	-2.11916e-10	-1.24059	1.05631e-07	-2.11916e-10	-1.22959
99219070	chr7:99219070:C:T	6.06678e-10	-1.80132	-0.562641	1.10776e-08	-1.8439	-0.555316	1.36652e-07	-0.492539	-0.479567
99219770	chr7:99219770:G:A	2.3946e-09	-2.11916e-10	-0.990989	4.51755e-08	-2.11916e-10	-0.993586	1.17203e-07	-2.11916e-10	-1.12564
99219973	chr7:99219973:A:C	3.56395e-10	-1.86433	-1.03159	6.61589e-09	-1.86816	-1.04651	8.7271e-08	-0.711773	-0.708754
99220035	chr7:99220035:G:A	2.93272e-10	-1.87671	-1.21415	5.62752e-09	-1.87414	-1.20233	2.5408e-08	-1.43604	-1.21844
99220070	chr7:99220070:T:G	1.86651e-09	-2.11916e-10	-1.24013	3.54715e-08	-2.11916e-10	-1.23541	1.04933e-07	-2.11916e-10	-1.23622
99220174	chr7:99220174:T:A	1.1751e-09	-0.790116	-0.912736	1.33202e-08	-1.30558	-0.909274	4.51631e-08	-1.05434	-1.02492
99220235	chr7:99220235:T:C	2.844e-10	-1.87888	-1.2427	5.39385e-09	-1.87885	-1.24003	3.07612e-08	-1.21523	-1.24806
99220463	chr7:99220463:T:C	2.83471e-10	-1.87866	-1.24619	5.37518e-09	-1.87813	-1.24421	2.9728e-08	-1.24785	-1.2496
99220678	chr7:99220678:C:T	2.88051e-10	-1.87852	-1.2303	5.4497e-09	-1.87562	-1.23296	2.76413e-08	-1.33801	-1.23223
99220723	chr7:99220723:T:G	2.83063e-10	-1.87889	-1.2474	5.36422e-09	-1.87866	-1.24573	3.03221e-08	-1.22774	-1.24993
99221391	chr7:99221391:A:G	2.82758e-10	-1.87886	-1.24851	5.36092e-09	-1.87766	-1.24735	2.85782e-08	-1.28811	-1.24878
99221546	chr7:99221546:G:A	2.03493e-09	-2.11916e-10	-1.15374	3.85263e-08	-2.11916e-10	-1.1528	1.22526e-07	-2.11916e-10	-1.08122
99221593	chr7:99221593:T:C	2.91326e-10	-1.87709	-1.22043	5.559e-09	-1.87529	-1.21344	2.91743e-08	-1.2831	-1.23316
99221654	chr7:99221654:T:C	2.63125e-09	-2.11916e-10	-0.896744	5.03055e-08	-2.11916e-10	-0.886025	1.58949e-07	-2.11916e-10	-0.820962
99221908	chr7:99221908:C:T	2.8458e-10	-1.87757	-1.24337	5.38791e-09	-1.87887	-1.24111	3.00969e-08	-1.24122	-1.24391
99221962	chr7:99221962:T:A	2.07426e-09	-2.11916e-10	-1.1346	3.96593e-08	-2.11916e-10	-1.12382	1.10603e-07	-2.11916e-10	-1.1836
99222122	chr7:99222122:T:C	2.83601e-10	-1.87887	-1.24552	5.38816e-09	-1.87629	-1.24365	2.84369e-08	-1.29594	-1.24592
99222271	chr7:99222271:T:A	2.83461e-10	-1.87795	-1.24694	5.36599e-09	-1.87878	-1.24528	2.9716e-08	-1.25037	-1.24749
99222356	chr7:99222356:G:A	2.82677e-10	-1.87786	-1.24979	5.34052e-09	-1.87878	-1.25003	2.95679e-08	-1.25294	-1.24991
99222544	chr7:99222544:G:A	2.12948e-09	-2.11916e-10	-1.10833	4.07698e-08	-2.11916e-10	-1.0962	1.12914e-07	-2.11916e-10	-1.16292
99222548	chr7:99222548:G:A	1.36361e-08	-2.11916e-10	0.748516	2.70134e-07	-2.11916e-10	0.794779	1.39065e-06	-2.11916e-10	1.34798
99222911	chr7:99222911:C:T	2.95075e-10	-1.85257	-1.23216	5.51458e-09	-1.86879	-1.22795	4.61053e-08	-0.809668	-1.24895
99223466	chr7:99223466:G:A	3.43167e-10	-1.69329	-1.24046	6.09001e-09	-1.75132	-1.24617	1.05801e-07	-0.0858812	-1.1421
99223487	chr7:99223487:T:C	3.02679e-10	-1.81848	-1.24081	5.65579e-09	-1.84037	-1.23109	6.99033e-08	-0.418866	-1.22356
99223562	chr7:99223562:T:C	1.2738e-08	-2.11916e-10	0.680386	2.49311e-07	-2.11916e-10	0.714561	1.31537e-06	-2.11916e-10	1.29233
99224054	chr7:99224054:C:T	3.52955e-09	-2.11916e-10	-0.603036	6.9036e-08	-2.11916e-10	-0.569512	2.67439e-07	-2.11916e-10	-0.300652
99224793	chr7:99224793:C:T	1.13985e-08	-2.11916e-10	0.569273	2.25971e-07	-2.11916e-10	0.616266	1.13533e-06	-2.11916e-10	1.14514
99225118	chr7:99225118:G:A	1.86068e-09	-2.11916e-10	-1.24326	3.51117e-08	-2.11916e-10	-1.24561	1.08642e-07	-2.11916e-10	-1.20148
99225497	chr7:99225497:G:A	1.89912e-09	-2.11916e-10	-1.22281	3.57676e-08	-2.11916e-10	-1.2271	1.12343e-07	-2.11916e-10	-1.16799
99225746	chr7:99225746:G:A	9.32415e-10	-1.42024	-0.513943	1.7673e-08	-1.41973	-0.512375	2.92895e-08	-1.80341	-0.708908
99226079	chr7:99226079:T:G	4.54834e-10	-1.76681	-0.885215	8.60239e-09	-1.79459	-0.857509	8.97177e-08	-0.321102	-1.07177
99226450	chr7:99226450:G:A	3.89345e-09	-2.11916e-10	-0.50491	7.06747e-08	-2.11916e-10	-0.546053	2.54617e-07	-2.11916e-10	-0.349785
99226602	chr7:99226602:C:A	2.34364e-09	-2.11916e-10	-1.0125	4.38981e-08	-2.11916e-10	-1.02227	1.51633e-07	-2.11916e-10	-0.868078
99226682	chr7:99226682:C:T	1.0456e-09	-0.750088	-1.06953	2.44369e-08	-0.529326	-1.07872	3.76289e-08	-1.5211	-0.740675
99226683	chr7:99226683:G:A	1.12186e-09	-1.30693	-0.442287	1.85589e-08	-1.38627	-0.496915	1.48171e-05	2.29256	1.42144
99226994	chr7:99226994:A:G	1.09404e-08	-2.11916e-10	0.528262	2.16911e-07	-2.11916e-10	0.575347	1.08336e-06	-2.11916e-10	1.09828
99227042	chr7:99227042:G:T	1.92887e-09	-2.11916e-10	-1.20727	3.63123e-08	-2.11916e-10	-1.21198	1.18919e-07	-2.11916e-10	-1.1111
99227109	chr7:99227109:C:T	7.31409e-09	-2.11916e-10	0.125597	1.37352e-07	-2.11916e-10	0.118405	5.21888e-07	-2.11916e-10	0.367909
99227607	chr7:99227607:T:C	1.85904e-09	-2.11916e-10	-1.24415	3.53119e-08	-2.11916e-10	-1.23992	1.03781e-07	-2.11916e-10	-1.24726
99227657	chr7:99227657:A:G	2.11091e-09	-2.11916e-10	-1.11708	3.98716e-08	-2.11916e-10	-1.11848	1.30328e-07	-2.11916e-10	-1.01949
99227935	chr7:99227935:T:C	3.3459e-09	-2.11916e-10	-0.65647	6.31629e-08	-2.11916e-10	-0.658423	1.99446e-07	-2.11916e-10	-0.594002
99227991	chr7:99227991:C:T	2.05448e-09	-2.11916e-10	-1.14418	3.88134e-08	-2.11916e-10	-1.14537	1.2569e-07	-2.11916e-10	-1.05573
99228265	chr7:99228265:T:C	2.25838e-09	-0.122678	-0.926879	4.94722e-08	-0.019512	-0.883218	7.05431e-07	1.64621	-0.976941
99228545	chr7:99228545:A:G	3.04886e-09	-2.11916e-10	-0.749436	5.89359e-08	-2.11916e-10	-0.72769	1.54193e-07	-2.11916e-10	-0.851342
99229152	chr7:99229152:T:C	3.43888e-10	-1.87119	-1.06046	6.97637e-09	-1.86026	-1.00135	2.77379e-08	-1.31822	-1.24853
99229477	chr7:99229477:C:T	1.94251e-09	-2.11916e-10	-1.20022	3.72071e-08	-2.11916e-10	-1.18764	1.049e-07	-2.11916e-10	-1.23654
99229697	chr7:99229697:G:A	3.82514e-10	-1.59033	-1.23486	6.92034e-09	-1.64705	-1.22263	1.52286e-07	0.369381	-1.23317
99229859	chr7:99229859:G:A	2.62692e-09	-2.11916e-10	-0.898392	4.95343e-08	-2.11916e-10	-0.901475	1.28435e-07	-2.11916e-10	-1.03412
99229906	chr7:99229906:C:T	2.90156e-10	-1.85772	-1.24382	5.45927e-09	-1.87197	-1.23485	4.57416e-07	1.17777	-0.941721
99230049	chr7:99230049:C:T	4.86368e-09	-2.11916e-10	-0.28241	9.13851e-08	-2.11916e-10	-0.289058	3.77322e-07	-2.11916e-10	0.043555
99230302	chr7:99230302:C:T	4.02144e-10	-1.54137	-1.23378	7.19089e-09	-1.60905	-1.22228	1.80954e-07	0.539862	-1.23116
99230332	chr7:99230332:T:G	4.3908e-10	-1.45184	-1.23544	7.773e-09	-1.5291	-1.22438	2.24587e-07	0.753928	-1.22921
99230524	chr7:99230524:G:A	2.27148e-09	-2.11916e-10	-1.04377	4.34683e-08	-2.11916e-10	-1.03211	1.15492e-07	-2.11916e-10	-1.14034
99230603	chr7:99230603:T:C	1.28156e-09	-0.590752	-1.02538	2.84727e-08	-0.464648	-0.990546	3.71132e-07	1.09069	-1.06368
99230681	chr7:99230681:G:T	4.36063e-09	-2.11916e-10	-0.391588	7.88988e-08	-2.11916e-10	-0.435975	2.88578e-07	-2.11916e-10	-0.224579
99230778	chr7:99230778:C:T	3.45859e-09	-2.11916e-10	-0.623344	6.52749e-08	-2.11916e-10	-0.625533	2.06594e-07	-2.11916e-10	-0.55879
99231033	chr7:99231033:G:A	8.04421e-10	-1.4126	-0.669233	1.51778e-08	-1.4246	-0.659708	2.59852e-08	-1.8043	-0.827716
99231546	chr7:99231546:G:T	6.32015e-10	-1.28901	-1.03404	8.60921e-09	-1.57375	-1.07755	1.33944e-05	2.40277	1.21028
99231678	chr7:99231678:T:C	1.90279e-09	-2.11916e-10	-1.22088	3.60224e-08	-2.11916e-10	-1.22	1.04499e-07	-2.11916e-10	-1.24036
99231770	chr7:99231770:T:C	2.82452e-09	-0.142972	-0.682893	5.82029e-08	-0.0369038	-0.703302	1.60321e-06	1.94606	-0.455846
99231777	chr7:99231777:G:A	1.84884e-09	-2.11916e-10	-1.24965	3.49574e-08	-2.11916e-10	-1.25001	1.06101e-07	-2.11916e-10	-1.22515
99231893	chr7:99231893:C:T	2.17702e-09	-2.11916e-10	-1.08625	4.13632e-08	-2.11916e-10	-1.08175	1.39279e-07	-2.11916e-10	-0.953067
99232043	chr7:99232043:A:G	6.29171e-10	-1.27943	-1.04813	8.56382e-09	-1.56643	-1.09016	1.31649e-05	2.43357	1.16219
99232048	chr7:99232048:G:A	3.04891e-09	-2.11916e-10	-0.749422	5.42143e-08	-2.11916e-10	-0.811196	2.30159e-07	-2.11916e-10	-0.450772
99232370	chr7:99232370:A:G	2.33708e-09	-2.11916e-10	-1.0153	4.42521e-08	-2.11916e-10	-1.01424	1.31748e-07	-2.11916e-10	-1.00866
99232414	chr7:99232414:C:T	2.8135e-09	-2.11916e-10	-0.829777	5.03101e-08	-2.11916e-10	-0.885934	2.07756e-07	-2.11916e-10	-0.553179
99232528	chr7:99232528:T:C	4.8459e-09	0.963793	-1.24987	1.23627e-07	1.26315	-1.25002	9.00172e-08	-0.200812	-1.18873
99232565	chr7:99232565:T:C	4.52699e-09	-2.11916e-10	-0.354149	8.61473e-08	-2.11916e-10	-0.348082	2.29871e-07	-2.11916e-10	-0.452024
99232763	chr7:99232763:G:T	1.8587e-09	-2.11916e-10	-1.24433	3.51762e-08	-2.11916e-10	-1.24377	1.03574e-07	-2.11916e-10	-1.24925
99233434	chr7:99233434:A:G	3.22625e-09	-2.11916e-10	-0.692885	6.09183e-08	-2.11916e-10	-0.694607	1.91799e-07	-2.11916e-10	-0.633098
99233533	chr7:99233533:C:T	1.4546e-09	-1.48947	-2.80088e-10	2.70076e-08	-1.50802	-2.80088e-10	5.91454e-08	-1.80955	-2.80088e-10
99233733	chr7:99233733:T:C	3.04793e-09	-0.0655306	-0.68421	2.76559e-08	-0.741591	-0.742711	0.000282139	5.80321	0.857399
99233740	chr7:99233740:T:C	3.06678e-09	-2.11916e-10	-0.743577	5.77416e-08	-2.11916e-10	-0.748163	1.81988e-07	-2.11916e-10	-0.685604
99233748	chr7:99233748:G:A	4.72752e-10	-1.43165	-1.18173	3.24612e-08	-0.182543	-1.14155	1.77139e-08	-1.80295	-1.21225
99233787	chr7:99233787:C:T	5.02274e-09	0.674803	-0.925032	4.51676e-08	-0.08347	-0.910291	8.026e-06	4.19452	-1.09362
99234316	chr7:99234316:C:T	1.45415e-09	-0.381656	-1.10813	3.49079e-08	-0.129394	-1.12203	4.49425e-08	-1.26773	-0.816433
99234528	chr7:99234528:G:A	1.94657e-09	-0.0310717	-1.16706	4.65443e-08	0.212538	-1.17627	5.07813e-08	-1.02041	-0.941602
99234633	chr7:99234633:T:A	1.8495e-09	-2.11916e-10	-1.24929	3.50198e-08	-2.11916e-10	-1.24823	1.04819e-07	-2.11916e-10	-1.23731
99234980	chr7:99234980:A:C	2.71388e-09	-2.11916e-10	-0.865827	4.86267e-08	-2.11916e-10	-0.919968	1.98384e-07	-2.11916e-10	-0.599338
99235250	chr7:99235250:G:C	1.8495e-09	-2.11916e-10	-1.24929	3.50198e-08	-2.11916e-10	-1.24823	1.0482e-07	-2.11916e-10	-1.2373
99235370	chr7:99235370:T:C	1.26893e-09	-1.62603	-2.80088e-10	3.32593e-08	-1.2998	-2.80088e-10	9.51272e-08	-1.33433	-2.80088e-10
99236053	chr7:99236053:A:T	3.89451e-09	-2.11916e-10	-0.504636	7.34008e-08	-2.11916e-10	-0.508205	1.7815e-07	-2.11916e-10	-0.706916
99237053	chr7:99237053:G:A	8.0638e-09	0.223181	-2.80088e-10	3.33782e-07	1.00635	-2.80088e-10	1.08453e-06	1.09936	-2.80088e-10
99237100	chr7:99237100:G:A	1.7663e-09	-1.29532	-2.80088e-10	2.17701e-08	-1.7236	-2.80088e-10	6.2108e-08	-1.76067	-2.80088e-10
99237945	chr7:99237945:CAT:C	6.95966e-10	-0.996422	-1.23024	1.25737e-08	-1.03853	-1.234	2.57246e-08	-1.51626	-1.12583
99238009	chr7:99238009:T:C	1.15493e-09	-0.471471	-1.24869	2.42196e-08	-0.367721	-1.24926	5.12756e-07	1.5527	-1.20244
99238809	chr7:99238809:C:T	4.19305e-09	-2.11916e-10	-0.430778	7.90369e-08	-2.11916e-10	-0.434225	2.53706e-07	-2.11916e-10	-0.353369
99238861	chr7:99238861:C:T	2.02651e-09	-2.11916e-10	-1.15789	3.85654e-08	-2.11916e-10	-1.15179	1.0414e-07	-2.11916e-10	-1.24381
99239048	chr7:99239048:G:A	4.71641e-09	-2.11916e-10	-0.313157	9.26488e-08	-2.11916e-10	-0.275325	3.92267e-07	-2.11916e-10	0.0823991
99239107	chr7:99239107:C:T	3.11568e-10	-1.83555	-1.19479	5.81896e-09	-1.85196	-1.19106	4.87759e-08	-0.84381	-1.1585
99239201	chr7:99239201:C:G	2.12452e-09	-2.11916e-10	-1.11066	4.03173e-08	-2.11916e-10	-1.10736	1.34178e-07	-2.11916e-10	-0.990375
99239293	chr7:99239293:C:T	2.94005e-10	-1.853	-1.23536	5.42601e-09	-1.86983	-1.2431	6.48857e-07	1.48114	-0.895476
99240527	chr7:99240527:G:A	1.15523e-09	-0.590393	-1.12951	2.7329e-08	-0.353961	-1.14223	3.80607e-08	-1.39574	-0.854624
99240585	chr7:99240585:T:A	1.41029e-09	-1.52041	-2.80088e-10	5.77673e-08	-0.747718	-2.80088e-10	7.41443e-08	-1.58353	-2.80088e-10
99240603	chr7:99240603:C:A	2.13839e-09	-2.11916e-10	-1.10415	4.05162e-08	-2.11916e-10	-1.10244	1.3564e-07	-2.11916e-10	-0.979541
99240715	chr7:99240715:C:T	8.36743e-09	-2.11916e-10	0.260142	1.57102e-07	-2.11916e-10	0.252756	6.047e-07	-2.11916e-10	0.515189
99240757	chr7:99240757:T:C	4.25616e-10	-1.83615	-0.882276	7.60404e-09	-1.85862	-0.916842	2.26696e-06	1.72366	0.112988
99241182	chr7:99241182:G:T	1.0125e-09	-1.85179	-2.80088e-10	2.21795e-08	-1.70497	-2.80088e-10	5.55663e-08	-1.87197	-2.80088e-10
99241827	chr7:99241827:C:A	3.06016e-10	-1.87825	-1.17007	5.88531e-09	-1.8785	-1.15318	2.8504e-08	-1.36348	-1.17602
99241925	chr7:99241925:A:T	4.06784e-09	-2.11916e-10	-0.461093	7.66707e-08	-2.11916e-10	-0.46462	2.45936e-07	-2.11916e-10	-0.384471
99243300	chr7:99243300:A:C	2.11515e-09	-2.11916e-10	-1.11508	3.92689e-08	-2.11916e-10	-1.13371	1.26891e-07	-2.11916e-10	-1.04622
99243766	chr7:99243766:TATCCATTCATCCATCTATCCATTCATTCATCCATCCATCCATCC:T	3.86788e-09	-2.11916e-10	-0.511498	7.36382e-08	-2.11916e-10	-0.504977	2.16731e-07	-2.11916e-10	-0.510889
99243999	chr7:99243999:A:G	2.09738e-09	-2.11916e-10	-1.12351	3.93914e-08	-2.11916e-10	-1.13059	1.38144e-07	-2.11916e-10	-0.961248
99244096	chr7:99244096:A:G	8.31088e-09	-2.11916e-10	0.253361	1.56057e-07	-2.11916e-10	0.246083	6.02887e-07	-2.11916e-10	0.512185
99244770	chr7:99244770:C:T	1.02393e-09	-1.84056	-2.80088e-10	1.89497e-08	-1.86235	-2.80088e-10	6.19164e-08	-1.76376	-2.80088e-10
99244859	chr7:99244859:C:T	1.43704e-09	-1.50162	-2.80088e-10	2.13194e-08	-1.74452	-2.80088e-10	6.31942e-08	-1.74333	-2.80088e-10
99244907	chr7:99244907:G:A	2.39189e-09	-2.11916e-10	-0.992121	4.54704e-08	-2.11916e-10	-0.98708	1.41435e-07	-2.11916e-10	-0.937701
99245748	chr7:99245748:G:A	1.84813e-09	-2.11916e-10	-1.25003	3.49678e-08	-2.11916e-10	-1.24971	1.04986e-07	-2.11916e-10	-1.23572
99246384	chr7:99246384:T:G	1.52831e-09	-0.290366	-1.14968	3.15313e-08	-0.186553	-1.16661	2.36905e-08	-1.82773	-0.89674
99246597	chr7:99246597:G:A	5.09065e-09	-2.11916e-10	-0.2368	9.86988e-08	-2.11916e-10	-0.212068	2.29638e-07	-2.11916e-10	-0.453041
99246663	chr7:99246663:T:C	7.35145e-09	0.130693	-2.80088e-10	3.71343e-08	-1.1896	-2.80088e-10	2.72715e-07	-0.281117	-2.80088e-10
99246990	chr7:99246990:T:C	1.20722e-09	-1.67589	-2.80088e-10	3.20104e-08	-1.33808	-2.80088e-10	6.02478e-08	-1.79108	-2.80088e-10
99247142	chr7:99247142:A:G	1.28357e-09	-0.490402	-1.12416	2.62415e-08	-0.393519	-1.14328	2.40662e-08	-1.85742	-0.851315
99247349	chr7:99247349:C:A	1.27392e-09	-0.471616	-1.15049	2.85161e-08	-0.329545	-1.12413	4.24893e-07	1.33335	-1.17106
99247442	chr7:99247442:T:C	1.8821e-09	-2.11916e-10	-1.23182	3.56957e-08	-2.11916e-10	-1.22911	1.05491e-07	-2.11916e-10	-1.23092
99247493	chr7:99247493:C:T	1.42546e-09	-1.50971	-2.80088e-10	2.12147e-08	-1.74945	-2.80088e-10	6.28912e-08	-1.74814	-2.80088e-10
99247746	chr7:99247746:T:C	1.2953e-09	-0.455595	-1.14986	2.90419e-08	-0.311983	-1.12342	4.34887e-07	1.35604	-1.1705
99247782	chr7:99247782:G:A	1.12587e-09	-1.74565	-2.80088e-10	2.83537e-08	-1.45938	-2.80088e-10	8.41397e-08	-1.45707	-2.80088e-10
99248382	chr7:99248382:G:A	1.62007e-09	-1.38174	-2.80088e-10	2.06741e-08	-1.77526	-2.80088e-10	5.94439e-08	-1.80451	-2.80088e-10
99248571	chr7:99248571:T:C	2.43896e-09	-2.11916e-10	-0.972635	4.62093e-08	-2.11916e-10	-0.97096	1.37349e-07	-2.11916e-10	-0.967021
99248878	chr7:99248878:G:A	1.57042e-09	-1.41286	-2.80088e-10	2.86035e-08	-1.45061	-2.80088e-10	5.77934e-08	-1.83267	-2.80088e-10
99249061	chr7:99249061:C:T	1.06356e-09	-0.597322	-1.20526	2.17166e-08	-0.514784	-1.21128	2.61238e-06	3.08932	-1.11085
99249177	chr7:99249177:A:G	1.3097e-09	-0.442856	-1.15155	2.94889e-08	-0.294691	-1.12544	4.44609e-07	1.37964	-1.17199
99249838	chr7:99249838:T:G	2.48654e-09	-2.11916e-10	-0.953312	4.73725e-08	-2.11916e-10	-0.9461	1.20819e-07	-2.11916e-10	-1.09525
99249967	chr7:99249967:T:C	1.87502e-09	-2.11916e-10	-1.23558	3.53412e-08	-2.11916e-10	-1.23909	1.15111e-07	-2.11916e-10	-1.14365
99250387	chr7:99250387:C:T	1.05312e-08	-2.11916e-10	0.490133	1.98728e-07	-2.11916e-10	0.487799	4.08797e-07	-2.11916e-10	0.123676
99250776	chr7:99250776:A:G	1.22012e-09	-0.416115	-1.24914	2.59287e-08	-0.301852	-1.24694	1.69818e-08	-1.8528	-1.20461
99250919	chr7:99250919:T:C	1.63338e-09	-1.37356	-2.80088e-10	2.97156e-08	-1.41247	-2.80088e-10	5.71416e-08	-1.84401	-2.80088e-10
99250976	chr7:99250976:T:C	2.46962e-09	-2.11916e-10	-0.960142	4.70472e-08	-2.11916e-10	-0.952989	1.20118e-07	-2.11916e-10	-1.10107
99251129	chr7:99251129:T:C	2.10791e-09	-0.419481	-0.699027	4.44558e-08	-0.297213	-0.712432	1.02981e-06	1.56487	-0.517282
99251198	chr7:99251198:G:A	1.62121e-09	-1.38103	-2.80088e-10	3.89791e-08	-1.14112	-2.80088e-10	1.47073e-07	-0.898614	-2.80088e-10
99251244	chr7:99251244:C:T	5.90827e-09	-2.11916e-10	-0.087852	1.12142e-07	-2.11916e-10	-0.0843705	3.78636e-07	-2.11916e-10	0.0470302
99251917	chr7:99251917:G:C	2.90382e-09	-2.11916e-10	-0.798178	5.37953e-08	-2.11916e-10	-0.818955	1.40768e-07	-2.11916e-10	-0.942434
99252379	chr7:99252379:G:A	2.90755e-10	-1.87883	-1.22065	5.45837e-09	-1.87727	-1.22972	1.36979e-07	-0.184703	-0.785014
99253551	chr7:99253551:G:A	2.67059e-09	-0.881907	-2.80088e-10	8.46078e-08	-0.366114	-2.80088e-10	9.37243e-07	0.953399	-2.80088e-10
99253578	chr7:99253578:G:A	1.04969e-08	0.486876	-2.80088e-10	5.45289e-07	1.49718	-2.80088e-10	2.96721e-07	-0.196751	-2.80088e-10
99253851	chr7:99253851:T:C	3.74174e-10	-1.60254	-1.2447	5.74741e-09	-1.81139	-1.244	6.3739e-08	-0.605243	-1.1295
99254229	chr7:99254229:A:G	1.36472e-08	-2.11916e-10	0.749332	2.56427e-07	-2.11916e-10	0.742704	8.99974e-07	-2.11916e-10	0.912822
99254330	chr7:99254330:C:T	8.5339e-09	-2.11916e-10	0.279841	1.60275e-07	-2.11916e-10	0.27275	6.16732e-07	-2.11916e-10	0.53489
99254768	chr7:99254768:G:A	2.01576e-09	-2.11916e-10	-1.16321	3.79794e-08	-2.11916e-10	-1.1671	1.05845e-07	-2.11916e-10	-1.22757
99254950	chr7:99254950:T:C	3.03073e-10	-1.80942	-1.24857	5.69327e-09	-1.81665	-1.2482	2.7768e-07	0.871863	-1.13494
99255035	chr7:99255035:G:A	3.05222e-10	-1.80683	-1.24409	5.61575e-09	-1.83749	-1.24107	2.01171e-06	2.67829	-0.961098
99255893	chr7:99255893:G:A	1.00826e-08	-2.11916e-10	0.446604	1.893e-07	-2.11916e-10	0.439191	6.68396e-07	-2.11916e-10	0.615337
99256723	chr7:99256723:G:A	1.11901e-08	-2.11916e-10	0.550822	2.10406e-07	-2.11916e-10	0.544899	5.64572e-07	-2.11916e-10	0.446525
99256825	chr7:99256825:C:T	2.96651e-10	-1.87833	-1.20107	5.54569e-09	-1.87889	-1.21222	3.6418e-08	-1.08557	-1.20891
99256859	chr7:99256859:G:C	1.35518e-08	-2.11916e-10	0.742315	2.5464e-07	-2.11916e-10	0.735708	8.93486e-07	-2.11916e-10	0.905587
99257801	chr7:99257801:C:A	2.10337e-09	-2.11916e-10	-1.12067	3.96073e-08	-2.11916e-10	-1.12513	1.08304e-07	-2.11916e-10	-1.2046
99257994	chr7:99257994:T:C	2.93262e-10	-1.87886	-1.21203	5.49328e-09	-1.8789	-1.22172	3.66975e-08	-1.06865	-1.21818
99258254	chr7:99258254:T:C	2.06531e-09	-2.11916e-10	-1.13892	3.97983e-08	-2.11916e-10	-1.12032	1.09023e-07	-2.11916e-10	-1.19799
99258353	chr7:99258353:T:C	2.00557e-09	-2.11916e-10	-1.16828	3.85279e-08	-2.11916e-10	-1.15276	1.06903e-07	-2.11916e-10	-1.21762
99258527	chr7:99258527:C:T	3.95224e-09	-2.11916e-10	-0.489922	7.50324e-08	-2.11916e-10	-0.486221	1.74593e-07	-2.11916e-10	-0.727084
99258618	chr7:99258618:G:A	1.85013e-09	-2.11916e-10	-1.24895	3.49785e-08	-2.11916e-10	-1.24941	1.09848e-07	-2.11916e-10	-1.19044
99258954	chr7:99258954:G:A	1.85055e-09	-2.11916e-10	-1.24872	3.4962e-08	-2.11916e-10	-1.24988	1.03582e-07	-2.11916e-10	-1.24918
99259546	chr7:99259546:C:G	1.92597e-09	-2.11916e-10	-1.20878	3.62778e-08	-2.11916e-10	-1.21293	1.32979e-07	-2.11916e-10	-0.999352
99259608	chr7:99259608:G:A	3.61793e-10	-1.77112	-1.10977	6.32863e-09	-1.81871	-1.14034	2.0135e-05	3.27518	0.745491
99259737	chr7:99259737:T:C	1.92207e-09	-2.11916e-10	-1.2108	3.62081e-08	-2.11916e-10	-1.21486	1.32308e-07	-2.11916e-10	-1.00441
99259765	chr7:99259765:T:C	2.7958e-09	-2.11916e-10	-0.836087	5.38651e-08	-2.11916e-10	-0.817658	1.57507e-07	-2.11916e-10	-0.830073
99260156	chr7:99260156:C:T	1.67873e-09	-1.34617	-2.80088e-10	1.88624e-08	-1.86697	-2.80088e-10	9.37722e-08	-1.34868	-2.80088e-10
99260261	chr7:99260261:A:G	1.24885e-08	0.660605	-2.80088e-10	5.90679e-07	1.57713	-2.80088e-10	2.96948e-07	-0.195987	-2.80088e-10
99260363	chr7:99260363:A:G	4.07801e-10	-1.70453	-1.05665	6.99486e-09	-1.76598	-1.09298	3.691e-05	3.69506	0.931629
99260372	chr7:99260372:A:G	4.39212e-10	-1.48661	-1.20036	8.77092e-09	-1.42264	-1.21006	3.40177e-08	-1.49951	-0.86315
99260390	chr7:99260390:T:C	2.64462e-09	-0.891676	-2.80088e-10	7.35041e-08	-0.506799	-2.80088e-10	2.77816e-07	-0.262585	-2.80088e-10
99260477	chr7:99260477:C:T	2.06926e-09	-2.11916e-10	-1.13701	3.89742e-08	-2.11916e-10	-1.14124	1.07296e-07	-2.11916e-10	-1.21395
99261161	chr7:99261161:G:A	3.04432e-10	-1.8085	-1.24502	5.74151e-09	-1.81201	-1.24441	2.80755e-07	0.903773	-1.15583
99261188	chr7:99261188:C:A	1.86673e-09	-2.11916e-10	-1.24002	3.53833e-08	-2.11916e-10	-1.2379	1.10241e-07	-2.11916e-10	-1.18687
99261520	chr7:99261520:A:G	1.86172e-09	-2.11916e-10	-1.2427	3.51345e-08	-2.11916e-10	-1.24496	1.08099e-07	-2.11916e-10	-1.2065
99261598	chr7:99261598:G:A	4.08601e-09	-2.11916e-10	-0.456637	7.75906e-08	-2.11916e-10	-0.452695	1.79434e-07	-2.11916e-10	-0.699739
99261660	chr7:99261660:G:T	2.03094e-09	-2.11916e-10	-1.15571	3.79216e-08	-2.11916e-10	-1.16862	1.23952e-07	-2.11916e-10	-1.06965
99262157	chr7:99262157:AG:A	3.10695e-09	-2.11916e-10	-0.730564	5.93032e-08	-2.11916e-10	-0.721477	1.36745e-07	-2.11916e-10	-0.971424
99262633	chr7:99262633:C:T	2.10997e-09	-2.11916e-10	-1.11753	3.97291e-08	-2.11916e-10	-1.12206	1.08506e-07	-2.11916e-10	-1.20274
99263001	chr7:99263001:G:A	2.03238e-09	-2.11916e-10	-1.155	3.79467e-08	-2.11916e-10	-1.16796	1.24074e-07	-2.11916e-10	-1.06867
99263684	chr7:99263684:T:C	1.09999e-09	-0.544689	-1.22421	3.22397e-08	-0.0869475	-1.244	2.4285e-08	-1.83984	-0.859843
99264292	chr7:99264292:T:C	2.92801e-10	-1.87432	-1.21814	5.54152e-09	-1.87223	-1.21964	1.7657e-07	0.254888	-0.970715
99264294	chr7:99264294:T:G	2.20689e-09	-2.11916e-10	-1.07262	4.14905e-08	-2.11916e-10	-1.07867	1.11541e-07	-2.11916e-10	-1.17516
99264554	chr7:99264554:G:A	2.74249e-09	-2.11916e-10	-0.855338	5.28609e-08	-2.11916e-10	-0.836477	1.54268e-07	-2.11916e-10	-0.850852
99264625	chr7:99264625:CAAAGTGCAGTCTACAAGGAGATG:C	2.20564e-09	-2.11916e-10	-1.07319	4.14751e-08	-2.11916e-10	-1.07905	1.11483e-07	-2.11916e-10	-1.17568
99265302	chr7:99265302:G:C	2.28949e-09	-2.11916e-10	-1.03587	4.21975e-08	-2.11916e-10	-1.06178	1.78044e-07	-2.11916e-10	-0.707512
99265576	chr7:99265576:T:A	1.9242e-09	-2.11916e-10	-1.2097	3.6571e-08	-2.11916e-10	-1.20488	1.12989e-07	-2.11916e-10	-1.16226
99265581	chr7:99265581:G:A	1.93463e-09	-2.11916e-10	-1.20429	3.67867e-08	-2.11916e-10	-1.199	1.14004e-07	-2.11916e-10	-1.15331
99265882	chr7:99265882:CA:C	1.86816e-09	-2.11916e-10	-1.23925	3.52288e-08	-2.11916e-10	-1.24228	1.0394e-07	-2.11916e-10	-1.24573
99266244	chr7:99266244:T:C	1.9514e-09	-2.11916e-10	-1.19566	3.65643e-08	-2.11916e-10	-1.20507	1.16874e-07	-2.11916e-10	-1.12845
99266603	chr7:99266603:T:C	2.91931e-09	-2.11916e-10	-0.792858	5.48257e-08	-2.11916e-10	-0.799981	1.9989e-07	-2.11916e-10	-0.591775
99266784	chr7:99266784:C:T	2.47899e-09	-2.11916e-10	-0.956353	4.65863e-08	-2.11916e-10	-0.962835	1.64369e-07	-2.11916e-10	-0.78743
99266785	chr7:99266785:G:A	2.27401e-09	-2.11916e-10	-1.04266	4.26389e-08	-2.11916e-10	-1.05137	1.12708e-07	-2.11916e-10	-1.16474
99267101	chr7:99267101:TGA:T	2.20564e-09	-2.11916e-10	-1.07319	4.14751e-08	-2.11916e-10	-1.07905	1.11483e-07	-2.11916e-10	-1.17568
99267401	chr7:99267401:T:A	2.10233e-09	-2.11916e-10	-1.12116	3.97356e-08	-2.11916e-10	-1.12189	1.44414e-07	-2.11916e-10	-0.916861
99267582	chr7:99267582:A:G	3.54667e-09	-2.11916e-10	-0.598197	6.62625e-08	-2.11916e-10	-0.610517	2.40836e-07	-2.11916e-10	-0.405427
99268231	chr7:99268231:C:T	2.12704e-09	-2.11916e-10	-1.10947	4.10343e-08	-2.11916e-10	-1.08973	1.11264e-07	-2.11916e-10	-1.17764
99268705	chr7:99268705:C:T	2.61062e-09	-2.11916e-10	-0.904618	4.9126e-08	-2.11916e-10	-0.909752	1.30667e-07	-2.11916e-10	-1.01689
99268770	chr7:99268770:T:C	2.6671e-09	-2.11916e-10	-0.883213	5.02391e-08	-2.11916e-10	-0.887347	1.32906e-07	-2.11916e-10	-0.999901
99268888	chr7:99268888:T:C	1.87714e-09	-2.11916e-10	-1.23446	3.56298e-08	-2.11916e-10	-1.23096	1.03553e-07	-2.11916e-10	-1.24946
99269695	chr7:99269695:T:G	1.29318e-09	-1.6071	-2.80088e-10	3.45765e-08	-1.26096	-2.80088e-10	9.90199e-08	-1.29422	-2.80088e-10
99270294	chr7:99270294:C:G	5.73693e-09	-2.11916e-10	-0.117281	1.07556e-07	-2.11916e-10	-0.126125	4.02806e-07	-2.11916e-10	0.10891
99270415	chr7:99270415:G:A	2.456e-09	-2.11916e-10	-0.96567	4.61835e-08	-2.11916e-10	-0.971517	1.25452e-07	-2.11916e-10	-1.05762
99270894	chr7:99270894:T:C	6.78765e-09	-2.11916e-10	0.0509	1.27376e-07	-2.11916e-10	0.0429997	4.81872e-07	-2.11916e-10	0.288134
99271073	chr7:99271073:C:T	7.30204e-10	-1.20798	-0.970653	1.24881e-08	-1.30582	-0.973538	2.11788e-08	-1.80531	-1.03123
99271556	chr7:99271556:T:TCA	3.98242e-10	-1.58309	-1.20181	7.42749e-09	-1.60729	-1.19166	2.34699e-08	-1.48508	-1.24874
99271567	chr7:99271567:G:T	1.85671e-09	-2.11916e-10	-1.2454	3.51611e-08	-2.11916e-10	-1.2442	1.064e-07	-2.11916e-10	-1.22234
99271601	chr7:99271601:T:C	3.89225e-10	-1.6052	-1.2026	7.26637e-09	-1.62836	-1.19252	2.40915e-08	-1.45907	-1.24861
99272499	chr7:99272499:A:G	1.98472e-09	-2.11916e-10	-1.17873	3.69371e-08	-2.11916e-10	-1.19492	1.38947e-07	-2.11916e-10	-0.955449
99272875	chr7:99272875:T:G	1.91202e-09	-2.11916e-10	-1.21604	3.652e-08	-2.11916e-10	-1.20628	1.13616e-07	-2.11916e-10	-1.15672
99273447	chr7:99273447:G:T	1.85032e-09	-2.11916e-10	-1.24885	3.50299e-08	-2.11916e-10	-1.24794	1.0704e-07	-2.11916e-10	-1.21635
99273682	chr7:99273682:C:A	1.8485e-09	-2.11916e-10	-1.24983	3.49727e-08	-2.11916e-10	-1.24957	1.07925e-07	-2.11916e-10	-1.20811
99274020	chr7:99274020:T:C	2.03869e-09	-2.11916e-10	-1.1519	3.78259e-08	-2.11916e-10	-1.17115	1.46176e-07	-2.11916e-10	-0.904731
99274219	chr7:99274219:C:A	2.25582e-09	-2.11916e-10	-1.05069	4.27194e-08	-2.11916e-10	-1.04949	1.55434e-07	-2.11916e-10	-0.84332
99274566	chr7:99274566:T:C	2.2881e-09	-2.11916e-10	-1.03648	4.31609e-08	-2.11916e-10	-1.03921	1.17631e-07	-2.11916e-10	-1.12199
99274612	chr7:99274612:G:A	2.13626e-09	-2.11916e-10	-1.10515	4.00537e-08	-2.11916e-10	-1.11392	1.40434e-07	-2.11916e-10	-0.944805
99274697	chr7:99274697:G:A	2.01542e-09	-2.11916e-10	-1.16338	3.73962e-08	-2.11916e-10	-1.18257	1.47982e-07	-2.11916e-10	-0.892451
99274767	chr7:99274767:G:A	1.92951e-09	-2.11916e-10	-1.20694	3.6512e-08	-2.11916e-10	-1.2065	1.22622e-07	-2.11916e-10	-1.08044
99274978	chr7:99274978:C:T	2.70671e-09	-2.11916e-10	-0.868472	5.17072e-08	-2.11916e-10	-0.858543	1.54936e-07	-2.11916e-10	-0.846535
99275284	chr7:99275284:C:T	1.53679e-08	-2.11916e-10	0.868076	2.88435e-07	-2.11916e-10	0.860329	1.04168e-06	-2.11916e-10	1.05904
99275670	chr7:99275670:C:CA	1.91648e-09	-2.11916e-10	-1.21371	3.62504e-08	-2.11916e-10	-1.21369	1.19532e-07	-2.11916e-10	-1.10596
99275754	chr7:99275754:A:C	3.13527e-10	-1.78958	-1.23449	5.47897e-09	-1.87467	-1.22855	9.96762e-08	-0.0625839	-1.22503
99275818	chr7:99275818:G:A	1.80644e-09	-1.27285	-2.80088e-10	2.29217e-08	-1.67206	-2.80088e-10	9.80564e-08	-1.304	-2.80088e-10
99275991	chr7:99275991:G:C	1.92777e-09	-2.11916e-10	-1.20784	3.6463e-08	-2.11916e-10	-1.20784	1.20925e-07	-2.11916e-10	-1.09438
99276161	chr7:99276161:G:A	1.84813e-09	-2.11916e-10	-1.25003	3.49617e-08	-2.11916e-10	-1.24989	1.05881e-07	-2.11916e-10	-1.22723
99276363	chr7:99276363:A:T	2.41042e-09	-2.11916e-10	-0.984406	4.54716e-08	-2.11916e-10	-0.987052	1.22482e-07	-2.11916e-10	-1.08158
99276509	chr7:99276509:C:T	2.66961e-09	-2.11916e-10	-0.882274	5.03361e-08	-2.11916e-10	-0.885417	1.33584e-07	-2.11916e-10	-0.994816
99276598	chr7:99276598:A:G	3.15692e-10	-1.78737	-1.22982	5.51126e-09	-1.8742	-1.22315	9.81671e-08	-0.0725681	-1.2303
99276662	chr7:99276662:T:C	1.85042e-09	-2.11916e-10	-1.24879	3.50445e-08	-2.11916e-10	-1.24752	1.07906e-07	-2.11916e-10	-1.20829
99276745	chr7:99276745:T:C	3.74409e-10	-1.60333	-1.24328	7.00166e-09	-1.61836	-1.23964	1.49247e-05	4.04039	-0.319157
99276953	chr7:99276953:G:T	1.23467e-09	-1.6534	-2.80088e-10	3.79744e-08	-1.16723	-2.80088e-10	1.06526e-07	-1.22115	-2.80088e-10
99277117	chr7:99277117:A:G	2.38522e-09	-2.11916e-10	-0.994915	4.50016e-08	-2.11916e-10	-0.997442	1.21436e-07	-2.11916e-10	-1.09015
99277269	chr7:99277269:A:G	2.86922e-10	-1.87044	-1.24231	5.42749e-09	-1.87593	-1.23673	1.72714e-06	2.09521	-0.530533
99278745	chr7:99278745:G:A	3.17775e-10	-1.78268	-1.22793	5.52864e-09	-1.87329	-1.22091	9.57961e-08	-0.09509	-1.23223
99278885	chr7:99278885:C:T	1.51613e-09	-1.44804	-2.80088e-10	2.17682e-08	-1.72369	-2.80088e-10	6.48771e-08	-1.71705	-2.80088e-10
99279050	chr7:99279050:G:A	6.48969e-09	-2.11916e-10	0.00601019	1.22025e-07	-2.11916e-10	8.84081e-05	3.87476e-07	-2.11916e-10	0.0701105
99279060	chr7:99279060:G:T	1.04367e-09	-1.82146	-2.80088e-10	2.46829e-08	-1.59803	-2.80088e-10	8.21065e-08	-1.48153	-2.80088e-10
99279219	chr7:99279219:C:T	1.85006e-09	-2.11916e-10	-1.24899	3.49839e-08	-2.11916e-10	-1.24925	1.10937e-07	-2.11916e-10	-1.18058
99279452	chr7:99279452:G:A	1.97874e-09	-2.11916e-10	-1.18174	3.70303e-08	-2.11916e-10	-1.1924	1.19282e-07	-2.11916e-10	-1.10805
99279468	chr7:99279468:T:C	1.81728e-09	-1.26686	-2.80088e-10	2.28604e-08	-1.67473	-2.80088e-10	9.92062e-08	-1.29234	-2.80088e-10
99279652	chr7:99279652:G:A	1.97239e-09	-2.11916e-10	-1.18496	3.72844e-08	-2.11916e-10	-1.18557	1.20973e-07	-2.11916e-10	-1.09398
99279770	chr7:99279770:C:T	2.10106e-09	-2.11916e-10	-1.12176	3.9439e-08	-2.11916e-10	-1.12939	1.37065e-07	-2.11916e-10	-0.969089
99280737	chr7:99280737:CA:C	2.95113e-10	-1.83835	-1.24625	6.10762e-09	-1.74527	-1.24933	3.00818e-08	-1.31196	-1.17366
99281031	chr7:99281031:A:G	3.22273e-10	-1.76878	-1.22778	5.51007e-09	-1.86467	-1.23289	8.25207e-08	-0.664855	-0.811641
99281043	chr7:99281043:T:C	3.21578e-10	-1.77158	-1.22714	5.53143e-09	-1.86173	-1.23196	6.31766e-08	-0.813495	-0.930114
99281354	chr7:99281354:T:G	1.84966e-09	-2.11916e-10	-1.2492	3.49775e-08	-2.11916e-10	-1.24944	1.10751e-07	-2.11916e-10	-1.18226
99281518	chr7:99281518:C:T	2.02884e-09	-2.11916e-10	-1.15674	3.83837e-08	-2.11916e-10	-1.15651	1.32187e-07	-2.11916e-10	-1.00533
99281590	chr7:99281590:T:C	3.37859e-10	-1.72722	-1.22212	5.63527e-09	-1.8473	-1.22779	9.56891e-08	-0.537327	-0.791113
99281725	chr7:99281725:T:C	3.13002e-10	-1.87398	-1.15177	6.08091e-09	-1.87827	-1.12072	1.33374e-06	2.08128	-0.775086
99281904	chr7:99281904:CCT:C	3.93303e-10	-1.55262	-1.24476	5.78458e-09	-1.80569	-1.24325	4.53206e-08	-0.878505	-1.19728
99282641	chr7:99282641:TTTTG:T	3.11568e-10	-1.78093	-1.24941	5.41273e-09	-1.86541	-1.24997	5.36612e-08	-0.847026	-1.05983
99283019	chr7:99283019:C:T	3.71067e-10	-1.83592	-1.01966	6.93186e-09	-1.87735	-0.990659	2.20868e-07	0.713479	-1.20546
99283141	chr7:99283141:C:T	1.94751e-09	-2.11916e-10	-1.19765	3.68429e-08	-2.11916e-10	-1.19748	1.23256e-07	-2.11916e-10	-1.07528
99283212	chr7:99283212:T:C	3.95431e-10	-1.5558	-1.23618	5.83143e-09	-1.80711	-1.23377	4.66959e-08	-0.871657	-1.17423
99283374	chr7:99283374:G:C	3.7356e-10	-1.83653	-1.01236	6.98496e-09	-1.87747	-0.982915	2.23206e-07	0.720767	-1.20221
99283533	chr7:99283533:C:T	2.24651e-09	-2.11916e-10	-1.05483	4.24023e-08	-2.11916e-10	-1.05694	1.15459e-07	-2.11916e-10	-1.14063
99283576	chr7:99283576:C:T	3.22442e-10	-1.85191	-1.14413	5.87284e-09	-1.87879	-1.15502	5.35814e-08	-1.17341	-0.734932
99283759	chr7:99283759:C:T	4.16184e-10	-1.5767	-1.16414	7.18725e-09	-1.64265	-1.18919	1.02149e-07	-0.117628	-1.14548
99283768	chr7:99283768:C:T	1.84908e-09	-2.11916e-10	-1.24952	3.49683e-08	-2.11916e-10	-1.2497	1.10401e-07	-2.11916e-10	-1.18542
99283794	chr7:99283794:G:A	2.91979e-10	-1.8476	-1.24767	5.48213e-09	-1.86078	-1.24186	6.0251e-08	-0.576152	-1.21487
99283806	chr7:99283806:G:A	2.07728e-09	-2.11916e-10	-1.13315	3.962e-08	-2.11916e-10	-1.12481	1.09589e-07	-2.11916e-10	-1.19281
99283878	chr7:99283878:G:C	1.98294e-09	-2.11916e-10	-1.17962	3.71089e-08	-2.11916e-10	-1.19028	1.19673e-07	-2.11916e-10	-1.10478
99284031	chr7:99284031:G:A	3.80431e-10	-1.8323	-0.998359	7.0946e-09	-1.87665	-0.968157	2.17153e-07	0.686875	-1.19582
99284177	chr7:99284177:G:C	1.93524e-09	-2.11916e-10	-1.20397	3.65883e-08	-2.11916e-10	-1.20441	1.17701e-07	-2.11916e-10	-1.1214
99284289	chr7:99284289:G:A	2.06155e-09	-2.11916e-10	-1.14075	3.89388e-08	-2.11916e-10	-1.14215	1.07772e-07	-2.11916e-10	-1.20953
99284330	chr7:99284330:C:G	1.93378e-09	-2.11916e-10	-1.20473	3.69924e-08	-2.11916e-10	-1.19343	1.15823e-07	-2.11916e-10	-1.13748
99284495	chr7:99284495:G:A	7.00959e-09	-2.11916e-10	0.0830736	1.31557e-07	-2.11916e-10	0.0752994	4.98769e-07	-2.11916e-10	0.3226
99284786	chr7:99284786:G:A	2.35998e-09	-2.11916e-10	-1.00555	4.44621e-08	-2.11916e-10	-1.0095	1.18029e-07	-2.11916e-10	-1.11861
99284914	chr7:99284914:G:A	1.93438e-09	-2.11916e-10	-1.20442	3.70051e-08	-2.11916e-10	-1.19308	1.15881e-07	-2.11916e-10	-1.13698
99284990	chr7:99284990:C:T	6.66691e-09	-2.11916e-10	0.0329514	1.25378e-07	-2.11916e-10	0.0271918	3.96921e-07	-2.11916e-10	0.0941925
99285154	chr7:99285154:C:T	2.14469e-09	-2.11916e-10	-1.10121	4.0544e-08	-2.11916e-10	-1.10175	1.53895e-07	-2.11916e-10	-0.853273
99285189	chr7:99285189:G:A	1.97366e-09	-2.11916e-10	-1.18432	3.72187e-08	-2.11916e-10	-1.18733	1.05963e-07	-2.11916e-10	-1.22645
99285287	chr7:99285287:T:C	1.97959e-09	-2.11916e-10	-1.18131	3.7402e-08	-2.11916e-10	-1.18242	1.22251e-07	-2.11916e-10	-1.08347
99285491	chr7:99285491:A:G	4.19835e-10	-1.73542	-0.996683	7.38466e-09	-1.83828	-0.966455	1.27894e-07	0.15647	-1.19481
99285825	chr7:99285825:G:C	1.84916e-09	-2.11916e-10	-1.24947	3.49695e-08	-2.11916e-10	-1.24966	1.10452e-07	-2.11916e-10	-1.18496
99287360	chr7:99287360:C:A	1.66544e-09	-1.35412	-2.80088e-10	2.17907e-08	-1.72266	-2.80088e-10	1.09377e-07	-1.19474	-2.80088e-10
99287790	chr7:99287790:G:A	2.05763e-09	-1.14265	-2.80088e-10	2.06181e-08	-1.77797	-2.80088e-10	6.01491e-08	-1.79272	-2.80088e-10
99287955	chr7:99287955:G:A	2.5513e-09	-2.11916e-10	-0.927602	4.81512e-08	-2.11916e-10	-0.929794	1.27629e-07	-2.11916e-10	-1.04042
99288022	chr7:99288022:C:T	2.9761e-10	-1.84573	-1.23045	5.42552e-09	-1.87827	-1.23476	4.52735e-08	-1.13288	-0.94394
99288859	chr7:99288859:A:G	1.85349e-09	-2.11916e-10	-1.24713	3.50416e-08	-2.11916e-10	-1.2476	1.12272e-07	-2.11916e-10	-1.16862
99289395	chr7:99289395:C:T	2.49858e-09	-2.11916e-10	-0.948483	4.72793e-08	-2.11916e-10	-0.948067	1.48469e-07	-2.11916e-10	-0.889166
99290179	chr7:99290179:C:T	3.38675e-10	-1.77381	-1.17311	6.52424e-09	-1.77686	-1.15176	1.80311e-05	4.38517	-0.474857
99290554	chr7:99290554:C:T	4.06418e-10	-1.83221	-0.932372	7.61066e-09	-1.87662	-0.897973	2.27638e-07	0.703978	-1.16576
99290877	chr7:99290877:A:G	3.82961e-10	-1.83264	-0.991392	7.14789e-09	-1.87673	-0.960595	2.19309e-07	0.694071	-1.19314
99291084	chr7:99291084:T:C	1.46183e-08	-2.11916e-10	0.818066	2.74255e-07	-2.11916e-10	0.809919	9.88775e-07	-2.11916e-10	1.00692
99291297	chr7:99291297:A:G	6.46838e-09	-2.11916e-10	0.00272133	1.21336e-07	-2.11916e-10	-0.00557979	4.56725e-07	-2.11916e-10	0.234538
99291830	chr7:99291830:G:A	2.07348e-09	-2.11916e-10	-1.13497	3.92213e-08	-2.11916e-10	-1.13492	1.36816e-07	-2.11916e-10	-0.970906
99291879	chr7:99291879:G:T	2.99791e-10	-1.82815	-1.24073	5.37875e-09	-1.87798	-1.24371	4.84637e-08	-1.01688	-0.991848
99292331	chr7:99292331:T:A	3.00788e-09	-0.762968	-2.80088e-10	2.91003e-08	-1.43339	-2.80088e-10	8.1574e-08	-1.48803	-2.80088e-10
99292603	chr7:99292603:A:G	9.18656e-10	-1.38394	-0.565107	1.38809e-08	-1.59854	-0.575088	4.88665e-07	-0.0362097	0.338342
99292614	chr7:99292614:A:G	7.96371e-10	-1.51115	-0.580743	1.01271e-08	-1.86939	-0.619536	3.19121e-08	-1.64323	-0.783328
99292921	chr7:99292921:C:T	2.87021e-10	-1.86517	-1.24724	5.38036e-09	-1.87265	-1.24874	3.82567e-08	-1.20577	-1.03945
99293362	chr7:99293362:G:T	8.72559e-10	-0.894225	-1.10631	8.78773e-09	-1.52869	-1.10209	4.2646e-08	-1.25	-0.886612
99293469	chr7:99293469:C:T	2.81126e-09	-0.83057	-2.80088e-10	8.90064e-08	-0.315432	-2.80088e-10	3.05807e-07	-0.16659	-2.80088e-10
99293532	chr7:99293532:G:C	4.67791e-10	-1.39816	-1.22578	7.89038e-09	-1.52166	-1.21684	8.22275e-08	-0.266837	-1.21322
99293815	chr7:99293815:G:A	4.07605e-10	-1.5435	-1.21816	7.87315e-09	-1.54143	-1.19925	4.00612e-07	0.698293	-0.594845
99293822	chr7:99293822:AAAGT:A	2.82585e-10	-1.878	-1.24999	5.49681e-09	-1.85004	-1.24994	3.18885e-08	-1.34815	-1.07914
99293904	chr7:99293904:A:G	6.7084e-10	-1.49806	-0.76537	9.34416e-09	-1.78625	-0.783143	4.54025e-07	1.16825	-0.939643
99294212	chr7:99294212:A:G	4.4538e-08	1.93214	-2.80088e-10	2.20274e-06	2.89332	-2.80088e-10	7.76198e-07	0.764863	-2.80088e-10
99294578	chr7:99294578:T:G	1.27948e-09	-1.61775	-2.80088e-10	1.92787e-08	-1.84514	-2.80088e-10	1.64037e-07	-0.789454	-2.80088e-10
99294626	chr7:99294626:C:T	5.85383e-10	-1.25759	-1.14211	9.5601e-09	-1.41768	-1.12887	7.15055e-08	-0.371903	-1.24787
99294665	chr7:99294665:A:C	1.90469e-09	-2.11916e-10	-1.21988	3.5957e-08	-2.11916e-10	-1.22182	1.19652e-07	-2.11916e-10	-1.10496
99294711	chr7:99294711:CCCA:C	2.93935e-10	-1.84384	-1.24476	5.35717e-09	-1.87883	-1.24688	4.40849e-08	-1.08335	-1.02008
99294901	chr7:99294901:G:T	5.65674e-10	-1.79312	-0.640818	1.00884e-08	-1.81395	-0.678809	9.60301e-08	-1.12672	-0.198161
99295097	chr7:99295097:G:A	4.46089e-09	-2.11916e-10	-0.368856	8.4224e-08	-2.11916e-10	-0.37066	1.89966e-07	-2.11916e-10	-0.642701
99295101	chr7:99295101:G:A	8.09181e-10	-0.853005	-1.22293	8.02524e-09	-1.50208	-1.21947	3.42834e-08	-1.23108	-1.1238
99295104	chr7:99295104:C:T	2.35582e-09	-2.11916e-10	-1.00732	4.36756e-08	-2.11916e-10	-1.02735	1.55824e-07	-2.11916e-10	-0.840818
99295106	chr7:99295106:C:T	4.71573e-09	-2.11916e-10	-0.313301	8.90311e-08	-2.11916e-10	-0.315154	1.99028e-07	-2.11916e-10	-0.596098
99295243	chr7:99295243:G:A	5.38384e-09	-2.11916e-10	-0.180803	9.26379e-08	-2.11916e-10	-0.275442	4.53472e-07	-2.11916e-10	0.22739
99295354	chr7:99295354:G:A	4.242e-09	-2.11916e-10	-0.419171	7.7757e-08	-2.11916e-10	-0.450552	2.80358e-07	-2.11916e-10	-0.253477
99295754	chr7:99295754:G:A	1.45471e-09	-1.27859	-0.210811	1.74499e-08	-1.66577	-0.279037	1.37891e-06	1.76686	-0.427362
99295869	chr7:99295869:C:T	2.54857e-09	-0.928673	-2.80088e-10	2.08596e-08	-1.76633	-2.80088e-10	6.60635e-08	-1.69893	-2.80088e-10
99295870	chr7:99295870:A:G	3.84907e-09	-2.11916e-10	-0.516374	7.2714e-08	-2.11916e-10	-0.517606	1.65274e-07	-2.11916e-10	-0.781941
99296076	chr7:99296076:G:A	1.85054e-09	-2.11916e-10	-1.24873	3.50212e-08	-2.11916e-10	-1.24819	1.03845e-07	-2.11916e-10	-1.24664
99296194	chr7:99296194:G:C	1.85348e-09	-2.11916e-10	-1.24714	3.5019e-08	-2.11916e-10	-1.24825	1.03785e-07	-2.11916e-10	-1.24722
99296312	chr7:99296312:G:C	2.90148e-10	-1.85158	-1.24999	6.29319e-09	-1.71496	-1.24971	3.20237e-08	-1.26302	-1.16004
99296346	chr7:99296346:A:G	3.35667e-10	-1.70581	-1.25003	5.50274e-09	-1.84926	-1.24963	5.15801e-08	-0.849034	-1.09737
99296889	chr7:99296889:C:T	1.8971e-09	-2.11916e-10	-1.22388	3.58652e-08	-2.11916e-10	-1.22437	1.08142e-07	-2.11916e-10	-1.2061
99297627	chr7:99297627:C:T	3.24297e-10	-1.77475	-1.21555	6.69162e-09	-1.70736	-1.19592	1.36996e-06	1.97063	-0.637634
99297632	chr7:99297632:C:T	6.74003e-09	-2.11916e-10	0.0438597	1.26248e-07	-2.11916e-10	0.0341067	4.73829e-07	-2.11916e-10	0.271302
99297765	chr7:99297765:T:G	2.29039e-09	-2.11916e-10	-1.03548	4.36627e-08	-2.11916e-10	-1.02765	1.16091e-07	-2.11916e-10	-1.13517
99298296	chr7:99298296:A:G	2.90627e-10	-1.85162	-1.2483	5.34479e-09	-1.87846	-1.24955	5.14741e-08	-0.945231	-1.00323
99298319	chr7:99298319:G:A	2.97874e-10	-1.83143	-1.24386	5.40102e-09	-1.87646	-1.24109	4.21839e-08	-1.00464	-1.14286
99298445	chr7:99298445:T:C	3.33657e-10	-1.73996	-1.22189	6.9396e-09	-1.66283	-1.20406	1.16341e-06	1.77876	-0.609195
99298763	chr7:99298763:G:A	1.01219e-09	-1.85209	-2.80088e-10	1.86392e-08	-1.87887	-2.80088e-10	1.3286e-07	-1.00025	-2.80088e-10
99298874	chr7:99298874:G:A	1.88814e-09	-2.11916e-10	-1.22861	3.60229e-08	-2.11916e-10	-1.21998	1.11345e-07	-2.11916e-10	-1.17691
99299092	chr7:99299092:A:T	7.16375e-10	-1.62003	-0.577728	1.36533e-08	-1.61121	-0.578948	3.60726e-08	-1.31345	-0.990566
99299093	chr7:99299093:A:T	3.07709e-10	-1.8734	-1.16941	6.38439e-09	-1.79854	-1.15174	3.75346e-08	-1.01429	-1.24999
99299617	chr7:99299617:G:A	1.88585e-09	-2.11916e-10	-1.22982	3.59646e-08	-2.11916e-10	-1.2216	1.10974e-07	-2.11916e-10	-1.18025
99300028	chr7:99300028:C:T	2.07991e-09	-2.11916e-10	-1.13188	3.91154e-08	-2.11916e-10	-1.13762	1.35122e-07	-2.11916e-10	-0.983363
99300526	chr7:99300526:A:G	3.17802e-10	-1.79244	-1.21809	6.48176e-09	-1.73598	-1.19916	1.55843e-06	2.08826	-0.62637
99300735	chr7:99300735:G:A	3.24787e-10	-1.774	-1.21479	6.66057e-09	-1.7129	-1.19504	1.36974e-06	1.97333	-0.6405
99300917	chr7:99300917:A:G	3.51877e-10	-1.67711	-1.23157	5.91126e-09	-1.7885	-1.23878	1.41932e-07	-0.138939	-0.795258
99300961	chr7:99300961:G:A	1.90227e-09	-2.11916e-10	-1.22116	3.59564e-08	-2.11916e-10	-1.22183	1.08456e-07	-2.11916e-10	-1.2032
99301144	chr7:99301144:T:C	3.67917e-10	-1.76708	-1.09702	6.5503e-09	-1.87311	-1.05152	0.000266324	7.00569	-0.402764
99301621	chr7:99301621:C:T	2.15052e-09	-2.11916e-10	-1.09849	4.18537e-08	-2.11916e-10	-1.06996	1.19107e-07	-2.11916e-10	-1.10953
99301639	chr7:99301639:C:T	1.8736e-09	-2.11916e-10	-1.23634	3.54214e-08	-2.11916e-10	-1.23682	1.03516e-07	-2.11916e-10	-1.24982
99301655	chr7:99301655:C:T	2.99839e-10	-1.82687	-1.24184	5.41954e-09	-1.8754	-1.23873	4.25951e-08	-0.987288	-1.15052
99301841	chr7:99301841:C:T	3.19121e-10	-1.86243	-1.14396	6.79084e-09	-1.76459	-1.12397	3.39881e-08	-1.1147	-1.24884
99301877	chr7:99301877:G:A	3.28137e-10	-1.76955	-1.20898	6.79385e-09	-1.70028	-1.18784	1.29209e-06	1.93758	-0.663109
99302268	chr7:99302268:C:T	8.51214e-09	0.277289	-2.80088e-10	4.0323e-07	1.19537	-2.80088e-10	2.03665e-07	-0.573067	-2.80088e-10
99302542	chr7:99302542:A:G	3.73642e-10	-1.808	-1.04067	6.91149e-09	-1.87886	-0.992097	0.000150261	6.58222	-0.551632
99302659	chr7:99302659:C:T	2.51048e-09	-2.11916e-10	-0.943729	4.64334e-08	-2.11916e-10	-0.966121	1.69261e-07	-2.11916e-10	-0.758101
99302795	chr7:99302795:C:T	4.13842e-09	-2.11916e-10	-0.443891	7.76043e-08	-2.11916e-10	-0.452517	2.65772e-07	-2.11916e-10	-0.306904
99303167	chr7:99303167:A:G	1.23111e-09	-1.65629	-2.80088e-10	1.9896e-08	-1.81362	-2.80088e-10	3.36459e-07	-0.0710669	-2.80088e-10
99303230	chr7:99303230:A:G	3.18379e-10	-1.79808	-1.21064	6.49895e-09	-1.74262	-1.18988	1.59015e-06	2.13882	-0.656777
99303234	chr7:99303234:G:A	1.90235e-09	-2.11916e-10	-1.22111	3.59579e-08	-2.11916e-10	-1.22179	1.08461e-07	-2.11916e-10	-1.20315
99303539	chr7:99303539:G:A	1.90847e-09	-2.11916e-10	-1.2179	3.58387e-08	-2.11916e-10	-1.22511	1.19382e-07	-2.11916e-10	-1.10722
99303860	chr7:99303860:A:G	2.06147e-09	-2.11916e-10	-1.14078	3.86799e-08	-2.11916e-10	-1.14882	1.35339e-07	-2.11916e-10	-0.981763
99303969	chr7:99303969:T:C	9.985e-10	-1.86571	-2.80088e-10	2.08817e-08	-1.76527	-2.80088e-10	6.37726e-08	-1.73422	-2.80088e-10
99304075	chr7:99304075:C:T	1.99729e-09	-2.11916e-10	-1.17241	3.79625e-08	-2.11916e-10	-1.16754	1.06018e-07	-2.11916e-10	-1.22593
99304590	chr7:99304590:C:T	1.20753e-09	-1.67563	-2.80088e-10	3.45646e-08	-1.26131	-2.80088e-10	1.19199e-07	-1.10875	-2.80088e-10
99305097	chr7:99305097:G:A	5.24999e-09	-2.11916e-10	-0.205978	9.82592e-08	-2.11916e-10	-0.216532	3.65115e-07	-2.11916e-10	0.0106696
99306410	chr7:99306410:C:G	4.58714e-10	-1.77251	-0.871019	1.13113e-08	-1.49457	-0.88377	9.74584e-08	-0.991108	-0.31901
99306428	chr7:99306428:A:C	2.18044e-09	-2.11916e-10	-1.08468	4.08502e-08	-2.11916e-10	-1.09423	1.47064e-07	-2.11916e-10	-0.898673
99306442	chr7:99306442:G:T	2.77423e-09	-0.84383	-2.80088e-10	1.94428e-08	-1.83667	-2.80088e-10	1.02736e-07	-1.25738	-2.80088e-10
99306636	chr7:99306636:C:T	1.95783e-09	-2.11916e-10	-1.19237	3.69333e-08	-2.11916e-10	-1.19503	1.03522e-07	-2.11916e-10	-1.24976
99306817	chr7:99306817:C:T	4.66311e-10	-1.49199	-1.13512	9.14049e-09	-1.46631	-1.12511	1.34191e-07	0.257928	-1.24821
99306907	chr7:99306907:A:G	9.88866e-10	-1.8754	-2.80088e-10	1.86725e-08	-1.87709	-2.80088e-10	1.03563e-07	-1.24936	-2.80088e-10
99307116	chr7:99307116:C:T	1.56662e-09	-1.41528	-2.80088e-10	2.37658e-08	-1.63589	-2.80088e-10	1.18903e-07	-1.11124	-2.80088e-10
99307171	chr7:99307171:C:T	1.27149e-09	-1.62402	-2.80088e-10	2.72691e-08	-1.49839	-2.80088e-10	5.51929e-08	-1.87871	-2.80088e-10
99307255	chr7:99307255:T:G	2.97722e-10	-1.82963	-1.24617	5.38754e-09	-1.87609	-1.24396	4.29017e-08	-0.998805	-1.13183
99307962	chr7:99307962:C:T	2.02181e-09	-2.11916e-10	-1.16021	3.80463e-08	-2.11916e-10	-1.16534	1.29329e-07	-2.11916e-10	-1.02718
99308077	chr7:99308077:A:G	3.93473e-09	-2.11916e-10	-0.494364	7.681e-08	-2.11916e-10	-0.462805	2.64634e-07	-2.11916e-10	-0.311198
99308849	chr7:99308849:T:G	1.57834e-09	-1.3048	-0.103033	1.90884e-08	-1.682	-0.173057	1.39787e-06	1.66842	-0.315266
99308969	chr7:99308969:T:C	1.92895e-09	-2.11916e-10	-1.20723	3.68649e-08	-2.11916e-10	-1.19688	1.04435e-07	-2.11916e-10	-1.24098
99309573	chr7:99309573:G:A	2.25009e-09	-2.11916e-10	-1.05323	4.31112e-08	-2.11916e-10	-1.04036	1.52743e-07	-2.11916e-10	-0.860789
99309773	chr7:99309773:C:T	4.08187e-10	-1.63147	-1.12876	8.12422e-09	-1.5858	-1.12349	2.17044e-07	0.72108	-1.23052
99309819	chr7:99309819:T:A	1.93479e-09	-2.11916e-10	-1.20421	3.62612e-08	-2.11916e-10	-1.21339	1.1534e-07	-2.11916e-10	-1.14166
99309946	chr7:99309946:T:G	2.1596e-09	-2.11916e-10	-1.09428	4.04698e-08	-2.11916e-10	-1.10359	1.44983e-07	-2.11916e-10	-0.912925
99309947	chr7:99309947:G:A	3.29159e-09	-2.11916e-10	-0.672834	6.19648e-08	-2.11916e-10	-0.677574	1.94587e-07	-2.11916e-10	-0.618666
99310061	chr7:99310061:A:T	2.95402e-10	-1.8686	-1.21502	5.50902e-09	-1.87696	-1.22079	4.12311e-08	-1.25101	-0.919344
99310578	chr7:99310578:A:G	2.00413e-09	-2.11916e-10	-1.169	3.75889e-08	-2.11916e-10	-1.17743	1.29187e-07	-2.11916e-10	-1.02828
99310768	chr7:99310768:C:G	3.22253e-09	-2.11916e-10	-0.694038	6.06538e-08	-2.11916e-10	-0.698959	1.90393e-07	-2.11916e-10	-0.640453
99310874	chr7:99310874:G:A	3.61205e-10	-1.6811	-1.20142	7.07608e-09	-1.65748	-1.18994	2.75515e-07	0.919897	-1.1908
99311040	chr7:99311040:G:A	4.4872e-10	-1.53045	-1.13511	8.79187e-09	-1.50521	-1.1251	1.46983e-07	0.348984	-1.24821
99311456	chr7:99311456:T:A	2.60827e-09	-2.11916e-10	-0.905516	5.14123e-08	-2.11916e-10	-0.864263	1.43899e-07	-2.11916e-10	-0.920435
99311589	chr7:99311589:T:C	1.88257e-09	-2.11916e-10	-1.23157	3.56027e-08	-2.11916e-10	-1.23172	1.03495e-07	-2.11916e-10	-1.25002
99311914	chr7:99311914:T:C	1.85572e-09	-2.11916e-10	-1.24593	3.52452e-08	-2.11916e-10	-1.24181	1.07174e-07	-2.11916e-10	-1.21509
99312192	chr7:99312192:A:G	3.39184e-10	-1.76251	-1.18291	7.03434e-09	-1.6971	-1.15624	1.16743e-06	1.91897	-0.745956
99312417	chr7:99312417:C:T	1.92131e-09	-2.11916e-10	-1.2112	3.63157e-08	-2.11916e-10	-1.21189	1.09872e-07	-2.11916e-10	-1.19023
99312465	chr7:99312465:T:TA	4.37184e-10	-1.52487	-1.16674	8.4663e-09	-1.50998	-1.15806	1.47585e-07	0.34566	-1.2408
99313793	chr7:99313793:G:A	3.20744e-09	-2.11916e-10	-0.698731	5.84079e-08	-2.11916e-10	-0.736689	2.0302e-07	-2.11916e-10	-0.57624
99313948	chr7:99313948:G:A	2.62373e-09	-2.11916e-10	-0.899606	4.84492e-08	-2.11916e-10	-0.923624	1.78819e-07	-2.11916e-10	-0.70317
99314289	chr7:99314289:T:C	3.46353e-10	-1.67617	-1.24833	6.62977e-09	-1.66744	-1.24513	3.67271e-07	1.03649	-1.01993
99314574	chr7:99314574:A:AG	3.75926e-10	-1.78941	-1.05316	6.83181e-09	-1.87681	-1.00574	0.000189254	6.78886	-0.52756
99314836	chr7:99314836:G:A	1.99131e-09	-2.11916e-10	-1.17541	3.76298e-08	-2.11916e-10	-1.17634	1.05887e-07	-2.11916e-10	-1.22717
99314879	chr7:99314879:C:T	2.99417e-10	-1.82974	-1.24038	5.42464e-09	-1.87614	-1.23705	4.18639e-08	-0.999743	-1.15538
99315325	chr7:99315325:G:A	2.08061e-09	-2.11916e-10	-1.13154	3.91229e-08	-2.11916e-10	-1.13743	1.35174e-07	-2.11916e-10	-0.982979
99315356	chr7:99315356:G:A	2.0452e-09	-2.11916e-10	-1.14871	3.84005e-08	-2.11916e-10	-1.15607	1.31787e-07	-2.11916e-10	-1.00835
99315548	chr7:99315548:T:C	2.96836e-10	-1.83562	-1.24315	5.40005e-09	-1.87742	-1.24031	4.11903e-08	-1.02555	-1.14579
99315581	chr7:99315581:T:C	8.74168e-10	-1.41208	-0.586606	1.15574e-08	-1.74688	-0.609929	7.04812e-07	1.49041	-0.822026
99316101	chr7:99316101:C:T	4.09646e-09	-2.11916e-10	-0.454081	7.40289e-08	-2.11916e-10	-0.499685	2.67775e-07	-2.11916e-10	-0.299396
99316312	chr7:99316312:C:T	1.86048e-09	-2.11916e-10	-1.24337	3.5369e-08	-2.11916e-10	-1.23831	1.07935e-07	-2.11916e-10	-1.20802
99316322	chr7:99316322:C:T	2.993e-10	-1.83284	-1.23767	5.43773e-09	-1.87683	-1.23394	4.1e-08	-1.01287	-1.16311
99316345	chr7:99316345:C:T	2.09779e-09	-2.11916e-10	-1.12332	3.94102e-08	-2.11916e-10	-1.13012	1.09901e-07	-2.11916e-10	-1.18996
99316413	chr7:99316413:T:A	2.20759e-09	-0.0623015	-1.01	1.43787e-07	1.10977	-0.945582	2.71542e-08	-1.33798	-1.25003
99316897	chr7:99316897:C:T	6.33286e-09	-2.11916e-10	-0.0184535	1.18623e-07	-2.11916e-10	-0.0281937	4.43213e-07	-2.11916e-10	0.204507
99317005	chr7:99317005:T:A	2.09349e-09	-2.11916e-10	-1.12537	4.00122e-08	-2.11916e-10	-1.11496	1.37663e-07	-2.11916e-10	-0.964737
99317778	chr7:99317778:G:A	3.11482e-10	-1.86392	-1.1667	6.59506e-09	-1.76915	-1.14867	3.43929e-08	-1.10169	-1.25
99317887	chr7:99317887:TAAA:T	3.01727e-10	-1.82107	-1.24136	5.43168e-09	-1.8737	-1.23819	4.3587e-08	-0.962793	-1.15199
99318335	chr7:99318335:T:C	3.13734e-10	-1.86257	-1.16084	6.66519e-09	-1.76501	-1.14223	3.40804e-08	-1.11081	-1.25002
99318623	chr7:99318623:A:G	1.95582e-09	-2.11916e-10	-1.1934	3.66303e-08	-2.11916e-10	-1.20326	1.25258e-07	-2.11916e-10	-1.05917
99319156	chr7:99319156:A:G	4.27374e-10	-1.46746	-1.24684	6.54045e-09	-1.68082	-1.24532	7.55098e-08	-0.397991	-1.16729
99319222	chr7:99319222:G:A	2.7593e-09	-2.11916e-10	-0.849229	5.08162e-08	-2.11916e-10	-0.875925	1.90877e-07	-2.11916e-10	-0.637914
99319622	chr7:99319622:T:C	3.58911e-10	-1.65342	-1.23546	5.98999e-09	-1.77223	-1.24182	1.4912e-07	-0.0693502	-0.815439
99319872	chr7:99319872:G:A	1.98068e-09	-2.11916e-10	-1.18076	3.7639e-08	-2.11916e-10	-1.1761	1.05533e-07	-2.11916e-10	-1.23052
99319897	chr7:99319897:C:T	1.89505e-09	-2.11916e-10	-1.22496	3.58225e-08	-2.11916e-10	-1.22556	1.07935e-07	-2.11916e-10	-1.20801
99320275	chr7:99320275:A:G	1.90841e-09	-2.11916e-10	-1.21794	3.60729e-08	-2.11916e-10	-1.2186	1.0887e-07	-2.11916e-10	-1.19939
99320921	chr7:99320921:C:G	1.88917e-09	-2.11916e-10	-1.22806	3.58051e-08	-2.11916e-10	-1.22605	1.21527e-07	-2.11916e-10	-1.08941
99321293	chr7:99321293:C:T	7.48822e-10	-1.46481	-0.688652	1.02352e-08	-1.77303	-0.70528	5.58506e-07	1.35593	-0.920208
99322124	chr7:99322124:T:C	3.08995e-09	-0.736049	-2.80088e-10	2.36956e-08	-1.63885	-2.80088e-10	6.68918e-08	-1.68647	-2.80088e-10
99322135	chr7:99322135:T:TCCAATC	3.00122e-09	-0.765187	-2.80088e-10	2.33867e-08	-1.65197	-2.80088e-10	6.61069e-08	-1.69827	-2.80088e-10
99322479	chr7:99322479:C:T	7.37269e-10	-1.2358	-0.933205	9.05377e-09	-1.6387	-0.96226	8.45506e-07	1.91732	-1.06693
99322805	chr7:99322805:G:A	2.15438e-09	-2.11916e-10	-1.0967	4.12007e-08	-2.11916e-10	-1.08569	1.07102e-07	-2.11916e-10	-1.21576
99323231	chr7:99323231:C:T	2.88292e-10	-1.86325	-1.24474	6.03811e-09	-1.77052	-1.23553	3.37469e-08	-1.14786	-1.22279
99323501	chr7:99323501:A:G	1.17707e-09	-1.70118	-2.80088e-10	1.86681e-08	-1.87732	-2.80088e-10	2.13504e-07	-0.525887	-2.80088e-10
99323666	chr7:99323666:C:T	2.45657e-09	-2.11916e-10	-0.965439	4.60011e-08	-2.11916e-10	-0.975475	1.43515e-07	-2.11916e-10	-0.923106
99323835	chr7:99323835:G:C	4.37761e-09	-0.387703	-2.80088e-10	1.46379e-07	0.182061	-2.80088e-10	4.63974e-07	0.250283	-2.80088e-10
99324156	chr7:99324156:C:T	1.9717e-09	-2.11916e-10	-1.18531	3.68032e-08	-2.11916e-10	-1.19856	1.37315e-07	-2.11916e-10	-0.967263
99324325	chr7:99324325:C:G	2.37676e-09	-2.11916e-10	-0.998465	4.47748e-08	-2.11916e-10	-1.0025	1.50074e-07	-2.11916e-10	-0.878413
99324467	chr7:99324467:A:G	4.46923e-10	-1.72445	-0.945121	7.95822e-09	-1.84898	-0.880955	0.000511796	7.90667	-0.650529
99324599	chr7:99324599:A:G	3.50083e-10	-1.81982	-1.09397	7.77574e-09	-1.67847	-1.07466	3.03037e-08	-1.24421	-1.23407
99324799	chr7:99324799:T:C	3.7982e-10	-1.7336	-1.09866	6.66871e-09	-1.85306	-1.05366	0.000536502	7.7972	-0.493918
99325123	chr7:99325123:C:A	3.38234e-10	-1.81267	-1.13555	6.22057e-09	-1.85061	-1.12567	1.11765e-05	4.22614	-0.794111
99325130	chr7:99325130:G:A	4.52343e-09	-2.11916e-10	-0.354933	8.48542e-08	-2.11916e-10	-0.363206	2.92445e-07	-2.11916e-10	-0.211267
99325189	chr7:99325189:C:G	4.4471e-10	-1.6066	-1.06793	7.68431e-09	-1.70262	-1.06234	6.30669e-05	5.7312	-0.568796
99325246	chr7:99325246:A:G	1.66726e-09	-1.35302	-2.80088e-10	2.17136e-08	-1.7262	-2.80088e-10	9.48296e-08	-1.33746	-2.80088e-10
99325681	chr7:99325681:G:A	1.84833e-09	-2.11916e-10	-1.24992	3.49569e-08	-2.11916e-10	-1.25002	1.05711e-07	-2.11916e-10	-1.22883
99325808	chr7:99325808:TGC:T	1.9833e-09	-2.11916e-10	-1.17944	3.70745e-08	-2.11916e-10	-1.19121	1.19578e-07	-2.11916e-10	-1.10558
99326100	chr7:99326100:G:A	3.46663e-09	-0.621023	-2.80088e-10	2.04946e-08	-1.78398	-2.80088e-10	8.8711e-08	-1.40416	-2.80088e-10
99326124	chr7:99326124:C:A	2.13073e-09	-2.11916e-10	-1.10774	4.07322e-08	-2.11916e-10	-1.09712	1.44197e-07	-2.11916e-10	-0.918367
99326170	chr7:99326170:C:T	1.9404e-09	-2.11916e-10	-1.20131	3.7133e-08	-2.11916e-10	-1.18963	1.04681e-07	-2.11916e-10	-1.23863
99326279	chr7:99326279:T:A	2.11813e-09	-2.11916e-10	-1.11367	4.04911e-08	-2.11916e-10	-1.10306	1.40063e-07	-2.11916e-10	-0.947454
99326639	chr7:99326639:T:C	2.92435e-09	-2.11916e-10	-0.791133	5.54553e-08	-2.11916e-10	-0.788563	1.46111e-07	-2.11916e-10	-0.905175
99326761	chr7:99326761:G:A	1.85059e-09	-2.11916e-10	-1.2487	3.5088e-08	-2.11916e-10	-1.24628	1.06383e-07	-2.11916e-10	-1.2225
99328004	chr7:99328004:CA:C	7.54605e-10	-1.16679	-0.978974	9.03367e-09	-1.59382	-1.00936	9.91353e-07	2.10611	-1.09658
99328044	chr7:99328044:G:A	4.25241e-09	-2.11916e-10	-0.41672	7.97871e-08	-2.11916e-10	-0.424779	2.73876e-07	-2.11916e-10	-0.27687
99328052	chr7:99328052:C:T	8.29852e-09	-2.11916e-10	0.251872	1.53033e-07	-2.11916e-10	0.226511	5.45837e-07	-2.11916e-10	0.412776
99328157	chr7:99328157:G:T	1.91744e-09	-1.21322	-2.80088e-10	2.2548e-08	-1.68849	-2.80088e-10	6.99338e-08	-1.64199	-2.80088e-10
99328324	chr7:99328324:A:G	3.83878e-10	-1.73906	-1.08257	6.79759e-09	-1.85215	-1.03542	0.000512228	7.78508	-0.528094
99329052	chr7:99329052:G:T	1.84918e-09	-2.11916e-10	-1.24947	3.50381e-08	-2.11916e-10	-1.2477	1.06007e-07	-2.11916e-10	-1.22604
99329718	chr7:99329718:C:G	1.16786e-08	-2.11916e-10	0.593552	2.16028e-07	-2.11916e-10	0.571268	4.74744e-07	-2.11916e-10	0.273231
99329790	chr7:99329790:A:C	2.70784e-09	-0.868054	-2.80088e-10	8.67259e-08	-0.341387	-2.80088e-10	1.67742e-06	1.53547	-2.80088e-10
99330297	chr7:99330297:C:T	2.76204e-09	-2.11916e-10	-0.848235	5.17702e-08	-2.11916e-10	-0.857325	1.64907e-07	-2.11916e-10	-0.784162
99330511	chr7:99330511:C:T	4.2063e-10	-1.76652	-0.963688	7.74751e-09	-1.81343	-0.943343	7.3251e-08	-0.354919	-1.24073
99330680	chr7:99330680:C:G	2.20871e-09	-1.0718	-2.80088e-10	5.37439e-08	-0.81991	-2.80088e-10	2.75647e-07	-0.270421	-2.80088e-10
99332080	chr7:99332080:T:G	2.18278e-09	-2.11916e-10	-1.08361	4.1432e-08	-2.11916e-10	-1.08009	1.1894e-07	-2.11916e-10	-1.11093
99332413	chr7:99332413:G:T	2.91456e-10	-1.87537	-1.2217	6.00864e-09	-1.80461	-1.20633	3.81924e-08	-1.00641	-1.2405
99332570	chr7:99332570:T:G	2.3469e-09	-2.11916e-10	-1.01111	4.42133e-08	-2.11916e-10	-1.01512	1.47844e-07	-2.11916e-10	-0.893386
99332656	chr7:99332656:T:G	1.86238e-09	-2.11916e-10	-1.24235	3.5418e-08	-2.11916e-10	-1.23692	1.04016e-07	-2.11916e-10	-1.245
99332916	chr7:99332916:A:T	3.07543e-10	-1.82486	-1.21849	5.63811e-09	-1.86148	-1.21311	2.59339e-05	5.29361	-1.01985
99333243	chr7:99333243:T:C	4.38753e-09	-2.11916e-10	-0.385438	8.2298e-08	-2.11916e-10	-0.393793	2.83037e-07	-2.11916e-10	-0.243967
99333482	chr7:99333482:A:G	3.28756e-10	-1.86055	-1.11609	6.14397e-09	-1.87508	-1.11359	7.13819e-06	3.76282	-0.779147
99334497	chr7:99334497:C:G	1.1809e-09	-1.69793	-2.80088e-10	1.87465e-08	-1.87313	-2.80088e-10	1.14081e-07	-1.15263	-2.80088e-10
99334929	chr7:99334929:C:T	2.58833e-09	-2.11916e-10	-0.913192	4.75599e-08	-2.11916e-10	-0.94215	1.60381e-07	-2.11916e-10	-0.81199
99334935	chr7:99334935:C:T	2.01398e-09	-2.11916e-10	-1.16409	3.84083e-08	-2.11916e-10	-1.15587	1.04276e-07	-2.11916e-10	-1.2425
99335627	chr7:99335627:G:A	3.01323e-10	-1.87658	-1.1872	7.26684e-09	-1.66106	-1.15975	4.71824e-08	-1.0536	-0.981926
99335886	chr7:99335886:G:A	3.9208e-10	-1.84117	-0.959326	7.42502e-09	-1.8642	-0.935083	5.39462e-08	-0.662442	-1.23911
99336066	chr7:99336066:A:G	3.83678e-10	-1.83118	-0.990974	7.21372e-09	-1.8571	-0.971057	5.72952e-08	-0.596315	-1.24501
99336632	chr7:99336632:T:G	1.93558e-09	-2.11916e-10	-1.2038	3.67332e-08	-2.11916e-10	-1.20046	1.03496e-07	-2.11916e-10	-1.25001
99336714	chr7:99336714:G:A	1.12657e-09	-1.74503	-2.80088e-10	1.88491e-08	-1.86768	-2.80088e-10	5.60787e-08	-1.86279	-2.80088e-10
99336801	chr7:99336801:C:A	3.65764e-10	-1.83117	-1.0388	6.81156e-09	-1.86078	-1.02474	1.13352e-05	4.07176	-0.625636
99337327	chr7:99337327:A:G	4.9361e-09	-2.11916e-10	-0.26763	8.96196e-08	-2.11916e-10	-0.308567	3.63388e-07	-2.11916e-10	0.00592609
99337358	chr7:99337358:T:C	1.14291e-09	-1.73063	-2.80088e-10	1.87784e-08	-1.87143	-2.80088e-10	5.55583e-08	-1.87211	-2.80088e-10
99337738	chr7:99337738:G:C	1.8516e-09	-2.11916e-10	-1.24816	3.51151e-08	-2.11916e-10	-1.24551	1.06628e-07	-2.11916e-10	-1.22019
99338802	chr7:99338802:C:T	4.13903e-09	-2.11916e-10	-0.443744	7.95475e-08	-2.11916e-10	-0.427786	2.94768e-07	-2.11916e-10	-0.203355
99338809	chr7:99338809:A:G	1.94636e-09	-2.11916e-10	-1.19824	3.65885e-08	-2.11916e-10	-1.20441	1.21822e-07	-2.11916e-10	-1.08698
99339335	chr7:99339335:C:T	3.93872e-09	-2.11916e-10	-0.493349	7.39863e-08	-2.11916e-10	-0.500261	2.51558e-07	-2.11916e-10	-0.361871
99339681	chr7:99339681:T:G	1.84978e-09	-2.11916e-10	-1.24914	3.4966e-08	-2.11916e-10	-1.24977	1.07629e-07	-2.11916e-10	-1.21085
99339786	chr7:99339786:C:T	1.242e-09	-1.64748	-2.80088e-10	1.89661e-08	-1.86149	-2.80088e-10	1.25938e-07	-1.05376	-2.80088e-10
99340299	chr7:99340299:A:G	6.5638e-09	-2.11916e-10	0.0173642	1.11951e-07	-2.11916e-10	-0.0860767	5.74309e-07	-2.11916e-10	0.463623
99340631	chr7:99340631:C:T	3.29209e-10	-1.8396	-1.13567	7.16123e-09	-1.71643	-1.11903	3.22925e-08	-1.16946	-1.24525
99340839	chr7:99340839:ATAATGC:A	2.76196e-09	-2.11916e-10	-0.848263	5.20303e-08	-2.11916e-10	-0.852314	1.35185e-07	-2.11916e-10	-0.982903
99342134	chr7:99342134:C:T	2.34771e-09	-2.11916e-10	-1.01076	4.4274e-08	-2.11916e-10	-1.01374	1.27113e-07	-2.11916e-10	-1.04446
99342394	chr7:99342394:A:C	3.24469e-10	-1.86915	-1.12062	6.09694e-09	-1.87822	-1.11813	6.03224e-06	3.60206	-0.78673
99342974	chr7:99342974:G:A	4.20616e-09	-2.11916e-10	-0.427655	7.89141e-08	-2.11916e-10	-0.435781	2.70446e-07	-2.11916e-10	-0.289473
99343000	chr7:99343000:G:T	1.88284e-09	-2.11916e-10	-1.23142	3.58603e-08	-2.11916e-10	-1.22451	1.10914e-07	-2.11916e-10	-1.18079
99343118	chr7:99343118:A:T	1.01896e-09	-1.84543	-2.80088e-10	1.90621e-08	-1.85644	-2.80088e-10	8.70452e-08	-1.42312	-2.80088e-10
99344199	chr7:99344199:G:A	1.85194e-09	-2.11916e-10	-1.24797	3.49921e-08	-2.11916e-10	-1.24902	1.08318e-07	-2.11916e-10	-1.20447
99344286	chr7:99344286:C:T	2.94073e-10	-1.85746	-1.23067	6.2384e-09	-1.75187	-1.22154	3.45044e-08	-1.1249	-1.22356
99344654	chr7:99344654:C:T	1.84813e-09	-2.11916e-10	-1.25003	3.49594e-08	-2.11916e-10	-1.24995	1.06522e-07	-2.11916e-10	-1.2212
99345366	chr7:99345366:C:T	2.92902e-10	-1.86038	-1.23174	6.18651e-09	-1.75896	-1.22281	3.51825e-08	-1.10685	-1.22215
99345432	chr7:99345432:C:T	4.16001e-09	-2.11916e-10	-0.438687	7.99556e-08	-2.11916e-10	-0.422669	2.9647e-07	-2.11916e-10	-0.197598
99345478	chr7:99345478:T:C	1.84816e-09	-2.11916e-10	-1.25001	3.49643e-08	-2.11916e-10	-1.24981	1.06314e-07	-2.11916e-10	-1.22315
99345684	chr7:99345684:G:C	3.8197e-10	-1.78167	-1.04495	6.96501e-09	-1.87004	-0.9932	0.000331087	7.42148	-0.600882
99346211	chr7:99346211:C:T	1.03476e-09	-1.83004	-2.80088e-10	2.26294e-08	-1.68489	-2.80088e-10	7.092e-08	-1.62799	-2.80088e-10
99346543	chr7:99346543:G:A	1.88628e-09	-2.11916e-10	-1.2296	3.54666e-08	-2.11916e-10	-1.23555	1.11409e-07	-2.11916e-10	-1.17634
99346715	chr7:99346715:C:T	4.57595e-09	-2.11916e-10	-0.34339	8.58163e-08	-2.11916e-10	-0.351932	2.96158e-07	-2.11916e-10	-0.198652
99347147	chr7:99347147:G:A	1.98259e-09	-1.1798	-2.80088e-10	2.46715e-08	-1.59849	-2.80088e-10	2.59277e-06	1.97094	-2.80088e-10
99347303	chr7:99347303:T:C	2.95068e-10	-1.85445	-1.23031	6.28947e-09	-1.74419	-1.22107	3.39208e-08	-1.14165	-1.22386
99347368	chr7:99347368:G:A	4.4692e-09	-2.11916e-10	-0.366996	8.38212e-08	-2.11916e-10	-0.375455	2.88717e-07	-2.11916e-10	-0.224097
99347392	chr7:99347392:T:C	1.8498e-09	-2.11916e-10	-1.24913	3.50609e-08	-2.11916e-10	-1.24705	1.06177e-07	-2.11916e-10	-1.22443
99347574	chr7:99347574:G:A	1.86278e-09	-2.11916e-10	-1.24213	3.51817e-08	-2.11916e-10	-1.24361	1.10006e-07	-2.11916e-10	-1.189
99347857	chr7:99347857:A:G	3.61738e-10	-1.83252	-1.04852	6.73567e-09	-1.86204	-1.03469	1.09794e-05	4.05625	-0.642016
99347890	chr7:99347890:A:G	1.84976e-09	-2.11916e-10	-1.24915	3.50595e-08	-2.11916e-10	-1.24709	1.06162e-07	-2.11916e-10	-1.22458
99348140	chr7:99348140:A:T	1.96489e-09	-2.11916e-10	-1.18877	3.67542e-08	-2.11916e-10	-1.19989	1.18111e-07	-2.11916e-10	-1.11792
99348235	chr7:99348235:T:C	4.41322e-10	-1.63513	-1.04706	7.27594e-09	-1.7817	-1.03786	1.93639e-07	0.113664	-0.737215
99348285	chr7:99348285:A:G	3.95559e-10	-1.75159	-1.04007	7.08731e-09	-1.86041	-0.985428	0.000484641	7.7108	-0.509181
99348299	chr7:99348299:C:A	1.9525e-09	-2.11916e-10	-1.1951	3.6956e-08	-2.11916e-10	-1.19441	1.04815e-07	-2.11916e-10	-1.23735
99349251	chr7:99349251:C:T	1.93551e-09	-2.11916e-10	-1.20384	3.69309e-08	-2.11916e-10	-1.19509	1.1379e-07	-2.11916e-10	-1.15519
99349454	chr7:99349454:C:A	1.84841e-09	-2.11916e-10	-1.24988	3.49749e-08	-2.11916e-10	-1.24951	1.0604e-07	-2.11916e-10	-1.22573
99349635	chr7:99349635:G:A	3.39079e-10	-1.82077	-1.12496	7.52009e-09	-1.6789	-1.10766	3.01384e-08	-1.24083	-1.24292
99350197	chr7:99350197:A:G	2.18564e-09	-2.11916e-10	-1.0823	4.1212e-08	-2.11916e-10	-1.08541	1.3504e-07	-2.11916e-10	-0.983976
99350385	chr7:99350385:C:T	2.01336e-09	-2.11916e-10	-1.1644	3.73782e-08	-2.11916e-10	-1.18305	1.20402e-07	-2.11916e-10	-1.09871
99350464	chr7:99350464:G:C	2.73966e-09	-2.11916e-10	-0.856372	5.19138e-08	-2.11916e-10	-0.854556	1.37904e-07	-2.11916e-10	-0.962983
99351401	chr7:99351401:TAG:T	1.97235e-09	-2.11916e-10	-1.18498	3.68841e-08	-2.11916e-10	-1.19636	1.1864e-07	-2.11916e-10	-1.11345
99351471	chr7:99351471:G:A	1.8712e-09	-2.11916e-10	-1.23762	3.56305e-08	-2.11916e-10	-1.23094	1.04423e-07	-2.11916e-10	-1.24109
99352147	chr7:99352147:C:T	1.84825e-09	-2.11916e-10	-1.24997	3.49731e-08	-2.11916e-10	-1.24956	1.06174e-07	-2.11916e-10	-1.22446
99352727	chr7:99352727:G:A	3.73059e-10	-1.83098	-1.01925	6.93578e-09	-1.86117	-1.00628	1.17739e-05	4.06932	-0.585223
99352767	chr7:99352767:C:T	1.84961e-09	-2.11916e-10	-1.24923	3.49763e-08	-2.11916e-10	-1.24947	1.06776e-07	-2.11916e-10	-1.21881
99353189	chr7:99353189:C:T	1.85275e-09	-2.11916e-10	-1.24754	3.498e-08	-2.11916e-10	-1.24936	1.04157e-07	-2.11916e-10	-1.24364
99353303	chr7:99353303:C:T	1.85451e-09	-2.11916e-10	-1.24658	3.50588e-08	-2.11916e-10	-1.24711	1.08026e-07	-2.11916e-10	-1.20717
99353671	chr7:99353671:G:A	1.8702e-09	-2.11916e-10	-1.23816	3.56082e-08	-2.11916e-10	-1.23156	1.0438e-07	-2.11916e-10	-1.24151
99354032	chr7:99354032:C:T	1.86965e-09	-2.11916e-10	-1.23845	3.55947e-08	-2.11916e-10	-1.23194	1.04354e-07	-2.11916e-10	-1.24175
99354241	chr7:99354241:G:A	2.15017e-09	-1.09866	-2.80088e-10	3.27718e-08	-1.31457	-2.80088e-10	9.28932e-08	-1.35809	-2.80088e-10
99354354	chr7:99354354:C:T	1.86499e-09	-2.11916e-10	-1.24095	3.54839e-08	-2.11916e-10	-1.23506	1.04134e-07	-2.11916e-10	-1.24386
99354661	chr7:99354661:A:G	2.41523e-09	-0.982412	-2.80088e-10	7.51636e-08	-0.484474	-2.80088e-10	1.3759e-06	1.33732	-2.80088e-10
99355110	chr7:99355110:G:A	2.03443e-09	-2.11916e-10	-1.15399	3.82003e-08	-2.11916e-10	-1.1613	1.07368e-07	-2.11916e-10	-1.21328
99355146	chr7:99355146:G:C	1.86701e-09	-2.11916e-10	-1.23987	3.55317e-08	-2.11916e-10	-1.23372	1.04226e-07	-2.11916e-10	-1.24298
99355602	chr7:99355602:A:G	1.85353e-09	-2.11916e-10	-1.24711	3.51005e-08	-2.11916e-10	-1.24593	1.04894e-07	-2.11916e-10	-1.23659
99355692	chr7:99355692:C:T	3.55806e-09	-2.11916e-10	-0.594989	6.45746e-08	-2.11916e-10	-0.636319	2.29649e-07	-2.11916e-10	-0.452991
99356041	chr7:99356041:G:C	2.04502e-09	-2.11916e-10	-1.1488	3.8605e-08	-2.11916e-10	-1.15076	1.07519e-07	-2.11916e-10	-1.21188
99356195	chr7:99356195:C:A	5.84446e-10	-1.22537	-1.17593	9.73432e-09	-1.36643	-1.16205	3.73049e-07	1.23332	-1.20115
99356240	chr7:99356240:C:T	3.59229e-10	-1.84542	-1.04257	6.71382e-09	-1.86965	-1.03032	9.52855e-06	3.89682	-0.624317
99356376	chr7:99356376:G:A	1.8511e-09	-2.11916e-10	-1.24842	3.49815e-08	-2.11916e-10	-1.24932	1.08072e-07	-2.11916e-10	-1.20675
99356495	chr7:99356495:CT:C	1.01633e-09	-1.84801	-2.80088e-10	1.9023e-08	-1.85849	-2.80088e-10	8.78851e-08	-1.41351	-2.80088e-10
99356668	chr7:99356668:G:A	5.48963e-10	-1.27843	-1.1855	9.19121e-09	-1.41345	-1.17245	3.35296e-07	1.118	-1.19253
99356671	chr7:99356671:G:A	5.59956e-10	-1.2723	-1.1718	9.38152e-09	-1.40787	-1.15753	3.35355e-07	1.13004	-1.20439
99357928	chr7:99357928:G:A	3.72134e-10	-1.61686	-1.23585	5.42856e-09	-1.87764	-1.23482	2.13968e-08	-1.84734	-0.978966
99358674	chr7:99358674:G:A	3.1046e-09	-2.11916e-10	-0.731319	5.84024e-08	-2.11916e-10	-0.736784	1.66135e-07	-2.11916e-10	-0.77674
99358761	chr7:99358761:A:G	1.85777e-09	-2.11916e-10	-1.24483	3.51936e-08	-2.11916e-10	-1.24328	1.0445e-07	-2.11916e-10	-1.24084
99358924	chr7:99358924:C:T	5.00861e-09	-2.11916e-10	-0.253046	9.03463e-08	-2.11916e-10	-0.30049	3.82933e-07	-2.11916e-10	0.0583161
99359121	chr7:99359121:G:A	4.78439e-09	-2.11916e-10	-0.298847	8.96504e-08	-2.11916e-10	-0.308223	3.11161e-07	-2.11916e-10	-0.149233
99359132	chr7:99359132:C:T	3.48399e-10	-1.84684	-1.07177	6.50959e-09	-1.87136	-1.05951	1.00025e-05	3.98615	-0.665099
99360257	chr7:99360257:C:T	2.93195e-10	-1.87267	-1.21845	6.10023e-09	-1.79346	-1.20235	3.68526e-08	-1.04031	-1.24231
99360692	chr7:99360692:C:G	8.67839e-10	-1.11354	-0.892416	1.01084e-08	-1.56558	-0.925197	1.17428e-06	2.20105	-1.02219
99361330	chr7:99361330:C:A	5.01487e-09	-2.11916e-10	-0.251798	9.04579e-08	-2.11916e-10	-0.299256	3.83497e-07	-2.11916e-10	0.0597885
99362077	chr7:99362077:T:C	3.8609e-10	-1.78767	-1.02822	7.16445e-09	-1.82545	-1.00956	6.97919e-08	-0.39503	-1.249
99362312	chr7:99362312:A:T	1.93205e-09	-2.11916e-10	-1.20562	3.6917e-08	-2.11916e-10	-1.19547	1.03494e-07	-2.11916e-10	-1.25003
99363145	chr7:99363145:C:T	1.86416e-09	-2.11916e-10	-1.24139	3.5464e-08	-2.11916e-10	-1.23562	1.04087e-07	-2.11916e-10	-1.24431
99363445	chr7:99363445:A:AT	1.19383e-09	-1.68704	-2.80088e-10	1.9608e-08	-1.82821	-2.80088e-10	3.8937e-07	0.0749872	-2.80088e-10
99363708	chr7:99363708:C:T	2.91837e-09	-2.11916e-10	-0.79318	5.53134e-08	-2.11916e-10	-0.791126	1.45934e-07	-2.11916e-10	-0.906386
99363836	chr7:99363836:C:T	1.58196e-09	-1.10483	-0.300706	1.78287e-08	-1.55697	-0.36636	1.94888e-06	2.17996	-0.494491
99364115	chr7:99364115:C:T	3.54626e-10	-1.8411	-1.05979	6.67037e-09	-1.86395	-1.04251	5.38746e-08	-0.652863	-1.25002
99365140	chr7:99365140:A:G	1.87978e-09	-2.11916e-10	-1.23305	3.5824e-08	-2.11916e-10	-1.22552	1.04825e-07	-2.11916e-10	-1.23725
99365216	chr7:99365216:C:T	1.03665e-09	-1.82821	-2.80088e-10	1.86566e-08	-1.87794	-2.80088e-10	5.51901e-08	-1.87876	-2.80088e-10
99365273	chr7:99365273:G:A	1.90342e-09	-2.11916e-10	-1.22055	3.58357e-08	-2.11916e-10	-1.2252	1.03886e-07	-2.11916e-10	-1.24625
99365532	chr7:99365532:T:C	2.89732e-10	-1.85318	-1.24983	5.64944e-09	-1.82872	-1.24386	9.63419e-06	3.19856	0.0849656
99365717	chr7:99365717:C:T	5.60381e-10	-1.79862	-0.644724	1.05887e-08	-1.87641	-0.567941	3.06984e-07	1.08684	-1.24959
99367083	chr7:99367083:T:A	3.05758e-10	-1.79925	-1.24992	5.92788e-09	-1.77728	-1.2472	5.82486e-06	2.63817	0.142178
99367284	chr7:99367284:C:T	2.63508e-09	-2.11916e-10	-0.895292	4.9027e-08	-2.11916e-10	-0.91177	1.85977e-07	-2.11916e-10	-0.663922
99367452	chr7:99367452:T:C	1.89274e-09	-2.11916e-10	-1.22618	3.56041e-08	-2.11916e-10	-1.23168	1.07541e-07	-2.11916e-10	-1.21167
99367992	chr7:99367992:G:A	3.71916e-10	-1.74846	-1.10484	6.76699e-09	-1.7824	-1.10969	1.0542e-07	-0.124824	-1.10677
99368035	chr7:99368035:A:G	4.06573e-10	-1.75618	-1.00802	7.33532e-09	-1.86216	-0.949276	0.000452202	7.69849	-0.566147
99368477	chr7:99368477:C:T	2.06908e-09	-2.11916e-10	-1.1371	3.95367e-08	-2.11916e-10	-1.12691	1.39283e-07	-2.11916e-10	-0.953034
99368763	chr7:99368763:C:T	4.77737e-09	-2.11916e-10	-0.300315	8.75514e-08	-2.11916e-10	-0.331915	3.70819e-07	-2.11916e-10	0.0261699
99368940	chr7:99368940:G:A	5.67683e-10	-1.67309	-0.757305	1.3695e-08	-1.48177	-0.705339	3.1561e-08	-1.6838	-0.753825
99369109	chr7:99369109:A:ATGT	4.40109e-09	-2.11916e-10	-0.382353	8.25527e-08	-2.11916e-10	-0.390704	2.83986e-07	-2.11916e-10	-0.240621
99369110	chr7:99369110:A:G	4.39868e-09	-2.11916e-10	-0.3829	8.25067e-08	-2.11916e-10	-0.391261	2.83821e-07	-2.11916e-10	-0.241202
99369113	chr7:99369113:ACT:A	4.39868e-09	-2.11916e-10	-0.3829	8.25067e-08	-2.11916e-10	-0.391261	2.83821e-07	-2.11916e-10	-0.241202
99369238	chr7:99369238:G:GT	5.49322e-09	-2.11916e-10	-0.16069	1.03888e-07	-2.11916e-10	-0.160826	4.19252e-07	-2.11916e-10	0.148928
99369540	chr7:99369540:G:A	1.01017e-09	-1.85409	-2.80088e-10	2.64902e-08	-1.52737	-2.80088e-10	5.62549e-08	-1.85965	-2.80088e-10
99369585	chr7:99369585:C:T	1.8971e-09	-2.11916e-10	-1.22388	3.56398e-08	-2.11916e-10	-1.23068	1.12618e-07	-2.11916e-10	-1.16554
99369684	chr7:99369684:T:C	1.84832e-09	-2.11916e-10	-1.24993	3.49569e-08	-2.11916e-10	-1.25003	1.06784e-07	-2.11916e-10	-1.21874
99370480	chr7:99370480:C:T	2.09534e-09	-2.11916e-10	-1.12449	3.95377e-08	-2.11916e-10	-1.12689	1.092e-07	-2.11916e-10	-1.19637
99371137	chr7:99371137:C:T	1.16742e-09	-1.64287	-0.0665375	1.87765e-08	-1.80723	-0.0643065	1.04978e-06	0.337056	0.729738
99371267	chr7:99371267:G:A	2.68925e-09	-2.11916e-10	-0.874942	5.10445e-08	-2.11916e-10	-0.871442	1.37343e-07	-2.11916e-10	-0.967062
99371430	chr7:99371430:C:T	1.85345e-09	-2.11916e-10	-1.24716	3.49905e-08	-2.11916e-10	-1.24906	1.06984e-07	-2.11916e-10	-1.21687
99371489	chr7:99371489:C:T	2.00573e-09	-2.11916e-10	-1.1682	3.75495e-08	-2.11916e-10	-1.17848	1.06366e-07	-2.11916e-10	-1.22266
99371490	chr7:99371490:C:T	1.85643e-09	-2.11916e-10	-1.24555	3.50259e-08	-2.11916e-10	-1.24805	1.07519e-07	-2.11916e-10	-1.21188
99371659	chr7:99371659:A:G	1.94788e-09	-0.761375	-0.436091	1.9246e-08	-1.34828	-0.498554	4.01176e-06	3.04382	-0.636382
99372501	chr7:99372501:G:C	3.68275e-10	-1.62293	-1.2402	5.92949e-09	-1.79823	-1.22598	0.00391586	8.9201	0.370903
99372591	chr7:99372591:T:G	3.67152e-10	-1.62683	-1.23936	5.9218e-09	-1.80083	-1.22467	0.00376348	8.89095	0.360358
99372604	chr7:99372604:G:T	1.97642e-09	-2.11916e-10	-1.18292	3.69454e-08	-2.11916e-10	-1.1947	1.18956e-07	-2.11916e-10	-1.11079
99372621	chr7:99372621:C:T	1.97642e-09	-2.11916e-10	-1.18292	3.69454e-08	-2.11916e-10	-1.1947	1.18956e-07	-2.11916e-10	-1.11079
99373052	chr7:99373052:C:T	3.93944e-10	-1.55882	-1.23693	6.13863e-09	-1.76837	-1.22117	0.00507781	9.21086	0.339987
99373089	chr7:99373089:C:T	1.87745e-09	-1.23429	-2.80088e-10	1.97615e-08	-1.8204	-2.80088e-10	5.78158e-08	-1.83228	-2.80088e-10
99373187	chr7:99373187:G:A	2.60409e-09	-2.11916e-10	-0.90712	4.94816e-08	-2.11916e-10	-0.90254	1.29854e-07	-2.11916e-10	-1.02313
99373644	chr7:99373644:T:C	1.94533e-09	-2.11916e-10	-1.19878	3.71959e-08	-2.11916e-10	-1.18794	1.04294e-07	-2.11916e-10	-1.24233
99373697	chr7:99373697:A:G	3.30359e-10	-1.86138	-1.1104	6.39903e-09	-1.87066	-1.07733	1.77117e-07	0.461749	-1.17448
99373706	chr7:99373706:T:C	3.16754e-10	-1.84651	-1.16732	5.96379e-09	-1.87695	-1.14148	2.17402e-07	0.612335	-1.12013
99373710	chr7:99373710:A:G	3.29838e-10	-1.83155	-1.14181	6.12739e-09	-1.87886	-1.11251	2.38812e-07	0.73406	-1.14793
99373712	chr7:99373712:A:G	3.3196e-10	-1.85015	-1.11679	6.32066e-09	-1.87601	-1.08431	2.01266e-07	0.58515	-1.17007
99373715	chr7:99373715:C:T	2.10842e-09	-1.61058	0.492312	3.30486e-08	-1.78954	0.483384	1.82897e-06	0.219079	1.40289
99373817	chr7:99373817:C:T	1.95184e-09	-1.19543	-2.80088e-10	2.0006e-08	-1.80811	-2.80088e-10	5.84562e-08	-1.82127	-2.80088e-10
99373873	chr7:99373873:A:G	4.30108e-09	-2.11916e-10	-0.405339	8.07016e-08	-2.11916e-10	-0.413382	2.77474e-07	-2.11916e-10	-0.263816
99374039	chr7:99374039:GCT:G	4.27378e-10	-1.48354	-1.23075	6.59486e-09	-1.70552	-1.21233	0.00923736	9.86109	0.28813
99374103	chr7:99374103:G:T	1.76412e-09	-1.79809	0.50154	2.95372e-08	-1.87506	0.456571	1.45568e-06	0.637249	0.756436
99374487	chr7:99374487:G:A	4.1142e-09	-2.11916e-10	-0.449761	7.901e-08	-2.11916e-10	-0.434566	2.9316e-07	-2.11916e-10	-0.208825
99374730	chr7:99374730:A:G	1.85045e-09	-2.11916e-10	-1.24878	3.50609e-08	-2.11916e-10	-1.24705	1.04247e-07	-2.11916e-10	-1.24278
99374800	chr7:99374800:C:T	2.63415e-09	-2.11916e-10	-0.895644	4.88408e-08	-2.11916e-10	-0.915575	1.85817e-07	-2.11916e-10	-0.664781
99374938	chr7:99374938:A:T	1.00953e-08	-2.11916e-10	0.44787	1.86488e-07	-2.11916e-10	0.424226	7.1608e-07	-2.11916e-10	0.684248
99375095	chr7:99375095:TC:T	2.98327e-10	-1.86586	-1.20791	5.72589e-09	-1.87031	-1.18883	2.20027e-07	0.549416	-1.04521
99375575	chr7:99375575:C:CT	2.06878e-09	-2.11916e-10	-1.13725	3.88163e-08	-2.11916e-10	-1.1453	1.3461e-07	-2.11916e-10	-0.98716
99375656	chr7:99375656:C:G	3.02304e-10	-1.86374	-1.19679	5.79248e-09	-1.87198	-1.1756	2.21555e-07	0.578242	-1.06711
99375907	chr7:99375907:C:T	2.57766e-09	-0.537171	-0.38015	2.38596e-08	-1.19648	-0.435475	6.35606e-06	3.53919	-0.671572
99376364	chr7:99376364:GCAAGACAC:G	1.86569e-09	-2.11916e-10	-1.24058	3.53917e-08	-2.11916e-10	-1.23766	1.04002e-07	-2.11916e-10	-1.24513
99376415	chr7:99376415:T:A	1.37575e-09	-1.70033	0.155125	2.28034e-08	-1.83648	0.159247	1.54525e-06	0.464211	0.989188
99376596	chr7:99376596:C:T	1.13579e-09	-1.73687	-2.80088e-10	1.9079e-08	-1.85555	-2.80088e-10	5.01209e-07	0.327478	-2.80088e-10
99376669	chr7:99376669:G:A	4.52396e-09	-2.11916e-10	-0.354818	8.73528e-08	-2.11916e-10	-0.334185	2.60346e-07	-2.11916e-10	-0.327533
99376801	chr7:99376801:C:T	3.2061e-09	-0.699149	-2.80088e-10	1.08326e-07	-0.118992	-2.80088e-10	2.41939e-06	1.90173	-2.80088e-10
99376965	chr7:99376965:G:A	3.12404e-10	-1.87629	-1.15137	5.72852e-09	-1.87059	-1.1881	5.00138e-05	3.88842	1.04209
99377175	chr7:99377175:GT:G	4.23093e-09	-2.11916e-10	-0.421782	7.9394e-08	-2.11916e-10	-0.429718	2.72586e-07	-2.11916e-10	-0.281591
99377316	chr7:99377316:T:C	4.60971e-10	-1.39394	-1.24469	6.8236e-09	-1.63465	-1.2491	0.0180387	10.3503	0.468224
99377634	chr7:99377634:T:TC	1.89528e-09	-2.11916e-10	-1.22484	3.56118e-08	-2.11916e-10	-1.23146	1.11749e-07	-2.11916e-10	-1.17329
99377938	chr7:99377938:A:AG	1.96359e-09	-2.11916e-10	-1.18943	3.75002e-08	-2.11916e-10	-1.17979	1.26251e-07	-2.11916e-10	-1.05127
99377996	chr7:99377996:C:T	1.99188e-09	-2.11916e-10	-1.17512	3.73099e-08	-2.11916e-10	-1.18488	1.05942e-07	-2.11916e-10	-1.22665
99378152	chr7:99378152:C:T	2.21388e-09	-2.11916e-10	-1.06946	4.15149e-08	-2.11916e-10	-1.07809	1.1562e-07	-2.11916e-10	-1.13923
99378192	chr7:99378192:C:T	1.88344e-09	-2.11916e-10	-1.23111	3.57692e-08	-2.11916e-10	-1.22705	1.03587e-07	-2.11916e-10	-1.24913
99378491	chr7:99378491:C:G	2.05998e-09	-2.11916e-10	-1.14151	3.86478e-08	-2.11916e-10	-1.14965	1.33744e-07	-2.11916e-10	-0.993615
99378543	chr7:99378543:C:T	3.39255e-09	-2.11916e-10	-0.642622	6.39563e-08	-2.11916e-10	-0.645941	1.51275e-07	-2.11916e-10	-0.870444
99378619	chr7:99378619:G:T	3.5139e-09	-0.312903	-0.294576	3.04939e-08	-1.03411	-0.352509	1.06906e-05	3.98927	-0.601698
99378930	chr7:99378930:C:G	1.84867e-09	-2.11916e-10	-1.24974	3.49901e-08	-2.11916e-10	-1.24908	1.05862e-07	-2.11916e-10	-1.22741
99379327	chr7:99379327:C:G	2.03082e-09	-2.11916e-10	-1.15576	3.86016e-08	-2.11916e-10	-1.15085	1.15043e-07	-2.11916e-10	-1.14424
99379444	chr7:99379444:A:G	1.88889e-09	-1.67894	0.450719	3.09424e-08	-1.8265	0.454487	2.06553e-06	0.395892	1.34771
99379509	chr7:99379509:C:T	1.85164e-09	-2.11916e-10	-1.24813	3.5072e-08	-2.11916e-10	-1.24674	1.05096e-07	-2.11916e-10	-1.23467
99379897	chr7:99379897:G:A	6.98183e-09	-2.11916e-10	0.0791059	1.26776e-07	-2.11916e-10	0.0382813	3.26285e-07	-2.11916e-10	-0.101772
99379905	chr7:99379905:A:G	3.75634e-10	-1.86606	-0.977282	7.47956e-09	-1.87112	-0.920846	2.36341e-07	0.78667	-1.21094
99379927	chr7:99379927:G:A	2.06242e-09	-2.11916e-10	-1.14032	3.88677e-08	-2.11916e-10	-1.14398	1.08658e-07	-2.11916e-10	-1.20134
99380020	chr7:99380020:T:C	1.84816e-09	-2.11916e-10	-1.25001	3.49598e-08	-2.11916e-10	-1.24994	1.06603e-07	-2.11916e-10	-1.22043
99380334	chr7:99380334:C:T	2.10869e-09	-2.11916e-10	-1.11814	3.97696e-08	-2.11916e-10	-1.12104	1.09507e-07	-2.11916e-10	-1.19356
99380758	chr7:99380758:C:T	1.97271e-09	-2.11916e-10	-1.1848	3.77437e-08	-2.11916e-10	-1.17332	1.2254e-07	-2.11916e-10	-1.08111
99381100	chr7:99381100:T:G	2.80583e-09	-0.832506	-2.80088e-10	7.69023e-08	-0.461605	-2.80088e-10	2.91447e-07	-0.214686	-2.80088e-10
99381132	chr7:99381132:A:G	4.44283e-10	-1.632	-1.0435	9.10017e-09	-1.49867	-1.09718	7.99499e-06	1.6376	1.45942
99381486	chr7:99381486:C:T	7.84553e-09	-2.11916e-10	0.195739	1.42134e-07	-2.11916e-10	0.152632	3.54224e-07	-2.11916e-10	-0.0196136
99381493	chr7:99381493:T:A	2.06838e-09	-2.11916e-10	-1.13744	3.86436e-08	-2.11916e-10	-1.14976	1.09197e-07	-2.11916e-10	-1.19639
99381630	chr7:99381630:G:A	2.64143e-09	-2.11916e-10	-0.892883	5.00376e-08	-2.11916e-10	-0.891366	1.181e-07	-2.11916e-10	-1.11801
99381703	chr7:99381703:G:A	1.46348e-09	-1.48339	-2.80088e-10	1.86499e-08	-1.8783	-2.80088e-10	5.52341e-08	-1.87796	-2.80088e-10
99381828	chr7:99381828:T:C	2.60978e-09	-2.11916e-10	-0.904939	4.94301e-08	-2.11916e-10	-0.903582	1.17203e-07	-2.11916e-10	-1.12564
99382164	chr7:99382164:G:A	5.77638e-09	-2.11916e-10	-0.110429	1.11564e-07	-2.11916e-10	-0.089544	4.42578e-07	-2.11916e-10	0.203073
99382419	chr7:99382419:AG:A	2.4148e-09	-2.11916e-10	-0.982588	4.49635e-08	-2.11916e-10	-0.998289	1.74137e-07	-2.11916e-10	-0.729704
99382993	chr7:99382993:C:T	9.23907e-09	-2.11916e-10	0.359236	1.67025e-07	-2.11916e-10	0.314004	4.29738e-07	-2.11916e-10	0.173631
99383036	chr7:99383036:T:G	4.15048e-10	-1.49784	-1.24573	6.29127e-09	-1.71506	-1.24991	0.0166347	9.8756	0.861854
99383256	chr7:99383256:A:G	3.60829e-10	-1.64098	-1.24257	5.85027e-09	-1.80715	-1.23051	0.00463256	9.02749	0.431589
99383523	chr7:99383523:G:A	2.60591e-09	-2.11916e-10	-0.906423	4.93577e-08	-2.11916e-10	-0.905047	1.17117e-07	-2.11916e-10	-1.12637
99383600	chr7:99383600:C:T	2.40987e-09	-2.11916e-10	-0.984631	4.65775e-08	-2.11916e-10	-0.963022	1.6133e-07	-2.11916e-10	-0.806093
99383610	chr7:99383610:A:G	3.93492e-10	-1.54961	-1.24729	6.08552e-09	-1.7482	-1.25003	0.0120757	9.59255	0.824607
99383843	chr7:99383843:C:T	2.15157e-09	-2.11916e-10	-1.09801	4.055e-08	-2.11916e-10	-1.1016	1.11043e-07	-2.11916e-10	-1.17962
99383927	chr7:99383927:T:A	3.91437e-09	-2.11916e-10	-0.499551	7.49525e-08	-2.11916e-10	-0.487286	2.68381e-07	-2.11916e-10	-0.297137
99384799	chr7:99384799:G:A	1.84824e-09	-2.11916e-10	-1.24997	3.49839e-08	-2.11916e-10	-1.24925	1.04823e-07	-2.11916e-10	-1.23727
99385145	chr7:99385145:G:A	1.84813e-09	-2.11916e-10	-1.25003	3.49727e-08	-2.11916e-10	-1.24957	1.04974e-07	-2.11916e-10	-1.23584
99385711	chr7:99385711:C:T	1.84814e-09	-2.11916e-10	-1.25002	3.49751e-08	-2.11916e-10	-1.2495	1.04935e-07	-2.11916e-10	-1.2362
99386080	chr7:99386080:G:A	1.09603e-09	-1.77251	-2.80088e-10	2.11771e-08	-1.75122	-2.80088e-10	8.99488e-08	-1.3903	-2.80088e-10
99386590	chr7:99386590:G:A	9.83971e-10	-1.78906	-0.0913002	1.73343e-08	-1.8683	-0.0831518	1.37485e-06	0.74255	0.594007
99386731	chr7:99386731:G:C	5.18654e-09	-1.72791	1.50977	8.59748e-08	-1.84389	1.4938	1.04686e-05	0.611294	2.7553
99386776	chr7:99386776:C:T	5.97151e-10	-1.84792	-0.531872	1.18832e-08	-1.87876	-0.450254	2.85208e-07	1.00088	-1.2372
99386922	chr7:99386922:A:G	1.84814e-09	-2.11916e-10	-1.25002	3.49755e-08	-2.11916e-10	-1.24949	1.0493e-07	-2.11916e-10	-1.23625
99387256	chr7:99387256:A:T	3.3522e-09	-0.665146	0.0105567	3.19077e-08	-1.28076	-0.060536	7.11494e-06	3.32905	-0.348644
99387512	chr7:99387512:C:T	3.01661e-09	-0.742206	-0.0178657	2.95199e-08	-1.331	-0.088078	5.97313e-06	3.17817	-0.37269
99387524	chr7:99387524:G:A	2.57514e-09	-2.11916e-10	-0.918302	4.91875e-08	-2.11916e-10	-0.9085	1.47052e-07	-2.11916e-10	-0.898755
99387691	chr7:99387691:C:T	1.45389e-09	-1.48996	-2.80088e-10	3.30513e-08	-1.30608	-2.80088e-10	5.58012e-08	-1.86775	-2.80088e-10
99387716	chr7:99387716:G:A	1.88847e-09	-2.11916e-10	-1.22844	3.55392e-08	-2.11916e-10	-1.2335	1.03735e-07	-2.11916e-10	-1.2477
99387785	chr7:99387785:G:A	2.9297e-10	-1.85531	-1.23659	6.00618e-09	-1.76563	-1.24572	5.98157e-08	-0.810319	-0.987958
99387883	chr7:99387883:G:C	8.03771e-10	-1.03671	-1.04594	2.45177e-08	-0.647443	-0.957301	1.59353e-08	-1.87103	-1.24998
99387957	chr7:99387957:T:C	2.56138e-09	-2.11916e-10	-0.92366	4.87808e-08	-2.11916e-10	-0.916803	1.15359e-07	-2.11916e-10	-1.14149
99388013	chr7:99388013:C:T	4.40794e-09	-2.11916e-10	-0.380797	8.39226e-08	-2.11916e-10	-0.374246	2.1764e-07	-2.11916e-10	-0.5067
99388657	chr7:99388657:G:A	5.93415e-09	-2.11916e-10	-0.0834813	1.14705e-07	-2.11916e-10	-0.061778	4.56669e-07	-2.11916e-10	0.234414
99389084	chr7:99389084:G:A	1.8506e-09	-2.11916e-10	-1.24869	3.50926e-08	-2.11916e-10	-1.24615	1.03527e-07	-2.11916e-10	-1.24971
99389094	chr7:99389094:G:A	2.20909e-09	-2.11916e-10	-1.07163	4.13072e-08	-2.11916e-10	-1.0831	1.15413e-07	-2.11916e-10	-1.14103
99389367	chr7:99389367:G:A	2.68972e-09	-2.11916e-10	-0.874766	4.94149e-08	-2.11916e-10	-0.903888	1.76807e-07	-2.11916e-10	-0.714483
99389524	chr7:99389524:G:A	3.15041e-09	-0.716671	-2.80088e-10	2.21985e-08	-1.70412	-2.80088e-10	7.03778e-08	-1.63567	-2.80088e-10
99389842	chr7:99389842:C:T	2.69859e-09	-2.11916e-10	-0.871476	5.11187e-08	-2.11916e-10	-0.86999	1.19626e-07	-2.11916e-10	-1.10518
99390261	chr7:99390261:G:C	1.00622e-08	-2.11916e-10	0.444583	1.90591e-07	-2.11916e-10	0.445987	8.11768e-07	-2.11916e-10	0.80967
99390567	chr7:99390567:A:G	7.66008e-09	-2.11916e-10	0.171817	1.38741e-07	-2.11916e-10	0.128472	3.46924e-07	-2.11916e-10	-0.0404392
99390569	chr7:99390569:G:A	6.57984e-09	-2.11916e-10	0.0198058	1.27318e-07	-2.11916e-10	0.0425457	5.127e-07	-2.11916e-10	0.350148
99390705	chr7:99390705:T:A	1.01466e-09	-1.84966	-2.80088e-10	1.94401e-08	-1.8368	-2.80088e-10	1.37881e-07	-0.963154	-2.80088e-10
99390719	chr7:99390719:A:G	1.02411e-09	-1.84039	-2.80088e-10	1.927e-08	-1.84559	-2.80088e-10	1.398e-07	-0.949333	-2.80088e-10
99391477	chr7:99391477:G:A	1.03613e-09	-1.82871	-2.80088e-10	1.86712e-08	-1.87716	-2.80088e-10	5.52042e-08	-1.87851	-2.80088e-10
99392003	chr7:99392003:G:A	2.83928e-10	-1.87323	-1.25001	5.44373e-09	-1.86213	-1.24755	2.45294e-07	0.442922	-0.830009
99393398	chr7:99393398:C:T	1.93297e-09	-2.11916e-10	-1.20515	3.62039e-08	-2.11916e-10	-1.21497	1.15107e-07	-2.11916e-10	-1.14369
99393515	chr7:99393515:C:T	7.19165e-09	-2.11916e-10	0.108716	1.30385e-07	-2.11916e-10	0.0663493	3.2732e-07	-2.11916e-10	-0.0986046
99393544	chr7:99393544:G:A	3.75016e-09	-2.11916e-10	-0.542406	7.07018e-08	-2.11916e-10	-0.545669	1.64173e-07	-2.11916e-10	-0.788621
99393574	chr7:99393574:G:T	3.76759e-10	-1.87088	-0.969472	8.02471e-09	-1.80277	-0.918846	1.12379e-07	0.0770643	-1.24473
99393614	chr7:99393614:C:T	6.88085e-09	-2.11916e-10	0.064537	1.26796e-07	-2.11916e-10	0.0384353	5.80692e-07	-2.11916e-10	0.474676
99395489	chr7:99395489:A:G	6.13905e-10	-1.23545	-1.11667	1.03108e-08	-1.36174	-1.10921	1.95544e-07	0.633663	-1.24742
99395491	chr7:99395491:G:A	2.36257e-09	-2.11916e-10	-1.00446	4.49522e-08	-2.11916e-10	-0.998541	1.10387e-07	-2.11916e-10	-1.18555
99395731	chr7:99395731:C:T	5.3008e-09	-1.69151	1.49517	8.73398e-08	-1.82487	1.49054	8.57702e-06	0.458987	2.70831
99395942	chr7:99395942:G:A	2.34272e-09	-2.11916e-10	-1.01289	4.50585e-08	-2.11916e-10	-0.996178	1.5563e-07	-2.11916e-10	-0.842064
99396244	chr7:99396244:G:A	2.35437e-09	-2.11916e-10	-1.00793	4.47949e-08	-2.11916e-10	-1.00205	1.10191e-07	-2.11916e-10	-1.18733
99396869	chr7:99396869:C:T	9.65607e-10	-1.74631	-0.152893	1.67497e-08	-1.8501	-0.135657	1.0028e-06	0.522809	0.498201
99396932	chr7:99396932:C:T	2.27576e-09	-2.11916e-10	-1.04189	4.24679e-08	-2.11916e-10	-1.05539	1.17235e-07	-2.11916e-10	-1.12536
99397177	chr7:99397177:G:A	1.84876e-09	-2.11916e-10	-1.24969	3.49567e-08	-2.11916e-10	-1.25003	1.05518e-07	-2.11916e-10	-1.23066
99398101	chr7:99398101:G:A	1.26695e-09	-1.62759	-2.80088e-10	2.01959e-08	-1.79866	-2.80088e-10	3.55944e-07	-0.0147715	-2.80088e-10
99398613	chr7:99398613:C:T	1.99135e-09	-2.11916e-10	-1.17539	3.73404e-08	-2.11916e-10	-1.18406	1.32081e-07	-2.11916e-10	-1.00613
99399229	chr7:99399229:T:C	2.43386e-09	-2.11916e-10	-0.974725	4.6937e-08	-2.11916e-10	-0.955334	1.63052e-07	-2.11916e-10	-0.795476
99399340	chr7:99399340:G:A	2.43244e-09	-2.11916e-10	-0.97531	4.69083e-08	-2.11916e-10	-0.955947	1.62937e-07	-2.11916e-10	-0.796179
99399484	chr7:99399484:C:T	8.25574e-09	-2.11916e-10	0.246703	1.49061e-07	-2.11916e-10	0.200215	3.7823e-07	-2.11916e-10	0.0459594
99399801	chr7:99399801:T:C	1.01485e-09	-1.84946	-2.80088e-10	2.43198e-08	-1.61285	-2.80088e-10	7.32088e-08	-1.59623	-2.80088e-10
99399938	chr7:99399938:C:T	5.82229e-09	-2.11916e-10	-0.102511	1.09074e-07	-2.11916e-10	-0.11211	4.0495e-07	-2.11916e-10	0.114219
99400024	chr7:99400024:T:A	2.31393e-09	-2.11916e-10	-1.02526	4.39601e-08	-2.11916e-10	-1.02086	1.09309e-07	-2.11916e-10	-1.19537
99400530	chr7:99400530:G:A	4.89404e-09	-1.69468	1.41849	8.07588e-08	-1.82674	1.41406	7.97382e-06	0.477189	2.61719
99400877	chr7:99400877:T:A	2.87301e-09	-2.11916e-10	-0.808843	5.44542e-08	-2.11916e-10	-0.806781	1.43705e-07	-2.11916e-10	-0.921784
99401287	chr7:99401287:C:A	1.90449e-09	-2.11916e-10	-1.21999	3.58125e-08	-2.11916e-10	-1.22584	1.20806e-07	-2.11916e-10	-1.09536
99401350	chr7:99401350:CAG:C	4.93983e-09	-1.68072	1.41384	8.09484e-08	-1.81979	1.40946	7.49106e-06	0.420665	2.61126
99401417	chr7:99401417:C:A	2.20024e-09	-2.11916e-10	-1.07564	4.11478e-08	-2.11916e-10	-1.08697	1.15056e-07	-2.11916e-10	-1.14412
99401729	chr7:99401729:C:T	3.90892e-09	-2.11916e-10	-0.500943	7.50123e-08	-2.11916e-10	-0.486488	2.77912e-07	-2.11916e-10	-0.262238
99402084	chr7:99402084:A:G	6.85394e-10	-1.09614	-1.14583	1.13283e-08	-1.2374	-1.13944	2.55993e-07	0.905576	-1.24997
99403307	chr7:99403307:T:C	2.02622e-09	-2.11916e-10	-1.15803	3.78971e-08	-2.11916e-10	-1.16927	1.19837e-07	-2.11916e-10	-1.10341
99403811	chr7:99403811:G:C	3.03452e-09	-2.11916e-10	-0.754152	5.75566e-08	-2.11916e-10	-0.751372	1.50955e-07	-2.11916e-10	-0.87256
99404002	chr7:99404002:C:T	2.43547e-09	-0.981721	0.00765583	2.55224e-08	-1.48824	-0.0763486	3.79393e-06	2.60278	-0.251162
99404316	chr7:99404316:A:G	2.20245e-09	-2.11916e-10	-1.07464	4.1188e-08	-2.11916e-10	-1.08599	1.15144e-07	-2.11916e-10	-1.14336
99404612	chr7:99404612:G:A	5.85348e-09	-2.11916e-10	-0.0971692	1.13121e-07	-2.11916e-10	-0.0756789	4.4981e-07	-2.11916e-10	0.219281
99404743	chr7:99404743:G:A	2.96265e-09	-2.11916e-10	-0.778121	5.40995e-08	-2.11916e-10	-0.813316	1.87549e-07	-2.11916e-10	-0.655503
99404972	chr7:99404972:T:C	2.20365e-09	-2.11916e-10	-1.07409	4.12097e-08	-2.11916e-10	-1.08547	1.15196e-07	-2.11916e-10	-1.14291
99405312	chr7:99405312:G:A	7.61838e-09	-2.11916e-10	0.166359	1.29209e-07	-2.11916e-10	0.0572936	6.20106e-07	-2.11916e-10	0.540347
99405448	chr7:99405448:C:A	8.0462e-10	-1.84554	-0.236049	1.62091e-08	-1.87871	-0.13986	3.13576e-07	0.960937	-1.10244
99405527	chr7:99405527:T:C	4.54262e-09	-2.11916e-10	-0.350702	8.76213e-08	-2.11916e-10	-0.331116	3.36682e-07	-2.11916e-10	-0.0704054
99405877	chr7:99405877:G:C	2.04276e-09	-2.11916e-10	-1.1499	3.87503e-08	-2.11916e-10	-1.147	1.42843e-07	-2.11916e-10	-0.9278
99406273	chr7:99406273:TTACTTTTCCCTCTAA:T	1.91723e-09	-2.11916e-10	-1.21333	3.59311e-08	-2.11916e-10	-1.22254	1.1377e-07	-2.11916e-10	-1.15536
99406797	chr7:99406797:T:G	6.60104e-09	-2.11916e-10	0.0230222	1.2754e-07	-2.11916e-10	0.0442926	5.15243e-07	-2.11916e-10	0.355095
99406836	chr7:99406836:G:T	4.88998e-10	-1.87634	-0.703265	1.03058e-08	-1.83519	-0.636247	1.22376e-07	0.106873	-1.18932
99406874	chr7:99406874:T:C	5.04573e-09	-1.68916	1.44349	8.30478e-08	-1.82346	1.43873	8.04518e-06	0.454812	2.64847
99406908	chr7:99406908:A:G	2.4371e-09	-2.11916e-10	-0.973396	4.70013e-08	-2.11916e-10	-0.953966	1.63336e-07	-2.11916e-10	-0.793735
99406914	chr7:99406914:C:T	2.78917e-09	-2.11916e-10	-0.83846	5.11804e-08	-2.11916e-10	-0.868784	1.84524e-07	-2.11916e-10	-0.671766
99407012	chr7:99407012:A:C	3.0713e-09	-2.11916e-10	-0.742105	5.82625e-08	-2.11916e-10	-0.739182	1.52511e-07	-2.11916e-10	-0.862306
99407133	chr7:99407133:T:G	3.06553e-09	-2.11916e-10	-0.743983	5.75813e-08	-2.11916e-10	-0.750943	1.46812e-07	-2.11916e-10	-0.900393
99407553	chr7:99407553:T:A	1.86267e-09	-2.11916e-10	-1.24219	3.51269e-08	-2.11916e-10	-1.24517	1.03502e-07	-2.11916e-10	-1.24995
99407883	chr7:99407883:C:T	2.98718e-10	-1.86674	-1.20572	5.55962e-09	-1.86371	-1.2249	1.45114e-05	3.60258	0.0905726
99408853	chr7:99408853:G:C	2.55673e-09	-2.11916e-10	-0.925477	4.88877e-08	-2.11916e-10	-0.914615	1.4682e-07	-2.11916e-10	-0.90034
99408930	chr7:99408930:C:T	6.62788e-09	-2.11916e-10	0.0270794	1.22112e-07	-2.11916e-10	0.000800452	5.59563e-07	-2.11916e-10	0.437612
99409140	chr7:99409140:T:C	7.64373e-10	-1.83798	-0.294929	1.52534e-08	-1.8778	-0.201539	3.2811e-07	1.02821	-1.12441
99409248	chr7:99409248:A:G	5.80608e-09	-2.11916e-10	-0.105299	1.08795e-07	-2.11916e-10	-0.114673	4.03351e-07	-2.11916e-10	0.110264
99409506	chr7:99409506:G:A	3.4852e-09	-2.11916e-10	-0.61568	6.54082e-08	-2.11916e-10	-0.623493	1.63589e-07	-2.11916e-10	-0.792188
99409582	chr7:99409582:A:G	7.87684e-10	-0.902514	-1.20035	8.31224e-09	-1.48278	-1.20363	2.08803e-06	2.99901	-1.24458
99409894	chr7:99409894:A:G	3.76819e-09	-2.11916e-10	-0.53761	7.10309e-08	-2.11916e-10	-0.541026	1.64847e-07	-2.11916e-10	-0.784527
99410198	chr7:99410198:TTTTTA:T	1.84904e-09	-2.11916e-10	-1.24954	3.49584e-08	-2.11916e-10	-1.24998	1.07509e-07	-2.11916e-10	-1.21197
99410283	chr7:99410283:C:T	1.04203e-09	-1.82303	-2.80088e-10	1.86544e-08	-1.87806	-2.80088e-10	5.51848e-08	-1.87886	-2.80088e-10
99410772	chr7:99410772:C:G	4.70867e-09	-1.69388	1.37908	7.81254e-08	-1.82672	1.38089	8.09906e-06	0.506969	2.60299
99410792	chr7:99410792:C:A	3.50766e-10	-1.66193	-1.24991	5.70772e-09	-1.81414	-1.24818	0.0056344	8.94414	0.710716
99410989	chr7:99410989:C:G	5.07835e-09	-2.11916e-10	-0.239218	9.85093e-08	-2.11916e-10	-0.21399	5.16605e-07	-2.11916e-10	0.357734
99411786	chr7:99411786:C:T	1.20744e-09	-1.67571	-2.80088e-10	1.9033e-08	-1.85796	-2.80088e-10	5.63833e-08	-1.85737	-2.80088e-10
99411885	chr7:99411885:T:A	1.93688e-09	-2.11916e-10	-1.20312	3.62654e-08	-2.11916e-10	-1.21328	1.15518e-07	-2.11916e-10	-1.14012
99411957	chr7:99411957:C:T	3.89161e-10	-1.67978	-1.12819	6.30549e-09	-1.82822	-1.13449	1.49293e-07	0.185084	-1.06872
99412076	chr7:99412076:G:A	1.29147e-09	-1.60843	-2.80088e-10	2.7373e-08	-1.49458	-2.80088e-10	5.83532e-08	-1.82303	-2.80088e-10
99412250	chr7:99412250:C:T	2.00672e-09	-2.11916e-10	-1.16771	3.80904e-08	-2.11916e-10	-1.16418	1.35667e-07	-2.11916e-10	-0.979338
99412342	chr7:99412342:T:C	1.76429e-09	-1.29645	-2.80088e-10	2.37201e-08	-1.63782	-2.80088e-10	5.94721e-08	-1.80404	-2.80088e-10
99412355	chr7:99412355:T:C	3.03284e-10	-1.8485	-1.20879	5.68052e-09	-1.87881	-1.18829	2.33732e-07	0.678558	-1.11392
99412794	chr7:99412794:TG:T	3.0792e-09	-2.11916e-10	-0.739536	5.84453e-08	-2.11916e-10	-0.736049	2.58061e-07	-2.11916e-10	-0.336346
99413353	chr7:99413353:C:T	1.93298e-09	-2.11916e-10	-1.20514	3.64586e-08	-2.11916e-10	-1.20796	1.04179e-07	-2.11916e-10	-1.24343
99413486	chr7:99413486:T:G	3.04902e-09	-2.11916e-10	-0.749385	5.78369e-08	-2.11916e-10	-0.746513	1.51558e-07	-2.11916e-10	-0.868577
99413566	chr7:99413566:G:A	1.90887e-09	-2.11916e-10	-1.21769	3.58076e-08	-2.11916e-10	-1.22598	1.12838e-07	-2.11916e-10	-1.16359
99413840	chr7:99413840:C:T	2.02914e-09	-2.11916e-10	-1.15659	3.85481e-08	-2.11916e-10	-1.15223	1.43378e-07	-2.11916e-10	-0.924056
99413843	chr7:99413843:C:T	4.91522e-09	-2.11916e-10	-0.271869	9.4861e-08	-2.11916e-10	-0.251728	3.68489e-07	-2.11916e-10	0.0198655
99415023	chr7:99415023:C:T	8.31293e-10	-0.8885	-1.16048	8.66172e-09	-1.47916	-1.16607	2.23331e-06	3.07084	-1.24914
99415030	chr7:99415030:T:C	1.9302e-09	-2.11916e-10	-1.20658	3.68221e-08	-2.11916e-10	-1.19804	1.22391e-07	-2.11916e-10	-1.08233
99415102	chr7:99415102:G:A	2.42518e-09	-2.11916e-10	-0.9783	4.63353e-08	-2.11916e-10	-0.968237	1.38953e-07	-2.11916e-10	-0.955412
99415250	chr7:99415250:A:AC	5.58099e-09	-2.11916e-10	-0.144839	1.05121e-07	-2.11916e-10	-0.149031	4.41818e-07	-2.11916e-10	0.201354
99415262	chr7:99415262:G:C	3.06296e-10	-1.81822	-1.22919	5.40661e-09	-1.87614	-1.24037	4.96234e-07	0.980813	-0.663308
99415412	chr7:99415412:A:G	2.05264e-09	-2.11916e-10	-1.14508	3.8711e-08	-2.11916e-10	-1.14802	1.07691e-07	-2.11916e-10	-1.21028
99415692	chr7:99415692:T:C	1.90404e-09	-2.11916e-10	-1.22023	3.58502e-08	-2.11916e-10	-1.22479	1.15405e-07	-2.11916e-10	-1.1411
99415942	chr7:99415942:CTTATT:C	7.21334e-10	-1.02365	-1.16721	7.91227e-09	-1.56306	-1.17266	1.62653e-06	2.75302	-1.24836
99416383	chr7:99416383:G:C	2.75802e-09	-2.11916e-10	-0.849691	5.18715e-08	-2.11916e-10	-0.85537	1.29414e-07	-2.11916e-10	-1.02653
99417304	chr7:99417304:C:T	2.79915e-09	-2.11916e-10	-0.834888	5.24545e-08	-2.11916e-10	-0.844194	1.31518e-07	-2.11916e-10	-1.0104
99417361	chr7:99417361:T:C	2.93371e-10	-1.87347	-1.21705	5.47038e-09	-1.87149	-1.2333	1.64303e-05	3.80296	0.0143735
99417442	chr7:99417442:T:C	2.45329e-09	-2.11916e-10	-0.966773	4.68767e-08	-2.11916e-10	-0.95662	1.40652e-07	-2.11916e-10	-0.943259
99418070	chr7:99418070:C:T	2.84796e-09	-2.11916e-10	-0.817603	5.33396e-08	-2.11916e-10	-0.827461	1.33343e-07	-2.11916e-10	-0.996622
99418168	chr7:99418168:T:C	7.96447e-10	-1.80784	-0.283956	1.58735e-08	-1.86857	-0.170926	4.30846e-07	1.31697	-1.14076
99418213	chr7:99418213:C:T	6.09756e-10	-1.10963	-1.24927	7.02477e-09	-1.60534	-1.24936	1.32312e-06	2.48613	-1.18793
99418220	chr7:99418220:G:T	3.237e-09	-0.689559	-2.80088e-10	2.0929e-08	-1.763	-2.80088e-10	6.7327e-08	-1.67998	-2.80088e-10
99418259	chr7:99418259:G:A	7.47548e-10	-0.994964	-1.1602	8.10789e-09	-1.54549	-1.16582	1.73356e-06	2.81755	-1.24916
99419064	chr7:99419064:G:C	1.0532e-09	-1.81237	-2.80088e-10	2.72628e-08	-1.49862	-2.80088e-10	8.7593e-08	-1.41684	-2.80088e-10
99419107	chr7:99419107:A:G	4.25858e-10	-1.55907	-1.15878	7.46788e-09	-1.64176	-1.15177	9.77343e-08	-0.0572734	-1.25002
99419448	chr7:99419448:C:T	1.85296e-09	-2.11916e-10	-1.24742	3.50073e-08	-2.11916e-10	-1.24858	1.14775e-07	-2.11916e-10	-1.14657
99419734	chr7:99419734:G:A	1.16785e-09	-1.70904	-2.80088e-10	3.26705e-08	-1.31767	-2.80088e-10	5.62708e-08	-1.85937	-2.80088e-10
99420114	chr7:99420114:G:A	3.04668e-10	-1.85768	-1.19506	5.63914e-09	-1.87499	-1.19942	2.98241e-07	0.961427	-1.15307
99420345	chr7:99420345:A:G	1.84891e-09	-2.11916e-10	-1.24961	3.49677e-08	-2.11916e-10	-1.24972	1.03635e-07	-2.11916e-10	-1.24867
99420754	chr7:99420754:C:T	3.78552e-09	-2.11916e-10	-0.533022	7.08942e-08	-2.11916e-10	-0.542952	1.66608e-07	-2.11916e-10	-0.773898
99421688	chr7:99421688:G:C	1.00341e-09	-0.905166	-0.955632	1.73697e-08	-1.00568	-0.943736	3.96474e-07	1.31458	-1.22152
99421942	chr7:99421942:G:A	1.21507e-09	-1.6694	-2.80088e-10	1.88384e-08	-1.86824	-2.80088e-10	9.21658e-08	-1.36595	-2.80088e-10
99422197	chr7:99422197:A:G	2.0103e-09	0.0359926	-1.20191	2.83214e-08	-0.26156	-1.19896	2.86294e-06	3.23753	-1.16747
99422218	chr7:99422218:C:T	2.5454e-09	-2.11916e-10	-0.929915	4.83638e-08	-2.11916e-10	-0.925389	1.30636e-07	-2.11916e-10	-1.01713
99422332	chr7:99422332:C:T	2.88658e-09	-2.11916e-10	-0.804132	5.43578e-08	-2.11916e-10	-0.808553	2.01761e-07	-2.11916e-10	-0.582461
99422550	chr7:99422550:A:G	1.88996e-09	-2.11916e-10	-1.22765	3.57278e-08	-2.11916e-10	-1.22821	1.05415e-07	-2.11916e-10	-1.23164
99423006	chr7:99423006:T:G	1.87917e-09	-2.11916e-10	-1.23338	3.56945e-08	-2.11916e-10	-1.22914	1.12127e-07	-2.11916e-10	-1.16991
99423031	chr7:99423031:C:T	2.03195e-09	-2.11916e-10	-1.15521	3.8337e-08	-2.11916e-10	-1.15773	1.07035e-07	-2.11916e-10	-1.21639
99423183	chr7:99423183:A:G	3.81382e-10	-1.58326	-1.2449	5.72142e-09	-1.81027	-1.24965	0.0127297	9.52555	0.944357
99423244	chr7:99423244:G:A	4.55125e-09	-2.11916e-10	-0.348802	8.76242e-08	-2.11916e-10	-0.331083	3.37131e-07	-2.11916e-10	-0.069071
99423383	chr7:99423383:G:A	2.09236e-09	-1.12591	-2.80088e-10	2.89469e-08	-1.43868	-2.80088e-10	2.1355e-07	-0.525675	-2.80088e-10
99424000	chr7:99424000:T:C	9.93028e-10	-1.8712	-2.80088e-10	1.903e-08	-1.85812	-2.80088e-10	5.70101e-08	-1.84632	-2.80088e-10
99424071	chr7:99424071:C:G	1.89765e-09	-2.11916e-10	-1.22359	3.58721e-08	-2.11916e-10	-1.22418	1.05808e-07	-2.11916e-10	-1.22792
99424139	chr7:99424139:C:T	4.04874e-09	-2.11916e-10	-0.4658	7.44897e-08	-2.11916e-10	-0.49348	1.89486e-07	-2.11916e-10	-0.645227
99424252	chr7:99424252:T:C	1.7425e-09	-1.30888	-2.80088e-10	1.92604e-08	-1.84609	-2.80088e-10	5.59307e-08	-1.86543	-2.80088e-10
99424359	chr7:99424359:C:T	1.86373e-09	-2.11916e-10	-1.24163	3.52443e-08	-2.11916e-10	-1.24184	1.03932e-07	-2.11916e-10	-1.24581
99424828	chr7:99424828:C:T	1.90795e-09	-2.11916e-10	-1.21817	3.63945e-08	-2.11916e-10	-1.20972	1.12527e-07	-2.11916e-10	-1.16636
99425018	chr7:99425018:G:A	2.20317e-09	-2.11916e-10	-1.07431	4.14849e-08	-2.11916e-10	-1.07881	1.12542e-07	-2.11916e-10	-1.16622
99425162	chr7:99425162:G:A	1.84821e-09	-2.11916e-10	-1.24999	3.49623e-08	-2.11916e-10	-1.24987	1.04714e-07	-2.11916e-10	-1.23831
99425197	chr7:99425197:G:A	2.33516e-09	-2.11916e-10	-1.01612	4.3997e-08	-2.11916e-10	-1.02002	1.47296e-07	-2.11916e-10	-0.897097
99425257	chr7:99425257:G:T	2.03036e-09	-2.11916e-10	-1.15599	3.84629e-08	-2.11916e-10	-1.15445	1.37157e-07	-2.11916e-10	-0.968416
99425368	chr7:99425368:C:T	1.88137e-09	-2.11916e-10	-1.2322	3.55773e-08	-2.11916e-10	-1.23243	1.0355e-07	-2.11916e-10	-1.24949
99425795	chr7:99425795:G:A	4.13953e-08	-2.11916e-10	1.85896	8.20198e-07	-2.11916e-10	1.90541	3.43498e-06	-2.11916e-10	2.25222
99425838	chr7:99425838:A:G	1.89921e-09	-2.11916e-10	-1.22277	3.54031e-08	-2.11916e-10	-1.23734	1.18508e-06	-2.11916e-10	1.18803
99426306	chr7:99426306:C:T	3.54692e-10	-1.85508	-1.04563	7.48365e-09	-1.73863	-1.05279	6.55401e-08	-0.656349	-1.05053
99426439	chr7:99426439:A:G	1.91856e-09	-2.11916e-10	-1.21263	3.56575e-08	-2.11916e-10	-1.23018	1.29437e-06	-2.11916e-10	1.27623
99426459	chr7:99426459:C:T	1.85559e-09	-2.11916e-10	-1.246	3.50238e-08	-2.11916e-10	-1.24811	1.07118e-07	-2.11916e-10	-1.21561
99426460	chr7:99426460:G:A	3.70793e-09	-2.11916e-10	-0.553732	7.09736e-08	-2.11916e-10	-0.541833	2.66797e-07	-2.11916e-10	-0.303057
99426623	chr7:99426623:C:CTGCCTGGCCGCCCATCGTCTGGGA	2.41931e-09	-2.11916e-10	-0.980722	4.55302e-08	-2.11916e-10	-0.985766	1.53571e-07	-2.11916e-10	-0.855378
99426750	chr7:99426750:C:A	1.2078e-09	-1.67541	-2.80088e-10	3.03856e-08	-1.39017	-2.80088e-10	8.08613e-08	-1.49681	-2.80088e-10
99427013	chr7:99427013:C:T	2.82521e-10	-1.87865	-1.24955	5.74198e-09	-1.80651	-1.24982	6.63993e-08	-0.534357	-1.1595
99427074	chr7:99427074:G:A	2.64228e-09	-2.11916e-10	-0.892564	5.12582e-08	-2.11916e-10	-0.867265	1.51539e-07	-2.11916e-10	-0.868702
99427256	chr7:99427256:G:A	2.46189e-09	-2.11916e-10	-0.963276	4.77637e-08	-2.11916e-10	-0.937874	1.41395e-07	-2.11916e-10	-0.937983
99427289	chr7:99427289:C:T	2.86183e-09	-2.11916e-10	-0.812744	5.58013e-08	-2.11916e-10	-0.782344	1.6526e-07	-2.11916e-10	-0.782022
99427333	chr7:99427333:C:T	3.90171e-09	-2.11916e-10	-0.50279	7.33637e-08	-2.11916e-10	-0.508711	1.68684e-07	-2.11916e-10	-0.761515
99427379	chr7:99427379:G:A	3.2614e-09	-2.11916e-10	-0.682049	6.42763e-08	-2.11916e-10	-0.640949	2.07958e-07	-2.11916e-10	-0.552208
99427705	chr7:99427705:C:T	9.98999e-10	-1.86521	-2.80088e-10	2.02211e-08	-1.79741	-2.80088e-10	6.19105e-08	-1.76385	-2.80088e-10
99428271	chr7:99428271:T:C	1.85507e-09	-1.20122	-0.0450598	2.57934e-08	-1.49545	-0.0585704	3.92478e-07	-0.462374	0.545311
99428658	chr7:99428658:G:A	3.20274e-09	-2.11916e-10	-0.700199	6.01421e-08	-2.11916e-10	-0.70743	2.13532e-07	-2.11916e-10	-0.525759
99428783	chr7:99428783:G:T	2.52475e-09	-2.11916e-10	-0.938064	4.72457e-08	-2.11916e-10	-0.948778	1.70162e-07	-2.11916e-10	-0.752793
99429214	chr7:99429214:G:A	8.38595e-10	-1.08905	-0.951187	9.52576e-09	-1.58659	-0.963547	1.6422e-06	2.71816	-1.20391
99429421	chr7:99429421:T:C	3.95405e-10	-1.56024	-1.23181	5.84895e-09	-1.79469	-1.24319	0.0207996	9.82106	1.13984
99430366	chr7:99430366:G:A	2.22844e-09	-2.11916e-10	-1.0629	4.16183e-08	-2.11916e-10	-1.0756	1.43748e-07	-2.11916e-10	-0.92148
99431184	chr7:99431184:G:A	2.01488e-09	-2.11916e-10	-1.16365	3.80151e-08	-2.11916e-10	-1.16616	1.06493e-07	-2.11916e-10	-1.22147
99431267	chr7:99431267:C:T	2.85399e-09	-2.11916e-10	-0.815486	5.23073e-08	-2.11916e-10	-0.847005	1.89558e-07	-2.11916e-10	-0.644851
99431634	chr7:99431634:G:A	4.28457e-09	-2.11916e-10	-0.409184	8.24018e-08	-2.11916e-10	-0.392533	3.1493e-07	-2.11916e-10	-0.137193
99431761	chr7:99431761:A:G	3.82488e-10	-1.57608	-1.24918	5.77047e-09	-1.80192	-1.24947	0.0141066	9.73726	0.835346
99431814	chr7:99431814:C:G	2.33031e-09	-2.11916e-10	-1.0182	4.38871e-08	-2.11916e-10	-1.02252	1.17817e-07	-2.11916e-10	-1.12041
99432464	chr7:99432464:G:C	2.56137e-09	-2.11916e-10	-0.923664	4.86591e-08	-2.11916e-10	-0.919301	1.3144e-07	-2.11916e-10	-1.01099
99432485	chr7:99432485:C:T	3.65168e-09	-1.3857	0.816686	5.2671e-08	-1.65564	0.815566	1.71922e-06	-0.158638	1.71872
99432624	chr7:99432624:C:T	1.20475e-09	-1.67793	-2.80088e-10	2.73459e-08	-1.49557	-2.80088e-10	6.72521e-08	-1.6811	-2.80088e-10
99432763	chr7:99432763:C:T	2.49541e-09	-2.11916e-10	-0.94975	4.68561e-08	-2.11916e-10	-0.957059	1.23501e-07	-2.11916e-10	-1.0733
99432975	chr7:99432975:G:T	6.32977e-09	-2.11916e-10	-0.0189405	1.18648e-07	-2.11916e-10	-0.0279753	4.43498e-07	-2.11916e-10	0.20515
99433141	chr7:99433141:C:G	1.87819e-09	-2.11916e-10	-1.2339	3.56182e-08	-2.11916e-10	-1.23128	1.17362e-07	-2.11916e-10	-1.12428
99433159	chr7:99433159:A:T	2.85649e-10	-1.86913	-1.24806	6.02742e-09	-1.75793	-1.24989	5.84994e-08	-0.698443	-1.12208
99433266	chr7:99433266:G:A	5.74325e-09	-2.11916e-10	-0.11618	1.06141e-07	-2.11916e-10	-0.139372	4.15535e-07	-2.11916e-10	0.140024
99433369	chr7:99433369:C:T	2.88451e-09	-2.11916e-10	-0.80485	5.28515e-08	-2.11916e-10	-0.836655	1.91935e-07	-2.11916e-10	-0.632389
99433664	chr7:99433664:C:T	1.85548e-09	-2.11916e-10	-1.24606	3.50224e-08	-2.11916e-10	-1.24815	1.071e-07	-2.11916e-10	-1.21578
99433665	chr7:99433665:T:C	5.21148e-09	-2.11916e-10	-0.21334	9.6901e-08	-2.11916e-10	-0.230451	2.38957e-07	-2.11916e-10	-0.413262
99434351	chr7:99434351:T:C	1.85823e-09	-2.11916e-10	-1.24458	3.51445e-08	-2.11916e-10	-1.24467	1.04218e-07	-2.11916e-10	-1.24306
99434665	chr7:99434665:A:G	1.85785e-09	-2.11916e-10	-1.24479	3.50541e-08	-2.11916e-10	-1.24725	1.07484e-07	-2.11916e-10	-1.2122
99434776	chr7:99434776:A:G	3.60311e-10	-1.63925	-1.24574	5.66025e-09	-1.83152	-1.23916	8.87367e-07	1.80613	-0.907417
99434894	chr7:99434894:G:A	2.82932e-09	-1.53728	0.713115	4.44352e-08	-1.74857	0.738464	1.19925e-06	-0.0303998	1.23031
99434936	chr7:99434936:G:A	4.66723e-09	-0.323638	-2.80088e-10	2.53578e-07	0.731532	-2.80088e-10	6.4315e-07	0.576833	-2.80088e-10
99435112	chr7:99435112:G:A	1.89843e-09	-2.11916e-10	-1.22318	3.58854e-08	-2.11916e-10	-1.22381	1.05849e-07	-2.11916e-10	-1.22753
99435190	chr7:99435190:A:G	2.49089e-09	-2.11916e-10	-0.951563	4.67723e-08	-2.11916e-10	-0.958849	1.23331e-07	-2.11916e-10	-1.07468
99435814	chr7:99435814:A:G	2.00263e-09	-2.11916e-10	-1.16975	3.81938e-08	-2.11916e-10	-1.16147	1.26182e-07	-2.11916e-10	-1.05182
99436132	chr7:99436132:C:T	1.90108e-09	-2.11916e-10	-1.22178	3.56735e-08	-2.11916e-10	-1.22973	1.12098e-07	-2.11916e-10	-1.17017
99436432	chr7:99436432:G:A	2.85058e-10	-1.87871	-1.24056	5.68079e-09	-1.82037	-1.24668	8.40176e-08	-0.403484	-1.05503
99436453	chr7:99436453:G:A	6.63089e-10	-1.2405	-1.03455	8.05243e-09	-1.67462	-1.04355	1.05544e-06	2.29574	-1.22357
99436844	chr7:99436844:G:A	5.12966e-09	-2.11916e-10	-0.229166	9.53899e-08	-2.11916e-10	-0.246168	2.35597e-07	-2.11916e-10	-0.427421
99437009	chr7:99437009:T:C	1.90013e-09	-2.11916e-10	-1.22228	3.59214e-08	-2.11916e-10	-1.22281	1.06116e-07	-2.11916e-10	-1.22501
99437322	chr7:99437322:TTC:T	5.06125e-09	-2.11916e-10	-0.242591	9.41496e-08	-2.11916e-10	-0.259255	3.62916e-07	-2.11916e-10	0.00462633
99437588	chr7:99437588:C:A	2.834e-10	-1.87881	-1.24629	5.71878e-09	-1.81116	-1.24922	7.23277e-08	-0.498579	-1.10976
99437592	chr7:99437592:C:T	2.35402e-09	-2.11916e-10	-1.00808	4.56075e-08	-2.11916e-10	-0.984069	1.2022e-07	-2.11916e-10	-1.10022
99437643	chr7:99437643:C:A	1.88625e-09	-2.11916e-10	-1.22961	3.56831e-08	-2.11916e-10	-1.22946	1.03687e-07	-2.11916e-10	-1.24816
99437739	chr7:99437739:A:C	1.90482e-09	-2.11916e-10	-1.21982	3.60038e-08	-2.11916e-10	-1.22052	1.06191e-07	-2.11916e-10	-1.2243
99438081	chr7:99438081:G:A	2.43759e-09	-2.11916e-10	-0.973194	4.56454e-08	-2.11916e-10	-0.983237	1.6272e-07	-2.11916e-10	-0.797515
99438720	chr7:99438720:CG:C	1.85575e-09	-2.11916e-10	-1.24592	3.50259e-08	-2.11916e-10	-1.24805	1.07145e-07	-2.11916e-10	-1.21537
99439026	chr7:99439026:C:G	7.65216e-10	-1.24951	-0.882294	9.26984e-09	-1.68064	-0.896734	1.13947e-06	2.32482	-1.17604
99439297	chr7:99439297:G:A	3.63865e-10	-1.65221	-1.22297	5.8173e-09	-1.8371	-1.2062	6.18182e-07	1.63612	-1.09888
99439355	chr7:99439355:C:T	1.84989e-09	-2.11916e-10	-1.24908	3.49875e-08	-2.11916e-10	-1.24915	1.03539e-07	-2.11916e-10	-1.24959
99439732	chr7:99439732:G:A	1.16472e-09	-1.71173	-2.80088e-10	3.54632e-08	-1.23564	-2.80088e-10	1.07819e-07	-1.20909	-2.80088e-10
99440360	chr7:99440360:T:C	3.26927e-09	-2.11916e-10	-0.679639	6.13993e-08	-2.11916e-10	-0.686742	2.1874e-07	-2.11916e-10	-0.501659
99440458	chr7:99440458:C:T	1.89439e-09	-2.11916e-10	-1.22531	3.5765e-08	-2.11916e-10	-1.22717	1.03551e-07	-2.11916e-10	-1.24948
99440632	chr7:99440632:T:C	2.00817e-09	-1.16698	-2.80088e-10	2.94365e-08	-1.42191	-2.80088e-10	5.98795e-07	0.505375	-2.80088e-10
99440837	chr7:99440837:C:T	1.88198e-09	-2.11916e-10	-1.23188	3.55782e-08	-2.11916e-10	-1.23241	1.05024e-07	-2.11916e-10	-1.23536
99441283	chr7:99441283:G:T	1.88623e-09	-2.11916e-10	-1.22962	3.56808e-08	-2.11916e-10	-1.22953	1.03685e-07	-2.11916e-10	-1.24819
99441755	chr7:99441755:C:T	1.87888e-09	-2.11916e-10	-1.23353	3.53733e-08	-2.11916e-10	-1.23818	1.10226e-07	-2.11916e-10	-1.18701
99441782	chr7:99441782:T:C	2.38151e-09	-2.11916e-10	-0.996468	4.61587e-08	-2.11916e-10	-0.972055	1.21328e-07	-2.11916e-10	-1.09105
99441827	chr7:99441827:G:A	2.10044e-09	-1.52391	0.40185	3.21642e-08	-1.73261	0.399323	2.33058e-06	0.241746	1.62258
99441981	chr7:99441981:C:T	2.12435e-09	-1.48759	0.376848	3.21583e-08	-1.70785	0.374376	2.07122e-06	0.156108	1.59024
99442004	chr7:99442004:T:C	2.25737e-09	-1.46549	0.415483	3.43334e-08	-1.69742	0.429398	1.85606e-06	0.0859283	1.55074
99442220	chr7:99442220:A:G	1.90191e-09	-2.11916e-10	-1.22135	3.56882e-08	-2.11916e-10	-1.22932	1.12185e-07	-2.11916e-10	-1.16939
99442749	chr7:99442749:C:T	1.85618e-09	-2.11916e-10	-1.24569	3.52088e-08	-2.11916e-10	-1.24284	1.0383e-07	-2.11916e-10	-1.24679
99443343	chr7:99443343:T:A	3.41912e-09	-2.11916e-10	-0.634823	6.43733e-08	-2.11916e-10	-0.639442	1.52105e-07	-2.11916e-10	-0.864975
99443433	chr7:99443433:G:GC	1.78816e-09	-1.27399	-0.0090252	2.61679e-08	-1.53075	-0.00886157	7.71987e-07	-0.248849	1.00827
99443788	chr7:99443788:G:T	1.85452e-09	-2.11916e-10	-1.24658	3.50848e-08	-2.11916e-10	-1.24637	1.08446e-07	-2.11916e-10	-1.20329
99443793	chr7:99443793:C:A	4.95869e-10	-1.57992	-0.98573	7.65828e-09	-1.77698	-0.99137	1.43578e-07	-0.0303797	-0.892289
99443975	chr7:99443975:G:C	2.07912e-09	-1.50385	0.371596	3.16477e-08	-1.7186	0.369127	2.13208e-06	0.191786	1.58352
99444401	chr7:99444401:G:A	5.16916e-10	-1.31693	-1.20715	6.56033e-09	-1.71345	-1.20965	8.6487e-07	2.11233	-1.2393
99444412	chr7:99444412:G:A	2.33262e-09	-2.11916e-10	-1.01721	4.39068e-08	-2.11916e-10	-1.02207	1.46925e-07	-2.11916e-10	-0.89962
99444419	chr7:99444419:T:C	4.39734e-10	-1.68819	-0.997598	2.01569e-08	-0.840263	-0.960333	1.79745e-08	-1.80842	-1.19217
99444879	chr7:99444879:C:T	7.09294e-09	-2.11916e-10	0.0948948	1.3287e-07	-2.11916e-10	0.0852287	5.02303e-07	-2.11916e-10	0.329659
99445023	chr7:99445023:G:A	2.50797e-09	-2.11916e-10	-0.94473	4.87308e-08	-2.11916e-10	-0.917829	1.26465e-07	-2.11916e-10	-1.04957
99445823	chr7:99445823:G:A	4.39757e-09	-2.11916e-10	-0.383152	8.46515e-08	-2.11916e-10	-0.365598	3.24064e-07	-2.11916e-10	-0.108603
99446041	chr7:99446041:G:A	2.31699e-09	-2.11916e-10	-1.02394	4.41893e-08	-2.11916e-10	-1.01566	1.32272e-07	-2.11916e-10	-1.00468
99447042	chr7:99447042:T:C	2.15252e-09	-1.27918	0.181618	3.14175e-08	-1.53807	0.181299	1.02752e-06	-0.221798	1.26716
99447056	chr7:99447056:A:G	1.78814e-09	-1.25006	-0.0329736	2.5963e-08	-1.51424	-0.0332263	7.38724e-07	-0.265742	0.981123
99447350	chr7:99447350:C:A	1.92475e-09	-2.11916e-10	-1.20941	3.63777e-08	-2.11916e-10	-1.21019	1.0723e-07	-2.11916e-10	-1.21457
99447676	chr7:99447676:G:A	1.57836e-09	-1.59756	0.189745	2.58137e-08	-1.78524	0.232006	6.43032e-07	0.06317	0.51348
99447841	chr7:99447841:A:C	2.49972e-09	-2.11916e-10	-0.948025	4.69361e-08	-2.11916e-10	-0.955353	1.23662e-07	-2.11916e-10	-1.07199
99448591	chr7:99448591:C:T	1.8602e-09	-2.11916e-10	-1.24352	3.51935e-08	-2.11916e-10	-1.24328	1.0948e-07	-2.11916e-10	-1.1938
99448849	chr7:99448849:A:C	1.9046e-09	-2.11916e-10	-1.21994	3.59994e-08	-2.11916e-10	-1.22064	1.0618e-07	-2.11916e-10	-1.22441
99448850	chr7:99448850:G:T	1.90468e-09	-2.11916e-10	-1.21989	3.60011e-08	-2.11916e-10	-1.22059	1.06184e-07	-2.11916e-10	-1.22437
99448981	chr7:99448981:G:A	2.0332e-09	-2.11916e-10	-1.1546	3.86779e-08	-2.11916e-10	-1.14887	1.44392e-07	-2.11916e-10	-0.91701
99448994	chr7:99448994:G:A	2.83582e-10	-1.87536	-1.2491	5.89e-09	-1.78086	-1.25003	6.35297e-08	-0.606955	-1.13108
99449407	chr7:99449407:T:A	1.90629e-09	-1.54134	0.3223	2.93756e-08	-1.7437	0.319721	2.19095e-06	0.284753	1.51779
99449476	chr7:99449476:G:A	1.90145e-09	-2.11916e-10	-1.22159	3.58889e-08	-2.11916e-10	-1.22371	1.0364e-07	-2.11916e-10	-1.24862
99449567	chr7:99449567:C:T	1.09117e-09	-1.77696	-2.80088e-10	3.63689e-08	-1.21043	-2.80088e-10	5.52322e-08	-1.878	-2.80088e-10
99449859	chr7:99449859:G:C	1.85299e-09	-2.11916e-10	-1.2474	3.50544e-08	-2.11916e-10	-1.24724	1.08093e-07	-2.11916e-10	-1.20656
99450190	chr7:99450190:A:G	2.019e-09	-2.11916e-10	-1.1616	3.80942e-08	-2.11916e-10	-1.16408	1.06625e-07	-2.11916e-10	-1.22023
99450509	chr7:99450509:C:T	3.05235e-09	-2.11916e-10	-0.748293	5.79112e-08	-2.11916e-10	-0.74523	1.51661e-07	-2.11916e-10	-0.867897
99450520	chr7:99450520:C:A	1.67481e-09	-1.32312	-0.0253852	2.47763e-08	-1.5692	-0.0250486	8.19765e-07	-0.166464	0.985937
99450603	chr7:99450603:C:T	1.85427e-09	-2.11916e-10	-1.24671	3.50885e-08	-2.11916e-10	-1.24627	1.0643e-07	-2.11916e-10	-1.22205
99450680	chr7:99450680:G:A	1.85266e-09	-2.11916e-10	-1.24758	3.5048e-08	-2.11916e-10	-1.24742	1.08015e-07	-2.11916e-10	-1.20727
99450781	chr7:99450781:G:A	1.63309e-08	0.928852	-2.80088e-10	1.15039e-07	-0.0588711	-2.80088e-10	3.25231e-07	-0.105007	-2.80088e-10
99450809	chr7:99450809:T:C	6.08186e-10	-1.54386	-0.817617	8.48099e-09	-1.79184	-0.874472	0.148158	9.83526	3.08899
99450916	chr7:99450916:G:A	1.9046e-09	-2.11916e-10	-1.21994	3.59994e-08	-2.11916e-10	-1.22064	1.0618e-07	-2.11916e-10	-1.22441
99451000	chr7:99451000:G:A	1.85534e-09	-2.11916e-10	-1.24614	3.51003e-08	-2.11916e-10	-1.24593	1.08626e-07	-2.11916e-10	-1.20163
99451038	chr7:99451038:A:G	4.4271e-09	-2.11916e-10	-0.376459	8.52237e-08	-2.11916e-10	-0.358861	3.26556e-07	-2.11916e-10	-0.100942
99451541	chr7:99451541:G:C	1.97398e-09	-1.55168	0.367528	3.0542e-08	-1.75019	0.365149	2.38257e-06	0.308815	1.57758
99451566	chr7:99451566:C:T	1.02339e-09	-1.59051	-0.250578	1.65538e-08	-1.77368	-0.22385	6.70393e-07	0.196062	0.422258
99451691	chr7:99451691:G:A	1.85184e-09	-2.11916e-10	-1.24803	3.50315e-08	-2.11916e-10	-1.24789	1.07812e-07	-2.11916e-10	-1.20916
99451766	chr7:99451766:G:A	1.04264e-09	-1.57187	-0.250578	1.67433e-08	-1.76229	-0.22385	6.38374e-07	0.147122	0.422258
99451780	chr7:99451780:A:G	3.68918e-10	-1.61443	-1.24695	5.66378e-09	-1.82002	-1.25003	0.0120151	9.50014	0.911985
99451871	chr7:99451871:C:T	1.84918e-09	-2.11916e-10	-1.24946	3.49568e-08	-2.11916e-10	-1.25003	1.05788e-07	-2.11916e-10	-1.2281
99452167	chr7:99452167:G:A	3.04365e-09	-0.751148	-2.80088e-10	1.00737e-07	-0.191631	-2.80088e-10	2.20497e-06	1.80893	-2.80088e-10
99452253	chr7:99452253:C:T	1.51218e-09	-0.266554	-1.1841	2.41609e-08	-0.442554	-1.17685	9.52421e-07	2.21418	-1.24471
99452700	chr7:99452700:G:A	7.02836e-10	-1.33069	-0.886148	8.82405e-09	-1.72629	-0.900369	9.11641e-07	2.10278	-1.17708
99452759	chr7:99452759:C:T	1.85917e-09	-2.11916e-10	-1.24408	3.51566e-08	-2.11916e-10	-1.24433	1.03935e-07	-2.11916e-10	-1.24578
99453179	chr7:99453179:C:T	1.84813e-09	-2.11916e-10	-1.25003	3.4971e-08	-2.11916e-10	-1.24962	1.05012e-07	-2.11916e-10	-1.23547
99453364	chr7:99453364:G:A	1.39831e-09	-1.58064	0.0516962	2.24979e-08	-1.77755	0.0868269	5.04639e-07	-0.0119168	0.346216
99453459	chr7:99453459:G:T	1.85028e-09	-2.11916e-10	-1.24887	3.4964e-08	-2.11916e-10	-1.24982	1.06042e-07	-2.11916e-10	-1.22571
99453801	chr7:99453801:TCAC:T	2.39331e-09	-2.11916e-10	-0.991527	4.4817e-08	-2.11916e-10	-1.00155	1.5902e-07	-2.11916e-10	-0.820517
99454462	chr7:99454462:G:A	4.28671e-09	-2.11916e-10	-0.408685	8.25562e-08	-2.11916e-10	-0.390661	3.14108e-07	-2.11916e-10	-0.139807
99454805	chr7:99454805:T:C	4.19076e-10	-1.82703	-0.906877	7.69901e-09	-1.86578	-0.897267	7.25633e-05	5.11119	0.191482
99455087	chr7:99455087:A:G	2.26959e-09	-1.45213	0.407527	3.43709e-08	-1.68831	0.421377	1.78604e-06	0.0569979	1.54121
99456048	chr7:99456048:C:T	1.92831e-09	-2.11916e-10	-1.20756	3.64426e-08	-2.11916e-10	-1.2084	1.07405e-07	-2.11916e-10	-1.21293
99456102	chr7:99456102:G:A	2.85019e-09	-2.11916e-10	-0.816818	5.22383e-08	-2.11916e-10	-0.848324	1.8919e-07	-2.11916e-10	-0.646792
99456176	chr7:99456176:C:T	1.9046e-09	-2.11916e-10	-1.21994	3.59994e-08	-2.11916e-10	-1.22064	1.0618e-07	-2.11916e-10	-1.22441
99456186	chr7:99456186:C:T	2.02907e-09	-2.11916e-10	-1.15663	3.84438e-08	-2.11916e-10	-1.15494	1.18043e-07	-2.11916e-10	-1.1185
99456193	chr7:99456193:G:A	4.23049e-10	-1.70216	-1.02232	1.04537e-08	-1.46572	-0.991467	3.12862e-08	-1.4332	-1.01316
99456737	chr7:99456737:G:A	1.88709e-09	-2.11916e-10	-1.22917	3.56719e-08	-2.11916e-10	-1.22978	1.05284e-07	-2.11916e-10	-1.23289
99456751	chr7:99456751:G:A	2.8204e-09	-2.11916e-10	-0.827325	5.30337e-08	-2.11916e-10	-0.833214	1.37127e-07	-2.11916e-10	-0.968638
99456782	chr7:99456782:G:A	1.88958e-09	-2.11916e-10	-1.22785	3.57191e-08	-2.11916e-10	-1.22846	1.05413e-07	-2.11916e-10	-1.23166
99456848	chr7:99456848:T:C	1.85567e-09	-2.11916e-10	-1.24596	3.51673e-08	-2.11916e-10	-1.24402	1.03742e-07	-2.11916e-10	-1.24764
99457781	chr7:99457781:G:A	2.00155e-09	-2.11916e-10	-1.17028	3.7629e-08	-2.11916e-10	-1.17636	1.40093e-07	-2.11916e-10	-0.947234
99457784	chr7:99457784:T:C	3.35927e-09	-2.11916e-10	-0.652482	6.6213e-08	-2.11916e-10	-0.611264	2.14457e-07	-2.11916e-10	-0.521437
99457842	chr7:99457842:C:CATCCGAAA	9.72631e-10	-1.70324	-0.188714	1.63786e-08	-1.8213	-0.186864	2.1111e-06	0.859119	0.906304
99458275	chr7:99458275:G:A	1.4688e-09	-0.28852	-1.19124	2.34781e-08	-0.463645	-1.18443	9.21832e-07	2.17923	-1.24241
99458317	chr7:99458317:T:C	1.62911e-09	-1.2841	-0.092074	2.38985e-08	-1.5388	-0.0915219	7.01246e-07	-0.231844	0.895158
99458476	chr7:99458476:T:C	3.58472e-10	-1.6404	-1.24971	5.62382e-09	-1.83223	-1.2449	0.0081248	9.31923	0.701662
99459568	chr7:99459568:G:C	1.59092e-09	-1.32944	-0.0704534	2.35773e-08	-1.57397	-0.0698869	7.79044e-07	-0.155533	0.924057
99459718	chr7:99459718:T:C	1.58921e-09	-1.40097	-2.80088e-10	2.94149e-08	-1.42264	-2.80088e-10	5.71069e-08	-1.84462	-2.80088e-10
99460078	chr7:99460078:G:A	2.05145e-09	-1.52224	0.376581	3.14432e-08	-1.73067	0.374709	2.23437e-06	0.233863	1.58831
99460480	chr7:99460480:T:A	1.85575e-09	-2.11916e-10	-1.24592	3.50259e-08	-2.11916e-10	-1.24805	1.07145e-07	-2.11916e-10	-1.21537
99460773	chr7:99460773:T:C	4.43155e-10	-1.56749	-1.11055	6.8057e-09	-1.76927	-1.11711	1.19408e-07	-0.062386	-1.04461
99460779	chr7:99460779:A:C	1.90031e-09	-2.11916e-10	-1.22219	3.59194e-08	-2.11916e-10	-1.22286	1.05959e-07	-2.11916e-10	-1.22649
99460901	chr7:99460901:C:G	2.03747e-09	-2.11916e-10	-1.1525	3.82802e-08	-2.11916e-10	-1.15921	1.44919e-07	-2.11916e-10	-0.913367
99461074	chr7:99461074:T:C	8.38784e-10	-1.73537	-0.304639	1.43249e-08	-1.83903	-0.303114	2.02147e-06	0.991665	0.730373
99461140	chr7:99461140:G:A	4.23737e-09	-2.11916e-10	-0.420262	8.14349e-08	-2.11916e-10	-0.404337	3.04685e-07	-2.11916e-10	-0.170267
99461536	chr7:99461536:A:G	4.50059e-09	-2.11916e-10	-0.359995	8.67814e-08	-2.11916e-10	-0.340748	3.32664e-07	-2.11916e-10	-0.0824111
99461719	chr7:99461719:C:T	2.25368e-09	-2.11916e-10	-1.05164	4.35779e-08	-2.11916e-10	-1.02959	1.16166e-07	-2.11916e-10	-1.13452
99461720	chr7:99461720:A:G	1.84968e-09	-2.11916e-10	-1.24919	3.49595e-08	-2.11916e-10	-1.24995	1.05946e-07	-2.11916e-10	-1.22661
99461980	chr7:99461980:G:C	1.94349e-09	-2.11916e-10	-1.19972	3.67278e-08	-2.11916e-10	-1.20061	1.08216e-07	-2.11916e-10	-1.20542
99462210	chr7:99462210:T:C	3.46288e-09	-2.11916e-10	-0.622105	6.8376e-08	-2.11916e-10	-0.579118	2.23686e-07	-2.11916e-10	-0.479302
99462327	chr7:99462327:G:A	3.25888e-10	-1.74486	-1.24055	5.49615e-09	-1.87061	-1.22949	4.42731e-07	1.24196	-1.03855
99462817	chr7:99462817:C:T	4.06046e-09	-0.462908	-2.80088e-10	7.10448e-08	-0.54083	-2.80088e-10	4.03359e-07	0.110283	-2.80088e-10
99462847	chr7:99462847:C:G	2.20351e-09	-2.11916e-10	-1.07415	4.11748e-08	-2.11916e-10	-1.08631	1.41641e-07	-2.11916e-10	-0.936248
99462980	chr7:99462980:A:G	3.99596e-10	-1.62896	-1.15255	5.98326e-09	-1.83397	-1.1812	0.0240311	9.30374	1.80157
99463188	chr7:99463188:A:T	1.91116e-09	-2.11916e-10	-1.21649	3.61222e-08	-2.11916e-10	-1.21723	1.06518e-07	-2.11916e-10	-1.22123
99463440	chr7:99463440:A:G	3.93725e-09	-2.11916e-10	-0.493722	7.31758e-08	-2.11916e-10	-0.511275	1.86249e-07	-2.11916e-10	-0.662457
99464549	chr7:99464549:G:A	2.84819e-09	-2.11916e-10	-0.817521	5.22028e-08	-2.11916e-10	-0.849004	1.89038e-07	-2.11916e-10	-0.647598
99465274	chr7:99465274:A:T	2.16092e-09	-2.11916e-10	-1.09367	4.11059e-08	-2.11916e-10	-1.08799	1.23312e-07	-2.11916e-10	-1.07483
99465282	chr7:99465282:A:C	5.26395e-10	-1.28045	-1.22546	6.55609e-09	-1.69585	-1.2279	9.69698e-07	2.21105	-1.22361
99465467	chr7:99465467:A:G	1.64408e-08	-2.11916e-10	0.935559	3.05145e-07	-2.11916e-10	0.916646	1.18122e-06	-2.11916e-10	1.18476
99465710	chr7:99465710:C:T	1.89673e-09	-2.11916e-10	-1.22407	3.58541e-08	-2.11916e-10	-1.22468	1.05778e-07	-2.11916e-10	-1.2282
99465813	chr7:99465813:G:A	2.43018e-09	-2.11916e-10	-0.976239	4.55046e-08	-2.11916e-10	-0.986327	1.62151e-07	-2.11916e-10	-0.801017
99466102	chr7:99466102:C:T	2.21828e-09	-1.06747	-2.80088e-10	1.88406e-08	-1.86813	-2.80088e-10	1.39482e-07	-0.951606	-2.80088e-10
99466116	chr7:99466116:G:C	9.8844e-10	-1.87583	-2.80088e-10	1.95247e-08	-1.83246	-2.80088e-10	5.73245e-08	-1.84082	-2.80088e-10
99466842	chr7:99466842:C:T	1.43944e-09	-1.44166	-0.0582912	2.19485e-08	-1.69072	-0.0247192	3.45565e-07	-0.27157	0.227206
99466843	chr7:99466843:A:G	1.98954e-09	-2.11916e-10	-1.1763	3.87691e-08	-2.11916e-10	-1.14652	3.77166e-07	-2.11916e-10	0.0431425
99466859	chr7:99466859:G:A	2.95559e-09	-2.11916e-10	-0.780506	5.4088e-08	-2.11916e-10	-0.813529	1.97792e-07	-2.11916e-10	-0.602327
99466925	chr7:99466925:G:A	1.90383e-09	-2.11916e-10	-1.22034	3.59854e-08	-2.11916e-10	-1.22103	1.06142e-07	-2.11916e-10	-1.22477
99467005	chr7:99467005:C:T	5.23015e-09	-2.11916e-10	-0.209765	8.93642e-08	-2.11916e-10	-0.31142	4.5822e-07	-2.11916e-10	0.237806
99467048	chr7:99467048:T:TAA	1.91281e-09	-2.11916e-10	-1.21563	3.62274e-08	-2.11916e-10	-1.21432	1.03578e-07	-2.11916e-10	-1.24922
99467077	chr7:99467077:C:T	2.24987e-09	-2.11916e-10	-1.05333	4.15099e-08	-2.11916e-10	-1.07821	1.38673e-07	-2.11916e-10	-0.957429
99467893	chr7:99467893:A:C	2.71328e-09	-2.11916e-10	-0.866047	5.18188e-08	-2.11916e-10	-0.856387	1.5527e-07	-2.11916e-10	-0.844378
99468189	chr7:99468189:A:C	2.08132e-09	-1.52901	0.397803	3.18183e-08	-1.73692	0.392817	2.07698e-06	0.206337	1.54279
99468363	chr7:99468363:C:G	3.36906e-10	-1.72218	-1.22998	5.61012e-09	-1.86419	-1.21538	4.6394e-07	1.33014	-1.07993
99468872	chr7:99468872:G:A	1.60255e-09	-0.218199	-1.17441	2.54986e-08	-0.398852	-1.16667	1.02606e-06	2.29098	-1.24704
99469420	chr7:99469420:C:T	1.90491e-09	-2.11916e-10	-1.21977	3.60051e-08	-2.11916e-10	-1.22048	1.06196e-07	-2.11916e-10	-1.22425
99469561	chr7:99469561:CG:C	1.97212e-09	-2.11916e-10	-1.1851	3.684e-08	-2.11916e-10	-1.19756	1.28187e-07	-2.11916e-10	-1.03606
99469994	chr7:99469994:A:G	1.88647e-09	-2.11916e-10	-1.22949	3.56853e-08	-2.11916e-10	-1.2294	1.03689e-07	-2.11916e-10	-1.24815
99470044	chr7:99470044:C:T	1.32208e-08	-2.11916e-10	0.717584	2.45552e-07	-2.11916e-10	0.699367	9.42856e-07	-2.11916e-10	0.95937
99470234	chr7:99470234:C:T	1.84833e-09	-2.11916e-10	-1.24992	3.49848e-08	-2.11916e-10	-1.24923	1.06166e-07	-2.11916e-10	-1.22454
99470247	chr7:99470247:T:G	1.853e-09	-2.11916e-10	-1.2474	3.5055e-08	-2.11916e-10	-1.24722	1.08092e-07	-2.11916e-10	-1.20656
99470492	chr7:99470492:A:C	2.31699e-09	-2.11916e-10	-1.02394	4.41893e-08	-2.11916e-10	-1.01566	1.32272e-07	-2.11916e-10	-1.00468
99470694	chr7:99470694:G:C	1.31299e-08	-2.11916e-10	0.71069	2.43771e-07	-2.11916e-10	0.692091	9.35771e-07	-2.11916e-10	0.951827
99470728	chr7:99470728:C:A	1.93979e-09	-1.46737	0.265748	2.91726e-08	-1.69506	0.264151	1.70702e-06	0.109878	1.44308
99471133	chr7:99471133:G:T	4.04531e-09	-0.466647	-2.80088e-10	7.09047e-08	-0.542804	-2.80088e-10	4.01903e-07	0.106667	-2.80088e-10
99471299	chr7:99471299:G:A	2.02227e-09	-2.11916e-10	-1.15998	3.8314e-08	-2.11916e-10	-1.15833	1.17573e-07	-2.11916e-10	-1.12248
99471707	chr7:99471707:A:C	2.29744e-09	-2.11916e-10	-1.03241	4.31469e-08	-2.11916e-10	-1.03953	1.64575e-07	-2.11916e-10	-0.786178
99471720	chr7:99471720:G:T	4.74685e-10	-1.3766	-1.2327	6.21809e-09	-1.74307	-1.23361	7.18152e-07	1.9158	-1.22866
99472271	chr7:99472271:T:C	1.85416e-09	-2.11916e-10	-1.24677	3.50777e-08	-2.11916e-10	-1.24658	1.08374e-07	-2.11916e-10	-1.20395
99472377	chr7:99472377:T:C	1.9046e-09	-2.11916e-10	-1.21994	3.59994e-08	-2.11916e-10	-1.22064	1.0618e-07	-2.11916e-10	-1.22441
99472784	chr7:99472784:T:G	2.21459e-09	-2.11916e-10	-1.06914	4.20901e-08	-2.11916e-10	-1.06433	1.23525e-07	-2.11916e-10	-1.0731
99472792	chr7:99472792:G:T	2.06036e-09	-1.40035	0.259026	3.06758e-08	-1.65335	0.272684	1.32414e-06	-0.0480395	1.34701
99473047	chr7:99473047:C:A	1.9046e-09	-2.11916e-10	-1.21994	3.59994e-08	-2.11916e-10	-1.22064	1.0618e-07	-2.11916e-10	-1.22441
99473261	chr7:99473261:T:A	2.85519e-10	-1.8686	-1.24905	6.07324e-09	-1.75022	-1.25003	5.73224e-08	-0.710193	-1.13066
99473365	chr7:99473365:C:T	3.52125e-10	-1.67523	-1.23274	5.68169e-09	-1.8478	-1.2191	5.69846e-07	1.52779	-1.07197
99473502	chr7:99473502:C:T	3.41912e-09	-2.11916e-10	-0.634823	6.43733e-08	-2.11916e-10	-0.639442	1.52105e-07	-2.11916e-10	-0.864975
99473855	chr7:99473855:A:G	5.42497e-10	-1.59568	-0.880097	7.78904e-09	-1.81931	-0.932112	0.086431	9.49971	2.8856
99474439	chr7:99474439:A:C	4.30715e-09	-2.11916e-10	-0.403928	8.29155e-08	-2.11916e-10	-0.386319	3.16444e-07	-2.11916e-10	-0.132397
99475118	chr7:99475118:C:T	1.473e-09	-0.279594	-1.19731	2.34799e-08	-0.457247	-1.19075	9.3938e-07	2.19566	-1.23999
99475368	chr7:99475368:C:G	2.88193e-09	-1.48585	0.680102	4.41076e-08	-1.71164	0.694133	2.82347e-06	0.139743	1.91643
99475707	chr7:99475707:T:C	1.85014e-09	-2.11916e-10	-1.24894	3.49991e-08	-2.11916e-10	-1.24882	1.07329e-07	-2.11916e-10	-1.21365
99476049	chr7:99476049:C:T	7.59985e-10	-1.24773	-0.89093	9.18296e-09	-1.68189	-0.904896	1.1359e-06	2.32502	-1.17938
99476377	chr7:99476377:C:T	1.56581e-08	0.886785	-2.80088e-10	5.50663e-08	-0.795603	-2.80088e-10	1.94571e-07	-0.618747	-2.80088e-10
99476942	chr7:99476942:C:G	2.8486e-09	-2.11916e-10	-0.817377	5.221e-08	-2.11916e-10	-0.848866	1.89067e-07	-2.11916e-10	-0.647443
99476971	chr7:99476971:A:G	1.30661e-08	-2.11916e-10	0.705816	2.42585e-07	-2.11916e-10	0.687212	9.31029e-07	-2.11916e-10	0.946747
99476976	chr7:99476976:C:T	1.89597e-09	-2.11916e-10	-1.22447	3.55992e-08	-2.11916e-10	-1.23182	1.12224e-07	-2.11916e-10	-1.16905
99477358	chr7:99477358:T:TG	1.87445e-09	-2.11916e-10	-1.23589	3.55284e-08	-2.11916e-10	-1.23381	1.03689e-07	-2.11916e-10	-1.24814
99477415	chr7:99477415:T:C	2.90917e-10	-1.87374	-1.22519	5.64826e-09	-1.84582	-1.22698	2.08025e-08	-1.63423	-1.22024
99477507	chr7:99477507:C:CT	4.07001e-10	-1.61392	-1.14922	6.0341e-09	-1.82837	-1.17834	0.0268392	9.39526	1.82057
99477629	chr7:99477629:G:A	2.84337e-09	-2.11916e-10	-0.819215	5.57033e-08	-2.11916e-10	-0.784101	1.78525e-07	-2.11916e-10	-0.704817
99477730	chr7:99477730:G:C	1.43345e-09	-1.50412	-2.80088e-10	1.86452e-08	-1.87855	-2.80088e-10	5.51823e-08	-1.8789	-2.80088e-10
99477785	chr7:99477785:TAAAAATACAAAAATTAG:T	3.73631e-09	-2.11916e-10	-0.546106	6.9483e-08	-2.11916e-10	-0.563058	1.77868e-07	-2.11916e-10	-0.708502
99477830	chr7:99477830:C:T	1.90335e-09	-2.11916e-10	-1.22059	3.59761e-08	-2.11916e-10	-1.22128	1.06117e-07	-2.11916e-10	-1.225
99477936	chr7:99477936:G:A	1.90438e-09	-2.11916e-10	-1.22005	3.59955e-08	-2.11916e-10	-1.22075	1.0617e-07	-2.11916e-10	-1.2245
99478208	chr7:99478208:T:C	2.84739e-10	-1.87889	-1.2415	5.75268e-09	-1.80726	-1.24721	7.99515e-08	-0.450569	-1.05755
99478600	chr7:99478600:G:A	1.85214e-09	-2.11916e-10	-1.24786	3.51102e-08	-2.11916e-10	-1.24565	1.0808e-07	-2.11916e-10	-1.20667
99479164	chr7:99479164:C:T	1.33664e-09	-1.57404	-2.80088e-10	2.01047e-08	-1.80319	-2.80088e-10	5.53859e-08	-1.87522	-2.80088e-10
99479254	chr7:99479254:C:T	3.62314e-09	-2.11916e-10	-0.576865	6.96128e-08	-2.11916e-10	-0.561191	2.5888e-07	-2.11916e-10	-0.333181
99479538	chr7:99479538:T:C	1.88794e-09	-2.11916e-10	-1.22872	3.54706e-08	-2.11916e-10	-1.23544	1.10758e-07	-2.11916e-10	-1.1822
99480311	chr7:99480311:C:T	1.91211e-09	-2.11916e-10	-1.216	3.6091e-08	-2.11916e-10	-1.2181	1.0378e-07	-2.11916e-10	-1.24727
99481202	chr7:99481202:A:T	1.90022e-09	-2.11916e-10	-1.22223	3.60473e-08	-2.11916e-10	-1.21931	1.04351e-07	-2.11916e-10	-1.24178
99481505	chr7:99481505:A:T	1.89756e-09	-2.11916e-10	-1.22364	3.59944e-08	-2.11916e-10	-1.22078	1.04274e-07	-2.11916e-10	-1.24253
99481539	chr7:99481539:C:T	1.9391e-09	-2.11916e-10	-1.20198	3.66456e-08	-2.11916e-10	-1.20285	1.0795e-07	-2.11916e-10	-1.20788
99481750	chr7:99481750:C:G	2.15632e-09	-2.11916e-10	-1.0958	4.05996e-08	-2.11916e-10	-1.10038	1.10844e-07	-2.11916e-10	-1.18142
99481880	chr7:99481880:C:T	1.37233e-09	-0.361167	-1.18653	2.20732e-08	-0.530229	-1.17955	8.2016e-07	2.06399	-1.24404
99482010	chr7:99482010:C:T	1.94374e-09	-2.11916e-10	-1.19959	3.67337e-08	-2.11916e-10	-1.20044	1.08195e-07	-2.11916e-10	-1.20561
99482388	chr7:99482388:C:T	2.72732e-09	-2.11916e-10	-0.860884	5.04128e-08	-2.11916e-10	-0.883895	1.7997e-07	-2.11916e-10	-0.696755
99482490	chr7:99482490:G:T	9.9195e-10	-1.87229	-2.80088e-10	2.02927e-08	-1.79388	-2.80088e-10	6.61257e-08	-1.69799	-2.80088e-10
99482621	chr7:99482621:A:G	3.59213e-10	-1.63987	-1.24818	5.64215e-09	-1.83306	-1.24082	0.00751158	9.30901	0.633401
99482898	chr7:99482898:A:G	1.94891e-09	-2.11916e-10	-1.19693	3.68285e-08	-2.11916e-10	-1.19787	1.08467e-07	-2.11916e-10	-1.2031
99483090	chr7:99483090:C:T	1.85901e-09	-2.11916e-10	-1.24416	3.53269e-08	-2.11916e-10	-1.23949	1.03872e-07	-2.11916e-10	-1.24639
99483972	chr7:99483972:C:T	9.44776e-10	-1.51771	-0.403302	1.47692e-08	-1.72939	-0.382209	4.48408e-07	0.0141625	0.201997
99484107	chr7:99484107:A:G	4.04282e-10	-1.62144	-1.14841	6.01989e-09	-1.83178	-1.17729	0.025618	9.34571	1.82355
99484448	chr7:99484448:C:T	1.98191e-09	-2.11916e-10	-1.18015	3.7403e-08	-2.11916e-10	-1.18239	1.0554e-07	-2.11916e-10	-1.23045
99484478	chr7:99484478:C:T	1.89543e-09	-2.11916e-10	-1.22476	3.59523e-08	-2.11916e-10	-1.22195	1.04213e-07	-2.11916e-10	-1.24311
99484526	chr7:99484526:A:G	1.90971e-09	-2.11916e-10	-1.21726	3.58213e-08	-2.11916e-10	-1.2256	1.13576e-07	-2.11916e-10	-1.15707
99485081	chr7:99485081:T:A	2.08782e-09	-2.11916e-10	-1.12808	4.00334e-08	-2.11916e-10	-1.11443	1.37022e-07	-2.11916e-10	-0.969404
99485305	chr7:99485305:C:T	1.46423e-09	-1.48288	-2.80088e-10	2.18647e-08	-1.71926	-2.80088e-10	2.81384e-07	-0.249825	-2.80088e-10
99485454	chr7:99485454:G:A	1.84824e-09	-2.11916e-10	-1.24997	3.49599e-08	-2.11916e-10	-1.24994	1.06361e-07	-2.11916e-10	-1.22271
99485601	chr7:99485601:A:G	3.13114e-09	-2.11916e-10	-0.722807	5.88347e-08	-2.11916e-10	-0.729408	2.08217e-07	-2.11916e-10	-0.550963
99485612	chr7:99485612:G:A	2.08598e-09	-2.11916e-10	-1.12897	3.93819e-08	-2.11916e-10	-1.13083	1.15729e-07	-2.11916e-10	-1.13829
99485692	chr7:99485692:C:T	8.43729e-10	-1.19588	-0.838248	9.97734e-09	-1.65041	-0.85341	1.34069e-06	2.46612	-1.15472
99485716	chr7:99485716:C:T	4.72851e-10	-1.39281	-1.22037	6.23992e-09	-1.75156	-1.22161	6.79989e-07	1.87151	-1.23897
99485912	chr7:99485912:C:T	1.86997e-09	-2.11916e-10	-1.23828	3.54388e-08	-2.11916e-10	-1.23633	1.03602e-07	-2.11916e-10	-1.24899
99486115	chr7:99486115:C:T	1.40394e-08	0.77766	-2.80088e-10	7.30603e-08	-0.512856	-2.80088e-10	2.65082e-07	-0.309506	-2.80088e-10
99486211	chr7:99486211:G:A	5.64844e-09	-2.11916e-10	-0.132826	1.05095e-07	-2.11916e-10	-0.149275	4.1076e-07	-2.11916e-10	0.128464
99487527	chr7:99487527:T:C	1.87068e-09	-2.11916e-10	-1.2379	3.55818e-08	-2.11916e-10	-1.23231	1.08688e-07	-2.11916e-10	-1.20106
99487685	chr7:99487685:C:CT	1.85308e-09	-2.11916e-10	-1.24736	3.50574e-08	-2.11916e-10	-1.24715	1.08124e-07	-2.11916e-10	-1.20627
99487801	chr7:99487801:G:A	2.05918e-09	-1.42013	0.278233	3.08793e-08	-1.66619	0.29214	1.40747e-06	-0.0111472	1.37115
99487884	chr7:99487884:AAC:A	1.85486e-09	-2.11916e-10	-1.2464	3.50144e-08	-2.11916e-10	-1.24838	1.06993e-07	-2.11916e-10	-1.21678
99487933	chr7:99487933:G:A	1.85882e-09	-2.11916e-10	-1.24427	3.53005e-08	-2.11916e-10	-1.24024	1.07181e-07	-2.11916e-10	-1.21503
99487944	chr7:99487944:C:T	2.2539e-09	-1.05154	-2.80088e-10	1.98897e-08	-1.81394	-2.80088e-10	1.09592e-07	-1.19278	-2.80088e-10
99487947	chr7:99487947:C:A	1.94573e-09	-2.11916e-10	-1.19857	3.67725e-08	-2.11916e-10	-1.19939	1.08277e-07	-2.11916e-10	-1.20485
99487960	chr7:99487960:T:C	3.01505e-09	-2.11916e-10	-0.760587	5.31306e-08	-2.11916e-10	-0.831388	2.21832e-07	-2.11916e-10	-0.487622
99488002	chr7:99488002:G:A	8.65715e-09	-2.11916e-10	0.294181	1.62145e-07	-2.11916e-10	0.28435	6.23999e-07	-2.11916e-10	0.546604
99488048	chr7:99488048:G:A	4.17018e-09	-2.11916e-10	-0.436245	8.04348e-08	-2.11916e-10	-0.416694	3.00967e-07	-2.11916e-10	-0.182543
99488087	chr7:99488087:A:C	1.85675e-09	-2.11916e-10	-1.24538	3.50389e-08	-2.11916e-10	-1.24768	1.07267e-07	-2.11916e-10	-1.21422
99488375	chr7:99488375:A:G	5.47986e-10	-1.53346	-0.932252	8.29402e-09	-1.75006	-0.938542	1.38766e-07	-0.12699	-0.829767
99488493	chr7:99488493:C:CTCCA	1.1163e-09	-1.75418	-2.80088e-10	2.01892e-08	-1.79899	-2.80088e-10	6.15886e-08	-1.76907	-2.80088e-10
99489010	chr7:99489010:C:T	2.60812e-09	-2.11916e-10	-0.905575	5.07573e-08	-2.11916e-10	-0.877085	1.30611e-07	-2.11916e-10	-1.01732
99489831	chr7:99489831:ATGTC:A	1.88845e-09	-2.11916e-10	-1.22845	3.5479e-08	-2.11916e-10	-1.2352	1.10812e-07	-2.11916e-10	-1.18171
99490514	chr7:99490514:C:G	2.41817e-09	-2.11916e-10	-0.981192	4.6129e-08	-2.11916e-10	-0.972698	1.3816e-07	-2.11916e-10	-0.961134
99490642	chr7:99490642:A:T	4.4907e-10	-1.47306	-1.19172	6.92345e-09	-1.67114	-1.19809	9.01489e-08	-0.319196	-1.06889
99490643	chr7:99490643:A:T	1.986e-09	-2.11916e-10	-1.17808	3.72687e-08	-2.11916e-10	-1.18599	1.20866e-07	-2.11916e-10	-1.09486
99491025	chr7:99491025:C:T	7.51903e-10	-1.26217	-0.887185	9.15178e-09	-1.68886	-0.901333	1.10107e-06	2.29207	-1.17758
99491091	chr7:99491091:G:A	7.20894e-10	-1.67424	-0.517225	1.1722e-08	-1.82058	-0.522098	5.30364e-07	0.396776	-0.0127558
99491427	chr7:99491427:T:C	2.18001e-09	-2.11916e-10	-1.08487	4.10636e-08	-2.11916e-10	-1.08902	1.34979e-07	-2.11916e-10	-0.984422
99491734	chr7:99491734:C:T	1.97219e-09	-2.11916e-10	-1.18506	3.71749e-08	-2.11916e-10	-1.18851	1.05095e-07	-2.11916e-10	-1.23468
99492414	chr7:99492414:C:T	1.3431e-09	-1.58951	0.0202879	2.17542e-08	-1.77944	0.0551005	4.93867e-07	0.00165685	0.311065
99492506	chr7:99492506:A:G	3.10344e-09	-2.11916e-10	-0.731694	5.82795e-08	-2.11916e-10	-0.73889	2.06253e-07	-2.11916e-10	-0.560438
99492787	chr7:99492787:C:T	1.9058e-09	-2.11916e-10	-1.2193	3.6023e-08	-2.11916e-10	-1.21998	1.062e-07	-2.11916e-10	-1.22422
99492883	chr7:99492883:T:C	2.8102e-09	-2.11916e-10	-0.83095	5.15528e-08	-2.11916e-10	-0.861535	1.85943e-07	-2.11916e-10	-0.664103
99493393	chr7:99493393:C:A	1.14896e-09	-1.72535	-2.80088e-10	1.87018e-08	-1.87552	-2.80088e-10	1.39166e-07	-0.953875	-2.80088e-10
99493549	chr7:99493549:G:A	1.76363e-09	-1.29683	-2.80088e-10	1.86827e-08	-1.87654	-2.80088e-10	1.81021e-07	-0.690932	-2.80088e-10
99493835	chr7:99493835:C:T	1.8728e-09	-2.11916e-10	-1.23677	3.54381e-08	-2.11916e-10	-1.23635	1.11523e-07	-2.11916e-10	-1.17531
99493976	chr7:99493976:C:T	1.02371e-09	-1.84077	-2.80088e-10	2.64593e-08	-1.52853	-2.80088e-10	7.94533e-08	-1.51437	-2.80088e-10
99494571	chr7:99494571:G:A	2.43609e-09	-2.11916e-10	-0.973809	4.57625e-08	-2.11916e-10	-0.980675	1.21251e-07	-2.11916e-10	-1.09168
99494705	chr7:99494705:G:A	4.3941e-09	-2.11916e-10	-0.383942	8.45839e-08	-2.11916e-10	-0.366397	3.23764e-07	-2.11916e-10	-0.109528
99495484	chr7:99495484:G:A	4.29164e-09	-2.11916e-10	-0.407536	8.26237e-08	-2.11916e-10	-0.389844	3.15998e-07	-2.11916e-10	-0.133808
99495665	chr7:99495665:G:A	2.35544e-09	-2.11916e-10	-1.00748	4.33089e-08	-2.11916e-10	-1.03578	1.46278e-07	-2.11916e-10	-0.904037
99496650	chr7:99496650:A:G	1.92888e-09	-2.11916e-10	-1.20726	3.66154e-08	-2.11916e-10	-1.20367	1.05282e-07	-2.11916e-10	-1.2329
99496669	chr7:99496669:C:T	1.85346e-09	-2.11916e-10	-1.24715	3.49971e-08	-2.11916e-10	-1.24887	1.0674e-07	-2.11916e-10	-1.21915
99497015	chr7:99497015:A:C	2.262e-09	-1.04796	-2.80088e-10	1.88837e-08	-1.86584	-2.80088e-10	1.36832e-07	-0.970787	-2.80088e-10
99497199	chr7:99497199:C:T	2.84415e-09	-2.11916e-10	-0.818941	5.20627e-08	-2.11916e-10	-0.851692	1.91349e-07	-2.11916e-10	-0.635444
99497218	chr7:99497218:G:A	1.96456e-09	-2.11916e-10	-1.18894	3.71219e-08	-2.11916e-10	-1.18993	1.09119e-07	-2.11916e-10	-1.1971
99497231	chr7:99497231:C:T	8.28229e-10	-1.15684	-0.895835	9.63032e-09	-1.62922	-0.91	1.45634e-06	2.57718	-1.18305
99497682	chr7:99497682:G:A	2.39974e-09	-2.11916e-10	-0.988844	4.65364e-08	-2.11916e-10	-0.963907	1.22062e-07	-2.11916e-10	-1.08501
99498154	chr7:99498154:T:C	1.43993e-09	-1.49961	-2.80088e-10	2.66015e-08	-1.52317	-2.80088e-10	5.92496e-08	-1.80779	-2.80088e-10
99498758	chr7:99498758:T:C	1.92187e-09	-2.11916e-10	-1.2109	3.63296e-08	-2.11916e-10	-1.21151	1.07258e-07	-2.11916e-10	-1.21431
99499071	chr7:99499071:T:G	1.93928e-09	-2.11916e-10	-1.20189	3.66492e-08	-2.11916e-10	-1.20275	1.07959e-07	-2.11916e-10	-1.20779
99499151	chr7:99499151:G:A	1.91648e-09	-2.11916e-10	-1.21371	3.61625e-08	-2.11916e-10	-1.21612	1.03864e-07	-2.11916e-10	-1.24646
99500901	chr7:99500901:T:TG	3.93492e-10	-1.65666	-1.14024	6.01134e-09	-1.83982	-1.17068	0.0209349	9.10091	1.86647
99501213	chr7:99501213:G:T	1.93939e-09	-2.11916e-10	-1.20183	3.66513e-08	-2.11916e-10	-1.20269	1.07965e-07	-2.11916e-10	-1.20773
99501893	chr7:99501893:T:C	1.85532e-09	-2.11916e-10	-1.24615	3.50203e-08	-2.11916e-10	-1.24821	1.07074e-07	-2.11916e-10	-1.21603
99501903	chr7:99501903:T:C	1.8484e-09	-2.11916e-10	-1.24988	3.49586e-08	-2.11916e-10	-1.24998	1.05372e-07	-2.11916e-10	-1.23205
99501919	chr7:99501919:T:A	1.86959e-09	-2.11916e-10	-1.23849	3.54812e-08	-2.11916e-10	-1.23514	1.03495e-07	-2.11916e-10	-1.25003
99502200	chr7:99502200:A:G	1.88575e-09	-2.11916e-10	-1.22988	3.57681e-08	-2.11916e-10	-1.22708	1.18551e-07	-2.11916e-10	-1.1142
99502222	chr7:99502222:C:T	1.67036e-09	-1.35117	-2.80088e-10	1.95029e-08	-1.83358	-2.80088e-10	3.29094e-07	-0.0932017	-2.80088e-10
99502388	chr7:99502388:G:C	1.89883e-09	-2.11916e-10	-1.22297	3.55803e-08	-2.11916e-10	-1.23235	1.11618e-07	-2.11916e-10	-1.17447
99502657	chr7:99502657:G:C	1.84813e-09	-2.11916e-10	-1.25003	3.49731e-08	-2.11916e-10	-1.24956	1.05022e-07	-2.11916e-10	-1.23538
99502754	chr7:99502754:G:A	1.86249e-09	-2.11916e-10	-1.24229	3.51202e-08	-2.11916e-10	-1.24536	1.08142e-07	-2.11916e-10	-1.20609
99502861	chr7:99502861:GC:G	1.85594e-09	-2.11916e-10	-1.24581	3.50284e-08	-2.11916e-10	-1.24798	1.07176e-07	-2.11916e-10	-1.21507
99503706	chr7:99503706:C:A	2.16924e-09	-2.11916e-10	-1.08983	4.05639e-08	-2.11916e-10	-1.10126	1.38466e-07	-2.11916e-10	-0.958921
99504163	chr7:99504163:G:A	7.41867e-10	-1.30706	-0.855733	9.20838e-09	-1.71339	-0.870631	1.00023e-06	2.18177	-1.16333
99504358	chr7:99504358:T:C	1.89766e-09	-2.11916e-10	-1.22358	3.59964e-08	-2.11916e-10	-1.22072	1.04275e-07	-2.11916e-10	-1.24251
99504534	chr7:99504534:AG:A	4.32251e-09	-2.11916e-10	-0.400368	8.32119e-08	-2.11916e-10	-0.38275	3.17753e-07	-2.11916e-10	-0.12827
99505154	chr7:99505154:G:C	3.44918e-10	-1.67891	-1.24974	5.54167e-09	-1.84309	-1.24876	0.00673408	9.03341	0.799739
99505238	chr7:99505238:T:C	2.02879e-09	-2.11916e-10	-1.15677	3.9293e-08	-2.11916e-10	-1.13309	1.13234e-07	-2.11916e-10	-1.16009
99505604	chr7:99505604:T:C	1.85575e-09	-2.11916e-10	-1.24592	3.50259e-08	-2.11916e-10	-1.24805	1.07145e-07	-2.11916e-10	-1.21537
99505662	chr7:99505662:C:G	1.94057e-09	-2.11916e-10	-1.20122	3.66734e-08	-2.11916e-10	-1.20209	1.08028e-07	-2.11916e-10	-1.20716
99507597	chr7:99507597:A:G	1.89939e-09	-2.11916e-10	-1.22267	3.58543e-08	-2.11916e-10	-1.22468	1.03579e-07	-2.11916e-10	-1.24921
99507625	chr7:99507625:C:T	1.90425e-09	-2.11916e-10	-1.22012	3.60516e-08	-2.11916e-10	-1.21919	1.15733e-07	-2.11916e-10	-1.13826
99508053	chr7:99508053:A:C	5.9492e-10	-1.74737	-0.636164	5.30091e-08	-0.34239	-0.491286	1.83609e-08	-1.82061	-1.15871
99508745	chr7:99508745:A:G	1.87843e-09	-2.11916e-10	-1.23377	3.54417e-08	-2.11916e-10	-1.23625	1.1737e-07	-2.11916e-10	-1.12421
99509051	chr7:99509051:C:T	3.44644e-10	-1.68139	-1.24806	5.58157e-09	-1.84252	-1.24215	6.02529e-07	1.50184	-0.990252
99509053	chr7:99509053:A:T	2.59988e-09	-2.11916e-10	-0.90874	4.7573e-08	-2.11916e-10	-0.941876	1.64143e-07	-2.11916e-10	-0.788804
99509596	chr7:99509596:A:G	8.44747e-09	-2.11916e-10	0.269662	1.58202e-07	-2.11916e-10	0.259731	6.07294e-07	-2.11916e-10	0.51947
99509667	chr7:99509667:C:T	5.40633e-10	-1.53678	-0.942441	7.61079e-09	-1.82126	-0.953312	4.86322e-07	1.48308	-1.18575
99509796	chr7:99509796:A:G	2.35823e-09	-2.11916e-10	-1.00629	4.56926e-08	-2.11916e-10	-0.982204	1.20385e-07	-2.11916e-10	-1.09885
99509988	chr7:99509988:A:G	1.8588e-09	-2.11916e-10	-1.24427	3.51526e-08	-2.11916e-10	-1.24444	1.03939e-07	-2.11916e-10	-1.24574
99510104	chr7:99510104:C:A	3.4878e-10	-1.67371	-1.24381	5.55013e-09	-1.84097	-1.24935	0.00837614	9.0703	0.981054
99510152	chr7:99510152:T:C	1.02395e-09	-1.84054	-2.80088e-10	1.86432e-08	-1.87866	-2.80088e-10	7.43532e-08	-1.58072	-2.80088e-10
99510525	chr7:99510525:A:C	7.14114e-10	-1.31749	-0.883423	8.9207e-09	-1.71816	-0.897609	9.54762e-07	2.14775	-1.17584
99510557	chr7:99510557:G:T	1.85043e-09	-2.11916e-10	-1.24879	3.49678e-08	-2.11916e-10	-1.24971	1.08068e-07	-2.11916e-10	-1.20678
99510558	chr7:99510558:C:T	1.85453e-09	-2.11916e-10	-1.24658	3.50168e-08	-2.11916e-10	-1.24831	1.09172e-07	-2.11916e-10	-1.19662
99510680	chr7:99510680:G:T	1.99745e-09	-1.47034	0.298011	3.04297e-08	-1.70026	0.311543	1.61012e-06	0.0968302	1.39769
99510867	chr7:99510867:G:A	1.91693e-09	-2.11916e-10	-1.21348	3.61716e-08	-2.11916e-10	-1.21587	1.03867e-07	-2.11916e-10	-1.24643
99511907	chr7:99511907:A:T	2.33762e-09	-2.11916e-10	-1.01507	4.45672e-08	-2.11916e-10	-1.00714	1.33369e-07	-2.11916e-10	-0.996425
99512044	chr7:99512044:A:G	2.17177e-09	-2.11916e-10	-1.08866	4.06099e-08	-2.11916e-10	-1.10013	1.38682e-07	-2.11916e-10	-0.957361
99512482	chr7:99512482:G:A	1.93928e-09	-2.11916e-10	-1.20189	3.66492e-08	-2.11916e-10	-1.20275	1.07959e-07	-2.11916e-10	-1.20779
99512590	chr7:99512590:T:C	1.86387e-09	-2.11916e-10	-1.24155	3.52688e-08	-2.11916e-10	-1.24114	1.10229e-07	-2.11916e-10	-1.18698
99512812	chr7:99512812:T:TC	1.90948e-09	-2.11916e-10	-1.21737	3.60352e-08	-2.11916e-10	-1.21965	1.03746e-07	-2.11916e-10	-1.2476
99513382	chr7:99513382:T:C	1.85827e-09	-2.11916e-10	-1.24456	3.50597e-08	-2.11916e-10	-1.24709	1.07557e-07	-2.11916e-10	-1.21152
99513688	chr7:99513688:C:T	9.8819e-10	-1.87609	-2.80088e-10	1.95562e-08	-1.83085	-2.80088e-10	5.73635e-08	-1.84014	-2.80088e-10
99513733	chr7:99513733:AAC:A	2.11452e-09	-2.11916e-10	-1.11538	4.00629e-08	-2.11916e-10	-1.11369	1.24008e-07	-2.11916e-10	-1.0692
99514965	chr7:99514965:G:A	1.43665e-09	-1.50189	-2.80088e-10	2.64123e-08	-1.53031	-2.80088e-10	5.94501e-08	-1.80441	-2.80088e-10
99514983	chr7:99514983:G:A	4.67684e-09	-2.11916e-10	-0.321582	8.5851e-08	-2.11916e-10	-0.351527	2.13586e-07	-2.11916e-10	-0.525504
99515331	chr7:99515331:C:T	7.43917e-10	-1.29841	-0.861624	9.22249e-09	-1.70684	-0.87566	1.0154e-06	2.19921	-1.16572
99516049	chr7:99516049:G:A	2.87155e-10	-1.8774	-1.23453	5.8188e-09	-1.8002	-1.24285	7.52057e-08	-0.539664	-1.02965
99516246	chr7:99516246:C:T	3.50597e-09	-2.11916e-10	-0.609738	6.52725e-08	-2.11916e-10	-0.62557	1.68159e-07	-2.11916e-10	-0.764631
99516432	chr7:99516432:G:A	1.85039e-09	-2.11916e-10	-1.24881	3.49924e-08	-2.11916e-10	-1.24901	1.03944e-07	-2.11916e-10	-1.24569
99516482	chr7:99516482:T:C	4.41834e-09	-2.11916e-10	-0.37844	8.50557e-08	-2.11916e-10	-0.360834	3.2581e-07	-2.11916e-10	-0.103231
99516611	chr7:99516611:G:A	1.85809e-09	-2.11916e-10	-1.24466	3.51394e-08	-2.11916e-10	-1.24482	1.03905e-07	-2.11916e-10	-1.24607
99517061	chr7:99517061:A:G	1.91236e-09	-2.11916e-10	-1.21587	3.57886e-08	-2.11916e-10	-1.22651	1.12908e-07	-2.11916e-10	-1.16298
99517063	chr7:99517063:C:A	2.03655e-09	-2.11916e-10	-1.15295	3.93478e-08	-2.11916e-10	-1.1317	1.25949e-07	-2.11916e-10	-1.05367
99517509	chr7:99517509:C:T	8.01748e-09	-2.11916e-10	0.217419	1.35443e-07	-2.11916e-10	0.104407	6.58325e-07	-2.11916e-10	0.600154
99517945	chr7:99517945:A:G	3.38071e-10	-1.70772	-1.24098	5.58702e-09	-1.85321	-1.23049	5.10238e-07	1.38502	-1.03968
99518054	chr7:99518054:G:A	3.31472e-10	-1.72195	-1.24646	5.50961e-09	-1.85853	-1.23912	4.95354e-07	1.32169	-1.00596
99518407	chr7:99518407:C:T	4.32967e-10	-1.46329	-1.23801	5.92588e-09	-1.78595	-1.23886	5.66823e-07	1.6725	-1.222
99518425	chr7:99518425:A:G	1.91408e-09	-2.11916e-10	-1.21497	3.58927e-08	-2.11916e-10	-1.22361	1.14067e-07	-2.11916e-10	-1.15276
99519136	chr7:99519136:C:T	7.70645e-10	-1.29403	-0.830707	9.51748e-09	-1.70522	-0.845794	1.04234e-06	2.21109	-1.1514
99519157	chr7:99519157:G:A	1.96119e-09	-2.11916e-10	-1.19066	3.70599e-08	-2.11916e-10	-1.19161	1.09089e-07	-2.11916e-10	-1.19738
99520697	chr7:99520697:G:A	2.88427e-10	-1.87043	-1.23709	6.01501e-09	-1.7653	-1.24458	6.76683e-08	-0.635288	-1.03964
99520782	chr7:99520782:C:T	7.58286e-10	-1.29035	-0.850546	9.35382e-09	-1.70287	-0.865487	1.04407e-06	2.22225	-1.16092
99521178	chr7:99521178:C:T	3.01066e-10	-1.82144	-1.2432	6.705e-09	-1.65372	-1.24757	4.59934e-08	-0.968175	-1.09287
99521486	chr7:99521486:C:T	1.90599e-09	-2.11916e-10	-1.21921	3.5969e-08	-2.11916e-10	-1.22148	1.03701e-07	-2.11916e-10	-1.24803
99521487	chr7:99521487:A:G	5.15875e-10	-1.65979	-0.866308	7.71335e-09	-1.84074	-0.920444	0.064797	9.17279	2.92444
99521614	chr7:99521614:C:CA	1.9046e-09	-2.11916e-10	-1.21993	3.59985e-08	-2.11916e-10	-1.22066	1.06155e-07	-2.11916e-10	-1.22464
99522665	chr7:99522665:T:C	1.03814e-09	-1.82678	-2.80088e-10	1.89207e-08	-1.86389	-2.80088e-10	6.98799e-08	-1.64277	-2.80088e-10
99522739	chr7:99522739:G:A	1.86367e-09	-2.11916e-10	-1.24166	3.5138e-08	-2.11916e-10	-1.24486	1.08319e-07	-2.11916e-10	-1.20446
99523262	chr7:99523262:A:G	1.0472e-09	-1.81809	-2.80088e-10	1.88877e-08	-1.86563	-2.80088e-10	5.54459e-08	-1.87414	-2.80088e-10
99523358	chr7:99523358:A:C	3.2533e-09	-2.11916e-10	-0.684536	6.12737e-08	-2.11916e-10	-0.68879	1.4638e-07	-2.11916e-10	-0.903337
99523582	chr7:99523582:G:A	1.89863e-09	-2.11916e-10	-1.22307	3.61005e-08	-2.11916e-10	-1.21783	1.15117e-07	-2.11916e-10	-1.1436
99524327	chr7:99524327:A:G	4.86371e-10	-1.69818	-0.886809	7.46414e-09	-1.8551	-0.938933	0.046021	8.89321	2.86186
99524558	chr7:99524558:A:G	7.99237e-10	-1.23068	-0.857625	9.59577e-09	-1.67022	-0.872595	1.21413e-06	2.37637	-1.16413
99524814	chr7:99524814:G:A	3.27583e-10	-1.73141	-1.24881	5.46919e-09	-1.86275	-1.24226	0.00423383	8.71569	0.653388
99524833	chr7:99524833:G:A	4.20968e-09	-2.11916e-10	-0.426818	8.10126e-08	-2.11916e-10	-0.409536	3.08002e-07	-2.11916e-10	-0.159439
99524945	chr7:99524945:G:A	4.45524e-09	-2.11916e-10	-0.370125	8.56707e-08	-2.11916e-10	-0.35363	3.2231e-07	-2.11916e-10	-0.114029
99525392	chr7:99525392:A:G	1.87864e-09	-2.11916e-10	-1.23366	3.56224e-08	-2.11916e-10	-1.23116	1.17322e-07	-2.11916e-10	-1.12463
99525520	chr7:99525520:C:T	1.85558e-09	-2.11916e-10	-1.24601	3.5105e-08	-2.11916e-10	-1.2458	1.0873e-07	-2.11916e-10	-1.20067
99526222	chr7:99526222:C:T	4.19316e-09	-2.11916e-10	-0.430751	8.06928e-08	-2.11916e-10	-0.413491	3.06359e-07	-2.11916e-10	-0.164787
99526369	chr7:99526369:G:A	1.89963e-09	-2.11916e-10	-1.22254	3.61773e-08	-2.11916e-10	-1.21571	1.15228e-07	-2.11916e-10	-1.14263
99527204	chr7:99527204:G:C	4.67445e-09	-2.11916e-10	-0.322094	8.58075e-08	-2.11916e-10	-0.352034	2.13481e-07	-2.11916e-10	-0.525997
99527255	chr7:99527255:A:G	1.11986e-09	-1.75101	-2.80088e-10	3.34268e-08	-1.29478	-2.80088e-10	1.08538e-07	-1.20245	-2.80088e-10
99527495	chr7:99527495:G:A	4.20528e-09	-2.11916e-10	-0.427863	8.09281e-08	-2.11916e-10	-0.410579	3.076e-07	-2.11916e-10	-0.160743
99527527	chr7:99527527:C:T	1.93166e-09	-2.11916e-10	-1.20582	3.65061e-08	-2.11916e-10	-1.20666	1.07542e-07	-2.11916e-10	-1.21166
99527576	chr7:99527576:C:T	1.85226e-09	-2.11916e-10	-1.2478	3.50548e-08	-2.11916e-10	-1.24723	1.06126e-07	-2.11916e-10	-1.22492
99527660	chr7:99527660:A:T	1.86984e-09	-2.11916e-10	-1.23835	3.52315e-08	-2.11916e-10	-1.2422	1.09135e-07	-2.11916e-10	-1.19696
99527725	chr7:99527725:C:T	1.85916e-09	-2.11916e-10	-1.24408	3.51752e-08	-2.11916e-10	-1.2438	1.09397e-07	-2.11916e-10	-1.19456
99528378	chr7:99528378:A:G	4.22657e-09	-2.11916e-10	-0.422814	8.13405e-08	-2.11916e-10	-0.405496	3.09447e-07	-2.11916e-10	-0.154758
99529017	chr7:99529017:T:C	3.73121e-10	-1.85118	-0.998879	6.77909e-09	-1.86438	-1.02592	0.000379855	6.30244	0.655566
99529157	chr7:99529157:T:C	2.12824e-09	-2.11916e-10	-1.10891	3.9822e-08	-2.11916e-10	-1.11972	1.3492e-07	-2.11916e-10	-0.984859
99529949	chr7:99529949:T:C	4.3507e-09	-2.11916e-10	-0.393867	8.37466e-08	-2.11916e-10	-0.376344	3.20038e-07	-2.11916e-10	-0.121105
99530254	chr7:99530254:C:T	2.33073e-09	-2.11916e-10	-1.01802	4.38632e-08	-2.11916e-10	-1.02306	1.17858e-07	-2.11916e-10	-1.12007
99530304	chr7:99530304:G:A	1.92605e-09	-2.11916e-10	-1.20874	3.64087e-08	-2.11916e-10	-1.20933	1.07477e-07	-2.11916e-10	-1.21227
99530420	chr7:99530420:G:C	1.92694e-09	-2.11916e-10	-1.20827	3.63489e-08	-2.11916e-10	-1.21098	1.04047e-07	-2.11916e-10	-1.2447
99530460	chr7:99530460:A:C	1.85699e-09	-2.11916e-10	-1.24525	3.51326e-08	-2.11916e-10	-1.24501	1.08996e-07	-2.11916e-10	-1.19823
99530631	chr7:99530631:G:T	1.9289e-09	-2.11916e-10	-1.20726	3.64555e-08	-2.11916e-10	-1.20805	1.07418e-07	-2.11916e-10	-1.21281
99530660	chr7:99530660:C:T	1.91837e-09	-2.11916e-10	-1.21273	3.62583e-08	-2.11916e-10	-1.21347	1.06873e-07	-2.11916e-10	-1.2179
99531295	chr7:99531295:A:G	1.20961e-09	-1.6739	-2.80088e-10	1.93569e-08	-1.84109	-2.80088e-10	5.53109e-08	-1.87657	-2.80088e-10
99532474	chr7:99532474:A:G	1.87655e-09	-2.11916e-10	-1.23477	3.55721e-08	-2.11916e-10	-1.23258	1.03727e-07	-2.11916e-10	-1.24778
99533134	chr7:99533134:G:A	1.14948e-09	-1.7249	-2.80088e-10	1.87031e-08	-1.87545	-2.80088e-10	1.393e-07	-0.952912	-2.80088e-10
99533211	chr7:99533211:G:T	1.03669e-09	-1.82817	-2.80088e-10	2.17451e-08	-1.72475	-2.80088e-10	5.81495e-08	-1.82653	-2.80088e-10
99533252	chr7:99533252:G:A	5.47472e-10	-1.71232	-0.754325	8.42143e-09	-1.85849	-0.814867	0.0619156	8.7766	3.27514
99533300	chr7:99533300:TGG:T	3.23822e-09	-2.11916e-10	-0.68918	5.95515e-08	-2.11916e-10	-0.717298	1.56229e-07	-2.11916e-10	-0.838223
99533314	chr7:99533314:T:G	1.87666e-09	-2.11916e-10	-1.23471	3.54477e-08	-2.11916e-10	-1.23608	1.03507e-07	-2.11916e-10	-1.2499
99533958	chr7:99533958:C:T	2.36848e-09	-2.11916e-10	-1.00196	4.58999e-08	-2.11916e-10	-0.977677	1.20835e-07	-2.11916e-10	-1.09512
99533982	chr7:99533982:A:G	1.49457e-09	-1.42708	-0.0352912	2.23442e-08	-1.67305	-0.0245188	9.58025e-07	0.0135069	0.961823
99534387	chr7:99534387:A:G	4.15555e-09	-2.11916e-10	-0.43976	7.98426e-08	-2.11916e-10	-0.424083	2.97748e-07	-2.11916e-10	-0.193298
99534505	chr7:99534505:C:T	1.93029e-09	-2.11916e-10	-1.20654	3.64818e-08	-2.11916e-10	-1.20733	1.07483e-07	-2.11916e-10	-1.21221
99535284	chr7:99535284:G:A	2.37223e-09	-2.11916e-10	-1.00037	4.45667e-08	-2.11916e-10	-1.00715	1.18874e-07	-2.11916e-10	-1.11148
99536140	chr7:99536140:C:T	6.29041e-09	-0.0251788	-2.80088e-10	1.06354e-07	-0.137371	-2.80088e-10	6.5112e-07	0.58915	-2.80088e-10
99536200	chr7:99536200:G:T	7.89602e-10	-1.21918	-0.881251	9.44053e-09	-1.66334	-0.895785	1.24197e-06	2.40906	-1.17415
99536585	chr7:99536585:T:G	2.78187e-09	-1.15381	0.312731	3.31695e-08	-1.62212	0.319608	9.51567e-07	-0.397581	1.36615
99536711	chr7:99536711:G:A	1.86992e-09	-2.11916e-10	-1.23831	3.53828e-08	-2.11916e-10	-1.23792	1.11104e-07	-2.11916e-10	-1.17907
99536842	chr7:99536842:TAAGAC:T	1.87409e-09	-2.11916e-10	-1.23608	3.52973e-08	-2.11916e-10	-1.24033	1.09665e-07	-2.11916e-10	-1.19212
99537526	chr7:99537526:A:G	1.88133e-09	-2.11916e-10	-1.23223	3.53698e-08	-2.11916e-10	-1.23828	1.09953e-07	-2.11916e-10	-1.18949
99537626	chr7:99537626:A:G	1.071e-09	-1.79561	-2.80088e-10	3.11252e-08	-1.36612	-2.80088e-10	9.9826e-08	-1.28612	-2.80088e-10
99537950	chr7:99537950:T:A	2.77792e-09	-2.11916e-10	-0.842501	5.09582e-08	-2.11916e-10	-0.873135	1.83511e-07	-2.11916e-10	-0.67727
99538092	chr7:99538092:CAG:C	2.18547e-09	-2.11916e-10	-1.08237	4.16099e-08	-2.11916e-10	-1.0758	1.24413e-07	-2.11916e-10	-1.06594
99538133	chr7:99538133:G:A	1.85069e-09	-2.11916e-10	-1.24865	3.49975e-08	-2.11916e-10	-1.24886	1.03916e-07	-2.11916e-10	-1.24597
99538197	chr7:99538197:G:T	1.33079e-09	-1.57843	-2.80088e-10	1.97602e-08	-1.82047	-2.80088e-10	5.87189e-08	-1.81678	-2.80088e-10
99538372	chr7:99538372:G:A	2.82992e-09	-2.11916e-10	-0.823955	5.32312e-08	-2.11916e-10	-0.829496	1.85084e-07	-2.11916e-10	-0.668736
99538500	chr7:99538500:G:A	2.82305e-09	-2.11916e-10	-0.826387	5.31018e-08	-2.11916e-10	-0.83193	1.84523e-07	-2.11916e-10	-0.671768
99539025	chr7:99539025:G:A	1.64012e-08	0.933149	-2.80088e-10	1.15433e-07	-0.0554467	-2.80088e-10	3.26507e-07	-0.101093	-2.80088e-10
99539643	chr7:99539643:CACACACTCTCT:C	1.93611e-09	-2.11916e-10	-1.20352	3.65896e-08	-2.11916e-10	-1.20438	1.07804e-07	-2.11916e-10	-1.20923
99539660	chr7:99539660:G:C	1.84838e-09	-2.11916e-10	-1.2499	3.49629e-08	-2.11916e-10	-1.24985	1.06536e-07	-2.11916e-10	-1.22106
99539690	chr7:99539690:T:C	3.42458e-09	-2.11916e-10	-0.633226	6.49973e-08	-2.11916e-10	-0.629794	1.67645e-07	-2.11916e-10	-0.767695
99540251	chr7:99540251:C:A	3.26881e-10	-1.73638	-1.24598	5.45974e-09	-1.86835	-1.23839	4.63314e-07	1.25884	-1.00998
99540433	chr7:99540433:G:A	1.85271e-09	-2.11916e-10	-1.24756	3.50493e-08	-2.11916e-10	-1.24738	1.08086e-07	-2.11916e-10	-1.20662
99540732	chr7:99540732:A:G	2.00055e-09	-2.11916e-10	-1.17078	3.77191e-08	-2.11916e-10	-1.17397	1.05896e-07	-2.11916e-10	-1.22709
99540980	chr7:99540980:G:A	9.49806e-10	-1.56603	-0.349672	1.51943e-08	-1.76002	-0.3232	5.55724e-07	0.137871	0.292856
99541164	chr7:99541164:C:T	2.87043e-09	-2.11916e-10	-0.809743	5.4095e-08	-2.11916e-10	-0.813399	1.32914e-07	-2.11916e-10	-0.99984
99541738	chr7:99541738:C:T	1.30919e-09	-0.589029	-1.00577	1.23908e-08	-1.2765	-1.01069	6.62945e-06	4.14479	-1.23506
99542255	chr7:99542255:A:G	1.86952e-09	-2.11916e-10	-1.23852	3.52266e-08	-2.11916e-10	-1.24234	1.09095e-07	-2.11916e-10	-1.19732
99543235	chr7:99543235:G:A	3.67079e-09	-2.11916e-10	-0.563798	7.25443e-08	-2.11916e-10	-0.519943	2.36598e-07	-2.11916e-10	-0.423183
99543339	chr7:99543339:G:A	1.01137e-09	-1.8529	-2.80088e-10	2.51212e-08	-1.58043	-2.80088e-10	7.5782e-08	-1.56168	-2.80088e-10
99543586	chr7:99543586:G:C	2.13476e-09	-2.11916e-10	-1.10585	3.9903e-08	-2.11916e-10	-1.11769	1.35115e-07	-2.11916e-10	-0.98342
99543833	chr7:99543833:TG:T	2.11656e-09	0.0240378	-1.13845	3.34121e-08	-0.165294	-1.12993	1.50869e-06	2.67948	-1.25002
99544047	chr7:99544047:C:T	2.59627e-09	-2.11916e-10	-0.910131	4.84963e-08	-2.11916e-10	-0.922653	1.7568e-07	-2.11916e-10	-0.720877
99547164	chr7:99547164:C:T	1.86971e-09	-2.11916e-10	-1.23842	3.52295e-08	-2.11916e-10	-1.24226	1.09118e-07	-2.11916e-10	-1.19711
99547645	chr7:99547645:G:T	2.78637e-09	-2.11916e-10	-0.839464	5.24398e-08	-2.11916e-10	-0.844474	1.81854e-07	-2.11916e-10	-0.686338
99548222	chr7:99548222:C:T	3.90515e-10	-1.66119	-1.14331	5.95263e-09	-1.84724	-1.17306	0.0195009	9.04745	1.84898
99548489	chr7:99548489:A:G	1.90638e-09	-2.11916e-10	-1.219	3.58244e-08	-2.11916e-10	-1.22551	1.13134e-07	-2.11916e-10	-1.16097
99549250	chr7:99549250:A:T	2.6388e-09	-1.22587	0.331993	3.28989e-08	-1.65345	0.34275	1.62402e-06	0.0146846	1.48843
99550658	chr7:99550658:C:G	1.86951e-09	-2.11916e-10	-1.23853	3.52264e-08	-2.11916e-10	-1.24234	1.09092e-07	-2.11916e-10	-1.19735
99552062	chr7:99552062:C:T	1.89979e-09	-2.11916e-10	-1.22246	3.56617e-08	-2.11916e-10	-1.23006	1.12594e-07	-2.11916e-10	-1.16576
99552276	chr7:99552276:G:A	2.67699e-09	-2.11916e-10	-0.879511	5.00562e-08	-2.11916e-10	-0.890993	1.33451e-07	-2.11916e-10	-0.995811
99552333	chr7:99552333:C:A	1.90435e-09	-2.11916e-10	-1.22006	3.5937e-08	-2.11916e-10	-1.22237	1.03678e-07	-2.11916e-10	-1.24826
99552562	chr7:99552562:T:C	3.29144e-10	-1.75229	-1.22318	5.61368e-09	-1.87238	-1.20656	3.9251e-07	1.18149	-1.09847
99553636	chr7:99553636:G:C	1.89659e-09	-2.11916e-10	-1.22415	3.59848e-08	-2.11916e-10	-1.22104	1.20184e-07	-2.11916e-10	-1.10052
99555363	chr7:99555363:T:C	2.15974e-09	-2.11916e-10	-1.09422	3.99672e-08	-2.11916e-10	-1.11608	1.30912e-07	-2.11916e-10	-1.01502
99556463	chr7:99556463:A:G	2.98302e-09	-2.11916e-10	-0.771268	5.62165e-08	-2.11916e-10	-0.774931	1.37062e-07	-2.11916e-10	-0.969114
99556790	chr7:99556790:C:T	2.82216e-09	-0.826701	-2.80088e-10	1.91805e-08	-1.85024	-2.80088e-10	1.15945e-07	-1.13643	-2.80088e-10
99556819	chr7:99556819:C:T	3.45144e-10	-1.67864	-1.24936	5.5057e-09	-1.84905	-1.24931	0.00682316	9.02161	0.824682
99556862	chr7:99556862:C:A	1.50232e-09	-1.4572	-2.80088e-10	2.2219e-08	-1.70319	-2.80088e-10	2.66801e-07	-0.30304	-2.80088e-10
99557242	chr7:99557242:A:C	1.86028e-09	-1.51391	0.270435	2.87071e-08	-1.7299	0.282909	1.37556e-06	0.126843	1.21023
99557272	chr7:99557272:G:A	2.13924e-09	-2.11916e-10	-1.10375	4.05164e-08	-2.11916e-10	-1.10243	1.25755e-07	-2.11916e-10	-1.05521
99557628	chr7:99557628:G:A	4.15315e-09	-2.11916e-10	-0.440338	7.98948e-08	-2.11916e-10	-0.423429	3.03194e-07	-2.11916e-10	-0.175172
99558823	chr7:99558823:G:T	2.94129e-10	-1.83842	-1.24952	6.60018e-09	-1.66713	-1.24992	4.6153e-08	-0.919823	-1.13776
99558897	chr7:99558897:C:T	2.98913e-10	-1.87332	-1.19849	6.46248e-09	-1.76062	-1.17751	5.64349e-08	-0.610114	-1.24634
99559023	chr7:99559023:T:C	9.87027e-10	-1.87726	-2.80088e-10	1.96752e-08	-1.82478	-2.80088e-10	5.77026e-08	-1.83424	-2.80088e-10
99559152	chr7:99559152:AG:A	1.12801e-09	-1.54645	-0.197297	1.78504e-08	-1.75332	-0.168789	9.44741e-07	0.254807	0.70656
99559311	chr7:99559311:C:T	2.94221e-10	-1.83831	-1.24932	6.60296e-09	-1.66664	-1.24998	4.62312e-08	-0.920939	-1.13495
99559360	chr7:99559360:AT:A	3.56649e-10	-1.85447	-1.04074	6.54139e-09	-1.86362	-1.06238	0.000372505	6.38817	0.550294
99559738	chr7:99559738:C:T	1.85683e-09	-2.11916e-10	-1.24534	3.52362e-08	-2.11916e-10	-1.24207	1.03632e-07	-2.11916e-10	-1.24869
99559917	chr7:99559917:C:T	2.70132e-09	-2.11916e-10	-0.870464	5.05103e-08	-2.11916e-10	-0.881962	1.34645e-07	-2.11916e-10	-0.986904
99560205	chr7:99560205:C:T	2.71177e-09	-1.51677	0.650168	4.27313e-08	-1.73023	0.68102	2.84721e-06	0.20285	1.8617
99560779	chr7:99560779:G:A	8.15011e-10	-1.26511	-0.803645	9.93175e-09	-1.68886	-0.819545	1.12897e-06	2.27722	-1.1377
99561249	chr7:99561249:C:T	2.15305e-09	-2.11916e-10	-1.09732	4.06821e-08	-2.11916e-10	-1.09835	1.19494e-07	-2.11916e-10	-1.10627
99561350	chr7:99561350:A:G	1.8921e-09	-2.11916e-10	-1.22652	3.55397e-08	-2.11916e-10	-1.23349	1.11785e-07	-2.11916e-10	-1.17296
99561551	chr7:99561551:C:G	1.80346e-09	-1.56805	0.293547	2.88566e-08	-1.76331	0.321504	1.6576e-06	0.261714	1.26187
99561710	chr7:99561710:G:C	4.04564e-10	-1.86016	-0.908994	7.54414e-09	-1.86556	-0.917805	4.4691e-08	-1.69174	-0.39803
99561899	chr7:99561899:C:G	2.97769e-09	-0.773056	-2.80088e-10	9.82952e-08	-0.216165	-2.80088e-10	2.09452e-06	1.75753	-2.80088e-10
99562621	chr7:99562621:A:ATCC	1.95948e-09	-2.11916e-10	-1.19153	3.70944e-08	-2.11916e-10	-1.19067	1.21985e-07	-2.11916e-10	-1.08565
99562731	chr7:99562731:G:A	2.15327e-09	-2.11916e-10	-1.09722	4.18252e-08	-2.11916e-10	-1.07064	1.36121e-07	-2.11916e-10	-0.975998
99562959	chr7:99562959:C:T	1.56533e-09	-1.41611	-2.80088e-10	1.87859e-08	-1.87103	-2.80088e-10	5.54021e-08	-1.87493	-2.80088e-10
99563065	chr7:99563065:G:A	3.09692e-09	-0.733796	-2.80088e-10	1.03148e-07	-0.167975	-2.80088e-10	2.248e-06	1.82825	-2.80088e-10
99563498	chr7:99563498:A:G	1.89812e-09	-2.11916e-10	-1.22334	3.56864e-08	-2.11916e-10	-1.22937	1.12298e-07	-2.11916e-10	-1.16839
99563724	chr7:99563724:A:G	1.32679e-09	-1.25428	-0.32716	1.67546e-08	-1.67951	-0.305956	4.53059e-07	-0.258435	0.484913
99563964	chr7:99563964:G:A	9.72196e-09	-2.11916e-10	0.410182	1.80544e-07	-2.11916e-10	0.391836	6.24844e-07	-2.11916e-10	0.547958
99565064	chr7:99565064:C:T	4.15962e-10	-1.62919	-1.11217	6.30483e-09	-1.87677	-1.08606	3.58658e-06	3.50809	-1.21268
99565379	chr7:99565379:C:T	2.76365e-09	-0.847653	-2.80088e-10	1.91149e-08	-1.85367	-2.80088e-10	1.18104e-07	-1.11798	-2.80088e-10
99566327	chr7:99566327:C:T	2.94788e-10	-1.83577	-1.24993	6.64236e-09	-1.66119	-1.24948	4.51862e-08	-0.93265	-1.1461
99566328	chr7:99566328:A:G	2.87428e-10	-1.86656	-1.24442	6.16339e-09	-1.73667	-1.24884	6.10894e-08	-0.702093	-1.07511
99566625	chr7:99566625:A:G	2.62493e-09	-2.11916e-10	-0.89915	4.90985e-08	-2.11916e-10	-0.910311	1.31313e-07	-2.11916e-10	-1.01196
99567279	chr7:99567279:A:G	1.85383e-09	-2.11916e-10	-1.24695	3.51909e-08	-2.11916e-10	-1.24335	1.08984e-07	-2.11916e-10	-1.19834
99567538	chr7:99567538:A:G	2.48663e-09	-2.11916e-10	-0.953278	4.6503e-08	-2.11916e-10	-0.964624	1.66417e-07	-2.11916e-10	-0.775045
99568400	chr7:99568400:G:A	5.70999e-09	-0.121988	-2.80088e-10	2.63289e-07	0.769112	-2.80088e-10	1.48951e-07	-0.885926	-2.80088e-10
99568732	chr7:99568732:A:G	8.83554e-09	-2.11916e-10	0.314577	1.65389e-07	-2.11916e-10	0.304158	6.38173e-07	-2.11916e-10	0.569065
99568783	chr7:99568783:G:A	7.83356e-10	-1.2963	-0.812075	9.68136e-09	-1.7062	-0.827737	1.04258e-06	2.20235	-1.14244
99568886	chr7:99568886:G:A	2.11338e-09	-2.11916e-10	-1.11592	4.05421e-08	-2.11916e-10	-1.1018	1.03683e-07	-2.11916e-10	-1.2482
99568921	chr7:99568921:A:G	3.03136e-10	-1.8668	-1.19098	6.68542e-09	-1.73556	-1.16865	5.22222e-08	-0.68604	-1.248
99569575	chr7:99569575:A:C	2.1108e-09	-2.11916e-10	-1.11714	3.94792e-08	-2.11916e-10	-1.12837	1.33053e-07	-2.11916e-10	-0.998796
99570067	chr7:99570067:C:T	1.86872e-09	-2.11916e-10	-1.23895	3.52142e-08	-2.11916e-10	-1.24269	1.08995e-07	-2.11916e-10	-1.19824
99570166	chr7:99570166:A:C	1.90009e-09	-2.11916e-10	-1.2223	3.60427e-08	-2.11916e-10	-1.21944	1.04349e-07	-2.11916e-10	-1.24181
99570406	chr7:99570406:A:G	1.84943e-09	-2.11916e-10	-1.24933	3.49839e-08	-2.11916e-10	-1.24925	1.05917e-07	-2.11916e-10	-1.22689
99570520	chr7:99570520:A:G	1.87209e-09	-2.11916e-10	-1.23715	3.54001e-08	-2.11916e-10	-1.23743	1.04604e-07	-2.11916e-10	-1.23936
99570942	chr7:99570942:A:C	3.37345e-09	-0.648269	-2.80088e-10	6.61421e-08	-0.612336	-2.80088e-10	8.85729e-08	-1.40572	-2.80088e-10
99571414	chr7:99571414:G:A	2.24246e-09	-2.11916e-10	-1.05663	4.33339e-08	-2.11916e-10	-1.03521	1.15762e-07	-2.11916e-10	-1.13801
99571900	chr7:99571900:G:A	1.8248e-09	-1.26273	-2.80088e-10	4.01474e-08	-1.11158	-2.80088e-10	6.34978e-08	-1.73854	-2.80088e-10
99572006	chr7:99572006:T:C	2.3918e-09	-0.992159	-2.80088e-10	2.02222e-08	-1.79736	-2.80088e-10	1.15192e-07	-1.14294	-2.80088e-10
99573504	chr7:99573504:T:G	1.87419e-09	-2.11916e-10	-1.23603	3.54393e-08	-2.11916e-10	-1.23632	1.04711e-07	-2.11916e-10	-1.23834
99573638	chr7:99573638:A:G	1.86957e-09	-2.11916e-10	-1.2385	3.52273e-08	-2.11916e-10	-1.24232	1.09099e-07	-2.11916e-10	-1.19729
99573826	chr7:99573826:C:T	7.54337e-10	-1.65941	-0.486711	1.3633e-08	-1.64844	-0.543205	5.42463e-06	1.66964	1.03952
99573899	chr7:99573899:A:C	1.36409e-09	-1.27529	-0.278427	1.73871e-08	-1.6912	-0.257205	5.0059e-07	-0.226076	0.552318
99574220	chr7:99574220:A:G	1.97266e-09	-2.11916e-10	-1.18482	3.72724e-08	-2.11916e-10	-1.18589	1.09717e-07	-2.11916e-10	-1.19164
99575086	chr7:99575086:C:T	2.08396e-09	-2.11916e-10	-1.12994	3.99498e-08	-2.11916e-10	-1.11652	1.03549e-07	-2.11916e-10	-1.2495
99575329	chr7:99575329:G:C	1.84921e-09	-2.11916e-10	-1.24945	3.50151e-08	-2.11916e-10	-1.24836	1.07659e-07	-2.11916e-10	-1.21058
99575498	chr7:99575498:C:A	1.86996e-09	-2.11916e-10	-1.23829	3.52333e-08	-2.11916e-10	-1.24215	1.09149e-07	-2.11916e-10	-1.19683
99575534	chr7:99575534:C:T	1.86629e-09	-2.11916e-10	-1.24025	3.52602e-08	-2.11916e-10	-1.24138	1.03613e-07	-2.11916e-10	-1.24889
99576132	chr7:99576132:C:T	1.86951e-09	-2.11916e-10	-1.23853	3.52264e-08	-2.11916e-10	-1.24234	1.09092e-07	-2.11916e-10	-1.19735
99577334	chr7:99577334:C:T	2.11356e-09	-2.11916e-10	-1.11583	3.95281e-08	-2.11916e-10	-1.12713	1.33292e-07	-2.11916e-10	-0.997005
99577471	chr7:99577471:A:G	1.99268e-09	-2.11916e-10	-1.17473	3.76514e-08	-2.11916e-10	-1.17577	1.10779e-07	-2.11916e-10	-1.182
99578493	chr7:99578493:C:T	1.92109e-09	-2.11916e-10	-1.21131	3.61875e-08	-2.11916e-10	-1.21543	1.12791e-07	-2.11916e-10	-1.16401
99578716	chr7:99578716:G:A	1.22659e-09	-1.65996	-2.80088e-10	1.89102e-08	-1.86444	-2.80088e-10	1.28377e-07	-1.03457	-2.80088e-10
99578779	chr7:99578779:C:T	1.88436e-09	-2.11916e-10	-1.23062	3.54611e-08	-2.11916e-10	-1.2357	1.10834e-07	-2.11916e-10	-1.18151
99578863	chr7:99578863:C:T	3.23944e-09	-2.11916e-10	-0.688806	6.0818e-08	-2.11916e-10	-0.696254	2.16687e-07	-2.11916e-10	-0.51109
99578957	chr7:99578957:A:G	1.15322e-09	-1.72164	-2.80088e-10	3.5037e-08	-1.24774	-2.80088e-10	1.06171e-07	-1.22449	-2.80088e-10
99579122	chr7:99579122:A:G	2.69295e-09	-0.873567	-2.80088e-10	1.96878e-08	-1.82414	-2.80088e-10	7.54374e-08	-1.56624	-2.80088e-10
99580093	chr7:99580093:G:A	2.79052e-09	-2.11916e-10	-0.837976	5.19479e-08	-2.11916e-10	-0.853899	1.16022e-07	-2.11916e-10	-1.13576
99580254	chr7:99580254:A:G	8.68847e-10	-1.18055	-0.824247	1.0224e-08	-1.63964	-0.839761	1.38098e-06	2.48903	-1.14803
99580757	chr7:99580757:C:T	8.93856e-10	-1.17516	-0.801253	1.04943e-08	-1.63608	-0.817224	1.41551e-06	2.50219	-1.13648
99580768	chr7:99580768:T:C	8.81429e-09	-2.11916e-10	0.31217	1.7043e-07	-2.11916e-10	0.334186	4.32757e-07	-2.11916e-10	0.180633
99580790	chr7:99580790:G:C	1.94023e-09	-2.11916e-10	-1.2014	3.66763e-08	-2.11916e-10	-1.20201	1.08254e-07	-2.11916e-10	-1.20506
99580810	chr7:99580810:A:G	8.89866e-10	-1.17698	-0.803907	1.04515e-08	-1.6376	-0.819791	1.40761e-06	2.49789	-1.13779
99580863	chr7:99580863:G:C	1.85773e-09	-2.11916e-10	-1.24485	3.53499e-08	-2.11916e-10	-1.23884	1.08393e-07	-2.11916e-10	-1.20378
99582133	chr7:99582133:A:G	5.74506e-09	-2.11916e-10	-0.115865	9.76679e-08	-2.11916e-10	-0.222568	5.12273e-07	-2.11916e-10	0.349313
99582235	chr7:99582235:C:T	1.91705e-09	-2.11916e-10	-1.21342	3.61675e-08	-2.11916e-10	-1.21598	1.03871e-07	-2.11916e-10	-1.24639
99582347	chr7:99582347:C:T	6.87975e-10	-1.365	-0.873204	8.84671e-09	-1.73869	-0.885403	8.18323e-07	1.96995	-1.15224
99582656	chr7:99582656:C:G	1.86773e-09	-2.11916e-10	-1.23948	3.51992e-08	-2.11916e-10	-1.24312	1.08869e-07	-2.11916e-10	-1.1994
99582812	chr7:99582812:G:A	1.87551e-09	-2.11916e-10	-1.23532	3.53116e-08	-2.11916e-10	-1.23993	1.24496e-07	-2.11916e-10	-1.06527
99582946	chr7:99582946:G:A	1.3199e-09	-1.50063	-0.0860167	2.05211e-08	-1.71848	-0.0642078	1.27969e-06	0.283966	0.980862
99582947	chr7:99582947:AG:A	2.85389e-10	-1.86882	-1.24928	6.13693e-09	-1.74442	-1.24539	5.79051e-08	-0.679527	-1.15121
99583048	chr7:99583048:G:A	3.93194e-09	-2.11916e-10	-0.495071	7.55496e-08	-2.11916e-10	-0.47935	2.8422e-07	-2.11916e-10	-0.239797
99583050	chr7:99583050:G:A	1.87096e-09	-2.11916e-10	-1.23775	3.52488e-08	-2.11916e-10	-1.24171	1.09271e-07	-2.11916e-10	-1.19571
99583345	chr7:99583345:G:A	2.0566e-09	-2.11916e-10	-1.14315	3.88428e-08	-2.11916e-10	-1.14462	1.14148e-07	-2.11916e-10	-1.15205
99583954	chr7:99583954:C:T	4.86273e-09	-2.11916e-10	-0.282604	8.90985e-08	-2.11916e-10	-0.314398	2.21589e-07	-2.11916e-10	-0.488721
99584158	chr7:99584158:G:T	1.95847e-09	-2.11916e-10	-1.19204	3.65198e-08	-2.11916e-10	-1.20629	1.22198e-07	-2.11916e-10	-1.0839
99584216	chr7:99584216:G:A	3.52115e-10	-1.85841	-1.04959	6.5117e-09	-1.86022	-1.07032	0.000332827	6.30751	0.51832
99585486	chr7:99585486:T:C	1.87269e-09	-2.11916e-10	-1.23683	3.53585e-08	-2.11916e-10	-1.2386	1.08255e-07	-2.11916e-10	-1.20506
99585639	chr7:99585639:G:C	1.91387e-09	-2.11916e-10	-1.21508	3.58073e-08	-2.11916e-10	-1.22599	1.17314e-07	-2.11916e-10	-1.12469
99585908	chr7:99585908:T:C	2.88811e-10	-1.86178	-1.2444	6.25943e-09	-1.72118	-1.24887	5.82983e-08	-0.745152	-1.07882
99585979	chr7:99585979:A:C	4.50465e-09	-2.11916e-10	-0.359095	8.67153e-08	-2.11916e-10	-0.34151	3.32345e-07	-2.11916e-10	-0.0833718
99586053	chr7:99586053:C:G	2.42892e-09	-2.11916e-10	-0.976759	4.57125e-08	-2.11916e-10	-0.981769	1.56418e-07	-2.11916e-10	-0.837015
99586135	chr7:99586135:C:G	2.02546e-09	-2.11916e-10	-1.15841	3.82675e-08	-2.11916e-10	-1.15954	1.12544e-07	-2.11916e-10	-1.1662
99586530	chr7:99586530:C:A	1.88469e-09	-2.11916e-10	-1.23044	3.5368e-08	-2.11916e-10	-1.23833	1.1379e-07	-2.11916e-10	-1.15519
99586777	chr7:99586777:T:G	1.88606e-09	-1.22972	-2.80088e-10	2.2711e-08	-1.68129	-2.80088e-10	1.93842e-07	-0.622501	-2.80088e-10
99586973	chr7:99586973:AACAACATC:A	1.85662e-09	-2.11916e-10	-1.24545	3.51705e-08	-2.11916e-10	-1.24393	1.08504e-07	-2.11916e-10	-1.20276
99587155	chr7:99587155:G:T	3.08492e-10	-1.85148	-1.18879	7.02654e-09	-1.6887	-1.16574	4.61945e-08	-0.807981	-1.2487
99587211	chr7:99587211:AG:A	2.87197e-10	-1.86364	-1.24816	6.21782e-09	-1.72669	-1.25003	5.79636e-08	-0.72593	-1.1038
99587661	chr7:99587661:G:A	2.51586e-09	-2.11916e-10	-0.941591	4.80415e-08	-2.11916e-10	-0.932075	1.57035e-07	-2.11916e-10	-0.833073
99587678	chr7:99587678:C:T	1.87275e-09	-2.11916e-10	-1.23679	3.57435e-08	-2.11916e-10	-1.22777	1.0366e-07	-2.11916e-10	-1.24843
99587783	chr7:99587783:T:C	3.13489e-10	-1.7742	-1.25	5.45198e-09	-1.86193	-1.24624	0.00361665	8.51002	0.701492
99587908	chr7:99587908:C:T	1.08074e-09	-1.78656	-2.80088e-10	1.87346e-08	-1.87377	-2.80088e-10	5.52637e-08	-1.87743	-2.80088e-10
99588559	chr7:99588559:T:C	1.87954e-09	-2.11916e-10	-1.23318	3.53428e-08	-2.11916e-10	-1.23905	1.10371e-07	-2.11916e-10	-1.1857
99588901	chr7:99588901:G:C	2.83301e-09	-2.11916e-10	-0.822865	5.32643e-08	-2.11916e-10	-0.828874	1.85453e-07	-2.11916e-10	-0.666745
99589077	chr7:99589077:C:T	1.95222e-09	-2.11916e-10	-1.19524	3.68499e-08	-2.11916e-10	-1.19729	1.29712e-07	-2.11916e-10	-1.02423
99589301	chr7:99589301:A:ATATTATGAATATTATCACAGAGGG	2.02932e-09	-2.11916e-10	-1.1565	3.83401e-08	-2.11916e-10	-1.15764	1.12752e-07	-2.11916e-10	-1.16435
99590391	chr7:99590391:G:A	7.00547e-10	-1.52908	-0.691021	1.12271e-08	-1.73406	-0.651754	3.97617e-07	0.150138	-0.0541924
99590966	chr7:99590966:A:T	3.49731e-10	-1.85467	-1.06012	6.42366e-09	-1.86384	-1.08031	0.000348732	6.38626	0.48626
99591026	chr7:99591026:G:A	7.70298e-10	-1.66597	-0.459208	1.30687e-08	-1.81595	-0.417976	6.4512e-07	0.416369	0.163523
99591048	chr7:99591048:C:T	2.05822e-09	-2.11916e-10	-1.14236	3.8926e-08	-2.11916e-10	-1.14248	1.46418e-07	-2.11916e-10	-0.903082
99591365	chr7:99591365:A:C	3.36305e-10	-1.87888	-1.07507	6.48616e-09	-1.83839	-1.09608	0.000172984	5.75681	0.414597
99592126	chr7:99592126:A:T	1.90712e-09	-2.11916e-10	-1.21861	3.5704e-08	-2.11916e-10	-1.22888	1.1655e-07	-2.11916e-10	-1.13122
99592271	chr7:99592271:T:A	2.22183e-09	-2.11916e-10	-1.06588	4.23325e-08	-2.11916e-10	-1.05859	1.26747e-07	-2.11916e-10	-1.04735
99592455	chr7:99592455:A:C	1.90497e-09	-2.11916e-10	-1.21974	3.56716e-08	-2.11916e-10	-1.22978	1.16288e-07	-2.11916e-10	-1.13348
99593574	chr7:99593574:T:C	1.03186e-09	-1.83284	-2.80088e-10	1.93896e-08	-1.8394	-2.80088e-10	6.08132e-08	-1.78174	-2.80088e-10
99593670	chr7:99593670:T:C	4.74455e-09	-2.11916e-10	-0.307209	9.13792e-08	-2.11916e-10	-0.289123	3.52636e-07	-2.11916e-10	-0.024107
99593753	chr7:99593753:T:C	1.95354e-09	-2.11916e-10	-1.19456	3.75779e-08	-2.11916e-10	-1.17772	1.18748e-07	-2.11916e-10	-1.11254
99594088	chr7:99594088:G:A	1.94779e-09	-2.11916e-10	-1.19751	3.70841e-08	-2.11916e-10	-1.19095	1.05101e-07	-2.11916e-10	-1.23462
99594365	chr7:99594365:T:TAGC	1.87243e-09	-2.11916e-10	-1.23697	3.55992e-08	-2.11916e-10	-1.23182	1.03507e-07	-2.11916e-10	-1.2499
99594398	chr7:99594398:CTG:C	2.95513e-10	-1.85589	-1.22736	6.44077e-09	-1.70331	-1.23818	5.7997e-08	-0.816351	-1.0128
99594591	chr7:99594591:T:C	3.3845e-09	-2.11916e-10	-0.644999	6.37929e-08	-2.11916e-10	-0.648499	1.51087e-07	-2.11916e-10	-0.871689
99595589	chr7:99595589:T:C	4.40307e-09	-2.11916e-10	-0.381903	8.47411e-08	-2.11916e-10	-0.36454	3.23779e-07	-2.11916e-10	-0.109483
99595834	chr7:99595834:G:A	3.34028e-10	-1.71221	-1.24853	5.4375e-09	-1.86098	-1.24984	0.00533095	8.74523	0.854266
99595862	chr7:99595862:T:C	7.02453e-10	-1.2588	-0.958578	8.55592e-09	-1.68614	-0.971377	1.06431e-06	2.28804	-1.2075
99596386	chr7:99596386:T:G	2.05939e-09	-2.11916e-10	-1.1418	3.89978e-08	-2.11916e-10	-1.14063	1.32151e-07	-2.11916e-10	-1.0056
99597159	chr7:99597159:G:GC	2.9891e-09	-0.769234	-2.80088e-10	7.99107e-08	-0.423231	-2.80088e-10	3.14362e-07	-0.138998	-2.80088e-10
99597270	chr7:99597270:G:A	4.11354e-09	-2.11916e-10	-0.449922	7.91162e-08	-2.11916e-10	-0.433223	2.99492e-07	-2.11916e-10	-0.187456
99597469	chr7:99597469:TTAA:T	2.02269e-09	-2.11916e-10	-1.15978	3.82173e-08	-2.11916e-10	-1.16085	1.12408e-07	-2.11916e-10	-1.16741
99597870	chr7:99597870:T:A	1.90043e-09	-2.11916e-10	-1.22212	3.57091e-08	-2.11916e-10	-1.22873	1.29652e-07	-2.11916e-10	-1.02469
99598036	chr7:99598036:C:G	1.91234e-09	-2.11916e-10	-1.21588	3.57857e-08	-2.11916e-10	-1.22659	1.17134e-07	-2.11916e-10	-1.12622
99598151	chr7:99598151:G:A	8.65258e-10	-0.973976	-1.03496	1.61815e-08	-1.00582	-1.01446	3.39325e-07	1.15065	-1.21324
99598418	chr7:99598418:A:G	2.68696e-09	-2.11916e-10	-0.875795	5.05575e-08	-2.11916e-10	-0.881029	1.31816e-07	-2.11916e-10	-1.00814
99598450	chr7:99598450:T:A	3.04427e-10	-1.84467	-1.20886	6.94882e-09	-1.67697	-1.1886	4.33725e-08	-0.872293	-1.24743
99599169	chr7:99599169:G:A	1.87862e-09	-2.11916e-10	-1.23367	3.55257e-08	-2.11916e-10	-1.23388	1.03572e-07	-2.11916e-10	-1.24928
99599445	chr7:99599445:T:G	2.01833e-09	-2.11916e-10	-1.16193	3.81367e-08	-2.11916e-10	-1.16296	1.12174e-07	-2.11916e-10	-1.16949
99599778	chr7:99599778:A:G	3.23566e-10	-1.74368	-1.24888	5.38677e-09	-1.87051	-1.24969	0.00395822	8.46163	0.840134
99600425	chr7:99600425:C:T	2.2377e-09	-2.11916e-10	-1.05876	4.12796e-08	-2.11916e-10	-1.08377	1.55661e-07	-2.11916e-10	-0.841866
99600727	chr7:99600727:C:T	2.98154e-09	-0.771763	-2.80088e-10	1.43891e-07	0.164914	-2.80088e-10	3.72551e-07	0.0308308	-2.80088e-10
99600847	chr7:99600847:G:A	2.76884e-09	-2.11916e-10	-0.845775	5.07275e-08	-2.11916e-10	-0.877673	2.98987e-07	-2.11916e-10	-0.189145
99600892	chr7:99600892:T:C	4.16199e-10	-1.49093	-1.24987	5.85569e-09	-1.7867	-1.25003	5.50454e-07	1.59617	-1.17497
99601407	chr7:99601407:C:T	4.69039e-09	-2.11916e-10	-0.31869	8.59575e-08	-2.11916e-10	-0.350288	2.14127e-07	-2.11916e-10	-0.522974
99601529	chr7:99601529:C:T	2.33274e-09	-2.11916e-10	-1.01716	4.39778e-08	-2.11916e-10	-1.02046	1.47631e-07	-2.11916e-10	-0.894828
99602049	chr7:99602049:C:T	3.63321e-09	-2.11916e-10	-0.574087	6.69152e-08	-2.11916e-10	-0.600714	1.78049e-07	-2.11916e-10	-0.707486
99603297	chr7:99603297:T:A	1.84851e-09	-2.11916e-10	-1.24983	3.4977e-08	-2.11916e-10	-1.24945	1.04225e-07	-2.11916e-10	-1.24299
99603398	chr7:99603398:T:C	1.89114e-09	-2.11916e-10	-1.22703	3.57235e-08	-2.11916e-10	-1.22833	1.03498e-07	-2.11916e-10	-1.24999
99603462	chr7:99603462:C:T	6.29425e-10	-1.72374	-0.603412	1.07169e-08	-1.84683	-0.585491	6.60175e-07	0.637485	-0.0345243
99603883	chr7:99603883:C:T	1.89141e-09	-2.11916e-10	-1.22688	3.58602e-08	-2.11916e-10	-1.22451	1.14152e-07	-2.11916e-10	-1.15202
99604371	chr7:99604371:T:C	1.90624e-09	-2.11916e-10	-1.21907	3.56878e-08	-2.11916e-10	-1.22933	1.16384e-07	-2.11916e-10	-1.13265
99605008	chr7:99605008:AC:A	4.3138e-10	-1.46925	-1.23572	5.98126e-09	-1.77695	-1.23856	5.61047e-07	1.66211	-1.22185
99605263	chr7:99605263:T:C	3.99761e-09	-2.11916e-10	-0.478508	7.92262e-08	-2.11916e-10	-0.431834	2.59104e-07	-2.11916e-10	-0.332313
99605389	chr7:99605389:TCTGAGTAGTTGGGACTACCTGTGCTCACCATAGCTCCCAGCTAATTTTTTAATTTTATGTTTTGTAAAAAACAGGATCTCGCTTTGTCACCCAGGCTGGTGTGATCACAGCTCACTGCAGCCTCCAACTCTTGAGTTCAAGCGATCCTCCCACCTTAGCCTC:T	2.17259e-09	-2.11916e-10	-1.08829	4.14462e-08	-2.11916e-10	-1.07974	1.57507e-07	-2.11916e-10	-0.830077
99605967	chr7:99605967:T:C	2.0045e-09	-2.11916e-10	-1.16881	3.72609e-08	-2.11916e-10	-1.1862	1.27016e-07	-2.11916e-10	-1.04523
99606030	chr7:99606030:T:C	2.33237e-09	0.189881	-1.2072	1.77053e-08	-0.714814	-1.21547	0.000122267	6.39506	-0.570638
99606184	chr7:99606184:C:T	3.76322e-09	-2.11916e-10	-0.538929	6.9273e-08	-2.11916e-10	-0.566086	1.61986e-07	-2.11916e-10	-0.802034
99606304	chr7:99606304:T:C	1.88629e-09	-2.11916e-10	-1.22959	3.54343e-08	-2.11916e-10	-1.23646	1.17081e-07	-2.11916e-10	-1.12667
99607487	chr7:99607487:G:A	4.31906e-09	-0.401167	-2.80088e-10	2.00993e-08	-1.80346	-2.80088e-10	7.96532e-08	-1.51186	-2.80088e-10
99608021	chr7:99608021:G:A	1.87996e-09	-2.11916e-10	-1.23296	3.52927e-08	-2.11916e-10	-1.24046	1.13017e-07	-2.11916e-10	-1.162
99608091	chr7:99608091:C:T	1.90704e-09	-2.11916e-10	-1.21865	3.57e-08	-2.11916e-10	-1.22899	1.16479e-07	-2.11916e-10	-1.13183
99608263	chr7:99608263:A:G	2.0144e-09	-2.11916e-10	-1.16389	3.80218e-08	-2.11916e-10	-1.16598	1.03573e-07	-2.11916e-10	-1.24927
99608497	chr7:99608497:G:A	1.86984e-09	-2.11916e-10	-1.23835	3.56759e-08	-2.11916e-10	-1.22966	1.03728e-07	-2.11916e-10	-1.24778
99608794	chr7:99608794:T:C	2.03065e-09	-2.11916e-10	-1.15585	3.90123e-08	-2.11916e-10	-1.14026	1.0631e-07	-2.11916e-10	-1.22319
99609320	chr7:99609320:A:C	4.61996e-10	-1.69826	-0.938148	7.54148e-09	-1.85801	-0.925715	7.08967e-07	0.876499	-0.202235
99609524	chr7:99609524:C:T	3.78139e-10	-1.87351	-0.963192	7.23547e-09	-1.85187	-0.973273	3.66973e-08	-1.80976	-0.477081
99609589	chr7:99609589:C:T	1.88356e-09	-2.11916e-10	-1.23104	3.53597e-08	-2.11916e-10	-1.23857	1.09863e-07	-2.11916e-10	-1.19031
99609659	chr7:99609659:C:T	2.09745e-09	-2.11916e-10	-1.12348	4.03838e-08	-2.11916e-10	-1.10571	1.08395e-07	-2.11916e-10	-1.20377
99609741	chr7:99609741:C:CT	4.33229e-09	-2.11916e-10	-0.398109	8.33058e-08	-2.11916e-10	-0.381622	3.17711e-07	-2.11916e-10	-0.128401
99610283	chr7:99610283:A:G	1.91502e-09	-2.11916e-10	-1.21447	3.61604e-08	-2.11916e-10	-1.21618	1.0359e-07	-2.11916e-10	-1.2491
99610850	chr7:99610850:C:T	3.92813e-09	-2.11916e-10	-0.496042	7.22772e-08	-2.11916e-10	-0.523632	1.67322e-07	-2.11916e-10	-0.769625
99611255	chr7:99611255:A:T	1.96282e-09	-2.11916e-10	-1.18982	3.70723e-08	-2.11916e-10	-1.19127	1.03927e-07	-2.11916e-10	-1.24585
99611299	chr7:99611299:C:T	1.37005e-09	-1.54936	-2.80088e-10	2.09754e-08	-1.76079	-2.80088e-10	2.96313e-07	-0.198129	-2.80088e-10
99611660	chr7:99611660:A:C	1.97041e-09	-2.11916e-10	-1.18596	3.77612e-08	-2.11916e-10	-1.17286	1.04753e-07	-2.11916e-10	-1.23794
99612410	chr7:99612410:G:A	3.46978e-09	-2.11916e-10	-0.620115	6.8197e-08	-2.11916e-10	-0.58174	1.69766e-07	-2.11916e-10	-0.755123
99613025	chr7:99613025:G:T	4.01907e-10	-1.54142	-1.23432	5.87187e-09	-1.79908	-1.23489	4.20713e-07	1.37904	-1.22663
99613212	chr7:99613212:C:T	2.7358e-09	-2.11916e-10	-0.857782	5.01748e-08	-2.11916e-10	-0.888627	1.80183e-07	-2.11916e-10	-0.695572
99613404	chr7:99613404:G:A	2.5596e-09	-2.11916e-10	-0.924355	4.83237e-08	-2.11916e-10	-0.926219	1.24156e-07	-2.11916e-10	-1.068
99614078	chr7:99614078:C:T	2.32952e-09	-2.11916e-10	-1.01854	4.40156e-08	-2.11916e-10	-1.0196	1.06027e-07	-2.11916e-10	-1.22585
99614373	chr7:99614373:AAAT:A	1.67662e-08	-2.11916e-10	0.955157	3.07346e-07	-2.11916e-10	0.923835	1.35293e-06	-2.11916e-10	1.32048
99614823	chr7:99614823:A:G	1.89375e-09	-2.11916e-10	-1.22565	3.62947e-08	-2.11916e-10	-1.21247	1.1878e-07	-2.11916e-10	-1.11228
99614929	chr7:99614929:C:T	2.71005e-09	-2.11916e-10	-0.867237	5.14584e-08	-2.11916e-10	-0.863366	1.37259e-07	-2.11916e-10	-0.967677
99615396	chr7:99615396:T:C	1.86459e-09	-2.11916e-10	-1.24116	3.55687e-08	-2.11916e-10	-1.23267	1.13851e-07	-2.11916e-10	-1.15465
99616187	chr7:99616187:G:A	8.63245e-10	-0.86132	-1.14994	9.89385e-09	-1.37973	-1.1325	5.37881e-06	3.41895	-0.718274
99616381	chr7:99616381:A:G	3.76003e-10	-1.62647	-1.21589	5.7381e-09	-1.84268	-1.21433	4.46376e-07	1.19324	-0.981624
99616586	chr7:99616586:A:G	4.09152e-09	-0.455288	-2.80088e-10	1.98249e-08	-1.8172	-2.80088e-10	8.31918e-08	-1.4684	-2.80088e-10
99616626	chr7:99616626:C:T	1.85413e-09	-2.11916e-10	-1.24679	3.50733e-08	-2.11916e-10	-1.2467	1.03702e-07	-2.11916e-10	-1.24802
99616920	chr7:99616920:C:G	3.7375e-10	-1.62258	-1.22579	5.70968e-09	-1.83543	-1.22654	3.28407e-07	1.13983	-1.23512
99616968	chr7:99616968:A:G	1.22561e-09	-1.66076	-2.80088e-10	1.89625e-08	-1.86168	-2.80088e-10	1.63161e-07	-0.794809	-2.80088e-10
99617051	chr7:99617051:G:T	3.77267e-10	-1.59582	-1.24319	5.67817e-09	-1.82398	-1.24353	3.67842e-07	1.22965	-1.21154
99617088	chr7:99617088:C:G	7.79786e-10	-1.522	-0.590936	1.07915e-08	-1.81742	-0.607968	1.66449e-07	-0.217471	-0.557386
99617393	chr7:99617393:G:A	2.55739e-09	-2.11916e-10	-0.925217	4.82822e-08	-2.11916e-10	-0.927077	1.24081e-07	-2.11916e-10	-1.06861
99617631	chr7:99617631:G:A	2.55744e-09	-2.11916e-10	-0.925197	4.82834e-08	-2.11916e-10	-0.927053	1.24082e-07	-2.11916e-10	-1.0686
99618200	chr7:99618200:C:G	1.9355e-09	-2.11916e-10	-1.20384	3.72658e-08	-2.11916e-10	-1.18607	1.24508e-07	-2.11916e-10	-1.06517
99619062	chr7:99619062:T:TG	3.65574e-10	-1.62448	-1.24601	5.56653e-09	-1.84093	-1.24644	3.37858e-07	1.13642	-1.20334
99619801	chr7:99619801:G:A	7.42892e-10	-1.4749	-0.686507	1.31283e-08	-1.52104	-0.708325	0.00677397	8.05869	1.78036
99620262	chr7:99620262:CA:C	1.37602e-09	-1.55641	0.0114022	1.87474e-08	-1.81698	-0.0561036	8.30314e-07	0.0435364	0.788724
99620609	chr7:99620609:C:T	1.97869e-09	-2.11916e-10	-1.18177	3.72861e-08	-2.11916e-10	-1.18552	1.0523e-07	-2.11916e-10	-1.2334
99620622	chr7:99620622:G:A	1.97727e-09	-2.11916e-10	-1.18249	3.72601e-08	-2.11916e-10	-1.18622	1.05192e-07	-2.11916e-10	-1.23376
99621006	chr7:99621006:A:G	2.40566e-09	-2.11916e-10	-0.986383	4.5454e-08	-2.11916e-10	-0.987441	1.0721e-07	-2.11916e-10	-1.21476
99621240	chr7:99621240:G:A	2.55739e-09	-2.11916e-10	-0.925217	4.82822e-08	-2.11916e-10	-0.927077	1.24081e-07	-2.11916e-10	-1.06861
99621733	chr7:99621733:G:T	3.33694e-09	-2.11916e-10	-0.65915	6.04512e-08	-2.11916e-10	-0.702303	2.17169e-07	-2.11916e-10	-0.508869
99622460	chr7:99622460:A:C	1.1376e-09	-1.18852	-0.546762	1.68293e-08	-1.41333	-0.567686	0.0245024	8.99728	2.12745
99622685	chr7:99622685:T:C	2.08964e-09	-2.11916e-10	-1.12721	3.97492e-08	-2.11916e-10	-1.12155	1.13121e-07	-2.11916e-10	-1.16109
99622735	chr7:99622735:G:A	3.42678e-09	-2.11916e-10	-0.632583	6.49984e-08	-2.11916e-10	-0.629777	1.69233e-07	-2.11916e-10	-0.758269
99622830	chr7:99622830:G:A	1.09035e-09	-1.04481	-0.732901	9.2464e-09	-1.86651	-0.713398	5.57843e-08	-0.919905	-0.948146
99623676	chr7:99623676:T:G	2.65747e-09	-0.88683	-2.80088e-10	7.04539e-08	-0.549182	-2.80088e-10	6.75909e-08	-1.67607	-2.80088e-10
99624259	chr7:99624259:G:A	9.86072e-10	-1.87823	-2.80088e-10	1.97985e-08	-1.81853	-2.80088e-10	5.63811e-08	-1.85741	-2.80088e-10
99624333	chr7:99624333:T:C	2.23816e-09	-2.11916e-10	-1.05855	4.23097e-08	-2.11916e-10	-1.05912	1.04779e-07	-2.11916e-10	-1.2377
99624620	chr7:99624620:C:T	1.89668e-09	-2.11916e-10	-1.2241	3.57948e-08	-2.11916e-10	-1.22634	1.03593e-07	-2.11916e-10	-1.24907
99624756	chr7:99624756:C:T	9.03341e-10	-1.72762	-0.238237	1.45033e-08	-1.84006	-0.289709	9.7558e-07	0.469578	0.52391
99624757	chr7:99624757:G:A	1.26042e-08	-2.11916e-10	0.669822	2.15792e-07	-2.11916e-10	0.570172	5.02795e-07	-2.11916e-10	0.330639
99624781	chr7:99624781:A:G	2.82996e-09	-2.11916e-10	-0.823944	5.37059e-08	-2.11916e-10	-0.820617	1.42589e-07	-2.11916e-10	-0.929576
99624942	chr7:99624942:T:C	1.87162e-09	-2.11916e-10	-1.2374	3.55709e-08	-2.11916e-10	-1.23261	1.12665e-07	-2.11916e-10	-1.16513
99625012	chr7:99625012:C:T	2.60403e-09	-2.11916e-10	-0.907145	4.92244e-08	-2.11916e-10	-0.907751	1.11384e-07	-2.11916e-10	-1.17656
99625158	chr7:99625158:C:G	2.48973e-09	-2.11916e-10	-0.952032	4.63493e-08	-2.11916e-10	-0.967935	1.88629e-07	-2.11916e-10	-0.64976
99625470	chr7:99625470:G:A	2.55739e-09	-2.11916e-10	-0.925217	4.82822e-08	-2.11916e-10	-0.927077	1.24081e-07	-2.11916e-10	-1.06861
99625524	chr7:99625524:T:C	1.18886e-09	-1.15031	-0.540899	1.7565e-08	-1.3756	-0.562626	0.027929	9.12487	2.13076
99625794	chr7:99625794:C:T	4.50619e-09	-2.11916e-10	-0.358753	9.19292e-08	-2.11916e-10	-0.283122	3.11633e-07	-2.11916e-10	-0.147717
99625804	chr7:99625804:C:T	1.97727e-09	-2.11916e-10	-1.18249	3.72601e-08	-2.11916e-10	-1.18622	1.05192e-07	-2.11916e-10	-1.23376
99626090	chr7:99626090:G:A	2.69346e-09	-2.11916e-10	-0.873379	4.94329e-08	-2.11916e-10	-0.903524	1.76786e-07	-2.11916e-10	-0.714604
99626336	chr7:99626336:T:C	6.80935e-10	-1.0791	-1.16939	1.15354e-08	-1.17106	-1.18766	0.0160145	9.95278	0.74668
99627373	chr7:99627373:GA:G	1.5637e-09	-1.72216	0.305011	2.46269e-08	-1.83885	0.238547	1.94604e-06	0.464615	1.2194
99627431	chr7:99627431:C:T	2.989e-09	0.222781	-0.992048	1.47496e-08	-1.12382	-0.989103	6.24679e-08	-1.31526	-0.439628
99627651	chr7:99627651:G:A	2.67113e-09	-2.11916e-10	-0.881702	5.02371e-08	-2.11916e-10	-0.887387	1.30965e-07	-2.11916e-10	-1.01462
99627813	chr7:99627813:T:A	3.93534e-09	-2.11916e-10	-0.494208	7.40097e-08	-2.11916e-10	-0.499944	1.70552e-07	-2.11916e-10	-0.750505
99628246	chr7:99628246:T:C	3.72555e-10	-1.60416	-1.24742	5.61334e-09	-1.83168	-1.24732	3.63992e-07	1.19925	-1.19166
99628667	chr7:99628667:A:C	2.17996e-09	-2.11916e-10	-1.0849	4.07287e-08	-2.11916e-10	-1.09721	1.04726e-07	-2.11916e-10	-1.2382
99628796	chr7:99628796:T:A	2.46356e-09	-2.11916e-10	-0.962596	4.64194e-08	-2.11916e-10	-0.966423	1.57536e-07	-2.11916e-10	-0.829889
99629358	chr7:99629358:C:G	2.32697e-09	-2.11916e-10	-1.01964	4.39755e-08	-2.11916e-10	-1.02051	1.05987e-07	-2.11916e-10	-1.22623
99629404	chr7:99629404:C:T	2.0159e-09	-2.11916e-10	-1.16314	3.78888e-08	-2.11916e-10	-1.16948	1.07276e-07	-2.11916e-10	-1.21414
99629549	chr7:99629549:A:G	1.01053e-09	-1.19722	-0.656502	1.49535e-08	-1.42429	-0.674912	0.0182611	8.94016	1.89058
99629966	chr7:99629966:C:T	1.04557e-08	-2.11916e-10	0.48294	1.74128e-07	-2.11916e-10	0.355649	1.02674e-06	-2.11916e-10	1.0446
99630150	chr7:99630150:AAGG:A	3.35343e-09	-2.11916e-10	-0.65422	6.3707e-08	-2.11916e-10	-0.649846	1.36593e-07	-2.11916e-10	-0.972536
99630307	chr7:99630307:C:A	4.06426e-09	-2.11916e-10	-0.461973	7.81463e-08	-2.11916e-10	-0.445558	2.95276e-07	-2.11916e-10	-0.201634
99630451	chr7:99630451:T:C	3.04895e-09	-2.11916e-10	-0.749407	5.53356e-08	-2.11916e-10	-0.790724	2.34659e-07	-2.11916e-10	-0.431409
99630562	chr7:99630562:G:A	3.51431e-09	-0.607361	-2.80088e-10	2.31535e-08	-1.66199	-2.80088e-10	1.60507e-07	-0.811207	-2.80088e-10
99630699	chr7:99630699:TTGGAGCCTCATC:T	2.25105e-09	-2.11916e-10	-1.05281	4.25398e-08	-2.11916e-10	-1.0537	1.04951e-07	-2.11916e-10	-1.23605
99630981	chr7:99630981:C:G	2.40768e-08	-2.11916e-10	1.31705	4.57295e-07	-2.11916e-10	1.32119	1.79496e-06	-2.11916e-10	1.60319
99631761	chr7:99631761:C:T	3.12371e-09	-2.11916e-10	-0.725184	5.66404e-08	-2.11916e-10	-0.767419	2.41973e-07	-2.11916e-10	-0.400716
99631857	chr7:99631857:T:C	1.88963e-09	-2.11916e-10	-1.22782	3.61968e-08	-2.11916e-10	-1.21517	1.18089e-07	-2.11916e-10	-1.11811
99632329	chr7:99632329:AATAG:A	2.19392e-09	-2.11916e-10	-1.07851	4.23543e-08	-2.11916e-10	-1.05807	1.10918e-07	-2.11916e-10	-1.18075
99632436	chr7:99632436:C:T	2.33111e-09	-2.11916e-10	-1.01786	4.40192e-08	-2.11916e-10	-1.01951	1.16046e-07	-2.11916e-10	-1.13556
99632437	chr7:99632437:G:A	1.99987e-09	-2.11916e-10	-1.17112	3.7975e-08	-2.11916e-10	-1.16721	1.09041e-07	-2.11916e-10	-1.19782
99633631	chr7:99633631:T:C	2.26944e-09	-2.11916e-10	-1.04467	4.28912e-08	-2.11916e-10	-1.04547	1.05181e-07	-2.11916e-10	-1.23386
99634555	chr7:99634555:C:T	2.74504e-09	-2.11916e-10	-0.854409	5.01223e-08	-2.11916e-10	-0.889674	2.04523e-07	-2.11916e-10	-0.568864
99635005	chr7:99635005:C:T	3.39745e-09	-2.11916e-10	-0.641179	6.44548e-08	-2.11916e-10	-0.638177	1.67819e-07	-2.11916e-10	-0.766661
99635263	chr7:99635263:C:T	3.21001e-09	-2.11916e-10	-0.697932	6.05402e-08	-2.11916e-10	-0.700832	1.45677e-07	-2.11916e-10	-0.908154
99635448	chr7:99635448:A:G	2.83691e-09	-2.11916e-10	-0.82149	5.33406e-08	-2.11916e-10	-0.827443	1.37674e-07	-2.11916e-10	-0.964657
99635495	chr7:99635495:C:T	2.64413e-09	-2.11916e-10	-0.891863	4.99153e-08	-2.11916e-10	-0.893812	1.27236e-07	-2.11916e-10	-1.0435
99635686	chr7:99635686:GTTATT:G	2.23252e-09	-2.11916e-10	-1.06107	4.30965e-08	-2.11916e-10	-1.0407	1.12128e-07	-2.11916e-10	-1.1699
99635720	chr7:99635720:A:C	2.17178e-08	-2.11916e-10	1.21393	4.12566e-07	-2.11916e-10	1.21826	1.61583e-06	-2.11916e-10	1.49806
99635887	chr7:99635887:A:G	2.66516e-09	-2.11916e-10	-0.883942	5.01513e-08	-2.11916e-10	-0.889097	1.73242e-07	-2.11916e-10	-0.734855
99635904	chr7:99635904:G:A	1.85027e-09	-2.11916e-10	-1.24887	3.50458e-08	-2.11916e-10	-1.24749	1.04199e-07	-2.11916e-10	-1.24324
99636356	chr7:99636356:C:T	3.50941e-09	-2.11916e-10	-0.608757	6.66949e-08	-2.11916e-10	-0.604011	1.40861e-07	-2.11916e-10	-0.941767
99636359	chr7:99636359:C:T	9.90657e-10	-1.87359	-2.80088e-10	1.92345e-08	-1.84744	-2.80088e-10	5.52356e-08	-1.87794	-2.80088e-10
99636371	chr7:99636371:G:C	4.0655e-09	-2.11916e-10	-0.461668	7.81709e-08	-2.11916e-10	-0.445243	2.95372e-07	-2.11916e-10	-0.201308
99636598	chr7:99636598:A:G	1.10651e-08	-2.11916e-10	0.53959	1.90805e-07	-2.11916e-10	0.447112	4.46945e-07	-2.11916e-10	0.212891
99637142	chr7:99637142:C:G	2.31937e-09	-1.02291	-2.80088e-10	2.52338e-08	-1.57596	-2.80088e-10	8.03399e-08	-1.50328	-2.80088e-10
99637215	chr7:99637215:C:T	2.24994e-09	-2.11916e-10	-1.0533	4.25208e-08	-2.11916e-10	-1.05415	1.04933e-07	-2.11916e-10	-1.23622
99637219	chr7:99637219:A:C	3.52041e-09	-2.11916e-10	-0.605628	6.75488e-08	-2.11916e-10	-0.591291	2.48841e-07	-2.11916e-10	-0.37273
99637276	chr7:99637276:T:A	8.48473e-10	-1.11967	-0.90885	1.29216e-08	-1.31881	-0.926429	0.0134171	9.36702	1.15548
99637338	chr7:99637338:TTAATC:T	7.3679e-10	-1.51379	-0.655863	1.01155e-08	-1.81379	-0.676287	1.54041e-07	-0.225754	-0.626573
99637722	chr7:99637722:G:T	4.00464e-10	-1.5314	-1.24794	5.80914e-09	-1.79659	-1.24811	4.52479e-07	1.42065	-1.19545
99637899	chr7:99637899:C:T	1.00453e-09	-0.712722	-1.14696	1.378e-08	-1.01505	-1.16588	0.0508745	10.9614	0.893948
99638045	chr7:99638045:C:T	9.00426e-09	0.333493	-2.80088e-10	4.59082e-07	1.32509	-2.80088e-10	2.1142e-07	-0.535696	-2.80088e-10
99638272	chr7:99638272:G:A	1.10898e-09	-1.76076	-2.80088e-10	3.51157e-08	-1.24549	-2.80088e-10	1.08511e-07	-1.20269	-2.80088e-10
99638446	chr7:99638446:T:C	1.5789e-09	-1.40748	-2.80088e-10	2.90703e-08	-1.43442	-2.80088e-10	5.72542e-08	-1.84204	-2.80088e-10
99638528	chr7:99638528:C:T	1.37975e-09	-1.72685	0.184548	2.18396e-08	-1.84074	0.120329	1.75899e-06	0.495364	1.08759
99638882	chr7:99638882:A:G	4.04597e-09	-2.11916e-10	-0.466483	7.77917e-08	-2.11916e-10	-0.450106	2.93737e-07	-2.11916e-10	-0.20686
99638961	chr7:99638961:C:T	2.22948e-09	-2.11916e-10	-1.06244	4.30765e-08	-2.11916e-10	-1.04116	1.12066e-07	-2.11916e-10	-1.17046
99639001	chr7:99639001:G:A	2.56345e-09	-2.11916e-10	-0.92285	4.87232e-08	-2.11916e-10	-0.917985	1.31878e-07	-2.11916e-10	-1.00767
99639018	chr7:99639018:C:T	2.69658e-09	-2.11916e-10	-0.872219	4.94883e-08	-2.11916e-10	-0.902404	1.77031e-07	-2.11916e-10	-0.713216
99639404	chr7:99639404:C:T	7.00172e-10	-1.298	-0.922633	1.81237e-08	-0.96702	-0.939897	5.90906e-08	-0.582661	-1.22781
99639804	chr7:99639804:G:A	4.01231e-10	-1.56809	-1.20933	5.91671e-09	-1.81717	-1.20919	5.57082e-07	1.38398	-0.950807
99640719	chr7:99640719:A:G	3.66564e-10	-1.62596	-1.24182	5.5882e-09	-1.84104	-1.24244	3.33063e-07	1.13316	-1.21437
99641106	chr7:99641106:G:A	2.14952e-08	-2.11916e-10	1.20363	4.08096e-07	-2.11916e-10	1.20736	1.59456e-06	-2.11916e-10	1.48481
99641143	chr7:99641143:A:G	1.86681e-09	-2.11916e-10	-1.23998	3.51595e-08	-2.11916e-10	-1.24425	1.03512e-07	-2.11916e-10	-1.24985
99641346	chr7:99641346:A:G	3.9783e-09	-0.483351	-2.80088e-10	1.43006e-07	0.158746	-2.80088e-10	3.47032e-06	2.26246	-2.80088e-10
99641646	chr7:99641646:A:C	2.16359e-08	-2.11916e-10	1.21015	4.11017e-07	-2.11916e-10	1.21449	1.60948e-06	-2.11916e-10	1.49412
99642556	chr7:99642556:A:G	2.41852e-09	-2.11916e-10	-0.98105	4.44854e-08	-2.11916e-10	-1.00898	1.65552e-06	-2.11916e-10	1.52233
99643058	chr7:99643058:T:C	1.97766e-09	-2.11916e-10	-1.18229	3.72674e-08	-2.11916e-10	-1.18602	1.05202e-07	-2.11916e-10	-1.23366
99643632	chr7:99643632:T:C	2.77018e-09	-2.11916e-10	-0.845292	5.26004e-08	-2.11916e-10	-0.841416	1.39858e-07	-2.11916e-10	-0.948914
99643687	chr7:99643687:A:G	1.53362e-09	-1.71101	0.274438	2.40634e-08	-1.82954	0.206094	1.72743e-06	0.389595	1.17525
99644009	chr7:99644009:T:C	2.47789e-09	-2.11916e-10	-0.956798	4.72941e-08	-2.11916e-10	-0.947755	1.41921e-07	-2.11916e-10	-0.934271
99644205	chr7:99644205:T:A	2.46387e-09	-2.11916e-10	-0.962471	4.70188e-08	-2.11916e-10	-0.953593	1.40933e-07	-2.11916e-10	-0.941259
99644550	chr7:99644550:G:T	1.9612e-09	-2.11916e-10	-1.19065	3.78406e-08	-2.11916e-10	-1.17076	1.27681e-07	-2.11916e-10	-1.04001
99644579	chr7:99644579:G:A	4.00267e-09	-2.11916e-10	-0.477244	7.74746e-08	-2.11916e-10	-0.454191	2.74025e-07	-2.11916e-10	-0.276326
99645093	chr7:99645093:C:T	1.8519e-09	-2.11916e-10	-1.24799	3.51289e-08	-2.11916e-10	-1.24512	1.03576e-07	-2.11916e-10	-1.24924
99645210	chr7:99645210:C:T	1.25184e-09	-1.63959	-2.80088e-10	1.9098e-08	-1.85456	-2.80088e-10	5.76593e-08	-1.83499	-2.80088e-10
99645875	chr7:99645875:T:C	7.77658e-09	-2.11916e-10	0.186912	1.35185e-07	-2.11916e-10	0.102502	3.26798e-07	-2.11916e-10	-0.100201
99646769	chr7:99646769:A:G	1.88303e-09	-2.11916e-10	-1.23133	3.55799e-08	-2.11916e-10	-1.23236	1.07647e-07	-2.11916e-10	-1.21069
99646909	chr7:99646909:ATCTG:A	1.91457e-09	-2.11916e-10	-1.21471	3.6132e-08	-2.11916e-10	-1.21696	1.04705e-07	-2.11916e-10	-1.2384
99647039	chr7:99647039:T:C	4.06426e-09	-2.11916e-10	-0.461973	7.81463e-08	-2.11916e-10	-0.445558	2.95276e-07	-2.11916e-10	-0.201634
99647266	chr7:99647266:G:A	4.06529e-09	-2.11916e-10	-0.461719	7.81667e-08	-2.11916e-10	-0.445296	2.95374e-07	-2.11916e-10	-0.201302
99647390	chr7:99647390:T:G	1.59432e-09	-0.257573	-1.14019	1.29181e-08	-1.09238	-1.15313	3.0798e-05	5.56578	-1.12012
99647457	chr7:99647457:A:C	6.49363e-10	-1.13522	-1.16075	1.09649e-08	-1.23035	-1.17909	0.0139843	9.77638	0.787526
99647644	chr7:99647644:G:A	2.44873e-09	-2.11916e-10	-0.968637	4.49877e-08	-2.11916e-10	-0.997751	1.51478e-07	-2.11916e-10	-0.869107
99647652	chr7:99647652:A:G	3.58106e-10	-1.64977	-1.24136	5.54163e-09	-1.8504	-1.24145	3.12138e-07	1.06408	-1.21018
99647741	chr7:99647741:G:A	1.87505e-09	-2.11916e-10	-1.23557	3.5481e-08	-2.11916e-10	-1.23514	1.20019e-07	-2.11916e-10	-1.10189
99647750	chr7:99647750:C:A	1.09587e-09	-1.77265	-2.80088e-10	1.87286e-08	-1.87409	-2.80088e-10	5.52848e-08	-1.87705	-2.80088e-10
99648291	chr7:99648291:A:G	7.97358e-10	-1.47878	-0.611878	1.39673e-08	-1.53354	-0.633884	0.00779249	8.04458	1.93454
99648403	chr7:99648403:A:G	2.61787e-09	-2.11916e-10	-0.901845	5.17318e-08	-2.11916e-10	-0.858067	1.46382e-07	-2.11916e-10	-0.903327
99648865	chr7:99648865:C:T	2.70426e-09	-2.11916e-10	-0.869378	4.93679e-08	-2.11916e-10	-0.90484	2.00628e-07	-2.11916e-10	-0.588093
99649084	chr7:99649084:A:T	1.12547e-09	-1.746	-2.80088e-10	1.88873e-08	-1.86565	-2.80088e-10	5.56119e-08	-1.87115	-2.80088e-10
99649106	chr7:99649106:A:G	1.85811e-09	-2.11916e-10	-1.24464	3.53048e-08	-2.11916e-10	-1.24012	1.03852e-07	-2.11916e-10	-1.24657
99649369	chr7:99649369:A:G	6.06805e-10	-1.81275	-0.551004	1.17842e-08	-1.78752	-0.549855	2.27126e-08	-1.87773	-0.88889
99649506	chr7:99649506:C:T	2.58997e-09	-0.91256	-2.80088e-10	6.82296e-08	-0.581261	-2.80088e-10	6.67949e-08	-1.68792	-2.80088e-10
99649879	chr7:99649879:CT:C	2.15541e-09	-2.11916e-10	-1.09623	4.15641e-08	-2.11916e-10	-1.0769	1.09699e-07	-2.11916e-10	-1.19181
99650681	chr7:99650681:C:T	3.12881e-09	-2.11916e-10	-0.723551	5.90106e-08	-2.11916e-10	-0.726424	1.14961e-07	-2.11916e-10	-1.14495
99650975	chr7:99650975:T:G	7.04179e-10	-1.0235	-1.19143	8.38516e-09	-1.49875	-1.17893	3.4521e-06	3.06201	-0.804812
99651119	chr7:99651119:G:A	2.84109e-09	-2.11916e-10	-0.820017	5.34189e-08	-2.11916e-10	-0.825977	1.37842e-07	-2.11916e-10	-0.963436
99651260	chr7:99651260:A:G	3.05994e-09	-2.11916e-10	-0.745808	5.55134e-08	-2.11916e-10	-0.787515	2.35623e-07	-2.11916e-10	-0.427312
99651614	chr7:99651614:C:T	1.94771e-09	-2.11916e-10	-1.19755	3.75387e-08	-2.11916e-10	-1.17877	1.26011e-07	-2.11916e-10	-1.05318
99652770	chr7:99652770:T:TA	4.02856e-09	-2.11916e-10	-0.470795	7.25648e-08	-2.11916e-10	-0.51966	4.30933e-07	-2.11916e-10	0.176409
99652852	chr7:99652852:T:C	1.03301e-09	-0.931333	-0.900398	1.27992e-07	0.831825	-0.784002	1.71108e-08	-1.82577	-1.22406
99653924	chr7:99653924:A:G	1.8716e-09	-2.11916e-10	-1.23741	3.57503e-08	-2.11916e-10	-1.22758	1.15186e-07	-2.11916e-10	-1.143
99654054	chr7:99654054:GCTT:G	2.64958e-09	-2.11916e-10	-0.889805	4.99733e-08	-2.11916e-10	-0.892652	1.45484e-07	-2.11916e-10	-0.909479
99654084	chr7:99654084:A:G	6.8577e-10	-1.48263	-0.758785	1.11784e-08	-1.57084	-0.819315	0.00652878	8.04497	1.75722
99654286	chr7:99654286:G:GA	4.43824e-10	-1.52899	-1.14754	6.21033e-09	-1.8205	-1.15742	9.49468e-08	-0.193731	-1.1425
99654358	chr7:99654358:T:C	2.24725e-09	-2.11916e-10	-1.0545	4.34405e-08	-2.11916e-10	-1.03275	1.1264e-07	-2.11916e-10	-1.16535
99654556	chr7:99654556:G:C	7.42409e-10	-1.13953	-1.02253	1.24587e-08	-1.23177	-1.04995	0.0238922	9.75164	1.34788
99654768	chr7:99654768:C:T	3.14057e-09	-2.11916e-10	-0.7198	5.69938e-08	-2.11916e-10	-0.761198	2.0284e-07	-2.11916e-10	-0.577128
99654992	chr7:99654992:G:A	2.69712e-09	-2.11916e-10	-0.872021	4.94971e-08	-2.11916e-10	-0.902227	1.77071e-07	-2.11916e-10	-0.712995
99655627	chr7:99655627:T:C	2.44497e-09	-2.11916e-10	-0.97017	4.66821e-08	-2.11916e-10	-0.96078	1.40117e-07	-2.11916e-10	-0.947067
99656012	chr7:99656012:A:G	1.65837e-09	-1.42692	0.0685432	1.91099e-08	-1.85485	0.000917918	5.81058e-07	-0.378654	0.853961
99656908	chr7:99656908:C:G	3.37905e-09	-2.11916e-10	-0.64661	6.37412e-08	-2.11916e-10	-0.649309	1.51715e-07	-2.11916e-10	-0.867537
99657897	chr7:99657897:G:T	2.22945e-09	-2.11916e-10	-1.06245	4.21305e-08	-2.11916e-10	-1.06337	1.04689e-07	-2.11916e-10	-1.23855
99658137	chr7:99658137:A:G	7.97989e-10	-1.47463	-0.615233	1.39707e-08	-1.52995	-0.637231	0.00790011	8.06596	1.92688
99658149	chr7:99658149:G:A	2.66947e-09	-2.11916e-10	-0.882325	5.04343e-08	-2.11916e-10	-0.883469	1.28258e-07	-2.11916e-10	-1.0355
99658262	chr7:99658262:T:G	2.01606e-09	-2.11916e-10	-1.16306	3.81273e-08	-2.11916e-10	-1.16321	1.03556e-07	-2.11916e-10	-1.24943
99658468	chr7:99658468:T:C	1.86114e-09	-2.11916e-10	-1.24302	3.50411e-08	-2.11916e-10	-1.24762	1.09407e-07	-2.11916e-10	-1.19447
99658472	chr7:99658472:T:C	1.85446e-09	-2.11916e-10	-1.24661	3.52602e-08	-2.11916e-10	-1.24139	1.0441e-07	-2.11916e-10	-1.24122
99658473	chr7:99658473:G:C	1.85448e-09	-2.11916e-10	-1.2466	3.52607e-08	-2.11916e-10	-1.24137	1.04408e-07	-2.11916e-10	-1.24124
99658815	chr7:99658815:T:G	1.57762e-09	-0.27059	-1.1377	1.29852e-08	-1.08952	-1.15081	2.98276e-05	5.53638	-1.12273
99659221	chr7:99659221:A:G	1.08217e-09	-1.21439	-0.570844	1.60925e-08	-1.4355	-0.590281	0.0209204	8.90231	2.06438
99659485	chr7:99659485:A:G	4.06732e-09	-2.11916e-10	-0.461222	7.82063e-08	-2.11916e-10	-0.444791	2.95525e-07	-2.11916e-10	-0.200792
99659495	chr7:99659495:G:T	2.35486e-08	-2.11916e-10	1.29486	4.3915e-07	-2.11916e-10	1.2807	1.82506e-06	-2.11916e-10	1.61982
99659499	chr7:99659499:C:T	2.35486e-08	-2.11916e-10	1.29486	4.3915e-07	-2.11916e-10	1.2807	1.82506e-06	-2.11916e-10	1.61982
99659533	chr7:99659533:TGAG:T	2.25575e-09	-2.11916e-10	-1.05072	4.36106e-08	-2.11916e-10	-1.02884	1.12934e-07	-2.11916e-10	-1.16274
99659796	chr7:99659796:T:C	8.34275e-10	-1.4512	-0.594195	1.45643e-08	-1.5086	-0.616963	0.00927637	8.17785	1.97559
99659971	chr7:99659971:G:A	2.47468e-09	-2.11916e-10	-0.958095	4.72323e-08	-2.11916e-10	-0.949063	1.4173e-07	-2.11916e-10	-0.935621
99660133	chr7:99660133:A:T	2.24061e-09	-2.11916e-10	-1.05746	4.33072e-08	-2.11916e-10	-1.03582	1.12411e-07	-2.11916e-10	-1.16738
99660163	chr7:99660163:G:C	3.03303e-09	-2.11916e-10	-0.754642	5.50448e-08	-2.11916e-10	-0.795993	2.33921e-07	-2.11916e-10	-0.434561
99660901	chr7:99660901:G:A	1.88724e-09	-2.11916e-10	-1.22909	3.56345e-08	-2.11916e-10	-1.23083	1.05764e-07	-2.11916e-10	-1.22833
99661020	chr7:99661020:G:A	2.25575e-09	-2.11916e-10	-1.05072	4.36106e-08	-2.11916e-10	-1.02884	1.12934e-07	-2.11916e-10	-1.16274
99662194	chr7:99662194:G:A	1.85363e-09	-2.11916e-10	-1.24706	3.50426e-08	-2.11916e-10	-1.24758	1.11134e-07	-2.11916e-10	-1.17881
99662469	chr7:99662469:T:C	1.86435e-09	-0.12737	-1.11393	1.47261e-08	-0.986196	-1.12832	3.9438e-05	5.83883	-1.14589
99662739	chr7:99662739:C:A	3.69949e-10	-1.61609	-1.24251	5.62898e-09	-1.83366	-1.24256	3.51771e-07	1.18091	-1.20747
99663296	chr7:99663296:C:G	2.2598e-09	-2.11916e-10	-1.04893	4.26794e-08	-2.11916e-10	-1.05042	1.05063e-07	-2.11916e-10	-1.23498
99663569	chr7:99663569:C:A	2.14931e-08	-2.11916e-10	1.20353	4.08055e-07	-2.11916e-10	1.20726	1.59435e-06	-2.11916e-10	1.48468
99663757	chr7:99663757:G:A	2.15235e-08	-2.11916e-10	1.20494	4.08638e-07	-2.11916e-10	1.20869	1.59674e-06	-2.11916e-10	1.48617
99664114	chr7:99664114:A:G	2.55739e-09	-2.11916e-10	-0.925217	4.82822e-08	-2.11916e-10	-0.927077	1.24081e-07	-2.11916e-10	-1.06861
99664949	chr7:99664949:G:A	1.26454e-09	-1.6295	-2.80088e-10	3.45183e-08	-1.26265	-2.80088e-10	5.63114e-08	-1.85865	-2.80088e-10
99664999	chr7:99664999:T:C	2.36963e-09	-2.11916e-10	-1.00147	4.59131e-08	-2.11916e-10	-0.977391	1.16593e-07	-2.11916e-10	-1.13085
99665182	chr7:99665182:T:C	1.88811e-09	-2.11916e-10	-1.22863	3.54075e-08	-2.11916e-10	-1.23722	1.1404e-07	-2.11916e-10	-1.153
99665212	chr7:99665212:C:T	3.69139e-09	-2.11916e-10	-0.558202	7.01859e-08	-2.11916e-10	-0.552993	1.46052e-07	-2.11916e-10	-0.90558
99665874	chr7:99665874:C:T	2.83613e-09	-2.11916e-10	-0.821764	5.33258e-08	-2.11916e-10	-0.827721	1.37646e-07	-2.11916e-10	-0.964856
99665950	chr7:99665950:T:C	2.09097e-09	-2.11916e-10	-1.12658	3.91239e-08	-2.11916e-10	-1.13741	1.03794e-07	-2.11916e-10	-1.24714
99666116	chr7:99666116:T:C	3.927e-09	-2.11916e-10	-0.49633	7.38563e-08	-2.11916e-10	-0.50202	1.70247e-07	-2.11916e-10	-0.752292
99666526	chr7:99666526:C:T	2.14792e-09	-2.11916e-10	-1.0997	4.08576e-08	-2.11916e-10	-1.09405	1.22803e-07	-2.11916e-10	-1.07896
99667537	chr7:99667537:G:A	2.29333e-09	-2.11916e-10	-1.0342	4.43758e-08	-2.11916e-10	-1.01145	1.14186e-07	-2.11916e-10	-1.15171
99668132	chr7:99668132:G:C	4.62107e-09	-0.333579	-2.80088e-10	8.40801e-08	-0.372371	-2.80088e-10	7.57191e-07	0.740072	-2.80088e-10
99668820	chr7:99668820:C:T	3.7843e-10	-1.59085	-1.24507	5.67641e-09	-1.8223	-1.24552	3.77661e-07	1.25069	-1.20623
99669399	chr7:99669399:G:A	1.01677e-09	-1.84757	-2.80088e-10	1.88419e-08	-1.86806	-2.80088e-10	8.34806e-08	-1.46493	-2.80088e-10
99669460	chr7:99669460:T:C	1.95631e-09	-2.11916e-10	-1.19314	3.77339e-08	-2.11916e-10	-1.17358	1.27088e-07	-2.11916e-10	-1.04467
99669976	chr7:99669976:A:G	1.8994e-09	-2.11916e-10	-1.22267	3.62925e-08	-2.11916e-10	-1.21253	1.16304e-07	-2.11916e-10	-1.13334
99670075	chr7:99670075:A:G	2.74565e-09	-2.11916e-10	-0.854188	5.00751e-08	-2.11916e-10	-0.890617	2.04656e-07	-2.11916e-10	-0.568215
99670543	chr7:99670543:A:C	2.16716e-08	-2.11916e-10	1.2118	4.11678e-07	-2.11916e-10	1.2161	1.61232e-06	-2.11916e-10	1.49589
99670591	chr7:99670591:G:A	1.97727e-09	-2.11916e-10	-1.18249	3.72601e-08	-2.11916e-10	-1.18622	1.05192e-07	-2.11916e-10	-1.23376
99670767	chr7:99670767:C:T	3.77286e-10	-1.59362	-1.24533	5.6711e-09	-1.82299	-1.24576	3.75739e-07	1.24489	-1.20553
99671774	chr7:99671774:T:C	1.6257e-09	-1.71481	0.336545	2.5457e-08	-1.83261	0.265461	2.02621e-06	0.450094	1.27429
99671778	chr7:99671778:A:C	1.88185e-09	-2.11916e-10	-1.23195	3.54151e-08	-2.11916e-10	-1.237	1.13714e-07	-2.11916e-10	-1.15586
99672695	chr7:99672695:G:A	2.10843e-09	-2.11916e-10	-1.11826	3.95399e-08	-2.11916e-10	-1.12683	1.54371e-07	-2.11916e-10	-0.850182
99672916	chr7:99672916:T:C	8.04586e-10	-0.91607	-1.16556	1.13663e-08	-1.19142	-1.18206	0.0230933	10.257	0.808542
99673232	chr7:99673232:C:T	2.47921e-09	-2.11916e-10	-0.956263	4.6218e-08	-2.11916e-10	-0.970772	1.57127e-07	-2.11916e-10	-0.832489
99673636	chr7:99673636:T:C	2.43047e-09	-2.11916e-10	-0.97612	4.58519e-08	-2.11916e-10	-0.978724	1.07725e-07	-2.11916e-10	-1.20996
99674185	chr7:99674185:T:C	1.00427e-09	-0.971659	-0.888281	1.62301e-08	-1.12132	-0.895954	2.91656e-08	-1.65105	-0.865508
99674230	chr7:99674230:T:C	2.17898e-09	-2.11916e-10	-1.08535	4.08389e-08	-2.11916e-10	-1.09451	1.63246e-07	-2.11916e-10	-0.794286
99674305	chr7:99674305:G:A	2.73613e-09	-2.11916e-10	-0.857659	4.99095e-08	-2.11916e-10	-0.893929	2.03792e-07	-2.11916e-10	-0.572444
99674386	chr7:99674386:A:T	2.56271e-09	-2.11916e-10	-0.92314	4.83814e-08	-2.11916e-10	-0.925025	1.2427e-07	-2.11916e-10	-1.06709
99674667	chr7:99674667:C:T	2.58912e-09	-2.11916e-10	-0.912886	4.75395e-08	-2.11916e-10	-0.94258	1.64079e-07	-2.11916e-10	-0.789195
99674687	chr7:99674687:G:A	1.02899e-09	-0.950544	-0.885086	1.66139e-08	-1.10097	-0.892929	2.89433e-08	-1.66166	-0.862545
99676079	chr7:99676079:C:T	2.41366e-08	-2.11916e-10	1.31953	4.58436e-07	-2.11916e-10	1.32368	1.79965e-06	-2.11916e-10	1.6058
99676319	chr7:99676319:G:A	2.42487e-08	-2.11916e-10	1.32416	4.60575e-07	-2.11916e-10	1.32833	1.80853e-06	-2.11916e-10	1.61073
99676693	chr7:99676693:A:G	6.69018e-09	0.0364352	-2.80088e-10	1.16958e-07	-0.0423233	-2.80088e-10	7.10893e-07	0.676977	-2.80088e-10
99677082	chr7:99677082:C:T	4.80691e-09	-2.11916e-10	-0.294151	9.1318e-08	-2.11916e-10	-0.289793	3.40724e-07	-2.11916e-10	-0.0584715
99677460	chr7:99677460:C:T	3.40772e-10	-1.69637	-1.24438	5.45762e-09	-1.86224	-1.24489	2.60185e-07	0.880276	-1.20843
99677763	chr7:99677763:C:A	1.93016e-09	-2.11916e-10	-1.2066	3.64894e-08	-2.11916e-10	-1.20712	1.15466e-07	-2.11916e-10	-1.14057
99677835	chr7:99677835:T:G	3.73933e-09	-0.545299	-2.80088e-10	3.6785e-08	-1.19905	-2.80088e-10	2.11648e-07	-0.534621	-2.80088e-10
99677897	chr7:99677897:AGG:A	3.08177e-09	-2.11916e-10	-0.7387	5.59871e-08	-2.11916e-10	-0.779019	1.98541e-07	-2.11916e-10	-0.598547
99678103	chr7:99678103:T:A	1.96453e-09	-2.11916e-10	-1.18895	3.79265e-08	-2.11916e-10	-1.16849	1.27962e-07	-2.11916e-10	-1.03781
99678152	chr7:99678152:T:C	7.32894e-09	0.127626	-2.80088e-10	3.58558e-07	1.07795	-2.80088e-10	1.80097e-07	-0.696047	-2.80088e-10
99678153	chr7:99678153:G:A	7.58253e-09	0.161642	-2.80088e-10	3.74068e-07	1.1203	-2.80088e-10	1.84744e-07	-0.670571	-2.80088e-10
99678282	chr7:99678282:C:T	2.94536e-09	-2.11916e-10	-0.783973	5.58807e-08	-2.11916e-10	-0.780921	1.47886e-07	-2.11916e-10	-0.893105
99678713	chr7:99678713:A:T	2.90714e-09	-2.11916e-10	-0.797034	5.28781e-08	-2.11916e-10	-0.836151	2.20446e-07	-2.11916e-10	-0.493893
99679433	chr7:99679433:A:G	2.06759e-09	-1.13782	-2.80088e-10	1.95382e-08	-1.83177	-2.80088e-10	5.75672e-08	-1.83659	-2.80088e-10
99679445	chr7:99679445:C:T	1.8698e-09	-2.11916e-10	-1.23837	3.53344e-08	-2.11916e-10	-1.23928	1.08481e-07	-2.11916e-10	-1.20297
99679455	chr7:99679455:A:T	2.69455e-09	-2.11916e-10	-0.872975	4.94521e-08	-2.11916e-10	-0.903137	1.76878e-07	-2.11916e-10	-0.714086
99679970	chr7:99679970:G:A	1.49177e-09	-1.46424	-2.80088e-10	2.75084e-08	-1.48965	-2.80088e-10	5.83106e-08	-1.82376	-2.80088e-10
99680560	chr7:99680560:GTAT:G	4.28772e-09	-2.11916e-10	-0.408449	8.73595e-08	-2.11916e-10	-0.334108	2.95184e-07	-2.11916e-10	-0.201944
99680605	chr7:99680605:A:G	1.93753e-09	-2.11916e-10	-1.20279	3.62777e-08	-2.11916e-10	-1.21294	1.15319e-07	-2.11916e-10	-1.14184
99680644	chr7:99680644:G:C	1.91593e-09	-2.11916e-10	-1.214	3.62152e-08	-2.11916e-10	-1.21466	1.14231e-07	-2.11916e-10	-1.15132
99680691	chr7:99680691:A:T	3.34898e-10	-1.72176	-1.23637	5.46197e-09	-1.86985	-1.23649	2.35608e-07	0.791794	-1.21917
99680899	chr7:99680899:T:G	2.05419e-09	-2.11916e-10	-1.14432	3.94718e-08	-2.11916e-10	-1.12855	1.06634e-07	-2.11916e-10	-1.22014
99680944	chr7:99680944:G:A	2.50748e-09	-2.11916e-10	-0.944928	4.78578e-08	-2.11916e-10	-0.935906	1.43702e-07	-2.11916e-10	-0.921804
99681204	chr7:99681204:G:A	1.96351e-09	-2.11916e-10	-1.18947	3.79061e-08	-2.11916e-10	-1.16903	1.27859e-07	-2.11916e-10	-1.03862
99681253	chr7:99681253:G:A	2.1406e-09	-2.11916e-10	-1.10312	4.17199e-08	-2.11916e-10	-1.07316	1.19672e-07	-2.11916e-10	-1.10479
99681513	chr7:99681513:A:G	1.54802e-09	-0.376578	-1.05065	1.31461e-08	-1.15908	-1.06894	2.17548e-05	5.28961	-1.19157
99682639	chr7:99682639:T:G	2.11528e-09	-2.11916e-10	-1.11502	3.95342e-08	-2.11916e-10	-1.12698	1.03769e-07	-2.11916e-10	-1.24738
99683018	chr7:99683018:G:A	1.91513e-09	-2.11916e-10	-1.21442	3.61525e-08	-2.11916e-10	-1.21639	1.04703e-07	-2.11916e-10	-1.23842
99683120	chr7:99683120:C:T	2.00167e-09	-2.11916e-10	-1.17022	3.90757e-08	-2.11916e-10	-1.13864	1.19203e-07	-2.11916e-10	-1.10872
99683261	chr7:99683261:T:C	1.85504e-09	-2.11916e-10	-1.2463	3.50698e-08	-2.11916e-10	-1.2468	1.10978e-07	-2.11916e-10	-1.18022
99683477	chr7:99683477:T:G	2.83693e-09	-2.11916e-10	-0.821482	5.33409e-08	-2.11916e-10	-0.827437	1.3768e-07	-2.11916e-10	-0.964614
99683740	chr7:99683740:C:T	2.27055e-09	-1.10805	0.0638676	3.59154e-08	-1.22351	0.000537617	1.94722e-07	-1.46677	0.848802
99683764	chr7:99683764:C:T	2.32998e-09	-2.11916e-10	-1.01835	4.49047e-08	-2.11916e-10	-0.999598	1.13703e-07	-2.11916e-10	-1.15596
99683886	chr7:99683886:A:C	2.69434e-09	-2.11916e-10	-0.873052	4.94493e-08	-2.11916e-10	-0.903193	1.76863e-07	-2.11916e-10	-0.714169
99684232	chr7:99684232:C:T	1.60805e-09	-1.38918	-2.80088e-10	2.54809e-08	-1.56621	-2.80088e-10	8.17533e-08	-1.48584	-2.80088e-10
99684294	chr7:99684294:G:A	9.85658e-10	-1.87865	-2.80088e-10	2.19294e-08	-1.71631	-2.80088e-10	5.6353e-08	-1.85791	-2.80088e-10
99684302	chr7:99684302:A:G	9.85524e-10	-1.87879	-2.80088e-10	2.18404e-08	-1.72038	-2.80088e-10	5.64384e-08	-1.85639	-2.80088e-10
99684308	chr7:99684308:T:C	9.85444e-10	-1.87887	-2.80088e-10	2.15695e-08	-1.73286	-2.80088e-10	5.67269e-08	-1.8513	-2.80088e-10
99684310	chr7:99684310:GGT:G	9.85616e-10	-1.87869	-2.80088e-10	2.19047e-08	-1.71744	-2.80088e-10	5.63746e-08	-1.85753	-2.80088e-10
99684317	chr7:99684317:A:G	9.8559e-10	-1.87872	-2.80088e-10	2.18889e-08	-1.71816	-2.80088e-10	5.63915e-08	-1.85722	-2.80088e-10
99684520	chr7:99684520:A:T	4.49436e-09	-2.11916e-10	-0.361382	8.52345e-08	-2.11916e-10	-0.358734	1.69703e-07	-2.11916e-10	-0.755494
99684596	chr7:99684596:A:G	1.98711e-09	-2.11916e-10	-1.17752	3.84262e-08	-2.11916e-10	-1.1554	1.30582e-07	-2.11916e-10	-1.01754
99685156	chr7:99685156:G:A	2.01355e-09	-2.11916e-10	-1.16431	3.86412e-08	-2.11916e-10	-1.14982	1.05535e-07	-2.11916e-10	-1.2305
99686073	chr7:99686073:T:C	4.3822e-10	-1.83674	-0.852495	7.82712e-09	-1.87888	-0.867666	7.13419e-05	3.94172	1.34397
99686326	chr7:99686326:C:T	1.58485e-08	-2.11916e-10	0.898868	3.01306e-07	-2.11916e-10	0.903986	1.15403e-06	-2.11916e-10	1.16147
99686384	chr7:99686384:A:G	2.77001e-09	-2.11916e-10	-0.845355	5.07773e-08	-2.11916e-10	-0.876692	1.82812e-07	-2.11916e-10	-0.681086
99686528	chr7:99686528:C:G	2.36877e-09	-2.11916e-10	-1.00183	4.40309e-08	-2.11916e-10	-1.01925	1.09098e-07	-2.11916e-10	-1.1973
99686701	chr7:99686701:C:T	1.91896e-09	-2.11916e-10	-1.21242	3.62718e-08	-2.11916e-10	-1.2131	1.14531e-07	-2.11916e-10	-1.1487
99687340	chr7:99687340:G:A	2.95953e-09	-2.11916e-10	-0.779176	5.61528e-08	-2.11916e-10	-0.776064	1.48462e-07	-2.11916e-10	-0.889217
99687914	chr7:99687914:A:C	2.9801e-09	-2.11916e-10	-0.772248	5.59491e-08	-2.11916e-10	-0.779698	1.21318e-07	-2.11916e-10	-1.09113
99687989	chr7:99687989:C:T	2.69548e-09	-2.11916e-10	-0.872629	4.92046e-08	-2.11916e-10	-0.908153	1.99645e-07	-2.11916e-10	-0.593006
99688108	chr7:99688108:A:G	1.89955e-09	-2.11916e-10	-1.22259	3.62281e-08	-2.11916e-10	-1.21431	1.03495e-07	-2.11916e-10	-1.25002
99688342	chr7:99688342:G:A	9.85421e-10	-1.87889	-2.80088e-10	2.01524e-08	-1.80082	-2.80088e-10	5.89483e-08	-1.81288	-2.80088e-10
99688367	chr7:99688367:G:C	1.88989e-09	-2.11916e-10	-1.22769	3.59343e-08	-2.11916e-10	-1.22245	1.03595e-07	-2.11916e-10	-1.24905
99688437	chr7:99688437:A:G	4.68914e-09	-2.11916e-10	-0.318956	8.89236e-08	-2.11916e-10	-0.316363	1.75209e-07	-2.11916e-10	-0.723566
99688543	chr7:99688543:A:G	2.55881e-09	-2.11916e-10	-0.924664	4.83087e-08	-2.11916e-10	-0.926529	1.2413e-07	-2.11916e-10	-1.06822
99688801	chr7:99688801:A:C	1.94387e-09	-2.11916e-10	-1.19953	3.62741e-08	-2.11916e-10	-1.21304	1.15432e-07	-2.11916e-10	-1.14086
99689351	chr7:99689351:C:T	1.93503e-09	-2.11916e-10	-1.20408	3.7264e-08	-2.11916e-10	-1.18611	1.24292e-07	-2.11916e-10	-1.06691
99689566	chr7:99689566:C:T	3.37566e-10	-1.71511	-1.23509	5.47656e-09	-1.86781	-1.23586	2.4109e-07	0.820548	-1.22492
99689793	chr7:99689793:TA:T	2.64958e-09	-2.11916e-10	-0.889805	4.99733e-08	-2.11916e-10	-0.892652	1.45484e-07	-2.11916e-10	-0.909479
99689893	chr7:99689893:C:G	4.09002e-09	-0.455654	-2.80088e-10	7.48396e-08	-0.488793	-2.80088e-10	6.44529e-07	0.578976	-2.80088e-10
99689935	chr7:99689935:A:T	3.7992e-09	-0.529415	-2.80088e-10	3.72185e-08	-1.18733	-2.80088e-10	2.14901e-07	-0.519367	-2.80088e-10
99690513	chr7:99690513:T:G	2.99117e-09	-2.11916e-10	-0.76854	5.75994e-08	-2.11916e-10	-0.750628	1.32759e-07	-2.11916e-10	-1.00101
99690842	chr7:99690842:G:T	1.84837e-09	-2.11916e-10	-1.2499	3.49633e-08	-2.11916e-10	-1.24984	1.11194e-07	-2.11916e-10	-1.17826
99691032	chr7:99691032:T:C	2.10805e-09	-2.11916e-10	-1.11844	3.95527e-08	-2.11916e-10	-1.12651	1.5436e-07	-2.11916e-10	-0.850255
99692466	chr7:99692466:C:T	2.69548e-09	-2.11916e-10	-0.872629	4.92046e-08	-2.11916e-10	-0.908153	1.99645e-07	-2.11916e-10	-0.593006
99693521	chr7:99693521:G:A	1.00773e-09	-1.8565	-2.80088e-10	1.8673e-08	-1.87706	-2.80088e-10	6.93199e-08	-1.65081	-2.80088e-10
99693714	chr7:99693714:T:G	4.61298e-10	-1.80074	-0.837175	7.99707e-09	-1.87312	-0.85195	0.000105604	4.2975	1.38041
99693835	chr7:99693835:G:A	2.15614e-09	-2.11916e-10	-1.09589	4.04219e-08	-2.11916e-10	-1.10477	1.60459e-07	-2.11916e-10	-0.811503
99694154	chr7:99694154:G:T	1.03622e-09	-1.82863	-2.80088e-10	2.79325e-08	-1.47435	-2.80088e-10	8.4332e-08	-1.45478	-2.80088e-10
99694353	chr7:99694353:T:C	1.94957e-09	-1.1966	-2.80088e-10	1.90456e-08	-1.8573	-2.80088e-10	9.33226e-08	-1.35348	-2.80088e-10
99694424	chr7:99694424:C:T	4.29824e-10	-1.83005	-0.878536	7.64442e-09	-1.87855	-0.891615	7.14412e-05	4.0038	1.28329
99694599	chr7:99694599:A:G	2.05476e-09	-0.961478	-0.182566	3.23724e-08	-1.08878	-0.238053	1.31284e-07	-1.5635	0.55132
99694713	chr7:99694713:A:G	1.86422e-09	-2.11916e-10	-1.24136	3.53845e-08	-2.11916e-10	-1.23787	1.16016e-07	-2.11916e-10	-1.13582
99694749	chr7:99694749:A:G	1.08312e-09	-1.78436	-2.80088e-10	2.10675e-08	-1.75641	-2.80088e-10	6.73219e-08	-1.68006	-2.80088e-10
99694756	chr7:99694756:CCA:C	4.27967e-10	-1.85005	-0.862865	7.76896e-09	-1.87787	-0.87613	5.8332e-05	3.76064	1.32372
99694964	chr7:99694964:C:T	4.06826e-09	-2.11916e-10	-0.46099	7.82429e-08	-2.11916e-10	-0.444322	2.8233e-07	-2.11916e-10	-0.246467
99695132	chr7:99695132:C:T	4.39697e-10	-1.83006	-0.855816	7.818e-09	-1.87854	-0.869169	7.58371e-05	4.00487	1.34193
99695261	chr7:99695261:A:G	1.53569e-08	-2.11916e-10	0.867363	2.92067e-07	-2.11916e-10	0.872843	1.11549e-06	-2.11916e-10	1.12751
99695403	chr7:99695403:C:T	1.94809e-09	-2.11916e-10	-1.19735	3.63109e-08	-2.11916e-10	-1.21202	1.03672e-07	-2.11916e-10	-1.24831
99695635	chr7:99695635:T:C	1.91722e-09	-2.11916e-10	-1.21333	3.58321e-08	-2.11916e-10	-1.2253	1.04147e-07	-2.11916e-10	-1.24374
99695735	chr7:99695735:A:G	1.36763e-09	-1.55113	-2.80088e-10	2.04517e-08	-1.78607	-2.80088e-10	1.23948e-06	1.2329	-2.80088e-10
99696013	chr7:99696013:C:T	2.79947e-09	-2.11916e-10	-0.834774	5.13144e-08	-2.11916e-10	-0.866169	1.85127e-07	-2.11916e-10	-0.668501
99696553	chr7:99696553:G:T	3.03123e-09	-2.11916e-10	-0.755235	5.50573e-08	-2.11916e-10	-0.795766	2.31783e-07	-2.11916e-10	-0.443742
99696608	chr7:99696608:GT:G	8.9453e-10	-0.886767	-1.08889	1.43306e-08	-1.04626	-1.09549	2.25761e-08	-1.69176	-1.0809
99696849	chr7:99696849:G:A	4.47965e-10	-1.81577	-0.851471	7.86208e-09	-1.87653	-0.86556	8.76495e-05	4.14987	1.34169
99696931	chr7:99696931:C:T	4.09385e-09	-2.11916e-10	-0.454719	8.32334e-08	-2.11916e-10	-0.382492	2.79881e-07	-2.11916e-10	-0.255179
99696984	chr7:99696984:C:A	3.79261e-09	-2.11916e-10	-0.531152	7.2943e-08	-2.11916e-10	-0.514462	2.72364e-07	-2.11916e-10	-0.282405
99697066	chr7:99697066:T:C	1.8487e-09	-2.11916e-10	-1.24972	3.4957e-08	-2.11916e-10	-1.25002	1.07273e-07	-2.11916e-10	-1.21416
99697139	chr7:99697139:C:T	4.41925e-10	-1.81436	-0.86646	7.74833e-09	-1.87633	-0.880338	8.56663e-05	4.16518	1.30349
99697247	chr7:99697247:C:A	1.85115e-09	-2.11916e-10	-1.2484	3.49701e-08	-2.11916e-10	-1.24965	1.06415e-07	-2.11916e-10	-1.2222
99697341	chr7:99697341:G:A	1.91799e-09	-2.11916e-10	-1.21293	3.5846e-08	-2.11916e-10	-1.22491	1.04122e-07	-2.11916e-10	-1.24398
99697392	chr7:99697392:C:T	2.11434e-09	-1.11546	-2.80088e-10	1.90405e-08	-1.85757	-2.80088e-10	5.53035e-08	-1.87671	-2.80088e-10
99697827	chr7:99697827:C:T	4.4112e-10	-1.81812	-0.864521	7.75909e-09	-1.87701	-0.878263	8.26081e-05	4.12428	1.30804
99697927	chr7:99697927:C:T	2.69658e-09	-2.11916e-10	-0.872219	4.94883e-08	-2.11916e-10	-0.902404	1.77031e-07	-2.11916e-10	-0.713216
99698070	chr7:99698070:T:C	4.45821e-10	-1.81718	-0.854862	7.83471e-09	-1.87683	-0.868747	8.55329e-05	4.13392	1.33319
99698446	chr7:99698446:G:A	2.44736e-09	-2.11916e-10	-0.969193	4.61732e-08	-2.11916e-10	-0.971741	1.08125e-07	-2.11916e-10	-1.20626
99698531	chr7:99698531:G:T	1.27726e-09	-1.61949	-2.80088e-10	1.93332e-08	-1.84232	-2.80088e-10	5.75545e-08	-1.83681	-2.80088e-10
99698572	chr7:99698572:G:A	4.44411e-10	-1.80347	-0.871736	7.72834e-09	-1.87387	-0.885378	9.31369e-05	4.2631	1.28918
99698761	chr7:99698761:T:C	3.79145e-09	-2.11916e-10	-0.531456	7.29205e-08	-2.11916e-10	-0.51477	2.72268e-07	-2.11916e-10	-0.282758
99699063	chr7:99699063:A:G	4.35227e-10	-1.80733	-0.888765	7.59546e-09	-1.87468	-0.901911	8.45614e-05	4.2125	1.24319
99699396	chr7:99699396:G:A	4.19665e-10	-1.83592	-0.896588	7.5049e-09	-1.87888	-0.909703	6.26344e-05	3.93121	1.22431
99699761	chr7:99699761:T:G	1.91617e-09	-2.11916e-10	-1.21388	3.62614e-08	-2.11916e-10	-1.21339	1.27247e-07	-2.11916e-10	-1.04342
99699769	chr7:99699769:G:A	1.91367e-09	-2.11916e-10	-1.21518	3.6211e-08	-2.11916e-10	-1.21478	1.26751e-07	-2.11916e-10	-1.04732
99699978	chr7:99699978:A:C	3.8573e-09	-2.11916e-10	-0.514238	7.31963e-08	-2.11916e-10	-0.510995	1.51781e-07	-2.11916e-10	-0.867104
99700181	chr7:99700181:C:T	4.49719e-10	-1.82243	-0.840907	7.93386e-09	-1.87777	-0.855234	8.3978e-05	4.08002	1.36874
99700533	chr7:99700533:G:A	3.79261e-09	-2.11916e-10	-0.531152	7.2943e-08	-2.11916e-10	-0.514462	2.72364e-07	-2.11916e-10	-0.282405
99700691	chr7:99700691:G:A	3.42544e-10	-1.6877	-1.24786	5.45067e-09	-1.86028	-1.24812	2.71366e-07	0.909594	-1.19567
99700840	chr7:99700840:A:G	1.91128e-09	-2.11916e-10	-1.21643	3.61281e-08	-2.11916e-10	-1.21707	1.1377e-07	-2.11916e-10	-1.15536
99701871	chr7:99701871:T:C	4.05205e-09	-0.464981	-2.80088e-10	1.45567e-07	0.176493	-2.80088e-10	3.50698e-06	2.27297	-2.80088e-10
99701895	chr7:99701895:C:T	2.38785e-09	-2.11916e-10	-0.993812	4.5356e-08	-2.11916e-10	-0.989599	1.23917e-07	-2.11916e-10	-1.06994
99701935	chr7:99701935:CTT:C	4.47296e-10	-1.81331	-0.855434	7.83221e-09	-1.87624	-0.86966	8.85674e-05	4.17023	1.33175
99702608	chr7:99702608:G:A	4.40063e-10	-1.81989	-0.865155	7.74848e-09	-1.87739	-0.879256	8.09283e-05	4.10506	1.30671
99702722	chr7:99702722:C:T	1.95791e-09	-2.11916e-10	-1.19233	3.71633e-08	-2.11916e-10	-1.18882	1.07276e-07	-2.11916e-10	-1.21414
99703135	chr7:99703135:G:A	4.51153e-10	-1.81074	-0.84941	7.88307e-09	-1.87572	-0.8637	9.19041e-05	4.19203	1.34692
99703526	chr7:99703526:G:A	3.75584e-09	-2.11916e-10	-0.540893	7.12698e-08	-2.11916e-10	-0.537668	1.48916e-07	-2.11916e-10	-0.886159
99703649	chr7:99703649:C:A	2.14933e-09	-2.11916e-10	-1.09905	4.19121e-08	-2.11916e-10	-1.06857	1.20102e-07	-2.11916e-10	-1.1012
99703694	chr7:99703694:T:C	1.8862e-09	-2.11916e-10	-1.22964	3.60685e-08	-2.11916e-10	-1.21872	1.11814e-07	-2.11916e-10	-1.1727
99704435	chr7:99704435:C:T	2.64117e-09	-2.11916e-10	-0.892981	4.85136e-08	-2.11916e-10	-0.922296	1.72243e-07	-2.11916e-10	-0.740639
99704490	chr7:99704490:T:C	4.68613e-10	-1.80857	-0.813609	8.16962e-09	-1.875	-0.828714	0.000102802	4.2143	1.43671
99704759	chr7:99704759:C:T	1.45488e-08	-2.11916e-10	0.813304	2.76544e-07	-2.11916e-10	0.818229	1.05107e-06	-2.11916e-10	1.06802
99704879	chr7:99704879:G:A	1.85123e-09	-2.11916e-10	-1.24836	3.50811e-08	-2.11916e-10	-1.24648	1.09794e-07	-2.11916e-10	-1.19094
99705147	chr7:99705147:C:G	2.75141e-09	-2.11916e-10	-0.85209	5.19547e-08	-2.11916e-10	-0.853768	1.30829e-07	-2.11916e-10	-1.01566
99705371	chr7:99705371:T:C	4.77639e-10	-1.82572	-0.777387	8.43798e-09	-1.87821	-0.793188	9.52867e-05	4.04737	1.52773
99705471	chr7:99705471:A:G	4.3935e-10	-1.81245	-0.874216	7.69131e-09	-1.87599	-0.888055	8.50875e-05	4.1786	1.28329
99706901	chr7:99706901:A:G	4.39935e-10	-1.829	-0.856335	7.80727e-09	-1.87853	-0.870556	7.51406e-05	4.00891	1.32866
99707089	chr7:99707089:C:T	4.38961e-10	-1.82137	-0.866178	7.73974e-09	-1.8776	-0.880171	7.95098e-05	4.09122	1.30287
99707288	chr7:99707288:C:A	2.69082e-09	-0.963378	0.0890173	4.21409e-08	-1.08889	0.0257659	1.81631e-07	-1.5636	0.876033
99707727	chr7:99707727:G:A	2.242e-09	-2.11916e-10	-1.05684	4.19715e-08	-2.11916e-10	-1.06715	1.71222e-07	-2.11916e-10	-0.746582
99708645	chr7:99708645:C:A	2.10023e-09	-2.11916e-10	-1.12216	3.95207e-08	-2.11916e-10	-1.12732	1.08863e-07	-2.11916e-10	-1.19945
99708659	chr7:99708659:C:T	1.85224e-09	-2.11916e-10	-1.24781	3.50211e-08	-2.11916e-10	-1.24819	1.0371e-07	-2.11916e-10	-1.24794
99708698	chr7:99708698:G:T	3.55548e-10	-1.87859	-1.01971	6.85459e-09	-1.85018	-1.02904	1.68943e-05	3.00091	0.844277
99708729	chr7:99708729:A:G	1.99218e-09	-2.11916e-10	-1.17498	3.71397e-08	-2.11916e-10	-1.18945	1.04553e-07	-2.11916e-10	-1.23985
99708943	chr7:99708943:C:T	9.50976e-10	-1.85985	-0.0546189	1.86504e-08	-1.77778	-0.100498	4.76168e-05	2.27752	2.60387
99709062	chr7:99709062:G:C	9.35437e-10	-1.86281	-0.0681396	1.82733e-08	-1.78473	-0.113974	4.85792e-05	2.32187	2.57954
99709598	chr7:99709598:A:C	2.20852e-09	-2.11916e-10	-1.07188	4.15381e-08	-2.11916e-10	-1.07753	1.12474e-07	-2.11916e-10	-1.16682
99709645	chr7:99709645:G:A	1.07557e-09	-1.87337	0.0820165	2.04612e-08	-1.81262	0.0270165	8.01698e-05	2.55089	2.85147
99709830	chr7:99709830:T:A	1.22564e-09	-0.434644	-1.2261	1.84008e-08	-0.662051	-1.2297	1.70321e-08	-1.82746	-1.22698
99709876	chr7:99709876:C:T	1.61663e-09	-1.38386	-2.80088e-10	1.87237e-08	-1.87435	-2.80088e-10	5.53803e-08	-1.87532	-2.80088e-10
99710340	chr7:99710340:C:T	2.49456e-09	-2.11916e-10	-0.950091	4.57312e-08	-2.11916e-10	-0.98136	1.79247e-07	-2.11916e-10	-0.700777
99710349	chr7:99710349:C:T	4.82529e-09	-0.290334	-2.80088e-10	2.1706e-08	-1.72655	-2.80088e-10	7.91068e-08	-1.51875	-2.80088e-10
99711061	chr7:99711061:A:G	1.13075e-08	-2.11916e-10	0.561259	2.14967e-07	-2.11916e-10	0.566345	8.07528e-07	-2.11916e-10	0.804434
99711385	chr7:99711385:T:G	1.13075e-08	-2.11916e-10	0.561259	2.14967e-07	-2.11916e-10	0.566345	8.07528e-07	-2.11916e-10	0.804434
99711402	chr7:99711402:C:T	1.04741e-09	-1.81789	-2.80088e-10	1.89459e-08	-1.86255	-2.80088e-10	6.49776e-08	-1.7155	-2.80088e-10
99712062	chr7:99712062:T:C	1.18517e-09	-1.69432	-2.80088e-10	1.91266e-08	-1.85306	-2.80088e-10	7.48526e-07	0.728562	-2.80088e-10
99712261	chr7:99712261:T:C	3.84028e-09	-2.11916e-10	-0.518661	7.78994e-08	-2.11916e-10	-0.448722	2.59845e-07	-2.11916e-10	-0.32946
99712650	chr7:99712650:TGATA:T	9.53426e-09	-2.11916e-10	0.390687	1.80895e-07	-2.11916e-10	0.393778	6.71733e-07	-2.11916e-10	0.620317
99712696	chr7:99712696:A:G	4.00578e-09	-0.919009	0.442542	5.74885e-08	-1.08878	0.336225	3.73151e-07	-1.51367	1.54611
99713120	chr7:99713120:G:A	1.48253e-09	-1.47045	-2.80088e-10	2.74424e-08	-1.49205	-2.80088e-10	5.82869e-08	-1.82417	-2.80088e-10
99713261	chr7:99713261:A:G	2.48806e-09	-2.11916e-10	-0.952701	4.58342e-08	-2.11916e-10	-0.979109	1.60562e-07	-2.11916e-10	-0.810866
99713342	chr7:99713342:C:T	4.35953e-09	-0.452444	0.0606042	6.44311e-08	-0.634033	-0.00451153	1.38637e-07	-1.78116	0.823476
99713627	chr7:99713627:A:C	2.21028e-09	-2.11916e-10	-1.07108	4.15708e-08	-2.11916e-10	-1.07674	1.12537e-07	-2.11916e-10	-1.16626
99713927	chr7:99713927:G:A	1.0378e-09	-1.87479	0.0476821	1.97125e-08	-1.81835	-0.00453976	8.07603e-05	2.5966	2.8131
99714045	chr7:99714045:A:G	1.94062e-09	-2.11916e-10	-1.2012	3.66629e-08	-2.11916e-10	-1.20238	1.28748e-07	-2.11916e-10	-1.03169
99714378	chr7:99714378:C:T	1.60724e-09	-1.38969	-2.80088e-10	1.87133e-08	-1.87491	-2.80088e-10	5.53499e-08	-1.87587	-2.80088e-10
99715309	chr7:99715309:A:G	1.99124e-09	-2.11916e-10	-1.17545	3.78098e-08	-2.11916e-10	-1.17157	1.08708e-07	-2.11916e-10	-1.20088
99715477	chr7:99715477:G:A	9.87966e-10	-1.87631	-2.80088e-10	2.25556e-08	-1.68816	-2.80088e-10	5.58148e-08	-1.8675	-2.80088e-10
99717104	chr7:99717104:A:G	1.20054e-09	-1.68143	-2.80088e-10	1.92198e-08	-1.8482	-2.80088e-10	7.84267e-07	0.775205	-2.80088e-10
99717363	chr7:99717363:A:G	1.00251e-09	-1.87141	0.00970956	1.92199e-08	-1.80665	-0.0415438	6.84373e-05	2.49924	2.74489
99717653	chr7:99717653:C:T	1.2354e-09	-0.42787	-1.22494	1.85336e-08	-0.655951	-1.2286	1.70351e-08	-1.82865	-1.22561
99717691	chr7:99717691:A:T	5.74485e-09	-2.11916e-10	-0.115902	1.09615e-07	-2.11916e-10	-0.107163	2.00679e-07	-2.11916e-10	-0.587836
99718233	chr7:99718233:T:C	1.22321e-09	-1.33136	-0.331363	2.71863e-08	-1.12805	-0.373381	5.3587e-07	-0.278749	0.673097
99718281	chr7:99718281:G:A	1.07027e-09	-1.87219	0.0758977	2.04444e-08	-1.80958	0.0231508	7.87816e-05	2.52189	2.863
99718507	chr7:99718507:A:C	2.07596e-09	-2.11916e-10	-1.13378	3.93727e-08	-2.11916e-10	-1.13107	1.51295e-07	-2.11916e-10	-0.870314
99718830	chr7:99718830:C:T	1.88393e-09	-2.11916e-10	-1.23085	3.6015e-08	-2.11916e-10	-1.22021	1.11558e-07	-2.11916e-10	-1.175
99718877	chr7:99718877:A:G	1.94766e-09	-2.11916e-10	-1.19757	3.68689e-08	-2.11916e-10	-1.19677	1.21454e-07	-2.11916e-10	-1.09001
99719291	chr7:99719291:A:G	4.92353e-09	-2.11916e-10	-0.27018	9.49616e-08	-2.11916e-10	-0.250668	3.66872e-07	-2.11916e-10	0.0154686
99719495	chr7:99719495:A:G	2.3005e-09	-2.11916e-10	-1.03108	4.33852e-08	-2.11916e-10	-1.03402	1.44301e-07	-2.11916e-10	-0.917641
99720141	chr7:99720141:T:A	2.51146e-09	-2.11916e-10	-0.943341	4.60394e-08	-2.11916e-10	-0.974642	1.8094e-07	-2.11916e-10	-0.691381
99720370	chr7:99720370:G:A	1.85618e-09	-2.11916e-10	-1.24568	3.51986e-08	-2.11916e-10	-1.24313	1.13944e-07	-2.11916e-10	-1.15383
99721163	chr7:99721163:A:G	9.87839e-10	-1.87644	-2.80088e-10	2.25323e-08	-1.68919	-2.80088e-10	5.58313e-08	-1.86721	-2.80088e-10
99721185	chr7:99721185:C:T	1.07059e-09	-1.87312	0.0771225	2.04161e-08	-1.81219	0.0243711	8.0753e-05	2.54525	2.86436
99721534	chr7:99721534:G:A	1.05997e-09	-1.87161	0.0656447	2.02923e-08	-1.8072	0.0132978	7.60178e-05	2.50552	2.84365
99721788	chr7:99721788:T:TA	2.52602e-09	-2.11916e-10	-0.93756	4.77155e-08	-2.11916e-10	-0.938884	1.22784e-07	-2.11916e-10	-1.07912
99721872	chr7:99721872:T:C	1.40204e-09	-1.48273	-0.0435478	2.89134e-08	-1.31623	-0.123602	1.59824e-06	0.167339	1.31977
99722228	chr7:99722228:C:A	1.91887e-09	-2.11916e-10	-1.21247	3.59366e-08	-2.11916e-10	-1.22238	1.03538e-07	-2.11916e-10	-1.2496
99722718	chr7:99722718:G:A	2.13592e-09	-1.10531	-2.80088e-10	2.00135e-08	-1.80773	-2.80088e-10	5.7216e-08	-1.84271	-2.80088e-10
99722846	chr7:99722846:C:T	1.11745e-09	-1.87212	0.118962	2.13364e-08	-1.80902	0.0652894	8.44959e-05	2.51715	2.93777
99723037	chr7:99723037:C:T	6.73163e-09	-2.11916e-10	0.042612	1.2844e-07	-2.11916e-10	0.0513218	2.3044e-07	-2.11916e-10	-0.449554
99723102	chr7:99723102:A:C	6.0965e-09	-2.11916e-10	-0.0564898	1.16362e-07	-2.11916e-10	-0.0474376	2.0992e-07	-2.11916e-10	-0.542816
99723573	chr7:99723573:A:C	2.44398e-09	-2.11916e-10	-0.970575	4.50952e-08	-2.11916e-10	-0.995365	1.56121e-07	-2.11916e-10	-0.838913
99723818	chr7:99723818:G:A	1.08428e-09	-1.8701	0.0868147	2.07981e-08	-1.80318	0.0339046	7.61528e-05	2.46926	2.88169
99724093	chr7:99724093:T:C	1.1819e-09	-1.86983	0.172756	2.26448e-08	-1.80224	0.118031	8.79556e-05	2.4639	3.03114
99724585	chr7:99724585:C:A	9.85412e-10	-1.8789	-2.80088e-10	2.16763e-08	-1.72792	-2.80088e-10	5.65454e-08	-1.8545	-2.80088e-10
99724697	chr7:99724697:T:A	1.11647e-09	-1.87052	0.116486	2.13957e-08	-1.80413	0.0631824	8.1004e-05	2.47953	2.93318
99724719	chr7:99724719:T:C	1.16315e-09	-1.87047	0.157401	2.22713e-08	-1.80387	0.103029	8.6674e-05	2.47594	3.00442
99724767	chr7:99724767:C:A	4.2217e-09	-2.11916e-10	-0.423967	8.43763e-08	-2.11916e-10	-0.368854	2.41774e-07	-2.11916e-10	-0.40154
99724781	chr7:99724781:G:A	2.0774e-09	-2.11916e-10	-1.13309	3.8551e-08	-2.11916e-10	-1.15216	1.38716e-07	-2.11916e-10	-0.957117
99725225	chr7:99725225:C:T	6.30712e-09	-2.11916e-10	-0.0225251	1.20413e-07	-2.11916e-10	-0.013212	2.15481e-07	-2.11916e-10	-0.516673
99726483	chr7:99726483:C:T	1.92443e-09	-2.11916e-10	-1.20957	3.65154e-08	-2.11916e-10	-1.20641	1.05854e-07	-2.11916e-10	-1.22748
99726594	chr7:99726594:C:T	2.85785e-10	-1.87728	-1.23944	5.68902e-09	-1.82454	-1.24106	2.54742e-08	-1.58917	-1.06271
99726857	chr7:99726857:G:A	1.08326e-08	-2.11916e-10	0.51836	2.05669e-07	-2.11916e-10	0.522126	7.65878e-07	-2.11916e-10	0.751478
99726892	chr7:99726892:G:C	1.13821e-09	-1.86511	0.130363	2.20303e-08	-1.78824	0.0765152	7.49313e-05	2.3758	2.95899
99727120	chr7:99727120:T:C	1.16926e-09	-1.87486	0.167027	2.21517e-08	-1.81861	0.112386	9.98212e-05	2.59871	3.02288
99727492	chr7:99727492:G:A	1.1426e-09	-1.8739	0.143001	2.17215e-08	-1.81492	0.0890851	9.2736e-05	2.56631	2.98166
99727639	chr7:99727639:C:T	1.85841e-09	-2.11916e-10	-1.24448	3.51656e-08	-2.11916e-10	-1.24407	1.03996e-07	-2.11916e-10	-1.24519
99727774	chr7:99727774:C:G	2.78289e-09	-0.840715	-2.80088e-10	2.08369e-08	-1.76742	-2.80088e-10	1.25705e-07	-1.05561	-2.80088e-10
99728101	chr7:99728101:T:C	6.41326e-09	-2.11916e-10	-0.00583791	1.22439e-07	-2.11916e-10	0.00347565	2.18234e-07	-2.11916e-10	-0.503976
99728259	chr7:99728259:C:T	1.13335e-09	-1.87464	0.135619	2.14987e-08	-1.81787	0.0817196	9.3699e-05	2.59026	2.96804
99728299	chr7:99728299:T:G	1.84864e-09	-2.11916e-10	-1.24976	3.49606e-08	-2.11916e-10	-1.24992	1.04858e-07	-2.11916e-10	-1.23693
99728690	chr7:99728690:C:T	2.59815e-09	-2.11916e-10	-0.909407	4.77713e-08	-2.11916e-10	-0.937716	1.69183e-07	-2.11916e-10	-0.758566
99728875	chr7:99728875:A:G	4.50237e-09	-0.421565	0.0619633	6.61408e-08	-0.608833	-0.00352159	1.37063e-07	-1.7938	0.824702
99729036	chr7:99729036:G:A	4.26653e-09	-0.435761	0.0223561	6.34502e-08	-0.612604	-0.0412815	1.30729e-07	-1.78799	0.771569
99729040	chr7:99729040:A:G	1.49793e-09	-1.47962	0.0195001	3.08839e-08	-1.31508	-0.0588255	1.66338e-06	0.15282	1.37424
99729107	chr7:99729107:C:G	3.18614e-10	-1.7629	-1.24508	5.3728e-09	-1.87735	-1.24544	1.92703e-07	0.577803	-1.2062
99729769	chr7:99729769:A:G	7.86053e-09	-2.11916e-10	0.197649	1.57263e-07	-2.11916e-10	0.253779	6.74643e-07	-2.11916e-10	0.62464
99730858	chr7:99730858:A:C	1.12082e-08	-2.11916e-10	0.55244	2.12979e-07	-2.11916e-10	0.557054	7.98303e-07	-2.11916e-10	0.792945
99730923	chr7:99730923:C:A	2.0911e-09	-2.11916e-10	-1.12651	3.96591e-08	-2.11916e-10	-1.12382	1.53046e-07	-2.11916e-10	-0.858805
99731185	chr7:99731185:A:T	3.6879e-09	-2.11916e-10	-0.559148	6.88618e-08	-2.11916e-10	-0.572039	2.46938e-07	-2.11916e-10	-0.380409
99732275	chr7:99732275:A:G	2.02486e-09	-1.1587	-2.80088e-10	8.9556e-08	-0.309276	-2.80088e-10	2.19142e-07	-0.499822	-2.80088e-10
99732332	chr7:99732332:A:G	5.16303e-09	-2.11916e-10	-0.222682	9.89261e-08	-2.11916e-10	-0.209767	1.855e-07	-2.11916e-10	-0.666487
99732360	chr7:99732360:C:A	2.01119e-09	-2.11916e-10	-1.16548	3.79038e-08	-2.11916e-10	-1.16909	1.42708e-07	-2.11916e-10	-0.928744
99732666	chr7:99732666:T:C	2.71463e-09	-2.11916e-10	-0.865548	4.97192e-08	-2.11916e-10	-0.897749	2.02987e-07	-2.11916e-10	-0.576401
99733006	chr7:99733006:A:G	1.85315e-09	-2.11916e-10	-1.24732	3.51251e-08	-2.11916e-10	-1.24523	1.13038e-07	-2.11916e-10	-1.16182
99733115	chr7:99733115:A:G	2.65883e-09	-2.11916e-10	-0.886318	5.02189e-08	-2.11916e-10	-0.887749	1.27584e-07	-2.11916e-10	-1.04077
99733419	chr7:99733419:T:G	2.53021e-09	-1.44755	0.511646	7.19614e-08	-0.972028	0.444018	1.12548e-05	-0.156122	3.59513
99733426	chr7:99733426:A:G	2.00753e-09	-2.11916e-10	-1.1673	3.78357e-08	-2.11916e-10	-1.17089	1.42256e-07	-2.11916e-10	-0.931914
99733669	chr7:99733669:G:A	1.11862e-08	-2.11916e-10	0.550476	2.12555e-07	-2.11916e-10	0.555062	7.96615e-07	-2.11916e-10	0.790827
99733729	chr7:99733729:C:A	2.53692e-09	-2.11916e-10	-0.933255	4.79201e-08	-2.11916e-10	-0.934605	1.23167e-07	-2.11916e-10	-1.076
99733850	chr7:99733850:C:T	6.06574e-09	0.0597361	-0.121285	2.31496e-07	0.822812	-0.182391	1.64312e-07	-1.73563	0.947859
99734460	chr7:99734460:C:T	2.40198e-09	-1.41859	0.430675	6.95366e-08	-0.925877	0.36359	9.29587e-06	-0.215159	3.46294
99734465	chr7:99734465:A:G	2.63915e-09	-2.11916e-10	-0.893746	4.84807e-08	-2.11916e-10	-0.922975	1.72557e-07	-2.11916e-10	-0.738816
99734833	chr7:99734833:G:T	2.56634e-09	-2.11916e-10	-0.921723	4.71282e-08	-2.11916e-10	-0.951268	1.88174e-07	-2.11916e-10	-0.652178
99735142	chr7:99735142:C:T	2.45385e-09	-2.11916e-10	-0.966548	4.62116e-08	-2.11916e-10	-0.97091	1.08157e-07	-2.11916e-10	-1.20596
99735325	chr7:99735325:T:G	1.03995e-09	-1.82504	-2.80088e-10	2.12974e-08	-1.74556	-2.80088e-10	5.92895e-08	-1.80711	-2.80088e-10
99735374	chr7:99735374:T:A	1.02955e-09	-1.83509	-2.80088e-10	2.09831e-08	-1.76042	-2.80088e-10	5.99707e-08	-1.79569	-2.80088e-10
99735375	chr7:99735375:A:G	1.02346e-09	-1.84101	-2.80088e-10	2.07772e-08	-1.77028	-2.80088e-10	6.04914e-08	-1.78704	-2.80088e-10
99735615	chr7:99735615:A:C	1.12095e-08	-2.11916e-10	0.552561	2.13002e-07	-2.11916e-10	0.557161	7.98391e-07	-2.11916e-10	0.793054
99736243	chr7:99736243:C:A	2.33305e-09	-2.11916e-10	-1.01703	4.39985e-08	-2.11916e-10	-1.01999	1.46818e-07	-2.11916e-10	-0.900354
99736284	chr7:99736284:T:C	2.63849e-09	-2.11916e-10	-0.893997	4.84692e-08	-2.11916e-10	-0.923212	1.72503e-07	-2.11916e-10	-0.73913
99737423	chr7:99737423:A:T	1.87348e-09	-2.11916e-10	-1.23641	3.54213e-08	-2.11916e-10	-1.23683	1.06742e-07	-2.11916e-10	-1.21913
99737503	chr7:99737503:T:C	2.52669e-09	-2.11916e-10	-0.937296	4.75857e-08	-2.11916e-10	-0.941608	1.09394e-07	-2.11916e-10	-1.19459
99737505	chr7:99737505:C:A	1.92421e-09	-2.11916e-10	-1.20969	3.6511e-08	-2.11916e-10	-1.20653	1.05845e-07	-2.11916e-10	-1.22757
99737980	chr7:99737980:A:C	4.54438e-09	-2.11916e-10	-0.350313	8.75677e-08	-2.11916e-10	-0.331728	3.35256e-07	-2.11916e-10	-0.0746501
99738422	chr7:99738422:C:T	3.93609e-09	-0.0877663	-0.406249	1.37573e-07	0.571529	-0.451516	8.40091e-08	-1.71462	0.256006
99738978	chr7:99738978:G:A	4.53393e-08	-2.11916e-10	1.94997	8.52483e-07	-2.11916e-10	1.94401	3.60741e-06	-2.11916e-10	2.3012
99739249	chr7:99739249:G:T	2.33322e-09	-2.11916e-10	-1.01695	4.36108e-08	-2.11916e-10	-1.02884	1.82207e-07	-2.11916e-10	-0.684401
99739642	chr7:99739642:G:A	2.05832e-09	-2.11916e-10	-1.14231	3.88367e-08	-2.11916e-10	-1.14477	1.07873e-07	-2.11916e-10	-1.20859
99740565	chr7:99740565:G:A	3.74652e-09	-2.11916e-10	-0.543379	7.21481e-08	-2.11916e-10	-0.525419	2.27914e-07	-2.11916e-10	-0.460577
99741530	chr7:99741530:G:T	9.85813e-10	-1.87849	-2.80088e-10	2.13578e-08	-1.74273	-2.80088e-10	5.69127e-08	-1.84803	-2.80088e-10
99742115	chr7:99742115:G:A	2.3945e-09	-2.11916e-10	-0.991032	4.47239e-08	-2.11916e-10	-1.00363	1.90015e-07	-2.11916e-10	-0.642439
99742129	chr7:99742129:C:A	5.16694e-09	-2.11916e-10	-0.221924	9.78135e-08	-2.11916e-10	-0.221078	2.17941e-07	-2.11916e-10	-0.505321
99742153	chr7:99742153:T:A	1.37012e-09	-1.50171	-0.0475964	3.74205e-08	-1.0911	-0.090818	2.71467e-06	-0.116926	2.13381
99742425	chr7:99742425:T:C	5.25824e-09	-2.11916e-10	-0.204408	1.01516e-07	-2.11916e-10	-0.183921	3.94622e-07	-2.11916e-10	0.0883854
99742426	chr7:99742426:G:A	5.98152e-10	-1.8528	-0.525319	1.19874e-08	-1.8088	-0.511482	1.69769e-07	-0.385323	-0.369784
99744707	chr7:99744707:C:T	4.56327e-09	-0.0542411	-0.291925	1.58953e-07	0.605247	-0.34078	9.37219e-08	-1.72818	0.378963
99745691	chr7:99745691:C:T	5.09617e-09	-0.390329	0.154614	7.46082e-08	-0.57784	0.0859501	1.52831e-07	-1.79669	0.936486
99745931	chr7:99745931:A:G	2.27465e-09	-2.11916e-10	-1.04238	4.33528e-08	-2.11916e-10	-1.03477	1.29944e-07	-2.11916e-10	-1.02244
99745967	chr7:99745967:C:T	4.0512e-08	-2.11916e-10	1.83739	7.61794e-07	-2.11916e-10	1.83154	3.20329e-06	-2.11916e-10	2.18239
99745998	chr7:99745998:A:C	2.34746e-09	-2.11916e-10	-1.01087	4.38783e-08	-2.11916e-10	-1.02272	1.84173e-07	-2.11916e-10	-0.673666
99746170	chr7:99746170:A:G	1.93103e-09	-2.11916e-10	-1.20615	3.66358e-08	-2.11916e-10	-1.20311	1.06119e-07	-2.11916e-10	-1.22498
99746248	chr7:99746248:A:G	5.66333e-09	-2.11916e-10	-0.130193	1.02856e-07	-2.11916e-10	-0.170812	5.73231e-07	-2.11916e-10	0.461745
99746351	chr7:99746351:A:G	5.37256e-09	-2.11916e-10	-0.1829	1.0173e-07	-2.11916e-10	-0.181816	2.25381e-07	-2.11916e-10	-0.47175
99746711	chr7:99746711:T:C	4.21103e-09	-0.907896	0.481399	6.01928e-08	-1.08035	0.373763	3.88466e-07	-1.51939	1.59205
99747230	chr7:99747230:A:G	1.29025e-09	-1.60937	-2.80088e-10	5.2463e-08	-0.844033	-2.80088e-10	6.75068e-08	-1.67732	-2.80088e-10
99747355	chr7:99747355:C:T	1.88522e-09	-2.11916e-10	-1.23016	3.58379e-08	-2.11916e-10	-1.22513	1.19931e-07	-2.11916e-10	-1.10263
99747682	chr7:99747682:C:T	2.55164e-09	-2.11916e-10	-0.927468	4.96441e-08	-2.11916e-10	-0.89926	1.285e-07	-2.11916e-10	-1.03361
99748750	chr7:99748750:C:T	1.94153e-09	-2.11916e-10	-1.20073	3.71257e-08	-2.11916e-10	-1.18983	1.21157e-07	-2.11916e-10	-1.09246
99749508	chr7:99749508:G:A	4.69319e-09	-2.11916e-10	-0.318092	8.84547e-08	-2.11916e-10	-0.321649	3.20585e-07	-2.11916e-10	-0.119396
99749829	chr7:99749829:A:G	1.57423e-09	-1.41044	-2.80088e-10	2.45379e-08	-1.60392	-2.80088e-10	7.4741e-08	-1.57552	-2.80088e-10
99749835	chr7:99749835:G:A	1.50367e-09	-1.45629	-2.80088e-10	2.36719e-08	-1.63985	-2.80088e-10	7.2052e-08	-1.61216	-2.80088e-10
99749840	chr7:99749840:A:G	1.51334e-09	-1.44989	-2.80088e-10	2.38131e-08	-1.6339	-2.80088e-10	7.24881e-08	-1.60612	-2.80088e-10
99749867	chr7:99749867:C:G	1.29164e-08	-2.11916e-10	0.694291	2.41566e-07	-2.11916e-10	0.683001	2.84542e-07	-2.11916e-10	-0.238663
99749868	chr7:99749868:A:G	1.29645e-08	-2.11916e-10	0.698012	2.4243e-07	-2.11916e-10	0.686571	2.85268e-07	-2.11916e-10	-0.236116
99749883	chr7:99749883:T:C	1.51493e-09	-1.86505	0.416211	2.57641e-08	-1.87098	0.315823	5.76427e-06	1.04609	1.7238
99750312	chr7:99750312:C:T	1.74409e-08	-2.11916e-10	0.994612	3.37712e-07	-2.11916e-10	1.01805	3.33541e-07	-2.11916e-10	-0.0797782
99750313	chr7:99750313:A:G	1.60614e-08	-2.11916e-10	0.912211	3.11161e-07	-2.11916e-10	0.93617	3.14588e-07	-2.11916e-10	-0.13828
99750456	chr7:99750456:G:C	1.85196e-09	-2.11916e-10	-1.24796	3.50041e-08	-2.11916e-10	-1.24868	1.16132e-07	-2.11916e-10	-1.13482
99750465	chr7:99750465:G:A	1.17717e-08	-2.11916e-10	0.601495	2.2937e-07	-2.11916e-10	0.631196	2.03792e-07	-2.11916e-10	-0.572446
99750568	chr7:99750568:T:C	2.01644e-09	-2.11916e-10	-1.16287	3.82955e-08	-2.11916e-10	-1.15881	1.49052e-07	-2.11916e-10	-0.885251
99750592	chr7:99750592:A:G	7.10967e-09	-2.11916e-10	0.097251	1.42006e-07	-2.11916e-10	0.151728	1.46176e-07	-2.11916e-10	-0.90473
99750621	chr7:99750621:A:T	2.06033e-09	-2.11916e-10	-1.14134	3.91423e-08	-2.11916e-10	-1.13694	1.55667e-07	-2.11916e-10	-0.841828
99750705	chr7:99750705:T:C	3.67009e-10	-1.8358	-1.03077	6.95893e-09	-1.86912	-0.994993	6.9817e-06	3.78131	-0.819807
99750738	chr7:99750738:A:G	7.10939e-09	-2.11916e-10	0.0972117	1.42014e-07	-2.11916e-10	0.151783	1.46185e-07	-2.11916e-10	-0.904669
99751122	chr7:99751122:T:C	7.11868e-09	-2.11916e-10	0.0985178	1.42215e-07	-2.11916e-10	0.153203	1.46275e-07	-2.11916e-10	-0.904056
99751123	chr7:99751123:A:T	7.14225e-09	-2.11916e-10	0.101823	1.42676e-07	-2.11916e-10	0.156437	1.4652e-07	-2.11916e-10	-0.902381
99751739	chr7:99751739:T:C	2.44718e-09	-2.11916e-10	-0.969269	4.49268e-08	-2.11916e-10	-0.999106	1.46329e-07	-2.11916e-10	-0.903686
99752204	chr7:99752204:G:A	2.31689e-08	-2.11916e-10	1.27861	4.54034e-07	-2.11916e-10	1.31403	5.83522e-07	-2.11916e-10	0.479539
99752292	chr7:99752292:T:C	4.96667e-09	-0.261456	-2.80088e-10	2.2563e-07	0.614758	-2.80088e-10	1.34241e-07	-0.989908	-2.80088e-10
99752445	chr7:99752445:G:A	1.96696e-09	-2.11916e-10	-1.18772	3.80351e-08	-2.11916e-10	-1.16563	1.14599e-07	-2.11916e-10	-1.1481
99753826	chr7:99753826:C:T	2.05533e-09	-2.11916e-10	-1.14377	3.81465e-08	-2.11916e-10	-1.16271	1.24047e-07	-2.11916e-10	-1.06888
99753840	chr7:99753840:A:G	2.09805e-09	-2.11916e-10	-1.1232	3.98661e-08	-2.11916e-10	-1.11861	1.60987e-07	-2.11916e-10	-0.808217
99754231	chr7:99754231:G:A	5.42976e-08	1.83597	0.294302	5.35915e-07	1.13371	0.34612	3.70425e-05	5.25252	-0.622248
99754304	chr7:99754304:G:A	2.22451e-09	-2.11916e-10	-1.06467	4.19112e-08	-2.11916e-10	-1.06859	1.142e-07	-2.11916e-10	-1.15159
99754427	chr7:99754427:G:A	4.9909e-10	-1.49943	-1.05974	1.29231e-08	-1.16308	-1.08204	1.93723e-07	-0.102424	-0.520688
99754473	chr7:99754473:A:G	2.91681e-08	-1.86277	3.37164	5.78257e-07	-1.83578	3.39165	2.40915e-06	-1.74037	3.63785
99754535	chr7:99754535:G:A	2.23143e-09	-2.11916e-10	-1.06156	4.10889e-08	-2.11916e-10	-1.0884	1.40839e-07	-2.11916e-10	-0.941924
99754637	chr7:99754637:A:T	4.47994e-08	-1.40675	3.34474	6.01542e-07	-1.79998	3.39534	2.12913e-06	-0.575098	2.34902
99754835	chr7:99754835:G:A	1.85151e-09	-2.11916e-10	-1.2482	3.51178e-08	-2.11916e-10	-1.24543	1.03971e-07	-2.11916e-10	-1.24543
99755025	chr7:99755025:T:C	6.52681e-10	-1.24599	-1.04488	8.89351e-09	-1.57459	-1.04423	4.20017e-08	-1.13456	-1.01728
99755043	chr7:99755043:G:A	1.13331e-09	-1.73906	-2.80088e-10	2.3597e-08	-1.64302	-2.80088e-10	6.2347e-08	-1.75683	-2.80088e-10
99755143	chr7:99755143:G:T	4.33371e-10	-1.8785	-0.821865	9.37151e-09	-1.79934	-0.767122	2.06696e-06	2.84707	-1.10278
99755174	chr7:99755174:A:T	4.59355e-09	-2.11916e-10	-0.339551	8.7324e-08	-2.11916e-10	-0.334515	2.46224e-07	-2.11916e-10	-0.383301
99755656	chr7:99755656:G:A	3.43525e-10	-1.86428	-1.06842	6.83784e-09	-1.84557	-1.0361	4.96108e-06	3.38377	-0.763939
99755759	chr7:99755759:T:C	2.13305e-08	-2.11916e-10	1.19593	4.17562e-07	-2.11916e-10	1.23029	5.45637e-07	-2.11916e-10	0.41241
99755926	chr7:99755926:C:G	8.7518e-10	-1.37492	-0.62261	1.88142e-08	-1.20658	-0.66295	3.42141e-07	-0.303628	0.249306
99756044	chr7:99756044:GT:G	2.99845e-09	-2.11916e-10	-0.76611	5.72135e-08	-2.11916e-10	-0.75735	1.76958e-07	-2.11916e-10	-0.713633
99756435	chr7:99756435:CCTAT:C	2.20202e-09	-2.11916e-10	-1.07483	4.07883e-08	-2.11916e-10	-1.09575	1.3816e-07	-2.11916e-10	-0.961133
99756491	chr7:99756491:T:A	4.13921e-10	-1.87885	-0.867439	8.99147e-09	-1.79232	-0.815541	2.01315e-06	2.79211	-1.07419
99756676	chr7:99756676:G:A	4.13261e-08	1.73915	0.118143	4.13957e-07	1.05515	0.166472	2.88254e-05	5.11118	-0.731715
99757365	chr7:99757365:CA:C	4.68788e-10	-1.8751	-0.746712	1.05435e-08	-1.76327	-0.685356	9.92279e-07	2.25577	-1.24531
99757450	chr7:99757450:G:A	6.60675e-10	-1.63496	-0.643734	1.06343e-08	-1.84337	-0.59668	5.45151e-08	-1.14328	-0.747783
99757562	chr7:99757562:A:C	2.40307e-09	-2.11916e-10	-0.987459	4.40382e-08	-2.11916e-10	-1.01908	1.54867e-07	-2.11916e-10	-0.84698
99758701	chr7:99758701:A:C	3.85527e-08	1.64031	0.147507	3.88846e-07	0.962148	0.196896	2.55863e-05	4.97405	-0.713783
99758814	chr7:99758814:A:C	3.29467e-08	-1.87873	3.50942	7.0415e-07	-1.77717	3.53002	2.57872e-06	-1.81233	3.77783
99759326	chr7:99759326:A:C	1.84882e-09	-2.11916e-10	-1.24966	3.49577e-08	-2.11916e-10	-1.25	1.05295e-07	-2.11916e-10	-1.23278
99759465	chr7:99759465:GT:G	1.87398e-09	-2.11916e-10	-1.23614	3.53987e-08	-2.11916e-10	-1.23747	1.20826e-07	-2.11916e-10	-1.09519
99759683	chr7:99759683:T:C	1.57624e-08	-2.11916e-10	0.89342	3.07895e-07	-2.11916e-10	0.92562	4.25622e-07	-2.11916e-10	0.164006
99759746	chr7:99759746:G:A	1.14344e-08	-2.11916e-10	0.572419	2.04266e-07	-2.11916e-10	0.515283	3.89627e-07	-2.11916e-10	0.0756466
99760482	chr7:99760482:CACA:C	2.10913e-09	-2.11916e-10	-1.11793	4.06316e-08	-2.11916e-10	-1.0996	1.16973e-07	-2.11916e-10	-1.1276
99760992	chr7:99760992:G:A	2.84066e-09	-2.11916e-10	-0.820168	5.48608e-08	-2.11916e-10	-0.799341	1.10414e-07	-2.11916e-10	-1.18531
99761620	chr7:99761620:A:G	2.04619e-09	-2.11916e-10	-1.14823	3.84524e-08	-2.11916e-10	-1.15472	1.31655e-07	-2.11916e-10	-1.00936
99763098	chr7:99763098:G:T	1.95777e-09	-2.11916e-10	-1.1924	3.66133e-08	-2.11916e-10	-1.20373	1.17108e-07	-2.11916e-10	-1.12645
99763746	chr7:99763746:A:G	2.28317e-09	-2.11916e-10	-1.03864	4.36291e-08	-2.11916e-10	-1.02842	1.46228e-07	-2.11916e-10	-0.904377
99763764	chr7:99763764:C:G	2.49116e-09	-2.11916e-10	-0.951457	4.76185e-08	-2.11916e-10	-0.940919	1.67906e-07	-2.11916e-10	-0.766141
99763843	chr7:99763843:C:T	1.84954e-09	-2.11916e-10	-1.24927	3.50882e-08	-2.11916e-10	-1.24628	3.26161e-07	-2.11916e-10	-0.102151
99765385	chr7:99765385:AG:A	2.4459e-09	-2.11916e-10	-0.969792	4.65383e-08	-2.11916e-10	-0.963866	1.28916e-07	-2.11916e-10	-1.03038
99765528	chr7:99765528:A:C	1.85114e-09	-2.11916e-10	-1.2484	3.50199e-08	-2.11916e-10	-1.24822	1.17338e-07	-2.11916e-10	-1.12449
99766108	chr7:99766108:T:C	2.14064e-09	-2.11916e-10	-1.1031	4.17296e-08	-2.11916e-10	-1.07293	1.29594e-07	-2.11916e-10	-1.02514
99766190	chr7:99766190:G:C	2.55862e-09	-2.11916e-10	-0.924736	4.85697e-08	-2.11916e-10	-0.92114	2.57309e-07	-2.11916e-10	-0.339267
99766256	chr7:99766256:CAT:C	2.51339e-09	-2.11916e-10	-0.942574	4.79978e-08	-2.11916e-10	-0.932985	1.44112e-07	-2.11916e-10	-0.918956
99766637	chr7:99766637:A:C	1.86995e-09	-2.11916e-10	-1.23829	3.5176e-08	-2.11916e-10	-1.24378	1.09486e-07	-2.11916e-10	-1.19375
99766779	chr7:99766779:A:G	1.85846e-09	-2.11916e-10	-1.24446	3.5029e-08	-2.11916e-10	-1.24797	1.07886e-07	-2.11916e-10	-1.20847
99766781	chr7:99766781:G:A	2.78111e-09	-2.11916e-10	-0.841355	5.32233e-08	-2.11916e-10	-0.829645	2.08594e-07	-2.11916e-10	-0.549156
99766887	chr7:99766887:G:A	3.46309e-09	-2.11916e-10	-0.622043	6.6462e-08	-2.11916e-10	-0.60751	2.64719e-07	-2.11916e-10	-0.310874
99767049	chr7:99767049:G:A	3.21999e-09	-2.11916e-10	-0.694828	6.24471e-08	-2.11916e-10	-0.669821	1.89508e-07	-2.11916e-10	-0.645112
99767460	chr7:99767460:G:A	3.6701e-10	-1.74512	-1.12145	7.773e-09	-1.65977	-1.09371	2.78096e-07	0.545718	-0.807295
99767931	chr7:99767931:G:A	2.6309e-09	-2.11916e-10	-0.896878	5.04259e-08	-2.11916e-10	-0.883636	1.32015e-07	-2.11916e-10	-1.00663
99768019	chr7:99768019:T:A	1.85972e-09	-2.11916e-10	-1.24378	3.52469e-08	-2.11916e-10	-1.24176	1.07534e-07	-2.11916e-10	-1.21174
99768096	chr7:99768096:A:G	4.03847e-10	-1.68788	-1.08304	1.10932e-08	-1.31913	-1.07868	1.79101e-08	-1.83166	-1.17251
99768269	chr7:99768269:A:C	1.84972e-09	-2.11916e-10	-1.24917	3.4999e-08	-2.11916e-10	-1.24882	1.03953e-07	-2.11916e-10	-1.2456
99768290	chr7:99768290:A:G	6.22869e-09	-2.11916e-10	-0.0350392	1.19286e-07	-2.11916e-10	-0.0226167	4.06727e-07	-2.11916e-10	0.118597
99768320	chr7:99768320:C:A	3.01721e-10	-1.85772	-1.20474	6.62944e-09	-1.71923	-1.19339	1.0662e-06	2.10851	-1.0262
99768693	chr7:99768693:G:A	8.88452e-09	0.320106	-2.80088e-10	1.78705e-07	0.381599	-2.80088e-10	7.3985e-07	0.716903	-2.80088e-10
99768818	chr7:99768818:G:C	2.88201e-09	-2.11916e-10	-0.805717	5.58805e-08	-2.11916e-10	-0.780924	1.5901e-07	-2.11916e-10	-0.820575
99768850	chr7:99768850:A:G	4.45572e-09	-2.11916e-10	-0.370017	7.68383e-08	-2.11916e-10	-0.462437	3.64795e-07	-2.11916e-10	0.00979104
99768893	chr7:99768893:A:G	2.4701e-09	-2.11916e-10	-0.959945	4.65484e-08	-2.11916e-10	-0.963647	1.30592e-07	-2.11916e-10	-1.01746
99769086	chr7:99769086:A:G	9.86211e-10	-0.833148	-1.04494	7.30008e-09	-1.75859	-1.05767	3.95994e-08	-1.34503	-0.865696
99769293	chr7:99769293:A:T	1.85378e-09	-2.11916e-10	-1.24698	3.49747e-08	-2.11916e-10	-1.24951	1.06595e-07	-2.11916e-10	-1.2205
99769716	chr7:99769716:A:C	1.20346e-09	-1.67901	-2.80088e-10	2.00119e-08	-1.80781	-2.80088e-10	5.74265e-08	-1.83904	-2.80088e-10
99769804	chr7:99769804:C:T	1.8993e-09	-2.11916e-10	-1.22272	3.54622e-08	-2.11916e-10	-1.23567	1.08834e-07	-2.11916e-10	-1.19972
99770244	chr7:99770244:C:G	1.86199e-09	-2.11916e-10	-1.24256	3.52931e-08	-2.11916e-10	-1.24045	1.09395e-07	-2.11916e-10	-1.19458
99771503	chr7:99771503:T:C	2.45519e-09	-2.11916e-10	-0.966	4.62635e-08	-2.11916e-10	-0.969787	1.29844e-07	-2.11916e-10	-1.02321
99772870	chr7:99772870:T:C	2.06864e-09	-0.099582	-1.03773	2.25987e-08	-0.641238	-1.04501	8.81747e-07	2.14156	-1.2492
99773128	chr7:99773128:A:T	2.04236e-09	-0.0984959	-1.0516	2.23133e-08	-0.640356	-1.0586	8.81134e-07	2.14152	-1.24986
99773667	chr7:99773667:T:A	2.03501e-09	-2.11916e-10	-1.1537	3.87394e-08	-2.11916e-10	-1.14728	1.2179e-07	-2.11916e-10	-1.08725
99773825	chr7:99773825:G:A	1.75984e-09	-0.520898	-0.778084	1.36168e-08	-1.392	-0.800836	6.57824e-08	-0.453398	-1.24979
99774418	chr7:99774418:A:T	2.31737e-09	0.0789849	-1.10276	2.47109e-08	-0.487721	-1.10917	1.16135e-06	2.41546	-1.24766
99774506	chr7:99774506:C:T	1.88081e-09	-2.11916e-10	-1.2325	3.60972e-08	-2.11916e-10	-1.21793	1.04708e-07	-2.11916e-10	-1.23836
99776026	chr7:99776026:G:A	3.31765e-10	-1.80816	-1.15937	8.12229e-09	-1.56393	-1.14559	2.5762e-06	2.9624	-0.997869
99776124	chr7:99776124:C:T	1.06613e-09	-0.842691	-0.957477	7.81007e-09	-1.78051	-0.96822	3.64435e-08	-1.38559	-0.908191
99776640	chr7:99776640:A:G	1.11151e-09	-1.75848	-2.80088e-10	3.12902e-08	-1.36084	-2.80088e-10	5.92826e-08	-1.80723	-2.80088e-10
99777087	chr7:99777087:T:C	1.20535e-09	-1.67743	-2.80088e-10	1.962e-08	-1.82759	-2.80088e-10	5.85355e-08	-1.81991	-2.80088e-10
99777490	chr7:99777490:G:A	1.8674e-09	-2.11916e-10	-1.23966	3.51998e-08	-2.11916e-10	-1.2431	1.0388e-07	-2.11916e-10	-1.24631
99777924	chr7:99777924:A:T	2.4561e-09	-2.11916e-10	-0.965631	4.62802e-08	-2.11916e-10	-0.969426	1.29886e-07	-2.11916e-10	-1.02289
99778167	chr7:99778167:A:G	2.05945e-09	-2.11916e-10	-1.14177	3.89044e-08	-2.11916e-10	-1.14303	1.29029e-07	-2.11916e-10	-1.02951
99778453	chr7:99778453:T:C	2.46022e-09	-2.11916e-10	-0.963952	4.63583e-08	-2.11916e-10	-0.967739	1.3008e-07	-2.11916e-10	-1.02139
99779283	chr7:99779283:C:A	2.01932e-09	-2.11916e-10	-1.16145	3.76459e-08	-2.11916e-10	-1.17592	1.41686e-07	-2.11916e-10	-0.93593
99779323	chr7:99779323:A:T	3.31281e-10	-1.87883	-1.09017	6.91855e-09	-1.79683	-1.07311	6.70648e-07	1.76016	-1.14146
99780737	chr7:99780737:C:T	1.84828e-09	-2.11916e-10	-1.24995	3.50672e-08	-2.11916e-10	-1.24687	1.03531e-07	-2.11916e-10	-1.24967
99780953	chr7:99780953:G:A	3.20696e-09	-2.11916e-10	-0.69888	5.81996e-08	-2.11916e-10	-0.740261	2.78014e-07	-2.11916e-10	-0.261871
99781646	chr7:99781646:T:C	1.13171e-09	-1.74048	-2.80088e-10	1.88516e-08	-1.86754	-2.80088e-10	1.20561e-07	-1.09739	-2.80088e-10
99782398	chr7:99782398:A:G	6.46793e-09	0.00265047	-2.80088e-10	3.07276e-07	0.923607	-2.80088e-10	1.67275e-07	-0.769907	-2.80088e-10
99782678	chr7:99782678:G:C	2.18646e-09	-2.11916e-10	-1.08192	4.09829e-08	-2.11916e-10	-1.09098	1.09141e-07	-2.11916e-10	-1.19691
99783351	chr7:99783351:A:G	1.84817e-09	-2.11916e-10	-1.25001	3.50503e-08	-2.11916e-10	-1.24735	1.03551e-07	-2.11916e-10	-1.24948
99784296	chr7:99784296:A:T	2.35583e-09	-2.11916e-10	-1.00731	4.54333e-08	-2.11916e-10	-0.987895	1.19196e-07	-2.11916e-10	-1.10878
99784473	chr7:99784473:C:T	3.21994e-10	-1.87882	-1.1186	6.71437e-09	-1.79672	-1.10317	6.87961e-07	1.75908	-1.11489
99784828	chr7:99784828:G:C	3.94948e-10	-1.73699	-1.05621	9.77184e-09	-1.48098	-1.04365	4.12935e-08	-0.931319	-1.23752
99784925	chr7:99784925:A:ACTACTCCAT	2.09189e-09	-2.11916e-10	-1.12614	3.88849e-08	-2.11916e-10	-1.14354	1.51061e-07	-2.11916e-10	-0.871863
99785313	chr7:99785313:A:G	3.1256e-10	-1.81763	-1.20953	7.50634e-09	-1.58535	-1.20304	2.75477e-06	2.89362	-0.862076
99785338	chr7:99785338:G:A	2.34316e-09	-2.11916e-10	-1.0127	4.31949e-08	-2.11916e-10	-1.03842	1.79043e-07	-2.11916e-10	-0.701916
99787745	chr7:99787745:C:T	3.01197e-09	-0.761609	-2.80088e-10	1.8178e-07	0.398657	-2.80088e-10	4.14897e-07	0.138486	-2.80088e-10
99788060	chr7:99788060:C:G	2.82252e-09	-2.11916e-10	-0.826574	5.27309e-08	-2.11916e-10	-0.838938	2.31891e-07	-2.11916e-10	-0.443278
99788078	chr7:99788078:C:T	3.89962e-09	-2.11916e-10	-0.503326	7.22823e-08	-2.11916e-10	-0.523562	3.60022e-07	-2.11916e-10	-0.00337886
99788165	chr7:99788165:T:C	2.37375e-09	-2.11916e-10	-0.999733	4.53429e-08	-2.11916e-10	-0.989886	1.11039e-07	-2.11916e-10	-1.17966
99788334	chr7:99788334:C:A	2.65152e-09	0.187563	-1.07663	2.76464e-08	-0.397865	-1.08678	1.37327e-06	2.58502	-1.24961
99788610	chr7:99788610:G:A	2.34926e-09	-2.11916e-10	-1.01011	4.37016e-08	-2.11916e-10	-1.02676	1.74476e-07	-2.11916e-10	-0.727755
99788909	chr7:99788909:A:G	3.81646e-09	-2.11916e-10	-0.524882	6.89046e-08	-2.11916e-10	-0.571418	3.87708e-07	-2.11916e-10	0.0707078
99789145	chr7:99789145:G:A	2.82534e-09	-2.11916e-10	-0.825575	5.18955e-08	-2.11916e-10	-0.854909	1.63036e-07	-2.11916e-10	-0.795573
99789182	chr7:99789182:T:C	2.05171e-09	-2.11916e-10	-1.14553	3.81905e-08	-2.11916e-10	-1.16155	1.45893e-07	-2.11916e-10	-0.906667
99790053	chr7:99790053:G:T	3.63626e-09	-2.11916e-10	-0.57325	6.56211e-08	-2.11916e-10	-0.620244	3.27812e-07	-2.11916e-10	-0.0971038
99790394	chr7:99790394:C:T	1.89978e-09	-2.11916e-10	-1.22247	3.56135e-08	-2.11916e-10	-1.23142	1.04622e-07	-2.11916e-10	-1.23919
99790857	chr7:99790857:C:T	1.72858e-09	-0.538067	-0.778838	1.35183e-08	-1.39869	-0.801405	6.42248e-08	-0.477386	-1.24977
99791100	chr7:99791100:T:A	2.50449e-09	-2.11916e-10	-0.946121	4.63618e-08	-2.11916e-10	-0.967665	1.91301e-07	-2.11916e-10	-0.635694
99791377	chr7:99791377:A:C	9.93464e-10	-0.783671	-1.08709	1.27458e-08	-1.16372	-1.09522	2.81493e-07	1.00057	-1.25
99792834	chr7:99792834:T:C	2.08989e-09	-2.11916e-10	-1.12709	3.88471e-08	-2.11916e-10	-1.14451	1.50745e-07	-2.11916e-10	-0.873957
99793875	chr7:99793875:T:C	3.55032e-09	-2.11916e-10	-0.597168	6.41195e-08	-2.11916e-10	-0.643392	3.17912e-07	-2.11916e-10	-0.127768
99794613	chr7:99794613:G:A	1.85141e-09	-2.11916e-10	-1.24826	3.50015e-08	-2.11916e-10	-1.24875	1.03494e-07	-2.11916e-10	-1.25003
99794963	chr7:99794963:G:A	2.49886e-09	-2.11916e-10	-0.948372	4.62618e-08	-2.11916e-10	-0.969823	1.906e-07	-2.11916e-10	-0.639366
99795181	chr7:99795181:C:G	1.84834e-09	-2.11916e-10	-1.24992	3.50734e-08	-2.11916e-10	-1.2467	1.03525e-07	-2.11916e-10	-1.24973
99795295	chr7:99795295:C:CACA	9.87912e-10	-1.87637	-2.80088e-10	1.87016e-08	-1.87553	-2.80088e-10	9.27996e-08	-1.3591	-2.80088e-10
99796532	chr7:99796532:T:C	2.03509e-09	-2.11916e-10	-1.15366	3.81403e-08	-2.11916e-10	-1.16287	1.21735e-07	-2.11916e-10	-1.0877
99797279	chr7:99797279:T:G	9.47199e-09	-2.11916e-10	0.384134	1.89327e-07	-2.11916e-10	0.439333	6.55014e-07	-2.11916e-10	0.595113
99797683	chr7:99797683:A:G	8.50954e-10	-0.932141	-1.09346	6.65613e-09	-1.81223	-1.09637	3.40193e-08	-1.3119	-1.05072
99797954	chr7:99797954:T:C	2.32415e-09	-2.11916e-10	-1.02085	4.37791e-08	-2.11916e-10	-1.02498	1.52558e-07	-2.11916e-10	-0.862002
99798107	chr7:99798107:T:C	3.29197e-10	-1.87514	-1.10016	7.17542e-09	-1.75114	-1.08234	8.28374e-07	1.97732	-1.1474
99798337	chr7:99798337:C:T	3.15174e-10	-1.81403	-1.2048	7.621e-09	-1.57629	-1.19694	2.69214e-06	2.90182	-0.893268
99798451	chr7:99798451:G:A	3.18533e-10	-1.87637	-1.13186	6.88512e-09	-1.75873	-1.11605	8.18872e-07	1.93567	-1.11728
99798895	chr7:99798895:C:T	1.07605e-09	-1.79091	-2.80088e-10	2.90945e-08	-1.43359	-2.80088e-10	5.78201e-08	-1.83221	-2.80088e-10
99799155	chr7:99799155:A:T	1.91451e-09	-2.11916e-10	-1.21474	3.58493e-08	-2.11916e-10	-1.22482	1.04148e-07	-2.11916e-10	-1.24373
99799578	chr7:99799578:CAG:C	2.05124e-09	-1.14576	-2.80088e-10	1.26057e-07	0.0325928	-2.80088e-10	1.90691e-07	-0.63889	-2.80088e-10
99799595	chr7:99799595:G:A	3.15271e-10	-1.86934	-1.14919	6.98417e-09	-1.72217	-1.13833	1.08085e-06	2.17122	-1.07527
99799974	chr7:99799974:T:C	1.87687e-09	-2.11916e-10	-1.2346	3.58092e-08	-2.11916e-10	-1.22594	1.10171e-07	-2.11916e-10	-1.18751
99800263	chr7:99800263:CT:C	4.63887e-09	-2.11916e-10	-0.329735	8.29812e-08	-2.11916e-10	-0.385526	4.48344e-07	-2.11916e-10	0.216017
99800269	chr7:99800269:T:A	4.57387e-09	-2.11916e-10	-0.343845	8.1872e-08	-2.11916e-10	-0.398983	4.40386e-07	-2.11916e-10	0.198108
99800470	chr7:99800470:G:A	3.80934e-09	0.238872	-0.765621	4.00733e-08	-0.329163	-0.784269	1.68342e-06	2.72551	-1.18647
99800770	chr7:99800770:A:G	3.50039e-09	0.196176	-0.807506	3.71228e-08	-0.364714	-0.825196	1.56059e-06	2.66425	-1.20098
99801406	chr7:99801406:T:C	2.00756e-09	-2.11916e-10	-1.16728	3.70409e-08	-2.11916e-10	-1.19212	1.13758e-07	-2.11916e-10	-1.15547
99802509	chr7:99802509:A:T	6.96854e-10	-1.31861	-0.906777	1.12903e-08	-1.4556	-0.924594	3.31016e-08	-1.1614	-1.22856
99802950	chr7:99802950:A:G	3.34236e-09	-2.11916e-10	-0.657527	6.28847e-08	-2.11916e-10	-0.662837	1.72145e-07	-2.11916e-10	-0.741205
99803206	chr7:99803206:T:G	3.30973e-09	-2.11916e-10	-0.667338	6.00392e-08	-2.11916e-10	-0.709144	2.95415e-07	-2.11916e-10	-0.201162
99803306	chr7:99803306:G:A	2.21452e-09	-2.11916e-10	-1.06917	4.17924e-08	-2.11916e-10	-1.07143	1.18328e-07	-2.11916e-10	-1.11609
99803341	chr7:99803341:G:C	3.34724e-09	-2.11916e-10	-0.656069	6.29755e-08	-2.11916e-10	-0.661395	1.72378e-07	-2.11916e-10	-0.739853
99803471	chr7:99803471:G:T	3.34724e-09	-2.11916e-10	-0.656069	6.29755e-08	-2.11916e-10	-0.661395	1.72378e-07	-2.11916e-10	-0.739853
99803581	chr7:99803581:A:G	1.95383e-09	-2.11916e-10	-1.19441	3.64884e-08	-2.11916e-10	-1.20715	1.03595e-07	-2.11916e-10	-1.24905
99804288	chr7:99804288:A:G	3.16453e-10	-1.86155	-1.15323	7.17471e-09	-1.69703	-1.13655	1.32699e-06	2.33647	-1.03534
99804434	chr7:99804434:C:A	1.86814e-09	-2.11916e-10	-1.23926	3.52155e-08	-2.11916e-10	-1.24265	1.08376e-07	-2.11916e-10	-1.20393
99804451	chr7:99804451:T:G	1.8716e-09	-2.11916e-10	-1.23741	3.53983e-08	-2.11916e-10	-1.23748	1.03664e-07	-2.11916e-10	-1.24839
99804637	chr7:99804637:T:C	3.24288e-10	-1.85081	-1.13952	7.52038e-09	-1.66613	-1.12039	1.47604e-06	2.47388	-1.06631
99804896	chr7:99804896:A:G	1.86835e-09	-2.11916e-10	-1.23915	3.52933e-08	-2.11916e-10	-1.24045	1.03578e-07	-2.11916e-10	-1.24922
99805474	chr7:99805474:TACTTAGGAATAA:T	6.99127e-10	-1.1574	-1.06473	7.04701e-09	-1.80646	-1.04508	3.62993e-08	-1.15279	-1.14496
99805880	chr7:99805880:A:T	2.87222e-09	-2.11916e-10	-0.809119	5.25066e-08	-2.11916e-10	-0.843202	1.84821e-07	-2.11916e-10	-0.670156
99806006	chr7:99806006:C:T	1.95574e-09	-2.11916e-10	-1.19343	3.7054e-08	-2.11916e-10	-1.19176	1.0756e-07	-2.11916e-10	-1.2115
99806118	chr7:99806118:T:C	2.21122e-09	-2.11916e-10	-1.07066	4.18335e-08	-2.11916e-10	-1.07044	1.17671e-07	-2.11916e-10	-1.12165
99806611	chr7:99806611:T:C	3.22473e-10	-1.85559	-1.14035	7.41311e-09	-1.67965	-1.12124	1.38885e-06	2.41216	-1.06547
99806657	chr7:99806657:T:A	1.9007e-09	-2.11916e-10	-1.22198	3.57221e-08	-2.11916e-10	-1.22837	1.03622e-07	-2.11916e-10	-1.2488
99806955	chr7:99806955:G:A	2.00647e-09	-2.11916e-10	-1.16783	3.70241e-08	-2.11916e-10	-1.19257	1.13692e-07	-2.11916e-10	-1.15605
99807144	chr7:99807144:A:G	3.34724e-09	-2.11916e-10	-0.656069	6.29755e-08	-2.11916e-10	-0.661395	1.72378e-07	-2.11916e-10	-0.739853
99807364	chr7:99807364:A:T	3.34265e-09	-2.11916e-10	-0.657442	6.28897e-08	-2.11916e-10	-0.662759	1.72157e-07	-2.11916e-10	-0.741139
99808133	chr7:99808133:T:C	3.34231e-09	-2.11916e-10	-0.657542	6.28834e-08	-2.11916e-10	-0.662858	1.72141e-07	-2.11916e-10	-0.741233
99808265	chr7:99808265:G:A	1.85068e-09	-2.11916e-10	-1.24865	3.50236e-08	-2.11916e-10	-1.24812	1.04087e-07	-2.11916e-10	-1.24432
99808341	chr7:99808341:C:T	3.34724e-09	-2.11916e-10	-0.656069	6.29755e-08	-2.11916e-10	-0.661395	1.72378e-07	-2.11916e-10	-0.739853
99808539	chr7:99808539:C:T	4.53668e-09	-2.11916e-10	-0.35201	8.13139e-08	-2.11916e-10	-0.405823	4.34014e-07	-2.11916e-10	0.183534
99808693	chr7:99808693:G:A	1.97041e-09	-2.11916e-10	-1.18597	3.76182e-08	-2.11916e-10	-1.17665	1.19264e-07	-2.11916e-10	-1.1082
99809663	chr7:99809663:C:A	4.79606e-09	-2.11916e-10	-0.296411	8.58198e-08	-2.11916e-10	-0.351891	4.65497e-07	-2.11916e-10	0.253561
99809912	chr7:99809912:C:T	2.8386e-09	-0.820895	-2.80088e-10	2.04452e-08	-1.78639	-2.80088e-10	8.9285e-08	-1.39771	-2.80088e-10
99816015	chr7:99816015:T:C	1.8759e-09	-2.11916e-10	-1.23512	3.58089e-08	-2.11916e-10	-1.22595	1.0588e-07	-2.11916e-10	-1.22724
99816220	chr7:99816220:T:G	4.59771e-09	-0.338647	-2.80088e-10	2.10006e-08	-1.75959	-2.80088e-10	8.00247e-08	-1.50721	-2.80088e-10
99816553	chr7:99816553:A:C	1.01148e-09	-1.85279	-2.80088e-10	1.88758e-08	-1.86626	-2.80088e-10	7.1607e-08	-1.61835	-2.80088e-10
99816714	chr7:99816714:C:T	2.30029e-09	-1.03117	-2.80088e-10	1.94952e-08	-1.83397	-2.80088e-10	1.01451e-07	-1.26997	-2.80088e-10
99816726	chr7:99816726:C:T	3.47163e-09	-2.11916e-10	-0.619582	6.53022e-08	-2.11916e-10	-0.625115	1.78368e-07	-2.11916e-10	-0.705694
99816776	chr7:99816776:T:C	3.47372e-09	-2.11916e-10	-0.618978	6.53455e-08	-2.11916e-10	-0.624451	1.78433e-07	-2.11916e-10	-0.705331
99817341	chr7:99817341:T:C	3.36842e-09	-2.11916e-10	-0.649762	6.34185e-08	-2.11916e-10	-0.654385	1.73771e-07	-2.11916e-10	-0.731806
99817501	chr7:99817501:G:C	3.60141e-09	-2.11916e-10	-0.582878	6.77871e-08	-2.11916e-10	-0.587769	1.84935e-07	-2.11916e-10	-0.669537
99817782	chr7:99817782:G:A	3.10968e-10	-1.80622	-1.22605	7.54898e-09	-1.56376	-1.21897	2.71513e-06	2.88639	-0.869335
99817798	chr7:99817798:A:C	2.4835e-09	-2.11916e-10	-0.954537	4.79847e-08	-2.11916e-10	-0.933259	1.24207e-07	-2.11916e-10	-1.0676
99819344	chr7:99819344:G:A	2.10602e-09	-2.11916e-10	-1.1194	3.90006e-08	-2.11916e-10	-1.14056	1.3158e-07	-2.11916e-10	-1.00993
99820703	chr7:99820703:A:G	2.04754e-09	-2.11916e-10	-1.14757	3.80882e-08	-2.11916e-10	-1.16424	1.03879e-07	-2.11916e-10	-1.24632
99820966	chr7:99820966:T:C	1.10942e-08	-2.11916e-10	0.542216	2.11015e-07	-2.11916e-10	0.547791	5.31125e-07	-2.11916e-10	0.385454
99821358	chr7:99821358:G:A	1.21785e-09	-1.66712	-2.80088e-10	2.00659e-08	-1.80512	-2.80088e-10	5.53018e-08	-1.87674	-2.80088e-10
99821603	chr7:99821603:T:G	3.77052e-10	-1.87453	-0.965048	7.47763e-09	-1.84705	-0.94517	6.73666e-07	1.81137	-1.18818
99821898	chr7:99821898:A:G	4.32279e-09	-2.11916e-10	-0.400303	8.09649e-08	-2.11916e-10	-0.410125	4.2595e-07	-2.11916e-10	0.164779
99822040	chr7:99822040:G:C	2.08761e-09	-2.11916e-10	-1.12819	3.93952e-08	-2.11916e-10	-1.1305	1.27188e-07	-2.11916e-10	-1.04388
99822960	chr7:99822960:C:G	1.66749e-09	-1.35289	-2.80088e-10	2.04255e-08	-1.78736	-2.80088e-10	6.36769e-08	-1.73572	-2.80088e-10
99824373	chr7:99824373:A:G	2.94833e-10	-1.87064	-1.21491	5.72005e-09	-1.85273	-1.20743	7.86042e-07	1.70666	-0.929196
99824515	chr7:99824515:T:G	1.61368e-09	-1.38569	-2.80088e-10	2.29914e-08	-1.66902	-2.80088e-10	5.8063e-08	-1.82802	-2.80088e-10
99824709	chr7:99824709:G:A	2.06903e-09	-2.11916e-10	-1.13713	3.83962e-08	-2.11916e-10	-1.15618	1.2938e-07	-2.11916e-10	-1.02679
99824916	chr7:99824916:A:G	6.94852e-10	-1.12188	-1.10639	6.73656e-09	-1.7999	-1.09669	3.37056e-08	-1.19729	-1.17459
99825655	chr7:99825655:C:T	2.04897e-09	-2.11916e-10	-1.14687	3.80282e-08	-2.11916e-10	-1.16581	1.2692e-07	-2.11916e-10	-1.04599
99826009	chr7:99826009:A:T	3.81035e-10	-1.86708	-0.961991	7.33988e-09	-1.86858	-0.942237	4.0033e-08	-1.01982	-1.18002
99826768	chr7:99826768:C:T	7.50184e-09	0.150943	-2.80088e-10	2.92015e-07	0.872666	-2.80088e-10	1.02641e-06	1.04428	-2.80088e-10
99827128	chr7:99827128:G:A	1.93844e-09	-2.11916e-10	-1.20232	3.62649e-08	-2.11916e-10	-1.21329	1.03677e-07	-2.11916e-10	-1.24826
99827425	chr7:99827425:G:A	1.87196e-09	-2.11916e-10	-1.23722	3.52478e-08	-2.11916e-10	-1.24174	1.11635e-07	-2.11916e-10	-1.17431
99827490	chr7:99827490:C:A	1.98751e-09	-2.11916e-10	-1.17732	3.70049e-08	-2.11916e-10	-1.19309	1.21514e-07	-2.11916e-10	-1.08951
99827862	chr7:99827862:A:G	1.29097e-09	-1.60881	-2.80088e-10	1.98656e-08	-1.81515	-2.80088e-10	1.59112e-07	-0.819938	-2.80088e-10
99827875	chr7:99827875:T:G	1.85147e-09	-2.11916e-10	-1.24822	3.52399e-08	-2.11916e-10	-1.24196	1.03519e-07	-2.11916e-10	-1.24979
99828035	chr7:99828035:C:T	2.06681e-09	-2.11916e-10	-1.1382	3.8353e-08	-2.11916e-10	-1.15731	1.29138e-07	-2.11916e-10	-1.02867
99828248	chr7:99828248:A:G	2.04756e-09	-2.11916e-10	-1.14756	3.84673e-08	-2.11916e-10	-1.15433	1.19521e-07	-2.11916e-10	-1.10605
99828515	chr7:99828515:G:T	6.14329e-09	-2.11916e-10	-0.048845	1.12227e-07	-2.11916e-10	-0.0836148	2.70447e-07	-2.11916e-10	-0.289469
99828990	chr7:99828990:T:C	2.16685e-09	-2.11916e-10	-1.09093	4.04635e-08	-2.11916e-10	-1.10374	1.32114e-07	-2.11916e-10	-1.00588
99829179	chr7:99829179:A:G	3.34856e-10	-1.87827	-1.07999	6.76446e-09	-1.82791	-1.06455	8.42764e-07	1.9729	-1.12575
99829865	chr7:99829865:T:C	2.04331e-09	-2.11916e-10	-1.14963	3.79598e-08	-2.11916e-10	-1.16761	1.27093e-07	-2.11916e-10	-1.04462
99829920	chr7:99829920:G:A	4.46888e-09	-2.11916e-10	-0.367068	8.58278e-08	-2.11916e-10	-0.351797	3.06741e-07	-2.11916e-10	-0.16354
99830021	chr7:99830021:T:C	1.86977e-09	-2.11916e-10	-1.23839	3.5545e-08	-2.11916e-10	-1.23334	1.03512e-07	-2.11916e-10	-1.24986
99830372	chr7:99830372:G:T	6.254e-10	-1.23291	-1.10066	6.5623e-09	-1.83193	-1.09087	3.76695e-08	-1.09075	-1.16995
99831353	chr7:99831353:T:C	3.11295e-09	-0.728635	-2.80088e-10	2.09682e-08	-1.76114	-2.80088e-10	8.318e-08	-1.46854	-2.80088e-10
99832220	chr7:99832220:A:G	6.30195e-10	-1.76714	-0.55879	1.24174e-08	-1.69326	-0.591789	2.44771e-08	-1.47344	-1.21837
99833594	chr7:99833594:G:C	1.95208e-09	-2.11916e-10	-1.19531	3.66953e-08	-2.11916e-10	-1.20149	1.16615e-07	-2.11916e-10	-1.13067
99833778	chr7:99833778:T:G	1.86844e-09	-2.11916e-10	-1.2391	3.55134e-08	-2.11916e-10	-1.23423	1.09484e-07	-2.11916e-10	-1.19377
99834586	chr7:99834586:T:G	2.18444e-09	-2.11916e-10	-1.08285	4.18291e-08	-2.11916e-10	-1.07055	1.15134e-07	-2.11916e-10	-1.14345
99834743	chr7:99834743:C:T	8.08816e-09	-2.11916e-10	0.226196	1.56819e-07	-2.11916e-10	0.250951	3.53019e-07	-2.11916e-10	-0.0230223
99834849	chr7:99834849:A:C	3.043e-09	-0.751363	-2.80088e-10	2.10187e-08	-1.75873	-2.80088e-10	8.27277e-08	-1.47399	-2.80088e-10
99834896	chr7:99834896:G:A	4.6463e-09	-2.11916e-10	-0.328133	8.6658e-08	-2.11916e-10	-0.342171	4.33524e-07	-2.11916e-10	0.182403
99834959	chr7:99834959:C:G	1.90699e-09	-2.11916e-10	-1.21868	3.63548e-08	-2.11916e-10	-1.21081	1.04264e-07	-2.11916e-10	-1.24262
99835587	chr7:99835587:A:T	3.03314e-09	-0.754608	-2.80088e-10	2.10026e-08	-1.75949	-2.80088e-10	8.28637e-08	-1.47235	-2.80088e-10
99835932	chr7:99835932:G:A	8.52935e-09	-2.11916e-10	0.279309	1.62093e-07	-2.11916e-10	0.284029	4.13631e-07	-2.11916e-10	0.135431
99836119	chr7:99836119:T:C	4.07896e-10	-1.82642	-0.934532	7.35553e-09	-1.85433	-0.954359	6.40956e-08	-0.543378	-1.18579
99836166	chr7:99836166:A:G	4.05078e-10	-1.81488	-0.952997	7.28187e-09	-1.84647	-0.972286	6.72444e-08	-0.487201	-1.19401
99836454	chr7:99836454:TA:T	4.03523e-10	-1.84309	-0.928636	7.31839e-09	-1.86521	-0.948538	5.85443e-08	-0.637248	-1.18251
99836592	chr7:99836592:C:G	1.54686e-09	-1.42797	-2.80088e-10	2.74116e-08	-1.49317	-2.80088e-10	1.01251e-07	-1.27194	-2.80088e-10
99836643	chr7:99836643:A:G	2.52683e-09	-2.11916e-10	-0.93724	4.84807e-08	-2.11916e-10	-0.922974	1.15226e-07	-2.11916e-10	-1.14265
99836705	chr7:99836705:G:A	2.66309e-09	-2.11916e-10	-0.88472	4.89108e-08	-2.11916e-10	-0.914143	1.54089e-07	-2.11916e-10	-0.852013
99836756	chr7:99836756:A:G	1.11508e-09	-1.75528	-2.80088e-10	3.29733e-08	-1.30844	-2.80088e-10	1.23694e-07	-1.07173	-2.80088e-10
99837234	chr7:99837234:G:A	6.12179e-10	-1.63219	-0.722745	9.17276e-09	-1.8502	-0.737701	1.11093e-07	-0.0692495	-1.10993
99837292	chr7:99837292:T:C	3.21895e-10	-1.74845	-1.24929	5.38726e-09	-1.87143	-1.24868	2.76638e-07	0.669121	-0.935955
99837570	chr7:99837570:A:T	3.28333e-10	-1.75034	-1.22759	5.48371e-09	-1.87205	-1.23031	3.43229e-07	0.670961	-0.722107
99837849	chr7:99837849:C:T	2.16231e-09	-2.11916e-10	-1.09303	3.98802e-08	-2.11916e-10	-1.11826	1.36546e-07	-2.11916e-10	-0.972886
99837851	chr7:99837851:T:C	2.732e-09	-2.11916e-10	-0.859172	5.20222e-08	-2.11916e-10	-0.85247	1.36234e-07	-2.11916e-10	-0.975168
99837917	chr7:99837917:G:A	2.67207e-09	-2.11916e-10	-0.881351	5.03138e-08	-2.11916e-10	-0.88586	1.45947e-07	-2.11916e-10	-0.906303
99838116	chr7:99838116:A:G	3.04817e-10	-1.84494	-1.20731	5.64111e-09	-1.87471	-1.19935	5.36655e-07	1.34513	-0.949321
99838575	chr7:99838575:G:A	7.93975e-10	-1.65979	-0.435119	1.60161e-08	-1.5611	-0.469447	3.0556e-08	-1.28099	-1.18899
99838797	chr7:99838797:T:C	2.08347e-09	-2.11916e-10	-1.13017	3.86312e-08	-2.11916e-10	-1.15008	1.30394e-07	-2.11916e-10	-1.01898
99838856	chr7:99838856:C:CA	2.13277e-09	-2.11916e-10	-1.10678	3.9382e-08	-2.11916e-10	-1.13083	1.34095e-07	-2.11916e-10	-0.990997
99838883	chr7:99838883:G:A	9.86326e-10	-1.87797	-2.80088e-10	1.87664e-08	-1.87207	-2.80088e-10	5.60442e-08	-1.8634	-2.80088e-10
99839445	chr7:99839445:G:A	1.86909e-09	-2.11916e-10	-1.23875	3.56201e-08	-2.11916e-10	-1.23123	1.08789e-07	-2.11916e-10	-1.20013
99839646	chr7:99839646:A:G	8.73782e-10	-1.28053	-0.718604	9.66224e-09	-1.77727	-0.758649	1.45166e-07	-0.83147	-0.0801946
99840243	chr7:99840243:T:C	2.07108e-09	-2.11916e-10	-1.13614	3.84341e-08	-2.11916e-10	-1.1552	1.2926e-07	-2.11916e-10	-1.02772
99840302	chr7:99840302:T:C	7.6003e-09	-2.11916e-10	0.163983	1.43982e-07	-2.11916e-10	0.16555	3.7001e-07	-2.11916e-10	0.0239847
99840754	chr7:99840754:C:T	1.58919e-09	-1.40098	-2.80088e-10	2.01047e-08	-1.80318	-2.80088e-10	6.38205e-08	-1.73347	-2.80088e-10
99841365	chr7:99841365:G:A	3.32012e-10	-1.78062	-1.18617	5.73451e-09	-1.87876	-1.17887	2.29931e-07	0.714693	-1.16646
99841617	chr7:99841617:A:C	1.9371e-09	-2.11916e-10	-1.20301	3.70464e-08	-2.11916e-10	-1.19197	1.04386e-07	-2.11916e-10	-1.24145
99841770	chr7:99841770:C:T	3.41618e-10	-1.74498	-1.19329	6.08949e-09	-1.79856	-1.19902	8.90616e-08	-0.155315	-1.2449
99841775	chr7:99841775:G:A	2.52548e-09	-0.937775	-2.80088e-10	1.05952e-07	-0.141154	-2.80088e-10	2.54493e-07	-0.350271	-2.80088e-10
99842206	chr7:99842206:A:G	4.68005e-10	-1.3781	-1.24538	2.73183e-08	-0.249618	-1.24697	1.77964e-07	0.531465	-1.23943
99842282	chr7:99842282:T:C	1.89944e-09	-2.11916e-10	-1.22265	3.6195e-08	-2.11916e-10	-1.21522	1.04028e-07	-2.11916e-10	-1.24488
99842336	chr7:99842336:T:C	1.04905e-09	-1.81632	-2.80088e-10	1.88553e-08	-1.86735	-2.80088e-10	5.57506e-08	-1.86866	-2.80088e-10
99842482	chr7:99842482:A:G	2.50662e-08	1.35732	-2.80088e-10	5.17338e-07	1.44456	-2.80088e-10	2.22103e-06	1.81618	-2.80088e-10
99843071	chr7:99843071:T:C	5.49317e-10	-1.6993	-0.763982	1.10597e-08	-1.62133	-0.779498	2.65084e-08	-1.36217	-1.24992
99843566	chr7:99843566:A:G	2.1239e-09	-2.11916e-10	-1.11095	3.96652e-08	-2.11916e-10	-1.12367	1.45298e-07	-2.11916e-10	-0.910761
99844340	chr7:99844340:A:G	3.62074e-10	-1.78955	-1.09056	6.35109e-09	-1.87859	-1.07692	2.37016e-07	0.811892	-1.23331
99844942	chr7:99844942:A:G	3.72923e-10	-1.7815	-1.06909	6.49271e-09	-1.87888	-1.05458	2.25936e-07	0.770224	-1.23951
99844979	chr7:99844979:A:G	3.51662e-10	-1.78926	-1.12003	6.15943e-09	-1.87861	-1.10755	2.3988e-07	0.812701	-1.22211
99845096	chr7:99845096:C:T	3.55773e-10	-1.77976	-1.11791	6.16886e-09	-1.8789	-1.10573	2.32407e-07	0.781705	-1.22276
99845393	chr7:99845393:G:A	2.0601e-09	-2.11916e-10	-1.14145	3.85331e-08	-2.11916e-10	-1.15262	1.384e-07	-2.11916e-10	-0.959394
99846948	chr7:99846948:G:A	3.58285e-10	-1.79446	-1.09617	6.31562e-09	-1.87821	-1.0829	2.4408e-07	0.839671	-1.23172
99848023	chr7:99848023:G:A	1.8485e-09	-2.11916e-10	-1.24983	3.49809e-08	-2.11916e-10	-1.24934	1.09372e-07	-2.11916e-10	-1.19479
99848168	chr7:99848168:G:T	1.94188e-09	-2.11916e-10	-1.20055	3.71453e-08	-2.11916e-10	-1.1893	1.04495e-07	-2.11916e-10	-1.24041
99848351	chr7:99848351:G:A	2.41359e-09	-2.11916e-10	-0.983089	4.4704e-08	-2.11916e-10	-1.00408	1.77007e-07	-2.11916e-10	-0.713354
99848601	chr7:99848601:G:A	3.70828e-10	-1.78829	-1.06794	6.5008e-09	-1.87879	-1.05343	2.26723e-07	0.77411	-1.23992
99848699	chr7:99848699:C:CA	4.51731e-09	-2.11916e-10	-0.356287	8.74058e-08	-2.11916e-10	-0.333578	2.73587e-07	-2.11916e-10	-0.277924
99848868	chr7:99848868:G:A	7.27073e-09	-2.11916e-10	0.119652	1.37279e-07	-2.11916e-10	0.117873	3.54341e-07	-2.11916e-10	-0.0192834
99848871	chr7:99848871:C:A	2.69884e-09	-0.871382	-2.80088e-10	3.30341e-08	-1.3066	-2.80088e-10	3.45575e-07	-0.044334	-2.80088e-10
99849179	chr7:99849179:A:G	3.69345e-10	-1.79254	-1.06769	6.50521e-09	-1.87837	-1.05316	2.39448e-07	0.828708	-1.23992
99849423	chr7:99849423:A:G	3.66958e-10	-1.79117	-1.07554	6.45143e-09	-1.87848	-1.06136	2.38045e-07	0.820873	-1.23796
99849500	chr7:99849500:G:A	3.66335e-10	-1.78681	-1.0816	6.40896e-09	-1.87873	-1.06771	2.32685e-07	0.796485	-1.23634
99849618	chr7:99849618:T:C	3.70837e-10	-1.78271	-1.07349	6.4628e-09	-1.87886	-1.05922	2.27408e-07	0.775696	-1.23849
99849926	chr7:99849926:A:T	3.51478e-10	-1.81128	-1.09853	6.31793e-09	-1.87563	-1.08512	2.71825e-07	0.946465	-1.23085
99850000	chr7:99850000:T:C	3.87124e-10	-1.7494	-1.06381	6.53257e-09	-1.87775	-1.04959	2.29103e-07	0.784649	-1.24002
99850005	chr7:99850005:C:T	3.60225e-10	-1.79549	-1.08975	6.36064e-09	-1.87807	-1.07595	2.45319e-07	0.846627	-1.23361
99850276	chr7:99850276:T:C	1.85025e-09	-2.11916e-10	-1.24888	3.5116e-08	-2.11916e-10	-1.24548	1.0413e-07	-2.11916e-10	-1.2439
99850454	chr7:99850454:G:T	3.84367e-09	-2.11916e-10	-0.517778	7.42295e-08	-2.11916e-10	-0.496978	1.50941e-07	-2.11916e-10	-0.872652
99850495	chr7:99850495:T:C	3.63109e-10	-1.7843	-1.09295	6.33557e-09	-1.8788	-1.07916	2.31941e-07	0.789675	-1.23274
99850692	chr7:99850692:C:A	1.11587e-09	-1.75457	-2.80088e-10	2.83219e-08	-1.4605	-2.80088e-10	5.51823e-08	-1.8789	-2.80088e-10
99850778	chr7:99850778:T:G	9.88018e-10	-0.80314	-1.07312	7.95716e-09	-1.66942	-1.06065	2.65037e-08	-1.44914	-1.16312
99850831	chr7:99850831:C:T	3.61629e-10	-1.78105	-1.10029	6.2849e-09	-1.87889	-1.0871	2.27325e-07	0.767044	-1.23021
99850873	chr7:99850873:T:C	3.4898e-10	-1.75578	-1.16117	5.87397e-09	-1.8772	-1.15641	1.87843e-07	0.562572	-1.21651
99851248	chr7:99851248:A:G	2.08473e-09	-2.11916e-10	-1.12956	3.89693e-08	-2.11916e-10	-1.14137	1.41106e-07	-2.11916e-10	-0.940029
99851313	chr7:99851313:T:C	2.04061e-09	-2.11916e-10	-1.15096	3.81167e-08	-2.11916e-10	-1.16349	1.37965e-07	-2.11916e-10	-0.962546
99851336	chr7:99851336:G:T	3.51522e-10	-1.81099	-1.0987	6.31613e-09	-1.87564	-1.08539	2.70155e-07	0.940304	-1.23085
99851417	chr7:99851417:A:G	2.30488e-09	-2.11916e-10	-1.02918	4.43855e-08	-2.11916e-10	-1.01123	1.40116e-07	-2.11916e-10	-0.947073
99851474	chr7:99851474:T:C	3.52086e-10	-1.74671	-1.16137	6.29433e-09	-1.79817	-1.16632	9.18672e-08	-0.12375	-1.24545
99851477	chr7:99851477:T:TTTAAA	3.67233e-10	-1.7858	-1.08016	6.41928e-09	-1.87876	-1.06607	2.31496e-07	0.791723	-1.2367
99851769	chr7:99851769:A:G	1.91727e-09	-2.11916e-10	-1.2133	3.61381e-08	-2.11916e-10	-1.21679	1.08264e-07	-2.11916e-10	-1.20498
99852538	chr7:99852538:T:A	1.95024e-09	-2.11916e-10	-1.19625	3.7485e-08	-2.11916e-10	-1.1802	1.10877e-07	-2.11916e-10	-1.18113
99852606	chr7:99852606:C:T	1.15412e-09	-1.72087	-2.80088e-10	3.00624e-08	-1.40087	-2.80088e-10	5.53035e-08	-1.87671	-2.80088e-10
99853077	chr7:99853077:T:G	3.55561e-10	-1.78182	-1.11645	6.18013e-09	-1.87885	-1.10395	2.3098e-07	0.776674	-1.22389
99853257	chr7:99853257:A:T	3.41266e-10	-1.76532	-1.17398	6.10579e-09	-1.81446	-1.18044	8.27416e-08	-0.224868	-1.24895
99853406	chr7:99853406:A:G	3.62718e-10	-1.867	-1.01133	6.5909e-09	-1.87724	-1.04121	4.13058e-08	-0.969812	-1.19873
99853409	chr7:99853409:C:T	4.8015e-10	-1.83951	-0.758352	8.84356e-09	-1.85891	-0.765542	2.91243e-07	0.974415	-1.1898
99853459	chr7:99853459:CT:C	4.70639e-10	-1.83985	-0.778024	8.67358e-09	-1.85874	-0.785116	2.89504e-07	0.975158	-1.19653
99853681	chr7:99853681:A:G	1.85341e-09	-2.11916e-10	-1.24718	3.49576e-08	-2.11916e-10	-1.25	1.04126e-07	-2.11916e-10	-1.24395
99853750	chr7:99853750:T:A	9.55473e-10	-1.05189	-0.857866	1.09089e-08	-1.50492	-0.90964	6.50508e-08	-0.571554	-1.14282
99853923	chr7:99853923:G:A	2.30113e-09	-2.11916e-10	-1.0308	4.46653e-08	-2.11916e-10	-1.00494	1.1315e-07	-2.11916e-10	-1.16083
99854092	chr7:99854092:C:T	3.39008e-10	-1.86837	-1.07757	7.20657e-09	-1.75804	-1.0711	6.10588e-08	-0.886177	-0.89153
99854190	chr7:99854190:C:T	2.67547e-09	-2.11916e-10	-0.880081	5.12147e-08	-2.11916e-10	-0.868114	1.68512e-07	-2.11916e-10	-0.762535
99854267	chr7:99854267:C:T	5.39672e-09	-2.11916e-10	-0.178413	1.09439e-07	-2.11916e-10	-0.108776	2.30073e-07	-2.11916e-10	-0.451146
99854320	chr7:99854320:T:C	1.91032e-09	-2.11916e-10	-1.21693	3.56532e-08	-2.11916e-10	-1.2303	1.29258e-07	-2.11916e-10	-1.02773
99854501	chr7:99854501:G:A	2.25171e-09	-2.11916e-10	-1.05251	4.18639e-08	-2.11916e-10	-1.06972	1.12597e-07	-2.11916e-10	-1.16573
99854620	chr7:99854620:C:G	1.87289e-09	-2.11916e-10	-1.23672	3.51895e-08	-2.11916e-10	-1.24339	1.19488e-07	-2.11916e-10	-1.10633
99854624	chr7:99854624:G:A	1.87479e-09	-2.11916e-10	-1.23571	3.5215e-08	-2.11916e-10	-1.24267	1.19884e-07	-2.11916e-10	-1.10302
99855049	chr7:99855049:AT:A	4.2413e-10	-1.86871	-0.853213	1.06248e-08	-1.58052	-0.860426	2.70988e-08	-1.43409	-1.15597
99856361	chr7:99856361:G:A	2.93989e-10	-1.86665	-1.22177	5.4568e-09	-1.87548	-1.2318	3.38392e-08	-1.33611	-1.03181
99856914	chr7:99856914:C:T	3.02014e-10	-1.85045	-1.21104	5.55932e-09	-1.86564	-1.22303	3.80227e-08	-1.24888	-1.00248
99856997	chr7:99856997:T:C	3.00766e-10	-1.86168	-1.20394	5.55171e-09	-1.87294	-1.21709	3.64888e-08	-1.307	-0.985536
99857124	chr7:99857124:C:T	1.86064e-09	-2.11916e-10	-1.24329	3.52036e-08	-2.11916e-10	-1.24299	1.03496e-07	-2.11916e-10	-1.25001
99857132	chr7:99857132:G:A	3.81467e-10	-1.83395	-0.993984	8.22944e-09	-1.69051	-1.00591	2.98927e-08	-1.27186	-1.22007
99857481	chr7:99857481:G:A	5.89283e-10	-1.59134	-0.801712	1.01357e-08	-1.64102	-0.847061	1.68728e-07	-0.481189	-0.280066
99857520	chr7:99857520:T:C	2.90714e-09	-2.11916e-10	-0.797037	5.66671e-08	-2.11916e-10	-0.766947	1.91263e-07	-2.11916e-10	-0.635894
99857609	chr7:99857609:G:A	2.45081e-08	-2.11916e-10	1.3348	4.57367e-07	-2.11916e-10	1.32134	1.76478e-06	-2.11916e-10	1.58623
99857712	chr7:99857712:G:A	3.041e-10	-1.83525	-1.21935	5.5858e-09	-1.85403	-1.22988	3.97485e-08	-1.18254	-1.02443
99858224	chr7:99858224:C:A	2.82347e-08	-2.11916e-10	1.47635	5.20763e-07	-2.11916e-10	1.45115	2.04877e-06	-2.11916e-10	1.73545
99858596	chr7:99858596:T:A	2.98144e-10	-1.86521	-1.20917	5.51723e-09	-1.87476	-1.22151	3.53592e-08	-1.32567	-0.998313
99858788	chr7:99858788:G:A	6.0477e-10	-1.73251	-0.634602	1.04521e-08	-1.817	-0.640333	4.62083e-08	-1.04188	-1.0145
99858837	chr7:99858837:T:C	2.98115e-10	-1.86595	-1.20853	5.51808e-09	-1.87515	-1.22096	3.52658e-08	-1.33026	-0.996371
99858946	chr7:99858946:G:C	2.9843e-10	-1.86584	-1.20758	5.52279e-09	-1.8751	-1.22016	3.53805e-08	-1.32963	-0.99375
99859040	chr7:99859040:C:A	2.16605e-08	-2.11916e-10	1.21129	4.40287e-07	-2.11916e-10	1.28329	1.4905e-06	-2.11916e-10	1.41733
99859047	chr7:99859047:A:AT	2.99314e-10	-1.8607	-1.20977	5.52904e-09	-1.87213	-1.222	3.62888e-08	-1.29871	-0.999325
99859098	chr7:99859098:T:C	2.96121e-10	-1.86521	-1.21598	5.48628e-09	-1.87476	-1.22713	3.47634e-08	-1.32574	-1.01524
99859237	chr7:99859237:C:T	2.98851e-10	-1.86514	-1.20688	5.52819e-09	-1.87471	-1.21957	3.55894e-08	-1.32521	-0.992285
99859526	chr7:99859526:G:A	2.96489e-10	-1.86504	-1.21492	5.49171e-09	-1.87466	-1.22624	3.48921e-08	-1.32459	-1.0127
99859642	chr7:99859642:A:T	1.02788e-09	-1.83671	-2.80088e-10	2.41745e-08	-1.61884	-2.80088e-10	8.25483e-08	-1.47616	-2.80088e-10
99859720	chr7:99859720:T:C	7.81641e-09	-2.11916e-10	0.19202	1.45816e-07	-2.11916e-10	0.178205	4.13032e-07	-2.11916e-10	0.133981
99859733	chr7:99859733:C:T	2.83572e-09	-2.11916e-10	-0.82191	5.52515e-08	-2.11916e-10	-0.792244	1.86012e-07	-2.11916e-10	-0.663734
99859894	chr7:99859894:T:C	1.0301e-09	-1.83455	-2.80088e-10	2.50757e-08	-1.58224	-2.80088e-10	7.04961e-08	-1.63399	-2.80088e-10
99859982	chr7:99859982:C:G	5.96757e-10	-1.74544	-0.635009	1.05374e-08	-1.80833	-0.640876	4.48022e-08	-1.07226	-1.01503
99860048	chr7:99860048:T:C	2.98774e-10	-1.8652	-1.20708	5.52699e-09	-1.87475	-1.21975	3.55498e-08	-1.32562	-0.992991
99860267	chr7:99860267:A:G	2.43615e-08	-2.11916e-10	1.3288	4.5462e-07	-2.11916e-10	1.31532	1.75381e-06	-2.11916e-10	1.58
99860328	chr7:99860328:G:A	2.35508e-09	-2.11916e-10	-1.00763	4.57152e-08	-2.11916e-10	-0.981709	1.35718e-07	-2.11916e-10	-0.978966
99860491	chr7:99860491:T:C	3.02082e-10	-1.86492	-1.19634	5.57872e-09	-1.87459	-1.21059	3.65316e-08	-1.32361	-0.967757
99860867	chr7:99860867:A:G	7.49022e-10	-1.85027	-0.302918	1.516e-08	-1.87882	-0.206662	9.59377e-08	-0.830525	-0.49532
99861331	chr7:99861331:T:C	2.09939e-09	-2.11916e-10	-1.12256	3.94168e-08	-2.11916e-10	-1.12995	1.22401e-07	-2.11916e-10	-1.08224
99861420	chr7:99861420:C:T	2.51853e-08	-2.11916e-10	1.36205	4.69806e-07	-2.11916e-10	1.34818	1.81504e-06	-2.11916e-10	1.61432
99861510	chr7:99861510:G:T	1.87122e-09	-2.11916e-10	-1.23761	3.52875e-08	-2.11916e-10	-1.24061	1.07436e-07	-2.11916e-10	-1.21265
99861521	chr7:99861521:T:C	1.01988e-08	0.677194	-0.219125	8.3521e-08	-0.0991422	-0.2799	7.73191e-08	-0.460645	-1.08096
99861633	chr7:99861633:C:T	3.41155e-10	-1.79355	-1.14607	6.93177e-09	-1.7749	-1.09312	2.42079e-08	-1.45841	-1.24445
99861874	chr7:99861874:C:G	2.8283e-08	-2.11916e-10	1.47806	5.21655e-07	-2.11916e-10	1.45287	2.05234e-06	-2.11916e-10	1.73719
99862484	chr7:99862484:G:A	3.30673e-10	-1.81128	-1.15955	6.01928e-09	-1.87314	-1.13604	3.25532e-07	1.02085	-1.12493
99862822	chr7:99862822:G:A	2.89154e-10	-1.8757	-1.22931	5.39264e-09	-1.87881	-1.24029	3.00021e-08	-1.43303	-1.05524
99862835	chr7:99862835:A:G	4.48512e-10	-1.85534	-0.81068	1.01662e-08	-1.64694	-0.838132	2.77507e-08	-1.48955	-1.07673
99862988	chr7:99862988:T:A	3.62875e-10	-1.6791	-1.1988	5.79856e-09	-1.84233	-1.2042	4.59183e-08	-0.825078	-1.2376
99863169	chr7:99863169:A:G	2.79165e-09	-2.11916e-10	-0.837574	5.57541e-08	-2.11916e-10	-0.78319	1.6944e-07	-2.11916e-10	-0.757044
99863510	chr7:99863510:A:T	2.98516e-10	-1.82597	-1.24717	5.55268e-09	-1.84879	-1.24107	3.49487e-08	-1.1549	-1.18076
99863977	chr7:99863977:T:G	1.75582e-08	1.00132	-2.80088e-10	1.49453e-06	2.50543	-2.80088e-10	1.80177e-07	-0.695603	-2.80088e-10
99865283	chr7:99865283:G:GT	8.78689e-09	0.309056	-2.80088e-10	8.18179e-08	-0.399644	-2.80088e-10	1.53786e-07	-0.853984	-2.80088e-10
99866183	chr7:99866183:G:A	3.01049e-09	-2.11916e-10	-0.762102	5.79149e-08	-2.11916e-10	-0.745165	1.49315e-07	-2.11916e-10	-0.883489
99866195	chr7:99866195:A:G	2.95153e-10	-1.86242	-1.22204	5.62441e-09	-1.86327	-1.21376	3.04852e-08	-1.24312	-1.22919
99867497	chr7:99867497:G:A	1.92891e-09	-2.11916e-10	-1.20725	3.59409e-08	-2.11916e-10	-1.22226	1.34297e-07	-2.11916e-10	-0.989489
99867724	chr7:99867724:G:A	2.84991e-10	-1.87881	-1.24069	5.41771e-09	-1.87875	-1.23572	2.55852e-08	-1.44452	-1.20301
99867845	chr7:99867845:C:G	3.11582e-09	-0.727712	-2.80088e-10	2.58656e-08	-1.55123	-2.80088e-10	9.3735e-08	-1.34907	-2.80088e-10
99868793	chr7:99868793:C:CT	2.90612e-10	-1.87385	-1.22612	5.538e-09	-1.87412	-1.21839	2.80831e-08	-1.33015	-1.22423
99868964	chr7:99868964:G:A	2.43596e-09	0.127178	-1.10104	4.15128e-08	0.0675872	-1.14573	2.45796e-08	-1.87877	-0.808859
99869544	chr7:99869544:G:A	1.95947e-09	-2.11916e-10	-1.19153	3.73059e-08	-2.11916e-10	-1.18499	1.05263e-07	-2.11916e-10	-1.23309
99869569	chr7:99869569:A:G	2.98153e-10	-1.84705	-1.2273	5.67554e-09	-1.84823	-1.21975	3.30977e-08	-1.16711	-1.22297
99869739	chr7:99869739:G:A	3.30189e-09	-2.11916e-10	-0.669709	6.68482e-08	-2.11916e-10	-0.601716	2.00006e-07	-2.11916e-10	-0.591198
99869749	chr7:99869749:G:A	2.29744e-09	-2.11916e-10	-1.03241	4.40826e-08	-2.11916e-10	-1.01807	1.35016e-07	-2.11916e-10	-0.984149
99869753	chr7:99869753:C:T	3.19759e-09	-0.701807	-2.80088e-10	2.62326e-08	-1.53714	-2.80088e-10	9.54258e-08	-1.3312	-2.80088e-10
99869789	chr7:99869789:G:T	2.68141e-09	-2.11916e-10	-0.877862	5.34129e-08	-2.11916e-10	-0.826088	1.60532e-07	-2.11916e-10	-0.811053
99870809	chr7:99870809:C:T	2.89652e-10	-1.87719	-1.22609	5.52016e-09	-1.87738	-1.21835	2.68955e-08	-1.37331	-1.22428
99870844	chr7:99870844:G:A	3.00485e-09	-0.763978	-2.80088e-10	1.27693e-07	0.0454853	-2.80088e-10	9.75898e-08	-1.30877	-2.80088e-10
99871205	chr7:99871205:G:A	2.68823e-08	-2.11916e-10	1.42726	5.46134e-07	-2.11916e-10	1.49872	1.90571e-06	-2.11916e-10	1.66306
99871355	chr7:99871355:C:T	2.43655e-09	-2.11916e-10	-0.973623	4.42209e-08	-2.11916e-10	-1.01494	1.7245e-07	-2.11916e-10	-0.739435
99871588	chr7:99871588:T:C	4.73836e-10	-1.8756	-0.735503	9.43182e-09	-1.86225	-0.697803	9.23249e-08	-0.637448	-0.726782
99871738	chr7:99871738:T:G	1.20793e-09	-1.6753	-2.80088e-10	5.42077e-08	-0.811317	-2.80088e-10	1.37836e-07	-0.963481	-2.80088e-10
99872195	chr7:99872195:G:A	4.52214e-10	-1.43164	-1.22617	1.79323e-08	-0.690452	-1.22709	1.66668e-08	-1.8262	-1.24992
99872479	chr7:99872479:A:C	2.18624e-09	-2.11916e-10	-1.08202	4.02485e-08	-2.11916e-10	-1.10907	1.21454e-07	-2.11916e-10	-1.09001
99872510	chr7:99872510:T:C	1.91723e-09	-2.11916e-10	-1.21332	3.57595e-08	-2.11916e-10	-1.22732	1.33036e-07	-2.11916e-10	-0.998922
99873190	chr7:99873190:T:C	3.71607e-10	-1.60451	-1.24961	5.39222e-09	-1.87038	-1.2488	1.25391e-07	-0.151076	-0.907028
99873267	chr7:99873267:G:A	1.05845e-09	-1.8074	-2.80088e-10	3.17909e-08	-1.34496	-2.80088e-10	9.20315e-08	-1.36741	-2.80088e-10
99873369	chr7:99873369:A:G	2.98549e-10	-1.85964	-1.21339	5.69771e-09	-1.86102	-1.20305	3.19863e-08	-1.21269	-1.21154
99873449	chr7:99873449:T:C	1.83128e-09	-0.0204457	-1.23874	3.13035e-08	-0.113513	-1.2469	2.00898e-08	-1.87391	-1.01543
99873791	chr7:99873791:G:A	1.85172e-09	-2.11916e-10	-1.24809	3.50307e-08	-2.11916e-10	-1.24792	1.0369e-07	-2.11916e-10	-1.24814
99873911	chr7:99873911:A:G	2.79525e-09	-2.11916e-10	-0.836284	5.58393e-08	-2.11916e-10	-0.781662	1.67912e-07	-2.11916e-10	-0.766104
99874028	chr7:99874028:C:A	1.43385e-09	-1.50384	-2.80088e-10	2.39615e-08	-1.62769	-2.80088e-10	5.76731e-08	-1.83475	-2.80088e-10
99874217	chr7:99874217:G:T	2.07307e-09	-2.11916e-10	-1.13517	3.8951e-08	-2.11916e-10	-1.14183	1.20666e-07	-2.11916e-10	-1.09652
99874640	chr7:99874640:T:C	1.86574e-09	-2.11916e-10	-1.24055	3.54505e-08	-2.11916e-10	-1.236	1.07939e-07	-2.11916e-10	-1.20798
99874689	chr7:99874689:C:T	2.14145e-09	-2.11916e-10	-1.10272	4.09902e-08	-2.11916e-10	-1.09081	1.24784e-07	-2.11916e-10	-1.06296
99874690	chr7:99874690:A:G	2.9527e-10	-1.85991	-1.22416	5.6261e-09	-1.86066	-1.21607	3.11119e-08	-1.22611	-1.22585
99874751	chr7:99874751:G:A	3.1775e-09	-2.11916e-10	-0.708111	6.11469e-08	-2.11916e-10	-0.690861	1.56383e-07	-2.11916e-10	-0.837237
99875063	chr7:99875063:C:T	3.59453e-10	-1.83006	-1.05732	7.99919e-09	-1.67253	-1.05227	2.80974e-08	-1.31906	-1.23481
99875234	chr7:99875234:G:A	5.08345e-10	-1.78777	-0.753029	1.02101e-08	-1.74818	-0.73258	3.53068e-08	-1.25489	-1.07058
99875606	chr7:99875606:A:G	8.66094e-09	0.917372	-0.622754	7.00315e-08	0.0779166	-0.633112	7.00037e-08	-0.464355	-1.17664
99875732	chr7:99875732:T:A	1.92907e-09	-2.11916e-10	-1.20717	3.59344e-08	-2.11916e-10	-1.22245	1.35134e-07	-2.11916e-10	-0.983274
99875784	chr7:99875784:G:C	3.91219e-09	-0.500108	-2.80088e-10	2.82208e-08	-1.46408	-2.80088e-10	7.72348e-08	-1.54269	-2.80088e-10
99875863	chr7:99875863:T:A	3.68856e-10	-1.87095	-0.990602	7.21166e-09	-1.86878	-0.959662	6.74819e-08	-0.703585	-0.974099
99876027	chr7:99876027:T:C	2.96375e-10	-1.85744	-1.2229	5.64809e-09	-1.85822	-1.2146	3.15337e-08	-1.21147	-1.22702
99876178	chr7:99876178:A:G	2.941e-10	-1.8612	-1.22684	5.6018e-09	-1.86192	-1.21913	3.09584e-08	-1.23381	-1.22309
99876235	chr7:99876235:G:C	3.30306e-10	-1.72651	-1.24543	5.82902e-09	-1.79675	-1.24454	3.97058e-08	-1.02875	-1.17929
99876384	chr7:99876384:T:C	2.95313e-10	-1.85784	-1.22608	5.62521e-09	-1.85864	-1.21824	3.15432e-08	-1.21425	-1.22394
99876393	chr7:99876393:G:A	3.48632e-09	-2.11916e-10	-0.615357	7.08077e-08	-2.11916e-10	-0.544173	2.11878e-07	-2.11916e-10	-0.533535
99876520	chr7:99876520:G:A	2.04479e-09	-2.11916e-10	-1.14891	3.78943e-08	-2.11916e-10	-1.16934	1.13733e-07	-2.11916e-10	-1.15569
99876535	chr7:99876535:G:T	1.85297e-09	-2.11916e-10	-1.24742	3.5061e-08	-2.11916e-10	-1.24705	1.03776e-07	-2.11916e-10	-1.24731
99877106	chr7:99877106:T:C	1.21669e-08	0.665005	-0.0304925	1.01149e-07	-0.0931779	-0.0943701	8.3069e-08	-0.467626	-1.00225
99877198	chr7:99877198:A:G	2.02685e-09	-2.11916e-10	-1.15772	3.7961e-08	-2.11916e-10	-1.16758	1.09321e-07	-2.11916e-10	-1.19526
99877330	chr7:99877330:G:A	2.92739e-10	-1.8601	-1.23258	5.57036e-09	-1.86087	-1.22581	3.13634e-08	-1.22781	-1.2161
99877515	chr7:99877515:G:A	1.45271e-09	-0.46451	-1.02626	1.09701e-08	-1.39074	-1.01822	7.70861e-08	-0.432202	-1.11242
99877575	chr7:99877575:A:C	2.96301e-10	-1.85142	-1.22916	5.641e-09	-1.85232	-1.22175	3.27613e-08	-1.18002	-1.22028
99879803	chr7:99879803:G:A	4.98761e-09	0.922554	-1.1798	1.07063e-07	1.02189	-1.15261	1.75689e-08	-1.77632	-1.2471
99879919	chr7:99879919:C:CTGT	2.21693e-09	-2.11916e-10	-1.06808	4.33049e-08	-2.11916e-10	-1.03588	1.32281e-07	-2.11916e-10	-1.00461
99880053	chr7:99880053:C:T	1.90893e-09	-2.11916e-10	-1.21766	3.5917e-08	-2.11916e-10	-1.22293	1.09121e-07	-2.11916e-10	-1.19709
99880748	chr7:99880748:T:C	3.60945e-09	-0.58065	-2.80088e-10	1.56252e-07	0.247329	-2.80088e-10	1.02174e-07	-1.26287	-2.80088e-10
99881181	chr7:99881181:T:C	1.91749e-08	1.54308	-0.453683	1.63803e-07	0.771783	-0.477257	1.4107e-07	0.207714	-1.148
99881887	chr7:99881887:A:G	2.14367e-09	-2.11916e-10	-1.10169	4.1349e-08	-2.11916e-10	-1.08209	1.11709e-07	-2.11916e-10	-1.17365
99882015	chr7:99882015:G:A	2.06717e-08	1.61745	-0.452883	1.75356e-07	0.838216	-0.475536	1.49557e-07	0.26601	-1.14788
99882330	chr7:99882330:C:G	1.93114e-09	-2.11916e-10	-1.20609	3.62062e-08	-2.11916e-10	-1.21491	1.12228e-07	-2.11916e-10	-1.16901
99882962	chr7:99882962:C:T	2.09171e-09	-2.11916e-10	-1.12623	3.91612e-08	-2.11916e-10	-1.13645	1.3525e-07	-2.11916e-10	-0.982417
99883283	chr7:99883283:C:CTGTA	4.13559e-10	-1.87585	-0.871315	7.96012e-09	-1.86893	-0.860766	7.61806e-08	-0.534762	-1.02167
99883384	chr7:99883384:A:G	3.08946e-10	-1.79116	-1.24763	9.60944e-09	-1.2981	-1.2433	1.86256e-08	-1.8128	-1.1522
99883721	chr7:99883721:T:G	1.0899e-08	1.20175	-0.677278	9.08915e-08	0.418112	-0.712586	1.04531e-07	0.00202198	-1.24208
99883793	chr7:99883793:C:T	1.29217e-08	1.33837	-0.643667	1.05427e-07	0.533643	-0.679769	1.16845e-07	0.109116	-1.23781
99883889	chr7:99883889:G:T	2.38902e-09	-2.11916e-10	-0.99332	4.69475e-08	-2.11916e-10	-0.955111	1.44088e-07	-2.11916e-10	-0.919121
99884014	chr7:99884014:G:A	3.07761e-09	0.506527	-1.24658	6.2306e-08	0.563647	-1.23573	1.73983e-08	-1.85463	-1.17854
99884258	chr7:99884258:T:G	2.24881e-08	-2.11916e-10	1.24878	4.3653e-07	-2.11916e-10	1.27472	1.64246e-06	-2.11916e-10	1.51441
99884451	chr7:99884451:A:C	2.48405e-09	-2.11916e-10	-0.954313	4.79464e-08	-2.11916e-10	-0.934057	1.49338e-07	-2.11916e-10	-0.88333
99884752	chr7:99884752:A:G	2.09734e-09	-2.11916e-10	-1.12354	3.9564e-08	-2.11916e-10	-1.12622	1.30781e-07	-2.11916e-10	-1.01602
99884971	chr7:99884971:C:T	3.84937e-10	-1.67209	-1.14679	6.27707e-09	-1.84014	-1.1271	5.81854e-08	-0.607914	-1.218
99885224	chr7:99885224:TC:T	2.47546e-09	-2.11916e-10	-0.957779	4.77749e-08	-2.11916e-10	-0.937641	1.48766e-07	-2.11916e-10	-0.887168
99885414	chr7:99885414:G:A	3.36267e-09	-0.65147	-2.80088e-10	1.49195e-07	0.201111	-2.80088e-10	1.0739e-07	-1.21307	-2.80088e-10
99885873	chr7:99885873:G:A	3.67047e-10	-1.70124	-1.16523	6.24305e-09	-1.82534	-1.14733	5.45371e-08	-0.68434	-1.20632
99886108	chr7:99886108:CTT:C	2.09524e-08	1.5518	-0.373756	1.84326e-07	0.80947	-0.396907	1.48487e-07	0.231492	-1.12054
99886244	chr7:99886244:A:G	3.92057e-10	-1.66079	-1.13976	6.29666e-09	-1.84462	-1.1195	5.95669e-08	-0.580703	-1.22174
99886581	chr7:99886581:AACATTTG:A	4.05258e-10	-1.54715	-1.22028	5.65767e-09	-1.86014	-1.21099	7.1317e-08	-0.489265	-1.13314
99886672	chr7:99886672:G:A	1.24036e-08	1.47416	-0.820377	1.10111e-07	0.731701	-0.834354	1.21547e-07	0.150192	-1.23944
99887623	chr7:99887623:C:G	1.85725e-09	-2.11916e-10	-1.24511	3.52609e-08	-2.11916e-10	-1.24137	1.06656e-07	-2.11916e-10	-1.21993
99887736	chr7:99887736:C:T	2.84937e-09	-2.11916e-10	-0.817106	5.27632e-08	-2.11916e-10	-0.838327	1.95277e-07	-2.11916e-10	-0.615127
99888552	chr7:99888552:C:T	1.57652e-08	1.795	-0.901399	1.34027e-07	1.00721	-0.913307	1.5482e-07	0.401301	-1.24858
99888593	chr7:99888593:G:A	4.137e-10	-1.59565	-1.15117	6.20403e-09	-1.84399	-1.13495	6.00327e-08	-0.584389	-1.21027
99888668	chr7:99888668:C:T	4.07103e-10	-1.86484	-0.898053	7.88996e-09	-1.87718	-0.861367	6.29212e-08	-0.733529	-1.01413
99888815	chr7:99888815:G:A	3.33068e-10	-1.87572	-1.08789	6.4641e-09	-1.8683	-1.06957	6.21277e-08	-0.586692	-1.17366
99888963	chr7:99888963:T:A	2.31677e-09	-2.11916e-10	-1.02403	4.3359e-08	-2.11916e-10	-1.03463	1.57436e-07	-2.11916e-10	-0.830524
99889448	chr7:99889448:C:T	4.62061e-09	0.826291	-1.15997	9.95868e-08	0.926281	-1.12939	1.73617e-08	-1.79371	-1.24157
99889921	chr7:99889921:C:T	1.92916e-09	-2.11916e-10	-1.20712	3.62512e-08	-2.11916e-10	-1.21367	1.1053e-07	-2.11916e-10	-1.18426
99890188	chr7:99890188:TG:T	2.30701e-09	-2.11916e-10	-1.02825	4.52146e-08	-2.11916e-10	-0.99272	1.38463e-07	-2.11916e-10	-0.958941
99890957	chr7:99890957:G:A	2.38725e-09	-2.11916e-10	-0.994063	4.69112e-08	-2.11916e-10	-0.955884	1.43956e-07	-2.11916e-10	-0.92004
99890994	chr7:99890994:A:T	2.26952e-09	-2.11916e-10	-1.04463	4.23581e-08	-2.11916e-10	-1.05798	1.51852e-07	-2.11916e-10	-0.866636
99891317	chr7:99891317:A:T	2.03783e-08	1.40781	-0.257542	1.82823e-07	0.68581	-0.281432	1.38991e-07	0.118905	-1.07404
99891382	chr7:99891382:A:G	1.11723e-08	1.11736	-0.568125	9.6572e-08	0.371645	-0.605497	1.00651e-07	-0.0531968	-1.22469
99891948	chr7:99891948:G:A	1.10824e-09	-1.76143	-2.80088e-10	1.97264e-08	-1.82218	-2.80088e-10	6.0513e-08	-1.78669	-2.80088e-10
99892245	chr7:99892245:G:C	3.51192e-10	-1.87477	-1.03585	6.87642e-09	-1.8689	-1.00715	6.37961e-08	-0.612676	-1.12118
99892567	chr7:99892567:G:A	3.87068e-10	-1.87027	-0.943088	7.5484e-09	-1.87389	-0.908914	6.44659e-08	-0.673089	-1.05032
99892878	chr7:99892878:T:A	3.73241e-10	-1.678	-1.17174	6.29069e-09	-1.81003	-1.15504	4.93231e-08	-0.792864	-1.19829
99893333	chr7:99893333:A:T	2.09771e-08	1.38104	-0.20181	1.88518e-07	0.661442	-0.226387	1.39073e-07	0.0955913	-1.05014
99893715	chr7:99893715:T:C	2.06545e-09	-2.11916e-10	-1.13886	4.03929e-08	-2.11916e-10	-1.10549	1.19358e-07	-2.11916e-10	-1.10741
99893922	chr7:99893922:G:A	1.9428e-08	1.10251	-2.80088e-10	2.20345e-06	2.89364	-2.80088e-10	1.68612e-05	3.84322	-2.80088e-10
99894414	chr7:99894414:C:T	2.92689e-10	-1.87811	-1.21474	5.82125e-09	-1.84259	-1.20003	6.83266e-08	-0.508318	-1.15693
99894537	chr7:99894537:C:T	3.44096e-09	-2.11916e-10	-0.628453	6.77128e-08	-2.11916e-10	-0.588866	2.07864e-07	-2.11916e-10	-0.552661
99894974	chr7:99894974:A:AT	1.84972e-09	-2.11916e-10	-1.24917	3.49874e-08	-2.11916e-10	-1.24915	1.04216e-07	-2.11916e-10	-1.24308
99895133	chr7:99895133:A:G	2.06414e-08	1.45748	-0.294388	1.83642e-07	0.727393	-0.318545	1.41826e-07	0.154304	-1.08924
99895647	chr7:99895647:G:C	2.02308e-08	1.38221	-0.239203	1.82043e-07	0.66336	-0.263257	1.36981e-07	0.096465	-1.06617
99895849	chr7:99895849:T:C	2.59997e-09	-2.11916e-10	-0.908704	5.02587e-08	-2.11916e-10	-0.886957	1.57096e-07	-2.11916e-10	-0.832689
99896188	chr7:99896188:G:A	2.16433e-08	1.4709	-0.260414	1.92445e-07	0.739938	-0.284269	1.45978e-07	0.169155	-1.07525
99896407	chr7:99896407:G:A	2.27692e-08	1.5347	-0.273499	2.0115e-07	0.797103	-0.297195	1.52684e-07	0.219544	-1.08072
99896885	chr7:99896885:T:C	1.96417e-09	-2.11916e-10	-1.18913	3.67664e-08	-2.11916e-10	-1.19956	1.14796e-07	-2.11916e-10	-1.14639
99896890	chr7:99896890:C:T	2.24778e-08	1.50374	-0.255416	1.98923e-07	0.768108	-0.279332	1.5013e-07	0.195096	-1.07314
99896916	chr7:99896916:A:G	2.19802e-09	-2.11916e-10	-1.07665	4.1567e-08	-2.11916e-10	-1.07683	1.15064e-07	-2.11916e-10	-1.14406
99896972	chr7:99896972:T:C	1.02076e-09	-1.84365	-2.80088e-10	2.12906e-08	-1.74587	-2.80088e-10	5.52205e-08	-1.87821	-2.80088e-10
99897057	chr7:99897057:T:C	2.74337e-09	-2.11916e-10	-0.855019	5.30886e-08	-2.11916e-10	-0.832179	1.66618e-07	-2.11916e-10	-0.773843
99898208	chr7:99898208:A:G	2.83047e-09	-2.11916e-10	-0.823763	5.24159e-08	-2.11916e-10	-0.844931	1.93755e-07	-2.11916e-10	-0.622949
99898554	chr7:99898554:G:A	2.89426e-10	-1.87694	-1.22712	5.7726e-09	-1.83619	-1.21483	6.93526e-08	-0.4714	-1.17894
99899044	chr7:99899044:G:A	3.83665e-10	-1.86384	-0.958354	7.40063e-09	-1.87736	-0.925211	5.98068e-08	-0.736641	-1.06178
99899699	chr7:99899699:C:T	3.2582e-09	-2.11916e-10	-0.683028	5.96657e-08	-2.11916e-10	-0.715383	1.91376e-07	-2.11916e-10	-0.635305
99899878	chr7:99899878:C:A	2.24711e-09	-2.11916e-10	-1.05456	4.31127e-08	-2.11916e-10	-1.04032	1.53145e-07	-2.11916e-10	-0.85816
99900334	chr7:99900334:T:A	9.5674e-09	1.60202	-1.20786	6.6489e-08	0.606205	-1.21331	3.39513e-08	-1.14008	-1.22454
99900876	chr7:99900876:A:T	2.38377e-08	1.56649	-0.259427	2.09437e-07	0.823583	-0.2833	1.57371e-07	0.243778	-1.07472
99900929	chr7:99900929:C:CTCAGGGTTTCT	2.97963e-09	0.477523	-1.24993	6.13051e-08	0.556069	-1.24435	1.80547e-08	-1.85835	-1.13779
99900934	chr7:99900934:A:ATTTCT	2.76934e-09	0.404001	-1.2496	5.69486e-08	0.480607	-1.2426	1.78097e-08	-1.86478	-1.14502
99902176	chr7:99902176:T:C	2.41502e-09	-0.982497	-2.80088e-10	2.28011e-08	-1.67733	-2.80088e-10	7.99578e-08	-1.50804	-2.80088e-10
99902700	chr7:99902700:C:G	3.80283e-10	-1.86579	-0.965249	7.35152e-09	-1.87672	-0.932516	6.06717e-08	-0.7166	-1.06747
99903241	chr7:99903241:T:G	2.78745e-09	-2.11916e-10	-0.839078	5.16409e-08	-2.11916e-10	-0.859827	1.90198e-07	-2.11916e-10	-0.64148
99903276	chr7:99903276:T:C	2.77445e-09	0.405375	-1.24913	5.76291e-08	0.491157	-1.24127	1.75034e-08	-1.86278	-1.16436
99903288	chr7:99903288:A:G	2.38094e-08	1.56407	-0.258196	2.09434e-07	0.822951	-0.282682	1.57302e-07	0.242868	-1.07424
99903690	chr7:99903690:A:T	2.29459e-08	1.5055	-0.236563	2.03153e-07	0.771135	-0.261316	1.515e-07	0.196108	-1.06507
99903752	chr7:99903752:T:C	3.19452e-09	-2.11916e-10	-0.702769	6.39176e-08	-2.11916e-10	-0.646546	1.50179e-07	-2.11916e-10	-0.877716
99904312	chr7:99904312:A:T	2.09838e-08	1.17954	-2.80088e-10	2.38214e-06	2.97162	-2.80088e-10	1.78158e-05	3.8983	-2.80088e-10
99904351	chr7:99904351:A:T	2.22883e-09	-2.11916e-10	-1.06273	4.1621e-08	-2.11916e-10	-1.07554	1.4814e-07	-2.11916e-10	-0.891386
99904488	chr7:99904488:A:G	1.85185e-09	-2.11916e-10	-1.24802	3.49911e-08	-2.11916e-10	-1.24905	1.13626e-07	-2.11916e-10	-1.15663
99904964	chr7:99904964:G:A	3.74634e-10	-1.86275	-0.983262	7.20532e-09	-1.87771	-0.95161	5.80133e-08	-0.747163	-1.08171
99905582	chr7:99905582:G:C	2.67079e-09	-2.11916e-10	-0.881832	5.2272e-08	-2.11916e-10	-0.847679	1.73258e-07	-2.11916e-10	-0.734764
99906002	chr7:99906002:A:G	1.08733e-08	1.19693	-0.674826	9.37426e-08	0.439952	-0.70354	1.05349e-07	0.00798671	-1.24025
99906453	chr7:99906453:A:C	4.20524e-09	-2.11916e-10	-0.427873	7.53638e-08	-2.11916e-10	-0.481813	1.8899e-07	-2.11916e-10	-0.647851
99907340	chr7:99907340:C:T	1.8927e-09	-2.11916e-10	-1.2262	3.5476e-08	-2.11916e-10	-1.23528	1.04215e-07	-2.11916e-10	-1.24309
99907600	chr7:99907600:G:A	2.88857e-09	0.446586	-1.25003	5.92949e-08	0.52401	-1.24563	1.81044e-08	-1.86136	-1.13203
99907787	chr7:99907787:A:C	4.22428e-08	-2.11916e-10	1.87923	8.24434e-07	-2.11916e-10	1.91056	3.09745e-06	-2.11916e-10	2.14879
99907996	chr7:99907996:G:A	2.87829e-09	-2.11916e-10	-0.80701	5.32845e-08	-2.11916e-10	-0.828495	1.97673e-07	-2.11916e-10	-0.60293
99908282	chr7:99908282:T:C	3.65745e-09	-2.11916e-10	-0.56744	6.60301e-08	-2.11916e-10	-0.614029	1.78567e-07	-2.11916e-10	-0.704582
99908681	chr7:99908681:A:G	3.11628e-09	-2.11916e-10	-0.727564	6.26731e-08	-2.11916e-10	-0.666208	1.89451e-07	-2.11916e-10	-0.645412
99908920	chr7:99908920:G:A	2.98066e-09	-2.11916e-10	-0.772061	5.94045e-08	-2.11916e-10	-0.719771	1.41911e-07	-2.11916e-10	-0.934346
99909358	chr7:99909358:C:A	3.72128e-09	-2.11916e-10	-0.550138	7.30168e-08	-2.11916e-10	-0.513451	1.8257e-07	-2.11916e-10	-0.682408
99909733	chr7:99909733:T:G	1.85293e-09	-2.11916e-10	-1.24743	3.52029e-08	-2.11916e-10	-1.24301	1.05204e-07	-2.11916e-10	-1.23364
99910037	chr7:99910037:ATTT:A	3.5047e-10	-1.8788	-1.03388	6.97508e-09	-1.8558	-1.006	7.26132e-08	-0.491019	-1.11338
99910318	chr7:99910318:C:T	1.84819e-09	-2.11916e-10	-1.25	3.49716e-08	-2.11916e-10	-1.2496	1.04465e-07	-2.11916e-10	-1.24069
99910802	chr7:99910802:T:C	1.87591e-09	-2.11916e-10	-1.23511	3.56572e-08	-2.11916e-10	-1.23019	1.1033e-07	-2.11916e-10	-1.18607
99911028	chr7:99911028:T:C	3.82135e-10	-1.87776	-0.948421	7.58054e-09	-1.86272	-0.915833	7.35597e-08	-0.544206	-1.04724
99911118	chr7:99911118:A:G	2.92479e-10	-1.87624	-1.21733	5.85892e-09	-1.83337	-1.2028	7.17094e-08	-0.455261	-1.16166
99911384	chr7:99911384:G:A	2.01161e-09	-2.11916e-10	-1.16527	3.91805e-08	-2.11916e-10	-1.13596	1.1582e-07	-2.11916e-10	-1.13751
99911701	chr7:99911701:C:T	3.05815e-09	0.502721	-1.24912	6.33614e-08	0.593804	-1.24909	1.84046e-08	-1.85384	-1.12311
99911952	chr7:99911952:C:G	3.12066e-09	-2.11916e-10	-0.72616	6.27666e-08	-2.11916e-10	-0.664717	1.89739e-07	-2.11916e-10	-0.643896
99912119	chr7:99912119:A:G	2.18686e-09	-2.11916e-10	-1.08174	4.19285e-08	-2.11916e-10	-1.06817	1.28031e-07	-2.11916e-10	-1.03727
99912315	chr7:99912315:G:A	2.47324e-09	-2.11916e-10	-0.958675	4.77293e-08	-2.11916e-10	-0.938596	1.48649e-07	-2.11916e-10	-0.887953
99912543	chr7:99912543:AT:A	1.10265e-09	-1.76649	-2.80088e-10	2.17594e-08	-1.72409	-2.80088e-10	6.97707e-08	-1.64433	-2.80088e-10
99912544	chr7:99912544:T:A	2.00432e-08	1.43582	-0.302137	2.36403e-07	0.983615	-0.322219	1.83696e-07	0.408549	-1.08481
99912611	chr7:99912611:A:C	3.89003e-09	0.687327	-1.19312	8.37415e-08	0.792475	-1.16888	1.68614e-08	-1.81596	-1.24856
99912656	chr7:99912656:G:A	2.03199e-09	-2.11916e-10	-1.15519	3.85199e-08	-2.11916e-10	-1.15297	1.08177e-07	-2.11916e-10	-1.20578
99913594	chr7:99913594:C:T	1.98804e-09	-2.11916e-10	-1.17706	3.73041e-08	-2.11916e-10	-1.18504	1.13229e-07	-2.11916e-10	-1.16013
99913661	chr7:99913661:A:T	2.24724e-08	-2.11916e-10	1.24808	4.3645e-07	-2.11916e-10	1.27453	1.63969e-06	-2.11916e-10	1.51272
99913749	chr7:99913749:A:G	2.42476e-08	1.52451	-0.200393	2.14242e-07	0.789115	-0.226151	1.56046e-07	0.209445	-1.04884
99913940	chr7:99913940:A:T	2.72782e-09	0.389237	-1.24994	5.64518e-08	0.476633	-1.24739	1.79534e-08	-1.86437	-1.13739
99914295	chr7:99914295:C:T	2.27754e-09	-2.11916e-10	-1.04111	4.25217e-08	-2.11916e-10	-1.05413	1.39579e-07	-2.11916e-10	-0.950911
99914405	chr7:99914405:C:T	2.22283e-09	-2.11916e-10	-1.06543	4.15126e-08	-2.11916e-10	-1.07814	1.47578e-07	-2.11916e-10	-0.895189
99916474	chr7:99916474:T:C	2.99999e-10	-1.87759	-1.19059	6.00896e-09	-1.84	-1.17089	7.24401e-08	-0.488006	-1.11878
99917690	chr7:99917690:G:T	2.48401e-09	-2.11916e-10	-0.954332	4.79448e-08	-2.11916e-10	-0.93409	1.49379e-07	-2.11916e-10	-0.883061
99918264	chr7:99918264:G:C	2.2931e-09	-2.11916e-10	-1.0343	4.2735e-08	-2.11916e-10	-1.04912	1.43225e-07	-2.11916e-10	-0.925131
99918359	chr7:99918359:C:G	1.11984e-08	1.19868	-0.647119	9.6038e-08	0.443906	-0.683303	1.05878e-07	0.0106209	-1.23787
99918381	chr7:99918381:A:T	3.08765e-09	-2.11916e-10	-0.736794	5.5981e-08	-2.11916e-10	-0.779127	1.5476e-07	-2.11916e-10	-0.847671
99920648	chr7:99920648:C:A	1.25744e-08	1.38853	-0.721076	1.12884e-07	0.659056	-0.736831	1.15811e-07	0.0834421	-1.22103
99920732	chr7:99920732:T:C	1.96634e-09	-2.11916e-10	-1.18803	3.78809e-08	-2.11916e-10	-1.16969	1.14847e-07	-2.11916e-10	-1.14594
99921790	chr7:99921790:C:A	3.41291e-10	-1.72453	-1.21469	6.1142e-09	-1.79444	-1.19908	2.99638e-08	-1.26795	-1.22161
99921952	chr7:99921952:T:C	1.35349e-08	1.45778	-0.716713	1.20542e-07	0.720353	-0.732496	1.22309e-07	0.137075	-1.22007
99922293	chr7:99922293:A:G	1.29683e-08	1.45996	-0.761662	1.1557e-07	0.722609	-0.776875	1.21385e-07	0.139381	-1.22996
99922372	chr7:99922372:G:T	3.24638e-10	-1.8624	-1.12685	6.24523e-09	-1.87204	-1.10029	1.64597e-08	-1.87766	-1.21097
99922459	chr7:99922459:C:T	1.26108e-08	1.41696	-0.746613	1.12978e-07	0.684997	-0.761944	1.1764e-07	0.10491	-1.22683
99922610	chr7:99922610:G:A	4.59322e-09	-0.339624	-2.80088e-10	3.68237e-07	1.10459	-2.80088e-10	7.64118e-07	0.749178	-2.80088e-10
99922932	chr7:99922932:T:C	4.49761e-10	-1.87155	-0.791697	8.56564e-09	-1.87464	-0.781739	7.57535e-08	-0.610271	-0.951788
99922940	chr7:99922940:G:A	2.83998e-09	0.428039	-1.24845	5.85822e-08	0.515877	-1.24959	1.84137e-08	-1.86119	-1.11526
99922993	chr7:99922993:C:T	1.95998e-09	-2.11916e-10	-1.19127	3.7732e-08	-2.11916e-10	-1.17363	1.14354e-07	-2.11916e-10	-1.15024
99923585	chr7:99923585:G:A	2.29444e-08	1.26887	-2.80088e-10	6.78646e-08	-0.586626	-2.80088e-10	2.75331e-07	-0.271569	-2.80088e-10
99923663	chr7:99923663:G:A	9.89859e-10	-1.8744	-2.80088e-10	3.68938e-08	-1.1961	-2.80088e-10	8.62227e-08	-1.43261	-2.80088e-10
99923825	chr7:99923825:C:T	1.23936e-08	1.38558	-0.732606	1.11487e-07	0.657894	-0.748123	1.1525e-07	0.0813408	-1.22378
99924075	chr7:99924075:C:T	1.275e-08	1.41082	-0.729492	1.14189e-07	0.678801	-0.745083	1.17616e-07	0.100921	-1.22304
99924138	chr7:99924138:C:T	3.3298e-09	-2.11916e-10	-0.661292	6.65511e-08	-2.11916e-10	-0.60617	2.26754e-07	-2.11916e-10	-0.46568
99924529	chr7:99924529:A:G	3.53687e-10	-1.87155	-1.032	6.86836e-09	-1.87341	-1.0038	6.11206e-08	-0.66533	-1.11137
99924560	chr7:99924560:G:A	3.68533e-10	-1.86126	-1.00117	7.06482e-09	-1.87787	-0.971148	5.6836e-08	-0.763206	-1.08617
99925132	chr7:99925132:A:G	1.95998e-09	-2.11916e-10	-1.19127	3.7732e-08	-2.11916e-10	-1.17363	1.14354e-07	-2.11916e-10	-1.15024
99925896	chr7:99925896:C:T	3.46956e-10	-1.86781	-1.05495	6.68517e-09	-1.87589	-1.02836	5.75457e-08	-0.707458	-1.12951
99926008	chr7:99926008:T:C	2.86591e-09	0.398936	-1.21025	5.89138e-08	0.498116	-1.22618	1.94328e-08	-1.85582	-1.06676
99926093	chr7:99926093:G:A	3.58612e-10	-1.87176	-1.01796	6.97376e-09	-1.87319	-0.988795	6.19964e-08	-0.662175	-1.10029
99926797	chr7:99926797:T:C	2.85219e-10	-1.87802	-1.24069	5.74538e-09	-1.83232	-1.22343	7.22831e-08	-0.52893	-1.08002
99926812	chr7:99926812:A:G	2.35158e-09	-2.11916e-10	-1.00912	4.5302e-08	-2.11916e-10	-0.990789	1.40435e-07	-2.11916e-10	-0.944802
99926866	chr7:99926866:C:T	3.01539e-09	0.459415	-1.21989	6.2304e-08	0.561444	-1.23356	1.91496e-08	-1.84939	-1.08787
99926910	chr7:99926910:G:T	7.14351e-10	-1.8758	-0.324786	1.433e-08	-1.86793	-0.273862	1.21867e-07	-0.570123	-0.516491
99926971	chr7:99926971:C:G	3.29504e-09	-2.11916e-10	-0.671788	5.75102e-08	-2.11916e-10	-0.752179	2.34223e-07	-2.11916e-10	-0.433272
99927448	chr7:99927448:G:A	3.00803e-09	0.452951	-1.21587	6.21827e-08	0.556474	-1.23054	1.93092e-08	-1.8501	-1.07886
99927798	chr7:99927798:T:G	1.10059e-09	-1.76835	-2.80088e-10	1.87618e-08	-1.87232	-2.80088e-10	9.49339e-08	-1.33636	-2.80088e-10
99927805	chr7:99927805:G:A	3.21958e-10	-1.87822	-1.11932	6.36562e-09	-1.86076	-1.09247	6.88483e-08	-0.635083	-1.02255
99928202	chr7:99928202:G:T	1.98531e-09	-2.11916e-10	-1.17843	3.82828e-08	-2.11916e-10	-1.15914	1.1628e-07	-2.11916e-10	-1.13355
99928693	chr7:99928693:G:A	3.01768e-10	-1.83254	-1.22976	6.50853e-09	-1.71095	-1.22008	2.51808e-08	-1.45792	-1.20554
99929131	chr7:99929131:G:A	1.95196e-09	-2.11916e-10	-1.19537	3.73106e-08	-2.11916e-10	-1.18486	1.04426e-07	-2.11916e-10	-1.24106
99930354	chr7:99930354:G:A	1.73183e-08	2.15124	-1.16368	6.10121e-07	2.76152	-1.152	2.34433e-06	2.56403	-0.693818
99930456	chr7:99930456:G:A	1.85028e-09	-2.11916e-10	-1.24887	3.4957e-08	-2.11916e-10	-1.25002	1.03606e-07	-2.11916e-10	-1.24895
99930854	chr7:99930854:A:G	3.0794e-09	-2.11916e-10	-0.739471	6.18866e-08	-2.11916e-10	-0.678837	1.86862e-07	-2.11916e-10	-0.659171
99930957	chr7:99930957:T:C	2.03449e-09	-2.11916e-10	-1.15396	3.89318e-08	-2.11916e-10	-1.14233	1.06586e-07	-2.11916e-10	-1.22059
99931138	chr7:99931138:G:A	5.94302e-09	1.16471	-1.2467	2.03589e-07	1.75685	-1.24489	1.07572e-06	1.97219	-0.880987
99931216	chr7:99931216:A:G	1.93651e-09	-2.11916e-10	-1.20332	3.72152e-08	-2.11916e-10	-1.18742	1.12556e-07	-2.11916e-10	-1.16609
99932203	chr7:99932203:T:A	2.27969e-09	-2.11916e-10	-1.04016	4.48569e-08	-2.11916e-10	-1.00066	1.21668e-07	-2.11916e-10	-1.08825
99932224	chr7:99932224:C:T	1.09601e-09	-1.77253	-2.80088e-10	3.35554e-08	-1.29094	-2.80088e-10	1.14595e-07	-1.14814	-2.80088e-10
99932722	chr7:99932722:C:G	2.03701e-09	-2.11916e-10	-1.15272	3.89867e-08	-2.11916e-10	-1.14092	1.06629e-07	-2.11916e-10	-1.22018
99932967	chr7:99932967:G:A	2.02585e-09	-2.11916e-10	-1.15822	3.91559e-08	-2.11916e-10	-1.13659	1.19195e-07	-2.11916e-10	-1.10878
99933395	chr7:99933395:A:G	2.64513e-09	-0.891485	-2.80088e-10	2.35984e-08	-1.64296	-2.80088e-10	1.18098e-07	-1.11803	-2.80088e-10
99933403	chr7:99933403:C:T	2.68024e-09	-0.878298	-2.80088e-10	2.37408e-08	-1.63695	-2.80088e-10	1.1945e-07	-1.10665	-2.80088e-10
99933410	chr7:99933410:C:T	2.07997e-09	-2.11916e-10	-1.13185	3.95759e-08	-2.11916e-10	-1.12592	1.10829e-07	-2.11916e-10	-1.18156
99933586	chr7:99933586:T:C	2.01885e-09	-2.11916e-10	-1.16168	3.93414e-08	-2.11916e-10	-1.13186	1.16226e-07	-2.11916e-10	-1.13401
99934132	chr7:99934132:A:G	1.89133e-09	-1.22692	-2.80088e-10	1.89636e-08	-1.86162	-2.80088e-10	5.52266e-08	-1.8781	-2.80088e-10
99934753	chr7:99934753:T:C	3.36957e-10	-1.87152	-1.08048	6.53694e-09	-1.87277	-1.05391	5.77481e-08	-0.876827	-0.956626
99935157	chr7:99935157:T:C	1.84813e-09	-2.11916e-10	-1.25003	3.49695e-08	-2.11916e-10	-1.24966	1.04567e-07	-2.11916e-10	-1.23971
99935783	chr7:99935783:C:T	4.40615e-09	-0.381205	-2.80088e-10	3.05746e-08	-1.38397	-2.80088e-10	1.81353e-07	-0.689101	-2.80088e-10
99935940	chr7:99935940:C:G	3.29307e-08	2.87592	-1.24572	1.23712e-06	3.56119	-1.24478	3.09025e-06	3.15077	-1.00431
99936579	chr7:99936579:C:T	1.86063e-09	-2.11916e-10	-1.24329	3.53127e-08	-2.11916e-10	-1.2399	1.03531e-07	-2.11916e-10	-1.24967
99936728	chr7:99936728:A:T	1.84863e-09	-2.11916e-10	-1.24976	3.50522e-08	-2.11916e-10	-1.2473	1.05452e-07	-2.11916e-10	-1.23128
99937021	chr7:99937021:G:A	1.8553e-09	-2.11916e-10	-1.24616	3.5033e-08	-2.11916e-10	-1.24785	1.04362e-07	-2.11916e-10	-1.24168
99937159	chr7:99937159:A:T	2.0158e-09	-2.11916e-10	-1.16319	3.912e-08	-2.11916e-10	-1.13751	1.09601e-07	-2.11916e-10	-1.1927
99938328	chr7:99938328:T:C	2.87747e-09	-0.289793	-0.517499	3.22219e-08	-0.786479	-0.545015	3.75892e-08	-1.07831	-1.18451
99938335	chr7:99938335:T:C	8.17009e-09	-2.11916e-10	0.236275	1.58406e-07	-2.11916e-10	0.261023	5.89307e-07	-2.11916e-10	0.489402
99940030	chr7:99940030:A:G	5.66752e-10	-1.32129	-1.11074	1.69821e-08	-0.842069	-1.12991	6.10158e-07	1.46089	-0.93672
99940110	chr7:99940110:G:A	1.41793e-08	1.90493	-1.11735	6.95714e-07	2.8515	-1.11071	1.94187e-05	5.22005	-1.2356
99940137	chr7:99940137:C:T	3.77746e-09	-2.11916e-10	-0.535152	7.40832e-08	-2.11916e-10	-0.498952	1.84918e-07	-2.11916e-10	-0.669631
99940563	chr7:99940563:T:A	2.21383e-09	-2.11916e-10	-1.06948	4.15309e-08	-2.11916e-10	-1.0777	1.46363e-07	-2.11916e-10	-0.903456
99940971	chr7:99940971:A:G	2.88665e-09	-0.300221	-0.503886	3.23649e-08	-0.795399	-0.531665	3.7479e-08	-1.08524	-1.18053
99941071	chr7:99941071:G:A	3.56543e-08	2.95941	-1.24975	1.35046e-06	3.65398	-1.24991	3.1415e-06	3.24149	-1.07858
99941166	chr7:99941166:C:T	2.66682e-09	-0.88332	-2.80088e-10	1.74326e-07	0.356787	-2.80088e-10	3.8039e-07	0.0516528	-2.80088e-10
99941218	chr7:99941218:A:G	2.88172e-09	-0.297715	-0.508103	3.2331e-08	-0.792218	-0.535895	3.75327e-08	-1.08263	-1.1817
99942694	chr7:99942694:G:A	5.41239e-10	-1.6299	-0.848202	1.62973e-08	-1.15808	-0.855059	5.75619e-08	-1.01261	-0.824073
99943508	chr7:99943508:C:T	1.86157e-09	-2.11916e-10	-1.24279	3.51621e-08	-2.11916e-10	-1.24417	1.03557e-07	-2.11916e-10	-1.24942
99943552	chr7:99943552:T:C	1.90089e-09	-2.11916e-10	-1.22188	3.61706e-08	-2.11916e-10	-1.21589	1.03906e-07	-2.11916e-10	-1.24605
99944013	chr7:99944013:A:G	4.98608e-10	-1.33072	-1.22942	1.50186e-08	-0.859472	-1.23538	4.73044e-07	1.41571	-1.14607
99945379	chr7:99945379:T:C	5.95913e-09	-0.0820059	0.00272513	6.10573e-08	-0.622125	-0.0702019	5.01563e-08	-0.914431	-1.05997
99945431	chr7:99945431:G:T	2.51637e-09	-2.11916e-10	-0.941386	5.02657e-08	-2.11916e-10	-0.886818	1.48869e-07	-2.11916e-10	-0.886479
99945554	chr7:99945554:G:A	4.52633e-10	-1.415	-1.24188	1.32297e-08	-0.976215	-1.24546	3.75204e-07	1.21492	-1.17699
99945690	chr7:99945690:C:T	2.86649e-08	2.72982	-1.23835	1.03448e-06	3.379	-1.24148	2.44517e-06	3.04211	-1.12979
99946004	chr7:99946004:C:T	1.07615e-09	-1.79082	-2.80088e-10	3.81989e-08	-1.16133	-2.80088e-10	9.74328e-08	-1.31038	-2.80088e-10
99946084	chr7:99946084:T:A	1.98655e-09	-2.11916e-10	-1.1778	3.85714e-08	-2.11916e-10	-1.15163	1.14145e-07	-2.11916e-10	-1.15207
99946721	chr7:99946721:T:C	5.1809e-10	-1.61784	-0.903967	1.5814e-08	-1.13268	-0.910567	5.55492e-08	-0.992109	-0.880167
99947010	chr7:99947010:T:C	5.90581e-09	-0.178317	0.090049	6.10454e-08	-0.706677	0.0141539	4.84613e-08	-0.98369	-1.02509
99947035	chr7:99947035:G:A	1.99335e-09	-2.11916e-10	-1.17439	3.87238e-08	-2.11916e-10	-1.14768	1.1458e-07	-2.11916e-10	-1.14827
99947118	chr7:99947118:G:A	1.85617e-09	-2.11916e-10	-1.24569	3.5014e-08	-2.11916e-10	-1.24839	1.0358e-07	-2.11916e-10	-1.2492
99947198	chr7:99947198:A:G	5.90514e-09	-0.214211	0.125829	6.40086e-08	-0.733655	0.0885323	4.99153e-08	-1.02027	-0.958947
99947271	chr7:99947271:A:C	4.70642e-10	-1.38575	-1.23211	1.39145e-08	-0.933526	-1.23768	4.10827e-07	1.27976	-1.15113
99947346	chr7:99947346:G:A	2.70345e-09	-2.11916e-10	-0.869675	5.23444e-08	-2.11916e-10	-0.846295	1.64661e-07	-2.11916e-10	-0.785658
99947422	chr7:99947422:T:C	2.29118e-09	-2.11916e-10	-1.03514	4.21034e-08	-2.11916e-10	-1.06401	1.20289e-07	-2.11916e-10	-1.09965
99947686	chr7:99947686:G:A	4.29508e-10	-1.47707	-1.23225	1.21695e-08	-1.06743	-1.23778	3.23873e-07	1.04236	-1.15155
99947944	chr7:99947944:G:A	1.86336e-09	-2.11916e-10	-1.24182	3.51926e-08	-2.11916e-10	-1.2433	1.03536e-07	-2.11916e-10	-1.24963
99947991	chr7:99947991:A:C	5.10063e-10	-1.69691	-0.840516	1.43958e-08	-1.29053	-0.846676	5.20836e-08	-1.12067	-0.816029
99948092	chr7:99948092:G:A	3.34798e-10	-1.73484	-1.22359	6.11303e-09	-1.77674	-1.21698	2.65989e-08	-1.37775	-1.23092
99948170	chr7:99948170:G:A	1.86134e-09	-2.11916e-10	-1.24291	3.51145e-08	-2.11916e-10	-1.24553	1.07144e-07	-2.11916e-10	-1.21537
99948191	chr7:99948191:A:C	2.48703e-09	-2.11916e-10	-0.953117	4.78547e-08	-2.11916e-10	-0.935971	1.50356e-07	-2.11916e-10	-0.876537
99948849	chr7:99948849:G:A	3.16106e-10	-1.87863	-1.13725	6.1207e-09	-1.85661	-1.13586	6.52458e-08	-0.573407	-1.13798
99948856	chr7:99948856:A:G	9.87623e-10	-1.87666	-2.80088e-10	2.01984e-08	-1.79854	-2.80088e-10	6.56175e-08	-1.7057	-2.80088e-10
99949274	chr7:99949274:A:C	2.52169e-09	-2.11916e-10	-0.939276	4.85587e-08	-2.11916e-10	-0.921367	1.52645e-07	-2.11916e-10	-0.86143
99949430	chr7:99949430:G:A	2.25388e-09	-2.11916e-10	-1.05155	4.14701e-08	-2.11916e-10	-1.07917	1.18696e-07	-2.11916e-10	-1.11298
99949467	chr7:99949467:A:C	2.52575e-09	-1.28536	0.347692	2.77972e-08	-1.82015	0.340946	1.26612e-07	-1.69805	0.649634
99949539	chr7:99949539:C:G	2.17419e-09	-2.11916e-10	-1.08755	4.01046e-08	-2.11916e-10	-1.11265	1.15171e-07	-2.11916e-10	-1.14312
99949783	chr7:99949783:T:TCCAGC	2.34974e-09	-2.11916e-10	-1.0099	4.31088e-08	-2.11916e-10	-1.04041	1.22878e-07	-2.11916e-10	-1.07835
99949907	chr7:99949907:G:A	7.49714e-09	0.117075	0.0332423	7.42702e-08	-0.455599	-0.0408314	5.83045e-08	-0.776076	-1.04779
99950288	chr7:99950288:G:A	1.90368e-09	-2.11916e-10	-1.22041	3.59078e-08	-2.11916e-10	-1.22319	1.03888e-07	-2.11916e-10	-1.24623
99950613	chr7:99950613:C:T	1.57416e-09	-1.41048	-2.80088e-10	2.35475e-08	-1.64512	-2.80088e-10	7.47492e-08	-1.57541	-2.80088e-10
99950671	chr7:99950671:G:A	1.8521e-09	-2.11916e-10	-1.24788	3.51056e-08	-2.11916e-10	-1.24578	1.03812e-07	-2.11916e-10	-1.24696
99950758	chr7:99950758:T:C	2.92036e-10	-1.87627	-1.21882	5.59021e-09	-1.86583	-1.2173	5.55149e-08	-0.652331	-1.22056
99950946	chr7:99950946:A:G	9.88761e-10	-0.665134	-1.21037	1.6734e-08	-0.766771	-1.21993	2.9813e-08	-1.26192	-1.23268
99951006	chr7:99951006:C:T	1.86188e-09	-2.11916e-10	-1.24262	3.51153e-08	-2.11916e-10	-1.2455	1.05728e-07	-2.11916e-10	-1.22867
99951025	chr7:99951025:A:G	4.64826e-10	-1.73577	-0.894531	1.27118e-08	-1.36217	-0.899435	4.54208e-08	-1.20048	-0.873098
99951175	chr7:99951175:A:G	4.86341e-10	-1.37808	-1.20697	5.70548e-09	-1.84897	-1.21375	1.93522e-08	-1.72451	-1.20222
99951543	chr7:99951543:T:C	1.31695e-09	-1.58889	-2.80088e-10	1.9945e-08	-1.81116	-2.80088e-10	6.27023e-08	-1.75115	-2.80088e-10
99951587	chr7:99951587:C:T	2.96799e-10	-1.8684	-1.2105	5.58304e-09	-1.87565	-1.20875	4.92289e-08	-0.780248	-1.21281
99951588	chr7:99951588:G:A	1.84959e-09	-2.11916e-10	-1.24924	3.50335e-08	-2.11916e-10	-1.24784	1.04043e-07	-2.11916e-10	-1.24474
99951739	chr7:99951739:C:T	2.53983e-09	-2.11916e-10	-0.932108	4.78514e-08	-2.11916e-10	-0.93604	1.78705e-07	-2.11916e-10	-0.70381
99951881	chr7:99951881:A:G	1.85191e-09	-2.11916e-10	-1.24799	3.50976e-08	-2.11916e-10	-1.24601	1.03815e-07	-2.11916e-10	-1.24694
99951944	chr7:99951944:G:A	1.85475e-09	-2.11916e-10	-1.24645	3.50222e-08	-2.11916e-10	-1.24816	1.06048e-07	-2.11916e-10	-1.22565
99952132	chr7:99952132:G:A	2.65365e-09	-2.11916e-10	-0.888271	4.67242e-08	-2.11916e-10	-0.959878	1.89878e-07	-2.11916e-10	-0.643163
99953064	chr7:99953064:A:G	2.54982e-09	-1.25541	0.327229	2.75491e-08	-1.80906	0.320889	1.25726e-07	-1.67991	0.62447
99953396	chr7:99953396:C:T	3.38729e-10	-1.87628	-1.07048	6.67937e-09	-1.86549	-1.03963	7.01249e-08	-0.679524	-0.959742
99953798	chr7:99953798:G:A	7.16769e-09	-2.11916e-10	0.105378	1.56555e-07	-2.11916e-10	0.24927	5.21073e-07	-2.11916e-10	0.366345
99954153	chr7:99954153:C:T	1.86494e-09	-2.11916e-10	-1.24098	3.54652e-08	-2.11916e-10	-1.23559	1.38606e-07	-2.11916e-10	-0.957906
99954183	chr7:99954183:A:AG	1.20089e-08	1.79835	-1.1769	1.56278e-07	1.44036	-1.19286	4.06531e-07	1.34727	-1.22915
99954299	chr7:99954299:T:G	3.20916e-09	-2.11916e-10	-0.698197	6.42843e-08	-2.11916e-10	-0.640826	1.51338e-07	-2.11916e-10	-0.870027
99954303	chr7:99954303:T:G	3.04832e-09	-2.11916e-10	-0.749615	6.08668e-08	-2.11916e-10	-0.695452	1.45251e-07	-2.11916e-10	-0.911078
99954321	chr7:99954321:C:T	3.68447e-10	-1.6161	-1.24656	1.01615e-08	-1.24197	-1.24357	2.19504e-07	0.74115	-1.23933
99954322	chr7:99954322:A:G	6.05032e-09	-0.203311	0.139217	6.40577e-08	-0.727354	0.0829982	4.91877e-08	-1.00618	-0.987717
99954545	chr7:99954545:T:C	5.42552e-09	-0.213775	0.040684	5.66669e-08	-0.734167	-0.032783	4.619e-08	-1.01239	-1.04439
99955166	chr7:99955166:C:T	3.06422e-10	-1.8766	-1.1704	5.99223e-09	-1.86463	-1.14905	6.19397e-08	-0.672476	-1.09091
99955182	chr7:99955182:C:T	3.07072e-10	-1.79486	-1.25001	1.13075e-08	-1.12873	-1.24994	3.65117e-08	-1.05114	-1.24077
99955183	chr7:99955183:G:A	1.03285e-09	-1.83188	-2.80088e-10	1.9895e-08	-1.81367	-2.80088e-10	5.69252e-08	-1.84781	-2.80088e-10
99955269	chr7:99955269:T:C	3.17807e-08	2.68006	-1.08541	4.09683e-07	2.31792	-1.10668	1.24222e-06	2.48403	-1.24892
99955469	chr7:99955469:A:G	2.92259e-10	-1.87456	-1.21976	5.56777e-09	-1.869	-1.21815	5.36948e-08	-0.684792	-1.22144
99955524	chr7:99955524:T:A	3.17193e-09	-2.11916e-10	-0.709864	6.34731e-08	-2.11916e-10	-0.653524	1.50022e-07	-2.11916e-10	-0.878761
99956271	chr7:99956271:T:C	4.40292e-09	-2.11916e-10	-0.381937	7.94322e-08	-2.11916e-10	-0.429236	2.05227e-07	-2.11916e-10	-0.565426
99958247	chr7:99958247:T:C	3.97567e-10	-1.60189	-1.18471	6.3277e-09	-1.77786	-1.18134	3.05311e-08	-1.32401	-1.14679
99958663	chr7:99958663:T:G	3.75038e-10	-1.60432	-1.24061	5.95131e-09	-1.78124	-1.23929	2.8904e-08	-1.30643	-1.21913
99958783	chr7:99958783:G:A	1.9892e-09	-2.11916e-10	-1.17647	3.81422e-08	-2.11916e-10	-1.16282	1.06265e-07	-2.11916e-10	-1.22361
99958961	chr7:99958961:G:A	2.28583e-09	-2.11916e-10	-1.03747	4.28685e-08	-2.11916e-10	-1.046	1.21404e-07	-2.11916e-10	-1.09042
99959529	chr7:99959529:C:A	3.74743e-10	-1.64644	-1.19928	5.99715e-09	-1.82497	-1.18789	1.59026e-08	-1.87634	-1.24672
99959547	chr7:99959547:T:C	2.0222e-09	-2.11916e-10	-1.16002	3.86424e-08	-2.11916e-10	-1.14979	1.10996e-07	-2.11916e-10	-1.18005
99959594	chr7:99959594:T:C	2.15594e-09	0.116834	-1.21281	2.39e-08	-0.40113	-1.22913	3.94891e-08	-1.07276	-1.14076
99959879	chr7:99959879:G:C	1.99534e-09	-2.11916e-10	-1.17339	3.82731e-08	-2.11916e-10	-1.15939	1.06454e-07	-2.11916e-10	-1.22183
99960817	chr7:99960817:C:T	6.12693e-09	-0.372724	0.321213	4.13275e-08	-1.39131	0.308695	2.03885e-07	-1.11875	0.546757
99961363	chr7:99961363:G:A	1.85303e-09	-2.11916e-10	-1.24738	3.50556e-08	-2.11916e-10	-1.24721	1.03514e-07	-2.11916e-10	-1.24983
99961542	chr7:99961542:G:A	2.07421e-09	-2.11916e-10	-1.13462	3.99022e-08	-2.11916e-10	-1.11771	1.09178e-07	-2.11916e-10	-1.19656
99962102	chr7:99962102:C:T	2.138e-09	-2.11916e-10	-1.10433	4.01585e-08	-2.11916e-10	-1.11131	1.14601e-07	-2.11916e-10	-1.14808
99962246	chr7:99962246:C:A	4.85698e-10	-1.46476	-1.12161	7.52933e-09	-1.65572	-1.12962	2.2977e-08	-1.57894	-1.17612
99962806	chr7:99962806:T:C	9.87879e-10	-1.8764	-2.80088e-10	2.13903e-08	-1.7412	-2.80088e-10	7.57336e-08	-1.56232	-2.80088e-10
99962982	chr7:99962982:G:A	2.04405e-09	-2.11916e-10	-1.14927	3.92544e-08	-2.11916e-10	-1.13408	1.0811e-07	-2.11916e-10	-1.20639
99963088	chr7:99963088:C:T	1.85423e-09	-2.11916e-10	-1.24673	3.49916e-08	-2.11916e-10	-1.24903	1.03607e-07	-2.11916e-10	-1.24894
99963268	chr7:99963268:T:C	2.9877e-09	-2.11916e-10	-0.769702	5.80121e-08	-2.11916e-10	-0.743488	1.92638e-07	-2.11916e-10	-0.62873
99963522	chr7:99963522:A:G	1.88785e-09	-2.11916e-10	-1.22877	3.57694e-08	-2.11916e-10	-1.22705	1.03494e-07	-2.11916e-10	-1.25003
99963925	chr7:99963925:T:C	1.96461e-09	-2.11916e-10	-1.18891	3.80678e-08	-2.11916e-10	-1.16477	1.19343e-07	-2.11916e-10	-1.10754
99963938	chr7:99963938:T:G	8.2309e-10	-0.809054	-1.24984	6.86133e-09	-1.62821	-1.25003	2.46951e-08	-1.44735	-1.23558
99964635	chr7:99964635:C:T	1.00395e-09	-0.728351	-1.13191	1.22374e-08	-1.13607	-1.16357	2.08104e-08	-1.6217	-1.23239
99964954	chr7:99964954:C:T	1.90395e-09	-2.11916e-10	-1.22027	3.59408e-08	-2.11916e-10	-1.22227	1.05444e-07	-2.11916e-10	-1.23137
99965776	chr7:99965776:A:ATGTTAGG	2.18358e-09	-2.11916e-10	-1.08324	4.15047e-08	-2.11916e-10	-1.07833	1.1627e-07	-2.11916e-10	-1.13363
99965948	chr7:99965948:C:A	1.28012e-08	0.685333	-2.80088e-10	2.78285e-08	-1.47808	-2.80088e-10	5.77906e-08	-1.83272	-2.80088e-10
99966338	chr7:99966338:G:A	1.46553e-09	-0.23453	-1.24746	2.28408e-08	-0.432463	-1.24313	1.83272e-08	-1.82429	-1.15687
99967407	chr7:99967407:AC:A	2.30805e-09	-2.11916e-10	-1.0278	4.5209e-08	-2.11916e-10	-0.992845	1.43828e-07	-2.11916e-10	-0.920928
99968384	chr7:99968384:G:A	1.10663e-09	-1.76289	-2.80088e-10	2.21414e-08	-1.70669	-2.80088e-10	7.37643e-08	-1.58867	-2.80088e-10
99968784	chr7:99968784:G:A	1.37639e-09	-0.300095	-1.24465	2.15267e-08	-0.496031	-1.23882	1.83365e-08	-1.83689	-1.14376
99969850	chr7:99969850:C:T	2.06837e-09	-2.11916e-10	-1.13744	3.91391e-08	-2.11916e-10	-1.13702	1.10053e-07	-2.11916e-10	-1.18858
99970285	chr7:99970285:C:T	1.41275e-09	-0.270632	-1.24803	2.1918e-08	-0.472705	-1.24413	1.81337e-08	-1.83091	-1.16086
99970576	chr7:99970576:C:T	2.27497e-09	-2.11916e-10	-1.04224	4.11691e-08	-2.11916e-10	-1.08645	1.52926e-07	-2.11916e-10	-0.859589
99970873	chr7:99970873:A:G	1.38642e-09	-1.53748	-2.80088e-10	5.2277e-08	-0.847584	-2.80088e-10	6.19063e-08	-1.76392	-2.80088e-10
99971113	chr7:99971113:T:C	3.41424e-09	0.499265	-1.13551	5.04493e-08	0.247169	-1.13034	8.52809e-07	2.09536	-1.23637
99971130	chr7:99971130:T:G	2.852e-09	0.363907	-1.18009	4.01059e-08	0.06428	-1.1769	6.50523e-07	1.80096	-1.21273
99971158	chr7:99971158:A:G	2.92163e-09	-2.11916e-10	-0.792064	5.63152e-08	-2.11916e-10	-0.773176	1.55953e-07	-2.11916e-10	-0.83999
99971492	chr7:99971492:G:A	3.22712e-09	-2.11916e-10	-0.692615	5.93783e-08	-2.11916e-10	-0.720212	2.08691e-07	-2.11916e-10	-0.54869
99972884	chr7:99972884:G:A	1.9487e-09	-2.11916e-10	-1.19704	3.66396e-08	-2.11916e-10	-1.20301	1.05038e-07	-2.11916e-10	-1.23522
99972963	chr7:99972963:A:C	3.13116e-10	-1.77548	-1.24991	7.15554e-09	-1.58784	-1.24841	1.30296e-07	0.182378	-1.20211
99973318	chr7:99973318:A:G	1.05555e-09	-1.81014	-2.80088e-10	3.58757e-08	-1.22408	-2.80088e-10	9.14251e-08	-1.37402	-2.80088e-10
99975569	chr7:99975569:C:T	1.18648e-09	-1.69321	-2.80088e-10	1.89658e-08	-1.8615	-2.80088e-10	5.52178e-08	-1.87826	-2.80088e-10
99975636	chr7:99975636:A:G	4.46369e-10	-1.53088	-1.13994	6.04978e-09	-1.87321	-1.13091	1.80335e-08	-1.86838	-1.12893
99976339	chr7:99976339:A:G	1.0778e-09	-1.78929	-2.80088e-10	1.91023e-08	-1.85433	-2.80088e-10	8.26472e-08	-1.47496	-2.80088e-10
99976509	chr7:99976509:C:A	9.13008e-10	-1.24125	-0.713968	1.06646e-08	-1.66955	-0.767662	1.78516e-08	-1.83891	-1.16854
99976724	chr7:99976724:G:A	3.24954e-09	-2.11916e-10	-0.685693	6.84291e-08	-2.11916e-10	-0.578343	2.13108e-07	-2.11916e-10	-0.527745
99976761	chr7:99976761:G:A	2.73741e-09	-2.11916e-10	-0.857191	5.30009e-08	-2.11916e-10	-0.833832	1.41431e-07	-2.11916e-10	-0.93773
99976983	chr7:99976983:G:A	1.06644e-09	-1.79988	-2.80088e-10	1.88592e-08	-1.86714	-2.80088e-10	6.50197e-08	-1.71485	-2.80088e-10
99977001	chr7:99977001:A:G	1.78527e-08	-2.11916e-10	1.01795	3.56549e-07	-2.11916e-10	1.07233	1.1865e-06	-2.11916e-10	1.18922
99977135	chr7:99977135:A:G	8.18114e-10	-1.08047	-0.98449	9.25713e-09	-1.57069	-1.00805	1.75691e-08	-1.80336	-1.22004
99977244	chr7:99977244:A:G	2.19304e-09	-2.11916e-10	-1.07891	4.12973e-08	-2.11916e-10	-1.08334	1.19427e-07	-2.11916e-10	-1.10683
99977272	chr7:99977272:G:C	2.05264e-09	-2.11916e-10	-1.14508	3.73871e-08	-2.11916e-10	-1.18282	1.32703e-07	-2.11916e-10	-1.00143
99977388	chr7:99977388:T:C	1.96663e-09	-2.11916e-10	-1.18788	3.68879e-08	-2.11916e-10	-1.19626	1.06594e-07	-2.11916e-10	-1.22052
99977733	chr7:99977733:T:C	2.16294e-09	-2.11916e-10	-1.09274	4.19429e-08	-2.11916e-10	-1.06783	1.3121e-07	-2.11916e-10	-1.01274
99978212	chr7:99978212:T:C	1.0594e-09	-1.8065	-2.80088e-10	1.92609e-08	-1.84607	-2.80088e-10	5.55366e-08	-1.8725	-2.80088e-10
99978405	chr7:99978405:C:T	2.05758e-09	-2.11916e-10	-1.14267	3.96672e-08	-2.11916e-10	-1.12362	1.23642e-07	-2.11916e-10	-1.07215
99978445	chr7:99978445:G:A	8.07977e-10	-1.23767	-0.839759	9.44971e-09	-1.66786	-0.890299	1.70618e-08	-1.83638	-1.21633
99978576	chr7:99978576:T:A	2.07629e-09	-2.11916e-10	-1.13362	4.00622e-08	-2.11916e-10	-1.11371	1.25049e-07	-2.11916e-10	-1.06084
99979025	chr7:99979025:A:G	2.03716e-09	-2.11916e-10	-1.15265	3.92434e-08	-2.11916e-10	-1.13436	1.22015e-07	-2.11916e-10	-1.0854
99979310	chr7:99979310:T:C	3.54815e-09	-2.11916e-10	-0.597778	6.73292e-08	-2.11916e-10	-0.594546	1.85636e-07	-2.11916e-10	-0.665758
99980036	chr7:99980036:G:A	1.93697e-09	-2.11916e-10	-1.20308	3.72882e-08	-2.11916e-10	-1.18546	1.09848e-07	-2.11916e-10	-1.19045
99980121	chr7:99980121:T:C	6.62414e-10	-1.21766	-1.05841	7.79549e-09	-1.66678	-1.08381	1.64443e-08	-1.84226	-1.24731
99980208	chr7:99980208:G:A	1.85769e-09	-2.11916e-10	-1.24487	3.50055e-08	-2.11916e-10	-1.24864	1.03715e-07	-2.11916e-10	-1.2479
99980304	chr7:99980304:C:T	2.23536e-09	-2.11916e-10	-1.0598	4.13945e-08	-2.11916e-10	-1.08099	1.3923e-07	-2.11916e-10	-0.953413
99980576	chr7:99980576:A:G	1.13081e-09	-1.74127	-2.80088e-10	1.97025e-08	-1.8234	-2.80088e-10	5.57329e-08	-1.86897	-2.80088e-10
99980966	chr7:99980966:A:G	1.12628e-09	-1.74528	-2.80088e-10	1.86387e-08	-1.8789	-2.80088e-10	1.04647e-07	-1.23896	-2.80088e-10
99981409	chr7:99981409:A:G	1.76063e-09	-0.078202	-1.22033	2.34975e-07	1.85419	-1.19885	4.43917e-08	-0.883405	-1.21309
99981456	chr7:99981456:T:C	2.15803e-09	-2.11916e-10	-1.09501	4.12986e-08	-2.11916e-10	-1.08331	1.1324e-07	-2.11916e-10	-1.16003
99981529	chr7:99981529:T:G	9.48598e-10	-1.1162	-0.800771	1.05554e-08	-1.59317	-0.854335	1.78874e-08	-1.80099	-1.20446
99981786	chr7:99981786:A:G	2.02915e-09	-2.11916e-10	-1.15659	3.90719e-08	-2.11916e-10	-1.13874	1.21421e-07	-2.11916e-10	-1.09028
99981958	chr7:99981958:A:G	3.58053e-09	-2.11916e-10	-0.588693	6.80288e-08	-2.11916e-10	-0.584209	1.87189e-07	-2.11916e-10	-0.657426
99982748	chr7:99982748:G:A	7.30386e-09	1.34345	-1.21925	1.7146e-07	1.56296	-1.22275	3.40775e-07	1.1344	-1.19273
99982803	chr7:99982803:C:A	2.35123e-09	-1.18507	0.175803	2.59842e-08	-1.63639	0.089742	2.47433e-08	-1.81521	-0.865783
99983284	chr7:99983284:C:G	9.12617e-10	-1.15584	-0.799805	1.03082e-08	-1.61784	-0.853366	1.76629e-08	-1.8138	-1.20428
99983423	chr7:99983423:G:A	1.93854e-09	-2.11916e-10	-1.20227	3.73256e-08	-2.11916e-10	-1.18446	1.09933e-07	-2.11916e-10	-1.18967
99983785	chr7:99983785:C:A	2.60061e-09	-1.10113	0.192674	2.77416e-08	-1.58587	0.104661	2.55954e-08	-1.7881	-0.859036
99983846	chr7:99983846:T:C	6.59851e-10	-1.11417	-1.16578	7.56503e-09	-1.59226	-1.18834	1.71835e-08	-1.80827	-1.23732
99983885	chr7:99983885:T:C	1.5332e-09	-1.43685	-2.80088e-10	2.3305e-08	-1.65547	-2.80088e-10	7.50985e-08	-1.57074	-2.80088e-10
99984086	chr7:99984086:CCACA:C	2.73799e-09	-2.11916e-10	-0.85698	5.23943e-08	-2.11916e-10	-0.845343	1.40052e-07	-2.11916e-10	-0.947532
99984176	chr7:99984176:G:A	3.25808e-10	-1.74001	-1.24565	7.66041e-09	-1.52684	-1.24124	1.46525e-07	0.324813	-1.22716
99984356	chr7:99984356:T:C	2.04732e-08	2.39173	-1.23682	7.10068e-07	3.00149	-1.24027	6.27142e-07	1.72124	-1.16961
99984444	chr7:99984444:A:G	2.00645e-09	-2.11916e-10	-1.16784	3.75823e-08	-2.11916e-10	-1.17761	1.07159e-07	-2.11916e-10	-1.21523
99984506	chr7:99984506:G:A	4.04807e-09	-2.11916e-10	-0.465965	7.63812e-08	-2.11916e-10	-0.468404	2.36299e-07	-2.11916e-10	-0.424446
99984512	chr7:99984512:A:T	1.9526e-09	-2.11916e-10	-1.19504	3.64833e-08	-2.11916e-10	-1.20729	1.04308e-07	-2.11916e-10	-1.2422
99984576	chr7:99984576:C:T	6.38896e-09	1.13747	-1.1471	1.24864e-07	1.17555	-1.15246	7.27526e-07	1.93291	-1.2328
99984589	chr7:99984589:A:G	1.08061e-09	-0.648469	-1.13821	1.43668e-08	-0.981512	-1.15771	1.77812e-08	-1.76238	-1.24902
99984640	chr7:99984640:T:C	2.03581e-09	-2.11916e-10	-1.15331	3.92264e-08	-2.11916e-10	-1.13479	1.22071e-07	-2.11916e-10	-1.08494
99984883	chr7:99984883:T:A	1.87657e-09	-2.11916e-10	-1.23476	3.58933e-08	-2.11916e-10	-1.22359	1.05902e-07	-2.11916e-10	-1.22703
99985240	chr7:99985240:A:T	3.53463e-09	0.348987	-0.950585	1.44401e-07	1.13155	-0.963094	4.38475e-07	1.40573	-1.21197
99985663	chr7:99985663:T:C	2.99178e-10	-1.87296	-1.19796	7.57085e-09	-1.58136	-1.19847	8.59943e-08	-0.195555	-1.23971
99985942	chr7:99985942:G:A	1.29816e-09	-1.60326	-2.80088e-10	4.71507e-08	-0.950792	-2.80088e-10	1.15802e-07	-1.13766	-2.80088e-10
99986027	chr7:99986027:G:A	3.01804e-10	-1.8744	-1.18778	7.50502e-09	-1.60101	-1.18756	8.45332e-08	-0.214323	-1.23808
99986585	chr7:99986585:G:A	4.79842e-09	-2.11916e-10	-0.295919	9.38031e-08	-2.11916e-10	-0.262943	2.07078e-07	-2.11916e-10	-0.55645
99986787	chr7:99986787:G:A	1.03165e-09	-1.83305	-2.80088e-10	5.07075e-08	-0.878066	-2.80088e-10	6.29926e-08	-1.74653	-2.80088e-10
99987422	chr7:99987422:G:A	1.46764e-09	-1.48055	-2.80088e-10	7.68799e-08	-0.461895	-2.80088e-10	1.79444e-07	-0.699679	-2.80088e-10
99987580	chr7:99987580:G:A	2.48499e-09	-2.11916e-10	-0.953937	5.08675e-08	-2.11916e-10	-0.874916	1.51256e-07	-2.11916e-10	-0.870569
99987719	chr7:99987719:G:T	2.64954e-09	-2.11916e-10	-0.889819	5.18823e-08	-2.11916e-10	-0.855163	1.37121e-07	-2.11916e-10	-0.96868
99987975	chr7:99987975:G:A	2.08975e-09	-2.11916e-10	-1.12716	4.03366e-08	-2.11916e-10	-1.10688	1.25051e-07	-2.11916e-10	-1.06082
99987976	chr7:99987976:C:A	2.64954e-09	-2.11916e-10	-0.889819	5.18823e-08	-2.11916e-10	-0.855163	1.37121e-07	-2.11916e-10	-0.96868
99988044	chr7:99988044:G:A	5.13768e-09	-2.11916e-10	-0.227603	1.02063e-07	-2.11916e-10	-0.178551	3.30149e-07	-2.11916e-10	-0.0899992
99988539	chr7:99988539:C:T	1.94074e-09	-2.11916e-10	-1.20114	3.65188e-08	-2.11916e-10	-1.20631	1.05234e-07	-2.11916e-10	-1.23335
99989346	chr7:99989346:C:A	1.84845e-09	-2.11916e-10	-1.24986	3.49575e-08	-2.11916e-10	-1.25001	1.04371e-07	-2.11916e-10	-1.24159
99989695	chr7:99989695:A:G	2.29597e-09	-2.11916e-10	-1.03305	4.47108e-08	-2.11916e-10	-1.00393	1.41182e-07	-2.11916e-10	-0.939492
99989892	chr7:99989892:T:C	1.35e-09	-0.54967	-1.01443	7.84638e-09	-1.74581	-0.998273	3.5376e-08	-1.32218	-1.00133
99989900	chr7:99989900:T:C	4.60129e-09	0.876294	-1.21416	1.24826e-06	3.56432	-1.23895	7.19205e-08	-0.400084	-1.2139
99990251	chr7:99990251:C:T	1.94605e-09	-2.11916e-10	-1.1984	3.66097e-08	-2.11916e-10	-1.20383	1.05454e-07	-2.11916e-10	-1.23127
99990357	chr7:99990357:T:C	1.06693e-09	-0.734892	-1.06453	2.08882e-08	-0.668006	-1.09695	1.9364e-08	-1.69752	-1.22861
99990506	chr7:99990506:G:T	2.15708e-09	-2.11916e-10	-1.09545	3.99641e-08	-2.11916e-10	-1.11616	1.29543e-07	-2.11916e-10	-1.02553
99990602	chr7:99990602:G:A	1.4994e-09	-0.384907	-1.07423	1.75344e-08	-0.830174	-1.1098	1.92589e-08	-1.68199	-1.24958
99991611	chr7:99991611:G:GAAA	3.85439e-09	0.440341	-0.955334	1.61033e-07	1.24246	-0.964989	4.84744e-07	1.50358	-1.2095
99991781	chr7:99991781:G:A	3.65663e-10	-1.79933	-1.07092	8.49852e-09	-1.60904	-1.05521	1.17005e-07	0.0701319	-1.19746
99991828	chr7:99991828:A:C	1.93227e-09	-2.11916e-10	-1.20551	3.6584e-08	-2.11916e-10	-1.20453	1.14612e-07	-2.11916e-10	-1.14799
99991942	chr7:99991942:G:T	3.31009e-09	-2.11916e-10	-0.667229	6.28416e-08	-2.11916e-10	-0.663522	1.73677e-07	-2.11916e-10	-0.732344
99992212	chr7:99992212:G:A	1.9678e-09	-2.11916e-10	-1.18729	3.70143e-08	-2.11916e-10	-1.19284	1.06219e-07	-2.11916e-10	-1.22404
99992214	chr7:99992214:G:A	2.64954e-09	-2.11916e-10	-0.889819	5.18823e-08	-2.11916e-10	-0.855163	1.37121e-07	-2.11916e-10	-0.96868
99992220	chr7:99992220:A:G	2.77524e-09	0.125307	-0.968774	3.076e-08	-0.36126	-1.01666	2.33718e-08	-1.49561	-1.2424
99993398	chr7:99993398:C:T	4.29912e-10	-1.48021	-1.22817	1.02001e-08	-1.23924	-1.2425	7.02846e-07	1.2782	-0.612602
99993645	chr7:99993645:G:A	1.91786e-09	-2.11916e-10	-1.213	3.61088e-08	-2.11916e-10	-1.2176	1.04526e-07	-2.11916e-10	-1.24011
99993994	chr7:99993994:A:T	4.74739e-09	0.802735	-1.10934	2.17372e-07	1.6937	-1.11623	7.11784e-07	1.92711	-1.24888
99994073	chr7:99994073:G:A	8.03815e-09	-2.11916e-10	0.219994	1.52796e-07	-2.11916e-10	0.224963	4.00086e-07	-2.11916e-10	0.102137
99994774	chr7:99994774:T:C	2.05767e-09	-2.11916e-10	-1.14263	3.88768e-08	-2.11916e-10	-1.14374	1.2635e-07	-2.11916e-10	-1.05048
99994883	chr7:99994883:G:A	2.02479e-09	-2.11916e-10	-1.15874	3.90044e-08	-2.11916e-10	-1.14047	1.21242e-07	-2.11916e-10	-1.09176
99995067	chr7:99995067:G:A	2.66494e-09	-2.11916e-10	-0.884023	5.21996e-08	-2.11916e-10	-0.849066	1.37793e-07	-2.11916e-10	-0.963792
99996731	chr7:99996731:C:T	1.94681e-09	-2.11916e-10	-1.19801	3.66299e-08	-2.11916e-10	-1.20327	1.05507e-07	-2.11916e-10	-1.23077
99997103	chr7:99997103:T:C	3.67039e-10	-1.78389	-1.0826	8.64983e-09	-1.5791	-1.06751	1.24098e-07	0.13506	-1.20353
99997799	chr7:99997799:T:C	3.49923e-10	-1.79665	-1.1176	8.15319e-09	-1.6015	-1.10423	1.1469e-07	0.0734649	-1.22078
99998253	chr7:99998253:A:AG	2.88834e-09	-2.11916e-10	-0.803522	5.25021e-08	-2.11916e-10	-0.843287	1.42726e-07	-2.11916e-10	-0.928619
99998355	chr7:99998355:C:T	1.90279e-09	-2.11916e-10	-1.22088	3.58461e-08	-2.11916e-10	-1.22491	1.04183e-07	-2.11916e-10	-1.2434
99998955	chr7:99998955:G:A	2.64954e-09	-2.11916e-10	-0.889819	5.18823e-08	-2.11916e-10	-0.855163	1.37121e-07	-2.11916e-10	-0.96868
100000109	chr7:100000109:T:C	3.30788e-09	-2.11916e-10	-0.667899	6.39744e-08	-2.11916e-10	-0.645657	1.74785e-07	-2.11916e-10	-0.725988
100000663	chr7:100000663:C:T	3.43478e-10	-1.80598	-1.12685	7.93493e-09	-1.61863	-1.11423	1.09265e-07	0.0291752	-1.22494
100001179	chr7:100001179:C:T	3.28584e-09	-2.11916e-10	-0.674584	6.24129e-08	-2.11916e-10	-0.670368	1.72437e-07	-2.11916e-10	-0.739513
100001513	chr7:100001513:C:T	3.8455e-10	-1.61032	-1.20956	1.50993e-08	-0.877164	-1.21233	3.27903e-08	-1.1908	-1.20861
100001830	chr7:100001830:G:A	4.15426e-09	0.769753	-1.20982	9.54435e-07	3.28289	-1.22592	7.13779e-08	-0.385156	-1.2364
100001878	chr7:100001878:G:A	9.80701e-09	0.418893	-2.80088e-10	7.16353e-07	1.77003	-2.80088e-10	3.12817e-06	2.15866	-2.80088e-10
100002328	chr7:100002328:T:A	5.55184e-09	-0.150076	-2.80088e-10	5.96437e-08	-0.715753	-2.80088e-10	1.45973e-07	-0.906123	-2.80088e-10
100002980	chr7:100002980:A:G	9.93151e-10	-1.87108	-2.80088e-10	2.78281e-08	-1.47809	-2.80088e-10	9.56591e-08	-1.32875	-2.80088e-10
100003021	chr7:100003021:G:A	1.33688e-08	-2.11916e-10	0.728718	2.32791e-07	-2.11916e-10	0.646002	1.07779e-06	-2.11916e-10	1.09313
100003494	chr7:100003494:A:G	2.18955e-09	-2.11916e-10	-1.08051	4.26156e-08	-2.11916e-10	-1.05192	1.32827e-07	-2.11916e-10	-1.00049
100004356	chr7:100004356:CTG:C	6.36997e-10	-1.47543	-0.839766	1.82442e-08	-1.08634	-0.813953	3.63318e-07	1.045	-1.03927
100004399	chr7:100004399:C:T	6.51577e-10	-1.48887	-0.803699	1.12634e-08	-1.60083	-0.781749	1.42893e-07	-0.0124345	-0.915013
100004460	chr7:100004460:C:T	1.8487e-09	-2.11916e-10	-1.24972	3.50075e-08	-2.11916e-10	-1.24858	1.04424e-07	-2.11916e-10	-1.24109
100004568	chr7:100004568:C:T	1.0885e-08	1.6698	-1.14661	8.54137e-07	3.09735	-1.1514	1.07969e-07	-0.127403	-1.0803
100005787	chr7:100005787:C:T	2.16669e-09	-2.11916e-10	-1.091	4.17406e-08	-2.11916e-10	-1.07267	1.31046e-07	-2.11916e-10	-1.01399
100005951	chr7:100005951:A:G	2.24368e-09	-2.11916e-10	-1.05609	4.25162e-08	-2.11916e-10	-1.05426	1.3055e-07	-2.11916e-10	-1.01779
100006524	chr7:100006524:A:T	3.24514e-09	-2.11916e-10	-0.687047	6.20147e-08	-2.11916e-10	-0.676769	1.44752e-07	-2.11916e-10	-0.914524
100007505	chr7:100007505:G:C	1.85345e-09	-2.11916e-10	-1.24716	3.52655e-08	-2.11916e-10	-1.24124	1.03706e-07	-2.11916e-10	-1.24799
100007730	chr7:100007730:G:A	2.32805e-09	0.224549	-1.24372	7.18142e-07	2.9827	-1.21017	3.85718e-08	-1.01113	-1.22589
100007746	chr7:100007746:G:A	3.58435e-10	-1.66726	-1.22296	6.74503e-09	-1.66251	-1.23283	1.73428e-08	-1.87886	-1.15751
100007837	chr7:100007837:G:A	4.3161e-09	-2.11916e-10	-0.401854	8.03522e-08	-2.11916e-10	-0.417721	2.6633e-07	-2.11916e-10	-0.304809
100007965	chr7:100007965:G:A	3.76851e-10	-1.62722	-1.21289	1.59754e-08	-0.822274	-1.21082	2.56183e-07	0.86643	-1.21008
100008001	chr7:100008001:T:G	1.96371e-09	-2.11916e-10	-1.18937	3.66106e-08	-2.11916e-10	-1.2038	1.23628e-07	-2.11916e-10	-1.07227
100008155	chr7:100008155:C:T	2.29425e-09	-2.11916e-10	-1.0338	4.1375e-08	-2.11916e-10	-1.08146	1.64702e-07	-2.11916e-10	-0.785406
100008238	chr7:100008238:T:C	3.85697e-10	-1.62434	-1.19256	1.64791e-08	-0.808596	-1.19345	2.7088e-07	0.906061	-1.19393
100008243	chr7:100008243:CTG:C	3.7487e-10	-1.63158	-1.2138	1.5814e-08	-0.831502	-1.21174	2.52151e-07	0.851443	-1.21096
100008513	chr7:100008513:A:AG	1.07535e-09	-1.18632	-0.605241	1.05828e-08	-1.81689	-0.628029	3.72679e-08	-1.73582	-0.53559
100008636	chr7:100008636:G:A	8.60445e-10	-0.919958	-1.09455	3.92374e-07	2.21935	-1.05128	5.40603e-08	-0.791788	-1.10766
100009001	chr7:100009001:G:C	1.85697e-09	-2.11916e-10	-1.24526	3.53767e-08	-2.11916e-10	-1.23809	1.03586e-07	-2.11916e-10	-1.24914
100009270	chr7:100009270:A:C	1.278e-09	-1.61891	-2.80088e-10	4.77412e-08	-0.938345	-2.80088e-10	1.14865e-07	-1.14579	-2.80088e-10
100009595	chr7:100009595:G:A	2.54919e-09	-2.11916e-10	-0.928429	4.9366e-08	-2.11916e-10	-0.904879	1.31252e-07	-2.11916e-10	-1.01243
100010123	chr7:100010123:G:A	2.18342e-09	-2.11916e-10	-1.08331	4.13768e-08	-2.11916e-10	-1.08142	1.26659e-07	-2.11916e-10	-1.04805
100010406	chr7:100010406:A:G	6.17769e-10	-1.18648	-1.15937	2.15223e-08	-0.602061	-1.13299	6.46939e-07	1.80328	-1.22057
100010481	chr7:100010481:C:T	2.68417e-09	-2.11916e-10	-0.876832	5.25025e-08	-2.11916e-10	-0.84328	1.29561e-07	-2.11916e-10	-1.02539
100010840	chr7:100010840:C:T	3.24505e-09	-2.11916e-10	-0.687075	6.21136e-08	-2.11916e-10	-0.675175	1.70634e-07	-2.11916e-10	-0.750022
100012188	chr7:100012188:G:A	2.93814e-09	-2.11916e-10	-0.786429	5.52553e-08	-2.11916e-10	-0.792176	1.71842e-07	-2.11916e-10	-0.742969
100012504	chr7:100012504:G:A	3.33755e-10	-1.72627	-1.23528	6.36308e-09	-1.72424	-1.22939	1.81537e-08	-1.86397	-1.12671
100013219	chr7:100013219:A:G	3.8321e-09	-2.11916e-10	-0.520792	7.68704e-08	-2.11916e-10	-0.46202	1.71807e-07	-2.11916e-10	-0.743172
100014299	chr7:100014299:T:C	4.07334e-10	-1.87812	-0.884201	1.01878e-08	-1.61621	-0.866738	3.17241e-08	-1.40979	-1.02268
100014782	chr7:100014782:G:T	3.70871e-10	-1.64045	-1.21566	1.5412e-08	-0.855294	-1.2137	2.42161e-07	0.813102	-1.21304
100015584	chr7:100015584:C:T	2.20113e-09	-2.11916e-10	-1.07523	4.24496e-08	-2.11916e-10	-1.05582	1.35244e-07	-2.11916e-10	-0.982463
100015844	chr7:100015844:AAG:A	2.81132e-09	-2.11916e-10	-0.83055	5.28709e-08	-2.11916e-10	-0.836287	1.63955e-07	-2.11916e-10	-0.789949
100016307	chr7:100016307:G:A	2.08063e-09	-2.11916e-10	-1.13153	3.99857e-08	-2.11916e-10	-1.11562	1.2465e-07	-2.11916e-10	-1.06404
100016407	chr7:100016407:A:G	2.26858e-09	-2.11916e-10	-1.04505	4.09695e-08	-2.11916e-10	-1.09131	1.61971e-07	-2.11916e-10	-0.802125
100016690	chr7:100016690:G:A	3.76963e-10	-1.62474	-1.21507	1.59422e-08	-0.82193	-1.21324	2.57101e-07	0.873322	-1.2134
100017147	chr7:100017147:T:C	8.85686e-10	-0.872071	-1.11353	4.23522e-07	2.31738	-1.07292	5.60179e-08	-0.738525	-1.12535
100017228	chr7:100017228:T:A	6.05135e-10	-1.71278	-0.653731	1.12072e-08	-1.70012	-0.687463	1.62705e-08	-1.87697	-1.22322
100017321	chr7:100017321:C:G	2.28077e-09	-2.11916e-10	-1.03969	4.11635e-08	-2.11916e-10	-1.08659	1.63236e-07	-2.11916e-10	-0.794346
100017767	chr7:100017767:A:G	1.93453e-09	-2.11916e-10	-1.20434	3.58608e-08	-2.11916e-10	-1.22449	1.08465e-07	-2.11916e-10	-1.20312
100018578	chr7:100018578:C:G	2.73237e-09	-2.11916e-10	-0.859037	5.14099e-08	-2.11916e-10	-0.86431	1.59185e-07	-2.11916e-10	-0.819474
100018920	chr7:100018920:CT:C	2.81754e-09	-2.11916e-10	-0.828341	5.38534e-08	-2.11916e-10	-0.817874	1.49526e-07	-2.11916e-10	-0.882071
100019125	chr7:100019125:C:T	1.24708e-09	-1.6434	-2.80088e-10	2.05081e-08	-1.78332	-2.80088e-10	1.38047e-07	-0.96195	-2.80088e-10
100019444	chr7:100019444:G:A	7.2282e-10	-1.14261	-1.04619	2.5424e-08	-0.553943	-1.0145	7.97918e-07	1.95227	-1.15981
100019633	chr7:100019633:A:G	2.28935e-09	-2.11916e-10	-1.03594	4.13025e-08	-2.11916e-10	-1.08322	1.64168e-07	-2.11916e-10	-0.788652
100020821	chr7:100020821:A:T	1.87415e-09	-2.11916e-10	-1.23605	3.5107e-08	-2.11916e-10	-1.24574	1.04989e-07	-2.11916e-10	-1.23569
100021917	chr7:100021917:T:A	1.25316e-09	-0.705729	-0.932809	9.80232e-09	-1.62203	-0.899496	2.08969e-08	-1.65927	-1.19067
100022532	chr7:100022532:T:C	3.79554e-09	-0.530378	-2.80088e-10	2.75969e-08	-1.48644	-2.80088e-10	1.50332e-07	-0.876696	-2.80088e-10
100022654	chr7:100022654:G:C	9.06424e-10	-1.03555	-0.926901	3.25704e-08	-0.393782	-0.926954	1.01875e-06	1.93554	-0.898748
100022931	chr7:100022931:G:A	7.56599e-10	-1.09597	-1.04716	2.70896e-08	-0.489346	-1.01564	8.82617e-07	2.05291	-1.15956
100023114	chr7:100023114:G:A	2.57052e-09	-2.11916e-10	-0.920098	4.86822e-08	-2.11916e-10	-0.918826	1.36854e-07	-2.11916e-10	-0.970629
100023136	chr7:100023136:G:A	6.05976e-10	-1.16488	-1.20024	2.0734e-08	-0.59154	-1.18083	6.71312e-07	1.86172	-1.24203
100023371	chr7:100023371:T:C	9.86513e-10	-1.87778	-2.80088e-10	1.86388e-08	-1.87889	-2.80088e-10	6.59691e-08	-1.70036	-2.80088e-10
100025502	chr7:100025502:A:T	3.18639e-09	-2.11916e-10	-0.705316	6.09858e-08	-2.11916e-10	-0.693499	1.42845e-07	-2.11916e-10	-0.927786
100025686	chr7:100025686:C:T	3.3695e-10	-1.87595	-1.07607	1.02864e-08	-1.38702	-1.0863	5.0866e-08	-1.24254	-0.717809
100025819	chr7:100025819:C:T	6.72811e-10	-1.07113	-1.18937	4.29693e-08	0.153254	-1.19691	1.50183e-07	0.366612	-1.2443
100027228	chr7:100027228:G:A	2.98897e-09	-2.11916e-10	-0.769275	5.62526e-08	-2.11916e-10	-0.774287	1.74925e-07	-2.11916e-10	-0.725186
100027418	chr7:100027418:G:A	2.99588e-09	-2.11916e-10	-0.766966	5.6385e-08	-2.11916e-10	-0.771937	1.7538e-07	-2.11916e-10	-0.722591
100027492	chr7:100027492:T:C	2.06435e-09	-2.11916e-10	-1.13939	3.8963e-08	-2.11916e-10	-1.14153	1.07093e-07	-2.11916e-10	-1.21585
100027576	chr7:100027576:G:A	6.83699e-10	-0.999886	-1.24456	4.47162e-08	0.242838	-1.24664	2.22716e-07	0.629198	-1.11284
100028173	chr7:100028173:T:G	3.27669e-10	-1.72993	-1.25002	1.22121e-08	-1.05397	-1.24774	2.14338e-07	0.703108	-1.2251
100028182	chr7:100028182:G:A	1.8594e-09	-2.11916e-10	-1.24395	3.55289e-08	-2.11916e-10	-1.23379	1.05054e-07	-2.11916e-10	-1.23507
100028412	chr7:100028412:A:G	3.24319e-10	-1.74111	-1.24912	1.18488e-08	-1.08207	-1.24984	2.08125e-07	0.660492	-1.2119
100028672	chr7:100028672:T:C	5.48294e-10	-1.22824	-1.23691	3.07607e-08	-0.137619	-1.24028	1.55127e-07	0.235545	-1.08084
100029637	chr7:100029637:G:C	9.86943e-10	-1.87735	-2.80088e-10	2.05474e-08	-1.7814	-2.80088e-10	5.88249e-08	-1.81498	-2.80088e-10
100030109	chr7:100030109:T:A	1.98242e-09	-2.11916e-10	-1.17989	3.72233e-08	-2.11916e-10	-1.1872	1.18817e-07	-2.11916e-10	-1.11196
100031459	chr7:100031459:G:A	3.38271e-09	-2.11916e-10	-0.645526	6.28219e-08	-2.11916e-10	-0.663836	1.47658e-07	-2.11916e-10	-0.894648
100031857	chr7:100031857:G:A	5.7579e-10	-1.18613	-1.23008	3.3666e-08	-0.0533252	-1.23433	1.70597e-07	0.308099	-1.05834
100032012	chr7:100032012:G:A	1.89391e-09	-2.11916e-10	-1.22556	3.58579e-08	-2.11916e-10	-1.22458	1.04438e-07	-2.11916e-10	-1.24095
100032503	chr7:100032503:C:A	3.20825e-09	-2.11916e-10	-0.698478	6.31808e-08	-2.11916e-10	-0.65814	2.11283e-07	-2.11916e-10	-0.536344
100032719	chr7:100032719:C:T	3.67042e-10	-1.6326	-1.23388	6.95433e-09	-1.62555	-1.23922	1.75193e-08	-1.87846	-1.14778
100032779	chr7:100032779:C:T	1.20604e-09	-1.67686	-2.80088e-10	1.87872e-08	-1.87096	-2.80088e-10	1.31279e-07	-1.01222	-2.80088e-10
100032825	chr7:100032825:G:T	2.84011e-09	-2.11916e-10	-0.820361	5.34415e-08	-2.11916e-10	-0.825554	1.65674e-07	-2.11916e-10	-0.779524
100032956	chr7:100032956:C:T	1.3516e-09	-0.551981	-1.01094	9.7171e-09	-1.54846	-0.981792	2.17061e-08	-1.59008	-1.22187
100034286	chr7:100034286:C:A	4.39183e-09	-2.11916e-10	-0.384458	8.1749e-08	-2.11916e-10	-0.400487	2.71267e-07	-2.11916e-10	-0.286442
100034575	chr7:100034575:G:C	2.59129e-09	-2.11916e-10	-0.912051	5.17068e-08	-2.11916e-10	-0.858551	1.26666e-07	-2.11916e-10	-1.04799
100034677	chr7:100034677:C:T	1.11311e-09	-1.75705	-2.80088e-10	1.87932e-08	-1.87065	-2.80088e-10	5.72122e-08	-1.84278	-2.80088e-10
100035133	chr7:100035133:A:G	1.1732e-09	-1.70447	-2.80088e-10	2.2225e-08	-1.70292	-2.80088e-10	5.61274e-08	-1.86192	-2.80088e-10
100035209	chr7:100035209:T:C	2.3075e-09	-2.11916e-10	-1.02804	4.41273e-08	-2.11916e-10	-1.01706	1.38097e-07	-2.11916e-10	-0.961585
100035359	chr7:100035359:T:C	3.97375e-09	0.756293	-1.24079	1.37757e-08	-0.933016	-1.24822	2.21112e-08	-1.61983	-1.17363
100035762	chr7:100035762:T:G	2.49843e-09	0.108968	-1.05751	9.89526e-09	-1.43749	-1.07459	5.43869e-08	-1.25005	-0.643374
100035959	chr7:100035959:G:A	1.63798e-09	-1.37074	-2.80088e-10	9.75406e-08	-0.223872	-2.80088e-10	2.16709e-07	-0.51099	-2.80088e-10
100036110	chr7:100036110:G:A	4.58409e-09	0.794551	-1.13617	1.05605e-07	1.00851	-1.15294	3.50585e-07	1.17709	-1.20703
100036576	chr7:100036576:G:A	1.84813e-09	-2.11916e-10	-1.25003	3.49581e-08	-2.11916e-10	-1.24999	1.0424e-07	-2.11916e-10	-1.24285
100036674	chr7:100036674:C:T	3.2615e-09	-2.11916e-10	-0.682016	6.35613e-08	-2.11916e-10	-0.652135	1.72145e-07	-2.11916e-10	-0.741206
100036854	chr7:100036854:A:C	1.9876e-09	-2.11916e-10	-1.17728	3.71838e-08	-2.11916e-10	-1.18827	1.18418e-07	-2.11916e-10	-1.11532
100036934	chr7:100036934:C:A	3.25394e-09	-2.11916e-10	-0.684339	6.40942e-08	-2.11916e-10	-0.643786	2.14557e-07	-2.11916e-10	-0.520967
100037047	chr7:100037047:T:C	3.26128e-09	-2.11916e-10	-0.682085	6.42405e-08	-2.11916e-10	-0.641507	2.15117e-07	-2.11916e-10	-0.518363
100037523	chr7:100037523:G:A	1.87786e-09	-2.11916e-10	-1.23407	3.59482e-08	-2.11916e-10	-1.22206	1.03574e-07	-2.11916e-10	-1.24926
100037731	chr7:100037731:A:G	2.05542e-09	-2.11916e-10	-1.14373	3.87586e-08	-2.11916e-10	-1.14679	1.05124e-07	-2.11916e-10	-1.2344
100041532	chr7:100041532:TAGTC:T	2.09753e-09	-2.11916e-10	-1.12345	3.95882e-08	-2.11916e-10	-1.12561	1.08092e-07	-2.11916e-10	-1.20656
100041564	chr7:100041564:G:A	2.68718e-09	-0.875711	-2.80088e-10	1.88489e-08	-1.86769	-2.80088e-10	5.5377e-08	-1.87538	-2.80088e-10
100041822	chr7:100041822:T:C	4.73205e-09	0.929597	-1.23944	1.13936e-07	1.17535	-1.24386	3.68185e-07	1.26742	-1.24837
100042202	chr7:100042202:C:T	1.2362e-09	-1.65216	-2.80088e-10	2.04547e-08	-1.78593	-2.80088e-10	1.34888e-07	-0.9851	-2.80088e-10
100042692	chr7:100042692:T:C	3.20385e-09	-2.11916e-10	-0.699852	6.30671e-08	-2.11916e-10	-0.659941	2.10915e-07	-2.11916e-10	-0.53809
100042947	chr7:100042947:G:A	2.21444e-09	-2.11916e-10	-1.06921	4.32377e-08	-2.11916e-10	-1.03743	1.54473e-07	-2.11916e-10	-0.849525
100043546	chr7:100043546:T:A	3.02554e-09	-2.11916e-10	-0.757115	5.78705e-08	-2.11916e-10	-0.745933	1.37325e-07	-2.11916e-10	-0.967197
100045122	chr7:100045122:A:G	1.00501e-09	-1.20507	-0.654137	3.63649e-08	-0.55417	-0.656368	1.03993e-06	1.68331	-0.625945
100045232	chr7:100045232:C:G	1.9413e-09	-2.11916e-10	-1.20085	3.69822e-08	-2.11916e-10	-1.1937	1.0548e-07	-2.11916e-10	-1.23102
100045258	chr7:100045258:T:C	1.06778e-09	-0.863079	-0.935541	1.41578e-08	-1.26435	-0.889526	3.59094e-08	-1.84822	-0.460327
100045926	chr7:100045926:G:A	1.6263e-08	-2.11916e-10	0.92469	3.29768e-07	-2.11916e-10	0.994248	1.06418e-06	-2.11916e-10	1.08042
100045981	chr7:100045981:G:A	2.18797e-09	-2.11916e-10	-1.08123	4.12804e-08	-2.11916e-10	-1.08375	1.1091e-07	-2.11916e-10	-1.18083
100046277	chr7:100046277:G:A	1.9718e-09	-2.11916e-10	-1.18526	3.76015e-08	-2.11916e-10	-1.1771	1.06556e-07	-2.11916e-10	-1.22088
100046702	chr7:100046702:C:T	1.85534e-09	-2.11916e-10	-1.24614	3.5184e-08	-2.11916e-10	-1.24355	1.04394e-07	-2.11916e-10	-1.24138
100046811	chr7:100046811:T:C	3.05216e-09	-2.11916e-10	-0.748354	6.49622e-08	-2.11916e-10	-0.630334	1.90239e-07	-2.11916e-10	-0.641261
100047562	chr7:100047562:T:G	2.08866e-09	-2.11916e-10	-1.12768	4.01427e-08	-2.11916e-10	-1.1117	1.25208e-07	-2.11916e-10	-1.05957
100048610	chr7:100048610:CTAT:C	1.57794e-09	-0.174378	-1.23371	1.05471e-08	-1.22972	-1.21857	2.10882e-08	-1.81482	-1.02601
100048736	chr7:100048736:C:T	3.08264e-09	-2.11916e-10	-0.738417	6.56949e-08	-2.11916e-10	-0.61912	1.92487e-07	-2.11916e-10	-0.629517
100049578	chr7:100049578:A:G	1.84862e-09	-2.11916e-10	-1.24977	3.50315e-08	-2.11916e-10	-1.24789	1.06011e-07	-2.11916e-10	-1.226
100049929	chr7:100049929:C:T	3.15829e-09	-2.11916e-10	-0.714174	6.21876e-08	-2.11916e-10	-0.673985	2.07085e-07	-2.11916e-10	-0.556412
100050644	chr7:100050644:A:G	4.02636e-09	0.764257	-1.2356	9.27694e-08	0.967168	-1.24119	2.9587e-07	1.04726	-1.24688
100050957	chr7:100050957:C:T	2.94797e-09	-2.11916e-10	-0.783089	5.9152e-08	-2.11916e-10	-0.724029	1.44253e-07	-2.11916e-10	-0.917972
100050983	chr7:100050983:G:A	7.99146e-10	-1.0825	-1.00591	1.13272e-08	-1.41118	-0.965756	3.10932e-08	-1.871	-0.581558
100051480	chr7:100051480:G:C	2.37471e-09	-2.11916e-10	-0.999329	4.46319e-08	-2.11916e-10	-1.00569	1.13078e-07	-2.11916e-10	-1.16146
100052429	chr7:100052429:T:TA	2.30414e-09	-2.11916e-10	-1.0295	4.45145e-08	-2.11916e-10	-1.00832	1.18747e-07	-2.11916e-10	-1.11255
100052443	chr7:100052443:A:T	2.35017e-09	0.225794	-1.23551	5.04445e-08	0.357721	-1.24099	1.61918e-07	0.443661	-1.24611
100052694	chr7:100052694:T:C	9.26233e-10	-0.923151	-1.01768	1.29258e-08	-1.26744	-0.977475	3.17053e-08	-1.84493	-0.588128
100052779	chr7:100052779:GCC:G	5.66831e-10	-1.50459	-0.927307	1.73625e-08	-1.06419	-0.885642	3.72575e-07	1.09548	-1.06459
100052806	chr7:100052806:C:T	5.0893e-10	-1.52578	-1.01387	1.5356e-08	-1.09383	-0.978803	3.293e-07	1.03133	-1.12391
100052832	chr7:100052832:G:A	1.87943e-09	-2.11916e-10	-1.23323	3.5516e-08	-2.11916e-10	-1.23416	1.03924e-07	-2.11916e-10	-1.24589
100053303	chr7:100053303:C:T	3.47899e-09	-2.11916e-10	-0.617462	6.86878e-08	-2.11916e-10	-0.574569	2.30102e-07	-2.11916e-10	-0.451021
100053345	chr7:100053345:T:TG	1.17214e-09	-1.70537	-2.80088e-10	1.86574e-08	-1.8779	-2.80088e-10	1.3149e-07	-1.01062	-2.80088e-10
100053744	chr7:100053744:C:G	1.12992e-09	-0.851422	-0.890633	1.52221e-08	-1.24064	-0.840753	3.92203e-08	-1.84273	-0.37762
100053760	chr7:100053760:A:G	1.07278e-09	-0.872065	-0.921891	1.45021e-08	-1.25579	-0.874054	3.717e-08	-1.84632	-0.427724
100054196	chr7:100054196:T:A	1.54227e-08	-2.11916e-10	0.871635	3.12527e-07	-2.11916e-10	0.940549	1.00809e-06	-2.11916e-10	1.02627
100055507	chr7:100055507:C:T	1.85865e-09	-2.11916e-10	-1.24435	3.51033e-08	-2.11916e-10	-1.24584	1.03897e-07	-2.11916e-10	-1.24615
100055724	chr7:100055724:T:G	1.93556e-09	-2.11916e-10	-1.20381	3.68681e-08	-2.11916e-10	-1.19679	1.05266e-07	-2.11916e-10	-1.23305
100055942	chr7:100055942:C:T	1.86604e-09	-2.11916e-10	-1.24039	3.52788e-08	-2.11916e-10	-1.24086	1.03563e-07	-2.11916e-10	-1.24937
100056515	chr7:100056515:A:G	3.25775e-09	-2.11916e-10	-0.683169	6.34969e-08	-2.11916e-10	-0.65315	1.71977e-07	-2.11916e-10	-0.742181
100056977	chr7:100056977:A:G	1.05007e-09	-0.893788	-0.921555	1.38929e-08	-1.29784	-0.874927	3.63967e-08	-1.85462	-0.440452
100057066	chr7:100057066:G:A	9.20538e-10	-0.95925	-0.987752	1.26685e-08	-1.31964	-0.945384	3.29233e-08	-1.85524	-0.540123
100057970	chr7:100057970:T:C	1.87379e-09	-2.11916e-10	-1.23624	3.53618e-08	-2.11916e-10	-1.23851	1.0354e-07	-2.11916e-10	-1.24958
100058274	chr7:100058274:A:G	6.41233e-10	-1.27792	-1.03065	2.31432e-08	-0.664481	-0.997959	6.72144e-07	1.76335	-1.14242
100058940	chr7:100058940:C:G	2.06726e-09	-1.13798	-2.80088e-10	1.89285e-08	-1.86347	-2.80088e-10	5.60521e-08	-1.86326	-2.80088e-10
100059133	chr7:100059133:A:G	3.06266e-09	-2.11916e-10	-0.744922	5.85823e-08	-2.11916e-10	-0.733708	1.38555e-07	-2.11916e-10	-0.958279
100059304	chr7:100059304:A:G	1.09353e-09	-1.15675	-0.618048	4.04263e-08	-0.48445	-0.620208	1.2155e-06	1.801	-0.587627
100059419	chr7:100059419:G:GA	3.72458e-08	1.75333	-2.80088e-10	4.08337e-08	-1.09463	-2.80088e-10	3.28147e-07	-0.0960829	-2.80088e-10
100059673	chr7:100059673:C:T	2.91793e-09	-2.11916e-10	-0.79333	5.57853e-08	-2.11916e-10	-0.782631	1.33648e-07	-2.11916e-10	-0.994338
100059794	chr7:100059794:C:G	1.99959e-09	-2.11916e-10	-1.17126	3.77681e-08	-2.11916e-10	-1.17268	1.16619e-07	-2.11916e-10	-1.13063
100061172	chr7:100061172:TA:T	1.91676e-09	-2.11916e-10	-1.21357	3.62126e-08	-2.11916e-10	-1.21473	1.05196e-07	-2.11916e-10	-1.23372
100062361	chr7:100062361:C:T	1.85549e-09	-2.11916e-10	-1.24606	3.50155e-08	-2.11916e-10	-1.24835	1.04018e-07	-2.11916e-10	-1.24498
100062451	chr7:100062451:C:T	1.20593e-08	0.625628	-2.80088e-10	5.71211e-08	-0.758967	-2.80088e-10	2.38429e-07	-0.415471	-2.80088e-10
100062525	chr7:100062525:G:A	1.06969e-09	-0.88414	-0.912694	1.42397e-08	-1.2836	-0.864513	3.74558e-08	-1.85157	-0.41481
100063288	chr7:100063288:G:A	2.1341e-09	-2.11916e-10	-1.10616	3.97514e-08	-2.11916e-10	-1.1215	1.37678e-07	-2.11916e-10	-0.96463
100065110	chr7:100065110:C:T	1.73374e-09	-1.31392	-2.80088e-10	6.61416e-08	-0.612343	-2.80088e-10	6.81294e-08	-1.66814	-2.80088e-10
100065123	chr7:100065123:C:CTT	1.95943e-09	-0.187977	-1.00357	1.23447e-08	-1.24798	-1.04293	1.6924e-08	-1.81078	-1.25003
100065499	chr7:100065499:G:C	1.93679e-09	-2.11916e-10	-1.20317	3.6915e-08	-2.11916e-10	-1.19552	1.05211e-07	-2.11916e-10	-1.23358
100065709	chr7:100065709:C:A	1.86973e-09	-2.11916e-10	-1.23841	3.53527e-08	-2.11916e-10	-1.23876	1.06581e-07	-2.11916e-10	-1.22064
100065747	chr7:100065747:A:G	9.94809e-10	-1.30513	-0.564282	1.06193e-08	-1.86365	-0.57781	3.62211e-08	-1.80805	-0.491853
100066458	chr7:100066458:G:A	2.73026e-09	-2.11916e-10	-0.859808	5.23344e-08	-2.11916e-10	-0.846487	1.5964e-07	-2.11916e-10	-0.816623
100066562	chr7:100066562:T:A	2.35507e-09	-2.11916e-10	-1.00763	4.55645e-08	-2.11916e-10	-0.985012	1.20719e-07	-2.11916e-10	-1.09608
100066626	chr7:100066626:A:C	1.22431e-08	0.640759	-2.80088e-10	1.19011e-06	2.27766	-2.80088e-10	3.06578e-06	2.13851	-2.80088e-10
100066746	chr7:100066746:A:G	2.68544e-09	-2.11916e-10	-0.87636	4.90986e-08	-2.11916e-10	-0.910309	1.44295e-07	-2.11916e-10	-0.917684
100067465	chr7:100067465:T:C	2.67825e-09	-2.11916e-10	-0.87904	4.74378e-08	-2.11916e-10	-0.94472	1.99079e-07	-2.11916e-10	-0.595841
100067533	chr7:100067533:T:C	2.18579e-09	-1.2468	0.164572	2.29418e-08	-1.85292	0.181741	9.29245e-08	-1.79659	0.43883
100067670	chr7:100067670:G:A	3.78307e-09	-2.11916e-10	-0.53367	7.49221e-08	-2.11916e-10	-0.487691	2.53386e-07	-2.11916e-10	-0.354628
100068175	chr7:100068175:C:T	1.55459e-09	-0.334653	-1.08834	7.54195e-09	-1.72584	-1.05782	2.8599e-08	-1.87794	-0.658236
100068553	chr7:100068553:A:G	4.99555e-09	-2.11916e-10	-0.255657	1.00787e-07	-2.11916e-10	-0.191135	2.14507e-07	-2.11916e-10	-0.521201
100069018	chr7:100069018:G:C	1.06848e-09	-0.868398	-0.929569	1.41844e-08	-1.26826	-0.883737	3.62485e-08	-1.84765	-0.451501
100070763	chr7:100070763:G:A	6.59129e-09	0.0215436	-2.80088e-10	3.90891e-08	-1.1383	-2.80088e-10	9.84746e-08	-1.29975	-2.80088e-10
100072179	chr7:100072179:A:G	7.03182e-09	1.31071	-1.22447	3.11368e-06	4.4879	-1.24848	8.10778e-08	-0.390596	-1.10354
100072482	chr7:100072482:G:T	1.09197e-09	-0.896236	-0.879985	1.4659e-08	-1.28962	-0.829467	3.95628e-08	-1.85213	-0.35952
100073252	chr7:100073252:G:C	4.01869e-09	0.772608	-1.24586	9.43598e-08	0.99144	-1.24847	3.02997e-07	1.07421	-1.25003
100073309	chr7:100073309:T:C	6.6492e-10	-1.18538	-1.08691	2.9149e-08	-0.368467	-1.06325	5.79256e-07	1.62547	-1.15327
100073855	chr7:100073855:C:T	1.86114e-09	-2.11916e-10	-1.24302	3.51954e-08	-2.11916e-10	-1.24322	1.05759e-07	-2.11916e-10	-1.22838
100074195	chr7:100074195:C:G	2.64443e-09	-2.11916e-10	-0.89175	4.68953e-08	-2.11916e-10	-0.956223	1.95733e-07	-2.11916e-10	-0.612795
100074330	chr7:100074330:A:G	2.49702e-09	-2.11916e-10	-0.949106	4.63148e-08	-2.11916e-10	-0.968678	1.19791e-07	-2.11916e-10	-1.1038
100074922	chr7:100074922:C:T	2.10913e-09	-1.11793	-2.80088e-10	1.9831e-08	-1.81689	-2.80088e-10	6.39006e-08	-1.73221	-2.80088e-10
100075317	chr7:100075317:C:A	4.33381e-09	-2.11916e-10	-0.397759	7.44032e-08	-2.11916e-10	-0.494641	1.97035e-07	-2.11916e-10	-0.606161
100075318	chr7:100075318:C:CA	2.61171e-09	-2.11916e-10	-0.9042	4.63734e-08	-2.11916e-10	-0.967415	1.92541e-07	-2.11916e-10	-0.629234
100075736	chr7:100075736:A:C	1.12067e-09	-0.874433	-0.875848	1.49848e-08	-1.27221	-0.824896	3.99886e-08	-1.84825	-0.352695
100076118	chr7:100076118:G:A	2.04754e-09	-2.11916e-10	-1.14757	3.7462e-08	-2.11916e-10	-1.18081	1.14958e-07	-2.11916e-10	-1.14498
100076647	chr7:100076647:A:G	1.17455e-09	-1.70332	-2.80088e-10	3.94334e-08	-1.12953	-2.80088e-10	8.98703e-08	-1.39118	-2.80088e-10
100076663	chr7:100076663:G:A	1.74915e-09	-0.0660847	-1.23899	1.12379e-08	-1.15844	-1.22641	2.11695e-08	-1.79149	-1.0455
100076766	chr7:100076766:C:T	3.13931e-09	-2.11916e-10	-0.720202	5.7401e-08	-2.11916e-10	-0.754078	2.07093e-07	-2.11916e-10	-0.556374
100076932	chr7:100076932:A:G	2.93443e-09	-0.787691	-2.80088e-10	2.35762e-08	-1.6439	-2.80088e-10	1.1217e-07	-1.16953	-2.80088e-10
100076939	chr7:100076939:C:T	1.01768e-09	-1.84668	-2.80088e-10	1.87573e-08	-1.87256	-2.80088e-10	5.52095e-08	-1.87841	-2.80088e-10
100076965	chr7:100076965:G:A	3.00569e-09	-2.11916e-10	-0.763698	5.74042e-08	-2.11916e-10	-0.754023	1.3691e-07	-2.11916e-10	-0.970218
100077247	chr7:100077247:C:A	3.30091e-09	0.209683	-0.879689	1.3266e-08	-1.36534	-0.853595	3.46161e-08	-1.19433	-1.1509
100077506	chr7:100077506:TA:T	1.01485e-09	-1.27369	-0.57577	1.05578e-08	-1.85806	-0.589208	3.62208e-08	-1.79602	-0.503887
100077935	chr7:100077935:A:G	3.63845e-09	0.668601	-1.24125	8.5018e-08	0.884055	-1.24533	2.71474e-07	0.963522	-1.2492
100078723	chr7:100078723:C:T	3.17277e-09	-0.20977	-0.49983	2.19758e-06	3.28983	-0.398862	1.0342e-07	-0.434226	-0.816517
100080024	chr7:100080024:A:G	2.13048e-09	-2.11916e-10	-1.10786	4.0734e-08	-2.11916e-10	-1.09708	1.13441e-07	-2.11916e-10	-1.15826
100080294	chr7:100080294:T:A	8.95586e-10	-1.18458	-0.789899	3.24935e-08	-0.529966	-0.793133	9.49371e-07	1.72646	-0.760204
100080868	chr7:100080868:A:G	1.22638e-09	-0.903394	-0.756744	1.70465e-08	-1.29829	-0.669906	5.08366e-08	-1.85192	-0.109007
100080999	chr7:100080999:A:C	1.3838e-09	-0.336026	-1.20334	5.86406e-07	2.78242	-1.21255	7.51971e-08	-0.349365	-1.22007
100081293	chr7:100081293:G:A	2.1142e-09	-2.11916e-10	-1.11553	3.97804e-08	-2.11916e-10	-1.12077	1.0637e-07	-2.11916e-10	-1.22262
100081672	chr7:100081672:C:T	3.58101e-09	-0.588559	-2.80088e-10	1.98819e-08	-1.81433	-2.80088e-10	7.07704e-08	-1.6301	-2.80088e-10
100081974	chr7:100081974:C:T	3.55735e-08	1.70739	-2.80088e-10	3.79009e-08	-1.16917	-2.80088e-10	3.01184e-07	-0.181822	-2.80088e-10
100082097	chr7:100082097:T:C	2.01679e-09	-2.11916e-10	-1.1627	3.80578e-08	-2.11916e-10	-1.16503	1.05833e-07	-2.11916e-10	-1.22768
100082351	chr7:100082351:A:G	1.84981e-09	-2.11916e-10	-1.24912	3.49567e-08	-2.11916e-10	-1.25003	1.06957e-07	-2.11916e-10	-1.21711
100083448	chr7:100083448:C:T	3.15472e-09	-2.11916e-10	-0.715306	6.05688e-08	-2.11916e-10	-0.70036	1.66022e-07	-2.11916e-10	-0.777421
100084403	chr7:100084403:T:C	1.22122e-09	-0.680985	-0.983373	3.99966e-08	-0.0663582	-1.04899	9.32703e-06	3.18791	0.0632163
100084642	chr7:100084642:T:C	1.93619e-09	-2.11916e-10	-1.20348	3.65785e-08	-2.11916e-10	-1.20468	1.05901e-07	-2.11916e-10	-1.22704
100085686	chr7:100085686:G:C	2.2344e-09	-2.11916e-10	-1.06023	4.56563e-08	-2.11916e-10	-0.982998	1.34178e-07	-2.11916e-10	-0.990377
100085696	chr7:100085696:G:A	4.59675e-09	-2.11916e-10	-0.338856	8.32341e-08	-2.11916e-10	-0.382484	2.77728e-07	-2.11916e-10	-0.262902
100086039	chr7:100086039:C:T	1.91141e-09	-1.21637	-2.80088e-10	7.65015e-08	-0.466831	-2.80088e-10	7.35926e-08	-1.591	-2.80088e-10
100086648	chr7:100086648:C:A	1.30757e-09	-1.25193	-0.344105	1.29908e-08	-1.8438	-0.3961	2.32407e-08	-1.80138	-0.942263
100086706	chr7:100086706:A:G	1.35323e-09	-1.56171	-2.80088e-10	2.18567e-08	-1.71963	-2.80088e-10	5.56083e-08	-1.87121	-2.80088e-10
100086871	chr7:100086871:G:C	3.2303e-09	-2.11916e-10	-0.691631	6.17595e-08	-2.11916e-10	-0.680893	1.44557e-07	-2.11916e-10	-0.915868
100086903	chr7:100086903:G:A	1.16229e-09	-1.22119	-0.492616	1.15326e-08	-1.85066	-0.508308	4.01346e-08	-1.77953	-0.41777
100088493	chr7:100088493:G:A	1.08344e-08	1.76256	-1.24405	1.03623e-07	1.08335	-1.24674	6.77121e-07	1.78829	-1.15998
100088859	chr7:100088859:C:T	2.54848e-09	-2.11916e-10	-0.928708	4.59191e-08	-2.11916e-10	-0.97726	1.87575e-07	-2.11916e-10	-0.655365
100089926	chr7:100089926:A:C	3.25074e-09	-2.11916e-10	-0.685323	6.24371e-08	-2.11916e-10	-0.669981	1.70847e-07	-2.11916e-10	-0.748774
100090346	chr7:100090346:T:C	9.4355e-10	-1.27264	-0.649673	9.80274e-09	-1.85846	-0.663019	3.35068e-08	-1.7963	-0.581498
100090521	chr7:100090521:G:A	2.39148e-09	-2.11916e-10	-0.992293	4.43257e-08	-2.11916e-10	-1.01258	1.60873e-07	-2.11916e-10	-0.808931
100091548	chr7:100091548:G:A	2.06085e-09	-2.11916e-10	-1.14109	3.90029e-08	-2.11916e-10	-1.1405	1.19129e-07	-2.11916e-10	-1.10934
100091871	chr7:100091871:G:A	9.0554e-09	0.339156	-2.80088e-10	4.52676e-08	-0.991548	-2.80088e-10	1.10661e-07	-1.18308	-2.80088e-10
100092056	chr7:100092056:C:T	3.76501e-09	-2.11916e-10	-0.538455	7.71401e-08	-2.11916e-10	-0.458518	1.68376e-07	-2.11916e-10	-0.763345
100092226	chr7:100092226:AAAG:A	2.48425e-09	-2.11916e-10	-0.954233	4.48542e-08	-2.11916e-10	-1.00072	1.81251e-07	-2.11916e-10	-0.689659
100092506	chr7:100092506:C:T	9.10399e-10	-1.26495	-0.693127	9.40586e-09	-1.85677	-0.70604	3.20955e-08	-1.79302	-0.627805
100092554	chr7:100092554:T:C	1.8507e-09	-2.11916e-10	-1.24864	3.50658e-08	-2.11916e-10	-1.24691	1.04103e-07	-2.11916e-10	-1.24417
100092644	chr7:100092644:CTA:C	1.84922e-09	-0.0128391	-1.2366	1.15095e-08	-1.1463	-1.21467	2.19384e-08	-1.7884	-1.01291
100093124	chr7:100093124:T:C	9.38794e-10	-1.30107	-0.626294	9.98041e-09	-1.86306	-0.640458	3.39512e-08	-1.80633	-0.558295
100093384	chr7:100093384:C:T	3.46621e-09	-2.11916e-10	-0.621143	6.02105e-08	-2.11916e-10	-0.706293	2.76377e-07	-2.11916e-10	-0.267777
100094117	chr7:100094117:G:A	1.29043e-08	1.92293	-1.22957	1.28728e-07	1.28828	-1.23472	8.4088e-07	2.04238	-1.19748
100094381	chr7:100094381:G:A	3.9225e-09	-2.11916e-10	-0.497476	7.11672e-08	-2.11916e-10	-0.539109	2.69741e-07	-2.11916e-10	-0.292082
100094540	chr7:100094540:A:C	1.00275e-09	-1.23496	-0.626504	1.0101e-08	-1.85084	-0.640668	3.47888e-08	-1.78176	-0.558491
100094971	chr7:100094971:G:A	6.62963e-10	-1.17397	-1.10127	2.35118e-08	-0.570753	-1.07588	7.44278e-07	1.91205	-1.18918
100095125	chr7:100095125:G:A	9.76804e-10	-1.24806	-0.639614	9.95027e-09	-1.85351	-0.653027	3.41756e-08	-1.78676	-0.571276
100095455	chr7:100095455:G:A	1.99335e-09	0.0198468	-1.19424	1.25686e-08	-1.11776	-1.15517	2.57052e-08	-1.77985	-0.863
100095588	chr7:100095588:C:T	1.86096e-09	-2.11916e-10	-1.24311	3.53303e-08	-2.11916e-10	-1.2394	1.05649e-07	-2.11916e-10	-1.22942
100095714	chr7:100095714:T:C	4.91091e-09	-2.11916e-10	-0.272746	9.74865e-08	-2.11916e-10	-0.224426	3.09334e-07	-2.11916e-10	-0.155124
100095929	chr7:100095929:G:A	9.948e-10	-1.23027	-0.639153	9.99087e-09	-1.84991	-0.65256	3.44273e-08	-1.7799	-0.570793
100095992	chr7:100095992:G:A	3.19786e-09	-2.11916e-10	-0.701724	6.45303e-08	-2.11916e-10	-0.637006	1.54618e-07	-2.11916e-10	-0.848589
100096320	chr7:100096320:A:G	3.26842e-09	-2.11916e-10	-0.679899	6.60605e-08	-2.11916e-10	-0.613569	1.57539e-07	-2.11916e-10	-0.829874
100096802	chr7:100096802:C:CA	1.00232e-09	-1.23738	-0.624511	1.01148e-08	-1.85145	-0.638687	3.48261e-08	-1.78273	-0.556444
100096918	chr7:100096918:G:A	1.55252e-09	-1.45711	0.0327926	1.67427e-08	-1.87889	-0.107283	3.455e-08	-1.85103	-0.496104
100097403	chr7:100097403:G:A	1.56944e-08	0.889099	-2.80088e-10	2.8731e-08	-1.44616	-2.80088e-10	5.7045e-08	-1.8457	-2.80088e-10
100097508	chr7:100097508:G:A	1.06414e-09	-0.91799	-0.884046	9.26944e-09	-1.72811	-0.849308	1.95669e-08	-1.74757	-1.16813
100098910	chr7:100098910:AAC:A	2.13767e-09	-2.11916e-10	-1.10449	3.98299e-08	-2.11916e-10	-1.11952	1.38046e-07	-2.11916e-10	-0.961959
100099174	chr7:100099174:T:C	1.28383e-09	-0.617696	-0.996659	4.29527e-08	0.0161771	-1.06022	1.01146e-05	3.30232	0.0298806
100099946	chr7:100099946:G:A	1.84839e-09	-2.11916e-10	-1.24989	3.49594e-08	-2.11916e-10	-1.24995	1.05182e-07	-2.11916e-10	-1.23385
100100834	chr7:100100834:G:C	1.9e-09	-2.11916e-10	-1.22235	3.61586e-08	-2.11916e-10	-1.21623	1.13452e-07	-2.11916e-10	-1.15816
100101167	chr7:100101167:C:G	2.43693e-09	-2.11916e-10	-0.973467	4.3574e-08	-2.11916e-10	-1.02968	1.75346e-07	-2.11916e-10	-0.722782
100101813	chr7:100101813:G:A	2.00216e-09	-0.379613	-0.790367	8.20494e-09	-1.82184	-0.877561	1.59682e-08	-1.87842	-1.24053
100102003	chr7:100102003:T:C	3.95901e-09	0.759328	-1.24754	8.68316e-08	0.902109	-1.24228	2.72484e-07	0.952308	-1.23427
100102378	chr7:100102378:G:GAGA	2.48154e-09	-2.11916e-10	-0.955327	5.16167e-08	-2.11916e-10	-0.860295	1.5144e-07	-2.11916e-10	-0.869353
100102430	chr7:100102430:T:TC	1.98294e-09	-0.138795	-1.04083	1.11696e-06	3.19758	-0.983347	8.75792e-08	-0.332759	-1.08424
100102540	chr7:100102540:A:G	9.889e-10	-1.87537	-2.80088e-10	2.38083e-08	-1.63411	-2.80088e-10	5.99174e-08	-1.79658	-2.80088e-10
100102848	chr7:100102848:C:T	3.86784e-09	-2.11916e-10	-0.511509	7.94074e-08	-2.11916e-10	-0.429549	1.71604e-07	-2.11916e-10	-0.744357
100103241	chr7:100103241:A:G	3.67335e-09	0.683346	-1.24645	8.04883e-08	0.824364	-1.24039	2.53035e-07	0.875533	-1.23155
100103553	chr7:100103553:G:A	1.23788e-08	1.8994	-1.24761	1.10647e-07	1.14747	-1.24527	7.96687e-07	1.86249	-1.07157
100104017	chr7:100104017:T:C	3.58526e-09	0.571537	-1.15891	7.99825e-08	0.710884	-1.13322	2.52876e-07	0.753809	-1.11046
100105324	chr7:100105324:G:A	5.21388e-09	-0.771065	0.558185	3.44107e-08	-1.84703	0.581253	2.88573e-07	-1.70833	1.48373
100105882	chr7:100105882:A:G	5.63691e-09	0.92111	-1.05598	2.49992e-06	3.91829	-0.898414	5.07801e-08	-0.716797	-1.24524
100106268	chr7:100106268:C:T	1.01762e-09	-1.84674	-2.80088e-10	1.87318e-08	-1.87392	-2.80088e-10	5.92017e-08	-1.80859	-2.80088e-10
100106825	chr7:100106825:C:T	2.58212e-09	-0.915593	-2.80088e-10	1.95983e-08	-1.8287	-2.80088e-10	5.78859e-08	-1.83107	-2.80088e-10
100107101	chr7:100107101:G:T	4.37469e-09	-2.11916e-10	-0.388369	8.14568e-08	-2.11916e-10	-0.404068	2.91054e-07	-2.11916e-10	-0.216035
100107173	chr7:100107173:A:T	5.8557e-09	1.14496	-1.24174	1.31112e-07	1.31897	-1.24706	4.60134e-07	1.48754	-1.24556
100107558	chr7:100107558:G:A	1.97624e-09	-2.11916e-10	-1.18301	3.84643e-08	-2.11916e-10	-1.15441	1.13423e-07	-2.11916e-10	-1.15842
100107697	chr7:100107697:A:C	9.49603e-10	-1.4239	-0.492014	1.12383e-08	-1.87694	-0.507873	3.78342e-08	-1.84614	-0.410186
100107723	chr7:100107723:TC:T	1.13236e-09	-1.3724	-0.367494	1.27576e-08	-1.87325	-0.384764	4.36051e-08	-1.83324	-0.281128
100107735	chr7:100107735:C:T	1.20097e-09	-1.35603	-0.325047	1.33294e-08	-1.87144	-0.342726	4.5813e-08	-1.82829	-0.236686
100108043	chr7:100108043:G:A	2.68643e-09	-2.11916e-10	-0.875991	5.14873e-08	-2.11916e-10	-0.862806	1.4317e-07	-2.11916e-10	-0.925508
100108277	chr7:100108277:GA:G	2.08875e-09	-2.11916e-10	-1.12764	4.00132e-08	-2.11916e-10	-1.11493	1.10259e-07	-2.11916e-10	-1.18671
100108595	chr7:100108595:A:G	3.57421e-09	-2.11916e-10	-0.590462	6.14876e-08	-2.11916e-10	-0.685305	2.01027e-07	-2.11916e-10	-0.586104
100108680	chr7:100108680:A:G	4.45108e-09	0.807298	-1.17836	9.9278e-08	0.949665	-1.15588	3.13888e-07	0.993012	-1.13352
100108776	chr7:100108776:C:G	2.24799e-09	-1.05417	-2.80088e-10	8.13926e-08	-0.404856	-2.80088e-10	7.44901e-08	-1.57888	-2.80088e-10
100108927	chr7:100108927:G:A	3.06934e-09	-2.11916e-10	-0.742743	5.87377e-08	-2.11916e-10	-0.731059	1.38875e-07	-2.11916e-10	-0.95597
100108955	chr7:100108955:G:GTC	1.95367e-09	-2.11916e-10	-1.19449	3.64074e-08	-2.11916e-10	-1.20937	1.26773e-07	-2.11916e-10	-1.04715
100109195	chr7:100109195:G:A	2.8947e-09	-2.11916e-10	-0.801322	5.82664e-08	-2.11916e-10	-0.739114	1.36773e-07	-2.11916e-10	-0.971225
100109584	chr7:100109584:ACTC:A	1.8928e-09	-2.11916e-10	-1.22615	3.5774e-08	-2.11916e-10	-1.22692	1.04362e-07	-2.11916e-10	-1.24167
100110059	chr7:100110059:C:T	1.95317e-09	-2.11916e-10	-1.19475	3.62336e-08	-2.11916e-10	-1.21415	1.2612e-07	-2.11916e-10	-1.05231
100110089	chr7:100110089:A:G	4.22598e-09	0.75888	-1.18184	9.39767e-08	0.898835	-1.15993	2.96648e-07	0.941046	-1.13804
100110105	chr7:100110105:G:A	1.94969e-09	-2.11916e-10	-1.19653	3.61812e-08	-2.11916e-10	-1.2156	1.25684e-07	-2.11916e-10	-1.05577
100110327	chr7:100110327:C:T	4.81621e-09	0.878525	-1.17074	1.07713e-07	1.02253	-1.1472	3.42826e-07	1.07157	-1.1239
100110703	chr7:100110703:C:T	1.14639e-09	-1.31514	-0.412442	1.22959e-08	-1.86613	-0.428743	4.22547e-08	-1.81566	-0.330167
100110708	chr7:100110708:G:A	1.9226e-09	-2.11916e-10	-1.21053	3.63207e-08	-2.11916e-10	-1.21175	1.05451e-07	-2.11916e-10	-1.2313
100110993	chr7:100110993:AAAG:A	1.99177e-09	-2.11916e-10	-1.17518	3.76095e-08	-2.11916e-10	-1.17689	1.08229e-07	-2.11916e-10	-1.20529
100111122	chr7:100111122:A:C	1.61686e-09	-1.38372	-2.80088e-10	1.86955e-08	-1.87586	-2.80088e-10	5.58196e-08	-1.86742	-2.80088e-10
100111674	chr7:100111674:T:G	1.87783e-09	-2.11916e-10	-1.23409	3.53382e-08	-2.11916e-10	-1.23918	1.03497e-07	-2.11916e-10	-1.25
100111691	chr7:100111691:C:T	2.30011e-09	-2.11916e-10	-1.03125	4.26914e-08	-2.11916e-10	-1.05014	1.53137e-07	-2.11916e-10	-0.858211
100112415	chr7:100112415:C:CCAATGGCCA	2.20773e-09	-2.11916e-10	-1.07224	4.36775e-08	-2.11916e-10	-1.02731	1.28747e-07	-2.11916e-10	-1.0317
100112961	chr7:100112961:A:AG	3.98162e-09	0.701805	-1.18432	8.84466e-08	0.84078	-1.16252	2.81259e-07	0.890521	-1.14079
100113417	chr7:100113417:G:A	8.19703e-10	-1.18769	-0.875328	3.0579e-08	-0.549488	-0.83434	8.77625e-07	1.92144	-1.03377
100114216	chr7:100114216:GTCCC:G	2.00206e-09	-2.11916e-10	-1.17003	3.7701e-08	-2.11916e-10	-1.17445	1.15017e-07	-2.11916e-10	-1.14447
100114798	chr7:100114798:T:C	1.86711e-09	-2.11916e-10	-1.23981	3.53065e-08	-2.11916e-10	-1.24007	1.04419e-07	-2.11916e-10	-1.24113
100115339	chr7:100115339:C:T	1.97929e-09	-2.11916e-10	-1.18147	3.66265e-08	-2.11916e-10	-1.20337	1.29275e-07	-2.11916e-10	-1.0276
100116197	chr7:100116197:T:C	1.0107e-09	-1.85356	-2.80088e-10	3.00815e-08	-1.40023	-2.80088e-10	5.52084e-08	-1.87843	-2.80088e-10
100116427	chr7:100116427:G:T	3.14436e-09	0.501394	-1.21999	6.92043e-08	0.638314	-1.20539	2.17774e-07	0.681004	-1.18709
100116597	chr7:100116597:G:A	2.51526e-09	-2.11916e-10	-0.941828	4.85504e-08	-2.11916e-10	-0.921538	1.47048e-07	-2.11916e-10	-0.898785
100117520	chr7:100117520:C:T	3.65776e-09	-2.11916e-10	-0.567353	6.94927e-08	-2.11916e-10	-0.562919	2.38345e-07	-2.11916e-10	-0.415826
100118284	chr7:100118284:G:A	2.17516e-09	-2.11916e-10	-1.0871	4.11285e-08	-2.11916e-10	-1.08744	1.14437e-07	-2.11916e-10	-1.14952
100119025	chr7:100119025:G:A	2.26203e-09	-2.11916e-10	-1.04794	4.25544e-08	-2.11916e-10	-1.05336	1.21358e-07	-2.11916e-10	-1.0908
100119278	chr7:100119278:C:G	3.73813e-09	0.651809	-1.19743	8.3706e-08	0.800956	-1.17779	2.63366e-07	0.840198	-1.1562
100119631	chr7:100119631:G:A	2.3086e-09	-2.11916e-10	-1.02756	4.34345e-08	-2.11916e-10	-1.03289	1.23574e-07	-2.11916e-10	-1.0727
100120084	chr7:100120084:A:AC	3.51108e-09	-2.11916e-10	-0.608283	6.81306e-08	-2.11916e-10	-0.582714	2.04579e-07	-2.11916e-10	-0.568588
100120538	chr7:100120538:T:C	1.97416e-09	-2.11916e-10	-1.18406	3.65463e-08	-2.11916e-10	-1.20556	1.28549e-07	-2.11916e-10	-1.03324
100121397	chr7:100121397:A:C	1.96242e-09	-2.11916e-10	-1.19003	3.63695e-08	-2.11916e-10	-1.21041	1.2718e-07	-2.11916e-10	-1.04394
100121789	chr7:100121789:G:A	2.89637e-10	-1.85707	-1.24626	6.49062e-09	-1.68456	-1.24922	1.67133e-08	-1.82458	-1.24876
100121825	chr7:100121825:C:T	2.69172e-09	-2.11916e-10	-0.874024	5.15014e-08	-2.11916e-10	-0.862531	1.25957e-07	-2.11916e-10	-1.05361
100121881	chr7:100121881:T:C	6.53907e-09	1.18213	-1.16854	4.66969e-08	0.181868	-1.14233	1.08138e-07	-0.0544933	-1.15164
100122082	chr7:100122082:G:A	1.86678e-09	-2.11916e-10	-1.23999	3.54676e-08	-2.11916e-10	-1.23552	1.03533e-07	-2.11916e-10	-1.24966
100122130	chr7:100122130:G:A	9.88397e-10	-0.839504	-1.03637	8.67399e-09	-1.66403	-0.979781	3.10794e-08	-1.8748	-0.578197
100122336	chr7:100122336:C:A	2.26618e-09	-2.11916e-10	-1.04611	4.63859e-08	-2.11916e-10	-0.967145	1.36378e-07	-2.11916e-10	-0.974111
100122686	chr7:100122686:C:G	3.05966e-09	-0.7459	-2.80088e-10	2.24994e-08	-1.69065	-2.80088e-10	7.66021e-08	-1.55092	-2.80088e-10
100125801	chr7:100125801:T:C	7.02539e-10	-0.968549	-1.24871	1.61226e-08	-0.781408	-1.24251	1.6992e-08	-1.86929	-1.18751
100125833	chr7:100125833:T:C	2.61144e-09	-2.11916e-10	-0.904302	5.04707e-08	-2.11916e-10	-0.882747	1.53512e-07	-2.11916e-10	-0.855764
100125886	chr7:100125886:A:C	2.13143e-09	-2.11916e-10	-1.10741	4.0337e-08	-2.11916e-10	-1.10687	1.2373e-07	-2.11916e-10	-1.07145
100126167	chr7:100126167:T:C	5.27518e-09	-2.11916e-10	-0.201192	9.7077e-08	-2.11916e-10	-0.228636	5.29525e-07	-2.11916e-10	0.382436
100126523	chr7:100126523:G:A	4.18369e-09	-2.11916e-10	-0.433012	7.75871e-08	-2.11916e-10	-0.452739	3.94972e-07	-2.11916e-10	0.0892704
100127289	chr7:100127289:C:G	3.85025e-09	-2.11916e-10	-0.516066	6.59211e-08	-2.11916e-10	-0.615682	2.16671e-07	-2.11916e-10	-0.511163
100127523	chr7:100127523:C:G	1.73544e-09	-1.03704	-0.275908	1.49597e-08	-1.80557	-0.293205	5.43121e-08	-1.71078	-0.18402
100127587	chr7:100127587:G:T	2.30808e-09	-1.02779	-2.80088e-10	1.92641e-08	-1.8459	-2.80088e-10	5.51856e-08	-1.87884	-2.80088e-10
100128008	chr7:100128008:G:A	2.4997e-09	-2.11916e-10	-0.948035	4.68481e-08	-2.11916e-10	-0.95723	1.3304e-07	-2.11916e-10	-0.998897
100128824	chr7:100128824:G:T	3.32425e-09	-0.662962	-2.80088e-10	2.31535e-08	-1.66199	-2.80088e-10	7.9961e-08	-1.50801	-2.80088e-10
100129399	chr7:100129399:G:A	3.85025e-09	-2.11916e-10	-0.516066	6.59211e-08	-2.11916e-10	-0.615682	2.16671e-07	-2.11916e-10	-0.511163
100130923	chr7:100130923:C:T	1.0325e-09	-1.83222	-2.80088e-10	1.86613e-08	-1.87769	-2.80088e-10	5.54133e-08	-1.87473	-2.80088e-10
100131167	chr7:100131167:G:T	6.37129e-10	-1.4211	-0.893886	4.50805e-08	-0.145584	-0.850107	1.15658e-06	2.20406	-1.04038
100131885	chr7:100131885:T:G	3.15676e-09	-2.11916e-10	-0.71466	6.04577e-08	-2.11916e-10	-0.702196	1.42172e-07	-2.11916e-10	-0.932507
100132578	chr7:100132578:C:T	2.48322e-08	1.34794	-2.80088e-10	3.77547e-08	-1.17303	-2.80088e-10	5.51886e-08	-1.87879	-2.80088e-10
100133380	chr7:100133380:G:A	3.50157e-08	1.69159	-2.80088e-10	3.73182e-08	-1.18466	-2.80088e-10	2.91252e-07	-0.215355	-2.80088e-10
100133852	chr7:100133852:C:T	2.68649e-09	-2.11916e-10	-0.875969	5.19724e-08	-2.11916e-10	-0.853427	1.58209e-07	-2.11916e-10	-0.825626
100133861	chr7:100133861:G:A	1.8734e-09	-2.11916e-10	-1.23645	3.51334e-08	-2.11916e-10	-1.24499	1.14965e-07	-2.11916e-10	-1.14492
100134185	chr7:100134185:T:C	3.29185e-09	-2.11916e-10	-0.672754	6.30522e-08	-2.11916e-10	-0.660177	1.46819e-07	-2.11916e-10	-0.900346
100134670	chr7:100134670:C:T	3.20656e-09	-0.746058	0.047053	2.26168e-08	-1.71172	0.026274	8.73402e-08	-1.57948	0.159748
100134700	chr7:100134700:G:A	2.18144e-09	-2.11916e-10	-1.08422	4.12726e-08	-2.11916e-10	-1.08394	1.09352e-07	-2.11916e-10	-1.19497
100134703	chr7:100134703:C:T	2.07784e-09	-2.11916e-10	-1.13287	3.92765e-08	-2.11916e-10	-1.13351	1.12834e-07	-2.11916e-10	-1.16362
100134775	chr7:100134775:G:A	1.92699e-09	-2.11916e-10	-1.20824	3.58474e-08	-2.11916e-10	-1.22487	1.22601e-07	-2.11916e-10	-1.08061
100135280	chr7:100135280:C:T	1.92938e-09	-2.11916e-10	-1.20701	3.58807e-08	-2.11916e-10	-1.22394	1.22903e-07	-2.11916e-10	-1.07815
100135325	chr7:100135325:G:A	1.9492e-09	-0.924705	-0.272082	1.5394e-08	-1.77699	-0.293174	5.60175e-08	-1.66621	-0.197672
100135692	chr7:100135692:C:T	1.70851e-08	2.2185	-1.2445	1.25994e-07	1.27884	-1.24675	9.82107e-07	2.15659	-1.15643
100137032	chr7:100137032:T:A	1.6877e-08	0.961744	-2.80088e-10	1.88863e-06	2.73946	-2.80088e-10	1.88507e-07	-0.650408	-2.80088e-10
100137219	chr7:100137219:C:T	1.31418e-08	1.84158	-1.12999	1.02899e-07	0.947126	-1.11751	7.76805e-07	1.64164	-0.875991
100137558	chr7:100137558:A:G	1.13469e-07	4.04767	-1.18034	6.46022e-07	2.82063	-1.15394	6.79184e-07	1.748	-1.11665
100137643	chr7:100137643:T:C	1.91563e-09	-2.11916e-10	-1.21416	3.602e-08	-2.11916e-10	-1.22007	1.03812e-07	-2.11916e-10	-1.24696
100137741	chr7:100137741:C:T	1.03271e-09	-0.888327	-0.943691	8.08937e-09	-1.75627	-0.957317	2.79183e-08	-1.64021	-0.920054
100137898	chr7:100137898:G:C	2.24387e-09	-2.11916e-10	-1.056	4.21955e-08	-2.11916e-10	-1.06183	1.34118e-07	-2.11916e-10	-0.990824
100137955	chr7:100137955:G:T	2.51306e-09	-2.11916e-10	-0.942702	4.78836e-08	-2.11916e-10	-0.935367	1.34592e-07	-2.11916e-10	-0.987299
100138436	chr7:100138436:G:A	6.45277e-10	-1.38195	-0.920335	6.78228e-08	0.293542	-0.880783	1.31917e-06	2.35302	-1.05781
100139116	chr7:100139116:C:T	2.0041e-09	-2.11916e-10	-1.16901	3.71131e-08	-2.11916e-10	-1.19017	1.28056e-07	-2.11916e-10	-1.03707
100139389	chr7:100139389:G:A	1.32148e-09	-0.496391	-1.08906	1.61929e-07	1.41908	-1.13607	2.78297e-05	4.54344	-0.19912
100140031	chr7:100140031:C:T	2.24425e-09	-2.11916e-10	-1.05584	4.22039e-08	-2.11916e-10	-1.06163	1.34167e-07	-2.11916e-10	-0.99046
100140420	chr7:100140420:T:C	2.25359e-09	-2.11916e-10	-1.05168	4.23756e-08	-2.11916e-10	-1.05757	1.34789e-07	-2.11916e-10	-0.98583
100140670	chr7:100140670:C:T	2.79416e-09	-2.11916e-10	-0.836672	5.40145e-08	-2.11916e-10	-0.814889	1.64441e-07	-2.11916e-10	-0.786992
100140699	chr7:100140699:G:C	1.21539e-06	6.47319	-1.23457	3.14937e-07	2.19207	-1.24384	2.0371e-06	2.97961	-1.24987
100140789	chr7:100140789:G:A	3.24283e-09	-2.11916e-10	-0.687757	6.14766e-08	-2.11916e-10	-0.685484	1.45863e-07	-2.11916e-10	-0.906874
100140891	chr7:100140891:C:T	2.13023e-09	-2.11916e-10	-1.10797	4.00974e-08	-2.11916e-10	-1.11283	1.26018e-07	-2.11916e-10	-1.05312
100141367	chr7:100141367:A:C	3.30103e-09	-2.11916e-10	-0.66997	6.25908e-08	-2.11916e-10	-0.667522	1.47975e-07	-2.11916e-10	-0.892503
100141596	chr7:100141596:T:C	3.61642e-10	-1.87667	-1.00463	7.76262e-09	-1.85038	-0.904441	3.50145e-08	-1.09722	-1.23656
100141603	chr7:100141603:A:G	1.84904e-09	-2.11916e-10	-1.24954	3.49685e-08	-2.11916e-10	-1.24969	1.07708e-07	-2.11916e-10	-1.21012
100141739	chr7:100141739:A:G	1.87033e-09	0.0017953	-1.23988	1.72587e-06	3.87777	-1.22842	9.58537e-08	-0.0971567	-1.22956
100142979	chr7:100142979:A:G	3.80157e-09	-2.11916e-10	-0.52879	7.82092e-08	-2.11916e-10	-0.444753	1.72392e-07	-2.11916e-10	-0.739773
100143428	chr7:100143428:G:A	2.56299e-09	-2.11916e-10	-0.92303	4.85216e-08	-2.11916e-10	-0.922132	1.35644e-07	-2.11916e-10	-0.979508
100143703	chr7:100143703:A:G	7.94967e-09	-2.11916e-10	0.208926	1.54007e-07	-2.11916e-10	0.232858	4.04292e-07	-2.11916e-10	0.112593
100143961	chr7:100143961:C:CTTCA	1.99828e-09	-2.11916e-10	-1.17192	3.90441e-08	-2.11916e-10	-1.13945	1.03736e-07	-2.11916e-10	-1.24769
100144470	chr7:100144470:G:A	4.54648e-09	0.670292	-1.02014	6.82073e-09	-1.87415	-1.01002	4.56369e-08	-0.995749	-1.07308
100144639	chr7:100144639:G:A	3.09852e-09	-2.11916e-10	-0.733279	6.61683e-08	-2.11916e-10	-0.611939	1.93739e-07	-2.11916e-10	-0.623031
100145018	chr7:100145018:G:A	1.52954e-08	2.10931	-1.24596	1.36363e-05	5.93107	-1.21472	9.69661e-08	-0.0876766	-1.22751
100145892	chr7:100145892:C:T	3.17669e-08	1.59422	-2.80088e-10	3.53844e-08	-1.23787	-2.80088e-10	2.71482e-07	-0.285646	-2.80088e-10
100146639	chr7:100146639:G:A	2.98912e-09	-2.11916e-10	-0.769227	5.80257e-08	-2.11916e-10	-0.743255	1.59706e-07	-2.11916e-10	-0.816212
100147915	chr7:100147915:C:G	3.39667e-09	-2.11916e-10	-0.64141	6.44305e-08	-2.11916e-10	-0.638553	1.51218e-07	-2.11916e-10	-0.870822
100148000	chr7:100148000:G:A	3.04177e-09	-2.11916e-10	-0.751765	5.90759e-08	-2.11916e-10	-0.725318	1.62377e-07	-2.11916e-10	-0.799622
100148578	chr7:100148578:G:A	7.18856e-07	5.96327	-1.24981	1.92733e-07	1.70311	-1.24594	1.02279e-06	2.27746	-1.23672
100149755	chr7:100149755:G:T	4.41503e-07	5.46706	-1.24108	1.55148e-07	1.48791	-1.24767	8.99032e-07	2.16036	-1.24859
100151123	chr7:100151123:G:A	4.42717e-09	-2.11916e-10	-0.376444	8.05994e-08	-2.11916e-10	-0.41465	3.16054e-07	-2.11916e-10	-0.133632
100152068	chr7:100152068:G:A	2.24073e-09	-2.11916e-10	-1.0574	4.23154e-08	-2.11916e-10	-1.05899	1.12061e-07	-2.11916e-10	-1.1705
100152117	chr7:100152117:T:C	6.46629e-09	-2.11916e-10	0.00239722	1.07277e-07	-2.11916e-10	-0.128727	3.66048e-07	-2.11916e-10	0.0132199
100152813	chr7:100152813:G:A	9.90714e-10	-1.87353	-2.80088e-10	1.95222e-08	-1.83259	-2.80088e-10	5.75605e-08	-1.83671	-2.80088e-10
100153232	chr7:100153232:GACA:G	1.4743e-09	-1.47602	-2.80088e-10	7.11855e-08	-0.538852	-2.80088e-10	1.59875e-07	-0.81515	-2.80088e-10
100153257	chr7:100153257:GGTT:G	1.84822e-09	-2.11916e-10	-1.24998	3.49576e-08	-2.11916e-10	-1.25001	1.04744e-07	-2.11916e-10	-1.23802
100153394	chr7:100153394:A:G	2.30501e-08	2.45985	-1.18639	9.08163e-08	0.868386	-1.16369	2.6908e-07	0.858354	-1.15289
100153656	chr7:100153656:C:T	3.33893e-09	-2.11916e-10	-0.658554	6.33308e-08	-2.11916e-10	-0.655769	1.49154e-07	-2.11916e-10	-0.884566
100153658	chr7:100153658:G:T	7.35511e-07	5.97102	-1.23466	1.93598e-07	1.68246	-1.22081	1.08371e-06	2.29824	-1.19963
100153786	chr7:100153786:G:A	1.97884e-09	-2.11916e-10	-1.18169	3.75027e-08	-2.11916e-10	-1.17973	1.13063e-07	-2.11916e-10	-1.1616
100153898	chr7:100153898:G:A	3.97106e-08	1.81741	-2.80088e-10	3.89703e-08	-1.14134	-2.80088e-10	3.12589e-07	-0.144654	-2.80088e-10
100153971	chr7:100153971:C:T	4.47352e-09	-2.11916e-10	-0.366029	9.01412e-08	-2.11916e-10	-0.302763	1.9598e-07	-2.11916e-10	-0.61153
100153987	chr7:100153987:G:C	3.32514e-09	-2.11916e-10	-0.662693	6.79756e-08	-2.11916e-10	-0.584992	1.53499e-07	-2.11916e-10	-0.855853
100154943	chr7:100154943:G:A	3.16315e-07	4.87144	-0.978905	6.59038e-09	-1.84755	-1.07098	1.68073e-08	-1.82053	-1.2472
100155498	chr7:100155498:A:G	7.3091e-07	5.95842	-1.22834	1.93677e-07	1.67434	-1.21229	1.08392e-06	2.28736	-1.18856
100158767	chr7:100158767:T:A	3.02147e-09	-2.11916e-10	-0.758463	5.78803e-08	-2.11916e-10	-0.745763	1.60519e-07	-2.11916e-10	-0.811134
100159154	chr7:100159154:C:CG	3.18397e-09	-2.11916e-10	-0.706076	6.04434e-08	-2.11916e-10	-0.702432	1.4538e-07	-2.11916e-10	-0.910193
100159989	chr7:100159989:G:A	9.29423e-07	6.16897	-1.19861	2.58186e-07	1.96879	-1.21925	1.90145e-06	2.91065	-1.24982
100160513	chr7:100160513:T:G	4.67986e-07	5.49699	-1.21276	1.53266e-07	1.41872	-1.19069	8.4918e-07	2.01227	-1.15754
100161582	chr7:100161582:C:T	3.71108e-10	-1.63344	-1.22203	3.23181e-08	-0.102995	-1.22552	4.37434e-07	1.39716	-1.20578
100161632	chr7:100161632:A:G	7.05451e-07	5.85616	-1.16153	2.03682e-07	1.64244	-1.13002	1.1831e-06	2.26141	-1.07506
100161955	chr7:100161955:T:G	4.56876e-09	-2.11916e-10	-0.344964	8.83489e-08	-2.11916e-10	-0.322846	2.36954e-07	-2.11916e-10	-0.421677
100162014	chr7:100162014:C:A	6.56446e-07	5.85808	-1.23544	1.8719e-07	1.64867	-1.22069	1.02558e-06	2.2432	-1.19973
100162205	chr7:100162205:A:G	6.93376e-07	5.90186	-1.22449	1.95424e-07	1.67676	-1.20573	1.0854e-06	2.28098	-1.18082
100162442	chr7:100162442:G:A	9.85411e-10	-1.8789	-2.80088e-10	2.61708e-08	-1.5395	-2.80088e-10	6.75698e-08	-1.67638	-2.80088e-10
100162464	chr7:100162464:G:C	1.00131e-09	-1.8629	-2.80088e-10	3.10903e-08	-1.36725	-2.80088e-10	5.63223e-08	-1.85845	-2.80088e-10
100162673	chr7:100162673:G:T	2.05448e-09	-2.11916e-10	-1.14418	4.14132e-08	-2.11916e-10	-1.08054	1.21521e-07	-2.11916e-10	-1.08946
100163350	chr7:100163350:A:G	6.49616e-07	5.85407	-1.24189	1.84988e-07	1.64646	-1.23031	1.00902e-06	2.23874	-1.21155
100163456	chr7:100163456:A:G	2.1851e-09	-2.11916e-10	-1.08254	4.08189e-08	-2.11916e-10	-1.095	1.11207e-07	-2.11916e-10	-1.17815
100163962	chr7:100163962:C:A	5.94622e-10	-1.38439	-0.999641	6.83857e-09	-1.87508	-1.00648	2.04555e-08	-1.83376	-1.03753
100164526	chr7:100164526:G:A	3.78805e-09	-2.11916e-10	-0.532353	7.33926e-08	-2.11916e-10	-0.508318	1.9085e-07	-2.11916e-10	-0.638056
100164754	chr7:100164754:A:T	2.24217e-09	-2.11916e-10	-1.05676	4.23613e-08	-2.11916e-10	-1.05791	1.21322e-07	-2.11916e-10	-1.0911
100165683	chr7:100165683:T:C	2.00801e-09	-2.11916e-10	-1.16706	3.79882e-08	-2.11916e-10	-1.16686	1.14801e-07	-2.11916e-10	-1.14634
100166651	chr7:100166651:C:T	3.60173e-09	-2.11916e-10	-0.582791	6.89271e-08	-2.11916e-10	-0.57109	1.57569e-07	-2.11916e-10	-0.82968
100167819	chr7:100167819:G:A	1.92657e-09	-2.11916e-10	-1.20846	3.55258e-08	-2.11916e-10	-1.23388	1.19099e-07	-2.11916e-10	-1.10959
100168166	chr7:100168166:T:G	1.01058e-09	-1.85368	-2.80088e-10	1.99563e-08	-1.81059	-2.80088e-10	8.4951e-08	-1.44747	-2.80088e-10
100169032	chr7:100169032:C:T	2.17747e-09	-2.11916e-10	-1.08604	4.20514e-08	-2.11916e-10	-1.06525	1.1529e-07	-2.11916e-10	-1.14209
100169826	chr7:100169826:C:G	1.11953e-08	-2.11916e-10	0.551287	1.91985e-07	-2.11916e-10	0.453276	7.47191e-07	-2.11916e-10	0.726777
100169964	chr7:100169964:A:G	1.75502e-07	4.55189	-1.24844	2.67687e-07	2.03552	-1.24984	4.355e-07	1.43185	-1.2449
100170150	chr7:100170150:G:A	9.938e-10	-1.87042	-2.80088e-10	2.61695e-08	-1.53955	-2.80088e-10	5.51859e-08	-1.87884	-2.80088e-10
100171316	chr7:100171316:G:A	2.90094e-09	-2.11916e-10	-0.799171	5.96817e-08	-2.11916e-10	-0.715115	1.23858e-07	-2.11916e-10	-1.07041
100172969	chr7:100172969:G:T	1.8929e-09	-2.11916e-10	-1.22609	3.55309e-08	-2.11916e-10	-1.23374	1.15543e-07	-2.11916e-10	-1.1399
100173289	chr7:100173289:A:C	3.45436e-09	-2.11916e-10	-0.624568	6.55588e-08	-2.11916e-10	-0.621192	2.0562e-07	-2.11916e-10	-0.563512
100173564	chr7:100173564:G:A	2.12623e-09	-2.11916e-10	-1.10985	3.94349e-08	-2.11916e-10	-1.12949	1.2471e-07	-2.11916e-10	-1.06356
100174226	chr7:100174226:A:G	7.41395e-07	5.12472	-0.380389	3.02318e-07	1.35735	-0.45001	5.96201e-07	1.59455	-1.09352
100174328	chr7:100174328:G:C	2.84238e-09	-2.11916e-10	-0.819563	5.14305e-08	-2.11916e-10	-0.863909	1.70021e-07	-2.11916e-10	-0.753621
100174977	chr7:100174977:T:C	1.00467e-09	-1.85954	-2.80088e-10	1.99782e-08	-1.8095	-2.80088e-10	6.53904e-08	-1.70917	-2.80088e-10
100175240	chr7:100175240:A:G	1.92228e-09	-2.11916e-10	-1.21069	3.60612e-08	-2.11916e-10	-1.21892	1.03579e-07	-2.11916e-10	-1.24921
100175937	chr7:100175937:A:G	1.9474e-09	-2.11916e-10	-1.19771	3.64342e-08	-2.11916e-10	-1.20863	1.04084e-07	-2.11916e-10	-1.24435
100176256	chr7:100176256:G:A	2.33227e-09	-2.11916e-10	-1.01736	4.3055e-08	-2.11916e-10	-1.04166	1.15154e-07	-2.11916e-10	-1.14328
100176499	chr7:100176499:T:C	1.7329e-07	4.33621	-1.04545	1.27252e-07	1.15362	-1.11159	1.55852e-07	0.303146	-1.14379
100176730	chr7:100176730:T:A	2.37883e-09	-0.997595	-2.80088e-10	1.94052e-08	-1.8386	-2.80088e-10	5.66575e-08	-1.85252	-2.80088e-10
100177291	chr7:100177291:C:T	2.04647e-09	-2.11916e-10	-1.14809	3.82296e-08	-2.11916e-10	-1.16053	1.07199e-07	-2.11916e-10	-1.21486
100177531	chr7:100177531:G:A	1.87518e-09	-2.11916e-10	-1.2355	3.52487e-08	-2.11916e-10	-1.24171	1.11902e-07	-2.11916e-10	-1.17192
100178060	chr7:100178060:C:CAGTG	3.08e-10	-1.79462	-1.24724	6.14346e-08	0.557684	-1.24385	1.26413e-07	0.200001	-1.24999
100178247	chr7:100178247:C:T	1.95089e-09	-2.11916e-10	-1.19592	3.65313e-08	-2.11916e-10	-1.20597	1.04611e-07	-2.11916e-10	-1.23929
100178310	chr7:100178310:C:T	2.30186e-09	-2.11916e-10	-1.03049	4.21493e-08	-2.11916e-10	-1.06292	1.37522e-07	-2.11916e-10	-0.965759
100178477	chr7:100178477:A:T	2.41609e-09	-2.11916e-10	-0.982053	4.7504e-08	-2.11916e-10	-0.943326	1.7449e-07	-2.11916e-10	-0.727675
100178649	chr7:100178649:T:C	1.45164e-07	4.14222	-1.02856	1.20334e-07	1.08363	-1.09749	1.40399e-07	0.188611	-1.13367
100178958	chr7:100178958:A:T	2.12839e-09	-2.11916e-10	-1.10884	4.2372e-08	-2.11916e-10	-1.05765	1.05474e-07	-2.11916e-10	-1.23108
100179045	chr7:100179045:G:A	5.48631e-09	-0.161949	-2.80088e-10	1.96304e-08	-1.82706	-2.80088e-10	5.51942e-08	-1.87869	-2.80088e-10
100179185	chr7:100179185:G:A	3.2408e-07	5.01118	-1.0944	8.53826e-09	-1.50328	-1.1563	1.91963e-08	-1.7067	-1.22812
100179799	chr7:100179799:G:A	3.07984e-10	-1.79227	-1.24964	3.91786e-08	0.114003	-1.25001	9.48087e-08	-0.0979921	-1.23969
100180246	chr7:100180246:A:C	8.41459e-10	-1.77697	-0.259849	2.65616e-08	-1.27514	-0.249536	5.10899e-08	-1.8107	-0.145252
100180271	chr7:100180271:G:C	9.60286e-09	-2.11916e-10	0.397856	1.65373e-07	-2.11916e-10	0.304064	5.88128e-07	-2.11916e-10	0.4874
100180396	chr7:100180396:G:C	3.10045e-10	-1.78646	-1.24878	4.0126e-08	0.137794	-1.24991	9.75651e-08	-0.072731	-1.23629
100180604	chr7:100180604:G:T	3.50956e-07	4.92808	-0.93162	7.36448e-09	-1.79003	-1.01744	1.63344e-08	-1.8508	-1.24547
100180662	chr7:100180662:A:C	4.03022e-07	4.79042	-0.65563	9.29972e-09	-1.80444	-0.769716	1.80195e-08	-1.85987	-1.13822
100180694	chr7:100180694:T:C	2.37388e-09	-2.11916e-10	-0.999681	4.3788e-08	-2.11916e-10	-1.02478	1.16619e-07	-2.11916e-10	-1.13063
100180756	chr7:100180756:G:A	4.05257e-09	-0.464853	-2.80088e-10	2.00133e-07	0.494842	-2.80088e-10	1.26605e-07	-1.04847	-2.80088e-10
100180884	chr7:100180884:T:TG	4.20256e-09	-0.42851	-2.80088e-10	2.13376e-08	-1.74367	-2.80088e-10	5.68009e-08	-1.84999	-2.80088e-10
100180902	chr7:100180902:C:T	2.36497e-09	-2.11916e-10	-1.00344	4.48803e-08	-2.11916e-10	-1.00014	1.36369e-07	-2.11916e-10	-0.974176
100181620	chr7:100181620:A:G	3.16873e-10	-1.76377	-1.24969	7.14192e-08	0.712512	-1.24809	1.46383e-07	0.345105	-1.24842
100182263	chr7:100182263:G:A	3.14407e-10	-1.7713	-1.24997	6.87675e-08	0.675493	-1.2489	1.41725e-07	0.311804	-1.24746
100182660	chr7:100182660:G:A	3.53265e-07	5.00715	-1.00414	6.95538e-09	-1.78109	-1.08354	1.63532e-08	-1.84527	-1.24985
100184678	chr7:100184678:G:A	2.21822e-09	-2.11916e-10	-1.0675	4.2182e-08	-2.11916e-10	-1.06215	1.27713e-07	-2.11916e-10	-1.03976
100185246	chr7:100185246:T:C	2.21419e-09	-1.06932	-2.80088e-10	2.40911e-08	-1.6223	-2.80088e-10	1.36738e-07	-0.971475	-2.80088e-10
100186091	chr7:100186091:G:T	3.19918e-10	-1.75434	-1.24956	7.47169e-08	0.757356	-1.24779	1.52656e-07	0.387317	-1.24867
100187081	chr7:100187081:G:T	6.04008e-10	-1.60435	-0.764018	2.20429e-07	1.33608	-0.744649	4.59574e-07	1.31979	-1.07903
100187119	chr7:100187119:C:T	2.20329e-09	-2.11916e-10	-1.07425	4.18252e-08	-2.11916e-10	-1.07064	1.26628e-07	-2.11916e-10	-1.04829
100187820	chr7:100187820:G:A	3.62742e-10	-1.68687	-1.1914	1.0053e-07	1.01558	-1.20927	2.24438e-07	0.723591	-1.19954
100187905	chr7:100187905:C:T	1.91833e-09	-2.11916e-10	-1.21275	3.54308e-08	-2.11916e-10	-1.23656	1.18215e-07	-2.11916e-10	-1.11704
100188127	chr7:100188127:C:T	1.81634e-09	-0.0601681	-1.20721	6.65701e-09	-1.69308	-1.21539	3.38505e-08	-1.44709	-0.920496
100188142	chr7:100188142:T:G	3.31721e-07	4.88748	-0.947396	7.21282e-09	-1.79586	-1.03242	1.62581e-08	-1.85362	-1.24734
100189196	chr7:100189196:C:T	3.20182e-10	-1.75436	-1.24871	7.48708e-08	0.757815	-1.24619	1.52311e-07	0.385917	-1.24954
100189667	chr7:100189667:A:T	6.91345e-09	-2.11916e-10	0.069264	1.39723e-07	-2.11916e-10	0.135519	3.62053e-07	-2.11916e-10	0.00224594
100189749	chr7:100189749:A:G	3.15843e-10	-1.7684	-1.24831	6.99206e-08	0.688746	-1.24553	1.42896e-07	0.322316	-1.24975
100190217	chr7:100190217:C:T	2.36978e-09	-2.11916e-10	-1.00141	4.37158e-08	-2.11916e-10	-1.02643	1.1646e-07	-2.11916e-10	-1.13199
100191990	chr7:100191990:C:T	1.90947e-09	-2.11916e-10	-1.21738	3.7997e-08	-2.11916e-10	-1.16663	1.12049e-07	-2.11916e-10	-1.17061
100192194	chr7:100192194:T:C	1.26065e-07	3.98785	-1.01526	9.56955e-08	0.84384	-1.08681	1.20433e-07	0.0250945	-1.12354
100193054	chr7:100193054:A:G	3.70321e-10	-1.65818	-1.19941	1.11658e-07	1.12721	-1.21591	2.48099e-07	0.831373	-1.20709
100193331	chr7:100193331:C:T	2.06262e-09	-2.11916e-10	-1.14023	4.02572e-08	-2.11916e-10	-1.10885	1.18875e-07	-2.11916e-10	-1.11147
100193348	chr7:100193348:G:A	3.24699e-10	-1.74026	-1.24881	7.9298e-08	0.815445	-1.24637	1.61073e-07	0.441755	-1.24944
100193916	chr7:100193916:T:C	1.26929e-07	3.94608	-0.966656	9.64179e-08	0.808598	-1.04405	1.21779e-07	-0.00175601	-1.08558
100194256	chr7:100194256:C:T	3.99234e-09	-0.479828	-2.80088e-10	1.86607e-08	-1.87772	-2.80088e-10	5.52055e-08	-1.87848	-2.80088e-10
100194985	chr7:100194985:A:G	3.82203e-10	-1.62933	-1.19668	1.23703e-07	1.22741	-1.21367	2.74688e-07	0.930667	-1.20458
100195043	chr7:100195043:A:G	1.60279e-07	4.21653	-1.00382	6.42437e-09	-1.86015	-1.08389	1.58131e-08	-1.8789	-1.2498
100195682	chr7:100195682:G:A	3.57006e-08	1.71096	-2.80088e-10	3.51986e-08	-1.24313	-2.80088e-10	2.76699e-07	-0.266615	-2.80088e-10
100196319	chr7:100196319:T:C	5.72121e-08	3.31962	-1.13706	6.761e-08	0.584984	-1.17537	1.00726e-07	-0.0563055	-1.22083
100196335	chr7:100196335:C:T	3.77815e-09	-2.11916e-10	-0.53497	7.32258e-08	-2.11916e-10	-0.510593	1.89858e-07	-2.11916e-10	-0.643269
100197592	chr7:100197592:C:G	2.15741e-09	-0.469334	-0.625962	1.58213e-06	3.09774	-0.535356	9.81507e-08	-0.630999	-0.67204
100198049	chr7:100198049:G:T	2.00904e-09	-2.11916e-10	-1.16655	3.73016e-08	-2.11916e-10	-1.1851	1.19279e-07	-2.11916e-10	-1.10808
100198449	chr7:100198449:T:C	3.21051e-10	-1.75176	-1.2486	7.49696e-08	0.758959	-1.24602	1.53347e-07	0.392767	-1.24961
100199406	chr7:100199406:C:T	1.85478e-09	-2.11916e-10	-1.24644	3.50092e-08	-2.11916e-10	-1.24853	1.05717e-07	-2.11916e-10	-1.22878
100200169	chr7:100200169:A:G	3.57674e-10	-1.64281	-1.24953	9.17192e-08	0.962336	-1.24775	1.85598e-07	0.581244	-1.24721
100202616	chr7:100202616:A:T	1.14738e-09	-1.72672	-2.80088e-10	1.86655e-08	-1.87746	-2.80088e-10	5.74793e-08	-1.83812	-2.80088e-10
100202936	chr7:100202936:G:T	2.48887e-07	4.29922	-0.646424	8.90184e-09	-1.85698	-0.760907	1.77995e-08	-1.87869	-1.13168
100203190	chr7:100203190:T:C	2.34055e-09	-2.11916e-10	-1.01382	4.4533e-08	-2.11916e-10	-1.00791	1.34978e-07	-2.11916e-10	-0.984433
100203212	chr7:100203212:T:G	9.00142e-08	3.72124	-1.08547	8.79634e-08	0.813483	-1.1407	1.27612e-07	0.159965	-1.20051
100203335	chr7:100203335:G:A	3.37499e-10	-1.7004	-1.25	9.28625e-08	0.976979	-1.25	1.97719e-07	0.646994	-1.24969
100203472	chr7:100203472:T:C	1.07336e-08	-2.11916e-10	0.509174	1.70949e-07	-2.11916e-10	0.337222	6.1813e-07	-2.11916e-10	0.537155
100203733	chr7:100203733:C:T	4.29982e-10	-1.77009	-0.938124	2.93421e-08	-0.485204	-0.939912	4.6904e-08	-1.4106	-0.630837
100204421	chr7:100204421:C:T	1.62578e-07	4.14686	-0.919909	6.85996e-09	-1.86533	-1.01311	1.58851e-08	-1.87876	-1.24541
100204424	chr7:100204424:T:C	2.37475e-09	-2.11916e-10	-0.999312	4.38033e-08	-2.11916e-10	-1.02443	1.1666e-07	-2.11916e-10	-1.13028
100205189	chr7:100205189:G:C	9.16277e-08	3.64149	-0.987956	7.79176e-08	0.614789	-1.06328	1.04242e-07	-0.141958	-1.10087
100205820	chr7:100205820:ACT:A	2.32813e-09	-2.11916e-10	-1.01914	4.24497e-08	-2.11916e-10	-1.05582	1.38243e-07	-2.11916e-10	-0.960529
100206502	chr7:100206502:C:T	3.14765e-10	-1.77011	-1.25002	6.58675e-08	0.632773	-1.24927	1.38192e-07	0.286017	-1.24692
100207932	chr7:100207932:C:T	2.02944e-09	-2.11916e-10	-1.15644	3.96482e-08	-2.11916e-10	-1.1241	1.04694e-07	-2.11916e-10	-1.2385
100207958	chr7:100207958:T:TAC	1.13928e-09	-1.7338	-2.80088e-10	1.8654e-08	-1.87808	-2.80088e-10	5.76901e-08	-1.83446	-2.80088e-10
100209407	chr7:100209407:G:T	1.11394e-08	-2.11916e-10	0.546287	1.77369e-07	-2.11916e-10	0.374092	6.42286e-07	-2.11916e-10	0.57549
100209523	chr7:100209523:C:G	3.54998e-10	-1.73811	-1.16173	8.95507e-08	0.835291	-1.14463	2.17835e-07	0.722647	-1.22845
100209642	chr7:100209642:G:A	3.26839e-10	-1.7345	-1.248	8.11117e-08	0.836736	-1.24505	1.65186e-07	0.467373	-1.24984
100209850	chr7:100209850:T:C	5.27259e-08	3.24526	-1.14436	6.07223e-08	0.483246	-1.18108	9.22758e-08	-0.141372	-1.22339
100210033	chr7:100210033:G:C	4.81581e-09	-0.292301	-2.80088e-10	2.1093e-08	-1.7552	-2.80088e-10	6.14639e-08	-1.77109	-2.80088e-10
100210474	chr7:100210474:T:C	1.35999e-09	-1.55673	-2.80088e-10	2.47437e-08	-1.59557	-2.80088e-10	5.54661e-08	-1.87377	-2.80088e-10
100210528	chr7:100210528:G:A	3.85125e-10	-1.61669	-1.2017	1.28543e-07	1.2699	-1.21778	2.84766e-07	0.97138	-1.20926
100212167	chr7:100212167:T:C	1.04333e-09	-1.82179	-2.80088e-10	2.52782e-08	-1.5742	-2.80088e-10	5.58455e-08	-1.86696	-2.80088e-10
100212536	chr7:100212536:A:G	1.0993e-09	-1.76953	-2.80088e-10	1.86479e-08	-1.87841	-2.80088e-10	5.90525e-08	-1.81112	-2.80088e-10
100212802	chr7:100212802:A:G	1.85265e-07	4.3133	-0.955718	6.71189e-09	-1.86195	-1.03831	1.59118e-08	-1.8789	-1.24358
100212810	chr7:100212810:G:A	2.04121e-09	-2.11916e-10	-1.15066	3.75624e-08	-2.11916e-10	-1.17814	1.17657e-07	-2.11916e-10	-1.12177
100213072	chr7:100213072:T:C	2.18679e-09	-2.11916e-10	-1.08177	4.3716e-08	-2.11916e-10	-1.02643	1.06591e-07	-2.11916e-10	-1.22055
100213197	chr7:100213197:A:G	1.01414e-09	-1.85016	-2.80088e-10	4.09833e-08	-1.09098	-2.80088e-10	1.62906e-07	-0.796369	-2.80088e-10
100213491	chr7:100213491:G:GA	4.30542e-10	-1.82181	-0.885106	2.5245e-08	-0.687952	-0.887562	4.50617e-08	-1.52478	-0.556733
100213690	chr7:100213690:G:A	5.31436e-08	3.25914	-1.15035	4.909e-08	0.272654	-1.18314	7.16733e-08	-0.413566	-1.20386
100213841	chr7:100213841:C:G	3.21445e-10	-1.75155	-1.24758	7.50456e-08	0.758353	-1.2444	1.53626e-07	0.394919	-1.24994
100214207	chr7:100214207:C:T	1.94647e-09	-2.11916e-10	-1.19819	3.646e-08	-2.11916e-10	-1.20792	1.04503e-07	-2.11916e-10	-1.24033
100214213	chr7:100214213:A:T	3.20147e-10	-1.75663	-1.24655	7.33003e-08	0.7333	-1.24288	1.49599e-07	0.368445	-1.25003
100214466	chr7:100214466:A:G	3.12167e-10	-1.7784	-1.25002	6.54872e-08	0.626836	-1.24912	1.36828e-07	0.276241	-1.24706
100215065	chr7:100215065:G:C	1.98465e-09	-2.11916e-10	-1.17876	3.67319e-08	-2.11916e-10	-1.2005	1.05064e-07	-2.11916e-10	-1.23497
100215247	chr7:100215247:C:T	3.23409e-10	-1.75047	-1.24258	7.57627e-08	0.761088	-1.23762	1.54158e-07	0.397732	-1.2493
100215469	chr7:100215469:C:A	1.07618e-09	-1.79079	-2.80088e-10	1.87002e-08	-1.8756	-2.80088e-10	6.01345e-08	-1.79296	-2.80088e-10
100215514	chr7:100215514:G:C	3.28293e-09	-2.11916e-10	-0.675467	6.37192e-08	-2.11916e-10	-0.649654	1.67276e-07	-2.11916e-10	-0.769896
100216049	chr7:100216049:T:C	6.18108e-10	-1.64172	-0.703574	2.01574e-07	1.18496	-0.682945	4.14679e-07	1.18003	-1.04207
100216148	chr7:100216148:T:C	1.88903e-09	-2.11916e-10	-1.22814	3.54932e-08	-2.11916e-10	-1.2348	1.09213e-07	-2.11916e-10	-1.19625
100216289	chr7:100216289:G:A	5.66135e-10	-1.65023	-0.782892	1.80923e-07	1.15765	-0.763717	3.85222e-07	1.15406	-1.08979
100216291	chr7:100216291:A:G	2.37261e-09	-2.11916e-10	-1.00021	4.37613e-08	-2.11916e-10	-1.02539	1.16567e-07	-2.11916e-10	-1.13107
100216706	chr7:100216706:C:T	1.99888e-09	-2.11916e-10	-1.17162	3.89409e-08	-2.11916e-10	-1.14209	1.04179e-07	-2.11916e-10	-1.24343
100216963	chr7:100216963:A:G	3.21655e-10	-1.75176	-1.24672	7.62155e-08	0.772574	-1.24315	1.52791e-07	0.389555	-1.25003
100217020	chr7:100217020:G:A	1.94169e-09	-2.11916e-10	-1.20065	3.64325e-08	-2.11916e-10	-1.20868	1.1353e-07	-2.11916e-10	-1.15748
100217058	chr7:100217058:CCT:C	1.98066e-09	-2.11916e-10	-1.18078	3.71148e-08	-2.11916e-10	-1.19013	1.1615e-07	-2.11916e-10	-1.13466
100217198	chr7:100217198:A:G	3.17135e-10	-1.76893	-1.24371	6.96764e-08	0.678807	-1.23909	1.41618e-07	0.313193	-1.2496
100217200	chr7:100217200:T:G	1.94302e-09	-2.11916e-10	-1.19996	3.63984e-08	-2.11916e-10	-1.20962	1.04421e-07	-2.11916e-10	-1.24111
100217485	chr7:100217485:C:T	8.14189e-10	-1.81929	-0.250474	3.10444e-08	-1.1298	-0.238923	5.50639e-08	-1.75463	-0.126419
100217624	chr7:100217624:T:C	3.25264e-10	-1.74031	-1.24702	7.86712e-08	0.804867	-1.24373	1.60454e-07	0.438477	-1.25001
100217776	chr7:100217776:T:A	3.28045e-10	-1.72882	-1.24999	8.21457e-08	0.85407	-1.24972	1.68264e-07	0.481703	-1.24571
100217868	chr7:100217868:A:C	5.8172e-08	3.44198	-1.24278	5.34199e-09	-1.8789	-1.24965	1.66297e-08	-1.82846	-1.24989
100218293	chr7:100218293:TAA:T	2.13965e-07	4.52689	-1.02528	7.44286e-08	0.604314	-1.09861	1.66232e-07	0.344087	-1.12025
100218814	chr7:100218814:G:A	1.15222e-09	-1.72252	-2.80088e-10	2.95275e-07	0.883766	-2.80088e-10	7.87667e-07	0.779532	-2.80088e-10
100218886	chr7:100218886:C:T	1.33351e-09	-1.80753	0.231144	1.96493e-07	0.200506	0.27598	7.4224e-07	-0.538119	1.25825
100218999	chr7:100218999:A:G	1.97632e-09	-2.11916e-10	-1.18297	3.6875e-08	-2.11916e-10	-1.19661	1.17386e-07	-2.11916e-10	-1.12408
100219453	chr7:100219453:G:A	2.55869e-09	-0.924711	-2.80088e-10	2.0671e-07	0.527175	-2.80088e-10	4.27721e-07	0.168927	-2.80088e-10
100219962	chr7:100219962:G:T	1.0384e-07	4.02522	-1.24658	5.55514e-09	-1.86599	-1.22343	1.62834e-08	-1.86646	-1.23294
100220236	chr7:100220236:A:G	3.56236e-10	-1.76287	-1.1335	8.18777e-08	0.715216	-1.11413	1.97507e-07	0.60979	-1.21356
100220377	chr7:100220377:G:A	2.32847e-09	-2.11916e-10	-1.01899	4.3886e-08	-2.11916e-10	-1.02255	1.33843e-07	-2.11916e-10	-0.992879
100220514	chr7:100220514:G:A	4.99673e-08	3.20935	-1.16219	5.82379e-08	0.456161	-1.19577	8.93365e-08	-0.164904	-1.23223
100220751	chr7:100220751:C:G	2.19968e-09	-2.11916e-10	-1.07589	4.40165e-08	-2.11916e-10	-1.01958	1.06859e-07	-2.11916e-10	-1.21804
100221192	chr7:100221192:A:ACT	2.23464e-09	-1.06013	-2.80088e-10	1.66089e-07	0.308386	-2.80088e-10	1.81143e-07	-0.690257	-2.80088e-10
100222221	chr7:100222221:G:A	8.97589e-08	3.88228	-1.24935	5.41013e-09	-1.87162	-1.24425	1.61589e-08	-1.85792	-1.24916
100222427	chr7:100222427:T:C	3.91804e-10	-1.70156	-1.09964	1.09312e-07	0.968139	-1.07807	2.60073e-07	0.864885	-1.19347
100222545	chr7:100222545:C:T	6.91386e-09	-2.11916e-10	0.0693234	1.39739e-07	-2.11916e-10	0.135634	3.62836e-07	-2.11916e-10	0.00440715
100223254	chr7:100223254:A:G	6.09548e-10	-1.67535	-0.683894	1.82344e-07	1.06411	-0.662356	3.72365e-07	1.06058	-1.03025
100223296	chr7:100223296:C:T	2.47668e-09	-2.11916e-10	-0.957287	4.74224e-08	-2.11916e-10	-0.945045	1.44216e-07	-2.11916e-10	-0.918232
100223505	chr7:100223505:T:C	3.14394e-09	-0.718728	-2.80088e-10	2.26024e-08	-1.68608	-2.80088e-10	7.68667e-08	-1.54747	-2.80088e-10
100224062	chr7:100224062:C:T	3.54662e-10	-1.76961	-1.13118	7.96824e-08	0.685779	-1.11187	1.92345e-07	0.581084	-1.21134
100224102	chr7:100224102:T:G	1.12737e-09	-1.74432	-2.80088e-10	1.86412e-08	-1.87877	-2.80088e-10	5.80282e-08	-1.82861	-2.80088e-10
100224409	chr7:100224409:C:T	1.92833e-09	-2.11916e-10	-1.20755	3.61577e-08	-2.11916e-10	-1.21625	1.04104e-07	-2.11916e-10	-1.24415
100224677	chr7:100224677:T:G	2.35122e-09	-2.11916e-10	-1.00927	4.34063e-08	-2.11916e-10	-1.03354	1.15819e-07	-2.11916e-10	-1.13751
100225031	chr7:100225031:C:T	1.85408e-09	-2.11916e-10	-1.24682	3.53322e-08	-2.11916e-10	-1.23935	1.05344e-07	-2.11916e-10	-1.23232
100225899	chr7:100225899:C:T	8.81146e-08	3.86339	-1.24896	5.40113e-09	-1.87232	-1.24521	1.61698e-08	-1.85684	-1.24956
100225998	chr7:100225998:A:G	3.6409e-10	-1.77546	-1.0991	7.98052e-08	0.652675	-1.07723	1.90071e-07	0.551139	-1.19329
100226074	chr7:100226074:A:C	2.14146e-09	-2.11916e-10	-1.10272	4.03756e-08	-2.11916e-10	-1.10591	1.22624e-07	-2.11916e-10	-1.08042
100226307	chr7:100226307:G:A	9.95928e-10	-1.86829	-2.80088e-10	2.28728e-08	-1.67419	-2.80088e-10	6.28987e-08	-1.74802	-2.80088e-10
100226730	chr7:100226730:G:A	5.16414e-08	3.21759	-1.13747	5.97989e-08	0.463418	-1.17657	9.086e-08	-0.159673	-1.22055
100226830	chr7:100226830:A:G	3.59186e-10	-1.7655	-1.12262	8.17197e-08	0.701595	-1.10244	1.96695e-07	0.599409	-1.2073
100227652	chr7:100227652:A:G	1.14225e-07	4.12398	-1.25001	5.49032e-09	-1.86069	-1.24046	1.60175e-08	-1.87028	-1.24558
100227935	chr7:100227935:G:A	3.51241e-10	-1.76578	-1.14471	7.97679e-08	0.70122	-1.12624	1.93409e-07	0.594972	-1.21971
100228121	chr7:100228121:T:C	1.89734e-09	-2.11916e-10	-1.22375	3.76153e-08	-2.11916e-10	-1.17673	1.10888e-07	-2.11916e-10	-1.18102
100228125	chr7:100228125:A:G	6.53025e-10	-1.64303	-0.647315	2.12807e-07	1.18213	-0.625881	4.28838e-07	1.17915	-1.00761
100229170	chr7:100229170:G:A	5.23609e-10	-1.85557	-0.655642	1.00899e-08	-1.85883	-0.633775	2.17713e-08	-1.85379	-0.955162
100229908	chr7:100229908:C:T	1.57279e-09	-1.41135	-2.80088e-10	2.93471e-08	-1.42495	-2.80088e-10	6.83068e-08	-1.66553	-2.80088e-10
100230848	chr7:100230848:C:T	2.43837e-09	-2.11916e-10	-0.972874	4.49383e-08	-2.11916e-10	-0.99885	1.18819e-07	-2.11916e-10	-1.11194
100231032	chr7:100231032:T:A	8.12027e-10	-1.80298	-0.269445	2.92924e-08	-1.17055	-0.256265	5.26729e-08	-1.77939	-0.146051
100231208	chr7:100231208:C:T	1.53914e-08	0.869605	-2.80088e-10	1.59672e-06	2.57157	-2.80088e-10	1.77957e-07	-0.708	-2.80088e-10
100232204	chr7:100232204:A:G	3.85483e-09	-1.03067	0.515788	3.41132e-08	-1.81129	0.536837	1.47773e-07	-1.71155	0.817682
100232463	chr7:100232463:C:T	1.39837e-07	3.96116	-0.884883	7.02576e-09	-1.87207	-0.982487	1.59752e-08	-1.87621	-1.24229
100232513	chr7:100232513:G:A	2.02294e-09	-2.11916e-10	-1.15965	3.84678e-08	-2.11916e-10	-1.15432	1.15641e-07	-2.11916e-10	-1.13906
100232658	chr7:100232658:C:T	2.82508e-09	-0.82567	-2.80088e-10	1.98133e-08	-1.81779	-2.80088e-10	5.52603e-08	-1.87749	-2.80088e-10
100233158	chr7:100233158:G:A	2.9527e-09	-0.781486	-2.80088e-10	1.87971e-08	-1.87044	-2.80088e-10	5.74603e-08	-1.83845	-2.80088e-10
100233824	chr7:100233824:C:G	2.13183e-09	-2.11916e-10	-1.10723	3.95532e-08	-2.11916e-10	-1.12649	1.08747e-07	-2.11916e-10	-1.20052
100234154	chr7:100234154:A:G	2.16371e-09	-2.11916e-10	-1.09238	3.88909e-08	-2.11916e-10	-1.14338	1.08225e-07	-2.11916e-10	-1.20533
100234249	chr7:100234249:C:T	7.99171e-09	-2.11916e-10	0.2142	1.37929e-07	-2.11916e-10	0.122597	4.8592e-07	-2.11916e-10	0.2965
100235120	chr7:100235120:A:G	2.30127e-09	-2.11916e-10	-1.03074	4.63258e-08	-2.11916e-10	-0.968441	1.09091e-07	-2.11916e-10	-1.19736
100235397	chr7:100235397:CT:C	1.98937e-09	-2.11916e-10	-1.17639	3.88786e-08	-2.11916e-10	-1.1437	1.03574e-07	-2.11916e-10	-1.24925
100235475	chr7:100235475:T:C	2.76071e-09	-2.11916e-10	-0.848717	5.06806e-08	-2.11916e-10	-0.878598	1.29673e-07	-2.11916e-10	-1.02453
100235722	chr7:100235722:A:G	8.02814e-09	-2.11916e-10	0.218748	1.37932e-07	-2.11916e-10	0.122624	7.5678e-07	-2.11916e-10	0.739528
100236228	chr7:100236228:C:T	1.34174e-09	-1.80138	0.231144	2.02608e-07	0.231154	0.27598	7.60157e-07	-0.514268	1.25825
100236378	chr7:100236378:C:T	5.67539e-09	-2.11916e-10	-0.128066	1.04236e-07	-2.11916e-10	-0.157482	3.73332e-07	-2.11916e-10	0.0329231
100236567	chr7:100236567:T:C	5.03655e-08	3.30312	-1.24801	5.37227e-09	-1.87528	-1.24761	1.83692e-08	-1.73985	-1.23902
100237632	chr7:100237632:A:C	1.90958e-09	-2.11916e-10	-1.21732	3.54959e-08	-2.11916e-10	-1.23472	1.0719e-07	-2.11916e-10	-1.21494
100237752	chr7:100237752:T:A	1.89645e-09	-2.11916e-10	-1.22422	3.56337e-08	-2.11916e-10	-1.23085	1.03585e-07	-2.11916e-10	-1.24915
100237823	chr7:100237823:G:A	3.49297e-10	-1.80024	-1.1158	5.83493e-09	-1.87328	-1.167	2.14178e-08	-1.78765	-1.03767
100237990	chr7:100237990:G:T	6.02499e-09	1.18168	-1.24997	3.16604e-06	4.48996	-1.23386	5.1759e-08	-0.726528	-1.21642
100238131	chr7:100238131:A:G	2.66024e-09	-2.11916e-10	-0.885789	4.89077e-08	-2.11916e-10	-0.914205	1.26131e-07	-2.11916e-10	-1.05222
100238409	chr7:100238409:T:C	2.7769e-09	-2.11916e-10	-0.842869	5.09668e-08	-2.11916e-10	-0.872966	1.30242e-07	-2.11916e-10	-1.02015
100238761	chr7:100238761:C:T	2.27689e-09	-1.0414	-2.80088e-10	1.89764e-08	-1.86094	-2.80088e-10	5.54979e-08	-1.8732	-2.80088e-10
100239125	chr7:100239125:G:C	3.32694e-09	-2.11916e-10	-0.662152	6.71547e-08	-2.11916e-10	-0.597142	1.28615e-07	-2.11916e-10	-1.03272
100239336	chr7:100239336:AATGT:A	1.88405e-09	-2.11916e-10	-1.23078	3.51867e-08	-2.11916e-10	-1.24347	1.05702e-07	-2.11916e-10	-1.22892
100239792	chr7:100239792:C:T	3.2205e-09	-2.11916e-10	-0.694667	6.48964e-08	-2.11916e-10	-0.631348	1.26113e-07	-2.11916e-10	-1.05237
100239890	chr7:100239890:G:A	2.76215e-09	-2.11916e-10	-0.848197	5.07127e-08	-2.11916e-10	-0.877963	1.29691e-07	-2.11916e-10	-1.02439
100240611	chr7:100240611:C:T	2.08741e-09	-2.11916e-10	-1.12828	4.09369e-08	-2.11916e-10	-1.09211	1.05806e-07	-2.11916e-10	-1.22794
100240805	chr7:100240805:C:T	3.23252e-09	-2.11916e-10	-0.690942	6.51518e-08	-2.11916e-10	-0.62742	1.26442e-07	-2.11916e-10	-1.04976
100241900	chr7:100241900:C:T	2.2654e-09	-2.11916e-10	-1.04645	4.55199e-08	-2.11916e-10	-0.985991	1.08271e-07	-2.11916e-10	-1.2049
100242216	chr7:100242216:T:C	2.83601e-09	-2.11916e-10	-0.821806	5.63585e-08	-2.11916e-10	-0.772407	2.16183e-07	-2.11916e-10	-0.51342
100242739	chr7:100242739:C:T	2.46632e-09	-2.11916e-10	-0.961477	4.6175e-08	-2.11916e-10	-0.971701	1.16374e-07	-2.11916e-10	-1.13273
100242838	chr7:100242838:A:G	8.37759e-10	-1.57976	-0.461466	1.69152e-07	0.755996	-0.42934	4.04234e-07	0.968271	-0.855822
100243375	chr7:100243375:C:T	2.30548e-09	-2.11916e-10	-1.02891	4.26001e-08	-2.11916e-10	-1.05228	1.14288e-07	-2.11916e-10	-1.15083
100243545	chr7:100243545:A:G	2.42931e-09	-2.11916e-10	-0.976596	4.47745e-08	-2.11916e-10	-1.0025	1.18485e-07	-2.11916e-10	-1.11476
100243731	chr7:100243731:C:T	2.50167e-09	-0.947246	-2.80088e-10	1.99673e-07	0.492541	-2.80088e-10	4.12049e-07	0.131599	-2.80088e-10
100243883	chr7:100243883:T:C	3.81828e-09	-2.11916e-10	-0.524405	7.53586e-08	-2.11916e-10	-0.481882	2.36181e-07	-2.11916e-10	-0.424946
100243908	chr7:100243908:A:AT	2.4326e-09	-2.11916e-10	-0.975243	4.92696e-08	-2.11916e-10	-0.906834	1.1173e-07	-2.11916e-10	-1.17346
100244497	chr7:100244497:T:C	2.83392e-09	-2.11916e-10	-0.822543	5.65796e-08	-2.11916e-10	-0.768492	1.16965e-07	-2.11916e-10	-1.12767
100244879	chr7:100244879:C:A	2.6132e-09	-0.132174	-0.771455	1.60615e-08	-1.30177	-0.725948	2.89859e-08	-1.4062	-1.11653
100245143	chr7:100245143:G:C	2.92636e-09	-2.11916e-10	-0.790444	5.86526e-08	-2.11916e-10	-0.732509	1.1938e-07	-2.11916e-10	-1.10724
100245412	chr7:100245412:T:C	2.17731e-09	-2.11916e-10	-1.08611	4.23339e-08	-2.11916e-10	-1.05855	1.04368e-07	-2.11916e-10	-1.24162
100245477	chr7:100245477:C:T	2.86634e-09	-2.11916e-10	-0.811169	5.7375e-08	-2.11916e-10	-0.754532	1.18017e-07	-2.11916e-10	-1.11872
100245601	chr7:100245601:G:A	2.289e-09	-2.11916e-10	-1.03609	4.60769e-08	-2.11916e-10	-0.97383	1.08707e-07	-2.11916e-10	-1.20089
100245730	chr7:100245730:T:C	2.05371e-08	2.33603	-1.178	1.93831e-08	-0.628053	-1.21168	5.15708e-08	-0.711199	-1.23539
100245886	chr7:100245886:C:T	1.35726e-09	-1.80683	0.248098	2.14591e-08	-1.81331	0.0753224	5.1469e-08	-1.63004	-0.318522
100246081	chr7:100246081:C:T	2.77922e-09	-2.11916e-10	-0.842035	5.58234e-08	-2.11916e-10	-0.781947	1.33106e-07	-2.11916e-10	-0.998396
100246150	chr7:100246150:C:T	2.46179e-09	-2.11916e-10	-0.963318	4.5328e-08	-2.11916e-10	-0.990215	1.19401e-07	-2.11916e-10	-1.10706
100247357	chr7:100247357:T:C	1.29309e-09	-1.60717	-2.80088e-10	1.93604e-08	-1.84091	-2.80088e-10	5.83553e-08	-1.82299	-2.80088e-10
100247534	chr7:100247534:T:C	2.33902e-09	-2.11916e-10	-1.01447	4.60822e-08	-2.11916e-10	-0.973714	1.06611e-07	-2.11916e-10	-1.22035
100247598	chr7:100247598:C:T	1.88123e-09	-2.11916e-10	-1.23228	3.53905e-08	-2.11916e-10	-1.2377	1.09043e-07	-2.11916e-10	-1.1978
100248243	chr7:100248243:C:T	9.59485e-10	-0.975483	-0.930081	1.71783e-07	1.22297	-0.880879	7.27824e-08	-0.834833	-0.767236
100248819	chr7:100248819:C:T	2.19682e-09	-1.0772	-2.80088e-10	2.05124e-08	-1.78311	-2.80088e-10	8.71035e-08	-1.42245	-2.80088e-10
100248831	chr7:100248831:G:A	2.28198e-09	-2.11916e-10	-1.03916	4.45393e-08	-2.11916e-10	-1.00777	1.05787e-07	-2.11916e-10	-1.22811
100249083	chr7:100249083:G:A	2.13184e-09	-2.11916e-10	-1.10722	4.24669e-08	-2.11916e-10	-1.05542	1.05556e-07	-2.11916e-10	-1.23031
100249210	chr7:100249210:A:G	3.1208e-07	5.05704	-1.17799	6.32526e-09	-1.84637	-1.11322	1.67604e-08	-1.8671	-1.20342
100249524	chr7:100249524:T:G	3.6028e-07	5.26715	-1.24448	5.68914e-09	-1.84413	-1.22145	1.59682e-08	-1.86896	-1.24999
100249614	chr7:100249614:C:T	1.10916e-06	6.39718	-1.25003	6.27128e-09	-1.7285	-1.23966	2.29619e-08	-1.79465	-0.96106
100250355	chr7:100250355:A:G	3.56865e-07	5.25554	-1.24239	5.71158e-09	-1.84465	-1.21699	1.59781e-08	-1.86866	-1.24966
100250671	chr7:100250671:T:C	3.3153e-09	-2.11916e-10	-0.665656	6.55195e-08	-2.11916e-10	-0.621793	1.65142e-07	-2.11916e-10	-0.78274
100251079	chr7:100251079:A:G	4.18693e-09	-2.11916e-10	-0.432237	8.16553e-08	-2.11916e-10	-0.401634	2.08792e-07	-2.11916e-10	-0.548206
100251505	chr7:100251505:T:C	2.64907e-09	-2.11916e-10	-0.889998	4.86069e-08	-2.11916e-10	-0.920376	1.2615e-07	-2.11916e-10	-1.05207
100251800	chr7:100251800:G:A	1.19813e-09	-1.68345	-2.80088e-10	1.99296e-08	-1.81193	-2.80088e-10	5.77544e-08	-1.83334	-2.80088e-10
100251949	chr7:100251949:G:C	1.92922e-09	-2.11916e-10	-1.20709	3.61672e-08	-2.11916e-10	-1.21599	1.04127e-07	-2.11916e-10	-1.24393
100252403	chr7:100252403:G:A	1.84956e-09	-2.11916e-10	-1.24926	3.51834e-08	-2.11916e-10	-1.24357	1.09086e-07	-2.11916e-10	-1.1974
100252472	chr7:100252472:A:G	2.35019e-09	-2.11916e-10	-1.00971	4.49868e-08	-2.11916e-10	-0.997771	1.3504e-07	-2.11916e-10	-0.983975
100252754	chr7:100252754:C:T	4.51004e-09	-2.11916e-10	-0.3579	9.00704e-08	-2.11916e-10	-0.303549	2.32012e-07	-2.11916e-10	-0.442754
100253139	chr7:100253139:G:A	1.85727e-09	-2.11916e-10	-1.2451	3.5488e-08	-2.11916e-10	-1.23495	1.0718e-07	-2.11916e-10	-1.21503
100253263	chr7:100253263:C:T	1.38299e-09	-1.53996	-2.80088e-10	1.86399e-08	-1.87884	-2.80088e-10	5.56363e-08	-1.87071	-2.80088e-10
100253646	chr7:100253646:T:A	4.10671e-07	5.38051	-1.22692	5.89877e-09	-1.84153	-1.18787	1.60738e-08	-1.86919	-1.24317
100254941	chr7:100254941:C:T	1.85348e-09	-2.11916e-10	-1.24714	3.50019e-08	-2.11916e-10	-1.24874	1.03594e-07	-2.11916e-10	-1.24906
100255242	chr7:100255242:A:T	7.46402e-09	0.145889	-2.80088e-10	3.97338e-08	-1.12194	-2.80088e-10	2.67504e-07	-0.300411	-2.80088e-10
100255626	chr7:100255626:C:T	2.17974e-09	-2.11916e-10	-1.085	4.22995e-08	-2.11916e-10	-1.05937	1.38562e-07	-2.11916e-10	-0.958224
100256037	chr7:100256037:G:A	1.04831e-09	-1.81702	-2.80088e-10	2.00362e-08	-1.8066	-2.80088e-10	8.6973e-08	-1.42395	-2.80088e-10
100256137	chr7:100256137:C:G	1.28712e-09	-1.6118	-2.80088e-10	4.16643e-08	-1.0745	-2.80088e-10	1.0749e-07	-1.21215	-2.80088e-10
100256440	chr7:100256440:C:A	2.04386e-09	-2.11916e-10	-1.14936	4.0371e-08	-2.11916e-10	-1.10603	1.04086e-07	-2.11916e-10	-1.24433
100256447	chr7:100256447:C:T	2.3413e-07	4.8417	-1.25003	5.49079e-09	-1.86047	-1.24059	1.64207e-08	-1.84595	-1.24506
100259220	chr7:100259220:AT:A	2.0154e-09	-2.11916e-10	-1.16339	3.77379e-08	-2.11916e-10	-1.17347	1.20123e-07	-2.11916e-10	-1.10102
100259529	chr7:100259529:A:G	1.89958e-09	-2.11916e-10	-1.22257	3.66755e-08	-2.11916e-10	-1.20203	1.0416e-07	-2.11916e-10	-1.24362
100260003	chr7:100260003:C:G	2.8788e-09	-0.80683	-2.80088e-10	2.27541e-08	-1.6794	-2.80088e-10	1.07491e-07	-1.21214	-2.80088e-10
100260339	chr7:100260339:C:G	4.45184e-09	-2.11916e-10	-0.370888	8.87665e-08	-2.11916e-10	-0.318131	2.29783e-07	-2.11916e-10	-0.45241
100260352	chr7:100260352:G:A	1.30875e-09	-1.59513	-2.80088e-10	1.98692e-08	-1.81497	-2.80088e-10	1.30212e-07	-1.02038	-2.80088e-10
100260493	chr7:100260493:T:C	4.11341e-09	-2.11916e-10	-0.449953	8.1822e-08	-2.11916e-10	-0.399594	2.1313e-07	-2.11916e-10	-0.527643
100260583	chr7:100260583:G:A	2.14387e-09	-2.11916e-10	-1.10159	4.20609e-08	-2.11916e-10	-1.06502	1.10183e-07	-2.11916e-10	-1.1874
100260882	chr7:100260882:C:T	7.34609e-07	5.96834	-1.2332	5.54252e-09	-1.84217	-1.24952	1.89105e-08	-1.86586	-1.08397
100261730	chr7:100261730:T:C	1.99057e-09	-2.11916e-10	-1.17579	3.91061e-08	-2.11916e-10	-1.13786	1.03601e-07	-2.11916e-10	-1.249
100261927	chr7:100261927:T:C	2.5947e-09	-2.11916e-10	-0.910732	5.09633e-08	-2.11916e-10	-0.873035	1.11677e-07	-2.11916e-10	-1.17393
100263526	chr7:100263526:C:T	1.9278e-08	2.12593	-1.03117	6.22429e-09	-1.86045	-1.11523	2.04226e-08	-1.64279	-1.23011
100264444	chr7:100264444:A:G	2.45517e-09	-2.11916e-10	-0.966008	4.81271e-08	-2.11916e-10	-0.930296	1.08979e-07	-2.11916e-10	-1.19839
100264971	chr7:100264971:A:G	2.4086e-09	-2.11916e-10	-0.98516	4.43141e-08	-2.11916e-10	-1.01284	1.17745e-07	-2.11916e-10	-1.12102
100265861	chr7:100265861:A:G	2.00145e-07	4.66047	-1.22564	5.70203e-09	-1.87656	-1.18676	1.76161e-08	-1.78	-1.24073
100266518	chr7:100266518:C:T	7.00049e-10	-1.18801	-1.0328	9.83723e-08	0.775918	-0.9913	5.08129e-08	-1.06764	-0.893757
100267256	chr7:100267256:T:C	2.03934e-09	-2.11916e-10	-1.15158	3.88878e-08	-2.11916e-10	-1.14346	1.1623e-07	-2.11916e-10	-1.13397
100267499	chr7:100267499:G:A	2.09003e-09	-2.11916e-10	-1.12703	3.98845e-08	-2.11916e-10	-1.11815	1.19364e-07	-2.11916e-10	-1.10737
100267777	chr7:100267777:T:C	1.98723e-09	-2.11916e-10	-1.17746	3.90575e-08	-2.11916e-10	-1.13911	1.03568e-07	-2.11916e-10	-1.24931
100268717	chr7:100268717:C:T	1.96766e-09	-2.11916e-10	-1.18736	3.85426e-08	-2.11916e-10	-1.15238	1.03503e-07	-2.11916e-10	-1.24994
100270789	chr7:100270789:T:C	6.44663e-10	-1.24048	-1.06275	8.5922e-08	0.676328	-1.02703	4.59417e-08	-1.12783	-0.934342
100270952	chr7:100270952:G:T	2.05795e-09	-2.11916e-10	-1.1425	3.83289e-08	-2.11916e-10	-1.15794	1.16934e-07	-2.11916e-10	-1.12793
100273656	chr7:100273656:A:G	3.62801e-09	-1.5681	0.992583	1.03439e-07	-1.15752	0.992363	3.13356e-07	-1.67336	1.53116
100273726	chr7:100273726:C:T	1.88244e-09	-2.11916e-10	-1.23164	3.63606e-08	-2.11916e-10	-1.21065	1.04585e-07	-2.11916e-10	-1.23955
100274184	chr7:100274184:G:A	1.92565e-08	1.09364	-2.80088e-10	4.22227e-08	-1.06118	-2.80088e-10	1.15952e-07	-1.13637	-2.80088e-10
100274280	chr7:100274280:G:A	3.62428e-09	-2.11916e-10	-0.576548	6.70939e-08	-2.11916e-10	-0.598047	1.78407e-07	-2.11916e-10	-0.705477
100275052	chr7:100275052:G:A	2.49916e-09	-1.51296	0.564713	6.35362e-08	-1.21707	0.56454	2.02272e-07	-1.70528	1.12535
100275219	chr7:100275219:A:G	1.95188e-09	-2.11916e-10	-1.19541	3.82997e-08	-2.11916e-10	-1.1587	1.03495e-07	-2.11916e-10	-1.25002
100275774	chr7:100275774:C:T	3.25821e-09	-1.54082	0.857791	8.64664e-08	-1.20161	0.857221	2.86368e-07	-1.68962	1.45736
100275775	chr7:100275775:G:A	2.06281e-09	-2.11916e-10	-1.14013	3.94214e-08	-2.11916e-10	-1.12983	1.10337e-07	-2.11916e-10	-1.186
100275826	chr7:100275826:G:C	1.16854e-09	-1.70845	-2.80088e-10	1.8657e-08	-1.87792	-2.80088e-10	5.5183e-08	-1.87889	-2.80088e-10
100276574	chr7:100276574:T:A	3.86579e-10	-1.59154	-1.22308	1.07457e-08	-1.18843	-1.24121	6.26529e-07	1.21553	-0.664877
100277067	chr7:100277067:G:A	2.36436e-09	-2.11916e-10	-1.0037	4.51763e-08	-2.11916e-10	-0.993567	1.36058e-07	-2.11916e-10	-0.976464
100277552	chr7:100277552:T:C	1.59456e-09	-1.39761	-2.80088e-10	1.95798e-08	-1.82964	-2.80088e-10	6.36614e-08	-1.73597	-2.80088e-10
100277723	chr7:100277723:G:A	2.06377e-09	-2.11916e-10	-1.13967	3.85422e-08	-2.11916e-10	-1.15239	1.2264e-07	-2.11916e-10	-1.08029
100278387	chr7:100278387:G:A	5.6451e-10	-1.8784	-0.557606	4.1056e-08	-0.542059	-0.547145	8.01689e-08	-1.51782	0.0124087
100278489	chr7:100278489:T:C	4.28267e-09	-2.11916e-10	-0.409629	8.71603e-08	-2.11916e-10	-0.336391	2.02413e-07	-2.11916e-10	-0.579235
100280226	chr7:100280226:G:C	1.61003e-09	-1.38795	-2.80088e-10	1.16469e-07	-0.0465157	-2.80088e-10	1.00683e-07	-1.27757	-2.80088e-10
100280292	chr7:100280292:T:G	2.1681e-09	-2.11916e-10	-1.09035	4.28793e-08	-2.11916e-10	-1.04575	1.05559e-07	-2.11916e-10	-1.23027
100280587	chr7:100280587:C:T	5.34607e-09	-0.785422	0.597579	3.99963e-08	-1.73508	0.619723	1.81574e-07	-1.59942	0.911546
100280759	chr7:100280759:A:C	1.27901e-09	-1.6888	0.0706783	1.95663e-08	-1.72092	-0.109415	7.91679e-08	-1.81139	0.293421
100281778	chr7:100281778:G:A	2.30802e-09	-2.11916e-10	-1.02781	4.33628e-08	-2.11916e-10	-1.03454	1.33011e-07	-2.11916e-10	-0.999109
100282115	chr7:100282115:C:T	1.94003e-09	-2.11916e-10	-1.2015	3.64035e-08	-2.11916e-10	-1.20948	1.13161e-07	-2.11916e-10	-1.16074
100282182	chr7:100282182:C:T	1.51454e-09	-1.44909	-2.80088e-10	1.86566e-08	-1.87794	-2.80088e-10	5.63843e-08	-1.85735	-2.80088e-10
100283384	chr7:100283384:G:A	2.0626e-09	-2.11916e-10	-1.14024	3.9417e-08	-2.11916e-10	-1.12994	1.10328e-07	-2.11916e-10	-1.18609
100284941	chr7:100284941:G:A	1.86938e-09	-2.11916e-10	-1.2386	3.60631e-08	-2.11916e-10	-1.21887	1.05273e-07	-2.11916e-10	-1.23299
100285365	chr7:100285365:A:T	2.47229e-09	-2.11916e-10	-0.95906	4.82043e-08	-2.11916e-10	-0.928692	1.32465e-07	-2.11916e-10	-1.00323
100285505	chr7:100285505:T:G	8.1242e-08	3.61355	-1.08032	6.55241e-09	-1.7989	-1.12541	1.59903e-08	-1.87832	-1.23924
100285634	chr7:100285634:G:A	3.22429e-09	-2.11916e-10	-0.693493	6.48279e-08	-2.11916e-10	-0.632404	1.55998e-07	-2.11916e-10	-0.839699
100285641	chr7:100285641:G:C	1.88282e-09	-2.11916e-10	-1.23144	3.63203e-08	-2.11916e-10	-1.21176	1.04675e-07	-2.11916e-10	-1.23868
100286137	chr7:100286137:A:G	4.4931e-09	-2.11916e-10	-0.361663	6.9002e-08	-2.11916e-10	-0.570005	2.12436e-07	-2.11916e-10	-0.530905
100286575	chr7:100286575:G:C	2.71281e-09	-2.11916e-10	-0.866221	5.15308e-08	-2.11916e-10	-0.861961	1.70334e-07	-2.11916e-10	-0.751786
100286864	chr7:100286864:A:T	1.96298e-09	-2.11916e-10	-1.18974	3.6706e-08	-2.11916e-10	-1.2012	1.11147e-07	-2.11916e-10	-1.17869
100287114	chr7:100287114:G:A	5.62983e-10	-1.8787	-0.560015	3.76404e-08	-0.626505	-0.549559	7.65443e-08	-1.56087	0.00919492
100288515	chr7:100288515:G:C	6.51173e-09	-2.11916e-10	0.0093999	1.1251e-07	-2.11916e-10	-0.0810944	5.93136e-07	-2.11916e-10	0.49588
100288886	chr7:100288886:G:A	6.19527e-07	5.79422	-1.22947	5.56091e-09	-1.8409	-1.24747	1.81448e-08	-1.87046	-1.1207
100289194	chr7:100289194:T:C	1.85586e-09	-2.11916e-10	-1.24586	3.6048e-08	-2.11916e-10	-1.21929	1.06396e-07	-2.11916e-10	-1.22237
100289762	chr7:100289762:G:A	1.97811e-09	-2.11916e-10	-1.18206	3.65414e-08	-2.11916e-10	-1.20569	1.13908e-07	-2.11916e-10	-1.15416
100290814	chr7:100290814:C:G	4.37769e-09	-2.11916e-10	-0.387683	8.53247e-08	-2.11916e-10	-0.357677	2.19289e-07	-2.11916e-10	-0.499155
100290985	chr7:100290985:T:G	1.03684e-09	-1.82803	-2.80088e-10	1.89849e-08	-1.8605	-2.80088e-10	6.34518e-08	-1.73926	-2.80088e-10
100291556	chr7:100291556:G:A	5.08157e-07	5.59927	-1.23268	5.48004e-09	-1.85451	-1.24852	1.81864e-08	-1.87623	-1.11264
100291722	chr7:100291722:C:T	2.08786e-09	-2.11916e-10	-1.12807	3.92982e-08	-2.11916e-10	-1.13296	1.1956e-07	-2.11916e-10	-1.10572
100292393	chr7:100292393:C:T	3.68364e-09	-2.11916e-10	-0.560304	6.81615e-08	-2.11916e-10	-0.582261	1.80969e-07	-2.11916e-10	-0.69122
100292523	chr7:100292523:C:T	1.06712e-09	-1.79924	-2.80088e-10	4.00107e-08	-1.11499	-2.80088e-10	5.86543e-08	-1.81788	-2.80088e-10
100292936	chr7:100292936:TACAGTGA:T	2.41761e-09	-2.11916e-10	-0.981426	4.69282e-08	-2.11916e-10	-0.955521	1.25986e-07	-2.11916e-10	-1.05337
100293297	chr7:100293297:G:A	1.85863e-09	-2.11916e-10	-1.24437	3.56318e-08	-2.11916e-10	-1.2309	1.06313e-07	-2.11916e-10	-1.22316
100293688	chr7:100293688:G:A	1.91905e-09	-2.11916e-10	-1.21237	3.74516e-08	-2.11916e-10	-1.18109	1.03702e-07	-2.11916e-10	-1.24802
100294394	chr7:100294394:AG:A	1.76441e-07	4.55188	-1.2431	5.51358e-09	-1.87808	-1.21885	1.88235e-08	-1.83261	-1.12182
100295215	chr7:100295215:G:A	7.02655e-09	-2.11916e-10	0.0854908	1.21025e-07	-2.11916e-10	-0.00814029	6.52266e-07	-2.11916e-10	0.590909
100295274	chr7:100295274:G:A	3.08318e-09	-2.11916e-10	-0.738245	5.77115e-08	-2.11916e-10	-0.748684	1.90914e-07	-2.11916e-10	-0.63772
100295525	chr7:100295525:C:G	4.63074e-10	-1.86964	-0.764438	1.7883e-08	-1.20249	-0.717796	6.62938e-08	-0.628497	-1.06695
100295574	chr7:100295574:C:T	3.25171e-09	-2.11916e-10	-0.685025	6.01792e-08	-2.11916e-10	-0.706814	1.61868e-07	-2.11916e-10	-0.80276
100296085	chr7:100296085:A:G	1.94583e-09	-2.11916e-10	-1.19852	3.64157e-08	-2.11916e-10	-1.20914	1.10095e-07	-2.11916e-10	-1.1882
100296287	chr7:100296287:C:G	2.37188e-09	-2.11916e-10	-1.00052	4.67845e-08	-2.11916e-10	-0.958588	1.7264e-07	-2.11916e-10	-0.738333
100296318	chr7:100296318:T:TG	1.94997e-08	2.31236	-1.20617	9.40651e-09	-1.40084	-1.1619	1.58438e-08	-1.87675	-1.25002
100296324	chr7:100296324:C:A	9.40582e-10	-1.76808	-0.157384	2.23822e-08	-1.68258	-0.0132977	3.33187e-08	-1.84516	-0.538268
100296891	chr7:100296891:G:A	1.23689e-08	-2.11916e-10	0.650983	2.16686e-07	-2.11916e-10	0.57431	9.52977e-07	-2.11916e-10	0.970047
100297686	chr7:100297686:C:G	0.00119277	13.117	-0.989433	6.75169e-09	-1.80933	-1.08502	1.68806e-08	-1.874	-1.18938
100298346	chr7:100298346:C:T	1.4058e-08	-2.11916e-10	0.778986	2.21328e-07	-2.11916e-10	0.595507	8.12058e-07	-2.11916e-10	0.810027
100298482	chr7:100298482:G:A	6.65198e-10	-1.05851	-1.21336	5.69191e-09	-1.84429	-1.2208	1.93539e-08	-1.69102	-1.23563
100298585	chr7:100298585:T:A	2.63392e-09	-2.11916e-10	-0.895733	5.13977e-08	-2.11916e-10	-0.864547	1.56389e-07	-2.11916e-10	-0.837196
100299719	chr7:100299719:G:A	5.27439e-10	-1.87262	-0.631305	3.21858e-08	-0.71149	-0.621127	6.48492e-08	-1.62487	-0.092609
100300169	chr7:100300169:T:C	2.06247e-09	-2.11916e-10	-1.1403	3.84654e-08	-2.11916e-10	-1.15438	1.22838e-07	-2.11916e-10	-1.07868
100303636	chr7:100303636:A:G	1.87707e-09	-2.11916e-10	-1.23449	3.60102e-08	-2.11916e-10	-1.22034	1.07744e-07	-2.11916e-10	-1.20978
100303979	chr7:100303979:T:C	0.00108304	12.9828	-0.951726	6.88927e-09	-1.81934	-1.05484	1.71699e-08	-1.87628	-1.17011
100304239	chr7:100304239:T:G	1.84843e-09	-2.11916e-10	-1.24987	3.5002e-08	-2.11916e-10	-1.24873	1.04118e-07	-2.11916e-10	-1.24402
100304773	chr7:100304773:G:A	1.28275e-08	-2.11916e-10	0.687388	2.02824e-07	-2.11916e-10	0.508197	7.40457e-07	-2.11916e-10	0.717723
100304859	chr7:100304859:C:A	2.50212e-09	-2.11916e-10	-0.947067	4.89543e-08	-2.11916e-10	-0.913253	1.47293e-07	-2.11916e-10	-0.89712
100305015	chr7:100305015:C:G	7.14066e-10	-1.54917	-0.65182	2.07015e-08	-1.09368	-0.680257	3.61856e-08	-1.69941	-0.601468
100306105	chr7:100306105:C:T	1.02104e-09	-1.84339	-2.80088e-10	3.66316e-08	-1.20323	-2.80088e-10	8.49652e-08	-1.4473	-2.80088e-10
100306292	chr7:100306292:G:A	2.65166e-09	-2.11916e-10	-0.889019	5.19593e-08	-2.11916e-10	-0.853681	1.56689e-07	-2.11916e-10	-0.83528
100307346	chr7:100307346:A:G	0.00142471	13.2909	-0.985654	6.8457e-09	-1.79832	-1.0822	1.69662e-08	-1.87071	-1.18761
100307702	chr7:100307702:C:T	0.00131798	13.3476	-1.12018	6.16692e-09	-1.7936	-1.19135	1.60628e-08	-1.86827	-1.24476
100307830	chr7:100307830:C:A	3.58709e-09	-2.11916e-10	-0.586864	6.56675e-08	-2.11916e-10	-0.619537	2.4089e-07	-2.11916e-10	-0.405202
100307835	chr7:100307835:G:A	1.35257e-06	6.58774	-1.24218	8.00211e-09	-1.50327	-1.22117	4.91401e-08	-0.999627	-0.995242
100307852	chr7:100307852:C:G	0.000951996	12.97	-1.06793	6.2884e-09	-1.81926	-1.14618	1.63076e-08	-1.8765	-1.22141
100308061	chr7:100308061:A:G	0.000624121	12.6021	-1.12219	5.94866e-09	-1.81978	-1.2012	1.80374e-08	-1.87553	-1.12157
100308641	chr7:100308641:G:A	1.1674e-09	-1.70942	-2.80088e-10	2.44497e-08	-1.60752	-2.80088e-10	6.28985e-08	-1.74802	-2.80088e-10
100308677	chr7:100308677:C:T	0.000978555	13.1105	-1.18086	5.90755e-09	-1.79298	-1.23492	1.74836e-08	-1.85152	-1.17676
100315440	chr7:100315440:G:A	1.9105e-09	-2.11916e-10	-1.21684	3.72852e-08	-2.11916e-10	-1.18554	1.03773e-07	-2.11916e-10	-1.24734
100315523	chr7:100315523:G:T	0.00248366	13.9401	-1.07903	6.78834e-09	-1.72572	-1.16321	1.69304e-08	-1.81244	-1.24799
100315626	chr7:100315626:C:T	2.19303e-09	-2.11916e-10	-1.07892	3.99436e-08	-2.11916e-10	-1.11667	1.28499e-07	-2.11916e-10	-1.03363
100316438	chr7:100316438:C:T	2.13047e-09	-2.11916e-10	-1.10786	4.00766e-08	-2.11916e-10	-1.11335	1.2213e-07	-2.11916e-10	-1.08445
100316647	chr7:100316647:C:CTA	9.8636e-10	-1.87794	-2.80088e-10	2.96429e-08	-1.41492	-2.80088e-10	7.12923e-08	-1.62276	-2.80088e-10
100316712	chr7:100316712:C:T	2.17263e-09	-2.11916e-10	-1.08826	4.144e-08	-2.11916e-10	-1.07989	1.24543e-07	-2.11916e-10	-1.0649
100317774	chr7:100317774:G:A	3.35577e-09	-2.11916e-10	-0.653524	6.47881e-08	-2.11916e-10	-0.633018	2.1438e-07	-2.11916e-10	-0.521795
100318050	chr7:100318050:C:T	1.03788e-09	-1.82702	-2.80088e-10	1.93749e-08	-1.84016	-2.80088e-10	9.31837e-08	-1.35497	-2.80088e-10
100318169	chr7:100318169:A:G	1.88908e-09	-2.11916e-10	-1.22812	3.63195e-08	-2.11916e-10	-1.21178	1.08805e-07	-2.11916e-10	-1.19998
100319299	chr7:100319299:C:T	2.3417e-09	-2.11916e-10	-1.01333	4.41197e-08	-2.11916e-10	-1.01723	1.35522e-07	-2.11916e-10	-0.980411
100319793	chr7:100319793:G:A	0.00420671	14.0816	-0.69364	9.31551e-09	-1.66745	-0.905009	1.8269e-08	-1.76092	-1.22342
100320389	chr7:100320389:G:A	2.66439e-09	-0.884231	-2.80088e-10	1.06228e-07	-0.13855	-2.80088e-10	7.72482e-08	-1.54252	-2.80088e-10
100321178	chr7:100321178:G:A	1.85493e-09	-2.11916e-10	-1.24636	3.55687e-08	-2.11916e-10	-1.23268	1.06326e-07	-2.11916e-10	-1.22304
100321202	chr7:100321202:T:C	2.44988e-09	-2.11916e-10	-0.968168	4.8761e-08	-2.11916e-10	-0.91721	1.22702e-07	-2.11916e-10	-1.07979
100321549	chr7:100321549:A:ATTAT	2.50015e-09	-2.11916e-10	-0.947854	4.89133e-08	-2.11916e-10	-0.914091	1.47174e-07	-2.11916e-10	-0.897932
100321894	chr7:100321894:TTAAA:T	4.50346e-09	-1.09588	0.736521	7.30209e-07	0.615649	1.17354	5.7333e-08	-1.78133	-0.0593338
100322965	chr7:100322965:G:A	0.00117123	12.8676	-0.758223	8.03959e-09	-1.82502	-0.89474	1.91941e-08	-1.87746	-1.05748
100323302	chr7:100323302:G:C	3.20938e-09	-2.11916e-10	-0.698128	6.44843e-08	-2.11916e-10	-0.637719	1.55652e-07	-2.11916e-10	-0.841921
100323620	chr7:100323620:A:C	1.92703e-09	-0.0491928	-1.15903	6.2689e-09	-1.79729	-1.17125	3.38276e-08	-1.56283	-0.805436
100323626	chr7:100323626:A:T	2.57178e-09	-2.11916e-10	-0.919608	5.03921e-08	-2.11916e-10	-0.884306	1.51709e-07	-2.11916e-10	-0.867582
100323850	chr7:100323850:G:A	3.98812e-09	-2.11916e-10	-0.480885	7.77294e-08	-2.11916e-10	-0.450907	2.02288e-07	-2.11916e-10	-0.579854
100324370	chr7:100324370:A:G	2.58182e-09	-0.915711	-2.80088e-10	1.02988e-07	-0.169529	-2.80088e-10	7.63493e-08	-1.55423	-2.80088e-10
100324577	chr7:100324577:A:G	1.99124e-09	-2.11916e-10	-1.17545	3.72831e-08	-2.11916e-10	-1.1856	1.17071e-07	-2.11916e-10	-1.12676
100324770	chr7:100324770:T:C	0.000858152	12.895	-1.09664	6.07374e-09	-1.82416	-1.17601	1.59941e-08	-1.87721	-1.24011
100325396	chr7:100325396:C:T	1.84813e-09	-2.11916e-10	-1.25003	3.50803e-08	-2.11916e-10	-1.2465	1.06937e-07	-2.11916e-10	-1.2173
100325589	chr7:100325589:C:T	2.0333e-09	-2.11916e-10	-1.15454	3.87139e-08	-2.11916e-10	-1.14794	1.15915e-07	-2.11916e-10	-1.13669
100325927	chr7:100325927:G:C	1.2647e-09	-1.62937	-2.80088e-10	1.86394e-08	-1.87886	-2.80088e-10	5.68998e-08	-1.84825	-2.80088e-10
100326149	chr7:100326149:C:T	1.85763e-09	-2.11916e-10	-1.24491	3.56754e-08	-2.11916e-10	-1.22968	1.05946e-07	-2.11916e-10	-1.22661
100326302	chr7:100326302:C:T	2.19359e-09	-2.11916e-10	-1.07866	3.99278e-08	-2.11916e-10	-1.11707	1.28697e-07	-2.11916e-10	-1.03209
100326585	chr7:100326585:T:C	1.85083e-09	-2.11916e-10	-1.24857	3.49707e-08	-2.11916e-10	-1.24963	1.08645e-07	-2.11916e-10	-1.20146
100327121	chr7:100327121:T:A	1.28417e-09	-1.6141	-2.80088e-10	2.35177e-08	-1.64639	-2.80088e-10	5.51874e-08	-1.87881	-2.80088e-10
100327373	chr7:100327373:G:C	1.86587e-09	-2.11916e-10	-1.24048	3.54756e-08	-2.11916e-10	-1.2353	1.03501e-07	-2.11916e-10	-1.24996
100328105	chr7:100328105:C:A	1.89306e-09	-2.11916e-10	-1.22601	3.56079e-08	-2.11916e-10	-1.23157	1.09236e-07	-2.11916e-10	-1.19603
100328297	chr7:100328297:G:C	2.12644e-09	-2.11916e-10	-1.10976	4.0543e-08	-2.11916e-10	-1.10178	1.21665e-07	-2.11916e-10	-1.08828
100328685	chr7:100328685:T:C	0.000964613	12.8913	-0.975996	6.70851e-09	-1.8252	-1.07556	1.69063e-08	-1.87751	-1.18435
100328989	chr7:100328989:C:T	1.84818e-09	-2.11916e-10	-1.25	3.51053e-08	-2.11916e-10	-1.24579	1.07964e-07	-2.11916e-10	-1.20774
100328996	chr7:100328996:T:C	1.84826e-09	-2.11916e-10	-1.24996	3.50446e-08	-2.11916e-10	-1.24752	1.07289e-07	-2.11916e-10	-1.21401
100329188	chr7:100329188:C:T	0.000779786	12.8854	-1.18286	5.79275e-09	-1.81116	-1.23637	1.7411e-08	-1.86189	-1.17055
100330613	chr7:100330613:G:A	1.86729e-09	-2.11916e-10	-1.23972	3.56466e-08	-2.11916e-10	-1.23049	1.03534e-07	-2.11916e-10	-1.24964
100331234	chr7:100331234:A:C	2.95008e-09	-2.11916e-10	-0.782372	5.79113e-08	-2.11916e-10	-0.745227	1.56229e-07	-2.11916e-10	-0.838219
100331425	chr7:100331425:T:G	3.0002e-09	-0.765526	-2.80088e-10	2.50434e-07	0.719055	-2.80088e-10	5.17836e-07	0.360114	-2.80088e-10
100332171	chr7:100332171:G:A	2.18909e-09	-2.11916e-10	-1.08072	3.98199e-08	-2.11916e-10	-1.11977	1.28347e-07	-2.11916e-10	-1.03481
100332824	chr7:100332824:C:T	0.00112351	13.171	-1.10323	6.15511e-09	-1.80677	-1.18009	1.60414e-08	-1.8727	-1.24167
100333015	chr7:100333015:A:T	2.00505e-09	-2.11916e-10	-1.16853	3.88621e-08	-2.11916e-10	-1.14412	1.07054e-07	-2.11916e-10	-1.21621
100333289	chr7:100333289:T:C	1.08536e-08	-2.11916e-10	0.520289	1.75676e-07	-2.11916e-10	0.364502	8.65067e-07	-2.11916e-10	0.873263
100333840	chr7:100333840:T:C	6.14937e-10	-1.58558	-0.764865	1.98769e-08	-1.02801	-0.786573	3.31977e-08	-1.67008	-0.716987
100334130	chr7:100334130:G:A	4.5975e-09	-2.11916e-10	-0.338692	9.18551e-08	-2.11916e-10	-0.283929	2.37356e-07	-2.11916e-10	-0.419982
100334426	chr7:100334426:C:T	5.76387e-10	-1.82322	-0.591964	2.23246e-08	-1.16378	-0.534671	7.09092e-08	-0.620695	-1.00745
100334695	chr7:100334695:C:T	2.50087e-09	-2.11916e-10	-0.947565	4.89292e-08	-2.11916e-10	-0.913766	1.47216e-07	-2.11916e-10	-0.897643
100335485	chr7:100335485:G:A	2.14104e-09	-1.10292	-2.80088e-10	8.44914e-08	-0.367491	-2.80088e-10	7.20332e-08	-1.61242	-2.80088e-10
100335778	chr7:100335778:G:T	2.00386e-09	-2.11916e-10	-1.16913	3.88355e-08	-2.11916e-10	-1.14481	1.07016e-07	-2.11916e-10	-1.21657
100336264	chr7:100336264:C:T	1.35491e-08	-2.11916e-10	0.742112	2.3185e-07	-2.11916e-10	0.641949	8.46098e-07	-2.11916e-10	0.851092
100336569	chr7:100336569:T:C	0.000740141	12.8167	-1.1663	5.8146e-09	-1.81594	-1.22783	1.7071e-08	-1.86414	-1.18803
100336822	chr7:100336822:T:A	2.36787e-08	1.30037	-2.80088e-10	2.82408e-08	-1.46337	-2.80088e-10	5.66213e-08	-1.85316	-2.80088e-10
100336830	chr7:100336830:G:A	0.00116694	13.011	-0.905315	7.16208e-09	-1.81797	-1.01737	1.75615e-08	-1.87606	-1.14777
100337169	chr7:100337169:C:T	1.01026e-09	-1.854	-2.80088e-10	3.49849e-08	-1.24922	-2.80088e-10	8.17048e-08	-1.48643	-2.80088e-10
100337428	chr7:100337428:G:A	1.94892e-09	-2.11916e-10	-1.19693	3.70731e-08	-2.11916e-10	-1.19125	1.10615e-07	-2.11916e-10	-1.18349
100337474	chr7:100337474:G:A	0.000604865	12.4962	-1.04766	6.20304e-09	-1.82754	-1.15156	1.92366e-08	-1.87379	-1.05894
100337498	chr7:100337498:G:A	1.27339e-09	-1.62252	-2.80088e-10	4.27669e-08	-1.04838	-2.80088e-10	5.51966e-08	-1.87864	-2.80088e-10
100338393	chr7:100338393:G:A	1.81053e-08	-2.11916e-10	1.032	3.06014e-07	-2.11916e-10	0.919492	1.13855e-06	-2.11916e-10	1.14796
100338404	chr7:100338404:C:T	1.24331e-08	0.656155	-2.80088e-10	6.90806e-07	1.73372	-2.80088e-10	1.79566e-07	-0.699001	-2.80088e-10
100338804	chr7:100338804:T:C	0.000985284	12.8463	-0.909864	7.06104e-09	-1.82829	-1.02126	1.7486e-08	-1.87792	-1.15022
100339331	chr7:100339331:G:A	1.87635e-09	-2.11916e-10	-1.23488	3.6299e-08	-2.11916e-10	-1.21235	1.04572e-07	-2.11916e-10	-1.23967
100339858	chr7:100339858:A:G	0.00133738	13.1967	-0.954725	6.86963e-09	-1.80495	-1.07208	1.68895e-08	-1.87182	-1.19103
100340180	chr7:100340180:A:G	0.0016426	13.4088	-0.961181	6.94533e-09	-1.78915	-1.07692	1.69364e-08	-1.86636	-1.19371
100340318	chr7:100340318:A:G	0.000318102	11.8997	-1.09373	5.83514e-09	-1.85805	-1.18219	1.85458e-08	-1.85539	-1.1139
100340319	chr7:100340319:A:G	0.00177254	13.345	-0.821294	7.69932e-09	-1.79459	-0.968417	1.81043e-08	-1.86849	-1.12491
100340530	chr7:100340530:G:A	2.34363e-09	-2.11916e-10	-1.0125	4.56759e-08	-2.11916e-10	-0.982569	1.37116e-07	-2.11916e-10	-0.968717
100340582	chr7:100340582:T:G	0.000854685	12.9327	-1.13839	5.94783e-09	-1.80859	-1.21252	1.67918e-08	-1.86043	-1.20822
100341163	chr7:100341163:G:A	1.75673e-08	-2.11916e-10	1.00183	2.97442e-07	-2.11916e-10	0.891079	1.10454e-06	-2.11916e-10	1.11764
100341241	chr7:100341241:G:A	0.00103564	12.9714	-0.985117	6.69962e-09	-1.8201	-1.08199	1.68547e-08	-1.8766	-1.18832
100341332	chr7:100341332:G:A	2.54557e-09	0.101624	-1.03147	1.12354e-08	-1.44586	-0.939213	1.93873e-08	-1.81113	-1.1138
100341407	chr7:100341407:G:A	0.00136538	13.3432	-1.08043	6.33126e-09	-1.7943	-1.16434	1.62042e-08	-1.86856	-1.23571
100342748	chr7:100342748:C:T	2.50232e-09	-2.11916e-10	-0.946985	4.89584e-08	-2.11916e-10	-0.91317	1.47308e-07	-2.11916e-10	-0.897019
100343007	chr7:100343007:A:C	0.000512078	12.3298	-1.04779	6.14489e-09	-1.83692	-1.1516	1.92929e-08	-1.87016	-1.05965
100343382	chr7:100343382:T:A	1.03922e-09	-1.82574	-2.80088e-10	3.33399e-08	-1.29738	-2.80088e-10	5.56679e-08	-1.87014	-2.80088e-10
100343910	chr7:100343910:T:C	3.00609e-09	-0.763566	-2.80088e-10	2.1306e-08	-1.74515	-2.80088e-10	7.47809e-08	-1.57498	-2.80088e-10
100344060	chr7:100344060:G:A	1.85975e-09	-2.11916e-10	-1.24376	3.57614e-08	-2.11916e-10	-1.22727	1.05641e-07	-2.11916e-10	-1.2295
100344190	chr7:100344190:T:C	2.31518e-09	-2.11916e-10	-1.02472	4.50945e-08	-2.11916e-10	-0.995381	1.35396e-07	-2.11916e-10	-0.98134
100344281	chr7:100344281:C:T	2.72304e-09	-2.11916e-10	-0.862455	5.3511e-08	-2.11916e-10	-0.824253	1.61317e-07	-2.11916e-10	-0.806171
100344333	chr7:100344333:T:A	2.88178e-09	-2.11916e-10	-0.805797	5.65175e-08	-2.11916e-10	-0.76959	1.52824e-07	-2.11916e-10	-0.86026
100344804	chr7:100344804:C:T	2.08795e-09	-2.11916e-10	-1.12802	3.97855e-08	-2.11916e-10	-1.12064	1.19256e-07	-2.11916e-10	-1.10827
100344985	chr7:100344985:A:G	2.3716e-09	-2.11916e-10	-1.00064	4.6372e-08	-2.11916e-10	-0.967444	1.39824e-07	-2.11916e-10	-0.949158
100345481	chr7:100345481:G:A	1.45809e-09	-1.48708	-2.80088e-10	3.69114e-08	-1.19562	-2.80088e-10	7.20566e-08	-1.61209	-2.80088e-10
100345606	chr7:100345606:TAA:T	3.6896e-09	-2.11916e-10	-0.558686	7.21925e-08	-2.11916e-10	-0.524804	1.84702e-07	-2.11916e-10	-0.6708
100345657	chr7:100345657:T:G	7.14042e-09	0.9032	-0.801634	1.81487e-08	-1.14533	-0.760211	4.56351e-08	-0.992152	-1.07672
100345660	chr7:100345660:A:G	0.000731876	12.8124	-1.17321	5.81436e-09	-1.81862	-1.22519	1.58414e-08	-1.87689	-1.25003
100345968	chr7:100345968:G:C	1.85283e-09	-2.11916e-10	-1.24749	3.50573e-08	-2.11916e-10	-1.24716	1.03706e-07	-2.11916e-10	-1.24798
100347152	chr7:100347152:CA:C	5.00286e-09	-2.11916e-10	-0.254194	1.01729e-07	-2.11916e-10	-0.18183	2.61525e-07	-2.11916e-10	-0.323016
100348199	chr7:100348199:G:A	2.21673e-09	-2.11916e-10	-1.06817	4.30422e-08	-2.11916e-10	-1.04196	1.2906e-07	-2.11916e-10	-1.02927
100348584	chr7:100348584:G:A	3.72718e-09	0.697238	-1.24579	7.043e-09	-1.61587	-1.23623	3.34465e-08	-1.13438	-1.24522
100349841	chr7:100349841:C:T	1.87649e-09	-2.11916e-10	-1.2348	3.62989e-08	-2.11916e-10	-1.21235	1.04563e-07	-2.11916e-10	-1.23975
100350034	chr7:100350034:C:G	0.000826657	12.8422	-1.08123	6.11917e-09	-1.81518	-1.17754	1.63209e-08	-1.86404	-1.23306
100350351	chr7:100350351:G:A	5.91605e-09	-0.0865363	-2.80088e-10	1.97507e-08	-1.82095	-2.80088e-10	5.52163e-08	-1.87829	-2.80088e-10
100350450	chr7:100350450:C:T	5.03969e-09	-0.24686	-2.80088e-10	5.49222e-07	1.50436	-2.80088e-10	4.36729e-07	0.18977	-2.80088e-10
100350609	chr7:100350609:CATG:C	2.31666e-09	-2.11916e-10	-1.02408	4.51252e-08	-2.11916e-10	-0.9947	1.3549e-07	-2.11916e-10	-0.980643
100350925	chr7:100350925:T:C	1.56744e-08	-2.11916e-10	0.887827	3.18893e-07	-2.11916e-10	0.960714	1.00284e-06	-2.11916e-10	1.02104
100351704	chr7:100351704:G:T	3.49445e-09	-2.11916e-10	-0.61303	6.52274e-08	-2.11916e-10	-0.626261	2.19212e-07	-2.11916e-10	-0.499503
100351947	chr7:100351947:A:C	1.91618e-09	-2.11916e-10	-1.21387	3.59702e-08	-2.11916e-10	-1.22145	1.12919e-07	-2.11916e-10	-1.16288
100351948	chr7:100351948:C:T	2.1104e-09	-2.11916e-10	-1.11733	4.02476e-08	-2.11916e-10	-1.10909	1.20573e-07	-2.11916e-10	-1.09729
100352032	chr7:100352032:CCA:C	6.38533e-10	-1.62264	-0.690145	2.28795e-08	-0.960996	-0.712902	3.67459e-08	-1.6382	-0.647316
100352383	chr7:100352383:C:T	2.33296e-09	0.137429	-1.1545	6.62135e-09	-1.74582	-1.16802	3.6781e-08	-1.48911	-0.795453
100352591	chr7:100352591:G:A	3.07239e-09	-2.11916e-10	-0.741748	5.63939e-08	-2.11916e-10	-0.771779	2.12095e-07	-2.11916e-10	-0.53251
100352688	chr7:100352688:T:C	2.22243e-09	-2.11916e-10	-1.0656	4.03416e-08	-2.11916e-10	-1.10676	1.30262e-07	-2.11916e-10	-1.01999
100352792	chr7:100352792:TCA:T	0.00057515	12.584	-1.18583	5.61099e-09	-1.84324	-1.23618	1.6796e-08	-1.86899	-1.19942
100352804	chr7:100352804:G:T	0.000501299	12.4488	-1.18808	5.56935e-09	-1.84964	-1.23722	1.6826e-08	-1.86511	-1.20151
100352827	chr7:100352827:G:A	0.00042643	12.2845	-1.18554	5.53759e-09	-1.85654	-1.23605	1.69581e-08	-1.85962	-1.19917
100352885	chr7:100352885:G:C	0.000809224	12.8167	-1.0771	6.01665e-09	-1.8479	-1.16171	1.60564e-08	-1.87886	-1.23458
100352927	chr7:100352927:T:C	2.45831e-09	-2.11916e-10	-0.964733	4.29939e-08	-2.11916e-10	-1.04308	1.932e-07	-2.11916e-10	-0.625819
100353299	chr7:100353299:G:A	1.8712e-09	-2.11916e-10	-1.23763	3.61355e-08	-2.11916e-10	-1.21686	1.04836e-07	-2.11916e-10	-1.23715
100353467	chr7:100353467:G:A	2.52961e-09	-2.11916e-10	-0.93614	4.95402e-08	-2.11916e-10	-0.901357	1.49247e-07	-2.11916e-10	-0.883943
100353595	chr7:100353595:C:T	1.34807e-08	-2.11916e-10	0.737053	2.12498e-07	-2.11916e-10	0.554793	7.77959e-07	-2.11916e-10	0.767129
100354602	chr7:100354602:G:A	1.33436e-08	-2.11916e-10	0.726831	2.10435e-07	-2.11916e-10	0.545034	7.69999e-07	-2.11916e-10	0.756845
100354948	chr7:100354948:T:C	1.84858e-09	-2.11916e-10	-1.24979	3.51509e-08	-2.11916e-10	-1.24449	1.06381e-07	-2.11916e-10	-1.22252
100355205	chr7:100355205:C:T	0.000618376	12.6412	-1.17055	5.6269e-09	-1.84655	-1.23003	1.69398e-08	-1.8757	-1.18418
100355347	chr7:100355347:A:G	0.00116514	13.2303	-1.12616	5.94476e-09	-1.82577	-1.19586	1.59235e-08	-1.87689	-1.24485
100357371	chr7:100357371:G:T	9.09283e-09	-2.11916e-10	0.343282	1.85427e-07	-2.11916e-10	0.418523	4.23925e-07	-2.11916e-10	0.160011
100357424	chr7:100357424:CCTT:C	2.15004e-09	-2.11916e-10	-1.09872	4.10196e-08	-2.11916e-10	-1.09009	1.23018e-07	-2.11916e-10	-1.07721
100357741	chr7:100357741:G:A	0.0012399	13.0994	-0.933034	6.78947e-09	-1.83342	-1.05534	1.69535e-08	-1.87793	-1.18114
100358408	chr7:100358408:C:G	1.88031e-09	-2.11916e-10	-1.23277	3.64147e-08	-2.11916e-10	-1.20917	1.04403e-07	-2.11916e-10	-1.24129
100358416	chr7:100358416:G:A	3.51907e-09	-2.11916e-10	-0.606008	6.56925e-08	-2.11916e-10	-0.619155	2.20853e-07	-2.11916e-10	-0.492048
100358813	chr7:100358813:T:C	0.00109276	12.9562	-0.916149	6.82723e-09	-1.84106	-1.04216	1.70772e-08	-1.87873	-1.17307
100358816	chr7:100358816:T:C	0.000999883	12.8723	-0.921071	6.77289e-09	-1.84516	-1.04605	1.70351e-08	-1.8789	-1.17537
100358821	chr7:100358821:A:G	0.0012936	13.1477	-0.939009	6.77599e-09	-1.8308	-1.05995	1.69177e-08	-1.87748	-1.18371
100358972	chr7:100358972:G:A	3.91032e-09	-2.11916e-10	-0.500587	7.7767e-08	-2.11916e-10	-0.450424	2.03471e-07	-2.11916e-10	-0.574023
100359270	chr7:100359270:A:T	0.00109907	13.1234	-1.07765	6.10723e-09	-1.83252	-1.16215	1.60686e-08	-1.87789	-1.23479
100359761	chr7:100359761:A:G	1.88017e-09	-2.11916e-10	-1.23284	3.64102e-08	-2.11916e-10	-1.20929	1.04408e-07	-2.11916e-10	-1.24124
100360807	chr7:100360807:G:A	1.85031e-09	-2.11916e-10	-1.24885	3.4978e-08	-2.11916e-10	-1.24942	1.08618e-07	-2.11916e-10	-1.2017
100361236	chr7:100361236:G:A	1.34345e-08	-2.11916e-10	0.733622	2.11748e-07	-2.11916e-10	0.551256	7.7523e-07	-2.11916e-10	0.763615
100361971	chr7:100361971:A:T	6.82514e-09	-2.11916e-10	0.0564074	1.22592e-07	-2.11916e-10	0.00472445	4.69471e-07	-2.11916e-10	0.262062
100362506	chr7:100362506:C:T	3.37765e-09	-2.11916e-10	-0.647023	5.97368e-08	-2.11916e-10	-0.714192	2.15234e-07	-2.11916e-10	-0.517817
100362669	chr7:100362669:C:T	4.04299e-09	-2.11916e-10	-0.46722	7.99187e-08	-2.11916e-10	-0.42313	2.45986e-07	-2.11916e-10	-0.384269
100363571	chr7:100363571:A:G	0.000750433	12.8235	-1.15927	5.75791e-09	-1.83106	-1.22251	1.70757e-08	-1.87417	-1.17771
100364473	chr7:100364473:T:C	0.00143438	13.4849	-1.17287	5.86728e-09	-1.8108	-1.22395	1.59049e-08	-1.87306	-1.24986
100364518	chr7:100364518:G:T	3.98427e-09	-2.11916e-10	-0.48185	7.86792e-08	-2.11916e-10	-0.438761	2.42365e-07	-2.11916e-10	-0.399101
100364600	chr7:100364600:T:G	2.0521e-09	-2.11916e-10	-1.14534	3.77197e-08	-2.11916e-10	-1.17396	1.19165e-07	-2.11916e-10	-1.10904
100364675	chr7:100364675:A:G	1.06898e-09	-1.7975	-2.80088e-10	1.87389e-08	-1.87354	-2.80088e-10	6.11889e-08	-1.77558	-2.80088e-10
100365395	chr7:100365395:T:C	4.41804e-09	0.870358	-1.24887	7.37868e-09	-1.55587	-1.24967	3.66494e-08	-1.03911	-1.24904
100365951	chr7:100365951:T:G	1.85137e-09	-2.11916e-10	-1.24828	3.54474e-08	-2.11916e-10	-1.23609	1.06653e-07	-2.11916e-10	-1.21996
100366773	chr7:100366773:G:A	2.01806e-09	-2.11916e-10	-1.16207	3.85243e-08	-2.11916e-10	-1.15285	1.08645e-07	-2.11916e-10	-1.20145
100367038	chr7:100367038:A:G	0.00109697	13.1994	-1.15556	5.82374e-09	-1.8286	-1.21359	1.58404e-08	-1.87722	-1.24976
100367054	chr7:100367054:C:T	2.47661e-09	-2.11916e-10	-0.957312	4.56402e-08	-2.11916e-10	-0.983351	1.20534e-07	-2.11916e-10	-1.09761
100367166	chr7:100367166:T:G	0.0010827	13.14	-1.10928	5.98822e-09	-1.81871	-1.19564	1.65032e-08	-1.86383	-1.22216
100367335	chr7:100367335:T:C	2.61522e-09	-2.11916e-10	-0.902857	5.04482e-08	-2.11916e-10	-0.883194	1.3714e-07	-2.11916e-10	-0.968539
100368229	chr7:100368229:A:G	1.87171e-09	-2.11916e-10	-1.23735	3.56115e-08	-2.11916e-10	-1.23147	1.0355e-07	-2.11916e-10	-1.24949
100368435	chr7:100368435:T:C	9.86573e-10	-1.87772	-2.80088e-10	3.00017e-08	-1.40289	-2.80088e-10	7.20177e-08	-1.61263	-2.80088e-10
100368624	chr7:100368624:ATC:A	2.04598e-09	-2.11916e-10	-1.14833	3.76472e-08	-2.11916e-10	-1.17588	1.18814e-07	-2.11916e-10	-1.11198
100369239	chr7:100369239:G:C	2.3315e-09	-1.01769	-2.80088e-10	2.08734e-08	-1.76566	-2.80088e-10	9.10764e-08	-1.37785	-2.80088e-10
100369673	chr7:100369673:C:T	6.88902e-09	-2.11916e-10	0.0657243	1.39973e-07	-2.11916e-10	0.137306	3.5645e-07	-2.11916e-10	-0.0133494
100369918	chr7:100369918:A:G	1.87794e-09	-2.11916e-10	-1.23403	3.63449e-08	-2.11916e-10	-1.21109	1.04498e-07	-2.11916e-10	-1.24037
100370114	chr7:100370114:C:T	0.00138706	13.4459	-1.1674	5.87877e-09	-1.81207	-1.22073	1.58977e-08	-1.87334	-1.25003
100370261	chr7:100370261:C:T	4.71268e-09	-0.313948	-2.80088e-10	1.87752e-08	-1.8716	-2.80088e-10	6.37615e-08	-1.73439	-2.80088e-10
100370748	chr7:100370748:C:T	9.59107e-09	0.0913433	0.305284	6.1219e-06	3.20491	0.710574	7.278e-08	-1.24321	-0.358893
100371155	chr7:100371155:G:T	1.46974e-08	-2.11916e-10	0.823468	2.35101e-07	-2.11916e-10	0.655874	8.81935e-07	-2.11916e-10	0.892574
100372050	chr7:100372050:G:C	4.03744e-09	-2.11916e-10	-0.468594	7.98075e-08	-2.11916e-10	-0.424523	2.45642e-07	-2.11916e-10	-0.385668
100372565	chr7:100372565:C:T	0.000928823	13.0362	-1.15877	5.76421e-09	-1.83691	-1.21556	1.58189e-08	-1.87844	-1.2499
100373756	chr7:100373756:C:T	1.92967e-09	-2.11916e-10	-1.20686	3.67401e-08	-2.11916e-10	-1.20027	1.05295e-07	-2.11916e-10	-1.23278
100374211	chr7:100374211:A:G	4.61825e-10	-1.87889	-0.757884	3.17978e-08	-0.633114	-0.711628	1.18337e-07	-0.0283512	-1.08766
100374226	chr7:100374226:A:G	2.05527e-09	-2.11916e-10	-1.1438	3.77945e-08	-2.11916e-10	-1.17198	1.19458e-07	-2.11916e-10	-1.10658
100375348	chr7:100375348:T:A	6.30486e-09	-2.11916e-10	-0.0228839	1.27429e-07	-2.11916e-10	0.0434208	3.00174e-07	-2.11916e-10	-0.185183
100375655	chr7:100375655:C:T	3.2672e-09	-2.11916e-10	-0.680272	6.57019e-08	-2.11916e-10	-0.619012	1.57958e-07	-2.11916e-10	-0.827218
100375717	chr7:100375717:G:A	2.64747e-09	-2.11916e-10	-0.890602	4.97798e-08	-2.11916e-10	-0.896531	1.54103e-07	-2.11916e-10	-0.851925
100375724	chr7:100375724:T:G	1.56e-09	-1.41952	-2.80088e-10	2.44312e-08	-1.60828	-2.80088e-10	1.02051e-07	-1.26407	-2.80088e-10
100375728	chr7:100375728:C:T	0.00311723	13.0882	-2.80088e-10	1.9455e-08	-1.83604	-2.80088e-10	5.51833e-08	-1.87888	-2.80088e-10
100375779	chr7:100375779:G:A	0.000624695	12.5789	-1.09806	5.84808e-09	-1.84937	-1.18866	1.62194e-08	-1.87656	-1.22678
100375873	chr7:100375873:G:A	3.97861e-09	-2.11916e-10	-0.483273	7.85641e-08	-2.11916e-10	-0.440225	2.42003e-07	-2.11916e-10	-0.400593
100375912	chr7:100375912:A:G	2.02807e-09	-2.11916e-10	-1.15712	3.73418e-08	-2.11916e-10	-1.18403	1.17548e-07	-2.11916e-10	-1.1227
100376964	chr7:100376964:A:G	1.87792e-09	-2.11916e-10	-1.23404	3.63412e-08	-2.11916e-10	-1.21119	1.04496e-07	-2.11916e-10	-1.2404
100377643	chr7:100377643:A:G	0.000417596	12.2447	-1.16662	5.57985e-09	-1.85832	-1.22665	1.72849e-08	-1.85773	-1.18198
100378309	chr7:100378309:G:A	2.24831e-09	-2.11916e-10	-1.05402	4.29551e-08	-2.11916e-10	-1.04399	1.28995e-07	-2.11916e-10	-1.02977
100378482	chr7:100378482:GTTGCAT:G	1.18861e-08	-2.11916e-10	0.611167	1.88429e-07	-2.11916e-10	0.434583	6.8513e-07	-2.11916e-10	0.640064
100378675	chr7:100378675:T:A	1.87664e-09	-2.11916e-10	-1.23472	3.63036e-08	-2.11916e-10	-1.21222	1.04553e-07	-2.11916e-10	-1.23985
100379162	chr7:100379162:T:TG	1.3193e-08	-2.11916e-10	0.715484	2.25819e-07	-2.11916e-10	0.615595	8.23742e-07	-2.11916e-10	0.824313
100379262	chr7:100379262:C:G	9.86802e-10	-1.87749	-2.80088e-10	3.02524e-08	-1.39456	-2.80088e-10	7.23002e-08	-1.60872	-2.80088e-10
100379959	chr7:100379959:T:G	0.000410537	12.2069	-1.1459	5.64132e-09	-1.85935	-1.21467	1.76287e-08	-1.85664	-1.16338
100380503	chr7:100380503:T:A	2.6675e-09	-2.11916e-10	-0.883063	4.95946e-08	-2.11916e-10	-0.900259	1.53824e-07	-2.11916e-10	-0.853735
100380741	chr7:100380741:G:A	1.43163e-09	-1.50539	-2.80088e-10	5.08182e-08	-0.875886	-2.80088e-10	1.27182e-07	-1.04392	-2.80088e-10
100380783	chr7:100380783:A:G	3.06382e-09	0.486758	-1.2313	2.1753e-07	1.79329	-1.21509	4.16202e-08	-0.971237	-1.18972
100381619	chr7:100381619:A:C	1.92602e-09	-2.11916e-10	-1.20875	3.56307e-08	-2.11916e-10	-1.23093	1.22592e-07	-2.11916e-10	-1.08068
100381761	chr7:100381761:C:T	3.85684e-09	-2.11916e-10	-0.514357	7.19377e-08	-2.11916e-10	-0.52834	2.44373e-07	-2.11916e-10	-0.390849
100382481	chr7:100382481:T:C	0.000702559	12.6248	-1.02654	6.2147e-09	-1.84058	-1.13665	1.97288e-08	-1.86936	-1.03811
100382811	chr7:100382811:C:T	5.2083e-09	-2.11916e-10	-0.213952	1.03615e-07	-2.11916e-10	-0.163462	3.20784e-07	-2.11916e-10	-0.118776
100382815	chr7:100382815:A:T	1.93195e-09	-2.11916e-10	-1.20568	3.57084e-08	-2.11916e-10	-1.22875	1.23451e-07	-2.11916e-10	-1.0737
100383393	chr7:100383393:A:G	4.97368e-09	-0.260045	-2.80088e-10	3.31604e-08	-1.30278	-2.80088e-10	1.19689e-07	-1.10465	-2.80088e-10
100383807	chr7:100383807:TTA:T	2.80279e-09	-2.11916e-10	-0.83359	5.27779e-08	-2.11916e-10	-0.838047	1.63441e-07	-2.11916e-10	-0.79309
100383836	chr7:100383836:C:T	4.05276e-09	-2.11916e-10	-0.464807	8.00428e-08	-2.11916e-10	-0.421579	2.46842e-07	-2.11916e-10	-0.380794
100384152	chr7:100384152:A:G	0.000650211	12.7052	-1.18439	5.58888e-09	-1.85505	-1.22831	1.58589e-08	-1.87695	-1.24886
100384272	chr7:100384272:T:C	0.000792896	12.907	-1.18773	5.62698e-09	-1.84635	-1.23022	1.58265e-08	-1.87859	-1.24927
100384352	chr7:100384352:T:C	1.15791e-08	-2.11916e-10	0.584995	1.83798e-07	-2.11916e-10	0.409699	6.68016e-07	-2.11916e-10	0.614768
100385512	chr7:100385512:C:T	0.0004814	12.3849	-1.16461	5.62059e-09	-1.85201	-1.22569	1.72247e-08	-1.86303	-1.18017
100386328	chr7:100386328:T:C	5.06795e-09	-2.11916e-10	-0.241269	1.01487e-07	-2.11916e-10	-0.184205	3.12749e-07	-2.11916e-10	-0.144142
100387072	chr7:100387072:G:C	1.01844e-09	-1.84593	-2.80088e-10	3.00569e-08	-1.40105	-2.80088e-10	5.52601e-08	-1.87749	-2.80088e-10
100387238	chr7:100387238:G:C	1.88585e-09	-2.11916e-10	-1.22983	3.65901e-08	-2.11916e-10	-1.20436	1.04351e-07	-2.11916e-10	-1.24179
100387827	chr7:100387827:C:T	2.82925e-09	-2.11916e-10	-0.824195	5.50874e-08	-2.11916e-10	-0.795219	1.91393e-07	-2.11916e-10	-0.635213
100388283	chr7:100388283:T:C	1.85333e-09	-2.11916e-10	-1.24722	3.5914e-08	-2.11916e-10	-1.22301	1.05916e-07	-2.11916e-10	-1.2269
100388364	chr7:100388364:C:CA	5.09086e-09	-2.11916e-10	-0.236759	9.37938e-08	-2.11916e-10	-0.263042	3.31907e-07	-2.11916e-10	-0.0846878
100389250	chr7:100389250:C:T	2.54555e-09	-2.11916e-10	-0.929858	4.77304e-08	-2.11916e-10	-0.938573	1.55673e-07	-2.11916e-10	-0.841784
100390182	chr7:100390182:C:T	0.0252843	16.4315	-1.25002	5.67445e-09	-1.83121	-1.23695	1.77863e-08	-1.82763	-1.18348
100390780	chr7:100390780:A:G	0.0222426	16.2318	-1.17851	5.69299e-09	-1.84035	-1.22456	1.64688e-08	-1.83875	-1.24933
100391190	chr7:100391190:T:A	6.40667e-07	4.59831	-2.80088e-10	3.45138e-08	-1.26278	-2.80088e-10	5.67553e-08	-1.8508	-2.80088e-10
100391193	chr7:100391193:T:A	2.25714e-09	-1.0501	-2.80088e-10	4.77583e-08	-0.937988	-2.80088e-10	1.09649e-07	-1.19226	-2.80088e-10
100392741	chr7:100392741:T:G	3.22531e-10	-1.74581	-1.24995	3.6376e-08	0.0350052	-1.24524	1.21342e-06	2.08597	-0.874322
100393353	chr7:100393353:C:G	5.71915e-10	-1.40796	-1.01501	1.22277e-08	-1.26941	-1.03103	2.29035e-08	-1.77933	-0.978921
100393925	chr7:100393925:C:T	0.0256767	16.3486	-1.15169	5.81781e-09	-1.82414	-1.21908	1.86372e-08	-1.77928	-1.18511
100393957	chr7:100393957:A:G	1.9011e-09	-2.11916e-10	-1.22177	3.59074e-08	-2.11916e-10	-1.2232	1.1335e-07	-2.11916e-10	-1.15906
100394265	chr7:100394265:G:C	3.63427e-08	1.72879	-2.80088e-10	5.03532e-06	3.72009	-2.80088e-10	7.09936e-06	2.97822	-2.80088e-10
100394695	chr7:100394695:T:C	1.28055e-08	-2.11916e-10	0.685667	2.1917e-07	-2.11916e-10	0.585708	7.98625e-07	-2.11916e-10	0.793348
100395062	chr7:100395062:T:C	2.72928e-09	-2.11916e-10	-0.860168	5.25451e-08	-2.11916e-10	-0.842469	1.23097e-07	-2.11916e-10	-1.07657
100395764	chr7:100395764:G:A	3.93003e-09	-2.11916e-10	-0.495558	7.74962e-08	-2.11916e-10	-0.453911	2.39374e-07	-2.11916e-10	-0.411516
100396415	chr7:100396415:G:A	1.85591e-09	-2.11916e-10	-1.24583	3.49568e-08	-2.11916e-10	-1.25003	1.1214e-07	-2.11916e-10	-1.1698
100396468	chr7:100396468:C:T	1.85762e-09	-2.11916e-10	-1.24491	3.49574e-08	-2.11916e-10	-1.25001	1.12548e-07	-2.11916e-10	-1.16617
100396567	chr7:100396567:G:A	3.13674e-09	-2.11916e-10	-0.721022	5.9094e-08	-2.11916e-10	-0.72501	1.9536e-07	-2.11916e-10	-0.614699
100396633	chr7:100396633:C:T	1.91046e-09	-2.11916e-10	-1.21686	3.5875e-08	-2.11916e-10	-1.2241	1.12384e-07	-2.11916e-10	-1.16762
100396646	chr7:100396646:C:CT	3.97993e-09	-2.11916e-10	-0.482941	7.85255e-08	-2.11916e-10	-0.440717	2.42486e-07	-2.11916e-10	-0.398602
100397080	chr7:100397080:G:A	1.90709e-09	-2.11916e-10	-1.21862	3.68657e-08	-2.11916e-10	-1.19686	1.04382e-07	-2.11916e-10	-1.24149
100397116	chr7:100397116:G:A	1.30474e-09	-1.5982	-2.80088e-10	1.00531e-07	-0.193671	-2.80088e-10	4.38575e-07	0.193986	-2.80088e-10
100397162	chr7:100397162:G:A	0.0176417	16.0709	-1.24932	5.55413e-09	-1.84789	-1.24171	1.72809e-08	-1.84511	-1.19483
100397184	chr7:100397184:TACC:T	1.85337e-09	-2.11916e-10	-1.2472	3.49633e-08	-2.11916e-10	-1.24984	1.11425e-07	-2.11916e-10	-1.17619
100397452	chr7:100397452:TG:T	2.31954e-09	-2.11916e-10	-1.02284	4.49163e-08	-2.11916e-10	-0.99934	1.25856e-07	-2.11916e-10	-1.05441
100398352	chr7:100398352:C:T	2.49093e-09	-2.11916e-10	-0.95155	4.69289e-08	-2.11916e-10	-0.955507	1.4429e-07	-2.11916e-10	-0.917719
100398701	chr7:100398701:G:T	6.45122e-09	-2.11916e-10	6.43798e-05	1.15429e-07	-2.11916e-10	-0.0554824	3.96945e-07	-2.11916e-10	0.0942548
100398887	chr7:100398887:G:A	9.92382e-10	-1.87185	-2.80088e-10	2.03269e-08	-1.7922	-2.80088e-10	5.90243e-08	-1.81159	-2.80088e-10
100399388	chr7:100399388:C:T	1.97299e-09	-2.11916e-10	-1.18466	3.73954e-08	-2.11916e-10	-1.18259	1.06515e-07	-2.11916e-10	-1.22125
100399424	chr7:100399424:CCT:C	2.32904e-09	-2.11916e-10	-1.01875	4.47508e-08	-2.11916e-10	-1.00303	1.23461e-07	-2.11916e-10	-1.07362
100399439	chr7:100399439:TTC:T	2.89162e-09	-2.11916e-10	-0.802387	5.57401e-08	-2.11916e-10	-0.78344	1.28e-07	-2.11916e-10	-1.03752
100399543	chr7:100399543:G:A	6.55149e-09	-2.11916e-10	0.0154871	1.13257e-07	-2.11916e-10	-0.0744782	6.08352e-07	-2.11916e-10	0.521209
100399831	chr7:100399831:C:T	4.54648e-09	-0.349851	-2.80088e-10	1.87321e-08	-1.8739	-2.80088e-10	6.30162e-08	-1.74615	-2.80088e-10
100400588	chr7:100400588:A:G	1.96148e-09	-2.11916e-10	-1.19051	3.86329e-08	-2.11916e-10	-1.15004	1.03506e-07	-2.11916e-10	-1.24992
100400791	chr7:100400791:C:T	2.63312e-09	-2.11916e-10	-0.896036	4.95928e-08	-2.11916e-10	-0.900295	1.52971e-07	-2.11916e-10	-0.859298
100400984	chr7:100400984:G:A	0.0250738	16.3241	-1.15093	5.81421e-09	-1.82518	-1.21865	1.85893e-08	-1.78123	-1.18573
100402178	chr7:100402178:T:G	3.90707e-09	-2.11916e-10	-0.501417	7.70502e-08	-2.11916e-10	-0.459683	2.37813e-07	-2.11916e-10	-0.418058
100403279	chr7:100403279:G:A	2.12008e-09	-2.11916e-10	-1.11275	3.98836e-08	-2.11916e-10	-1.11817	1.21404e-07	-2.11916e-10	-1.09042
100404355	chr7:100404355:A:G	1.97211e-09	-2.11916e-10	-1.1851	3.89016e-08	-2.11916e-10	-1.14311	1.03542e-07	-2.11916e-10	-1.24957
100405149	chr7:100405149:A:G	0.0537931	16.8323	-0.895816	7.28688e-09	-1.80919	-1.00888	1.88034e-08	-1.8005	-1.15501
100405609	chr7:100405609:T:C	3.01389e-09	-2.11916e-10	-0.760974	6.03853e-08	-2.11916e-10	-0.703395	1.47566e-07	-2.11916e-10	-0.89527
100406159	chr7:100406159:T:C	1.20837e-09	-1.67493	-2.80088e-10	1.8643e-08	-1.87867	-2.80088e-10	6.50443e-08	-1.71448	-2.80088e-10
100406771	chr7:100406771:C:T	1.85886e-09	-2.11916e-10	-1.24424	3.49596e-08	-2.11916e-10	-1.24995	1.1286e-07	-2.11916e-10	-1.1634
100406823	chr7:100406823:C:T	3.24047e-10	-1.74428	-1.24679	3.61664e-08	0.0335461	-1.24956	1.31194e-06	2.10297	-0.813251
100406920	chr7:100406920:T:C	0.0220808	16.1667	-1.12064	5.93417e-09	-1.82376	-1.19965	1.81054e-08	-1.85769	-1.13564
100406937	chr7:100406937:T:C	7.26138e-09	-2.11916e-10	0.118366	1.50271e-07	-2.11916e-10	0.208303	3.35777e-07	-2.11916e-10	-0.0730966
100406954	chr7:100406954:G:C	0.0215571	16.2091	-1.18704	5.64981e-09	-1.84298	-1.22954	1.64125e-08	-1.84157	-1.24993
100407147	chr7:100407147:C:A	3.90707e-09	-2.11916e-10	-0.501417	7.70502e-08	-2.11916e-10	-0.459683	2.37813e-07	-2.11916e-10	-0.418058
100407620	chr7:100407620:T:G	1.85752e-09	-2.11916e-10	-1.24496	3.49572e-08	-2.11916e-10	-1.25002	1.12554e-07	-2.11916e-10	-1.16611
100408097	chr7:100408097:C:T	0.0198815	16.1092	-1.1681	5.68942e-09	-1.84734	-1.21819	1.63736e-08	-1.84588	-1.24799
100408673	chr7:100408673:G:A	2.8386e-09	-2.11916e-10	-0.820893	5.5462e-08	-2.11916e-10	-0.788442	1.44964e-07	-2.11916e-10	-0.913055
100408848	chr7:100408848:TGC:T	1.41215e-08	-2.11916e-10	0.783497	2.29641e-07	-2.11916e-10	0.632376	1.15482e-06	-2.11916e-10	1.16215
100409192	chr7:100409192:C:T	2.14016e-09	-2.11916e-10	-1.10333	4.02462e-08	-2.11916e-10	-1.10912	1.22597e-07	-2.11916e-10	-1.08064
100410647	chr7:100410647:T:C	2.22559e-08	1.2384	-2.80088e-10	5.85387e-08	-0.734452	-2.80088e-10	1.3108e-07	-1.01373	-2.80088e-10
100410763	chr7:100410763:G:A	3.06453e-09	-2.11916e-10	-0.744309	5.99614e-08	-2.11916e-10	-0.71044	1.83331e-07	-2.11916e-10	-0.678253
100411251	chr7:100411251:G:GA	0.018214	15.9817	-1.1282	5.84977e-09	-1.83344	-1.2043	1.78726e-08	-1.86347	-1.14281
100411581	chr7:100411581:T:C	2.79425e-09	-2.11916e-10	-0.83664	5.38253e-08	-2.11916e-10	-0.818397	1.25093e-07	-2.11916e-10	-1.06048
100411599	chr7:100411599:TG:T	0.0259146	16.3647	-1.15854	5.79991e-09	-1.82345	-1.22285	1.87582e-08	-1.7787	-1.17922
100412371	chr7:100412371:T:C	0.0186262	16.0624	-1.18656	5.61604e-09	-1.84927	-1.22924	1.63122e-08	-1.84772	-1.24991
100412506	chr7:100412506:T:C	3.91073e-09	-2.11916e-10	-0.50048	7.7124e-08	-2.11916e-10	-0.458725	2.38059e-07	-2.11916e-10	-0.417028
100413147	chr7:100413147:C:T	3.75543e-09	-1.08451	0.543507	6.19219e-07	0.660609	0.96371	4.94658e-08	-1.78301	-0.205247
100414711	chr7:100414711:G:A	5.04962e-10	-1.7955	-0.751974	3.30576e-08	-0.602005	-0.703884	9.818e-08	-0.235779	-1.06696
100415068	chr7:100415068:C:T	1.93297e-09	-2.11916e-10	-1.20515	3.68271e-08	-2.11916e-10	-1.19791	1.05356e-07	-2.11916e-10	-1.2322
100415420	chr7:100415420:C:T	2.27996e-09	-2.11916e-10	-1.04005	4.28297e-08	-2.11916e-10	-1.04691	1.31147e-07	-2.11916e-10	-1.01322
100415779	chr7:100415779:G:T	4.02028e-09	0.776291	-1.24914	7.0174e-09	-1.60624	-1.24951	3.43893e-08	-1.10239	-1.24941
100415834	chr7:100415834:T:C	3.34164e-09	0.397087	-1.05483	8.14875e-09	-1.73711	-0.969166	2.05636e-08	-1.73959	-1.12643
100416690	chr7:100416690:G:A	0.0304025	16.5727	-1.20683	5.67846e-09	-1.82483	-1.24263	1.68329e-08	-1.82006	-1.24615
100417088	chr7:100417088:T:C	1.31522e-09	-1.56015	-0.03005	2.18209e-08	-1.71496	-0.0063169	1.14088e-07	-1.86122	0.70865
100417223	chr7:100417223:C:T	0.11273	17.3655	-0.689194	8.85427e-09	-1.72397	-0.899275	2.0422e-08	-1.63872	-1.23421
100417501	chr7:100417501:A:G	0.0168973	16.0283	-1.24988	5.55505e-09	-1.8505	-1.23893	1.73521e-08	-1.84772	-1.18811
100418194	chr7:100418194:G:A	3.58378e-09	-2.11916e-10	-0.587787	7.05023e-08	-2.11916e-10	-0.548495	2.17096e-07	-2.11916e-10	-0.509202
100418731	chr7:100418731:A:C	0.0267056	16.3819	-1.14572	5.90356e-09	-1.81346	-1.21512	1.76348e-08	-1.8486	-1.17106
100419221	chr7:100419221:C:G	0.0235819	16.3523	-1.24054	5.5757e-09	-1.83622	-1.2495	1.70582e-08	-1.83205	-1.22086
100419831	chr7:100419831:G:A	0.0252732	16.3258	-1.14472	5.83212e-09	-1.82564	-1.21512	1.8495e-08	-1.7815	-1.19054
100420582	chr7:100420582:G:C	3.21317e-09	-2.11916e-10	-0.696946	6.30656e-08	-2.11916e-10	-0.659966	1.61991e-07	-2.11916e-10	-0.802
100420968	chr7:100420968:G:A	1.8948e-09	-2.11916e-10	-1.22509	3.65594e-08	-2.11916e-10	-1.2052	1.04054e-07	-2.11916e-10	-1.24464
100421281	chr7:100421281:G:A	0.0216793	16.2118	-1.18416	5.65935e-09	-1.84295	-1.22788	1.64176e-08	-1.8414	-1.24979
100421779	chr7:100421779:G:A	1.36662e-09	-1.55186	-2.80088e-10	1.97276e-08	-1.82212	-2.80088e-10	5.96862e-08	-1.80044	-2.80088e-10
100421971	chr7:100421971:C:T	1.86115e-09	-2.11916e-10	-1.24301	3.49666e-08	-2.11916e-10	-1.24975	1.13373e-07	-2.11916e-10	-1.15886
100422327	chr7:100422327:G:A	2.52506e-09	-2.11916e-10	-0.93794	5.03746e-08	-2.11916e-10	-0.884654	1.25679e-07	-2.11916e-10	-1.05581
100422584	chr7:100422584:A:C	1.91258e-09	-2.11916e-10	-1.21575	3.59101e-08	-2.11916e-10	-1.22312	1.12581e-07	-2.11916e-10	-1.16587
100422800	chr7:100422800:G:A	3.77246e-09	-2.11916e-10	-0.536477	7.43231e-08	-2.11916e-10	-0.495718	2.29179e-07	-2.11916e-10	-0.455041
100423148	chr7:100423148:G:T	1.09485e-09	-1.77359	-2.80088e-10	5.22043e-08	-0.848976	-2.80088e-10	6.50067e-08	-1.71505	-2.80088e-10
100423359	chr7:100423359:G:A	0.0201088	16.0671	-1.11467	5.92689e-09	-1.82877	-1.19587	1.81488e-08	-1.86079	-1.13015
100423782	chr7:100423782:A:G	2.51763e-09	-0.940888	-2.80088e-10	9.876e-08	-0.211448	-2.80088e-10	7.47114e-08	-1.57591	-2.80088e-10
100423803	chr7:100423803:T:C	1.85947e-09	-2.11916e-10	-1.24391	3.49611e-08	-2.11916e-10	-1.2499	1.12997e-07	-2.11916e-10	-1.16218
100423884	chr7:100423884:C:T	3.90729e-09	-2.11916e-10	-0.501362	7.70548e-08	-2.11916e-10	-0.459624	2.37805e-07	-2.11916e-10	-0.418092
100424056	chr7:100424056:A:G	0.025472	16.3699	-1.18104	5.71571e-09	-1.83489	-1.22603	1.65509e-08	-1.83356	-1.24954
100424651	chr7:100424651:G:A	3.62314e-09	-2.11916e-10	-0.576864	7.13003e-08	-2.11916e-10	-0.537239	2.19594e-07	-2.11916e-10	-0.497762
100426215	chr7:100426215:C:T	0.0293896	16.5388	-1.20683	5.67002e-09	-1.82632	-1.24263	1.68061e-08	-1.82165	-1.24615
100426530	chr7:100426530:T:C	0.0248452	16.3514	-1.18742	5.68679e-09	-1.83599	-1.23001	1.65266e-08	-1.83462	-1.24995
100426625	chr7:100426625:C:T	3.70143e-09	-2.11916e-10	-0.555486	7.22096e-08	-2.11916e-10	-0.524568	2.25118e-07	-2.11916e-10	-0.472917
100427375	chr7:100427375:C:T	2.2261e-09	-2.11916e-10	-1.06395	4.25027e-08	-2.11916e-10	-1.05457	1.2758e-07	-2.11916e-10	-1.0408
100427722	chr7:100427722:A:T	4.22628e-07	3.94338	0.238906	1.88555e-08	-1.7817	-0.0856367	4.5275e-08	-1.45907	-0.617718
100427763	chr7:100427763:GAGA:G	1.86467e-09	-2.11916e-10	-1.24112	3.49852e-08	-2.11916e-10	-1.24921	1.14086e-07	-2.11916e-10	-1.15259
100427941	chr7:100427941:T:C	0.0226303	16.2575	-1.18693	5.75456e-09	-1.81761	-1.23653	1.69942e-08	-1.85189	-1.20479
100428669	chr7:100428669:G:A	3.71388e-09	0.689328	-1.24145	6.82889e-09	-1.63405	-1.24893	3.30626e-08	-1.1475	-1.24364
100428741	chr7:100428741:C:T	1.87586e-09	-2.11916e-10	-1.23514	3.60621e-08	-2.11916e-10	-1.2189	1.03636e-07	-2.11916e-10	-1.24866
100429647	chr7:100429647:C:T	3.18932e-09	-0.704396	-2.80088e-10	1.87386e-08	-1.87355	-2.80088e-10	5.99563e-08	-1.79593	-2.80088e-10
100429716	chr7:100429716:C:G	0.0152763	15.8448	-1.16723	5.63935e-09	-1.85645	-1.21792	1.62302e-08	-1.85486	-1.24781
100429882	chr7:100429882:TG:T	3.9522e-08	1.81265	-2.80088e-10	5.38106e-06	3.7865	-2.80088e-10	8.1472e-06	3.11589	-2.80088e-10
100430051	chr7:100430051:T:C	3.60612e-09	-2.11916e-10	-0.581571	7.06314e-08	-2.11916e-10	-0.546666	2.19053e-07	-2.11916e-10	-0.500229
100430564	chr7:100430564:C:T	0.0139769	15.8347	-1.24602	5.47577e-09	-1.85672	-1.24709	1.68573e-08	-1.85385	-1.21091
100430861	chr7:100430861:T:C	0.0124569	15.6747	-1.20116	5.54962e-09	-1.84762	-1.24279	1.64946e-08	-1.86999	-1.21653
100431134	chr7:100431134:G:T	3.36834e-09	-0.649786	-2.80088e-10	1.86875e-08	-1.87628	-2.80088e-10	5.87623e-08	-1.81604	-2.80088e-10
100432725	chr7:100432725:A:C	5.79002e-10	-1.32753	-1.08312	9.56751e-09	-1.45397	-1.09179	1.98528e-08	-1.83994	-1.06126
100432791	chr7:100432791:A:G	2.02603e-09	-2.11916e-10	-1.15813	4.12576e-08	-2.11916e-10	-1.08431	1.21972e-07	-2.11916e-10	-1.08575
100433209	chr7:100433209:C:T	2.02616e-09	-1.15806	-2.80088e-10	7.85377e-08	-0.440562	-2.80088e-10	6.98001e-08	-1.64391	-2.80088e-10
100433568	chr7:100433568:CAG:C	2.90966e-09	-2.11916e-10	-0.796167	5.58818e-08	-2.11916e-10	-0.780902	1.28671e-07	-2.11916e-10	-1.03229
100433737	chr7:100433737:C:T	1.03808e-09	-1.82683	-2.80088e-10	1.91436e-08	-1.85217	-2.80088e-10	9.30926e-08	-1.35595	-2.80088e-10
100433935	chr7:100433935:T:C	2.1179e-09	-2.11916e-10	-1.11378	3.98417e-08	-2.11916e-10	-1.11923	1.21271e-07	-2.11916e-10	-1.09152
100433989	chr7:100433989:G:A	0.0142215	15.8534	-1.24738	5.48764e-09	-1.85598	-1.24566	1.69509e-08	-1.85312	-1.20611
100434135	chr7:100434135:G:T	0.0117573	15.5164	-1.10059	5.83915e-09	-1.85281	-1.18675	1.81619e-08	-1.8735	-1.11672
100434665	chr7:100434665:T:C	0.0133459	15.6555	-1.11297	5.81905e-09	-1.86256	-1.18044	1.63758e-08	-1.86123	-1.23251
100434672	chr7:100434672:G:C	1.8539e-09	-2.11916e-10	-1.24691	3.49608e-08	-2.11916e-10	-1.24991	1.11554e-07	-2.11916e-10	-1.17503
100435525	chr7:100435525:A:G	1.87565e-09	-2.11916e-10	-1.23525	3.60437e-08	-2.11916e-10	-1.21941	1.03631e-07	-2.11916e-10	-1.24871
100436538	chr7:100436538:C:A	3.90407e-09	-2.11916e-10	-0.502185	7.69886e-08	-2.11916e-10	-0.460483	2.3762e-07	-2.11916e-10	-0.418873
100437212	chr7:100437212:G:A	1.85349e-09	-2.11916e-10	-1.24713	3.49625e-08	-2.11916e-10	-1.24987	1.11432e-07	-2.11916e-10	-1.17613
100437500	chr7:100437500:C:G	8.66791e-09	1.54009	-1.24467	5.52915e-07	2.76033	-1.24926	7.86289e-08	-0.276064	-1.24874
100437651	chr7:100437651:G:A	1.13339e-08	0.563597	-2.80088e-10	2.78556e-08	-1.47711	-2.80088e-10	6.60105e-08	-1.69973	-2.80088e-10
100437664	chr7:100437664:C:T	2.86467e-09	-0.811751	-2.80088e-10	2.25395e-08	-1.68887	-2.80088e-10	8.24077e-08	-1.47787	-2.80088e-10
100438983	chr7:100438983:C:G	1.19776e-09	-1.68375	-2.80088e-10	2.2017e-08	-1.71232	-2.80088e-10	5.54208e-08	-1.87459	-2.80088e-10
100439735	chr7:100439735:G:A	1.34978e-08	-2.11916e-10	0.738319	2.30958e-07	-2.11916e-10	0.638097	8.42819e-07	-2.11916e-10	0.847208
100440298	chr7:100440298:TAA:T	3.39876e-09	-0.640794	-2.80088e-10	1.86628e-08	-1.87761	-2.80088e-10	6.0504e-08	-1.78683	-2.80088e-10
100441322	chr7:100441322:C:T	0.0160115	15.95	-1.22539	5.49578e-09	-1.85147	-1.24869	1.65063e-08	-1.84805	-1.23775
100441491	chr7:100441491:G:C	3.69631e-09	-2.11916e-10	-0.55687	7.27477e-08	-2.11916e-10	-0.517143	2.24624e-07	-2.11916e-10	-0.475114
100441746	chr7:100441746:G:T	3.17625e-09	-2.11916e-10	-0.708505	6.22938e-08	-2.11916e-10	-0.672279	1.60272e-07	-2.11916e-10	-0.812674
100441900	chr7:100441900:C:T	1.04497e-09	-1.82022	-2.80088e-10	2.54421e-08	-1.56774	-2.80088e-10	5.58362e-08	-1.86712	-2.80088e-10
100441952	chr7:100441952:C:T	3.03648e-09	-2.11916e-10	-0.753507	5.94741e-08	-2.11916e-10	-0.718599	1.54038e-07	-2.11916e-10	-0.852345
100442192	chr7:100442192:C:T	0.0146927	15.7602	-1.1215	5.77315e-09	-1.84978	-1.20115	1.76054e-08	-1.81528	-1.20605
100442347	chr7:100442347:C:T	0.0119111	15.5304	-1.10161	5.84264e-09	-1.85154	-1.18742	1.81541e-08	-1.87301	-1.11764
100444604	chr7:100444604:G:A	1.18009e-08	-2.11916e-10	0.603968	1.90395e-07	-2.11916e-10	0.44496	9.44867e-07	-2.11916e-10	0.961501
100444741	chr7:100444741:C:T	1.88376e-09	-2.11916e-10	-1.23094	3.59301e-08	-2.11916e-10	-1.22257	1.0622e-07	-2.11916e-10	-1.22403
100445432	chr7:100445432:G:A	0.0185744	16.0779	-1.20483	5.55933e-09	-1.84704	-1.24162	1.64381e-08	-1.84295	-1.24699
100445640	chr7:100445640:G:A	3.12737e-09	-0.724012	-2.80088e-10	1.87678e-08	-1.872	-2.80088e-10	5.96274e-08	-1.80143	-2.80088e-10
100446347	chr7:100446347:C:T	1.3779e-08	-2.11916e-10	0.758943	2.35496e-07	-2.11916e-10	0.657554	8.63899e-07	-2.11916e-10	0.871912
100446385	chr7:100446385:G:A	3.90707e-09	-2.11916e-10	-0.501417	7.70502e-08	-2.11916e-10	-0.459683	2.37813e-07	-2.11916e-10	-0.418058
100446928	chr7:100446928:T:C	0.00649727	14.9573	-1.1346	5.6198e-09	-1.86976	-1.20809	1.75038e-08	-1.87886	-1.14826
100447597	chr7:100447597:AAAG:A	2.54317e-09	-2.11916e-10	-0.930792	4.76813e-08	-2.11916e-10	-0.939602	1.55632e-07	-2.11916e-10	-0.842047
100447717	chr7:100447717:C:T	1.86393e-09	-2.11916e-10	-1.24152	3.49783e-08	-2.11916e-10	-1.24941	1.13832e-07	-2.11916e-10	-1.15482
100447879	chr7:100447879:A:C	6.98107e-09	-2.11916e-10	0.0789979	1.44233e-07	-2.11916e-10	0.16729	3.23227e-07	-2.11916e-10	-0.111188
100448262	chr7:100448262:A:G	0.0130609	15.7183	-1.19738	5.56911e-09	-1.8457	-1.2412	1.65448e-08	-1.86872	-1.21476
100449356	chr7:100449356:G:GC	5.86985e-10	-1.29709	-1.09987	9.21435e-09	-1.47513	-1.10825	1.94103e-08	-1.84678	-1.07697
100449876	chr7:100449876:G:A	1.90495e-09	-2.11916e-10	-1.21975	3.60846e-08	-2.11916e-10	-1.21827	1.04079e-07	-2.11916e-10	-1.2444
100450516	chr7:100450516:T:A	3.90514e-09	-2.11916e-10	-0.501911	7.70106e-08	-2.11916e-10	-0.460197	2.37695e-07	-2.11916e-10	-0.418555
100452119	chr7:100452119:A:G	0.00953161	15.4454	-1.23947	5.47369e-09	-1.85527	-1.24891	1.59793e-08	-1.87448	-1.24377
100452620	chr7:100452620:C:T	1.4825e-09	-1.47047	-2.80088e-10	1.8781e-08	-1.87129	-2.80088e-10	6.10715e-08	-1.7775	-2.80088e-10
100452775	chr7:100452775:C:A	2.09219e-09	-2.11916e-10	-1.12599	3.89915e-08	-2.11916e-10	-1.1408	1.30203e-07	-2.11916e-10	-1.02045
100453264	chr7:100453264:C:T	1.87023e-09	-2.11916e-10	-1.23815	3.5017e-08	-2.11916e-10	-1.24831	1.15079e-07	-2.11916e-10	-1.14393
100453370	chr7:100453370:G:A	1.48604e-09	-1.46809	-2.80088e-10	6.45553e-08	-0.636618	-2.80088e-10	1.47838e-07	-0.893427	-2.80088e-10
100454190	chr7:100454190:T:C	2.04674e-09	-2.11916e-10	-1.14796	4.00845e-08	-2.11916e-10	-1.11315	1.08521e-07	-2.11916e-10	-1.2026
100454280	chr7:100454280:G:A	5.3134e-09	-2.11916e-10	-0.193973	1.04685e-07	-2.11916e-10	-0.153188	3.29979e-07	-2.11916e-10	-0.0905139
100454320	chr7:100454320:A:G	1.86675e-09	-2.11916e-10	-1.24001	3.49939e-08	-2.11916e-10	-1.24897	1.14417e-07	-2.11916e-10	-1.1497
100454743	chr7:100454743:A:G	3.87142e-09	-2.11916e-10	-0.510583	7.63266e-08	-2.11916e-10	-0.469119	2.35577e-07	-2.11916e-10	-0.427507
100454901	chr7:100454901:T:C	1.52635e-09	-1.44133	-2.80088e-10	7.66263e-08	-0.4652	-2.80088e-10	1.09643e-07	-1.19231	-2.80088e-10
100455469	chr7:100455469:A:G	3.84902e-09	-2.11916e-10	-0.516385	7.59314e-08	-2.11916e-10	-0.474311	2.34149e-07	-2.11916e-10	-0.433587
100456434	chr7:100456434:A:G	5.61824e-09	-2.11916e-10	-0.138186	9.7752e-08	-2.11916e-10	-0.221707	5.06381e-07	-2.11916e-10	0.337745
100456554	chr7:100456554:C:T	1.59069e-07	3.20513	-2.80088e-10	2.30706e-08	-1.66558	-2.80088e-10	1.01011e-07	-1.27432	-2.80088e-10
100457314	chr7:100457314:ATTC:A	7.36032e-10	-1.14161	-1.02908	8.57207e-08	0.545495	-0.898541	1.85407e-08	-1.79398	-1.17559
100458008	chr7:100458008:T:C	1.21125e-08	-2.11916e-10	0.630037	1.95222e-07	-2.11916e-10	0.469998	9.73105e-07	-2.11916e-10	0.990947
100458498	chr7:100458498:C:G	1.33703e-09	-1.57376	-2.80088e-10	4.56943e-08	-0.982166	-2.80088e-10	1.15115e-07	-1.14361	-2.80088e-10
100458543	chr7:100458543:C:T	0.014732	15.8659	-1.22461	5.90792e-09	-1.85407	-1.17377	1.89075e-08	-1.85278	-1.09721
100458597	chr7:100458597:T:C	0.0153442	15.916	-1.23399	5.81894e-09	-1.85223	-1.19079	1.84828e-08	-1.85074	-1.12196
100459159	chr7:100459159:A:G	2.48465e-09	-2.11916e-10	-0.954074	4.65645e-08	-2.11916e-10	-0.963302	1.51357e-07	-2.11916e-10	-0.869902
100459555	chr7:100459555:G:C	2.10215e-09	-2.11916e-10	-1.12124	3.9164e-08	-2.11916e-10	-1.13638	1.31083e-07	-2.11916e-10	-1.01371
100459734	chr7:100459734:G:C	3.90707e-09	-2.11916e-10	-0.501417	7.70502e-08	-2.11916e-10	-0.459683	2.37813e-07	-2.11916e-10	-0.418058
100460842	chr7:100460842:G:T	7.06855e-09	-2.11916e-10	0.0914512	1.46035e-07	-2.11916e-10	0.179708	3.26808e-07	-2.11916e-10	-0.10017
100461240	chr7:100461240:C:T	2.9043e-09	-0.798011	-2.80088e-10	1.99047e-08	-1.81318	-2.80088e-10	5.5229e-08	-1.87806	-2.80088e-10
100462502	chr7:100462502:C:T	2.98746e-08	2.23371	-0.700904	9.78751e-09	-1.67736	-0.845676	3.06013e-08	-1.38801	-1.08049
100462524	chr7:100462524:T:C	2.30174e-09	-2.11916e-10	-1.03054	4.39445e-08	-2.11916e-10	-1.02121	1.38255e-07	-2.11916e-10	-0.960443
100464096	chr7:100464096:G:T	3.24552e-09	-0.686931	-2.80088e-10	1.45069e-07	0.173067	-2.80088e-10	9.90767e-08	-1.29365	-2.80088e-10
100464450	chr7:100464450:T:TC	0.0109638	15.5701	-1.22419	5.49914e-09	-1.85009	-1.24946	1.62164e-08	-1.87203	-1.23148
100466871	chr7:100466871:G:A	1.99411e-09	-1.17401	-2.80088e-10	9.0456e-08	-0.299277	-2.80088e-10	2.07903e-07	-0.552474	-2.80088e-10
100467096	chr7:100467096:A:G	5.984e-07	5.77873	-1.24868	8.50719e-09	-1.43711	-1.22612	1.67103e-08	-1.82699	-1.24653
100467820	chr7:100467820:A:T	0.0132837	15.7767	-1.23884	5.73547e-09	-1.8569	-1.20057	1.8137e-08	-1.85567	-1.13592
100467904	chr7:100467904:C:T	2.06077e-09	-1.14113	-2.80088e-10	8.03476e-08	-0.417778	-2.80088e-10	7.04791e-08	-1.63423	-2.80088e-10
100467990	chr7:100467990:C:T	3.14336e-09	-2.11916e-10	-0.718914	5.09602e-08	-2.11916e-10	-0.873095	1.56518e-07	-2.11916e-10	-0.836371
100468778	chr7:100468778:A:C	1.84921e-09	-2.11916e-10	-1.24945	3.5599e-08	-2.11916e-10	-1.23182	1.0506e-07	-2.11916e-10	-1.23501
100468818	chr7:100468818:T:A	2.27574e-09	-1.0419	-2.80088e-10	2.06405e-08	-1.77688	-2.80088e-10	8.91922e-08	-1.39875	-2.80088e-10
100470294	chr7:100470294:TTC:T	2.55052e-09	-2.11916e-10	-0.927907	5.09164e-08	-2.11916e-10	-0.873956	1.26615e-07	-2.11916e-10	-1.04839
100472080	chr7:100472080:T:C	1.48705e-08	0.835176	-2.80088e-10	2.4175e-08	-1.61882	-2.80088e-10	6.01554e-08	-1.79261	-2.80088e-10
100472617	chr7:100472617:G:A	2.94534e-09	-2.11916e-10	-0.78398	5.67918e-08	-2.11916e-10	-0.764749	1.29768e-07	-2.11916e-10	-1.0238
100473057	chr7:100473057:G:A	2.93297e-09	0.455158	-1.24335	6.45878e-09	-1.6893	-1.2494	2.94838e-08	-1.26063	-1.24507
100473135	chr7:100473135:T:C	0.00628392	14.9955	-1.20621	5.43934e-09	-1.86577	-1.24471	1.63691e-08	-1.87838	-1.21577
100473465	chr7:100473465:G:A	1.45454e-09	-1.48952	-2.80088e-10	1.89658e-08	-1.8615	-2.80088e-10	6.03829e-08	-1.78884	-2.80088e-10
100473771	chr7:100473771:T:A	3.74253e-10	-1.82677	-1.02026	6.68e-09	-1.86575	-1.03928	2.42441e-08	-1.84863	-0.852738
100474408	chr7:100474408:T:C	0.00864372	15.3084	-1.2003	5.50633e-09	-1.85573	-1.24251	1.65069e-08	-1.8752	-1.21057
100475144	chr7:100475144:C:T	0.00648343	15.0222	-1.20169	5.45338e-09	-1.86484	-1.24307	1.64386e-08	-1.87819	-1.21172
100475149	chr7:100475149:T:A	1.40714e-09	-1.52264	-2.80088e-10	2.18442e-08	-1.72021	-2.80088e-10	6.08678e-08	-1.78084	-2.80088e-10
100475478	chr7:100475478:C:A	1.87493e-09	-2.11916e-10	-1.23563	3.50534e-08	-2.11916e-10	-1.24727	1.15921e-07	-2.11916e-10	-1.13664
100475828	chr7:100475828:GA:G	1.88329e-09	-2.11916e-10	-1.23119	3.51268e-08	-2.11916e-10	-1.24518	1.173e-07	-2.11916e-10	-1.12481
100476131	chr7:100476131:G:A	1.92792e-09	-2.11916e-10	-1.20776	3.7083e-08	-2.11916e-10	-1.19098	1.04224e-07	-2.11916e-10	-1.24301
100478874	chr7:100478874:G:C	2.72184e-09	-0.862896	-2.80088e-10	1.1444e-07	-0.0640924	-2.80088e-10	8.851e-08	-1.40643	-2.80088e-10
100478991	chr7:100478991:A:G	0.00211537	13.8084	-1.10786	5.72236e-09	-1.87792	-1.18184	1.75366e-08	-1.86845	-1.15681
100479650	chr7:100479650:A:G	0.00142542	13.3486	-1.04282	6.03799e-09	-1.87144	-1.13463	1.91299e-08	-1.85189	-1.0864
100480949	chr7:100480949:C:A	6.05841e-10	-1.27049	-1.09485	9.10717e-09	-1.49152	-1.10356	1.9402e-08	-1.85068	-1.07349
100481805	chr7:100481805:G:C	2.18413e-08	1.2196	-2.80088e-10	7.33462e-08	-0.50895	-2.80088e-10	3.50532e-07	-0.030091	-2.80088e-10
100481806	chr7:100481806:A:G	1.60991e-09	-0.186569	-1.20146	6.29973e-09	-1.77504	-1.1886	2.69592e-08	-1.43706	-1.15816
100481952	chr7:100481952:C:T	3.23484e-09	-2.11916e-10	-0.690225	6.28184e-08	-2.11916e-10	-0.663892	1.65731e-07	-2.11916e-10	-0.779176
100482234	chr7:100482234:A:T	3.28588e-10	-1.73536	-1.24179	4.5696e-08	0.26767	-1.2498	1.73167e-06	2.31658	-0.749284
100482499	chr7:100482499:C:T	1.04622e-09	-1.81902	-2.80088e-10	2.57591e-08	-1.55535	-2.80088e-10	5.58576e-08	-1.86674	-2.80088e-10
100482664	chr7:100482664:G:A	2.48401e-09	-2.11916e-10	-0.95433	4.40197e-08	-2.11916e-10	-1.0195	1.41336e-07	-2.11916e-10	-0.938406
100482851	chr7:100482851:A:T	0.00193193	13.7422	-1.13239	5.63191e-09	-1.87723	-1.19846	1.72318e-08	-1.86655	-1.17624
100483115	chr7:100483115:A:G	1.62266e-07	4.09203	-0.866997	1.056e-08	-1.73729	-0.709777	2.34908e-08	-1.87156	-0.861374
100483166	chr7:100483166:G:A	2.4452e-09	-2.11916e-10	-0.970078	4.76722e-08	-2.11916e-10	-0.939791	1.31069e-07	-2.11916e-10	-1.01382
100483426	chr7:100483426:C:T	1.64922e-09	-1.3639	-2.80088e-10	2.2937e-08	-1.67139	-2.80088e-10	9.17039e-08	-1.37098	-2.80088e-10
100483683	chr7:100483683:C:T	0.00137496	13.4304	-1.16064	5.55551e-09	-1.87274	-1.21661	1.70264e-08	-1.85647	-1.19831
100484321	chr7:100484321:G:A	0.00300464	14.074	-1.02251	6.06673e-09	-1.87873	-1.12259	1.88944e-08	-1.87527	-1.07541
100485073	chr7:100485073:G:A	1.27788e-09	-1.619	-2.80088e-10	7.91526e-08	-0.432763	-2.80088e-10	3.34668e-07	-0.0764039	-2.80088e-10
100485455	chr7:100485455:G:A	0.00252893	13.601	-0.721854	7.79506e-09	-1.87796	-0.872689	2.10582e-08	-1.87846	-0.963791
100485462	chr7:100485462:G:A	2.66525e-09	-2.11916e-10	-0.883908	5.14882e-08	-2.11916e-10	-0.862787	1.38941e-07	-2.11916e-10	-0.955492
100485805	chr7:100485805:G:A	4.10376e-09	-2.11916e-10	-0.452302	7.48862e-08	-2.11916e-10	-0.488171	2.80384e-07	-2.11916e-10	-0.253386
100486301	chr7:100486301:G:A	4.04024e-09	-0.4679	-2.80088e-10	2.18543e-08	-1.71974	-2.80088e-10	5.82959e-08	-1.82401	-2.80088e-10
100486481	chr7:100486481:C:T	2.35041e-08	1.29297	-2.80088e-10	6.27898e-08	-0.664348	-2.80088e-10	1.40706e-07	-0.94287	-2.80088e-10
100489278	chr7:100489278:C:T	2.08721e-09	-2.11916e-10	-1.12837	3.9589e-08	-2.11916e-10	-1.12559	1.10155e-07	-2.11916e-10	-1.18766
100489282	chr7:100489282:G:C	2.21355e-08	-2.11916e-10	1.23298	4.52531e-07	-2.11916e-10	1.31072	1.41389e-06	-2.11916e-10	1.36455
100489784	chr7:100489784:G:A	2.07123e-09	-2.11916e-10	-1.13606	3.90524e-08	-2.11916e-10	-1.13924	1.05317e-07	-2.11916e-10	-1.23257
100489836	chr7:100489836:C:T	1.77458e-09	-0.520891	-0.76975	1.11259e-08	-1.67374	-0.721123	2.15544e-08	-1.70374	-1.11523
100490299	chr7:100490299:T:C	5.63819e-10	-1.69765	-0.739575	1.36943e-08	-1.45178	-0.735374	3.93657e-08	-1.87094	-0.345709
100491394	chr7:100491394:C:T	0.000765188	12.9229	-1.23921	5.44176e-09	-1.86015	-1.24989	1.65038e-08	-1.83703	-1.24892
100491762	chr7:100491762:A:G	0.00110169	13.2175	-1.16935	5.54528e-09	-1.86901	-1.22218	1.68306e-08	-1.85436	-1.21198
100492116	chr7:100492116:G:A	2.37363e-09	0.208206	-1.20799	6.17815e-09	-1.75578	-1.22734	2.70813e-08	-1.37842	-1.21228
100492426	chr7:100492426:T:C	0.00071553	12.7802	-1.16364	5.64817e-09	-1.8546	-1.21821	1.7448e-08	-1.82911	-1.20121
100493446	chr7:100493446:G:A	2.28633e-09	-2.11916e-10	-1.03726	4.19947e-08	-2.11916e-10	-1.0666	1.13511e-07	-2.11916e-10	-1.15765
100493454	chr7:100493454:GC:G	2.8151e-09	-2.11916e-10	-0.829206	5.26701e-08	-2.11916e-10	-0.840093	1.73859e-07	-2.11916e-10	-0.7313
100493592	chr7:100493592:G:A	0.00182145	13.5397	-0.988778	6.28291e-09	-1.87815	-1.08815	1.74974e-08	-1.87845	-1.14904
100494172	chr7:100494172:T:C	6.5021e-10	-1.62349	-0.671176	1.35258e-07	0.732703	-0.629659	1.83475e-06	2.65994	-1.03482
100494432	chr7:100494432:A:G	1.78391e-08	1.01719	-2.80088e-10	5.18548e-08	-0.855692	-2.80088e-10	1.17794e-07	-1.12061	-2.80088e-10
100497726	chr7:100497726:C:G	0.00179602	13.5485	-1.01159	6.17212e-09	-1.87771	-1.10638	1.72683e-08	-1.87825	-1.16243
100498041	chr7:100498041:C:T	0.000217301	11.6653	-1.24047	5.75865e-09	-1.8034	-1.25003	1.82567e-08	-1.7429	-1.24211
100499133	chr7:100499133:C:T	5.87505e-09	-2.11916e-10	-0.0934907	1.20393e-07	-2.11916e-10	-0.0133777	2.76851e-07	-2.11916e-10	-0.266065
100500272	chr7:100500272:C:T	0.000257769	11.8169	-1.22132	5.69812e-09	-1.81913	-1.24488	1.8156e-08	-1.76573	-1.22481
100500672	chr7:100500672:C:T	0.00114825	13.1505	-1.06094	5.9517e-09	-1.86998	-1.15048	1.81817e-08	-1.85658	-1.13255
100500673	chr7:100500673:C:T	0.000236289	11.7586	-1.24998	5.73517e-09	-1.81538	-1.24214	1.7889e-08	-1.75537	-1.24999
100500764	chr7:100500764:A:G	2.33013e-09	-2.11916e-10	-1.01828	4.29338e-08	-2.11916e-10	-1.04448	1.15311e-07	-2.11916e-10	-1.14191
100501975	chr7:100501975:G:A	2.25217e-09	-2.11916e-10	-1.05231	4.15855e-08	-2.11916e-10	-1.07639	1.12772e-07	-2.11916e-10	-1.16418
100502466	chr7:100502466:C:T	2.26356e-09	-2.11916e-10	-1.04727	4.17883e-08	-2.11916e-10	-1.07152	1.13184e-07	-2.11916e-10	-1.16053
100502596	chr7:100502596:G:A	2.32713e-09	-2.11916e-10	-1.01957	4.28928e-08	-2.11916e-10	-1.04544	1.15382e-07	-2.11916e-10	-1.1413
100503170	chr7:100503170:A:C	3.44101e-09	-2.11916e-10	-0.628439	6.43237e-08	-2.11916e-10	-0.640212	2.16339e-07	-2.11916e-10	-0.512699
100504616	chr7:100504616:C:T	2.98727e-09	-2.11916e-10	-0.769845	5.39981e-08	-2.11916e-10	-0.815191	1.56722e-07	-2.11916e-10	-0.835068
100506745	chr7:100506745:C:T	3.05315e-07	4.64354	-0.786398	1.21126e-08	-1.54642	-0.763479	2.68444e-08	-1.85004	-0.749447
100506771	chr7:100506771:G:A	1.90271e-09	-2.11916e-10	-1.22093	3.57953e-08	-2.11916e-10	-1.22632	1.03504e-07	-2.11916e-10	-1.24993
100507247	chr7:100507247:G:A	1.87498e-09	-2.11916e-10	-1.23561	3.52408e-08	-2.11916e-10	-1.24194	1.04228e-07	-2.11916e-10	-1.24296
100507315	chr7:100507315:C:T	1.12677e-08	-2.11916e-10	0.557735	2.29094e-07	-2.11916e-10	0.629992	6.98981e-07	-2.11916e-10	0.66008
100507597	chr7:100507597:C:T	1.96578e-09	-2.11916e-10	-1.18832	3.65786e-08	-2.11916e-10	-1.20468	1.08014e-07	-2.11916e-10	-1.20729
100508425	chr7:100508425:C:T	2.49469e-09	-2.11916e-10	-0.950041	4.96759e-08	-2.11916e-10	-0.89862	1.2463e-07	-2.11916e-10	-1.06419
100508426	chr7:100508426:C:T	2.04705e-09	-2.11916e-10	-1.14781	3.88673e-08	-2.11916e-10	-1.14399	1.08227e-07	-2.11916e-10	-1.20531
100508610	chr7:100508610:A:G	2.92251e-09	-2.11916e-10	-0.791761	5.28679e-08	-2.11916e-10	-0.836344	1.53526e-07	-2.11916e-10	-0.855677
100508678	chr7:100508678:C:T	5.68131e-10	-1.28008	-1.14953	5.87168e-09	-1.87882	-1.15518	2.17724e-08	-1.69348	-1.11542
100508720	chr7:100508720:C:T	6.35258e-09	-2.11916e-10	-0.0153443	1.0391e-07	-2.11916e-10	-0.160614	3.71251e-07	-2.11916e-10	0.0273354
100509091	chr7:100509091:A:T	2.94973e-10	-1.87575	-1.20933	1.56545e-08	-0.849712	-1.20367	2.15804e-08	-1.73727	-1.08049
100509307	chr7:100509307:A:G	1.70022e-09	-1.33344	-2.80088e-10	4.94879e-08	-0.902413	-2.80088e-10	7.63109e-08	-1.55473	-2.80088e-10
100509876	chr7:100509876:A:G	6.97317e-07	5.6446	-0.961565	1.061e-08	-1.51542	-0.926923	2.495e-08	-1.79111	-0.881564
100510312	chr7:100510312:C:T	1.84813e-09	-2.11916e-10	-1.25003	3.49942e-08	-2.11916e-10	-1.24896	1.04621e-07	-2.11916e-10	-1.2392
100511470	chr7:100511470:G:A	2.18038e-09	-2.11916e-10	-1.08471	4.0275e-08	-2.11916e-10	-1.10841	1.08133e-07	-2.11916e-10	-1.20618
100511477	chr7:100511477:A:G	2.69708e-09	-2.11916e-10	-0.872036	4.90428e-08	-2.11916e-10	-0.911447	1.27942e-07	-2.11916e-10	-1.03796
100512748	chr7:100512748:C:T	6.02596e-09	-2.11916e-10	-0.0681287	1.1303e-07	-2.11916e-10	-0.076485	3.83472e-07	-2.11916e-10	0.0597219
100512787	chr7:100512787:A:G	2.06676e-09	-2.11916e-10	-1.13822	3.93037e-08	-2.11916e-10	-1.13282	1.08836e-07	-2.11916e-10	-1.1997
100513442	chr7:100513442:A:G	5.75922e-07	5.39582	-0.904058	1.19284e-08	-1.45885	-0.866367	2.74272e-08	-1.76076	-0.817249
100513573	chr7:100513573:G:A	1.90018e-09	-2.11916e-10	-1.22226	3.56969e-08	-2.11916e-10	-1.22908	1.03516e-07	-2.11916e-10	-1.24982
100513696	chr7:100513696:T:C	1.04982e-06	5.8914	-0.799237	1.20202e-08	-1.56124	-0.756315	2.90269e-08	-1.81697	-0.704349
100514153	chr7:100514153:C:T	1.14841e-06	6.01092	-0.828996	1.12234e-08	-1.59768	-0.788461	2.77762e-08	-1.83205	-0.733317
100514453	chr7:100514453:A:G	4.77461e-09	-2.11916e-10	-0.300893	8.98071e-08	-2.11916e-10	-0.306476	1.96508e-07	-2.11916e-10	-0.60884
100515149	chr7:100515149:G:C	2.0903e-09	-2.11916e-10	-1.1269	3.96958e-08	-2.11916e-10	-1.1229	1.09787e-07	-2.11916e-10	-1.191
100515569	chr7:100515569:G:A	1.87728e-09	-2.11916e-10	-1.23438	3.53671e-08	-2.11916e-10	-1.23836	1.03815e-07	-2.11916e-10	-1.24693
100518116	chr7:100518116:C:A	1.86583e-09	-2.11916e-10	-1.2405	3.51879e-08	-2.11916e-10	-1.24344	1.05092e-07	-2.11916e-10	-1.23471
100518255	chr7:100518255:G:A	4.01335e-10	-1.61492	-1.16225	6.90884e-09	-1.71803	-1.15331	2.07484e-08	-1.61284	-1.24423
100518613	chr7:100518613:C:T	3.12924e-09	-2.11916e-10	-0.723415	5.62063e-08	-2.11916e-10	-0.775111	1.65518e-07	-2.11916e-10	-0.780467
100519513	chr7:100519513:C:T	3.69442e-10	-1.66746	-1.1925	7.03165e-09	-1.66945	-1.18427	1.95631e-08	-1.66644	-1.24946
100520304	chr7:100520304:AGT:A	5.15059e-08	3.25187	-1.17438	5.90272e-09	-1.87714	-1.15159	1.79104e-08	-1.84373	-1.16044
100520467	chr7:100520467:A:T	3.13839e-09	-2.11916e-10	-0.720495	5.80719e-08	-2.11916e-10	-0.742459	2.12809e-07	-2.11916e-10	-0.529148
100520577	chr7:100520577:T:C	1.86574e-09	-2.11916e-10	-1.24054	3.51863e-08	-2.11916e-10	-1.24348	1.05086e-07	-2.11916e-10	-1.23476
100520769	chr7:100520769:G:T	8.49352e-10	-0.786495	-1.24099	7.49857e-09	-1.54743	-1.242	2.74412e-08	-1.32839	-1.2491
100520771	chr7:100520771:G:T	1.50287e-09	-1.45683	-2.80088e-10	6.34894e-08	-0.653268	-2.80088e-10	1.22413e-07	-1.08215	-2.80088e-10
100520883	chr7:100520883:C:T	1.01632e-09	-1.84802	-2.80088e-10	2.66684e-08	-1.52066	-2.80088e-10	6.33233e-08	-1.74129	-2.80088e-10
100521070	chr7:100521070:C:G	1.49497e-08	1.5609	-0.720416	1.64677e-08	-1.3068	-0.695937	3.5265e-08	-1.46775	-0.858909
100521334	chr7:100521334:C:T	1.69459e-08	-2.11916e-10	0.965818	2.6861e-07	-2.11916e-10	0.789121	1.39947e-06	-2.11916e-10	1.35431
100521371	chr7:100521371:T:C	5.19632e-09	-2.11916e-10	-0.216254	9.21688e-08	-2.11916e-10	-0.280519	3.8547e-07	-2.11916e-10	0.0649199
100521692	chr7:100521692:T:C	3.82087e-10	-1.85389	-0.972423	1.35487e-08	-1.17774	-1.02012	2.36058e-08	-1.87871	-0.849342
100522020	chr7:100522020:A:G	5.93339e-07	3.81118	0.710381	3.77662e-08	-1.8179	0.645169	1.94713e-07	-1.2752	0.657188
100522473	chr7:100522473:G:A	3.25739e-09	-2.11916e-10	-0.683277	6.02428e-08	-2.11916e-10	-0.705757	2.22114e-07	-2.11916e-10	-0.486353
100522849	chr7:100522849:G:C	3.67379e-10	-1.87762	-0.987948	1.95575e-08	-0.796404	-1.03438	2.42658e-08	-1.83596	-0.864516
100523770	chr7:100523770:G:A	1.84813e-09	-2.11916e-10	-1.25003	3.4966e-08	-2.11916e-10	-1.24976	1.03567e-07	-2.11916e-10	-1.24933
100524427	chr7:100524427:A:G	1.87011e-09	-2.11916e-10	-1.23821	3.52555e-08	-2.11916e-10	-1.24152	1.05395e-07	-2.11916e-10	-1.23183
100525057	chr7:100525057:T:G	4.45023e-07	3.60804	0.625883	3.36838e-08	-1.84338	0.556259	1.71151e-07	-1.33334	0.586346
100525290	chr7:100525290:T:C	2.59652e-09	-2.11916e-10	-0.910034	4.77864e-08	-2.11916e-10	-0.937399	1.62007e-07	-2.11916e-10	-0.801903
100525656	chr7:100525656:T:C	1.42127e-08	1.08417	-0.294236	2.07548e-08	-1.50952	-0.261843	4.25154e-08	-1.64028	-0.499395
100525822	chr7:100525822:C:T	3.51333e-09	-2.11916e-10	-0.607639	6.39434e-08	-2.11916e-10	-0.646142	1.52097e-07	-2.11916e-10	-0.865024
100525893	chr7:100525893:T:TG	2.89599e-10	-1.87882	-1.22464	1.37958e-08	-0.948243	-1.23153	1.75787e-08	-1.84231	-1.18054
100526174	chr7:100526174:G:C	1.86693e-09	-2.11916e-10	-1.23991	3.52051e-08	-2.11916e-10	-1.24295	1.0517e-07	-2.11916e-10	-1.23397
100526291	chr7:100526291:G:A	1.86884e-09	-2.11916e-10	-1.23889	3.52358e-08	-2.11916e-10	-1.24208	1.05306e-07	-2.11916e-10	-1.23268
100527065	chr7:100527065:G:A	3.64102e-09	-2.11916e-10	-0.571941	6.19127e-08	-2.11916e-10	-0.678416	2.10146e-07	-2.11916e-10	-0.54174
100527145	chr7:100527145:T:C	1.86873e-09	-2.11916e-10	-1.23895	3.52337e-08	-2.11916e-10	-1.24214	1.05298e-07	-2.11916e-10	-1.23275
100527360	chr7:100527360:G:A	1.86828e-09	-2.11916e-10	-1.23919	3.52266e-08	-2.11916e-10	-1.24234	1.05266e-07	-2.11916e-10	-1.23305
100527542	chr7:100527542:A:G	4.0793e-09	-0.45828	-2.80088e-10	2.78041e-06	3.12621	-2.80088e-10	3.62782e-07	0.00425816	-2.80088e-10
100528098	chr7:100528098:A:T	1.86356e-09	-2.11916e-10	-1.24172	3.50435e-08	-2.11916e-10	-1.24755	1.1059e-07	-2.11916e-10	-1.18372
100528352	chr7:100528352:A:G	1.52062e-09	-0.197992	-1.24709	5.43685e-09	-1.87224	-1.2387	3.37847e-08	-1.14204	-1.2275
100528641	chr7:100528641:C:G	3.30185e-09	-2.11916e-10	-0.669722	6.38569e-08	-2.11916e-10	-0.647496	1.58823e-07	-2.11916e-10	-0.821753
100528963	chr7:100528963:C:T	2.05244e-09	-2.11916e-10	-1.14517	3.94973e-08	-2.11916e-10	-1.12791	1.08784e-07	-2.11916e-10	-1.20018
100529212	chr7:100529212:G:A	5.70269e-07	3.73495	0.746953	3.84119e-08	-1.8312	0.675429	2.00244e-07	-1.30126	0.711251
100529404	chr7:100529404:TTTTG:T	1.23786e-08	-2.11916e-10	0.651767	2.18411e-07	-2.11916e-10	0.582237	7.76587e-07	-2.11916e-10	0.765365
100529935	chr7:100529935:G:A	8.35263e-07	4.06191	0.801635	4.17615e-08	-1.80064	0.728471	2.32959e-07	-1.20274	0.764059
100530491	chr7:100530491:G:A	1.63488e-09	-1.37264	-2.80088e-10	1.86388e-08	-1.87889	-2.80088e-10	5.738e-08	-1.83985	-2.80088e-10
100530629	chr7:100530629:G:A	3.68587e-09	-0.559697	-2.80088e-10	2.43627e-08	-1.61109	-2.80088e-10	5.76871e-08	-1.83451	-2.80088e-10
100530864	chr7:100530864:G:A	1.85044e-09	-2.11916e-10	-1.24878	3.50028e-08	-2.11916e-10	-1.24871	1.06858e-07	-2.11916e-10	-1.21805
100531300	chr7:100531300:A:G	3.56964e-09	-2.11916e-10	-0.591741	6.07992e-08	-2.11916e-10	-0.696563	2.05867e-07	-2.11916e-10	-0.562314
100531776	chr7:100531776:G:A	3.90134e-10	-1.86288	-0.942586	1.47216e-08	-1.12195	-0.992877	2.45037e-08	-1.87684	-0.81388
100532050	chr7:100532050:C:T	3.67114e-09	-2.11916e-10	-0.563703	6.44558e-08	-2.11916e-10	-0.63816	3.02558e-07	-2.11916e-10	-0.17727
100532321	chr7:100532321:A:G	5.08053e-07	5.55722	-1.19084	7.90944e-09	-1.55078	-1.1853	8.63272e-08	-0.381718	-1.04968
100532391	chr7:100532391:G:A	1.86835e-09	-2.11916e-10	-1.23915	3.52277e-08	-2.11916e-10	-1.24231	1.0527e-07	-2.11916e-10	-1.23301
100532591	chr7:100532591:G:A	3.77181e-10	-1.86629	-0.972944	1.47635e-08	-1.09125	-1.02073	2.36564e-08	-1.87521	-0.850701
100533051	chr7:100533051:C:T	3.96429e-10	-1.86972	-0.919739	1.58629e-08	-1.06962	-0.970537	2.52719e-08	-1.8732	-0.78665
100533472	chr7:100533472:A:C	2.02871e-09	-2.11916e-10	-1.15681	3.94129e-08	-2.11916e-10	-1.13005	1.08326e-07	-2.11916e-10	-1.20439
100534074	chr7:100534074:G:A	2.56244e-09	-2.11916e-10	-0.923245	4.97032e-08	-2.11916e-10	-0.898071	1.36956e-07	-2.11916e-10	-0.969887
100534489	chr7:100534489:T:C	1.90318e-09	-2.11916e-10	-1.22068	3.58004e-08	-2.11916e-10	-1.22618	1.07556e-07	-2.11916e-10	-1.21154
100535118	chr7:100535118:A:G	2.83164e-10	-1.87706	-1.24887	1.3722e-08	-0.935357	-1.24978	1.6513e-08	-1.83867	-1.24672
100535643	chr7:100535643:C:A	2.51094e-09	-0.501194	-0.442354	1.33814e-08	-1.85387	-0.356407	8.49095e-08	-1.54232	0.0943619
100536363	chr7:100536363:G:A	4.90493e-10	-1.86478	-0.711775	1.8428e-08	-1.11129	-0.778976	3.24539e-08	-1.8766	-0.533124
100536554	chr7:100536554:G:A	1.91901e-09	-2.11916e-10	-1.21239	3.60709e-08	-2.11916e-10	-1.21865	1.08585e-07	-2.11916e-10	-1.20201
100537152	chr7:100537152:G:A	2.30267e-09	-2.11916e-10	-1.03014	4.43273e-08	-2.11916e-10	-1.01254	1.20797e-07	-2.11916e-10	-1.09543
100537155	chr7:100537155:T:C	3.24816e-09	-2.11916e-10	-0.686117	6.31997e-08	-2.11916e-10	-0.65784	1.63166e-07	-2.11916e-10	-0.794777
100537156	chr7:100537156:G:A	2.59242e-09	-2.11916e-10	-0.911613	5.01081e-08	-2.11916e-10	-0.889958	1.33833e-07	-2.11916e-10	-0.992953
100537161	chr7:100537161:ATT:A	2.16699e-09	-2.11916e-10	-1.09087	4.16274e-08	-2.11916e-10	-1.07538	1.14717e-07	-2.11916e-10	-1.14707
100537164	chr7:100537164:T:C	2.15646e-09	-2.11916e-10	-1.09573	4.13996e-08	-2.11916e-10	-1.08087	1.1425e-07	-2.11916e-10	-1.15116
100537167	chr7:100537167:A:G	2.48608e-09	-2.11916e-10	-0.953498	4.80174e-08	-2.11916e-10	-0.932577	1.28677e-07	-2.11916e-10	-1.03224
100537186	chr7:100537186:G:T	7.02951e-09	-2.11916e-10	0.0859125	1.38915e-07	-2.11916e-10	0.129724	3.33985e-07	-2.11916e-10	-0.0784478
100537231	chr7:100537231:A:C	3.8647e-09	-2.11916e-10	-0.512322	7.59834e-08	-2.11916e-10	-0.473626	1.85614e-07	-2.11916e-10	-0.665873
100537253	chr7:100537253:C:T	2.03062e-09	-2.11916e-10	-1.15587	3.9022e-08	-2.11916e-10	-1.14002	1.08126e-07	-2.11916e-10	-1.20625
100537254	chr7:100537254:A:G	2.08461e-09	-2.11916e-10	-1.12962	4.01424e-08	-2.11916e-10	-1.11171	1.10117e-07	-2.11916e-10	-1.188
100537267	chr7:100537267:A:G	1.90845e-09	-2.11916e-10	-1.21791	3.64474e-08	-2.11916e-10	-1.20827	1.0418e-07	-2.11916e-10	-1.24342
100537297	chr7:100537297:C:A	2.07385e-09	-0.38952	-0.745281	1.14305e-08	-1.49152	-0.876331	2.77651e-08	-1.36374	-1.20202
100537381	chr7:100537381:C:A	4.04708e-09	-2.11916e-10	-0.466209	7.88934e-08	-2.11916e-10	-0.436043	2.00005e-07	-2.11916e-10	-0.591203
100537557	chr7:100537557:A:G	1.87321e-09	-2.11916e-10	-1.23655	3.50771e-08	-2.11916e-10	-1.24659	1.03523e-07	-2.11916e-10	-1.24975
100538188	chr7:100538188:T:C	2.27946e-08	1.81592	-0.553598	2.04916e-08	-1.20523	-0.578892	4.41438e-08	-1.38439	-0.717702
100539462	chr7:100539462:G:C	2.02538e-09	-1.15845	-2.80088e-10	1.8811e-08	-1.8697	-2.80088e-10	6.74054e-08	-1.67882	-2.80088e-10
100542208	chr7:100542208:G:A	3.82635e-10	-1.86599	-0.958883	1.48139e-08	-1.10076	-1.00782	2.40476e-08	-1.87558	-0.833927
100542212	chr7:100542212:T:C	2.17471e-09	-2.11916e-10	-1.08731	4.10059e-08	-2.11916e-10	-1.09042	1.176e-07	-2.11916e-10	-1.12225
100542581	chr7:100542581:T:G	7.65863e-09	-2.11916e-10	0.171629	1.40599e-07	-2.11916e-10	0.141769	4.70599e-07	-2.11916e-10	0.264462
100542964	chr7:100542964:A:G	3.75886e-10	-1.8626	-0.980079	1.41847e-08	-1.12493	-1.02705	2.34082e-08	-1.87695	-0.859511
100543824	chr7:100543824:A:G	4.59184e-09	-0.339923	-2.80088e-10	2.007e-08	-1.80491	-2.80088e-10	5.51831e-08	-1.87889	-2.80088e-10
100544238	chr7:100544238:T:G	3.62098e-10	-1.86235	-1.01769	1.36996e-08	-1.12775	-1.05902	2.23695e-08	-1.87714	-0.904706
100544358	chr7:100544358:A:G	3.20432e-10	-1.86742	-1.13487	1.27872e-08	-1.09094	-1.16476	1.93352e-08	-1.87472	-1.0529
100545462	chr7:100545462:C:A	2.93193e-09	-2.11916e-10	-0.788544	5.11857e-08	-2.11916e-10	-0.868681	1.71368e-07	-2.11916e-10	-0.745732
100545582	chr7:100545582:T:C	2.32741e-09	-2.11916e-10	-1.01945	4.28715e-08	-2.11916e-10	-1.04593	1.15653e-07	-2.11916e-10	-1.13895
100546115	chr7:100546115:C:A	5.79117e-09	-2.11916e-10	-0.10787	1.08882e-07	-2.11916e-10	-0.113875	2.30362e-07	-2.11916e-10	-0.44989
100547847	chr7:100547847:A:G	3.35354e-09	-2.11916e-10	-0.654188	6.48248e-08	-2.11916e-10	-0.632453	1.78414e-07	-2.11916e-10	-0.705436
100548818	chr7:100548818:A:G	2.92148e-09	-2.11916e-10	-0.792114	5.10199e-08	-2.11916e-10	-0.871926	1.7074e-07	-2.11916e-10	-0.7494
100548949	chr7:100548949:A:AC	4.2153e-10	-1.81634	-0.911728	1.22143e-08	-1.34224	-0.95929	2.63243e-08	-1.86712	-0.75193
100548996	chr7:100548996:C:T	5.89836e-09	-2.11916e-10	-0.0895312	1.10971e-07	-2.11916e-10	-0.0948721	2.34072e-07	-2.11916e-10	-0.433916
100549753	chr7:100549753:T:C	1.56986e-08	1.52385	-0.634485	1.6615e-08	-1.33579	-0.658042	3.70135e-08	-1.48946	-0.788799
100549883	chr7:100549883:G:T	2.8737e-10	-1.86331	-1.24788	1.17959e-08	-1.08637	-1.25002	1.61182e-08	-1.86431	-1.24529
100550845	chr7:100550845:T:C	5.40522e-09	-0.17684	-2.80088e-10	2.09216e-08	-1.76336	-2.80088e-10	5.54631e-08	-1.87383	-2.80088e-10
100551131	chr7:100551131:G:A	4.0039e-09	-2.11916e-10	-0.476937	7.52652e-08	-2.11916e-10	-0.483123	2.87177e-07	-2.11916e-10	-0.229445
100551304	chr7:100551304:C:T	3.87759e-09	-0.50899	-2.80088e-10	1.89516e-08	-1.86225	-2.80088e-10	8.28569e-08	-1.47243	-2.80088e-10
100552010	chr7:100552010:G:A	1.85511e-09	-2.11916e-10	-1.24626	3.50263e-08	-2.11916e-10	-1.24804	1.04314e-07	-2.11916e-10	-1.24214
100552355	chr7:100552355:G:A	4.12009e-10	-1.82184	-0.929075	1.2225e-08	-1.32495	-0.975712	2.57264e-08	-1.86957	-0.77246
100553061	chr7:100553061:G:A	3.60709e-09	-0.581303	-2.80088e-10	1.86431e-08	-1.87867	-2.80088e-10	6.21637e-08	-1.75977	-2.80088e-10
100554096	chr7:100554096:G:A	7.50614e-09	-2.11916e-10	0.151517	1.20002e-07	-2.11916e-10	-0.0166284	2.90318e-07	-2.11916e-10	-0.218567
100554555	chr7:100554555:G:A	2.87054e-10	-1.86752	-1.24477	1.21984e-08	-1.05332	-1.24951	1.62632e-08	-1.85962	-1.24101
100556583	chr7:100556583:C:T	1.89057e-09	-2.11916e-10	-1.22733	3.61614e-08	-2.11916e-10	-1.21615	1.03743e-07	-2.11916e-10	-1.24762
100556967	chr7:100556967:G:A	2.66539e-09	-2.11916e-10	-0.883853	5.18111e-08	-2.11916e-10	-0.856536	1.37422e-07	-2.11916e-10	-0.966484
100559124	chr7:100559124:G:A	1.84974e-09	-2.11916e-10	-1.24916	3.49624e-08	-2.11916e-10	-1.24987	1.03824e-07	-2.11916e-10	-1.24685
100560370	chr7:100560370:G:A	2.8686e-10	-1.86521	-1.24776	1.19651e-08	-1.07212	-1.25003	1.61539e-08	-1.86232	-1.24506
100560606	chr7:100560606:A:G	5.63691e-09	-2.11916e-10	-0.134868	1.01558e-07	-2.11916e-10	-0.183512	2.25624e-07	-2.11916e-10	-0.470675
100560730	chr7:100560730:A:G	1.84996e-09	-2.11916e-10	-1.24904	3.49642e-08	-2.11916e-10	-1.24982	1.03848e-07	-2.11916e-10	-1.24661
100561149	chr7:100561149:G:A	1.85773e-09	-2.11916e-10	-1.24485	3.50626e-08	-2.11916e-10	-1.247	1.04533e-07	-2.11916e-10	-1.24004
100561410	chr7:100561410:A:T	3.28573e-09	-2.11916e-10	-0.674615	5.39767e-08	-2.11916e-10	-0.815587	1.62376e-07	-2.11916e-10	-0.799632
100561416	chr7:100561416:C:T	1.93818e-09	-2.11916e-10	-1.20246	3.62588e-08	-2.11916e-10	-1.21346	1.13963e-07	-2.11916e-10	-1.15367
100561944	chr7:100561944:A:G	4.60634e-10	-1.87824	-0.76112	1.03815e-07	0.590458	-0.751985	1.10649e-07	-0.0989763	-1.0842
100562016	chr7:100562016:G:A	1.94444e-09	-2.11916e-10	-1.19923	3.68693e-08	-2.11916e-10	-1.19676	1.13809e-07	-2.11916e-10	-1.15502
100562019	chr7:100562019:G:A	9.85457e-10	-1.87885	-2.80088e-10	2.71717e-08	-1.50196	-2.80088e-10	6.54369e-08	-1.70846	-2.80088e-10
100562302	chr7:100562302:C:T	1.76138e-08	-2.11916e-10	1.00448	2.78271e-07	-2.11916e-10	0.824454	1.46222e-06	-2.11916e-10	1.39816
100562471	chr7:100562471:A:G	4.0557e-10	-1.82272	-0.943944	1.20614e-08	-1.32447	-0.989664	2.52571e-08	-1.86955	-0.790885
100562641	chr7:100562641:T:C	1.33734e-08	1.4206	-0.691536	1.52351e-08	-1.36644	-0.714105	3.42609e-08	-1.51794	-0.837601
100564534	chr7:100564534:T:G	5.68322e-09	-0.126686	-2.80088e-10	2.12369e-08	-1.7484	-2.80088e-10	5.56512e-08	-1.87044	-2.80088e-10
100565492	chr7:100565492:G:A	5.78183e-10	-1.44347	-0.9686	7.06032e-09	-1.86341	-0.986243	2.54679e-08	-1.75553	-0.896599
100566141	chr7:100566141:C:T	1.92449e-09	-2.11916e-10	-1.20954	3.6732e-08	-2.11916e-10	-1.20049	1.05125e-07	-2.11916e-10	-1.2344
100566366	chr7:100566366:C:T	4.60777e-07	5.41744	-1.14873	8.48701e-09	-1.54351	-1.12209	1.39645e-07	-0.304337	-0.646106
100566527	chr7:100566527:C:G	2.84845e-09	-0.81743	-2.80088e-10	2.44621e-07	0.695571	-2.80088e-10	4.75781e-07	0.275414	-2.80088e-10
100567885	chr7:100567885:A:C	2.71769e-09	-2.11916e-10	-0.864423	5.28918e-08	-2.11916e-10	-0.835891	1.44679e-07	-2.11916e-10	-0.915028
100568154	chr7:100568154:G:A	2.34365e-09	-2.11916e-10	-1.01249	4.31602e-08	-2.11916e-10	-1.03922	1.1623e-07	-2.11916e-10	-1.13397
100568598	chr7:100568598:C:A	2.24503e-09	-2.11916e-10	-1.05549	4.32937e-08	-2.11916e-10	-1.03613	1.18363e-07	-2.11916e-10	-1.11579
100568974	chr7:100568974:G:A	1.14786e-09	-1.7263	-2.80088e-10	1.8722e-08	-1.87444	-2.80088e-10	5.54989e-08	-1.87318	-2.80088e-10
100569166	chr7:100569166:C:T	3.70208e-09	-2.11916e-10	-0.555309	6.84526e-08	-2.11916e-10	-0.577999	1.61482e-07	-2.11916e-10	-0.805151
100569379	chr7:100569379:T:C	3.07065e-10	-1.80506	-1.23984	8.67617e-09	-1.39972	-1.24384	1.77706e-08	-1.84834	-1.16366
100569533	chr7:100569533:G:A	9.85446e-10	-1.87887	-2.80088e-10	2.42707e-08	-1.61487	-2.80088e-10	5.89338e-08	-1.81313	-2.80088e-10
100569640	chr7:100569640:C:G	2.89422e-10	-1.85897	-1.2451	1.15022e-08	-1.11198	-1.24962	1.61381e-08	-1.86713	-1.24123
100570257	chr7:100570257:C:A	4.13787e-10	-1.84014	-0.906469	1.35541e-08	-1.23698	-0.960476	2.5554e-08	-1.87835	-0.770395
100570539	chr7:100570539:G:A	3.68943e-09	-2.11916e-10	-0.558734	6.26917e-08	-2.11916e-10	-0.665912	2.13009e-07	-2.11916e-10	-0.52821
100571408	chr7:100571408:C:T	2.47021e-09	-2.11916e-10	-0.959903	4.7202e-08	-2.11916e-10	-0.949705	1.33342e-07	-2.11916e-10	-0.99663
100571727	chr7:100571727:C:G	1.85153e-09	-2.11916e-10	-1.24819	3.50766e-08	-2.11916e-10	-1.2466	1.03524e-07	-2.11916e-10	-1.24974
100572399	chr7:100572399:G:A	2.21051e-09	-2.11916e-10	-1.07098	4.08536e-08	-2.11916e-10	-1.09415	1.11735e-07	-2.11916e-10	-1.17342
100573289	chr7:100573289:T:C	3.90825e-10	-1.8286	-0.975096	1.20351e-08	-1.29798	-1.01833	2.42751e-08	-1.87267	-0.827427
100573450	chr7:100573450:C:T	1.18631e-09	-1.69336	-2.80088e-10	1.87082e-08	-1.87518	-2.80088e-10	9.97675e-08	-1.2867	-2.80088e-10
100573575	chr7:100573575:C:A	2.42717e-09	-2.11916e-10	-0.977479	4.66322e-08	-2.11916e-10	-0.961849	1.26321e-07	-2.11916e-10	-1.05071
100574004	chr7:100574004:GAC:G	3.2929e-09	-0.672436	-2.80088e-10	1.86917e-08	-1.87606	-2.80088e-10	6.06126e-08	-1.78504	-2.80088e-10
100574110	chr7:100574110:C:T	1.85613e-09	-2.11916e-10	-1.24571	3.5403e-08	-2.11916e-10	-1.23734	1.03768e-07	-2.11916e-10	-1.24738
100574461	chr7:100574461:C:T	1.23969e-06	4.35125	0.907157	4.41546e-08	-1.7603	0.743853	2.84325e-07	-1.10344	0.864017
100574636	chr7:100574636:A:G	1.39308e-09	-1.53268	-2.80088e-10	4.7632e-08	-0.940636	-2.80088e-10	5.95104e-08	-1.80339	-2.80088e-10
100574740	chr7:100574740:AAT:A	2.46744e-09	-2.11916e-10	-0.961023	4.09771e-08	-2.11916e-10	-1.09113	1.37176e-07	-2.11916e-10	-0.96828
100574872	chr7:100574872:G:A	3.86921e-10	-1.87726	-0.936475	1.75627e-08	-0.950897	-0.987464	2.51603e-08	-1.85904	-0.805241
100575235	chr7:100575235:C:T	1.48149e-09	-0.802044	-0.669111	3.68659e-06	3.74092	-0.332606	2.04838e-08	-1.78931	-1.0806
100576013	chr7:100576013:C:A	1.24342e-09	-1.64634	-2.80088e-10	3.66099e-08	-1.20382	-2.80088e-10	5.96576e-08	-1.80092	-2.80088e-10
100576127	chr7:100576127:G:A	1.0375e-06	5.98673	-0.906357	1.17195e-08	-1.46684	-0.876054	1.84127e-07	-0.133957	-0.539963
100577077	chr7:100577077:G:A	1.99938e-09	-2.11916e-10	-1.17137	3.85053e-08	-2.11916e-10	-1.15334	1.06796e-07	-2.11916e-10	-1.21863
100577387	chr7:100577387:C:T	2.38576e-08	1.3079	-2.80088e-10	3.32596e-06	3.30537	-2.80088e-10	4.08634e-06	2.42586	-2.80088e-10
100577849	chr7:100577849:G:A	3.09353e-09	-2.11916e-10	-0.734892	5.14378e-08	-2.11916e-10	-0.863766	1.65722e-07	-2.11916e-10	-0.779235
100577850	chr7:100577850:T:C	2.90612e-10	-1.87176	-1.22821	8.54027e-08	0.852747	-1.20951	1.63861e-07	0.279475	-1.07
100579362	chr7:100579362:C:T	2.87577e-10	-1.86123	-1.24924	1.17968e-08	-1.09182	-1.24449	1.59869e-08	-1.87249	-1.24529
100579364	chr7:100579364:A:G	2.18263e-09	-2.11916e-10	-1.08367	4.17516e-08	-2.11916e-10	-1.0724	1.18992e-07	-2.11916e-10	-1.11049
100579421	chr7:100579421:A:C	3.99128e-10	-1.84163	-0.941048	1.29682e-08	-1.25461	-0.987032	2.52086e-08	-1.87607	-0.786287
100579591	chr7:100579591:T:C	2.87514e-10	-1.8664	-1.24429	1.20546e-08	-1.06587	-1.24883	1.65e-08	-1.87367	-1.21251
100579681	chr7:100579681:A:T	2.7159e-09	-2.11916e-10	-0.86508	4.97179e-08	-2.11916e-10	-0.897776	1.2951e-07	-2.11916e-10	-1.02578
100580151	chr7:100580151:G:C	2.75632e-09	-0.85031	-2.80088e-10	1.33992e-06	2.39622	-2.80088e-10	2.33003e-07	-0.438494	-2.80088e-10
100580666	chr7:100580666:CACAG:C	4.65987e-09	-0.325218	-2.80088e-10	3.39322e-08	-1.27978	-2.80088e-10	1.46591e-07	-0.9019	-2.80088e-10
100580824	chr7:100580824:CACAG:C	2.40265e-08	-2.11916e-10	1.31495	4.19679e-07	-2.11916e-10	1.23535	1.53937e-06	-2.11916e-10	1.44958
100581008	chr7:100581008:C:G	2.45537e-09	-2.11916e-10	-0.965927	4.75479e-08	-2.11916e-10	-0.942402	1.27933e-07	-2.11916e-10	-1.03804
100581106	chr7:100581106:G:A	2.75557e-09	-0.850582	-2.80088e-10	2.19583e-08	-1.71499	-2.80088e-10	6.0855e-08	-1.78105	-2.80088e-10
100581274	chr7:100581274:C:T	3.57337e-09	-2.11916e-10	-0.590696	8.7798e-08	-2.11916e-10	-0.329102	2.32486e-07	-2.11916e-10	-0.440714
100581292	chr7:100581292:T:C	3.60112e-09	-2.11916e-10	-0.582959	6.99983e-08	-2.11916e-10	-0.555669	1.79932e-07	-2.11916e-10	-0.696965
100581405	chr7:100581405:C:T	2.23684e-09	-2.11916e-10	-1.05914	4.3297e-08	-2.11916e-10	-1.03606	1.16019e-07	-2.11916e-10	-1.13579
100581994	chr7:100581994:G:A	1.85204e-09	-2.11916e-10	-1.24791	3.52319e-08	-2.11916e-10	-1.24219	1.04798e-07	-2.11916e-10	-1.23751
100582234	chr7:100582234:G:A	1.69657e-08	0.74025	0.226741	3.2646e-08	-1.67541	0.356997	3.83514e-07	-0.876608	0.936441
100582437	chr7:100582437:G:A	2.91338e-10	-1.84986	-1.24762	1.09001e-08	-1.16534	-1.25003	1.59871e-08	-1.87316	-1.2446
100583227	chr7:100583227:T:C	1.85498e-09	-2.11916e-10	-1.24633	3.50604e-08	-2.11916e-10	-1.24707	1.07247e-07	-2.11916e-10	-1.21441
100583273	chr7:100583273:C:T	2.92985e-10	-1.8658	-1.22604	1.05822e-08	-1.21827	-1.22669	1.71218e-08	-1.87567	-1.17352
100583984	chr7:100583984:C:T	9.47891e-09	-2.11916e-10	0.384865	1.91976e-07	-2.11916e-10	0.453231	5.79353e-07	-2.11916e-10	0.472369
100584089	chr7:100584089:G:A	3.22102e-09	-2.11916e-10	-0.694505	5.29858e-08	-2.11916e-10	-0.834117	1.60223e-07	-2.11916e-10	-0.812978
100584201	chr7:100584201:G:T	3.93302e-09	-2.11916e-10	-0.494797	6.62893e-08	-2.11916e-10	-0.610111	2.26534e-07	-2.11916e-10	-0.466647
100584310	chr7:100584310:G:C	1.89115e-09	-2.11916e-10	-1.22702	3.6175e-08	-2.11916e-10	-1.21577	1.03754e-07	-2.11916e-10	-1.24752
100584827	chr7:100584827:C:T	2.1778e-09	-2.11916e-10	-1.08589	4.06944e-08	-2.11916e-10	-1.09805	1.27858e-07	-2.11916e-10	-1.03863
100584845	chr7:100584845:G:T	3.00096e-10	-1.87878	-1.18908	1.47746e-08	-0.930629	-1.1806	2.11957e-08	-1.79912	-1.03662
100584889	chr7:100584889:G:A	2.13316e-09	-2.11916e-10	-1.1066	4.11672e-08	-2.11916e-10	-1.0865	1.11952e-07	-2.11916e-10	-1.17148
100585957	chr7:100585957:G:A	2.00023e-09	-2.11916e-10	-1.17094	3.84029e-08	-2.11916e-10	-1.15601	1.07202e-07	-2.11916e-10	-1.21483
100586307	chr7:100586307:A:G	2.86747e-10	-1.87527	-1.23809	1.33725e-08	-0.964325	-1.24662	1.66429e-08	-1.84508	-1.23248
100586837	chr7:100586837:G:T	1.94778e-09	-2.11916e-10	-1.19751	3.57343e-08	-2.11916e-10	-1.22803	1.21523e-07	-2.11916e-10	-1.08944
100586958	chr7:100586958:AG:A	1.51553e-09	-1.44844	-2.80088e-10	1.87159e-08	-1.87477	-2.80088e-10	5.73161e-08	-1.84096	-2.80088e-10
100587336	chr7:100587336:T:G	9.72101e-09	-2.11916e-10	0.410085	1.77776e-07	-2.11916e-10	0.376386	6.01817e-07	-2.11916e-10	0.51041
100587473	chr7:100587473:T:G	1.85201e-09	-2.11916e-10	-1.24793	3.49794e-08	-2.11916e-10	-1.24938	1.03501e-07	-2.11916e-10	-1.24996
100587942	chr7:100587942:C:T	9.78598e-07	5.86687	-0.844951	1.14351e-08	-1.50896	-0.858493	2.12333e-07	-0.324009	-0.207377
100588488	chr7:100588488:A:T	4.30902e-10	-1.87145	-0.834634	1.75543e-08	-1.04387	-0.894967	2.79552e-08	-1.87153	-0.687409
100588801	chr7:100588801:C:T	2.1728e-09	-1.08819	-2.80088e-10	1.89762e-08	-1.86096	-2.80088e-10	6.99556e-08	-1.64168	-2.80088e-10
100588868	chr7:100588868:C:T	2.33135e-09	-2.11916e-10	-1.01776	4.47367e-08	-2.11916e-10	-1.00335	1.22163e-07	-2.11916e-10	-1.08419
100589498	chr7:100589498:T:A	2.68174e-09	-2.11916e-10	-0.877739	4.98007e-08	-2.11916e-10	-0.896112	1.60281e-07	-2.11916e-10	-0.812617
100589726	chr7:100589726:T:A	2.28217e-08	1.26351	-2.80088e-10	7.03928e-08	-0.55005	-2.80088e-10	1.4585e-07	-0.906966	-2.80088e-10
100592384	chr7:100592384:G:A	3.03614e-09	-2.11916e-10	-0.753617	5.05873e-08	-2.11916e-10	-0.88044	1.62709e-07	-2.11916e-10	-0.797579
100592493	chr7:100592493:T:C	4.96276e-10	-1.87878	-0.686049	1.12768e-07	0.594638	-0.673442	1.18104e-07	-0.0773305	-1.04065
100592600	chr7:100592600:GCCC:G	2.49353e-09	-2.11916e-10	-0.950504	4.61161e-08	-2.11916e-10	-0.972978	1.48155e-07	-2.11916e-10	-0.891283
100592745	chr7:100592745:A:C	2.39043e-09	-2.11916e-10	-0.992733	4.39638e-08	-2.11916e-10	-1.02077	1.1791e-07	-2.11916e-10	-1.11962
100593083	chr7:100593083:G:A	2.18883e-09	-2.11916e-10	-1.08084	3.95965e-08	-2.11916e-10	-1.1254	1.11903e-07	-2.11916e-10	-1.17191
100593618	chr7:100593618:C:T	2.41001e-09	-2.11916e-10	-0.984573	4.46766e-08	-2.11916e-10	-1.00469	1.42988e-07	-2.11916e-10	-0.92678
100593803	chr7:100593803:A:C	3.88248e-09	-2.11916e-10	-0.50773	7.6912e-08	-2.11916e-10	-0.461478	1.8771e-07	-2.11916e-10	-0.654645
100593808	chr7:100593808:A:C	3.09486e-09	-2.11916e-10	-0.734462	6.05835e-08	-2.11916e-10	-0.700118	1.61676e-07	-2.11916e-10	-0.803952
100593957	chr7:100593957:T:C	2.41434e-09	-2.11916e-10	-0.982779	4.47659e-08	-2.11916e-10	-1.00269	1.43103e-07	-2.11916e-10	-0.925981
100597458	chr7:100597458:C:T	2.49833e-09	-2.11916e-10	-0.948583	4.62526e-08	-2.11916e-10	-0.970023	1.48686e-07	-2.11916e-10	-0.887709
100597479	chr7:100597479:C:T	2.50761e-09	-0.944873	-2.80088e-10	1.9917e-08	-1.81257	-2.80088e-10	7.50133e-08	-1.57188	-2.80088e-10
100597915	chr7:100597915:G:A	2.10961e-09	-2.11916e-10	-1.1177	4.06379e-08	-2.11916e-10	-1.09944	1.11099e-07	-2.11916e-10	-1.17912
100599925	chr7:100599925:C:T	1.94786e-09	-2.11916e-10	-1.19748	3.66568e-08	-2.11916e-10	-1.20254	1.13889e-07	-2.11916e-10	-1.15432
100600248	chr7:100600248:A:G	8.53852e-10	-0.822627	-1.19958	5.67038e-09	-1.83309	-1.23579	3.33358e-08	-1.24794	-1.13497
100600611	chr7:100600611:C:T	2.63943e-09	-2.11916e-10	-0.893641	5.16145e-08	-2.11916e-10	-0.860339	1.40564e-07	-2.11916e-10	-0.943882
100600942	chr7:100600942:C:A	1.00499e-08	-2.11916e-10	0.443355	1.59812e-07	-2.11916e-10	0.269858	6.04744e-07	-2.11916e-10	0.515261
100601973	chr7:100601973:G:T	3.1462e-10	-1.77371	-1.24688	1.58411e-08	-0.799399	-1.24213	2.07978e-08	-1.78062	-1.07407
100602200	chr7:100602200:A:T	2.84662e-09	-2.11916e-10	-0.818072	4.66455e-08	-2.11916e-10	-0.961564	1.41642e-07	-2.11916e-10	-0.936239
100602382	chr7:100602382:C:G	2.11024e-09	-2.11916e-10	-1.1174	4.12339e-08	-2.11916e-10	-1.08488	1.11754e-07	-2.11916e-10	-1.17324
100602608	chr7:100602608:T:C	2.95616e-09	-2.11916e-10	-0.780315	4.91712e-08	-2.11916e-10	-0.908833	1.58879e-07	-2.11916e-10	-0.821401
100604515	chr7:100604515:C:T	3.06223e-09	-2.11916e-10	-0.745063	5.06781e-08	-2.11916e-10	-0.878647	1.64355e-07	-2.11916e-10	-0.787513
100605923	chr7:100605923:C:G	9.95342e-10	-1.86887	-2.80088e-10	1.98917e-08	-1.81384	-2.80088e-10	5.73964e-08	-1.83956	-2.80088e-10
100606888	chr7:100606888:C:T	2.03935e-09	-2.11916e-10	-1.15157	3.80801e-08	-2.11916e-10	-1.16445	1.04683e-07	-2.11916e-10	-1.23861
100606985	chr7:100606985:G:T	2.05919e-09	-2.11916e-10	-1.14189	3.90452e-08	-2.11916e-10	-1.13942	1.09891e-07	-2.11916e-10	-1.19005
100607156	chr7:100607156:T:C	2.63181e-09	-2.11916e-10	-0.896533	4.81267e-08	-2.11916e-10	-0.930303	1.23983e-07	-2.11916e-10	-1.0694
100607837	chr7:100607837:G:C	2.73009e-09	-2.11916e-10	-0.859871	5.45744e-08	-2.11916e-10	-0.804576	1.36147e-07	-2.11916e-10	-0.975807
100607925	chr7:100607925:T:C	2.8137e-09	-2.11916e-10	-0.829704	5.63243e-08	-2.11916e-10	-0.773015	1.42332e-07	-2.11916e-10	-0.93138
100607979	chr7:100607979:G:A	3.26428e-09	-2.11916e-10	-0.681165	6.59544e-08	-2.11916e-10	-0.615177	1.62288e-07	-2.11916e-10	-0.80017
100608083	chr7:100608083:G:C	1.04882e-09	-1.81654	-2.80088e-10	1.94827e-08	-1.83461	-2.80088e-10	6.01122e-08	-1.79333	-2.80088e-10
100608391	chr7:100608391:C:A	1.84953e-09	-2.11916e-10	-1.24928	3.50056e-08	-2.11916e-10	-1.24863	1.03899e-07	-2.11916e-10	-1.24612
100608961	chr7:100608961:G:A	9.99228e-09	0.437608	-2.80088e-10	1.98086e-08	-1.81802	-2.80088e-10	1.31538e-07	-1.01025	-2.80088e-10
100609146	chr7:100609146:T:C	1.86919e-09	-2.11916e-10	-1.2387	3.57147e-08	-2.11916e-10	-1.22858	1.03525e-07	-2.11916e-10	-1.24973
100609880	chr7:100609880:G:A	1.85911e-09	-2.11916e-10	-1.24411	3.53646e-08	-2.11916e-10	-1.23843	1.03607e-07	-2.11916e-10	-1.24894
100610170	chr7:100610170:G:A	1.96845e-09	-2.11916e-10	-1.18696	3.83342e-08	-2.11916e-10	-1.1578	1.05057e-07	-2.11916e-10	-1.23504
100610684	chr7:100610684:A:C	7.88049e-09	-2.11916e-10	0.200185	1.71016e-07	-2.11916e-10	0.337618	5.04294e-07	-2.11916e-10	0.333615
100611238	chr7:100611238:A:G	5.14995e-09	-2.11916e-10	-0.225218	8.94627e-08	-2.11916e-10	-0.310319	3.83073e-07	-2.11916e-10	0.0586817
100611661	chr7:100611661:C:T	4.76885e-10	-1.80927	-0.795419	6.13931e-08	-0.104972	-0.581871	2.43189e-08	-1.5826	-1.11569
100611832	chr7:100611832:A:T	4.46157e-09	-2.11916e-10	-0.368705	9.63963e-08	-2.11916e-10	-0.235672	2.80452e-07	-2.11916e-10	-0.253143
100611886	chr7:100611886:T:C	1.86624e-09	-2.11916e-10	-1.24028	3.52639e-08	-2.11916e-10	-1.24128	1.03494e-07	-2.11916e-10	-1.25003
100612141	chr7:100612141:C:T	2.11172e-09	-2.11916e-10	-1.1167	3.69402e-08	-2.11916e-10	-1.19484	1.11366e-07	-2.11916e-10	-1.17673
100612974	chr7:100612974:A:C	1.85336e-09	-2.11916e-10	-1.2472	3.50613e-08	-2.11916e-10	-1.24704	1.03647e-07	-2.11916e-10	-1.24855
100614358	chr7:100614358:C:T	2.39437e-09	-2.11916e-10	-0.991086	4.01766e-08	-2.11916e-10	-1.11086	1.24077e-07	-2.11916e-10	-1.06864
100615062	chr7:100615062:C:T	1.85419e-09	-2.11916e-10	-1.24675	3.51993e-08	-2.11916e-10	-1.24311	1.03518e-07	-2.11916e-10	-1.2498
100615131	chr7:100615131:C:T	5.80478e-10	-1.87813	-0.52998	1.44902e-05	4.77667	0.000419756	2.21173e-08	-1.85941	-0.933777
100615853	chr7:100615853:A:G	3.85087e-10	-1.87627	-0.94222	3.26378e-06	3.95942	-0.672918	1.67527e-08	-1.83087	-1.24011
100615859	chr7:100615859:A:G	1.0927e-09	-1.77555	-2.80088e-10	1.87454e-08	-1.87319	-2.80088e-10	5.54868e-08	-1.8734	-2.80088e-10
100616392	chr7:100616392:A:G	4.41707e-10	-1.7148	-0.966518	0.00769392	11.5039	-0.452061	2.50503e-08	-1.59743	-1.07123
100616468	chr7:100616468:G:C	2.58145e-09	-2.11916e-10	-0.915856	4.9791e-08	-2.11916e-10	-0.896307	1.3345e-07	-2.11916e-10	-0.995817
100616892	chr7:100616892:C:T	4.8806e-09	-0.278936	-2.80088e-10	7.23131e-08	-0.523135	-2.80088e-10	1.2324e-07	-1.07541	-2.80088e-10
100617256	chr7:100617256:C:A	6.64579e-10	-1.1409	-1.1319	5.63869e-09	-1.87234	-1.20215	3.15497e-08	-1.43789	-1.00009
100617415	chr7:100617415:A:G	4.62938e-10	-1.441	-1.19337	1.61243e-06	3.78439	-1.20304	5.61863e-08	-0.669398	-1.19147
100617577	chr7:100617577:C:T	5.6984e-10	-1.87352	-0.553083	1.98778e-05	5.12336	-0.0301478	2.14676e-08	-1.87194	-0.95106
100618049	chr7:100618049:T:C	2.13732e-09	-2.11916e-10	-1.10465	4.58373e-08	-2.11916e-10	-0.979043	1.27225e-07	-2.11916e-10	-1.04359
100618160	chr7:100618160:C:T	1.63833e-09	-1.37053	-2.80088e-10	1.86737e-08	-1.87703	-2.80088e-10	6.00248e-08	-1.79479	-2.80088e-10
100618526	chr7:100618526:T:C	1.91278e-09	-2.11916e-10	-1.21565	3.50551e-08	-2.11916e-10	-1.24722	1.04397e-07	-2.11916e-10	-1.24135
100618718	chr7:100618718:G:A	5.3183e-10	-1.8731	-0.622534	2.25877e-05	5.32885	-0.107829	2.04023e-08	-1.87136	-1.00253
100619082	chr7:100619082:C:T	2.9193e-09	-2.11916e-10	-0.792863	5.86312e-08	-2.11916e-10	-0.732873	1.55651e-07	-2.11916e-10	-0.841929
100619150	chr7:100619150:C:T	4.12171e-10	-1.69717	-1.05335	0.00416936	11.0542	-0.615117	2.00164e-08	-1.6785	-1.21449
100619172	chr7:100619172:C:T	2.12254e-09	-2.11916e-10	-1.11159	4.1208e-08	-2.11916e-10	-1.08551	1.14912e-07	-2.11916e-10	-1.14538
100620131	chr7:100620131:T:C	1.28707e-08	0.690745	-2.80088e-10	2.09193e-08	-1.76347	-2.80088e-10	1.59972e-07	-0.814545	-2.80088e-10
100620187	chr7:100620187:C:T	4.87819e-10	-1.82931	-0.752704	1.82417e-05	5.3107	-0.303371	1.87021e-08	-1.87836	-1.08255
100621008	chr7:100621008:C:T	9.48832e-09	0.385857	-2.80088e-10	3.98483e-08	-1.11906	-2.80088e-10	2.07463e-07	-0.554589	-2.80088e-10
100621263	chr7:100621263:G:A	4.29151e-09	-2.11916e-10	-0.407567	8.79139e-08	-2.11916e-10	-0.327783	2.07004e-07	-2.11916e-10	-0.556807
100621544	chr7:100621544:A:G	4.0544e-10	-1.85909	-0.907899	7.36669e-07	2.8902	-1.0922	4.5454e-08	-1.84439	-0.22845
100622124	chr7:100622124:C:G	3.09191e-09	-2.11916e-10	-0.735415	6.10146e-08	-2.11916e-10	-0.693027	1.33784e-07	-2.11916e-10	-0.993316
100623192	chr7:100623192:T:G	4.30885e-10	-1.81847	-0.887644	1.24107e-06	3.39819	-1.07861	4.58591e-08	-1.87175	-0.19222
100623314	chr7:100623314:C:A	1.95858e-09	-2.11916e-10	-1.19198	3.53939e-08	-2.11916e-10	-1.2376	1.09379e-07	-2.11916e-10	-1.19473
100623595	chr7:100623595:T:G	4.84505e-10	-1.86106	-0.727777	3.38776e-05	5.7019	-0.0755356	2.05975e-08	-1.87866	-0.985711
100623772	chr7:100623772:G:A	9.90015e-10	-1.87424	-2.80088e-10	3.02644e-08	-1.39417	-2.80088e-10	6.69561e-08	-1.68551	-2.80088e-10
100623927	chr7:100623927:G:A	1.86562e-09	-2.11916e-10	-1.24061	3.50063e-08	-2.11916e-10	-1.24861	1.03495e-07	-2.11916e-10	-1.25002
100624005	chr7:100624005:G:A	2.08942e-09	-2.11916e-10	-1.12732	3.65868e-08	-2.11916e-10	-1.20445	1.1084e-07	-2.11916e-10	-1.18146
100624012	chr7:100624012:C:T	4.53932e-10	-1.83791	-0.816099	4.17086e-05	6.1028	-0.268479	1.94129e-08	-1.8756	-1.04801
100624065	chr7:100624065:G:T	3.59937e-09	-2.11916e-10	-0.583447	7.33003e-08	-2.11916e-10	-0.509576	1.76607e-07	-2.11916e-10	-0.715616
100624226	chr7:100624226:C:T	3.49431e-10	-1.76877	-1.14689	0.156593	14.6233	-0.558316	1.58489e-08	-1.8789	-1.24755
100624244	chr7:100624244:T:C	3.3636e-10	-1.86673	-1.08705	1.80554e-08	-0.718153	-1.19254	5.64594e-08	-1.24691	-0.609116
100624539	chr7:100624539:GA:G	3.48691e-10	-1.76593	-1.15185	0.16119	14.6653	-0.571322	1.58378e-08	-1.8789	-1.24824
100624787	chr7:100624787:G:A	9.949e-10	-1.86932	-2.80088e-10	2.37946e-08	-1.63468	-2.80088e-10	5.58429e-08	-1.867	-2.80088e-10
100625776	chr7:100625776:T:G	2.17463e-09	-2.11916e-10	-1.08735	4.05607e-08	-2.11916e-10	-1.10134	1.37123e-07	-2.11916e-10	-0.968667
100626055	chr7:100626055:T:C	4.45238e-10	-1.83526	-0.838095	4.24832e-05	6.11502	-0.262295	1.89503e-08	-1.87578	-1.07194
100626537	chr7:100626537:A:C	1.74251e-09	-1.30888	-2.80088e-10	1.87339e-08	-1.8738	-2.80088e-10	6.17288e-08	-1.76679	-2.80088e-10
100627013	chr7:100627013:C:CTG	3.19655e-10	-1.77467	-1.23005	0.0981182	14.4727	-0.875134	1.65273e-08	-1.8779	-1.20663
100627318	chr7:100627318:C:A	7.46132e-09	-2.11916e-10	0.145528	1.67736e-07	-2.11916e-10	0.318248	4.72781e-07	-2.11916e-10	0.269087
100627408	chr7:100627408:G:A	4.32962e-10	-1.84524	-0.856071	3.51298e-05	5.95414	-0.291475	1.86817e-08	-1.87793	-1.08407
100628506	chr7:100628506:C:T	4.55557e-10	-1.85837	-0.792072	3.23321e-05	5.75188	-0.17221	1.9701e-08	-1.87885	-1.03003
100629042	chr7:100629042:C:T	3.31896e-10	-1.78767	-1.17947	0.124652	14.4854	-0.648542	1.58144e-08	-1.87862	-1.25
100629538	chr7:100629538:T:G	2.13769e-09	-2.11916e-10	-1.10448	3.95741e-08	-2.11916e-10	-1.12596	1.0923e-07	-2.11916e-10	-1.19609
100629746	chr7:100629746:T:C	2.02525e-09	-2.11916e-10	-1.15851	3.87908e-08	-2.11916e-10	-1.14596	1.08991e-07	-2.11916e-10	-1.19827
100630445	chr7:100630445:G:A	7.35301e-09	-2.11916e-10	0.130905	1.65297e-07	-2.11916e-10	0.303606	4.6581e-07	-2.11916e-10	0.254235
100631233	chr7:100631233:T:A	2.30634e-09	-2.11916e-10	-1.02854	4.46387e-08	-2.11916e-10	-1.00554	1.21236e-07	-2.11916e-10	-1.09181
100631237	chr7:100631237:A:G	1.87624e-09	-2.11916e-10	-1.23493	3.51256e-08	-2.11916e-10	-1.24521	1.04136e-07	-2.11916e-10	-1.24384
100631978	chr7:100631978:G:A	2.47169e-09	-2.11916e-10	-0.959302	4.40264e-08	-2.11916e-10	-1.01935	1.40099e-07	-2.11916e-10	-0.947198
100632450	chr7:100632450:C:A	2.12593e-09	-2.11916e-10	-1.10999	4.12477e-08	-2.11916e-10	-1.08454	1.11582e-07	-2.11916e-10	-1.17478
100633951	chr7:100633951:G:A	1.99342e-09	-2.11916e-10	-1.17435	3.84606e-08	-2.11916e-10	-1.15451	1.0903e-07	-2.11916e-10	-1.19792
100633965	chr7:100633965:C:T	7.17461e-10	-1.14369	-1.05255	6.13965e-09	-1.86324	-1.12614	3.39157e-08	-1.47874	-0.886927
100634275	chr7:100634275:C:T	6.83199e-09	-2.11916e-10	0.0574109	1.52918e-07	-2.11916e-10	0.22576	4.31295e-07	-2.11916e-10	0.177249
100634478	chr7:100634478:C:T	7.55596e-09	-2.11916e-10	0.158132	1.70077e-07	-2.11916e-10	0.332111	4.79036e-07	-2.11916e-10	0.282232
100634638	chr7:100634638:T:A	1.90915e-09	-2.11916e-10	-1.21755	3.50823e-08	-2.11916e-10	-1.24644	1.04315e-07	-2.11916e-10	-1.24213
100634764	chr7:100634764:G:A	2.75545e-09	-2.11916e-10	-0.850623	5.14181e-08	-2.11916e-10	-0.86415	1.29453e-07	-2.11916e-10	-1.02623
100635077	chr7:100635077:C:T	2.90795e-09	-2.11916e-10	-0.796755	5.32286e-08	-2.11916e-10	-0.829544	1.73991e-07	-2.11916e-10	-0.730538
100635676	chr7:100635676:C:T	2.82926e-09	-2.11916e-10	-0.824189	4.5865e-08	-2.11916e-10	-0.978438	2.19646e-07	-2.11916e-10	-0.497529
100636024	chr7:100636024:T:G	6.53085e-09	-2.11916e-10	0.0123327	1.45689e-07	-2.11916e-10	0.177333	4.11364e-07	-2.11916e-10	0.129935
100636399	chr7:100636399:C:T	1.86265e-09	-2.11916e-10	-1.24221	3.51123e-08	-2.11916e-10	-1.24559	1.06232e-07	-2.11916e-10	-1.22392
100637033	chr7:100637033:AG:A	8.98895e-09	-2.11916e-10	0.331791	2.04149e-07	-2.11916e-10	0.514709	5.73114e-07	-2.11916e-10	0.46154
100637179	chr7:100637179:C:G	8.43637e-09	-2.11916e-10	0.268348	1.90891e-07	-2.11916e-10	0.447561	5.36501e-07	-2.11916e-10	0.395524
100637518	chr7:100637518:C:T	1.88956e-09	-2.11916e-10	-1.22786	3.57508e-08	-2.11916e-10	-1.22757	1.08679e-07	-2.11916e-10	-1.20115
100637854	chr7:100637854:G:A	2.01411e-09	-2.11916e-10	-1.16403	4.14144e-08	-2.11916e-10	-1.08051	1.17016e-07	-2.11916e-10	-1.12723
100637885	chr7:100637885:G:A	4.15107e-10	-1.50983	-1.2336	0.0753678	14.2353	-0.901524	3.10151e-08	-1.20715	-1.24792
100638028	chr7:100638028:G:C	1.94522e-09	-2.11916e-10	-1.19883	3.49992e-08	-2.11916e-10	-1.24881	1.0701e-07	-2.11916e-10	-1.21662
100638144	chr7:100638144:T:C	1.01727e-09	-1.84708	-2.80088e-10	2.12827e-08	-1.74625	-2.80088e-10	6.48877e-08	-1.71689	-2.80088e-10
100638347	chr7:100638347:C:A	3.13442e-10	-1.78822	-1.23613	0.201413	15.2762	-0.959492	1.66685e-08	-1.82767	-1.24836
100638361	chr7:100638361:C:T	1.95588e-09	-2.11916e-10	-1.19336	3.76457e-08	-2.11916e-10	-1.17592	1.07347e-07	-2.11916e-10	-1.21347
100638579	chr7:100638579:G:A	3.01533e-10	-1.81429	-1.24879	0.123688	14.8781	-1.04893	1.63888e-08	-1.84445	-1.24849
100638970	chr7:100638970:T:C	4.67972e-10	-1.83303	-0.790526	1.1614e-06	3.30518	-1.05194	4.07307e-08	-1.87001	-0.312554
100638978	chr7:100638978:C:T	1.84844e-09	-2.11916e-10	-1.24987	3.63102e-08	-2.11916e-10	-1.21204	1.03837e-07	-2.11916e-10	-1.24672
100639440	chr7:100639440:A:G	1.9609e-09	-2.11916e-10	-1.1908	3.50533e-08	-2.11916e-10	-1.24727	1.0773e-07	-2.11916e-10	-1.20992
100639734	chr7:100639734:T:C	5.09416e-10	-1.83027	-0.708423	1.25989e-06	3.33334	-0.998705	4.5073e-08	-1.87118	-0.210077
100639758	chr7:100639758:T:C	8.81329e-09	-2.11916e-10	0.312056	2.0002e-07	-2.11916e-10	0.494275	5.61654e-07	-2.11916e-10	0.441342
100639816	chr7:100639816:G:A	2.92147e-09	-2.11916e-10	-0.79212	5.30508e-08	-2.11916e-10	-0.83289	1.81722e-07	-2.11916e-10	-0.687064
100639817	chr7:100639817:C:T	1.93908e-09	-2.11916e-10	-1.20199	3.49796e-08	-2.11916e-10	-1.24937	1.0668e-07	-2.11916e-10	-1.21971
100639974	chr7:100639974:C:T	4.58529e-10	-1.87775	-0.766185	3.16998e-05	5.72369	-0.163769	1.99028e-08	-1.87159	-1.02709
100641127	chr7:100641127:C:T	1.92796e-09	-2.11916e-10	-1.20774	3.59208e-08	-2.11916e-10	-1.22282	1.12749e-07	-2.11916e-10	-1.16438
100641815	chr7:100641815:G:C	1.9266e-09	-2.11916e-10	-1.20845	3.51339e-08	-2.11916e-10	-1.24497	1.04629e-07	-2.11916e-10	-1.23912
100641897	chr7:100641897:C:G	1.00951e-09	-1.85474	-2.80088e-10	2.46257e-08	-1.60035	-2.80088e-10	1.23753e-07	-1.07125	-2.80088e-10
100641989	chr7:100641989:T:C	2.66755e-09	-2.11916e-10	-0.883045	5.34265e-08	-2.11916e-10	-0.825833	1.3218e-07	-2.11916e-10	-1.00538
100642300	chr7:100642300:G:A	2.50634e-09	-2.11916e-10	-0.945382	4.68296e-08	-2.11916e-10	-0.957626	1.208e-07	-2.11916e-10	-1.09541
100642311	chr7:100642311:C:G	4.48069e-09	-2.11916e-10	-0.364429	7.82236e-08	-2.11916e-10	-0.444569	3.30339e-07	-2.11916e-10	-0.0894243
100642568	chr7:100642568:A:G	2.97693e-10	-1.87573	-1.20017	2.32392e-07	1.71459	-1.0703	2.01035e-08	-1.82542	-1.06323
100642636	chr7:100642636:G:A	2.37053e-09	-2.11916e-10	-1.00109	4.57282e-08	-2.11916e-10	-0.981425	1.25212e-07	-2.11916e-10	-1.05953
100642673	chr7:100642673:A:G	2.83853e-10	-1.87386	-1.24964	0.0243238	13.2677	-1.06485	1.58552e-08	-1.87888	-1.24717
100642841	chr7:100642841:C:T	1.87741e-09	-2.11916e-10	-1.23431	3.49635e-08	-2.11916e-10	-1.24984	1.03565e-07	-2.11916e-10	-1.24934
100642882	chr7:100642882:C:A	1.21218e-09	-1.67178	-2.80088e-10	2.58185e-08	-1.55305	-2.80088e-10	8.31982e-08	-1.46832	-2.80088e-10
100642959	chr7:100642959:GA:G	1.93239e-09	-2.11916e-10	-1.20545	3.61458e-08	-2.11916e-10	-1.21658	1.03841e-07	-2.11916e-10	-1.24669
100643478	chr7:100643478:G:A	2.24075e-09	-2.11916e-10	-1.0574	4.44258e-08	-2.11916e-10	-1.01032	1.1026e-07	-2.11916e-10	-1.18671
100643540	chr7:100643540:A:C	1.21409e-09	-1.853	0.182788	1.69623e-06	2.84451	-0.212489	2.33011e-07	-1.84831	1.40985
100643779	chr7:100643779:A:G	3.0505e-09	-0.748898	-2.80088e-10	3.81724e-07	1.14056	-2.80088e-10	4.91425e-07	0.307765	-2.80088e-10
100644366	chr7:100644366:C:T	1.85633e-09	-2.11916e-10	-1.24561	3.64445e-08	-2.11916e-10	-1.20835	1.06274e-07	-2.11916e-10	-1.22352
100645242	chr7:100645242:T:G	1.90574e-09	-2.11916e-10	-1.21934	3.80388e-08	-2.11916e-10	-1.16553	1.09175e-07	-2.11916e-10	-1.19659
100646050	chr7:100646050:T:A	1.96684e-09	-2.11916e-10	-1.18777	3.50861e-08	-2.11916e-10	-1.24633	1.08005e-07	-2.11916e-10	-1.20737
100646430	chr7:100646430:C:T	5.15841e-09	-2.11916e-10	-0.223577	9.10785e-08	-2.11916e-10	-0.292419	3.43156e-07	-2.11916e-10	-0.0513592
100647055	chr7:100647055:G:A	3.43653e-08	1.67284	-2.80088e-10	6.14232e-06	3.91882	-2.80088e-10	5.7102e-06	2.76046	-2.80088e-10
100647415	chr7:100647415:G:A	1.91426e-09	-2.11916e-10	-1.21487	3.50551e-08	-2.11916e-10	-1.24722	1.04405e-07	-2.11916e-10	-1.24126
100647920	chr7:100647920:G:A	2.03553e-09	-2.11916e-10	-1.15345	3.78345e-08	-2.11916e-10	-1.17092	1.06221e-07	-2.11916e-10	-1.22402
100648225	chr7:100648225:T:C	5.93498e-09	-2.11916e-10	-0.0833415	1.07673e-07	-2.11916e-10	-0.125042	4.20546e-07	-2.11916e-10	0.15201
100648253	chr7:100648253:T:C	1.83827e-09	-1.64401	0.388627	0.000966172	7.5766	1.40036	9.42789e-08	-1.57407	0.230788
100649340	chr7:100649340:G:A	1.88459e-09	-2.11916e-10	-1.23049	3.52819e-08	-2.11916e-10	-1.24077	1.08458e-07	-2.11916e-10	-1.20318
100649813	chr7:100649813:GC:G	3.40027e-09	-2.11916e-10	-0.64035	6.90708e-08	-2.11916e-10	-0.569009	1.76233e-07	-2.11916e-10	-0.717735
100650163	chr7:100650163:T:C	3.95793e-09	-0.488483	-2.80088e-10	1.9158e-08	-1.85142	-2.80088e-10	1.4102e-07	-0.940642	-2.80088e-10
100650337	chr7:100650337:T:C	1.05273e-09	-1.81281	-2.80088e-10	2.26625e-08	-1.68343	-2.80088e-10	5.61448e-08	-1.86161	-2.80088e-10
100650654	chr7:100650654:T:C	7.97758e-10	-1.19252	-0.897634	6.19727e-08	0.168855	-0.846302	7.57359e-08	-1.07308	-0.489216
100651214	chr7:100651214:CA:C	1.01316e-09	-1.85114	-2.80088e-10	2.51259e-08	-1.58024	-2.80088e-10	1.24398e-07	-1.06606	-2.80088e-10
100651430	chr7:100651430:A:G	2.70625e-09	-2.11916e-10	-0.868642	5.32736e-08	-2.11916e-10	-0.828699	1.7183e-07	-2.11916e-10	-0.743039
100651623	chr7:100651623:G:A	1.9992e-09	-2.11916e-10	-1.17146	3.52912e-08	-2.11916e-10	-1.24051	1.0928e-07	-2.11916e-10	-1.19563
100652171	chr7:100652171:G:A	1.8631e-09	-2.11916e-10	-1.24196	3.69201e-08	-2.11916e-10	-1.19538	1.07222e-07	-2.11916e-10	-1.21464
100652322	chr7:100652322:C:T	1.89073e-09	-2.11916e-10	-1.22724	3.54774e-08	-2.11916e-10	-1.23525	1.03495e-07	-2.11916e-10	-1.25003
100652358	chr7:100652358:C:A	2.0296e-09	-2.11916e-10	-1.15637	3.54876e-08	-2.11916e-10	-1.23496	1.10717e-07	-2.11916e-10	-1.18257
100653245	chr7:100653245:G:C	9.97421e-10	-1.86679	-2.80088e-10	2.49678e-08	-1.58655	-2.80088e-10	5.6396e-08	-1.85715	-2.80088e-10
100653518	chr7:100653518:C:T	1.06801e-09	-1.69276	-0.105653	0.000308778	7.25125	0.584984	4.48569e-08	-1.66774	-0.418326
100654382	chr7:100654382:G:A	3.81784e-09	-2.11916e-10	-0.52452	6.9702e-08	-2.11916e-10	-0.559911	2.4808e-07	-2.11916e-10	-0.375793
100655295	chr7:100655295:A:G	1.10027e-09	-1.65299	-0.115657	0.000338447	7.35702	0.570968	4.57385e-08	-1.63678	-0.429819
100656076	chr7:100656076:A:G	1.94142e-09	-2.11916e-10	-1.20079	3.62811e-08	-2.11916e-10	-1.21284	1.04045e-07	-2.11916e-10	-1.24472
100656375	chr7:100656375:C:T	1.88528e-09	-2.11916e-10	-1.23013	3.72917e-08	-2.11916e-10	-1.18537	1.07586e-07	-2.11916e-10	-1.21126
100656590	chr7:100656590:G:A	1.18762e-09	-1.69225	-2.80088e-10	4.07532e-08	-1.09661	-2.80088e-10	1.71964e-07	-0.742258	-2.80088e-10
100657474	chr7:100657474:C:T	2.93699e-09	-2.11916e-10	-0.78682	5.8371e-08	-2.11916e-10	-0.737322	1.56942e-07	-2.11916e-10	-0.833666
100657914	chr7:100657914:C:G	1.89595e-09	-2.11916e-10	-1.22449	3.82178e-08	-2.11916e-10	-1.16084	1.10536e-07	-2.11916e-10	-1.18421
100657955	chr7:100657955:G:A	1.89545e-09	-2.11916e-10	-1.22475	3.8199e-08	-2.11916e-10	-1.16133	1.10487e-07	-2.11916e-10	-1.18464
100658152	chr7:100658152:C:A	1.93533e-09	-2.11916e-10	-1.20393	3.61826e-08	-2.11916e-10	-1.21556	1.03942e-07	-2.11916e-10	-1.24571
100658605	chr7:100658605:G:T	3.03213e-10	-1.87877	-1.17875	1.22317e-07	1.1278	-1.12532	1.62274e-08	-1.87741	-1.22543
100658816	chr7:100658816:A:G	3.03691e-09	-2.11916e-10	-0.753366	6.12227e-08	-2.11916e-10	-0.689622	1.51681e-07	-2.11916e-10	-0.867767
100659048	chr7:100659048:A:C	7.77555e-10	-1.70684	-0.408966	0.000285405	7.27488	0.482648	4.29918e-08	-1.63376	-0.494779
100659232	chr7:100659232:C:T	1.84813e-09	-2.11916e-10	-1.25003	3.49568e-08	-2.11916e-10	-1.25003	1.04065e-07	-2.11916e-10	-1.24453
100659470	chr7:100659470:A:G	3.06565e-09	-2.11916e-10	-0.743944	6.65176e-08	-2.11916e-10	-0.606674	1.84331e-07	-2.11916e-10	-0.672809
100659506	chr7:100659506:T:G	5.61516e-10	-1.21045	-1.23087	5.7419e-09	-1.83488	-1.22147	2.36758e-08	-1.54005	-1.18504
100659882	chr7:100659882:A:T	1.86089e-09	-2.11916e-10	-1.24315	3.50876e-08	-2.11916e-10	-1.24629	1.03559e-07	-2.11916e-10	-1.2494
100660366	chr7:100660366:T:C	1.8672e-09	-2.11916e-10	-1.23977	3.53265e-08	-2.11916e-10	-1.23951	1.03584e-07	-2.11916e-10	-1.24916
100661089	chr7:100661089:G:A	3.54157e-09	-2.11916e-10	-0.599634	6.04476e-08	-2.11916e-10	-0.702363	2.06504e-07	-2.11916e-10	-0.559226
100661137	chr7:100661137:C:T	2.29195e-09	-2.11916e-10	-1.0348	3.83899e-08	-2.11916e-10	-1.15635	1.18343e-07	-2.11916e-10	-1.11596
100662024	chr7:100662024:A:G	2.52364e-09	-2.11916e-10	-0.938502	4.63343e-08	-2.11916e-10	-0.968258	1.63027e-07	-2.11916e-10	-0.795627
100662271	chr7:100662271:G:T	1.01598e-08	-2.11916e-10	0.454236	1.78383e-07	-2.11916e-10	0.379795	6.4871e-07	-2.11916e-10	0.585442
100662434	chr7:100662434:G:A	1.84842e-09	-2.11916e-10	-1.24988	3.49726e-08	-2.11916e-10	-1.24958	1.04757e-07	-2.11916e-10	-1.2379
100662664	chr7:100662664:C:T	1.09154e-08	-2.11916e-10	0.525968	1.83173e-07	-2.11916e-10	0.406288	7.11998e-07	-2.11916e-10	0.678532
100662830	chr7:100662830:T:G	1.14094e-08	-2.11916e-10	0.57023	1.91119e-07	-2.11916e-10	0.448758	7.4507e-07	-2.11916e-10	0.723933
100662968	chr7:100662968:T:C	1.0168e-09	-1.87405	0.0265073	4.54762e-06	2.81454	0.803679	5.88088e-08	-1.87381	0.0585598
100663828	chr7:100663828:G:T	1.86219e-09	-2.11916e-10	-1.24245	3.50428e-08	-2.11916e-10	-1.24757	1.06765e-07	-2.11916e-10	-1.21892
100663975	chr7:100663975:T:A	5.87557e-09	-2.11916e-10	-0.0934019	1.2378e-07	-2.11916e-10	0.0143628	3.74278e-07	-2.11916e-10	0.0354556
100664063	chr7:100664063:C:T	1.92826e-09	-2.11916e-10	-1.20759	3.6129e-08	-2.11916e-10	-1.21705	1.07503e-07	-2.11916e-10	-1.21203
100664144	chr7:100664144:G:A	9.07805e-10	-0.711789	-1.24914	5.59392e-09	-1.83257	-1.24989	3.05334e-08	-1.22073	-1.25
100664293	chr7:100664293:GACTA:G	2.94611e-10	-1.87725	-1.20905	4.61506e-07	2.3	-0.969647	1.63874e-08	-1.87219	-1.22085
100664427	chr7:100664427:G:A	1.0382e-09	-1.82672	-2.80088e-10	1.89917e-08	-1.86014	-2.80088e-10	5.51845e-08	-1.87886	-2.80088e-10
100664549	chr7:100664549:G:A	5.33965e-10	-1.87516	-0.616467	1.06516e-06	2.22497	-0.0582319	2.97553e-08	-1.87171	-0.624829
100664734	chr7:100664734:C:A	2.95811e-10	-1.87601	-1.20623	4.47451e-07	2.262	-0.96257	1.64628e-08	-1.86996	-1.21848
100665585	chr7:100665585:G:A	1.74827e-09	-1.30558	-2.80088e-10	1.87877e-08	-1.87094	-2.80088e-10	6.46171e-08	-1.72107	-2.80088e-10
100665649	chr7:100665649:T:C	4.7874e-10	-1.87542	-0.725379	9.11335e-07	2.23043	-0.219661	2.65243e-08	-1.87203	-0.739454
100665752	chr7:100665752:C:T	2.03239e-09	-2.11916e-10	-1.15499	4.22005e-08	-2.11916e-10	-1.06171	1.22752e-07	-2.11916e-10	-1.07937
100666233	chr7:100666233:G:A	2.20257e-09	-2.11916e-10	-1.07458	4.70066e-08	-2.11916e-10	-0.953853	1.36075e-07	-2.11916e-10	-0.97634
100666505	chr7:100666505:G:C	2.89976e-10	-1.87822	-1.22395	4.72748e-07	2.37038	-1.01595	1.6133e-08	-1.87438	-1.2343
100667026	chr7:100667026:T:A	2.32165e-09	-2.11916e-10	-1.02193	4.23833e-08	-2.11916e-10	-1.05739	1.53066e-07	-2.11916e-10	-0.858676
100667350	chr7:100667350:G:T	2.17024e-09	-2.11916e-10	-1.08937	4.01497e-08	-2.11916e-10	-1.11153	1.10714e-07	-2.11916e-10	-1.1826
100667424	chr7:100667424:A:G	3.13477e-09	-2.11916e-10	-0.721649	5.72394e-08	-2.11916e-10	-0.756899	1.89416e-07	-2.11916e-10	-0.645598
100667538	chr7:100667538:A:G	2.06812e-09	-2.11916e-10	-1.13756	4.03646e-08	-2.11916e-10	-1.10619	1.07543e-07	-2.11916e-10	-1.21166
100668205	chr7:100668205:G:GA	5.44286e-09	-2.11916e-10	-0.1699	1.06261e-07	-2.11916e-10	-0.138241	3.4145e-07	-2.11916e-10	-0.0563416
100668434	chr7:100668434:C:T	1.33464e-09	-1.87778	0.302232	5.51585e-06	2.79955	1.01169	7.20415e-08	-1.87757	0.265272
100668437	chr7:100668437:TA:T	3.27009e-10	-1.74152	-1.24045	2.43109e-07	1.93614	-1.24678	2.73841e-08	-1.38824	-1.19134
100668458	chr7:100668458:T:C	7.08342e-10	-1.797	-0.412037	5.5577e-08	-0.116021	-0.67035	8.9276e-08	-1.76275	0.364943
100668543	chr7:100668543:G:A	3.42176e-10	-1.86891	-1.06773	1.04199e-06	2.89503	-0.750281	1.80632e-08	-1.87624	-1.11943
100668817	chr7:100668817:C:A	3.30427e-09	-2.11916e-10	-0.668988	6.68463e-08	-2.11916e-10	-0.601744	1.63587e-07	-2.11916e-10	-0.792197
100669010	chr7:100669010:A:C	1.3341e-09	-1.87638	0.300434	5.1857e-06	2.74073	1.00879	7.20348e-08	-1.87637	0.263973
100669078	chr7:100669078:C:T	5.16946e-09	-2.11916e-10	-0.221437	1.08669e-07	-2.11916e-10	-0.115833	3.27807e-07	-2.11916e-10	-0.0971194
100669098	chr7:100669098:T:TGTAGTCGC	9.87785e-10	-1.8765	-2.80088e-10	2.0618e-08	-1.77798	-2.80088e-10	7.65105e-08	-1.55212	-2.80088e-10
100669860	chr7:100669860:T:TC	2.71663e-09	-2.11916e-10	-0.864812	5.18977e-08	-2.11916e-10	-0.854866	1.71884e-07	-2.11916e-10	-0.742722
100670090	chr7:100670090:G:A	2.22348e-09	-2.11916e-10	-1.06513	4.28032e-08	-2.11916e-10	-1.04753	1.17101e-07	-2.11916e-10	-1.12651
100670520	chr7:100670520:C:G	4.19527e-09	-2.11916e-10	-0.430248	7.39753e-08	-2.11916e-10	-0.500409	2.6884e-07	-2.11916e-10	-0.295428
100671286	chr7:100671286:T:C	2.51079e-09	-2.11916e-10	-0.943607	4.18862e-08	-2.11916e-10	-1.06918	1.21788e-07	-2.11916e-10	-1.08726
100672449	chr7:100672449:G:A	2.18973e-09	-2.11916e-10	-1.08043	4.31563e-08	-2.11916e-10	-1.03931	1.10846e-07	-2.11916e-10	-1.1814
100673187	chr7:100673187:G:A	5.72314e-09	-2.11916e-10	-0.119687	1.11792e-07	-2.11916e-10	-0.0875021	3.60089e-07	-2.11916e-10	-0.00319165
100673366	chr7:100673366:C:A	3.653e-10	-1.65286	-1.21838	3.76986e-07	2.35932	-1.23125	3.35438e-08	-1.23071	-1.14598
100674401	chr7:100674401:C:T	2.03883e-09	-2.11916e-10	-1.15183	3.5879e-08	-2.11916e-10	-1.22399	1.11776e-07	-2.11916e-10	-1.17305
100674465	chr7:100674465:A:G	6.24248e-09	-2.11916e-10	-0.0328266	1.24002e-07	-2.11916e-10	0.0161584	3.13579e-07	-2.11916e-10	-0.141492
100675400	chr7:100675400:C:T	9.86241e-10	-1.87806	-2.80088e-10	2.12791e-08	-1.74641	-2.80088e-10	5.9264e-08	-1.80754	-2.80088e-10
100675462	chr7:100675462:T:C	2.0242e-09	-1.15903	-2.80088e-10	3.07024e-06	3.22537	-2.80088e-10	2.05325e-07	-0.56495	-2.80088e-10
100675932	chr7:100675932:G:A	9.91937e-10	-1.8723	-2.80088e-10	2.63394e-08	-1.53308	-2.80088e-10	7.31433e-08	-1.59712	-2.80088e-10
100675976	chr7:100675976:G:C	3.58393e-09	-2.11916e-10	-0.587744	7.0268e-08	-2.11916e-10	-0.551824	1.85922e-07	-2.11916e-10	-0.664216
100676088	chr7:100676088:G:A	1.01301e-09	-1.85128	-2.80088e-10	1.86739e-08	-1.87702	-2.80088e-10	5.66054e-08	-1.85344	-2.80088e-10
100676384	chr7:100676384:T:A	1.033e-08	-2.11916e-10	0.47085	1.73507e-07	-2.11916e-10	0.352075	6.72442e-07	-2.11916e-10	0.621371
100676420	chr7:100676420:G:T	3.57988e-09	-2.11916e-10	-0.588876	7.01878e-08	-2.11916e-10	-0.552965	1.85734e-07	-2.11916e-10	-0.66523
100676598	chr7:100676598:G:A	1.86494e-09	-2.11916e-10	-1.24098	3.5084e-08	-2.11916e-10	-1.24639	1.04115e-07	-2.11916e-10	-1.24405
100677487	chr7:100677487:C:G	3.3667e-08	1.65231	-2.80088e-10	7.09218e-08	-0.542562	-2.80088e-10	5.25048e-07	0.373946	-2.80088e-10
100677693	chr7:100677693:G:A	1.86599e-09	-2.11916e-10	-1.24041	3.51311e-08	-2.11916e-10	-1.24505	1.06742e-07	-2.11916e-10	-1.21913
100677753	chr7:100677753:G:A	1.85503e-09	-2.11916e-10	-1.2463	3.50941e-08	-2.11916e-10	-1.24611	1.03665e-07	-2.11916e-10	-1.24838
100678436	chr7:100678436:C:T	2.91796e-09	-2.11916e-10	-0.793321	5.32657e-08	-2.11916e-10	-0.828849	1.81649e-07	-2.11916e-10	-0.687465
100679034	chr7:100679034:G:C	9.98426e-10	-1.86578	-2.80088e-10	2.18615e-08	-1.71941	-2.80088e-10	6.19809e-08	-1.76272	-2.80088e-10
100679198	chr7:100679198:T:C	3.2776e-10	-1.86702	-1.11265	9.94163e-07	2.92484	-0.827078	1.73492e-08	-1.87558	-1.16042
100679339	chr7:100679339:G:A	4.52664e-09	-0.354225	-2.80088e-10	2.25232e-07	0.61299	-2.80088e-10	4.37817e-07	0.192257	-2.80088e-10
100679371	chr7:100679371:A:G	5.09893e-10	-1.83663	-0.701133	2.79784e-06	3.40083	-0.268365	2.64091e-08	-1.84639	-0.769445
100679431	chr7:100679431:G:A	1.86005e-09	-2.11916e-10	-1.2436	3.50322e-08	-2.11916e-10	-1.24787	1.03908e-07	-2.11916e-10	-1.24604
100680245	chr7:100680245:G:A	9.85464e-10	-1.87885	-2.80088e-10	3.29928e-08	-1.30785	-2.80088e-10	5.6443e-08	-1.85631	-2.80088e-10
100680309	chr7:100680309:A:G	1.53334e-09	-1.43675	-2.80088e-10	8.46293e-08	-0.36586	-2.80088e-10	7.87017e-08	-1.52388	-2.80088e-10
100680371	chr7:100680371:CAA:C	1.85338e-09	-2.11916e-10	-1.24719	3.49698e-08	-2.11916e-10	-1.24966	1.03626e-07	-2.11916e-10	-1.24875
100680403	chr7:100680403:G:A	1.85055e-09	-2.11916e-10	-1.24872	3.50707e-08	-2.11916e-10	-1.24677	1.03692e-07	-2.11916e-10	-1.24812
100680675	chr7:100680675:A:G	1.15224e-09	-1.7225	-2.80088e-10	1.97945e-08	-1.81873	-2.80088e-10	5.5237e-08	-1.87791	-2.80088e-10
100680776	chr7:100680776:G:A	1.8489e-09	-2.11916e-10	-1.24962	3.50162e-08	-2.11916e-10	-1.24833	1.03995e-07	-2.11916e-10	-1.2452
100680931	chr7:100680931:A:G	1.12744e-09	-1.74426	-2.80088e-10	1.88759e-08	-1.86625	-2.80088e-10	8.99878e-08	-1.38987	-2.80088e-10
100680961	chr7:100680961:CAG:C	2.68051e-09	-2.11916e-10	-0.878198	5.29032e-08	-2.11916e-10	-0.835677	1.3959e-07	-2.11916e-10	-0.950834
100680992	chr7:100680992:T:A	1.48883e-09	-1.46621	-2.80088e-10	6.91385e-08	-0.568029	-2.80088e-10	9.06642e-08	-1.38238	-2.80088e-10
100681034	chr7:100681034:A:G	1.34153e-09	-1.69251	0.122118	3.02973e-06	3.22518	-0.0130902	8.03395e-08	-1.84744	0.344161
100681056	chr7:100681056:T:C	1.1509e-09	-1.72366	-2.80088e-10	9.42344e-07	2.04423	-2.80088e-10	9.27089e-08	-1.36008	-2.80088e-10
100682516	chr7:100682516:A:C	1.85327e-09	-2.11916e-10	-1.24725	3.49691e-08	-2.11916e-10	-1.24968	1.03622e-07	-2.11916e-10	-1.24879
100682583	chr7:100682583:C:T	2.56081e-09	-2.11916e-10	-0.923883	4.2487e-08	-2.11916e-10	-1.05494	1.24458e-07	-2.11916e-10	-1.06558
100683262	chr7:100683262:G:A	2.20048e-09	-2.11916e-10	-1.07553	4.41082e-08	-2.11916e-10	-1.01749	1.11134e-07	-2.11916e-10	-1.1788
100683273	chr7:100683273:A:C	4.05995e-10	-1.87118	-0.894435	1.81369e-08	-0.862064	-1.04413	5.39548e-08	-1.52904	-0.372352
100683598	chr7:100683598:G:A	1.84854e-09	-2.11916e-10	-1.24981	3.50399e-08	-2.11916e-10	-1.24765	1.03599e-07	-2.11916e-10	-1.24902
100683845	chr7:100683845:C:T	2.09116e-09	-2.11916e-10	-1.12649	4.0102e-08	-2.11916e-10	-1.11271	1.11765e-07	-2.11916e-10	-1.17315
100684145	chr7:100684145:T:C	1.64203e-09	-1.73362	0.365351	3.07252e-06	3.00313	0.222985	1.02473e-07	-1.86216	0.60222
100684915	chr7:100684915:G:A	3.32689e-10	-1.86654	-1.09821	1.03346e-06	2.93835	-0.801824	1.7562e-08	-1.87525	-1.14856
100684968	chr7:100684968:TTGAGCTGGGGCC:T	2.21843e-09	-2.11916e-10	-1.06741	4.24893e-08	-2.11916e-10	-1.05489	1.07476e-07	-2.11916e-10	-1.21228
100685402	chr7:100685402:G:A	1.85338e-09	-2.11916e-10	-1.24719	3.49698e-08	-2.11916e-10	-1.24966	1.03626e-07	-2.11916e-10	-1.24875
100686887	chr7:100686887:TG:T	7.99463e-10	-1.86173	-0.226286	4.35708e-08	-0.513292	-0.516461	1.32195e-07	-1.62617	0.620904
100687434	chr7:100687434:A:G	8.99131e-09	-2.11916e-10	0.332054	1.45223e-07	-2.11916e-10	0.174133	5.63559e-07	-2.11916e-10	0.444728
100687472	chr7:100687472:G:C	1.84934e-09	-2.11916e-10	-1.24937	3.52777e-08	-2.11916e-10	-1.24089	1.04117e-07	-2.11916e-10	-1.24403
100687515	chr7:100687515:C:T	6.25014e-09	-2.11916e-10	-0.0316011	1.03005e-07	-2.11916e-10	-0.169367	3.8645e-07	-2.11916e-10	0.0674573
100687818	chr7:100687818:C:G	2.14373e-09	-2.11916e-10	-1.10166	4.63619e-08	-2.11916e-10	-0.967663	1.28824e-07	-2.11916e-10	-1.0311
100687853	chr7:100687853:C:T	1.88752e-09	-2.11916e-10	-1.22894	3.55005e-08	-2.11916e-10	-1.23459	1.04734e-07	-2.11916e-10	-1.23812
100688189	chr7:100688189:G:A	1.8964e-09	-2.11916e-10	-1.22425	3.51781e-08	-2.11916e-10	-1.24372	1.15433e-07	-2.11916e-10	-1.14085
100688399	chr7:100688399:A:G	1.1541e-09	-1.72089	-2.80088e-10	9.52223e-07	2.05466	-2.80088e-10	9.33212e-08	-1.3535	-2.80088e-10
100688903	chr7:100688903:G:A	7.43593e-09	-2.11916e-10	0.142119	1.21163e-07	-2.11916e-10	-0.00700586	4.6209e-07	-2.11916e-10	0.246216
100689046	chr7:100689046:C:T	2.29304e-09	-2.11916e-10	-1.03433	4.73503e-08	-2.11916e-10	-0.946568	1.10683e-07	-2.11916e-10	-1.18288
100689404	chr7:100689404:G:A	1.84855e-09	-2.11916e-10	-1.2498	3.50411e-08	-2.11916e-10	-1.24762	1.03603e-07	-2.11916e-10	-1.24897
100689407	chr7:100689407:G:A	1.84863e-09	-2.11916e-10	-1.24976	3.53462e-08	-2.11916e-10	-1.23895	1.04298e-07	-2.11916e-10	-1.24229
100690922	chr7:100690922:G:A	3.52111e-10	-1.67873	-1.22929	0.00203108	10.9572	-1.23725	1.78566e-08	-1.81854	-1.18863
100690929	chr7:100690929:T:C	5.42291e-09	-1.85596	1.68239	3.01326e-07	-0.434182	1.33823	8.59433e-07	-1.67368	2.54041
100691600	chr7:100691600:G:A	7.26844e-09	-2.11916e-10	0.119337	1.18587e-07	-2.11916e-10	-0.0284921	4.51644e-07	-2.11916e-10	0.22335
100691669	chr7:100691669:T:C	2.45807e-09	-2.11916e-10	-0.964827	4.11813e-08	-2.11916e-10	-1.08616	1.20677e-07	-2.11916e-10	-1.09643
100692408	chr7:100692408:C:A	3.53981e-10	-1.67645	-1.22627	0.00205804	10.9725	-1.23942	1.79731e-08	-1.81716	-1.1835
100693577	chr7:100693577:C:T	7.40492e-10	-1.84539	-0.31926	4.60461e-08	-0.378825	-0.595671	1.11525e-07	-1.67619	0.500893
100693862	chr7:100693862:G:A	2.75273e-09	-0.851611	-2.80088e-10	2.06115e-08	-1.77829	-2.80088e-10	8.96515e-08	-1.39361	-2.80088e-10
100694086	chr7:100694086:G:A	1.88899e-09	-2.11916e-10	-1.22816	3.54852e-08	-2.11916e-10	-1.23503	1.1079e-07	-2.11916e-10	-1.1819
100694205	chr7:100694205:G:A	1.27119e-09	-1.62425	-2.80088e-10	4.21556e-08	-1.06277	-2.80088e-10	7.34374e-08	-1.59311	-2.80088e-10
100694445	chr7:100694445:C:T	1.84927e-09	-2.11916e-10	-1.24942	3.49573e-08	-2.11916e-10	-1.25001	1.04631e-07	-2.11916e-10	-1.23911
100694875	chr7:100694875:A:C	7.26968e-09	-2.11916e-10	0.119508	1.18618e-07	-2.11916e-10	-0.028232	4.51483e-07	-2.11916e-10	0.222994
100695000	chr7:100695000:G:A	2.59679e-09	-2.11916e-10	-0.909928	4.95014e-08	-2.11916e-10	-0.902139	1.63863e-07	-2.11916e-10	-0.790511
100695049	chr7:100695049:CTATT:C	1.18992e-09	-1.69032	-2.80088e-10	1.10338e-06	2.20199	-2.80088e-10	9.85717e-08	-1.29876	-2.80088e-10
100695207	chr7:100695207:A:G	1.59851e-09	-1.66353	0.268396	4.08871e-06	3.38124	0.1306	9.54927e-08	-1.83144	0.500943
100695654	chr7:100695654:G:A	2.89455e-09	-2.11916e-10	-0.801374	5.81909e-08	-2.11916e-10	-0.740412	1.45519e-07	-2.11916e-10	-0.90924
100696343	chr7:100696343:C:T	2.09846e-09	-2.11916e-10	-1.123	3.90236e-08	-2.11916e-10	-1.13997	1.22589e-07	-2.11916e-10	-1.0807
100696511	chr7:100696511:C:T	1.85866e-09	-2.11916e-10	-1.24435	3.50385e-08	-2.11916e-10	-1.24769	1.03585e-07	-2.11916e-10	-1.24915
100697570	chr7:100697570:G:A	4.25864e-10	-1.71217	-1.00567	7.67521e-09	-1.70721	-1.05893	2.89011e-08	-1.30776	-1.2179
100697787	chr7:100697787:C:T	1.13069e-09	-1.74138	-2.80088e-10	8.59643e-07	1.95238	-2.80088e-10	8.98718e-08	-1.39116	-2.80088e-10
100697863	chr7:100697863:G:A	7.96723e-09	-2.11916e-10	0.211132	1.29358e-07	-2.11916e-10	0.0584432	4.96482e-07	-2.11916e-10	0.318003
100699412	chr7:100699412:G:C	1.65249e-09	-1.67369	0.311771	4.04922e-06	3.33055	0.171588	9.96567e-08	-1.83614	0.548331
100699785	chr7:100699785:G:C	2.09325e-09	-2.11916e-10	-1.12549	4.01445e-08	-2.11916e-10	-1.11166	1.11852e-07	-2.11916e-10	-1.17236
100700084	chr7:100700084:C:T	7.66744e-09	-2.11916e-10	0.172777	1.24805e-07	-2.11916e-10	0.0226138	4.77478e-07	-2.11916e-10	0.278975
100700275	chr7:100700275:T:C	1.37754e-09	-1.80735	0.263438	1.136e-07	-0.232527	0.161069	8.50348e-08	-1.80358	0.357099
100700420	chr7:100700420:C:T	3.21587e-10	-1.87578	-1.12291	7.7862e-07	2.70029	-0.846913	1.71693e-08	-1.87881	-1.16761
100700708	chr7:100700708:T:C	2.88959e-09	-0.803089	-2.80088e-10	2.09263e-08	-1.76313	-2.80088e-10	9.26259e-08	-1.36098	-2.80088e-10
100700739	chr7:100700739:G:A	2.25298e-09	-2.11916e-10	-1.05195	4.16055e-08	-2.11916e-10	-1.07591	1.1401e-07	-2.11916e-10	-1.15326
100701021	chr7:100701021:C:T	2.00432e-09	-2.11916e-10	-1.1689	3.71743e-08	-2.11916e-10	-1.18852	1.18616e-07	-2.11916e-10	-1.11366
100701074	chr7:100701074:C:G	2.38196e-09	-0.996283	-2.80088e-10	1.27187e-07	0.0415185	-2.80088e-10	2.48675e-07	-0.373398	-2.80088e-10
100701146	chr7:100701146:C:A	7.95369e-09	-2.11916e-10	0.20943	1.29145e-07	-2.11916e-10	0.0567927	4.95619e-07	-2.11916e-10	0.316264
100701361	chr7:100701361:A:G	3.03694e-09	-1.77556	1.02221	2.75897e-07	-0.0878528	0.903738	1.88506e-07	-1.82789	1.17748
100701405	chr7:100701405:C:T	1.48194e-09	-1.82454	0.353686	1.1354e-07	-0.319979	0.247996	9.51883e-08	-1.78378	0.450096
100701835	chr7:100701835:C:T	5.96823e-10	-1.38167	-0.998674	9.52182e-09	-1.60641	-0.944146	2.47719e-08	-1.83715	-0.842681
100702115	chr7:100702115:C:T	6.75464e-10	-1.86231	-0.394245	8.4899e-07	1.94185	-0.00194173	2.51338e-08	-1.8269	-0.838428
100702383	chr7:100702383:C:T	1.43065e-09	-0.690562	-0.815516	8.05928e-09	-1.8331	-0.884213	5.5136e-08	-1.15384	-0.7259
100702586	chr7:100702586:C:T	8.91869e-09	-2.11916e-10	0.323945	1.45671e-07	-2.11916e-10	0.177207	5.76555e-07	-2.11916e-10	0.467526
100702593	chr7:100702593:G:T	7.99446e-09	-2.11916e-10	0.214544	1.29767e-07	-2.11916e-10	0.061602	4.98185e-07	-2.11916e-10	0.321427
100702740	chr7:100702740:CAAAA:C	3.16406e-10	-1.87306	-1.14187	8.17297e-07	2.78263	-0.880764	1.69248e-08	-1.87815	-1.18261
100703026	chr7:100703026:C:T	5.26417e-10	-1.86011	-0.645754	6.04796e-07	1.91309	-0.312338	2.14578e-08	-1.82409	-0.999364
100703245	chr7:100703245:A:T	1.97905e-09	-2.11916e-10	-1.18159	3.68735e-08	-2.11916e-10	-1.19665	1.09749e-07	-2.11916e-10	-1.19135
100703275	chr7:100703275:T:C	3.61446e-10	-1.68198	-1.19987	0.00193546	10.9207	-1.24895	1.87004e-08	-1.81834	-1.14266
100703542	chr7:100703542:C:G	3.01665e-09	-2.11916e-10	-0.760058	6.07602e-08	-2.11916e-10	-0.697205	1.58003e-07	-2.11916e-10	-0.826932
100704202	chr7:100704202:G:A	3.54215e-10	-1.67831	-1.22375	0.00200012	10.9457	-1.2411	1.80545e-08	-1.81627	-1.17988
100704237	chr7:100704237:GA:G	1.96836e-09	-2.11916e-10	-1.187	3.81107e-08	-2.11916e-10	-1.16364	1.05634e-07	-2.11916e-10	-1.22956
100704468	chr7:100704468:G:A	2.67365e-09	-2.11916e-10	-0.880761	5.25648e-08	-2.11916e-10	-0.842095	1.33891e-07	-2.11916e-10	-0.992522
100704471	chr7:100704471:A:T	1.3568e-09	-1.81769	0.258612	1.07318e-07	-0.284528	0.156188	8.5649e-08	-1.79251	0.353225
100704498	chr7:100704498:A:G	2.57216e-09	-2.11916e-10	-0.919459	4.16805e-08	-2.11916e-10	-1.07411	1.31369e-07	-2.11916e-10	-1.01154
100704690	chr7:100704690:G:C	2.18815e-09	-1.08115	-2.80088e-10	1.97407e-08	-1.82146	-2.80088e-10	5.52155e-08	-1.8783	-2.80088e-10
100704811	chr7:100704811:C:T	3.20418e-10	-1.8763	-1.12603	7.51879e-07	2.67073	-0.852291	1.71258e-08	-1.8789	-1.17006
100704848	chr7:100704848:C:T	1.14978e-09	-1.72463	-2.80088e-10	9.38445e-07	2.04008	-2.80088e-10	9.27327e-08	-1.35982	-2.80088e-10
100705024	chr7:100705024:T:G	3.47105e-09	-2.11916e-10	-0.619749	6.89748e-08	-2.11916e-10	-0.570399	2.2823e-07	-2.11916e-10	-0.45919
100705042	chr7:100705042:T:G	1.8531e-09	-2.11916e-10	-1.24734	3.49679e-08	-2.11916e-10	-1.24971	1.03616e-07	-2.11916e-10	-1.24885
100705893	chr7:100705893:C:T	1.84967e-09	-2.11916e-10	-1.2492	3.52612e-08	-2.11916e-10	-1.24136	1.04084e-07	-2.11916e-10	-1.24434
100706173	chr7:100706173:T:C	3.73914e-09	-2.11916e-10	-0.545351	6.62609e-08	-2.11916e-10	-0.610541	2.37605e-07	-2.11916e-10	-0.418933
100706186	chr7:100706186:C:T	2.62235e-09	-2.11916e-10	-0.900133	4.32679e-08	-2.11916e-10	-1.03673	1.26829e-07	-2.11916e-10	-1.04671
100706335	chr7:100706335:G:C	1.85126e-09	-2.11916e-10	-1.24834	3.49585e-08	-2.11916e-10	-1.24998	1.03547e-07	-2.11916e-10	-1.24952
100706698	chr7:100706698:A:G	1.38164e-09	-1.54093	-2.80088e-10	2.23195e-08	-1.69868	-2.80088e-10	5.56587e-08	-1.87031	-2.80088e-10
100707560	chr7:100707560:C:T	2.12434e-09	-2.11916e-10	-1.11074	4.15597e-08	-2.11916e-10	-1.07701	1.11592e-07	-2.11916e-10	-1.1747
100707909	chr7:100707909:C:A	7.93194e-09	-2.11916e-10	0.206692	1.28815e-07	-2.11916e-10	0.0542402	4.94198e-07	-2.11916e-10	0.313393
100708306	chr7:100708306:C:A	2.2551e-09	-2.11916e-10	-1.05101	4.41755e-08	-2.11916e-10	-1.01597	1.32271e-07	-2.11916e-10	-1.00469
100708557	chr7:100708557:C:T	1.85209e-09	-2.11916e-10	-1.24789	3.49621e-08	-2.11916e-10	-1.24987	1.03567e-07	-2.11916e-10	-1.24933
100708929	chr7:100708929:G:A	1.13242e-09	-1.73985	-2.80088e-10	8.68836e-07	1.96301	-2.80088e-10	9.02205e-08	-1.38729	-2.80088e-10
100709519	chr7:100709519:C:T	3.17105e-10	-1.87798	-1.13475	6.77215e-07	2.58211	-0.868261	1.70057e-08	-1.87856	-1.17744
100709870	chr7:100709870:AAAAAG:A	3.48933e-10	-1.87794	-1.03914	7.76955e-07	2.59	-0.738755	1.81114e-08	-1.86894	-1.12406
100709915	chr7:100709915:G:C	3.648e-10	-1.66169	-1.21093	0.00226592	11.0761	-1.2468	1.86126e-08	-1.80743	-1.15828
100710624	chr7:100710624:GT:G	9.90221e-10	-1.87403	-2.80088e-10	1.903e-08	-1.85813	-2.80088e-10	5.54232e-08	-1.87455	-2.80088e-10
100710735	chr7:100710735:T:A	1.77893e-08	-2.11916e-10	1.01439	2.81191e-07	-2.11916e-10	0.834893	1.45752e-06	-2.11916e-10	1.39494
100710789	chr7:100710789:G:A	3.20458e-10	-1.87365	-1.12856	7.46056e-07	2.66769	-0.857028	1.70937e-08	-1.87873	-1.1721
100711502	chr7:100711502:G:A	3.41388e-10	-1.72441	-1.21453	0.00132022	10.5345	-1.24537	1.78804e-08	-1.84117	-1.16467
100711548	chr7:100711548:C:T	2.33283e-09	-1.01712	-2.80088e-10	1.9895e-08	-1.81367	-2.80088e-10	5.53209e-08	-1.87639	-2.80088e-10
100711921	chr7:100711921:A:G	3.43139e-10	-1.72453	-1.2093	0.00130126	10.5217	-1.24699	1.80108e-08	-1.84177	-1.1568
100711959	chr7:100711959:C:G	3.3698e-10	-1.74301	-1.20892	0.0011085	10.3615	-1.24712	1.78663e-08	-1.85027	-1.15636
100712093	chr7:100712093:G:A	1.70106e-09	-0.682101	-0.650854	1.86877e-08	-1.32189	-0.554386	2.18067e-07	-0.463675	-0.0410642
100712586	chr7:100712586:G:A	2.54522e-09	-2.11916e-10	-0.929987	4.88906e-08	-2.11916e-10	-0.914555	1.48539e-07	-2.11916e-10	-0.888695
100712683	chr7:100712683:A:G	1.84815e-09	-2.11916e-10	-1.25002	3.49774e-08	-2.11916e-10	-1.24944	1.04094e-07	-2.11916e-10	-1.24425
100712710	chr7:100712710:G:T	4.37737e-10	-1.86513	-0.825214	6.55984e-07	2.03584	-0.353847	2.08206e-08	-1.84141	-1.01219
100712726	chr7:100712726:G:A	2.35417e-09	-2.11916e-10	-1.00802	3.871e-08	-2.11916e-10	-1.14804	1.26029e-07	-2.11916e-10	-1.05304
100712989	chr7:100712989:T:C	2.17619e-09	-2.11916e-10	-1.08663	4.28439e-08	-2.11916e-10	-1.04658	1.09113e-07	-2.11916e-10	-1.19716
100713208	chr7:100713208:T:C	2.59757e-09	-2.11916e-10	-0.90963	4.99132e-08	-2.11916e-10	-0.893856	1.51648e-07	-2.11916e-10	-0.867984
100713954	chr7:100713954:C:T	3.60585e-10	-1.70077	-1.18346	1.25057e-08	-1.08636	-1.1916	1.99689e-08	-1.64607	-1.24929
100714043	chr7:100714043:G:A	1.20793e-09	-1.67529	-2.80088e-10	1.15752e-06	2.24989	-2.80088e-10	1.03239e-07	-1.2525	-2.80088e-10
100714360	chr7:100714360:AC:A	1.84983e-09	-2.11916e-10	-1.24911	3.57622e-08	-2.11916e-10	-1.22725	1.05337e-07	-2.11916e-10	-1.23238
100714363	chr7:100714363:T:G	1.84969e-09	-2.11916e-10	-1.24918	3.57487e-08	-2.11916e-10	-1.22763	1.05301e-07	-2.11916e-10	-1.23272
100714421	chr7:100714421:G:A	1.31695e-09	-1.58889	-2.80088e-10	2.31809e-08	-1.66081	-2.80088e-10	5.53183e-08	-1.87644	-2.80088e-10
100714955	chr7:100714955:C:G	1.84975e-09	-2.11916e-10	-1.24916	3.50767e-08	-2.11916e-10	-1.2466	1.03978e-07	-2.11916e-10	-1.24536
100715101	chr7:100715101:A:G	1.50964e-09	-1.80137	0.349041	1.1728e-07	-0.256742	0.217166	7.34058e-08	-1.82538	0.231835
100715234	chr7:100715234:C:T	1.84813e-09	-2.11916e-10	-1.25003	3.54572e-08	-2.11916e-10	-1.23581	1.04558e-07	-2.11916e-10	-1.2398
100715344	chr7:100715344:A:C	1.20151e-09	-1.68063	-2.80088e-10	1.13071e-06	2.22646	-2.80088e-10	1.02293e-07	-1.2617	-2.80088e-10
100715432	chr7:100715432:C:T	9.85437e-10	-1.87888	-2.80088e-10	2.49325e-08	-1.58797	-2.80088e-10	5.76475e-08	-1.8352	-2.80088e-10
100715476	chr7:100715476:T:G	2.02402e-09	-1.55258	0.393459	6.78446e-06	3.80861	0.20964	9.27536e-08	-1.74197	0.382376
100715797	chr7:100715797:A:G	2.69297e-09	-1.85049	0.976925	1.77682e-07	-0.478677	0.854531	2.10201e-07	-1.72839	1.18691
100715808	chr7:100715808:C:T	2.63494e-09	-2.11916e-10	-0.895345	4.80227e-08	-2.11916e-10	-0.932466	1.67847e-07	-2.11916e-10	-0.766493
100715920	chr7:100715920:G:A	2.15361e-09	-2.11916e-10	-1.09706	3.97938e-08	-2.11916e-10	-1.12043	1.10589e-07	-2.11916e-10	-1.18373
100716145	chr7:100716145:G:T	3.28671e-10	-1.72692	-1.24999	0.00140767	10.5237	-1.17042	1.65749e-08	-1.83726	-1.24439
100716209	chr7:100716209:T:A	5.26603e-09	-2.11916e-10	-0.202929	1.04107e-07	-2.11916e-10	-0.158723	2.65721e-07	-2.11916e-10	-0.307098
100716241	chr7:100716241:C:T	1.85126e-09	-2.11916e-10	-1.24834	3.49585e-08	-2.11916e-10	-1.24998	1.03547e-07	-2.11916e-10	-1.24952
100717467	chr7:100717467:C:T	9.86146e-10	-1.87816	-2.80088e-10	2.67707e-08	-1.51683	-2.80088e-10	6.33221e-08	-1.74131	-2.80088e-10
100717633	chr7:100717633:G:C	3.97269e-10	-1.70686	-1.08049	0.00154748	10.685	-1.23699	2.14186e-08	-1.8323	-0.992983
100717894	chr7:100717894:A:G	2.20128e-09	-1.63184	0.556668	5.1789e-06	3.36685	0.381354	1.04444e-07	-1.80417	0.563281
100718300	chr7:100718300:G:A	4.04195e-09	-2.11916e-10	-0.467477	7.13552e-08	-2.11916e-10	-0.53647	2.58377e-07	-2.11916e-10	-0.335123
100718377	chr7:100718377:C:G	1.85531e-09	-2.11916e-10	-1.24615	3.49917e-08	-2.11916e-10	-1.24903	1.0358e-07	-2.11916e-10	-1.2492
100718621	chr7:100718621:G:C	1.20654e-09	-1.67645	-2.80088e-10	1.14571e-06	2.23964	-2.80088e-10	1.02944e-07	-1.25536	-2.80088e-10
100718715	chr7:100718715:T:C	1.09199e-08	-2.11916e-10	0.526385	1.74577e-07	-2.11916e-10	0.358228	6.8777e-07	-2.11916e-10	0.643911
100718716	chr7:100718716:C:T	1.98154e-09	-2.11916e-10	-1.18033	3.84082e-08	-2.11916e-10	-1.15587	1.06077e-07	-2.11916e-10	-1.22538
100718788	chr7:100718788:C:A	1.90393e-09	-2.11916e-10	-1.22029	3.57189e-08	-2.11916e-10	-1.22846	1.05501e-07	-2.11916e-10	-1.23082
100718824	chr7:100718824:A:T	1.11712e-09	-1.75345	-2.80088e-10	1.89049e-08	-1.86472	-2.80088e-10	5.55189e-08	-1.87282	-2.80088e-10
100719017	chr7:100719017:G:T	9.85582e-10	-1.87873	-2.80088e-10	2.54217e-08	-1.56854	-2.80088e-10	5.7231e-08	-1.84245	-2.80088e-10
100719352	chr7:100719352:C:T	4.49667e-10	-1.74064	-0.92281	0.00120209	10.3692	-1.17375	2.51961e-08	-1.8479	-0.814951
100719430	chr7:100719430:C:T	2.1081e-09	-2.11916e-10	-1.11842	4.02946e-08	-2.11916e-10	-1.10792	1.28147e-07	-2.11916e-10	-1.03637
100720531	chr7:100720531:C:T	1.85456e-09	-2.11916e-10	-1.24656	3.52473e-08	-2.11916e-10	-1.24175	1.03665e-07	-2.11916e-10	-1.24838
100721460	chr7:100721460:G:C	2.76536e-09	-2.11916e-10	-0.847034	5.04206e-08	-2.11916e-10	-0.88374	1.32943e-07	-2.11916e-10	-0.99962
100721652	chr7:100721652:C:T	2.09922e-09	-2.11916e-10	-1.12264	3.9337e-08	-2.11916e-10	-1.13197	1.14865e-07	-2.11916e-10	-1.14578
100722283	chr7:100722283:T:C	2.94478e-09	-2.11916e-10	-0.784171	5.92502e-08	-2.11916e-10	-0.722372	1.47751e-07	-2.11916e-10	-0.894014
100722313	chr7:100722313:G:A	3.53117e-10	-1.67596	-1.2292	0.00159357	10.7122	-1.23481	1.78322e-08	-1.80106	-1.20747
100722519	chr7:100722519:AC:A	4.90858e-10	-1.34478	-1.23102	8.6715e-07	3.19404	-1.23297	5.68221e-08	-0.604977	-1.24464
100723004	chr7:100723004:G:A	1.03639e-09	-1.82846	-2.80088e-10	2.93452e-08	-1.42501	-2.80088e-10	5.55785e-08	-1.87175	-2.80088e-10
100723163	chr7:100723163:A:G	2.03421e-09	-2.11916e-10	-1.1541	3.5699e-08	-2.11916e-10	-1.22902	1.10686e-07	-2.11916e-10	-1.18284
100723400	chr7:100723400:C:G	1.2292e-09	-1.65784	-2.80088e-10	1.16415e-06	2.2556	-2.80088e-10	1.06266e-07	-1.2236	-2.80088e-10
100723468	chr7:100723468:C:T	1.33651e-09	-1.57414	-2.80088e-10	1.61653e-06	2.5839	-2.80088e-10	1.21413e-07	-1.09034	-2.80088e-10
100723595	chr7:100723595:G:A	2.83819e-09	-2.11916e-10	-0.821038	6.25349e-08	-2.11916e-10	-0.668415	1.84653e-07	-2.11916e-10	-0.671068
100723970	chr7:100723970:G:A	2.03605e-09	-2.11916e-10	-1.15319	3.81936e-08	-2.11916e-10	-1.16147	1.11755e-07	-2.11916e-10	-1.17324
100724569	chr7:100724569:T:C	2.47065e-09	-2.11916e-10	-0.959725	4.75458e-08	-2.11916e-10	-0.942446	1.30958e-07	-2.11916e-10	-1.01467
100725211	chr7:100725211:G:A	1.17421e-08	0.598976	-2.80088e-10	1.30361e-05	4.67133	-2.80088e-10	7.61992e-07	0.746392	-2.80088e-10
100725424	chr7:100725424:T:C	2.43974e-09	-2.11916e-10	-0.972312	4.64639e-08	-2.11916e-10	-0.965464	1.51578e-07	-2.11916e-10	-0.868443
100725438	chr7:100725438:C:T	1.3105e-09	-1.5938	-2.80088e-10	1.47265e-06	2.49068	-2.80088e-10	1.17038e-07	-1.12705	-2.80088e-10
100726029	chr7:100726029:G:A	2.9076e-09	-2.11916e-10	-0.796877	5.28994e-08	-2.11916e-10	-0.835748	1.38242e-07	-2.11916e-10	-0.960538
100726035	chr7:100726035:A:G	1.84845e-09	-2.11916e-10	-1.24986	3.49717e-08	-2.11916e-10	-1.2496	1.03829e-07	-2.11916e-10	-1.2468
100726098	chr7:100726098:C:G	3.93219e-09	-2.11916e-10	-0.495008	8.03084e-08	-2.11916e-10	-0.418266	2.01696e-07	-2.11916e-10	-0.582783
100726330	chr7:100726330:C:G	2.42074e-09	-2.11916e-10	-0.98013	4.60964e-08	-2.11916e-10	-0.973406	1.50125e-07	-2.11916e-10	-0.878077
100728005	chr7:100728005:A:G	1.29398e-09	-1.60649	-2.80088e-10	1.76453e-06	2.6715	-2.80088e-10	1.25831e-07	-1.0546	-2.80088e-10
100728132	chr7:100728132:A:C	2.00789e-09	-2.11916e-10	-1.16712	3.93898e-08	-2.11916e-10	-1.13063	1.03559e-07	-2.11916e-10	-1.2494
100728534	chr7:100728534:A:T	3.79421e-09	-2.11916e-10	-0.530729	7.73572e-08	-2.11916e-10	-0.455706	1.9509e-07	-2.11916e-10	-0.616083
100728650	chr7:100728650:G:A	2.11792e-09	-2.11916e-10	-1.11377	4.54643e-08	-2.11916e-10	-0.987213	1.26754e-07	-2.11916e-10	-1.0473
100729121	chr7:100729121:T:A	4.28695e-10	-1.85375	-0.857461	4.16481e-07	1.6488	-0.421097	2.20836e-08	-1.83401	-0.960702
100729466	chr7:100729466:G:C	6.31776e-10	-1.84393	-0.479494	4.75563e-08	-0.315126	-0.627099	5.18363e-08	-1.73542	-0.206034
100729738	chr7:100729738:GACTGTAGTTCCAACT:G	9.91247e-10	-1.873	-2.80088e-10	2.01956e-08	-1.79868	-2.80088e-10	5.55804e-08	-1.87171	-2.80088e-10
100729893	chr7:100729893:T:TA	1.54069e-09	-1.43197	-2.80088e-10	2.65211e-06	3.07897	-2.80088e-10	1.50777e-07	-0.873743	-2.80088e-10
100729971	chr7:100729971:CT:C	4.79909e-09	-2.11916e-10	-0.295779	1.59037e-07	-2.11916e-10	0.264999	2.3255e-07	-2.11916e-10	-0.44044
100739722	chr7:100739722:A:G	1.9612e-09	-2.11916e-10	-1.19065	3.73806e-08	-2.11916e-10	-1.18299	1.13936e-07	-2.11916e-10	-1.15391
100743149	chr7:100743149:G:A	2.14912e-09	-2.11916e-10	-1.09915	4.17673e-08	-2.11916e-10	-1.07203	1.13119e-07	-2.11916e-10	-1.16111
100743177	chr7:100743177:C:T	2.79066e-09	-2.11916e-10	-0.837926	5.48012e-08	-2.11916e-10	-0.800428	1.30946e-07	-2.11916e-10	-1.01476
100743255	chr7:100743255:C:T	3.27952e-09	-0.676509	-2.80088e-10	1.9419e-08	-1.83789	-2.80088e-10	5.68005e-08	-1.85	-2.80088e-10
100743281	chr7:100743281:C:G	1.87352e-09	-2.11916e-10	-1.23638	3.49566e-08	-2.11916e-10	-1.25003	1.03752e-07	-2.11916e-10	-1.24755
100743380	chr7:100743380:G:C	3.99662e-09	-0.478755	-2.80088e-10	1.9443e-07	0.465934	-2.80088e-10	3.75611e-07	0.0390106	-2.80088e-10
100743643	chr7:100743643:G:A	6.4826e-10	-1.3674	-0.930264	2.1563e-08	-0.737562	-0.995601	4.6446e-08	-1.11046	-0.940798
100743647	chr7:100743647:T:C	4.73728e-10	-1.45963	-1.1517	1.54377e-08	-0.881318	-1.18601	3.3337e-08	-1.2246	-1.15828
100743738	chr7:100743738:G:A	3.54066e-10	-1.76197	-1.14051	6.79881e-09	-1.71972	-1.16768	1.74798e-08	-1.83652	-1.19197
100743889	chr7:100743889:T:C	4.5492e-09	-2.11916e-10	-0.349254	1.1186e-07	-2.11916e-10	-0.0868908	3.20419e-07	-2.11916e-10	-0.119916
100744250	chr7:100744250:C:T	4.85259e-09	-2.11916e-10	-0.284692	9.89921e-08	-2.11916e-10	-0.209101	2.12198e-07	-2.11916e-10	-0.532026
100744473	chr7:100744473:C:T	3.39645e-09	-2.11916e-10	-0.641473	6.74877e-08	-2.11916e-10	-0.592196	1.52909e-07	-2.11916e-10	-0.859703
100744547	chr7:100744547:G:A	2.99868e-09	-2.11916e-10	-0.766033	5.92772e-08	-2.11916e-10	-0.721916	1.38539e-07	-2.11916e-10	-0.958389
100744592	chr7:100744592:C:T	3.02578e-09	-2.11916e-10	-0.757034	5.9843e-08	-2.11916e-10	-0.712416	1.39524e-07	-2.11916e-10	-0.951308
100744916	chr7:100744916:C:T	3.37093e-09	-2.11916e-10	-0.649017	6.69634e-08	-2.11916e-10	-0.599994	1.51903e-07	-2.11916e-10	-0.866301
100745049	chr7:100745049:A:G	2.17812e-09	-1.08574	-2.80088e-10	3.53927e-06	3.36754	-2.80088e-10	2.1451e-07	-0.521188	-2.80088e-10
100745073	chr7:100745073:G:A	4.72946e-09	-2.11916e-10	-0.310394	7.74827e-08	-2.11916e-10	-0.454086	3.94331e-07	-2.11916e-10	0.0876464
100745305	chr7:100745305:C:T	2.87448e-09	-2.11916e-10	-0.808334	5.4099e-08	-2.11916e-10	-0.813325	1.78126e-07	-2.11916e-10	-0.707052
100745322	chr7:100745322:C:T	6.58215e-09	-2.11916e-10	0.0201564	1.34546e-07	-2.11916e-10	0.0977649	2.76403e-07	-2.11916e-10	-0.267685
100745365	chr7:100745365:C:G	9.85608e-10	-1.8787	-2.80088e-10	2.42765e-08	-1.61463	-2.80088e-10	6.04582e-08	-1.78759	-2.80088e-10
100745552	chr7:100745552:C:G	3.83647e-10	-1.582	-1.24024	6.29772e-09	-1.73304	-1.23091	1.68128e-08	-1.84471	-1.22269
100746152	chr7:100746152:C:T	1.85842e-09	-2.11916e-10	-1.24448	3.5267e-08	-2.11916e-10	-1.24119	1.03494e-07	-2.11916e-10	-1.25003
100746167	chr7:100746167:T:A	6.20776e-09	-2.11916e-10	-0.0384055	1.26245e-07	-2.11916e-10	0.0340848	2.61817e-07	-2.11916e-10	-0.3219
100746405	chr7:100746405:C:T	6.39808e-09	-0.00820695	-2.80088e-10	4.27377e-06	3.55611	-2.80088e-10	4.1937e-07	0.14921	-2.80088e-10
100746736	chr7:100746736:T:C	3.45599e-10	-1.82491	-1.10177	6.98444e-06	4.96104	-0.913738	2.01548e-08	-1.78875	-1.09736
100746805	chr7:100746805:G:A	1.06291e-09	-1.8032	-2.80088e-10	1.89334e-08	-1.86321	-2.80088e-10	5.53227e-08	-1.87636	-2.80088e-10
100746977	chr7:100746977:G:A	1.9825e-09	-1.17985	-2.80088e-10	3.17722e-06	3.25962	-2.80088e-10	1.93291e-07	-0.625346	-2.80088e-10
100747347	chr7:100747347:A:G	5.83851e-09	-2.11916e-10	-0.0997299	1.19415e-07	-2.11916e-10	-0.0215371	2.49612e-07	-2.11916e-10	-0.369638
100747483	chr7:100747483:G:A	8.02594e-10	-1.84123	-0.242877	1.0859e-06	2.05631	0.129709	2.21227e-08	-1.79924	-0.993696
100748417	chr7:100748417:A:G	2.02553e-09	-2.11916e-10	-1.15837	3.88108e-08	-2.11916e-10	-1.14544	1.10479e-07	-2.11916e-10	-1.18472
100748494	chr7:100748494:C:T	1.90962e-09	-2.11916e-10	-1.2173	3.6442e-08	-2.11916e-10	-1.20842	1.0508e-07	-2.11916e-10	-1.23482
100748660	chr7:100748660:G:A	1.05598e-09	-1.80974	-2.80088e-10	1.89939e-08	-1.86002	-2.80088e-10	5.52655e-08	-1.8774	-2.80088e-10
100748795	chr7:100748795:G:A	2.99141e-09	-2.11916e-10	-0.768459	6.03194e-08	-2.11916e-10	-0.704486	1.49844e-07	-2.11916e-10	-0.879953
100749031	chr7:100749031:T:C	5.70753e-10	-1.8743	-0.550699	3.99149e-07	1.37751	-0.192313	2.26182e-08	-1.84905	-0.921736
100749106	chr7:100749106:G:A	1.97147e-09	-2.11916e-10	-1.18542	3.76935e-08	-2.11916e-10	-1.17465	1.08048e-07	-2.11916e-10	-1.20697
100749187	chr7:100749187:TA:T	6.44879e-09	-2.11916e-10	-0.000311652	1.32455e-07	-2.11916e-10	0.0821013	2.72609e-07	-2.11916e-10	-0.281504
100749367	chr7:100749367:G:A	2.22268e-09	-2.11916e-10	-1.06549	4.10856e-08	-2.11916e-10	-1.08848	1.38188e-07	-2.11916e-10	-0.960932
100749368	chr7:100749368:C:T	1.10639e-09	-1.7631	-2.80088e-10	4.97983e-08	-0.896159	-2.80088e-10	5.62632e-08	-1.8595	-2.80088e-10
100749379	chr7:100749379:A:G	4.24476e-08	1.88407	-2.80088e-10	1.23457e-07	0.0117504	-2.80088e-10	8.19432e-07	0.819067	-2.80088e-10
100749528	chr7:100749528:T:C	9.94018e-10	-1.8702	-2.80088e-10	2.06406e-08	-1.77688	-2.80088e-10	5.63411e-08	-1.85812	-2.80088e-10
100749535	chr7:100749535:G:A	1.08982e-09	-1.77819	-2.80088e-10	2.71316e-08	-1.50344	-2.80088e-10	5.96942e-08	-1.80031	-2.80088e-10
100749657	chr7:100749657:T:A	8.62442e-10	-1.71258	-0.299612	1.16262e-05	4.41452	0.142349	4.33864e-08	-1.64561	-0.473787
100749762	chr7:100749762:T:C	3.62521e-10	-1.81374	-1.06514	6.46638e-09	-1.85535	-1.08218	1.77126e-08	-1.87833	-1.13693
100749826	chr7:100749826:G:A	4.13858e-10	-1.87855	-0.867888	2.52868e-07	1.33089	-0.602167	1.83562e-08	-1.87779	-1.10179
100750320	chr7:100750320:G:A	2.09214e-09	-2.11916e-10	-1.12602	3.91852e-08	-2.11916e-10	-1.13584	1.1923e-07	-2.11916e-10	-1.10849
100750514	chr7:100750514:A:G	1.95204e-09	-2.11916e-10	-1.19533	3.73735e-08	-2.11916e-10	-1.18318	1.05503e-07	-2.11916e-10	-1.2308
100750761	chr7:100750761:T:C	1.96468e-09	-2.11916e-10	-1.18888	3.76656e-08	-2.11916e-10	-1.17539	1.18018e-07	-2.11916e-10	-1.11871
100750793	chr7:100750793:C:T	1.87176e-09	-2.11916e-10	-1.23733	3.56061e-08	-2.11916e-10	-1.23162	1.0351e-07	-2.11916e-10	-1.24988
100751224	chr7:100751224:G:A	2.39995e-09	-2.11916e-10	-0.988757	4.43224e-08	-2.11916e-10	-1.01265	1.48472e-07	-2.11916e-10	-0.889147
100751317	chr7:100751317:T:C	4.31525e-10	-1.65876	-1.04588	1.12162e-05	5.33431	-0.813344	2.7114e-08	-1.50053	-1.08896
100751337	chr7:100751337:G:C	1.89994e-09	-2.11916e-10	-1.22238	3.59858e-08	-2.11916e-10	-1.22102	1.03495e-07	-2.11916e-10	-1.25002
100751571	chr7:100751571:A:C	1.90149e-09	-2.11916e-10	-1.22157	3.82794e-08	-2.11916e-10	-1.15923	1.09871e-07	-2.11916e-10	-1.19024
100752141	chr7:100752141:C:T	2.45856e-09	-2.11916e-10	-0.964631	4.77861e-08	-2.11916e-10	-0.937406	1.26021e-07	-2.11916e-10	-1.0531
100752829	chr7:100752829:C:T	2.14766e-09	-2.11916e-10	-1.09983	4.15243e-08	-2.11916e-10	-1.07786	1.16988e-07	-2.11916e-10	-1.12748
100752995	chr7:100752995:A:G	2.42272e-09	-2.11916e-10	-0.979315	4.70133e-08	-2.11916e-10	-0.95371	1.24962e-07	-2.11916e-10	-1.06154
100753461	chr7:100753461:C:T	5.74333e-09	-2.11916e-10	-0.116165	1.17645e-07	-2.11916e-10	-0.036468	2.47286e-07	-2.11916e-10	-0.378998
100753973	chr7:100753973:C:T	1.51062e-09	-1.45169	-2.80088e-10	1.87343e-08	-1.87378	-2.80088e-10	1.41564e-07	-0.936793	-2.80088e-10
100753980	chr7:100753980:C:T	1.92885e-09	-2.11916e-10	-1.20728	3.62219e-08	-2.11916e-10	-1.21448	1.05499e-07	-2.11916e-10	-1.23084
100754021	chr7:100754021:T:C	3.3488e-09	-2.11916e-10	-0.655604	7.42704e-08	-2.11916e-10	-0.496429	2.29125e-07	-2.11916e-10	-0.455275
100754202	chr7:100754202:T:TA	1.92996e-09	-2.11916e-10	-1.20671	3.62407e-08	-2.11916e-10	-1.21396	1.05539e-07	-2.11916e-10	-1.23046
100754230	chr7:100754230:G:A	3.14553e-09	-2.11916e-10	-0.718223	5.95311e-08	-2.11916e-10	-0.717642	2.01444e-07	-2.11916e-10	-0.584032
100754319	chr7:100754319:C:T	1.93261e-09	-2.11916e-10	-1.20533	3.62859e-08	-2.11916e-10	-1.21271	1.05637e-07	-2.11916e-10	-1.22953
100754534	chr7:100754534:C:T	2.43446e-09	-2.11916e-10	-0.974479	4.43023e-08	-2.11916e-10	-1.0131	1.2668e-07	-2.11916e-10	-1.04788
100754589	chr7:100754589:T:C	4.16365e-10	-1.49274	-1.24766	6.79268e-08	0.660631	-1.24634	4.65168e-08	-1.23763	-0.812105
100754738	chr7:100754738:T:C	3.21854e-10	-1.79274	-1.20513	5.47419e-09	-1.87437	-1.22972	1.75312e-08	-1.8469	-1.17866
100754838	chr7:100754838:C:T	2.09331e-09	-2.11916e-10	-1.12546	4.33218e-08	-2.11916e-10	-1.03548	1.03627e-07	-2.11916e-10	-1.24875
100754847	chr7:100754847:A:G	1.86792e-09	-2.11916e-10	-1.23938	3.54287e-08	-2.11916e-10	-1.23662	1.73036e-07	-2.11916e-10	-0.736045
100754941	chr7:100754941:C:T	2.53949e-09	-0.932241	-2.80088e-10	2.91495e-08	-1.4317	-2.80088e-10	7.09046e-08	-1.62821	-2.80088e-10
100755399	chr7:100755399:G:A	2.66031e-09	-0.885762	-2.80088e-10	1.56389e-07	0.248203	-2.80088e-10	8.73027e-08	-1.42016	-2.80088e-10
100755502	chr7:100755502:A:G	3.94214e-10	-1.7246	-1.07047	6.64885e-06	4.86183	-0.863771	2.73022e-08	-1.55083	-1.03175
100755573	chr7:100755573:ATCTTT:A	2.3748e-09	-2.11916e-10	-0.999291	4.60349e-08	-2.11916e-10	-0.97474	1.22956e-07	-2.11916e-10	-1.07772
100755911	chr7:100755911:G:A	1.95111e-09	-2.11916e-10	-1.19581	3.66051e-08	-2.11916e-10	-1.20395	1.06337e-07	-2.11916e-10	-1.22293
100756033	chr7:100756033:G:C	2.14895e-09	-2.11916e-10	-1.09923	4.00842e-08	-2.11916e-10	-1.11316	1.22317e-07	-2.11916e-10	-1.08293
100756136	chr7:100756136:A:G	2.13414e-09	-2.11916e-10	-1.10614	4.08065e-08	-2.11916e-10	-1.0953	1.12624e-07	-2.11916e-10	-1.16549
100756153	chr7:100756153:A:G	1.06387e-09	-1.80229	-2.80088e-10	1.90601e-08	-1.85654	-2.80088e-10	5.55772e-08	-1.87177	-2.80088e-10
100756656	chr7:100756656:A:C	2.36254e-09	-2.11916e-10	-1.00447	4.57835e-08	-2.11916e-10	-0.980217	1.22468e-07	-2.11916e-10	-1.08169
100756779	chr7:100756779:T:C	2.12135e-09	-2.11916e-10	-1.11215	3.95944e-08	-2.11916e-10	-1.12545	1.20663e-07	-2.11916e-10	-1.09655
100756899	chr7:100756899:C:G	4.08348e-10	-1.65204	-1.1078	1.03888e-05	5.3514	-0.907054	2.55904e-08	-1.49796	-1.14937
100757281	chr7:100757281:A:G	2.10313e-09	-2.11916e-10	-1.12078	4.02296e-08	-2.11916e-10	-1.10954	1.11404e-07	-2.11916e-10	-1.17638
100757624	chr7:100757624:G:A	5.19134e-10	-1.70945	-0.810343	1.50637e-05	5.25374	-0.437832	2.44778e-08	-1.63232	-1.05946
100757625	chr7:100757625:G:A	2.09255e-09	-2.11916e-10	-1.12582	3.91927e-08	-2.11916e-10	-1.13565	1.19246e-07	-2.11916e-10	-1.10836
100757766	chr7:100757766:A:C	1.87224e-09	-2.11916e-10	-1.23707	3.55566e-08	-2.11916e-10	-1.23301	1.03496e-07	-2.11916e-10	-1.25001
100758370	chr7:100758370:T:C	2.02364e-09	-2.11916e-10	-1.15931	3.86269e-08	-2.11916e-10	-1.15019	1.08365e-07	-2.11916e-10	-1.20404
100758456	chr7:100758456:G:A	2.40431e-09	-2.11916e-10	-0.986941	4.66414e-08	-2.11916e-10	-0.961652	1.24282e-07	-2.11916e-10	-1.06699
100758485	chr7:100758485:G:A	3.39276e-10	-1.69626	-1.24889	5.38877e-09	-1.86985	-1.24998	1.8173e-08	-1.74384	-1.24576
100758580	chr7:100758580:T:C	1.92979e-09	-2.11916e-10	-1.20679	3.62379e-08	-2.11916e-10	-1.21403	1.05533e-07	-2.11916e-10	-1.23052
100758682	chr7:100758682:G:A	1.85963e-09	-2.11916e-10	-1.24383	3.53306e-08	-2.11916e-10	-1.23939	1.03494e-07	-2.11916e-10	-1.25003
100758989	chr7:100758989:C:T	1.85239e-09	-2.11916e-10	-1.24773	3.51244e-08	-2.11916e-10	-1.24524	1.03643e-07	-2.11916e-10	-1.24859
100759298	chr7:100759298:C:T	3.25287e-10	-1.8789	-1.10835	8.41341e-09	-1.59014	-1.08417	2.56093e-08	-1.85739	-0.789197
100759625	chr7:100759625:G:A	2.26256e-09	-2.11916e-10	-1.04771	4.37551e-08	-2.11916e-10	-1.02553	1.18138e-07	-2.11916e-10	-1.11769
100759852	chr7:100759852:C:A	2.14027e-09	-2.11916e-10	-1.10327	4.12883e-08	-2.11916e-10	-1.08356	1.13182e-07	-2.11916e-10	-1.16055
100759879	chr7:100759879:G:A	7.20249e-09	0.110222	-2.80088e-10	2.32179e-08	-1.65922	-2.80088e-10	1.63299e-07	-0.793962	-2.80088e-10
100760143	chr7:100760143:G:A	2.18845e-09	-2.11916e-10	-1.08101	4.2267e-08	-2.11916e-10	-1.06013	1.15198e-07	-2.11916e-10	-1.14289
100760379	chr7:100760379:C:T	1.92945e-09	-2.11916e-10	-1.20697	3.62322e-08	-2.11916e-10	-1.21419	1.05521e-07	-2.11916e-10	-1.23063
100760636	chr7:100760636:C:T	4.62402e-10	-1.38794	-1.24758	7.25834e-09	-1.57454	-1.24745	2.26062e-08	-1.5216	-1.24972
100761185	chr7:100761185:C:A	3.92162e-10	-1.79297	-1.00731	6.33852e-09	-1.87716	-1.08033	1.93469e-08	-1.8361	-1.09091
100761366	chr7:100761366:G:A	4.23117e-09	-2.11916e-10	-0.421726	8.67375e-08	-2.11916e-10	-0.341254	2.14731e-07	-2.11916e-10	-0.520157
100761494	chr7:100761494:C:T	4.22223e-10	-1.87878	-0.847651	9.49228e-09	-1.62735	-0.926313	6.30895e-08	-1.7521	0.00710499
100761831	chr7:100761831:C:T	3.00461e-10	-1.87886	-1.18778	6.31704e-08	0.496855	-1.15516	1.7731e-08	-1.87725	-1.13698
100762174	chr7:100762174:G:T	4.86444e-10	-1.65095	-0.933891	6.58679e-06	4.79181	-0.803127	3.65625e-08	-1.45946	-0.83106
100762211	chr7:100762211:CT:C	2.4218e-09	-2.11916e-10	-0.979694	4.669e-08	-2.11916e-10	-0.96061	1.26498e-07	-2.11916e-10	-1.04932
100762236	chr7:100762236:T:G	3.54274e-09	-2.11916e-10	-0.599303	6.19678e-08	-2.11916e-10	-0.677526	2.21007e-07	-2.11916e-10	-0.491349
100762752	chr7:100762752:T:C	1.13714e-09	-1.73569	-2.80088e-10	4.89447e-08	-0.913449	-2.80088e-10	5.91671e-08	-1.80918	-2.80088e-10
100762897	chr7:100762897:T:G	1.9442e-09	-2.11916e-10	-1.19936	3.66989e-08	-2.11916e-10	-1.20139	1.10457e-07	-2.11916e-10	-1.18492
100763078	chr7:100763078:T:A	1.87228e-09	-2.11916e-10	-1.23705	3.5188e-08	-2.11916e-10	-1.24343	1.07898e-07	-2.11916e-10	-1.20836
100763368	chr7:100763368:T:C	1.23306e-09	-1.6547	-2.80088e-10	2.06808e-08	-1.77493	-2.80088e-10	6.69443e-08	-1.68568	-2.80088e-10
100763649	chr7:100763649:C:T	2.83222e-10	-1.87865	-1.24708	6.20551e-09	-1.72976	-1.24894	1.67494e-08	-1.87865	-1.19254
100763947	chr7:100763947:G:T	1.90179e-09	-2.11916e-10	-1.22141	3.63033e-08	-2.11916e-10	-1.21223	1.03892e-07	-2.11916e-10	-1.24619
100764624	chr7:100764624:G:C	2.153e-09	-2.11916e-10	-1.09734	4.03739e-08	-2.11916e-10	-1.10596	1.25946e-07	-2.11916e-10	-1.05369
100764788	chr7:100764788:A:G	3.32357e-10	-1.78907	-1.17668	4.81188e-06	4.70897	-1.03426	2.14305e-08	-1.63684	-1.18789
100765157	chr7:100765157:C:T	2.40391e-09	-2.11916e-10	-0.98711	4.28147e-08	-2.11916e-10	-1.04726	1.38396e-07	-2.11916e-10	-0.959424
100765735	chr7:100765735:G:A	3.40007e-10	-1.7284	-1.2146	7.63848e-06	5.23981	-1.103	2.23059e-08	-1.5522	-1.23249
100765818	chr7:100765818:C:T	3.39004e-10	-1.74411	-1.20184	7.01161e-06	5.12913	-1.07795	2.20148e-08	-1.57429	-1.22354
100765932	chr7:100765932:C:T	2.09856e-09	-2.11916e-10	-1.12296	4.02472e-08	-2.11916e-10	-1.1091	1.11685e-07	-2.11916e-10	-1.17386
100766090	chr7:100766090:G:A	3.17097e-10	-1.76538	-1.24737	3.24689e-08	-0.0743081	-1.24955	2.37849e-08	-1.76783	-0.952658
100766198	chr7:100766198:G:T	3.52692e-10	-1.70821	-1.19816	8.99038e-06	5.37087	-1.0711	2.32752e-08	-1.52193	-1.22023
100766218	chr7:100766218:C:A	1.84884e-09	-2.11916e-10	-1.24964	3.5025e-08	-2.11916e-10	-1.24808	1.07796e-07	-2.11916e-10	-1.20931
100766273	chr7:100766273:C:T	1.31117e-09	-1.59328	-2.80088e-10	2.14614e-08	-1.73788	-2.80088e-10	7.01224e-08	-1.6393	-2.80088e-10
100766751	chr7:100766751:C:T	1.8491e-09	-2.11916e-10	-1.24951	3.50144e-08	-2.11916e-10	-1.24838	1.07897e-07	-2.11916e-10	-1.20837
100767635	chr7:100767635:C:T	2.554e-09	-2.11916e-10	-0.926543	4.68309e-08	-2.11916e-10	-0.957596	1.3142e-07	-2.11916e-10	-1.01115
100767639	chr7:100767639:TA:T	2.13734e-09	-1.10464	-2.80088e-10	3.40529e-06	3.32894	-2.80088e-10	2.13224e-07	-0.527201	-2.80088e-10
100767812	chr7:100767812:G:A	2.12775e-09	-1.10914	-2.80088e-10	3.35901e-06	3.31526	-2.80088e-10	2.11695e-07	-0.534395	-2.80088e-10
100767944	chr7:100767944:C:T	3.08877e-10	-1.85519	-1.18383	7.99239e-08	0.634639	-1.0577	1.62178e-08	-1.85349	-1.24995
100768580	chr7:100768580:C:G	7.62051e-10	-1.7001	-0.435849	8.9951e-06	4.48671	-0.186419	7.67705e-08	-1.46774	-0.080979
100768661	chr7:100768661:T:C	8.72139e-10	-1.68503	-0.31598	1.12212e-05	4.57803	-0.0566174	9.53041e-08	-1.43107	0.0985966
100768726	chr7:100768726:G:A	1.9088e-09	-2.11916e-10	-1.21773	3.59855e-08	-2.11916e-10	-1.22102	1.09131e-07	-2.11916e-10	-1.19699
100768832	chr7:100768832:C:T	1.86673e-09	-2.11916e-10	-1.24002	3.53926e-08	-2.11916e-10	-1.23764	1.07215e-07	-2.11916e-10	-1.21471
100769294	chr7:100769294:G:A	3.88024e-10	-1.87856	-0.932337	1.56386e-08	-0.988421	-1.06598	5.0421e-08	-1.54322	-0.425912
100769316	chr7:100769316:A:T	1.86913e-09	-2.11916e-10	-1.23873	3.54427e-08	-2.11916e-10	-1.23622	1.07486e-07	-2.11916e-10	-1.21218
100769950	chr7:100769950:T:C	2.16383e-09	-2.11916e-10	-1.09233	4.33273e-08	-2.11916e-10	-1.03536	1.06247e-07	-2.11916e-10	-1.22377
100770718	chr7:100770718:G:A	3.5443e-09	-2.11916e-10	-0.598865	7.14191e-08	-2.11916e-10	-0.535574	1.57769e-07	-2.11916e-10	-0.828409
100771048	chr7:100771048:C:G	2.99889e-10	-1.81853	-1.25002	1.13649e-07	1.17048	-1.24151	1.78977e-08	-1.77938	-1.22549
100771084	chr7:100771084:A:G	3.01776e-10	-1.81336	-1.24892	1.17693e-07	1.21013	-1.2462	1.81997e-08	-1.77145	-1.21669
100771422	chr7:100771422:G:A	1.93843e-09	-2.11916e-10	-1.20233	3.76252e-08	-2.11916e-10	-1.17647	1.08214e-07	-2.11916e-10	-1.20544
100771462	chr7:100771462:T:C	3.11628e-10	-1.79692	-1.23323	1.3731e-07	1.31741	-1.19931	1.79806e-08	-1.75061	-1.24964
100771573	chr7:100771573:A:G	2.36494e-09	-2.11916e-10	-1.00345	4.22489e-08	-2.11916e-10	-1.06056	1.35762e-07	-2.11916e-10	-0.978642
100772260	chr7:100772260:C:T	2.48831e-09	-1.74182	0.789217	4.1991e-08	-1.81925	0.752563	2.4774e-07	-1.86621	1.48905
100772640	chr7:100772640:A:T	7.96913e-10	-0.861167	-1.23005	6.31006e-07	2.86867	-1.22549	7.17114e-08	-0.576708	-1.04019
100772682	chr7:100772682:G:A	2.07542e-09	-2.11916e-10	-1.13404	3.67037e-08	-2.11916e-10	-1.20126	1.10885e-07	-2.11916e-10	-1.18105
100772818	chr7:100772818:A:C	2.85968e-10	-1.86733	-1.24875	8.36377e-09	-1.43669	-1.24354	1.63062e-08	-1.84853	-1.24947
100772873	chr7:100772873:TG:T	1.84831e-09	-2.11916e-10	-1.24993	3.52448e-08	-2.11916e-10	-1.24182	1.04256e-07	-2.11916e-10	-1.24269
100773177	chr7:100773177:T:C	4.55897e-10	-1.40177	-1.24792	9.6608e-08	1.01557	-1.24905	2.34247e-08	-1.55722	-1.17854
100773262	chr7:100773262:C:T	1.89824e-09	-1.22328	-2.80088e-10	7.67824e-08	-0.463165	-2.80088e-10	8.10678e-08	-1.49426	-2.80088e-10
100773349	chr7:100773349:C:T	1.69289e-09	-1.33777	-2.80088e-10	7.24626e-08	-0.52107	-2.80088e-10	1.54184e-07	-0.851396	-2.80088e-10
100773491	chr7:100773491:C:T	3.08724e-10	-1.78948	-1.25003	5.87684e-09	-1.78491	-1.24821	1.64191e-08	-1.87086	-1.22023
100773794	chr7:100773794:G:A	4.75627e-09	-0.292591	-0.0121496	3.34525e-08	-1.23961	-0.0544071	3.01312e-07	-0.588791	0.407394
100773961	chr7:100773961:A:G	2.11344e-09	-2.11916e-10	-1.11589	3.99813e-08	-2.11916e-10	-1.11573	1.19775e-07	-2.11916e-10	-1.10393
100774064	chr7:100774064:AG:A	3.02217e-09	-2.11916e-10	-0.75823	6.61931e-08	-2.11916e-10	-0.611564	1.21699e-07	-2.11916e-10	-1.088
100774086	chr7:100774086:A:T	3.03372e-10	-1.86189	-1.19511	7.23523e-09	-1.64391	-1.18127	1.77741e-08	-1.80297	-1.20883
100774163	chr7:100774163:T:C	3.43199e-10	-1.73369	-1.19996	8.56443e-09	-1.42941	-1.22711	1.99579e-08	-1.83788	-1.05804
100774703	chr7:100774703:G:A	2.47099e-09	-0.959586	-2.80088e-10	1.95417e-08	-1.83159	-2.80088e-10	9.42728e-08	-1.34335	-2.80088e-10
100774999	chr7:100774999:C:T	3.07371e-09	-2.11916e-10	-0.741321	6.74802e-08	-2.11916e-10	-0.592306	1.22882e-07	-2.11916e-10	-1.07832
100775204	chr7:100775204:C:T	2.90603e-09	-2.11916e-10	-0.797417	5.07911e-08	-2.11916e-10	-0.87642	1.68258e-07	-2.11916e-10	-0.764045
100775455	chr7:100775455:C:G	3.43012e-10	-1.73358	-1.20062	8.56243e-09	-1.4292	-1.22755	1.993e-08	-1.83802	-1.0593
100775627	chr7:100775627:C:T	2.00957e-09	-1.16629	-2.80088e-10	1.21508e-07	-0.0041586	-2.80088e-10	1.42394e-07	-0.930946	-2.80088e-10
100775654	chr7:100775654:T:C	1.76746e-08	-2.11916e-10	1.00792	3.09742e-07	-2.11916e-10	0.931598	2.04145e-06	-2.11916e-10	1.73187
100775745	chr7:100775745:G:C	3.344e-10	-1.74539	-1.21423	8.31569e-09	-1.44962	-1.23637	1.92725e-08	-1.84407	-1.08679
100775914	chr7:100775914:C:T	3.46099e-09	-2.11916e-10	-0.622651	7.71774e-08	-2.11916e-10	-0.458034	1.31816e-07	-2.11916e-10	-1.00813
100775973	chr7:100775973:C:T	3.81566e-09	-2.11916e-10	-0.525091	8.59579e-08	-2.11916e-10	-0.350283	1.40177e-07	-2.11916e-10	-0.946637
100775995	chr7:100775995:A:G	3.74563e-09	-2.11916e-10	-0.543616	8.42167e-08	-2.11916e-10	-0.370748	1.38396e-07	-2.11916e-10	-0.959422
100776210	chr7:100776210:C:T	1.4765e-09	-1.47453	-2.80088e-10	7.37423e-08	-0.503564	-2.80088e-10	5.84492e-08	-1.82139	-2.80088e-10
100776465	chr7:100776465:A:G	3.74315e-10	-1.72549	-1.12138	6.71394e-09	-1.80439	-1.09557	1.76763e-08	-1.77158	-1.24574
100776599	chr7:100776599:CTTTT:C	2.18768e-09	-2.11916e-10	-1.08136	3.74842e-08	-2.11916e-10	-1.18022	1.16776e-07	-2.11916e-10	-1.12929
100776889	chr7:100776889:C:T	2.62586e-09	-2.11916e-10	-0.898796	5.13117e-08	-2.11916e-10	-0.866221	1.31289e-07	-2.11916e-10	-1.01214
100776959	chr7:100776959:T:C	1.39691e-09	-1.86764	0.337698	3.5618e-08	-1.45586	0.224573	1.31238e-07	-1.87034	0.857812
100777011	chr7:100777011:C:T	3.33746e-10	-1.81416	-1.14742	7.7115e-09	-1.57396	-1.18747	2.10623e-08	-1.87319	-0.968867
100777021	chr7:100777021:C:T	3.79167e-10	-1.76283	-1.07116	9.49973e-09	-1.42859	-1.12429	2.47812e-08	-1.83837	-0.841088
100777046	chr7:100777046:C:T	3.76749e-10	-1.75549	-1.08489	9.07659e-09	-1.46096	-1.13748	2.37756e-08	-1.84933	-0.871554
100777459	chr7:100777459:A:G	1.98451e-09	-2.11916e-10	-1.17883	3.77193e-08	-2.11916e-10	-1.17397	1.0596e-07	-2.11916e-10	-1.22649
100777512	chr7:100777512:G:A	3.10873e-10	-1.87872	-1.15386	6.69421e-09	-1.7406	-1.16229	1.7578e-08	-1.81627	-1.20663
100777617	chr7:100777617:C:T	1.03094e-09	-1.83373	-2.80088e-10	1.87451e-08	-1.87321	-2.80088e-10	6.16115e-08	-1.7687	-2.80088e-10
100777831	chr7:100777831:A:G	2.98653e-09	-2.11916e-10	-0.770094	5.49424e-08	-2.11916e-10	-0.797854	1.85608e-07	-2.11916e-10	-0.665905
100778184	chr7:100778184:G:A	3.94451e-10	-1.73007	-1.0644	9.6331e-09	-1.41887	-1.12006	2.48435e-08	-1.83732	-0.839629
100778518	chr7:100778518:C:T	1.87096e-09	-2.11916e-10	-1.23775	3.55669e-08	-2.11916e-10	-1.23272	1.03514e-07	-2.11916e-10	-1.24984
100778792	chr7:100778792:C:T	2.21433e-09	-2.11916e-10	-1.06925	4.18479e-08	-2.11916e-10	-1.0701	1.26534e-07	-2.11916e-10	-1.04903
100778927	chr7:100778927:A:G	2.89341e-10	-1.86408	-1.24028	8.43123e-09	-1.42522	-1.24698	1.66058e-08	-1.84091	-1.23888
100778963	chr7:100778963:G:A	1.21276e-09	-1.67131	-2.80088e-10	2.06212e-08	-1.77782	-2.80088e-10	6.56564e-08	-1.70511	-2.80088e-10
100779057	chr7:100779057:G:T	1.99653e-09	-2.11916e-10	-1.17279	3.77197e-08	-2.11916e-10	-1.17396	1.1349e-07	-2.11916e-10	-1.15783
100779233	chr7:100779233:G:A	3.63751e-09	-0.572906	-2.80088e-10	2.5514e-08	-1.56491	-2.80088e-10	1.35057e-07	-0.98385	-2.80088e-10
100779460	chr7:100779460:T:C	1.02981e-09	-1.3229	-0.51193	1.9217e-07	0.929882	-0.475641	4.74009e-08	-1.39697	-0.633931
100779516	chr7:100779516:A:AGGGC	1.11011e-09	-1.75975	-2.80088e-10	1.94538e-08	-1.8361	-2.80088e-10	6.06327e-08	-1.78471	-2.80088e-10
100779742	chr7:100779742:G:A	2.53319e-09	-2.11916e-10	-0.934725	4.7869e-08	-2.11916e-10	-0.935672	1.45878e-07	-2.11916e-10	-0.906771
100780221	chr7:100780221:T:A	1.90288e-09	-2.11916e-10	-1.22084	3.49731e-08	-2.11916e-10	-1.24956	1.05064e-07	-2.11916e-10	-1.23498
100780599	chr7:100780599:G:A	5.04569e-10	-1.62351	-0.924751	8.77215e-09	-1.72277	-0.909786	1.95295e-08	-1.676	-1.24162
100780652	chr7:100780652:C:CTCTA	5.11051e-10	-1.42967	-1.10582	2.32159e-08	-0.507194	-1.15211	3.21771e-08	-1.54659	-0.871696
100780945	chr7:100780945:AC:A	1.84847e-09	-2.11916e-10	-1.24985	3.503e-08	-2.11916e-10	-1.24794	1.0351e-07	-2.11916e-10	-1.24987
100780994	chr7:100780994:C:T	9.85498e-10	-1.87881	-2.80088e-10	2.15786e-08	-1.73244	-2.80088e-10	5.80943e-08	-1.82748	-2.80088e-10
100781012	chr7:100781012:C:T	3.51715e-10	-1.72752	-1.18162	6.5306e-09	-1.77452	-1.15313	1.89648e-08	-1.82269	-1.12427
100782134	chr7:100782134:T:C	1.85443e-09	-2.11916e-10	-1.24663	3.49579e-08	-2.11916e-10	-1.25	1.03612e-07	-2.11916e-10	-1.2489
100782356	chr7:100782356:CAG:C	2.04306e-09	-2.11916e-10	-1.14975	3.59449e-08	-2.11916e-10	-1.22215	1.11206e-07	-2.11916e-10	-1.17816
100782459	chr7:100782459:G:A	4.953e-10	-1.63171	-0.935087	8.84108e-09	-1.74584	-0.878888	1.94397e-08	-1.67848	-1.24375
100782554	chr7:100782554:C:T	2.57857e-09	-0.916971	-2.80088e-10	3.60766e-08	-1.2185	-2.80088e-10	8.26771e-08	-1.4746	-2.80088e-10
100782689	chr7:100782689:GTGTGT:TTGTGT	4.23476e-10	-1.5233	-1.20017	6.77452e-08	0.642612	-1.231	2.48054e-08	-1.66967	-1.00881
100782956	chr7:100782956:G:A	1.41612e-09	-1.83603	0.319748	2.70232e-08	-1.86457	0.357124	6.03993e-08	-1.87513	0.0865617
100783139	chr7:100783139:G:A	5.43604e-10	-1.31759	-1.15615	1.13801e-07	1.12674	-1.19643	3.01225e-08	-1.51011	-0.974158
100784427	chr7:100784427:C:T	3.00079e-10	-1.87432	-1.19359	6.74656e-09	-1.69048	-1.20463	1.78492e-08	-1.81345	-1.19413
100785146	chr7:100785146:C:T	2.79032e-09	-2.11916e-10	-0.838049	6.02946e-08	-2.11916e-10	-0.704898	1.15948e-07	-2.11916e-10	-1.13641
100785483	chr7:100785483:G:A	1.20134e-09	-1.68077	-2.80088e-10	1.86912e-08	-1.87609	-2.80088e-10	9.86099e-08	-1.29837	-2.80088e-10
100785677	chr7:100785677:G:C	3.18028e-08	-2.11916e-10	1.59535	5.69786e-07	-2.11916e-10	1.54112	4.02036e-06	-2.11916e-10	2.40958
100785933	chr7:100785933:A:G	2.93614e-09	-2.11916e-10	-0.78711	6.38875e-08	-2.11916e-10	-0.647016	1.1922e-07	-2.11916e-10	-1.10858
100785948	chr7:100785948:C:T	9.85417e-10	-1.8789	-2.80088e-10	2.14656e-08	-1.73769	-2.80088e-10	5.78947e-08	-1.83092	-2.80088e-10
100785983	chr7:100785983:T:A	5.02897e-10	-1.6426	-0.908972	9.03352e-09	-1.75265	-0.850544	1.93241e-08	-1.68857	-1.23962
100786128	chr7:100786128:T:C	1.1605e-09	-1.71536	-2.80088e-10	1.99614e-08	-1.81034	-2.80088e-10	6.24746e-08	-1.75478	-2.80088e-10
100786230	chr7:100786230:C:T	6.81803e-10	-1.85677	-0.39045	1.30369e-08	-1.87546	-0.360898	3.19552e-08	-1.8788	-0.546412
100786529	chr7:100786529:C:T	2.75017e-09	-2.11916e-10	-0.852542	5.51709e-08	-2.11916e-10	-0.793705	1.44693e-07	-2.11916e-10	-0.914932
100786923	chr7:100786923:G:A	2.66979e-09	-2.11916e-10	-0.882204	5.34127e-08	-2.11916e-10	-0.826092	1.40781e-07	-2.11916e-10	-0.942337
100786930	chr7:100786930:C:T	4.79727e-10	-1.67719	-0.921552	8.68354e-09	-1.77871	-0.863997	1.86793e-08	-1.72036	-1.24176
100787219	chr7:100787219:A:G	2.90153e-09	-2.11916e-10	-0.798968	6.30551e-08	-2.11916e-10	-0.660132	1.19154e-07	-2.11916e-10	-1.10912
100787319	chr7:100787319:C:T	2.93371e-09	-2.11916e-10	-0.787939	6.3866e-08	-2.11916e-10	-0.647354	1.19879e-07	-2.11916e-10	-1.10306
100787528	chr7:100787528:C:T	2.82061e-09	-2.11916e-10	-0.82725	6.10526e-08	-2.11916e-10	-0.692404	1.17321e-07	-2.11916e-10	-1.12463
100787750	chr7:100787750:C:T	9.9498e-10	-1.86924	-2.80088e-10	2.10969e-08	-1.75501	-2.80088e-10	6.06155e-08	-1.78499	-2.80088e-10
100787910	chr7:100787910:A:C	2.64728e-09	-2.11916e-10	-0.890671	5.6606e-08	-2.11916e-10	-0.768025	1.13485e-07	-2.11916e-10	-1.15788
100788092	chr7:100788092:G:A	1.12113e-09	-1.74987	-2.80088e-10	1.95481e-08	-1.83126	-2.80088e-10	6.06522e-08	-1.78439	-2.80088e-10
100788368	chr7:100788368:T:C	2.81595e-09	-2.11916e-10	-0.828906	5.52333e-08	-2.11916e-10	-0.792575	1.38976e-07	-2.11916e-10	-0.955245
100788379	chr7:100788379:A:C	4.2631e-09	-1.87872	1.46451	9.19859e-08	-1.60859	1.32609	4.29175e-07	-1.87848	2.0508
100789088	chr7:100789088:T:C	7.02689e-10	-1.52103	-0.696016	1.23037e-08	-1.63113	-0.663111	3.50952e-08	-1.50252	-0.828962
100789190	chr7:100789190:G:C	2.87386e-09	-2.11916e-10	-0.80855	6.25286e-08	-2.11916e-10	-0.668516	1.16791e-07	-2.11916e-10	-1.12915
100789278	chr7:100789278:T:C	2.95721e-10	-1.86583	-1.21671	8.34785e-09	-1.4521	-1.23003	1.67252e-08	-1.83789	-1.23474
100789461	chr7:100789461:C:T	2.83793e-09	-2.11916e-10	-0.821131	6.16196e-08	-2.11916e-10	-0.683161	1.16027e-07	-2.11916e-10	-1.13573
100789765	chr7:100789765:C:T	2.77929e-09	-2.11916e-10	-0.842009	6.01485e-08	-2.11916e-10	-0.707324	1.14754e-07	-2.11916e-10	-1.14675
100790290	chr7:100790290:C:T	3.90758e-08	-2.11916e-10	1.8013	6.88479e-07	-2.11916e-10	1.73034	4.93899e-06	-2.11916e-10	2.61537
100790334	chr7:100790334:A:C	2.06616e-09	-2.11916e-10	-1.13851	3.85713e-08	-2.11916e-10	-1.15163	1.25506e-07	-2.11916e-10	-1.05719
100790419	chr7:100790419:A:G	5.98091e-10	-1.84735	-0.530873	1.12169e-08	-1.87458	-0.512134	3.22729e-08	-1.87799	-0.537324
100790650	chr7:100790650:A:T	1.98859e-09	-2.11916e-10	-1.17678	3.54988e-08	-2.11916e-10	-1.23464	1.08664e-07	-2.11916e-10	-1.20129
100791006	chr7:100791006:C:A	1.00588e-09	-1.85834	-2.80088e-10	2.00693e-08	-1.80495	-2.80088e-10	5.56698e-08	-1.87011	-2.80088e-10
100791748	chr7:100791748:G:T	1.92868e-09	-2.11916e-10	-1.20737	3.62036e-08	-2.11916e-10	-1.21498	1.11682e-07	-2.11916e-10	-1.17389
100791968	chr7:100791968:C:T	2.86321e-10	-1.87677	-1.23808	1.28946e-08	-1.01571	-1.23162	1.86926e-08	-1.7281	-1.23332
100792055	chr7:100792055:C:T	1.39229e-09	-1.53326	-2.80088e-10	1.87462e-08	-1.87315	-2.80088e-10	5.84702e-08	-1.82103	-2.80088e-10
100792306	chr7:100792306:G:T	3.95795e-10	-1.74093	-1.05013	1.02262e-06	3.04199	-0.916006	1.8935e-08	-1.70534	-1.24319
100792527	chr7:100792527:G:A	4.41309e-09	-0.379631	-2.80088e-10	3.48646e-07	1.04992	-2.80088e-10	4.79701e-07	0.283618	-2.80088e-10
100792617	chr7:100792617:A:G	6.22402e-09	-2.11916e-10	-0.0357883	1.1196e-07	-2.11916e-10	-0.0860019	3.02242e-07	-2.11916e-10	-0.178316
100792935	chr7:100792935:C:T	3.63744e-10	-1.80107	-1.07444	6.54884e-09	-1.85835	-1.06651	1.67751e-08	-1.8237	-1.24595
100793127	chr7:100793127:C:A	7.04983e-09	-2.11916e-10	0.0887987	1.43776e-07	-2.11916e-10	0.164115	3.04122e-07	-2.11916e-10	-0.172116
100793511	chr7:100793511:C:T	2.30604e-09	-2.11916e-10	-1.02867	4.29027e-08	-2.11916e-10	-1.04521	1.43914e-07	-2.11916e-10	-0.920326
100793574	chr7:100793574:A:G	2.40552e-09	-2.11916e-10	-0.986441	4.6187e-08	-2.11916e-10	-0.971443	1.20863e-07	-2.11916e-10	-1.09489
100793761	chr7:100793761:C:T	3.22359e-09	-2.11916e-10	-0.69371	6.39178e-08	-2.11916e-10	-0.646543	1.6342e-07	-2.11916e-10	-0.793222
100793786	chr7:100793786:C:T	6.6234e-09	-2.11916e-10	0.0264044	1.21663e-07	-2.11916e-10	-0.00288226	3.14579e-07	-2.11916e-10	-0.138308
100793815	chr7:100793815:C:T	1.96771e-09	-2.11916e-10	-1.18733	3.68861e-08	-2.11916e-10	-1.19631	1.05058e-07	-2.11916e-10	-1.23503
100793932	chr7:100793932:C:T	1.93531e-09	-2.11916e-10	-1.20394	3.64181e-08	-2.11916e-10	-1.20907	1.13831e-07	-2.11916e-10	-1.15483
100793959	chr7:100793959:T:C	2.9989e-10	-1.85429	-1.21426	5.69203e-09	-1.8753	-1.18977	1.69191e-08	-1.87885	-1.18225
100794022	chr7:100794022:T:C	4.45018e-09	-2.11916e-10	-0.371259	7.97568e-08	-2.11916e-10	-0.425159	3.10696e-07	-2.11916e-10	-0.150729
100794299	chr7:100794299:C:T	2.39013e-09	-2.11916e-10	-0.992858	4.17223e-08	-2.11916e-10	-1.07311	1.89649e-07	-2.11916e-10	-0.644367
100794460	chr7:100794460:T:C	3.42396e-09	-2.11916e-10	-0.633407	6.14689e-08	-2.11916e-10	-0.68561	2.20216e-07	-2.11916e-10	-0.494935
100794560	chr7:100794560:T:A	5.14801e-09	-0.225594	-2.80088e-10	1.07745e-05	4.4808	-2.80088e-10	6.45772e-07	0.580903	-2.80088e-10
100794567	chr7:100794567:C:T	1.1413e-09	-1.73204	-2.80088e-10	3.1433e-08	-1.35628	-2.80088e-10	1.54328e-07	-0.850462	-2.80088e-10
100794696	chr7:100794696:A:G	3.64431e-10	-1.80053	-1.07309	8.16787e-09	-1.68759	-1.01634	2.21277e-08	-1.84275	-0.94997
100794944	chr7:100794944:A:G	2.33449e-09	-2.11916e-10	-1.01641	4.08961e-08	-2.11916e-10	-1.09311	1.84891e-07	-2.11916e-10	-0.669779
100794949	chr7:100794949:GAGA:G	1.85013e-09	-2.11916e-10	-1.24895	3.49736e-08	-2.11916e-10	-1.24955	1.05287e-07	-2.11916e-10	-1.23285
100795472	chr7:100795472:AAACAT:A	1.88343e-09	-2.11916e-10	-1.23111	3.57878e-08	-2.11916e-10	-1.22653	1.08635e-07	-2.11916e-10	-1.20155
100795477	chr7:100795477:TAAC:T	6.68008e-09	-2.11916e-10	0.0349244	1.35501e-07	-2.11916e-10	0.104837	2.81919e-07	-2.11916e-10	-0.247924
100795672	chr7:100795672:T:C	6.677e-09	-2.11916e-10	0.0344645	1.33583e-07	-2.11916e-10	0.0905832	2.86037e-07	-2.11916e-10	-0.233422
100795720	chr7:100795720:C:T	2.01784e-09	-2.11916e-10	-1.16218	3.78865e-08	-2.11916e-10	-1.16954	1.2056e-07	-2.11916e-10	-1.0974
100796391	chr7:100796391:T:C	7.74845e-09	-2.11916e-10	0.183288	1.57145e-07	-2.11916e-10	0.25303	3.25925e-07	-2.11916e-10	-0.102878
100796616	chr7:100796616:A:G	3.23604e-10	-1.80319	-1.18925	1.12285e-08	-1.15966	-1.22603	2.05684e-08	-1.78544	-1.08035
100796695	chr7:100796695:C:T	3.24267e-10	-1.81089	-1.17951	1.10419e-08	-1.18278	-1.21966	2.07336e-08	-1.7938	-1.06399
100797121	chr7:100797121:T:C	1.3788e-09	-1.54299	-2.80088e-10	4.26639e-08	-1.05079	-2.80088e-10	9.59369e-08	-1.32585	-2.80088e-10
100797132	chr7:100797132:T:C	2.37674e-08	-2.11916e-10	1.30411	4.9141e-07	-2.11916e-10	1.39314	8.85847e-07	-2.11916e-10	0.897
100797381	chr7:100797381:G:C	3.56889e-10	-1.77456	-1.11998	7.86608e-09	-1.66648	-1.0751	2.15746e-08	-1.82236	-0.995666
100797781	chr7:100797781:T:C	3.09428e-09	-2.11916e-10	-0.73465	5.58066e-08	-2.11916e-10	-0.782248	1.96964e-07	-2.11916e-10	-0.606521
100798488	chr7:100798488:G:A	9.93957e-09	-2.11916e-10	0.432318	2.02657e-07	-2.11916e-10	0.507375	4.08078e-07	-2.11916e-10	0.121913
100799041	chr7:100799041:T:C	1.85365e-09	-2.11916e-10	-1.24705	3.51493e-08	-2.11916e-10	-1.24454	1.0547e-07	-2.11916e-10	-1.23112
100799808	chr7:100799808:C:T	1.89063e-09	-2.11916e-10	-1.2273	3.59195e-08	-2.11916e-10	-1.22286	1.05042e-07	-2.11916e-10	-1.23518
100799818	chr7:100799818:A:G	3.54032e-10	-1.79619	-1.10639	1.21802e-08	-1.13681	-1.16752	2.35875e-08	-1.78021	-0.948615
100800207	chr7:100800207:TAAG:T	1.85101e-09	-2.11916e-10	-1.24847	3.50784e-08	-2.11916e-10	-1.24655	1.05063e-07	-2.11916e-10	-1.23498
100800449	chr7:100800449:G:A	8.4354e-09	-2.11916e-10	0.268233	1.68556e-07	-2.11916e-10	0.323127	3.46311e-07	-2.11916e-10	-0.0422081
100800503	chr7:100800503:A:G	8.12556e-09	-2.11916e-10	0.23081	1.62346e-07	-2.11916e-10	0.285587	3.34445e-07	-2.11916e-10	-0.0770713
100800895	chr7:100800895:C:T	4.05619e-10	-1.62662	-1.13993	7.53988e-09	-1.64962	-1.13431	1.98814e-08	-1.68257	-1.21719
100801307	chr7:100801307:C:T	5.03347e-10	-1.40866	-1.14202	5.99707e-08	0.39745	-1.10774	1.99054e-08	-1.65269	-1.24587
100801375	chr7:100801375:A:AG	5.26338e-09	-2.11916e-10	-0.203432	9.37778e-08	-2.11916e-10	-0.263212	3.74593e-07	-2.11916e-10	0.0362961
100801405	chr7:100801405:C:A	6.9074e-09	-2.11916e-10	0.068389	1.37128e-07	-2.11916e-10	0.116773	2.89073e-07	-2.11916e-10	-0.222864
100801527	chr7:100801527:G:A	3.35134e-10	-1.73788	-1.21955	7.45109e-09	-1.6054	-1.19038	1.93761e-08	-1.78697	-1.13853
100801614	chr7:100801614:A:C	6.84443e-09	-2.11916e-10	0.0592304	1.42601e-07	-2.11916e-10	0.155908	3.11548e-07	-2.11916e-10	-0.147991
100802180	chr7:100802180:C:T	2.98819e-10	-1.84583	-1.2263	9.88183e-09	-1.32146	-1.19198	1.65745e-08	-1.83165	-1.25003
100802894	chr7:100802894:G:A	8.9055e-09	-2.11916e-10	0.322464	1.77719e-07	-2.11916e-10	0.376064	3.6224e-07	-2.11916e-10	0.0027627
100803032	chr7:100803032:G:C	3.06774e-10	-1.81733	-1.22852	1.10546e-08	-1.20546	-1.19583	1.70588e-08	-1.80293	-1.24995
100803811	chr7:100803811:A:G	4.12944e-10	-1.84639	-0.902255	1.16681e-08	-1.42851	-0.918771	2.57099e-08	-1.87296	-0.76971
100803827	chr7:100803827:G:A	4.39674e-10	-1.43898	-1.24695	5.42202e-09	-1.87205	-1.24162	1.88368e-08	-1.79219	-1.16155
100804028	chr7:100804028:G:A	5.60033e-09	-2.11916e-10	-0.141379	1.1322e-07	-2.11916e-10	-0.0748103	2.48207e-07	-2.11916e-10	-0.375281
100804156	chr7:100804156:C:T	9.95056e-10	-1.86916	-2.80088e-10	2.6446e-08	-1.52903	-2.80088e-10	5.66024e-08	-1.85349	-2.80088e-10
100804240	chr7:100804240:A:G	4.57412e-10	-1.57363	-1.07274	2.97069e-07	2.0025	-1.11268	2.64381e-08	-1.37797	-1.23677
100804256	chr7:100804256:C:T	3.93908e-10	-1.72499	-1.07085	1.63479e-08	-1.06471	-0.945333	3.88178e-08	-0.986064	-1.2446
100804512	chr7:100804512:A:C	1.08179e-09	-1.78558	-2.80088e-10	1.87181e-08	-1.87465	-2.80088e-10	5.63357e-08	-1.85821	-2.80088e-10
100804698	chr7:100804698:G:C	5.07526e-09	-2.11916e-10	-0.239828	1.02748e-07	-2.11916e-10	-0.171862	2.20273e-07	-2.11916e-10	-0.494678
100804920	chr7:100804920:C:T	2.87345e-10	-1.86132	-1.24996	1.31584e-08	-0.980579	-1.2465	2.29877e-08	-1.78802	-0.966563
100805137	chr7:100805137:G:T	2.96119e-09	-2.11916e-10	-0.778615	5.48168e-08	-2.11916e-10	-0.800143	1.59175e-07	-2.11916e-10	-0.819539
100805521	chr7:100805521:G:A	1.91432e-09	-2.11916e-10	-1.21484	3.64471e-08	-2.11916e-10	-1.20828	1.04525e-07	-2.11916e-10	-1.24012
100805535	chr7:100805535:C:T	2.74387e-09	-2.11916e-10	-0.854835	4.94942e-08	-2.11916e-10	-0.902285	1.73051e-07	-2.11916e-10	-0.735957
100805807	chr7:100805807:A:G	3.8487e-10	-1.83916	-0.9799	1.09096e-08	-1.3589	-1.05559	2.52432e-08	-1.80603	-0.854959
100806240	chr7:100806240:T:A	3.1019e-10	-1.79516	-1.23962	5.67167e-09	-1.83843	-1.23023	1.60712e-08	-1.86879	-1.24372
100806242	chr7:100806242:G:A	3.61608e-09	-2.11916e-10	-0.578815	7.09196e-08	-2.11916e-10	-0.542594	1.62308e-07	-2.11916e-10	-0.800046
100806902	chr7:100806902:T:C	3.83076e-10	-1.84815	-0.97558	1.05622e-08	-1.39496	-1.0519	2.50506e-08	-1.819	-0.849643
100807075	chr7:100807075:G:A	4.23962e-09	-2.11916e-10	-0.419731	8.60022e-08	-2.11916e-10	-0.349767	1.92823e-07	-2.11916e-10	-0.62777
100808522	chr7:100808522:A:G	3.11112e-10	-1.79183	-1.23997	6.64796e-09	-1.66126	-1.24857	1.68118e-08	-1.82769	-1.23977
100808669	chr7:100808669:C:T	1.94459e-09	-2.11916e-10	-1.19915	3.64815e-08	-2.11916e-10	-1.20733	1.06567e-07	-2.11916e-10	-1.22077
100809279	chr7:100809279:G:A	1.84834e-09	-2.11916e-10	-1.24992	3.49914e-08	-2.11916e-10	-1.24904	1.04384e-07	-2.11916e-10	-1.24147
100809293	chr7:100809293:G:A	3.37149e-10	-1.70595	-1.24549	6.46276e-09	-1.69825	-1.23983	1.69439e-08	-1.83128	-1.22836
100810077	chr7:100810077:C:G	1.84891e-09	-2.11916e-10	-1.24961	3.49566e-08	-2.11916e-10	-1.25003	1.03882e-07	-2.11916e-10	-1.24629
100810181	chr7:100810181:C:T	4.44867e-10	-1.82696	-0.847226	1.27409e-08	-1.31815	-0.941177	3.00047e-08	-1.78787	-0.700325
100810764	chr7:100810764:T:C	4.12828e-10	-1.50274	-1.24619	5.48988e-09	-1.86086	-1.24037	1.83961e-08	-1.82014	-1.15727
100810785	chr7:100810785:G:A	2.14693e-09	-2.11916e-10	-1.10017	3.76091e-08	-2.11916e-10	-1.17689	1.14402e-07	-2.11916e-10	-1.14983
100811076	chr7:100811076:C:G	3.82561e-10	-1.58474	-1.24034	1.14928e-08	-1.12852	-1.2339	2.61157e-08	-1.40444	-1.22256
100811129	chr7:100811129:C:T	3.05636e-10	-1.81848	-1.23109	6.39819e-09	-1.70378	-1.24434	1.63773e-08	-1.84753	-1.24612
100811237	chr7:100811237:T:C	6.90337e-09	-2.11916e-10	0.0678051	1.22032e-07	-2.11916e-10	0.000140124	5.06229e-07	-2.11916e-10	0.337445
100811268	chr7:100811268:T:C	2.16542e-09	-2.11916e-10	-1.09159	3.9123e-08	-2.11916e-10	-1.13743	1.06202e-07	-2.11916e-10	-1.2242
100811399	chr7:100811399:A:T	4.02913e-10	-1.83776	-0.935484	1.13835e-08	-1.35412	-1.01786	2.66655e-08	-1.80444	-0.801736
100811910	chr7:100811910:G:A	1.88116e-09	-2.11916e-10	-1.23231	3.57139e-08	-2.11916e-10	-1.2286	1.04576e-07	-2.11916e-10	-1.23963
100812129	chr7:100812129:G:A	5.8872e-09	-0.0914236	-2.80088e-10	3.33081e-07	1.00424	-2.80088e-10	2.13373e-07	-0.526504	-2.80088e-10
100812130	chr7:100812130:C:T	5.7364e-09	-0.117372	-2.80088e-10	3.22074e-07	0.970642	-2.80088e-10	2.08019e-07	-0.551916	-2.80088e-10
100812381	chr7:100812381:G:C	1.87424e-09	-2.11916e-10	-1.236	3.53364e-08	-2.11916e-10	-1.23923	1.06007e-07	-2.11916e-10	-1.22604
100812975	chr7:100812975:G:A	5.60186e-10	-1.50079	-0.942902	6.64853e-08	0.275107	-0.882266	2.00922e-08	-1.72642	-1.16279
100813034	chr7:100813034:C:T	2.25471e-09	-2.11916e-10	-1.05118	4.19928e-08	-2.11916e-10	-1.06664	1.35678e-07	-2.11916e-10	-0.979257
100813035	chr7:100813035:A:G	4.67554e-10	-1.40903	-1.21541	5.58836e-08	0.404378	-1.18525	2.69194e-08	-1.46978	-1.12692
100813584	chr7:100813584:G:T	1.36249e-09	-1.55489	-2.80088e-10	1.91024e-08	-1.85432	-2.80088e-10	6.03442e-08	-1.78948	-2.80088e-10
100813656	chr7:100813656:T:C	4.61913e-10	-1.40951	-1.22708	5.49773e-08	0.404593	-1.20181	2.63143e-08	-1.47013	-1.1493
100813665	chr7:100813665:A:G	3.93028e-09	-2.11916e-10	-0.495495	8.26063e-08	-2.11916e-10	-0.390054	2.67304e-07	-2.11916e-10	-0.301159
100813750	chr7:100813750:T:C	5.8078e-09	-2.11916e-10	-0.105003	1.17477e-07	-2.11916e-10	-0.0378999	2.56547e-07	-2.11916e-10	-0.34223
100814752	chr7:100814752:T:C	1.90214e-09	-2.11916e-10	-1.22123	3.53869e-08	-2.11916e-10	-1.2378	1.15317e-07	-2.11916e-10	-1.14186
100815950	chr7:100815950:C:T	2.24459e-09	-2.11916e-10	-1.05568	4.29091e-08	-2.11916e-10	-1.04506	1.37615e-07	-2.11916e-10	-0.965083
100816370	chr7:100816370:G:A	2.18986e-09	-2.11916e-10	-1.08037	3.81292e-08	-2.11916e-10	-1.16316	1.16231e-07	-2.11916e-10	-1.13396
100816525	chr7:100816525:G:A	1.80699e-09	-1.27254	-2.80088e-10	2.05623e-08	-1.78068	-2.80088e-10	7.09804e-08	-1.62714	-2.80088e-10
100816764	chr7:100816764:T:C	2.97589e-10	-1.83061	-1.24564	8.12383e-09	-1.4596	-1.24974	1.94837e-08	-1.85126	-1.06871
100816831	chr7:100816831:C:T	1.36859e-09	-1.55042	-2.80088e-10	2.16921e-08	-1.72719	-2.80088e-10	5.78626e-08	-1.83147	-2.80088e-10
100817165	chr7:100817165:C:T	6.11839e-09	-2.11916e-10	-0.0529065	1.23887e-07	-2.11916e-10	0.0152288	2.68972e-07	-2.11916e-10	-0.294936
100817372	chr7:100817372:T:C	6.87782e-09	-2.11916e-10	0.0640963	1.21331e-07	-2.11916e-10	-0.00562012	3.25229e-07	-2.11916e-10	-0.105016
100817530	chr7:100817530:T:A	1.98486e-09	-1.17865	-2.80088e-10	2.05781e-08	-1.77991	-2.80088e-10	8.67801e-08	-1.42617	-2.80088e-10
100818021	chr7:100818021:C:T	3.82894e-09	-2.11916e-10	-0.521617	7.80608e-08	-2.11916e-10	-0.446652	1.76315e-07	-2.11916e-10	-0.717269
100818430	chr7:100818430:A:G	4.15775e-10	-1.84912	-0.892695	1.13072e-08	-1.39794	-0.980761	2.75885e-08	-1.8197	-0.752449
100818451	chr7:100818451:A:G	2.44133e-09	-2.11916e-10	-0.971662	4.37942e-08	-2.11916e-10	-1.02464	1.38239e-07	-2.11916e-10	-0.960556
100818517	chr7:100818517:T:C	3.61428e-09	-2.11916e-10	-0.579311	7.0428e-08	-2.11916e-10	-0.549549	1.60173e-07	-2.11916e-10	-0.813287
100818734	chr7:100818734:G:C	1.92843e-09	-2.11916e-10	-1.2075	3.68131e-08	-2.11916e-10	-1.19829	1.04915e-07	-2.11916e-10	-1.2364
100818897	chr7:100818897:C:T	4.09809e-10	-1.85382	-0.902452	1.10011e-08	-1.41685	-0.989298	2.7089e-08	-1.8264	-0.764012
100819248	chr7:100819248:G:A	9.90088e-10	-1.87417	-2.80088e-10	3.66593e-08	-1.20247	-2.80088e-10	5.99838e-08	-1.79547	-2.80088e-10
100819389	chr7:100819389:C:A	2.10735e-09	-2.11916e-10	-1.11877	4.06372e-08	-2.11916e-10	-1.09946	1.39547e-07	-2.11916e-10	-0.95114
100820798	chr7:100820798:A:C	2.33501e-09	-2.11916e-10	-1.01619	4.57842e-08	-2.11916e-10	-0.980201	1.17072e-07	-2.11916e-10	-1.12676
100821139	chr7:100821139:C:T	2.83659e-10	-1.87887	-1.24532	1.05544e-08	-1.20464	-1.24296	1.87061e-08	-1.71356	-1.24713
100821202	chr7:100821202:A:G	2.27338e-09	-2.11916e-10	-1.04294	4.30155e-08	-2.11916e-10	-1.04258	1.09181e-07	-2.11916e-10	-1.19653
100821279	chr7:100821279:T:C	3.73377e-10	-1.87411	-0.975261	9.25594e-09	-1.53523	-1.04364	2.42193e-08	-1.86068	-0.841713
100821538	chr7:100821538:G:C	3.70507e-10	-1.83283	-1.02425	1.13454e-08	-1.28921	-1.08611	2.43253e-08	-1.79698	-0.901052
100821606	chr7:100821606:C:T	3.21416e-10	-1.82897	-1.17025	8.86545e-09	-1.4858	-1.13618	1.5837e-08	-1.87877	-1.24842
100821650	chr7:100821650:T:G	1.946e-09	-2.11916e-10	-1.19843	3.7184e-08	-2.11916e-10	-1.18826	1.05394e-07	-2.11916e-10	-1.23184
100821758	chr7:100821758:T:G	3.61144e-10	-1.86698	-1.0157	9.39228e-09	-1.4857	-1.07855	2.332e-08	-1.84834	-0.891895
100822012	chr7:100822012:T:C	3.64902e-10	-1.63735	-1.23499	2.06607e-07	1.77168	-1.245	2.47079e-08	-1.4637	-1.21872
100822533	chr7:100822533:A:G	3.78607e-10	-1.86569	-0.969771	9.89062e-09	-1.47375	-1.0388	2.4722e-08	-1.84748	-0.834372
100822590	chr7:100822590:C:T	3.12737e-09	-2.11916e-10	-0.724012	6.30389e-08	-2.11916e-10	-0.660388	1.43064e-07	-2.11916e-10	-0.926249
100823028	chr7:100823028:A:G	3.68274e-10	-1.86357	-0.999563	9.67426e-09	-1.46997	-1.0647	2.39344e-08	-1.84366	-0.870574
100823397	chr7:100823397:G:A	2.15882e-09	-2.11916e-10	-1.09464	4.02354e-08	-2.11916e-10	-1.10939	1.29254e-07	-2.11916e-10	-1.02777
100823408	chr7:100823408:TGGA:T	2.3917e-09	-2.11916e-10	-0.9922	4.07983e-08	-2.11916e-10	-1.0955	1.2511e-07	-2.11916e-10	-1.06035
100823479	chr7:100823479:G:A	3.81605e-10	-1.84217	-0.985407	1.07329e-08	-1.37837	-1.05245	2.51138e-08	-1.81297	-0.853162
100824159	chr7:100824159:C:T	3.74803e-10	-1.86384	-0.981725	9.80174e-09	-1.47025	-1.05133	2.4427e-08	-1.84365	-0.850212
100824534	chr7:100824534:G:A	3.3701e-10	-1.71598	-1.23587	1.46821e-07	1.42888	-1.24381	2.22267e-08	-1.57958	-1.20867
100825098	chr7:100825098:C:T	1.05436e-09	-1.81127	-2.80088e-10	3.22037e-08	-1.33206	-2.80088e-10	5.51849e-08	-1.87886	-2.80088e-10
100825156	chr7:100825156:G:A	1.94023e-09	-2.11916e-10	-1.2014	3.65362e-08	-2.11916e-10	-1.20584	1.05218e-07	-2.11916e-10	-1.23351
100825355	chr7:100825355:G:A	1.07955e-09	-1.78766	-2.80088e-10	2.81832e-08	-1.46542	-2.80088e-10	1.30375e-07	-1.01913	-2.80088e-10
100825448	chr7:100825448:C:T	1.7043e-09	-1.33105	-2.80088e-10	7.41743e-08	-0.497723	-2.80088e-10	1.51508e-07	-0.868904	-2.80088e-10
100825456	chr7:100825456:C:T	2.95154e-10	-1.83995	-1.24452	9.35249e-09	-1.31858	-1.24992	1.76943e-08	-1.83913	-1.17717
100825666	chr7:100825666:T:G	5.46009e-09	-2.11916e-10	-0.16674	9.70604e-08	-2.11916e-10	-0.228807	3.95566e-07	-2.11916e-10	0.0907734
100825743	chr7:100825743:T:C	5.77738e-10	-1.76017	-0.652669	1.21125e-08	-1.66569	-0.644214	2.8396e-08	-1.87359	-0.669712
100826219	chr7:100826219:C:T	3.7711e-10	-1.70507	-1.13435	7.49828e-09	-1.6914	-1.09806	1.67333e-08	-1.83312	-1.23902
100828632	chr7:100828632:ACT:A	2.9203e-09	-2.11916e-10	-0.792518	5.87641e-08	-2.11916e-10	-0.73061	1.40515e-07	-2.11916e-10	-0.944229
100828908	chr7:100828908:AG:A	2.20727e-09	-2.11916e-10	-1.07245	4.12673e-08	-2.11916e-10	-1.08407	1.48735e-07	-2.11916e-10	-0.887378
100829218	chr7:100829218:C:T	3.24436e-09	-2.11916e-10	-0.687286	6.55537e-08	-2.11916e-10	-0.621271	1.46924e-07	-2.11916e-10	-0.899627
100829641	chr7:100829641:G:A	3.67171e-10	-1.63062	-1.23551	2.15492e-07	1.81365	-1.24487	2.50425e-08	-1.45875	-1.21022
100830249	chr7:100830249:G:A	4.66245e-09	-2.11916e-10	-0.324665	9.81918e-08	-2.11916e-10	-0.217218	2.04669e-07	-2.11916e-10	-0.568151
100830324	chr7:100830324:G:A	1.88448e-09	-2.11916e-10	-1.23055	3.54645e-08	-2.11916e-10	-1.23561	1.10308e-07	-2.11916e-10	-1.18627
100830340	chr7:100830340:G:A	3.6221e-10	-1.86273	-1.01701	9.55533e-09	-1.46319	-1.08385	2.31235e-08	-1.84092	-0.907776
100830658	chr7:100830658:G:A	2.93434e-09	-2.11916e-10	-0.787724	5.86387e-08	-2.11916e-10	-0.732745	1.41373e-07	-2.11916e-10	-0.938144
100830662	chr7:100830662:C:T	3.63504e-10	-1.65008	-1.22609	2.01119e-07	1.73851	-1.23875	2.41103e-08	-1.4842	-1.22271
100830815	chr7:100830815:A:G	3.59609e-10	-1.71671	-1.17024	5.95205e-09	-1.8789	-1.14151	1.95233e-08	-1.6745	-1.24344
100830955	chr7:100830955:T:C	2.31106e-09	-2.11916e-10	-1.0265	4.36263e-08	-2.11916e-10	-1.02848	1.36993e-07	-2.11916e-10	-0.969613
100831279	chr7:100831279:T:C	4.78844e-10	-1.76003	-0.840555	1.00399e-08	-1.66545	-0.832125	2.34819e-08	-1.87326	-0.860051
100831589	chr7:100831589:C:T	2.02154e-09	-2.11916e-10	-1.16035	3.86203e-08	-2.11916e-10	-1.15036	1.19656e-07	-2.11916e-10	-1.10492
100833004	chr7:100833004:G:A	2.90228e-09	-0.798707	-2.80088e-10	2.74139e-08	-1.49309	-2.80088e-10	9.68311e-08	-1.31658	-2.80088e-10
100834358	chr7:100834358:T:C	6.40274e-10	-1.37427	-0.935799	3.73239e-08	-0.28578	-0.898726	3.94025e-08	-1.52072	-0.694999
100834483	chr7:100834483:T:G	2.17246e-09	-2.11916e-10	-1.08835	3.80486e-08	-2.11916e-10	-1.16527	1.15301e-07	-2.11916e-10	-1.142
100834612	chr7:100834612:G:A	1.92716e-09	-2.11916e-10	-1.20816	3.72453e-08	-2.11916e-10	-1.18662	1.2156e-07	-2.11916e-10	-1.08914
100834647	chr7:100834647:C:T	3.59975e-10	-1.6439	-1.24202	1.94453e-07	1.71358	-1.24753	2.45656e-08	-1.4864	-1.20179
100834746	chr7:100834746:G:A	3.99617e-10	-1.86836	-0.913093	1.12602e-08	-1.41858	-0.96428	1.68872e-08	-1.87885	-1.18414
100834812	chr7:100834812:G:A	1.91821e-09	-1.21281	-2.80088e-10	9.86191e-08	-0.212876	-2.80088e-10	7.82934e-08	-1.52908	-2.80088e-10
100834997	chr7:100834997:G:A	3.43747e-09	-2.11916e-10	-0.629468	6.95118e-08	-2.11916e-10	-0.562644	1.6256e-07	-2.11916e-10	-0.798495
100835051	chr7:100835051:TAAAC:T	2.63009e-09	-2.11916e-10	-0.897186	5.23377e-08	-2.11916e-10	-0.846424	1.28799e-07	-2.11916e-10	-1.03129
100835564	chr7:100835564:C:T	3.42613e-10	-1.71131	-1.22405	1.53594e-07	1.46752	-1.23735	2.21788e-08	-1.56599	-1.22442
100835830	chr7:100835830:G:A	2.58653e-09	-2.11916e-10	-0.913889	5.13755e-08	-2.11916e-10	-0.864978	1.27791e-07	-2.11916e-10	-1.03914
100836305	chr7:100836305:G:A	2.34795e-09	-2.11916e-10	-1.01066	4.37565e-08	-2.11916e-10	-1.0255	1.46165e-07	-2.11916e-10	-0.904805
100836307	chr7:100836307:G:A	4.29312e-09	-0.407192	-2.80088e-10	2.07046e-08	-1.77379	-2.80088e-10	6.70174e-08	-1.68459	-2.80088e-10
100836449	chr7:100836449:A:G	3.5782e-10	-1.87008	-1.02186	9.15745e-09	-1.50155	-1.08803	2.26986e-08	-1.85336	-0.913885
100836947	chr7:100836947:G:T	2.13503e-09	-2.11916e-10	-1.10572	4.09533e-08	-2.11916e-10	-1.09171	1.13104e-07	-2.11916e-10	-1.16124
100837337	chr7:100837337:T:C	3.52034e-10	-1.87278	-1.03545	1.01748e-08	-1.38381	-1.10041	2.21858e-08	-1.85408	-0.936009
100837348	chr7:100837348:ATGG:A	3.69309e-10	-1.63803	-1.2223	2.09159e-07	1.77514	-1.23619	2.43588e-08	-1.47035	-1.2263
100837535	chr7:100837535:G:A	3.45911e-10	-1.87883	-1.04695	1.23573e-08	-1.21812	-1.07178	2.95387e-08	-1.72649	-0.77735
100838113	chr7:100838113:A:G	2.47465e-09	-2.11916e-10	-0.958105	4.84702e-08	-2.11916e-10	-0.923191	1.76175e-07	-2.11916e-10	-0.718065
100838201	chr7:100838201:A:G	2.33971e-09	-2.11916e-10	-1.01418	4.28577e-08	-2.11916e-10	-1.04626	1.50105e-07	-2.11916e-10	-0.87821
100838256	chr7:100838256:C:T	3.50389e-09	-2.11916e-10	-0.610331	6.59897e-08	-2.11916e-10	-0.614643	2.10264e-07	-2.11916e-10	-0.541178
100838393	chr7:100838393:C:T	2.04018e-09	-2.11916e-10	-1.15117	3.81064e-08	-2.11916e-10	-1.16376	1.21357e-07	-2.11916e-10	-1.09081
100838585	chr7:100838585:T:C	1.15601e-09	-1.71923	-2.80088e-10	5.41386e-08	-0.812594	-2.80088e-10	5.54188e-08	-1.87463	-2.80088e-10
100838849	chr7:100838849:C:T	1.93211e-09	-1.20559	-2.80088e-10	1.9552e-08	-1.83106	-2.80088e-10	5.52466e-08	-1.87774	-2.80088e-10
100839607	chr7:100839607:A:G	4.24325e-10	-1.49542	-1.22604	1.33486e-08	-0.996331	-1.2164	2.93348e-08	-1.31021	-1.20055
100839785	chr7:100839785:G:A	1.13565e-09	-1.737	-2.80088e-10	1.95952e-08	-1.82886	-2.80088e-10	5.52949e-08	-1.87686	-2.80088e-10
100840185	chr7:100840185:TTTGTGGTGTGC:T	3.02305e-09	-2.11916e-10	-0.757937	6.08358e-08	-2.11916e-10	-0.695962	1.38618e-07	-2.11916e-10	-0.957826
100840743	chr7:100840743:A:G	1.96018e-09	-2.11916e-10	-1.19117	3.7082e-08	-2.11916e-10	-1.19101	1.1462e-07	-2.11916e-10	-1.14792
100840841	chr7:100840841:A:T	1.86263e-09	-2.11916e-10	-1.24222	3.53034e-08	-2.11916e-10	-1.24016	1.06136e-07	-2.11916e-10	-1.22483
100840881	chr7:100840881:ACAAAGCCG:A	4.5256e-09	-2.11916e-10	-0.354454	8.25237e-08	-2.11916e-10	-0.391055	1.71314e-07	-2.11916e-10	-0.746045
100840961	chr7:100840961:C:T	2.0471e-09	-1.14778	-2.80088e-10	2.13961e-08	-1.74093	-2.80088e-10	9.299e-08	-1.35705	-2.80088e-10
100841648	chr7:100841648:CATT:C	5.52251e-09	-0.155373	-2.80088e-10	3.56945e-08	-1.22914	-2.80088e-10	1.69657e-07	-0.755767	-2.80088e-10
100841901	chr7:100841901:G:C	4.83889e-10	-1.73983	-0.85027	7.5146e-09	-1.86606	-0.921232	4.24023e-08	-1.58967	-0.552675
100842204	chr7:100842204:C:T	3.77671e-09	-2.11916e-10	-0.535351	7.63475e-08	-2.11916e-10	-0.468845	1.73757e-07	-2.11916e-10	-0.731884
100842512	chr7:100842512:C:T	4.29231e-09	-2.11916e-10	-0.407381	8.77096e-08	-2.11916e-10	-0.330109	1.9381e-07	-2.11916e-10	-0.622668
100842573	chr7:100842573:T:C	1.8747e-09	-2.11916e-10	-1.23576	3.51362e-08	-2.11916e-10	-1.24491	1.1118e-07	-2.11916e-10	-1.1784
100842651	chr7:100842651:TAAAAC:T	4.75222e-09	-2.11916e-10	-0.305592	8.65358e-08	-2.11916e-10	-0.343582	1.77482e-07	-2.11916e-10	-0.710673
100842976	chr7:100842976:A:G	4.53629e-10	-1.43673	-1.21795	2.25129e-08	-0.477066	-1.21299	2.90515e-08	-1.28591	-1.23457
100844498	chr7:100844498:A:G	3.69877e-09	-2.11916e-10	-0.556205	6.7641e-08	-2.11916e-10	-0.589926	1.47542e-07	-2.11916e-10	-0.895431
100845214	chr7:100845214:C:T	5.73538e-09	-2.11916e-10	-0.117551	1.17625e-07	-2.11916e-10	-0.036635	2.5162e-07	-2.11916e-10	-0.361624
100845431	chr7:100845431:A:G	2.09357e-09	-2.11916e-10	-1.12533	4.03236e-08	-2.11916e-10	-1.1072	1.40522e-07	-2.11916e-10	-0.94418
100845978	chr7:100845978:G:C	4.36018e-09	-2.11916e-10	-0.391691	8.15622e-08	-2.11916e-10	-0.402775	2.70375e-07	-2.11916e-10	-0.289735
100846095	chr7:100846095:G:A	9.85512e-10	-1.8788	-2.80088e-10	2.30734e-08	-1.66546	-2.80088e-10	6.44743e-08	-1.72328	-2.80088e-10
100847116	chr7:100847116:C:T	1.93906e-09	-0.147773	-1.05423	3.41013e-06	4.36596	-1.03559	3.37139e-07	0.439296	-0.508345
100847187	chr7:100847187:T:C	4.71499e-09	-2.11916e-10	-0.313458	9.54846e-08	-2.11916e-10	-0.245176	2.11774e-07	-2.11916e-10	-0.534023
100847372	chr7:100847372:A:G	4.00393e-09	-2.11916e-10	-0.476929	7.49784e-08	-2.11916e-10	-0.486941	2.46806e-07	-2.11916e-10	-0.380941
100847548	chr7:100847548:A:G	7.50159e-10	-1.53877	-0.612903	1.02764e-08	-1.77137	-0.702923	7.49882e-08	-1.32736	-0.244851
100848174	chr7:100848174:A:G	1.84842e-09	-2.11916e-10	-1.24987	3.49686e-08	-2.11916e-10	-1.24969	1.03991e-07	-2.11916e-10	-1.24524
100848613	chr7:100848613:G:A	4.72057e-10	-1.38405	-1.23081	2.87653e-08	-0.222159	-1.22281	2.69591e-08	-1.35685	-1.23837
100848615	chr7:100848615:A:G	1.92084e-09	-1.21144	-2.80088e-10	1.90533e-07	0.445682	-2.80088e-10	1.47164e-07	-0.897999	-2.80088e-10
100848620	chr7:100848620:T:C	2.31843e-09	-2.11916e-10	-1.02332	4.54324e-08	-2.11916e-10	-0.987916	1.13572e-07	-2.11916e-10	-1.1571
100848625	chr7:100848625:G:A	4.12705e-09	-2.11916e-10	-0.446643	8.58406e-08	-2.11916e-10	-0.351649	2.77415e-07	-2.11916e-10	-0.264029
100848719	chr7:100848719:C:T	5.06976e-09	-2.11916e-10	-0.240911	1.03612e-07	-2.11916e-10	-0.163487	2.74763e-07	-2.11916e-10	-0.273634
100849308	chr7:100849308:G:A	3.03448e-09	-2.11916e-10	-0.754166	6.06875e-08	-2.11916e-10	-0.698403	1.44088e-07	-2.11916e-10	-0.919123
100849701	chr7:100849701:C:T	4.32797e-09	-2.11916e-10	-0.399105	8.76864e-08	-2.11916e-10	-0.330374	1.9446e-07	-2.11916e-10	-0.619316
100850013	chr7:100850013:C:T	6.21565e-09	-0.0371347	-2.80088e-10	3.04215e-08	-1.38899	-2.80088e-10	2.06296e-07	-0.560233	-2.80088e-10
100850188	chr7:100850188:C:T	4.2025e-09	-2.11916e-10	-0.428525	7.914e-08	-2.11916e-10	-0.432923	2.66038e-07	-2.11916e-10	-0.305905
100851943	chr7:100851943:C:T	1.89663e-09	-2.11916e-10	-1.22413	3.51823e-08	-2.11916e-10	-1.2436	1.042e-07	-2.11916e-10	-1.24323
100852122	chr7:100852122:A:G	2.27311e-09	-2.11916e-10	-1.04306	4.28834e-08	-2.11916e-10	-1.04566	1.38224e-07	-2.11916e-10	-0.960665
100852602	chr7:100852602:G:A	4.25062e-10	-1.87279	-0.846932	9.05248e-09	-1.75112	-0.84998	2.30519e-08	-1.86223	-0.889564
100853111	chr7:100853111:T:G	5.67949e-09	-2.11916e-10	-0.127344	1.16661e-07	-2.11916e-10	-0.0448653	2.45427e-07	-2.11916e-10	-0.386545
100854110	chr7:100854110:C:T	2.54611e-09	0.317484	-1.24712	1.76522e-06	3.91029	-1.2384	1.29115e-07	0.0344969	-1.06333
100854461	chr7:100854461:G:C	2.13544e-09	-2.11916e-10	-1.10553	3.75804e-08	-2.11916e-10	-1.17766	1.14129e-07	-2.11916e-10	-1.15221
100854902	chr7:100854902:A:G	8.66415e-10	-1.29053	-0.717064	3.28384e-08	-0.573375	-0.739168	7.1123e-08	-1.1451	-0.480036
100855108	chr7:100855108:G:A	1.85265e-09	-2.11916e-10	-1.24759	3.50415e-08	-2.11916e-10	-1.24761	1.04263e-07	-2.11916e-10	-1.24262
100855599	chr7:100855599:A:G	1.85639e-09	-2.11916e-10	-1.24557	3.51141e-08	-2.11916e-10	-1.24554	1.04626e-07	-2.11916e-10	-1.23915
100855856	chr7:100855856:C:A	1.89775e-09	-2.11916e-10	-1.22354	3.51927e-08	-2.11916e-10	-1.2433	1.04232e-07	-2.11916e-10	-1.24292
100856187	chr7:100856187:A:G	1.86659e-09	-2.11916e-10	-1.24009	3.53544e-08	-2.11916e-10	-1.23872	1.05494e-07	-2.11916e-10	-1.23089
100856497	chr7:100856497:G:A	2.12475e-09	-2.11916e-10	-1.11055	4.05554e-08	-2.11916e-10	-1.10147	1.25977e-07	-2.11916e-10	-1.05344
100856508	chr7:100856508:CCTT:C	2.04083e-09	0.0698506	-1.2207	3.80649e-07	2.35596	-1.21822	2.945e-07	0.919938	-1.1242
100857194	chr7:100857194:G:A	3.891e-09	-2.11916e-10	-0.505538	7.29159e-08	-2.11916e-10	-0.514833	2.39342e-07	-2.11916e-10	-0.411651
100857325	chr7:100857325:C:T	4.11735e-09	-2.11916e-10	-0.448995	7.70744e-08	-2.11916e-10	-0.459369	2.54387e-07	-2.11916e-10	-0.350688
100857534	chr7:100857534:G:A	1.39891e-08	-2.11916e-10	0.774074	2.24817e-07	-2.11916e-10	0.611148	1.41894e-06	-2.11916e-10	1.36812
100857933	chr7:100857933:A:AC	4.09295e-09	-2.11916e-10	-0.45494	7.66261e-08	-2.11916e-10	-0.465202	2.52839e-07	-2.11916e-10	-0.356791
100857987	chr7:100857987:G:A	2.84589e-09	-2.11916e-10	-0.818331	5.65739e-08	-2.11916e-10	-0.768592	1.40976e-07	-2.11916e-10	-0.940956
100858040	chr7:100858040:C:T	2.97503e-10	-1.84807	-1.22847	1.94457e-08	-0.589892	-1.24662	2.68138e-08	-1.87866	-0.721965
100858078	chr7:100858078:C:T	1.93266e-09	0.0243571	-1.22966	3.51794e-07	2.28646	-1.22756	2.87068e-07	0.872782	-1.10261
100858111	chr7:100858111:C:T	1.95399e-09	0.0313523	-1.22568	3.491e-07	2.2746	-1.22338	2.81254e-07	0.862301	-1.11259
100858482	chr7:100858482:TGGCAGACTGA:T	4.13242e-09	-2.11916e-10	-0.445341	7.73532e-08	-2.11916e-10	-0.455758	2.55371e-07	-2.11916e-10	-0.346828
100858541	chr7:100858541:G:A	2.89782e-09	0.438805	-1.23905	2.09462e-06	4.06804	-1.22505	1.53539e-07	0.16118	-1.01677
100858762	chr7:100858762:A:G	1.19583e-08	-2.11916e-10	0.617225	2.22434e-07	-2.11916e-10	0.600489	3.37447e-07	-2.11916e-10	-0.0681363
100858884	chr7:100858884:C:T	1.8773e-09	-2.11916e-10	-1.23437	3.53798e-08	-2.11916e-10	-1.238	1.03494e-07	-2.11916e-10	-1.25003
100858973	chr7:100858973:G:A	3.98358e-10	-1.77334	-1.01126	7.41313e-09	-1.87695	-0.92394	3.18749e-08	-1.20939	-1.21833
100859028	chr7:100859028:T:G	3.72908e-09	-2.11916e-10	-0.548044	6.75575e-08	-2.11916e-10	-0.591161	1.50028e-07	-2.11916e-10	-0.878723
100859437	chr7:100859437:C:T	2.27861e-09	-1.04064	-2.80088e-10	3.38796e-07	1.02126	-2.80088e-10	2.03221e-07	-0.575249	-2.80088e-10
100859569	chr7:100859569:G:A	2.09862e-09	-0.673987	-0.448938	3.73554e-07	1.52963	-0.410709	2.0177e-07	-0.0172518	-0.565163
100859722	chr7:100859722:G:A	9.55356e-10	-1.24844	-0.661435	3.68653e-08	-0.511618	-0.685251	7.9794e-08	-1.09683	-0.413268
100859734	chr7:100859734:A:G	1.87887e-09	-0.0162803	-1.21726	3.36522e-07	2.22885	-1.21433	2.64146e-07	0.818482	-1.13152
100860427	chr7:100860427:A:G	9.0878e-10	-1.27789	-0.68197	3.45106e-08	-0.557332	-0.705543	7.52241e-08	-1.12863	-0.440441
100860471	chr7:100860471:C:G	7.87444e-09	-0.163559	0.362976	1.18713e-06	1.93957	0.335577	7.95043e-07	0.979894	-0.191042
100860491	chr7:100860491:C:T	3.41586e-09	-2.11916e-10	-0.635776	6.31302e-08	-2.11916e-10	-0.658941	2.24751e-07	-2.11916e-10	-0.474552
100860492	chr7:100860492:A:G	4.23889e-09	-2.11916e-10	-0.419903	7.76767e-08	-2.11916e-10	-0.451585	2.87745e-07	-2.11916e-10	-0.22747
100860545	chr7:100860545:G:C	1.03843e-09	-1.8265	-2.80088e-10	2.23327e-08	-1.69809	-2.80088e-10	5.84979e-08	-1.82055	-2.80088e-10
100862861	chr7:100862861:C:T	1.09692e-09	-1.7717	-2.80088e-10	5.67968e-08	-0.764661	-2.80088e-10	8.45933e-08	-1.45169	-2.80088e-10
100863044	chr7:100863044:GGGTTTTTTT:G	2.53511e-09	-2.11916e-10	-0.933969	4.70071e-08	-2.11916e-10	-0.953842	1.61943e-07	-2.11916e-10	-0.8023
100863285	chr7:100863285:C:T	3.95962e-09	-2.11916e-10	-0.488056	8.19456e-08	-2.11916e-10	-0.398085	2.64462e-07	-2.11916e-10	-0.311846
100863873	chr7:100863873:GA:G	2.24156e-09	-2.11916e-10	-1.05703	4.18971e-08	-2.11916e-10	-1.06892	1.30742e-07	-2.11916e-10	-1.01632
100863954	chr7:100863954:T:C	2.03886e-09	-2.11916e-10	-1.15182	3.64494e-08	-2.11916e-10	-1.20822	1.09856e-07	-2.11916e-10	-1.19037
100864042	chr7:100864042:A:G	2.31946e-09	-2.11916e-10	-1.02287	4.33014e-08	-2.11916e-10	-1.03596	1.35754e-07	-2.11916e-10	-0.978701
100864308	chr7:100864308:C:T	1.86627e-09	-2.11916e-10	-1.24026	3.49695e-08	-2.11916e-10	-1.24966	1.03546e-07	-2.11916e-10	-1.24952
100864382	chr7:100864382:A:G	1.12251e-09	-1.36476	-0.383877	4.03863e-08	-0.689402	-0.416249	1.06165e-07	-1.20368	-0.0208702
100864710	chr7:100864710:A:G	1.05296e-09	-1.31639	-0.496212	3.78823e-08	-0.617449	-0.552206	8.57279e-08	-1.18273	-0.255639
100864731	chr7:100864731:T:A	2.314e-09	-2.11916e-10	-1.02523	4.32098e-08	-2.11916e-10	-1.03807	1.35384e-07	-2.11916e-10	-0.981432
100865472	chr7:100865472:C:T	3.93564e-09	-2.11916e-10	-0.494131	7.94815e-08	-2.11916e-10	-0.428616	1.78883e-07	-2.11916e-10	-0.702811
100865628	chr7:100865628:G:A	1.87422e-09	-2.11916e-10	-1.23601	3.54423e-08	-2.11916e-10	-1.23623	1.06012e-07	-2.11916e-10	-1.22599
100865870	chr7:100865870:G:A	1.08315e-09	-1.78434	-2.80088e-10	1.87983e-08	-1.87037	-2.80088e-10	8.16345e-08	-1.48729	-2.80088e-10
100865927	chr7:100865927:C:T	2.56568e-09	-2.11916e-10	-0.921982	4.91549e-08	-2.11916e-10	-0.909163	1.37098e-07	-2.11916e-10	-0.968846
100866377	chr7:100866377:C:T	1.87387e-09	-2.11916e-10	-1.2362	3.54357e-08	-2.11916e-10	-1.23642	1.05985e-07	-2.11916e-10	-1.22625
100866431	chr7:100866431:G:A	1.03238e-09	-1.83234	-2.80088e-10	2.20731e-08	-1.70978	-2.80088e-10	5.81293e-08	-1.82687	-2.80088e-10
100867266	chr7:100867266:C:T	7.51963e-09	0.153312	-2.80088e-10	3.46204e-08	-1.2597	-2.80088e-10	2.49077e-07	-0.371782	-2.80088e-10
100867496	chr7:100867496:C:T	1.11708e-09	-1.75349	-2.80088e-10	2.95337e-08	-1.41861	-2.80088e-10	1.40196e-07	-0.946506	-2.80088e-10
100867733	chr7:100867733:C:T	3.84197e-10	-1.81054	-1.01027	7.4067e-09	-1.87853	-0.923229	2.88432e-08	-1.30983	-1.21784
100867817	chr7:100867817:T:C	1.94868e-09	-1.19705	-2.80088e-10	1.90779e-08	-1.85561	-2.80088e-10	6.85804e-08	-1.66154	-2.80088e-10
100867997	chr7:100867997:C:T	6.46186e-10	-1.70184	-0.59903	9.40494e-09	-1.8779	-0.685005	5.51205e-08	-1.71874	-0.161286
100868092	chr7:100868092:C:G	1.87452e-09	-2.11916e-10	-1.23585	3.5448e-08	-2.11916e-10	-1.23607	1.06034e-07	-2.11916e-10	-1.22579
100868202	chr7:100868202:G:A	1.89498e-09	-1.225	-2.80088e-10	2.08064e-08	-1.76888	-2.80088e-10	8.68684e-08	-1.42515	-2.80088e-10
100868220	chr7:100868220:G:A	2.21683e-09	-2.11916e-10	-1.06813	4.14383e-08	-2.11916e-10	-1.07994	1.2936e-07	-2.11916e-10	-1.02695
100868334	chr7:100868334:G:A	2.3501e-09	-2.11916e-10	-1.00975	4.38634e-08	-2.11916e-10	-1.02306	1.37682e-07	-2.11916e-10	-0.9646
100868774	chr7:100868774:A:C	5.08044e-09	-2.11916e-10	-0.238806	9.40797e-08	-2.11916e-10	-0.259998	3.46878e-07	-2.11916e-10	-0.0405714
100868819	chr7:100868819:G:A	2.37967e-09	0.248639	-1.24588	1.53058e-06	3.76574	-1.23648	1.2366e-07	-0.0179755	-1.05403
100869131	chr7:100869131:C:T	1.86301e-09	-2.11916e-10	-1.24201	3.52323e-08	-2.11916e-10	-1.24218	1.05158e-07	-2.11916e-10	-1.23408
100870031	chr7:100870031:G:A	1.98581e-09	-2.11916e-10	-1.17818	3.83722e-08	-2.11916e-10	-1.15681	1.27897e-07	-2.11916e-10	-1.03832
100870481	chr7:100870481:G:A	4.65974e-09	0.924177	-1.24942	3.88597e-06	4.70551	-1.24452	2.44269e-07	0.692725	-1.084
100870662	chr7:100870662:A:G	1.07906e-09	-1.3679	-0.420215	3.87699e-08	-0.693788	-0.452709	1.01876e-07	-1.20628	-0.0595125
100871055	chr7:100871055:A:C	1.90995e-09	-2.11916e-10	-1.21713	3.58809e-08	-2.11916e-10	-1.22393	1.11604e-07	-2.11916e-10	-1.17459
100871198	chr7:100871198:C:A	7.12152e-09	-0.186301	0.285217	1.06742e-06	1.90716	0.261704	7.23432e-07	0.947252	-0.252789
100871277	chr7:100871277:C:T	3.98197e-09	-2.11916e-10	-0.482429	8.04733e-08	-2.11916e-10	-0.416215	1.80545e-07	-2.11916e-10	-0.693566
100871376	chr7:100871376:T:C	2.4596e-09	-2.11916e-10	-0.964208	4.54154e-08	-2.11916e-10	-0.988288	1.52072e-07	-2.11916e-10	-0.865189
100872645	chr7:100872645:A:T	1.85068e-09	-2.11916e-10	-1.24865	3.54262e-08	-2.11916e-10	-1.23669	1.04822e-07	-2.11916e-10	-1.23728
100873334	chr7:100873334:G:A	3.31909e-09	-2.11916e-10	-0.664514	6.65277e-08	-2.11916e-10	-0.606522	1.60596e-07	-2.11916e-10	-0.81065
100873372	chr7:100873372:C:T	2.34941e-09	-2.11916e-10	-1.01004	4.50146e-08	-2.11916e-10	-0.997153	1.41705e-07	-2.11916e-10	-0.935794
100873422	chr7:100873422:C:T	3.65195e-10	-1.87813	-0.993396	7.91499e-09	-1.82829	-0.907087	2.10922e-08	-1.63184	-1.20881
100873529	chr7:100873529:T:G	1.87511e-09	-2.11916e-10	-1.23554	3.61161e-08	-2.11916e-10	-1.2174	1.035e-07	-2.11916e-10	-1.24997
100873650	chr7:100873650:T:C	9.47772e-10	-1.3299	-0.587948	3.54543e-08	-0.626976	-0.608921	8.03625e-08	-1.18481	-0.318189
100873973	chr7:100873973:A:G	1.46541e-09	-0.256689	-1.22538	2.35369e-07	1.87979	-1.22278	2.01015e-07	0.52795	-1.11411
100874085	chr7:100874085:C:G	2.33257e-09	-2.11916e-10	-1.01724	4.35213e-08	-2.11916e-10	-1.03089	1.36703e-07	-2.11916e-10	-0.97173
100874621	chr7:100874621:T:C	2.15126e-09	-2.11916e-10	-1.09815	3.90993e-08	-2.11916e-10	-1.13804	1.14946e-07	-2.11916e-10	-1.14508
100874758	chr7:100874758:C:T	3.62168e-10	-1.78483	-1.09502	8.71986e-09	-1.61463	-1.02391	1.61791e-08	-1.85949	-1.24633
100874856	chr7:100874856:C:T	2.23859e-09	-2.11916e-10	-1.05836	4.18532e-08	-2.11916e-10	-1.06997	1.30514e-07	-2.11916e-10	-1.01807
100875004	chr7:100875004:C:T	2.31314e-09	-2.11916e-10	-1.0256	4.31941e-08	-2.11916e-10	-1.03844	1.35327e-07	-2.11916e-10	-0.98185
100875053	chr7:100875053:T:A	2.32065e-09	-2.11916e-10	-1.02236	4.33302e-08	-2.11916e-10	-1.03529	1.35809e-07	-2.11916e-10	-0.978296
100875204	chr7:100875204:C:T	5.79673e-09	1.12693	-1.23384	5.5107e-06	5.05505	-1.24474	2.76248e-07	0.90887	-1.17712
100875929	chr7:100875929:G:A	3.36998e-10	-1.87666	-1.07522	7.12389e-09	-1.83675	-1.00393	2.09099e-08	-1.61263	-1.2367
100876212	chr7:100876212:C:T	6.75132e-10	-1.34299	-0.914066	3.28997e-08	-0.349511	-0.961165	3.04344e-08	-1.22395	-1.25002
100876668	chr7:100876668:T:C	3.33499e-10	-1.87682	-1.0855	7.04511e-09	-1.83602	-1.01578	2.08092e-08	-1.61473	-1.23942
100877158	chr7:100877158:C:T	2.19984e-09	-2.11916e-10	-1.07582	3.9747e-08	-2.11916e-10	-1.12161	1.14861e-07	-2.11916e-10	-1.14582
100877202	chr7:100877202:C:G	2.23625e-09	-2.11916e-10	-1.0594	4.03199e-08	-2.11916e-10	-1.1073	1.16311e-07	-2.11916e-10	-1.13327
100877874	chr7:100877874:T:C	1.87495e-09	-2.11916e-10	-1.23562	3.5456e-08	-2.11916e-10	-1.23585	1.06065e-07	-2.11916e-10	-1.2255
100878142	chr7:100878142:C:G	1.87468e-09	-2.11916e-10	-1.23577	3.54509e-08	-2.11916e-10	-1.23599	1.06046e-07	-2.11916e-10	-1.22567
100878200	chr7:100878200:A:C	3.01292e-09	-2.11916e-10	-0.761296	5.5813e-08	-2.11916e-10	-0.782134	1.93652e-07	-2.11916e-10	-0.62348
100878217	chr7:100878217:C:T	1.34298e-09	-0.327686	-1.24163	2.06905e-07	1.76831	-1.24019	1.93986e-07	0.439169	-1.06093
100878489	chr7:100878489:T:C	1.36379e-09	-0.319282	-1.23466	2.1168e-07	1.78359	-1.23266	1.90511e-07	0.448191	-1.08802
100878558	chr7:100878558:A:G	5.23349e-09	-0.209126	-2.80088e-10	4.00632e-07	1.1889	-2.80088e-10	5.2594e-07	0.375643	-2.80088e-10
100878608	chr7:100878608:C:T	1.59555e-09	-1.43974	0.0427563	5.54646e-08	-0.794594	0.00619744	1.64331e-07	-1.28545	0.497782
100880208	chr7:100880208:G:A	1.52128e-09	-0.216875	-1.22778	2.49373e-07	1.94031	-1.2255	2.10711e-07	0.569199	-1.10826
100880449	chr7:100880449:G:A	1.96105e-09	-2.11916e-10	-1.19072	3.7254e-08	-2.11916e-10	-1.18638	1.14369e-07	-2.11916e-10	-1.15012
100880859	chr7:100880859:C:T	9.97345e-10	-1.86686	-2.80088e-10	2.30371e-08	-1.66704	-2.80088e-10	5.51864e-08	-1.87883	-2.80088e-10
100880893	chr7:100880893:G:A	9.96095e-10	-1.86812	-2.80088e-10	3.16794e-08	-1.34847	-2.80088e-10	6.29159e-08	-1.74775	-2.80088e-10
100881850	chr7:100881850:T:C	1.85646e-09	-2.11916e-10	-1.24554	3.51942e-08	-2.11916e-10	-1.24326	1.03512e-07	-2.11916e-10	-1.24986
100881889	chr7:100881889:C:T	3.98023e-09	-2.11916e-10	-0.482865	8.04099e-08	-2.11916e-10	-0.417003	1.80704e-07	-2.11916e-10	-0.692684
100881918	chr7:100881918:G:A	2.31314e-09	-2.11916e-10	-1.0256	4.31941e-08	-2.11916e-10	-1.03844	1.35327e-07	-2.11916e-10	-0.98185
100882020	chr7:100882020:A:C	1.89538e-09	-2.11916e-10	-1.22479	3.58377e-08	-2.11916e-10	-1.22514	1.09187e-07	-2.11916e-10	-1.19649
100882572	chr7:100882572:T:C	1.87452e-09	-2.11916e-10	-1.23585	3.5448e-08	-2.11916e-10	-1.23607	1.06034e-07	-2.11916e-10	-1.22579
100883952	chr7:100883952:A:G	4.82801e-08	-2.11916e-10	2.01282	7.26955e-07	-2.11916e-10	1.78472	4.66377e-06	-2.11916e-10	2.55803
100884202	chr7:100884202:A:C	1.87277e-09	-2.11916e-10	-1.23679	3.60216e-08	-2.11916e-10	-1.22002	1.07751e-07	-2.11916e-10	-1.20972
100884294	chr7:100884294:C:T	2.30979e-09	-2.11916e-10	-1.02705	4.31306e-08	-2.11916e-10	-1.03991	1.35131e-07	-2.11916e-10	-0.983303
100884337	chr7:100884337:G:C	2.61491e-09	-2.11916e-10	-0.902974	4.88519e-08	-2.11916e-10	-0.915347	1.55439e-07	-2.11916e-10	-0.843293
100884405	chr7:100884405:T:C	1.16643e-09	-1.31184	-0.39842	4.22342e-08	-0.600614	-0.460297	9.73242e-08	-1.17289	-0.138607
100884429	chr7:100884429:G:C	1.8613e-09	-2.11916e-10	-1.24293	3.56922e-08	-2.11916e-10	-1.22921	1.06394e-07	-2.11916e-10	-1.22239
100884718	chr7:100884718:C:T	1.35335e-08	0.0398917	0.701073	2.22014e-06	2.22735	0.673831	1.34939e-06	1.23317	0.084693
100884916	chr7:100884916:C:T	3.89503e-09	-2.11916e-10	-0.504504	7.26216e-08	-2.11916e-10	-0.518878	1.76016e-07	-2.11916e-10	-0.71897
100885099	chr7:100885099:G:A	3.19712e-10	-1.87889	-1.12565	6.82649e-09	-1.81906	-1.06427	1.97678e-08	-1.65797	-1.24752
100886110	chr7:100886110:A:G	1.15122e-09	-1.36456	-0.358824	4.06402e-08	-0.677585	-0.421798	9.56647e-08	-1.23423	-0.0944669
100886342	chr7:100886342:C:G	1.85211e-09	-2.11916e-10	-1.24788	3.5097e-08	-2.11916e-10	-1.24603	1.0352e-07	-2.11916e-10	-1.24978
100886548	chr7:100886548:A:G	5.95681e-09	-0.0796706	-2.80088e-10	3.23326e-08	-1.32806	-2.80088e-10	1.8148e-07	-0.688398	-2.80088e-10
100886760	chr7:100886760:T:G	3.35291e-10	-1.87868	-1.07828	7.19585e-09	-1.82316	-1.00747	2.02392e-08	-1.64438	-1.23755
100887272	chr7:100887272:C:T	1.86422e-09	-2.11916e-10	-1.24136	3.57882e-08	-2.11916e-10	-1.22652	1.06724e-07	-2.11916e-10	-1.2193
100887296	chr7:100887296:C:T	1.77022e-09	-0.0935939	-1.19951	3.05052e-07	2.11213	-1.19579	2.33311e-07	0.720834	-1.158
100887536	chr7:100887536:C:T	1.22253e-09	-1.66328	-2.80088e-10	1.91874e-08	-1.84989	-2.80088e-10	9.45228e-08	-1.3407	-2.80088e-10
100887551	chr7:100887551:G:C	1.72825e-08	-2.11916e-10	0.985487	3.21991e-07	-2.11916e-10	0.970384	4.5346e-07	-2.11916e-10	0.227363
100887644	chr7:100887644:G:A	1.89525e-09	-2.11916e-10	-1.22485	3.54052e-08	-2.11916e-10	-1.23728	1.03931e-07	-2.11916e-10	-1.24582
100887880	chr7:100887880:G:T	2.33022e-09	-2.11916e-10	-1.01824	4.3479e-08	-2.11916e-10	-1.03186	1.36554e-07	-2.11916e-10	-0.972826
100888414	chr7:100888414:C:A	3.89306e-10	-1.65906	-1.14853	1.36566e-08	-1.05788	-1.13204	1.77126e-08	-1.77135	-1.24392
100888489	chr7:100888489:C:T	4.71104e-09	-0.59821	0.283915	5.88742e-07	1.19694	0.376905	3.88203e-07	0.29216	-0.220175
100889680	chr7:100889680:G:A	1.86366e-09	-2.11916e-10	-1.24166	3.57654e-08	-2.11916e-10	-1.22716	1.06714e-07	-2.11916e-10	-1.21939
100889899	chr7:100889899:T:C	7.24039e-10	-1.69767	-0.489449	1.04352e-08	-1.87838	-0.580573	6.39834e-08	-1.71339	-0.0175283
100890127	chr7:100890127:C:T	1.86422e-09	-2.11916e-10	-1.24136	3.57882e-08	-2.11916e-10	-1.22652	1.06724e-07	-2.11916e-10	-1.2193
100890549	chr7:100890549:A:G	1.22868e-09	-1.65826	-2.80088e-10	1.91866e-08	-1.84993	-2.80088e-10	9.51554e-08	-1.33403	-2.80088e-10
100890786	chr7:100890786:C:T	5.0266e-09	-0.24946	-2.80088e-10	1.34693e-07	0.0988584	-2.80088e-10	2.35895e-07	-0.426157	-2.80088e-10
100891037	chr7:100891037:G:C	3.69228e-10	-1.69059	-1.16996	1.69806e-08	-0.816603	-1.15546	1.90776e-08	-1.69309	-1.24793
100891496	chr7:100891496:C:T	1.48185e-08	-2.11916e-10	0.831669	2.37911e-07	-2.11916e-10	0.667758	1.52509e-06	-2.11916e-10	1.44026
100891617	chr7:100891617:T:C	4.20951e-09	-0.42686	-2.80088e-10	1.90169e-07	0.443773	-2.80088e-10	1.5758e-07	-0.829609	-2.80088e-10
100892018	chr7:100892018:C:T	5.4112e-09	-1.5278	1.35206	2.02286e-07	-0.784136	1.28968	2.36474e-07	-1.53637	1.11267
100892232	chr7:100892232:CCT:C	1.84918e-09	-2.11916e-10	-1.24946	3.5015e-08	-2.11916e-10	-1.24836	1.0354e-07	-2.11916e-10	-1.24959
100892456	chr7:100892456:G:A	8.03042e-08	0.0475986	2.47402	1.15212e-05	2.13011	2.41769	6.16054e-06	1.27673	1.55965
100893144	chr7:100893144:C:T	1.85605e-09	-2.11916e-10	-1.24575	3.56683e-08	-2.11916e-10	-1.22988	1.05485e-07	-2.11916e-10	-1.23098
100893176	chr7:100893176:G:T	2.3459e-09	-1.01154	-2.80088e-10	3.47818e-07	1.04754	-2.80088e-10	2.125e-07	-0.530604	-2.80088e-10
100893426	chr7:100893426:C:T	1.85969e-09	-2.11916e-10	-1.24379	3.58136e-08	-2.11916e-10	-1.22581	1.05906e-07	-2.11916e-10	-1.227
100894132	chr7:100894132:C:T	2.15068e-09	-2.11916e-10	-1.09842	4.25177e-08	-2.11916e-10	-1.05422	1.29032e-07	-2.11916e-10	-1.02949
100894701	chr7:100894701:C:T	4.633e-09	0.909543	-1.24054	3.74097e-06	4.67125	-1.24828	2.23362e-07	0.685216	-1.16597
100894791	chr7:100894791:C:T	3.57689e-10	-1.83047	-1.06182	6.25513e-08	0.234307	-0.902461	2.08538e-08	-1.60234	-1.24967
100894872	chr7:100894872:C:G	2.13101e-09	-1.10761	-2.80088e-10	2.19274e-08	-1.7164	-2.80088e-10	9.60311e-08	-1.32487	-2.80088e-10
100894879	chr7:100894879:C:CA	2.17316e-09	-2.11916e-10	-1.08802	4.30221e-08	-2.11916e-10	-1.04243	1.30646e-07	-2.11916e-10	-1.01705
100894947	chr7:100894947:G:A	1.07714e-09	-0.548243	-1.24165	1.67675e-07	1.56037	-1.24248	1.5967e-07	0.124912	-0.94135
100895275	chr7:100895275:G:A	2.08672e-09	-2.11916e-10	-1.12861	3.92078e-08	-2.11916e-10	-1.13526	1.20661e-07	-2.11916e-10	-1.09656
100895738	chr7:100895738:G:A	3.74025e-10	-1.87053	-0.977104	7.71121e-09	-1.85627	-0.905198	2.31102e-08	-1.57262	-1.17665
100896377	chr7:100896377:T:G	3.51886e-09	-1.54423	0.938165	1.18555e-07	-0.875174	0.846409	2.73024e-07	-1.47102	1.19104
100896581	chr7:100896581:G:A	1.85528e-09	-2.11916e-10	-1.24617	3.49659e-08	-2.11916e-10	-1.24977	1.04851e-07	-2.11916e-10	-1.237
100896626	chr7:100896626:AC:A	1.00193e-09	-1.86228	-2.80088e-10	2.94556e-08	-1.42126	-2.80088e-10	5.52665e-08	-1.87738	-2.80088e-10
100897092	chr7:100897092:G:C	1.89091e-08	-2.11916e-10	1.07544	3.27659e-07	-2.11916e-10	0.987833	5.39412e-07	-2.11916e-10	0.400936
100897302	chr7:100897302:AAGC:A	3.56109e-09	0.637402	-1.23154	2.4493e-06	4.21458	-1.21516	2.00948e-07	0.403712	-0.99021
100897329	chr7:100897329:G:T	3.73279e-10	-1.86884	-0.980795	7.66004e-09	-1.85878	-0.909348	2.32928e-08	-1.56285	-1.17856
100897339	chr7:100897339:G:T	3.78832e-10	-1.8671	-0.967765	7.75569e-09	-1.86099	-0.894723	2.36675e-08	-1.55328	-1.17216
100897340	chr7:100897340:G:T	3.70879e-10	-1.86695	-0.989136	7.57059e-09	-1.86112	-0.91875	2.34232e-08	-1.55263	-1.18318
100898392	chr7:100898392:T:C	7.49684e-09	-1.56016	1.71044	2.58723e-07	-0.900519	1.65214	7.38989e-07	-1.46673	2.18247
100898440	chr7:100898440:T:C	4.83144e-09	-1.49511	1.20605	1.68766e-07	-0.781563	1.10594	3.80318e-07	-1.41809	1.46955
100899022	chr7:100899022:T:A	4.34034e-09	-2.11916e-10	-0.396252	8.52358e-08	-2.11916e-10	-0.358719	1.84096e-07	-2.11916e-10	-0.674086
100899061	chr7:100899061:C:T	1.91314e-09	-2.11916e-10	-1.21546	3.59484e-08	-2.11916e-10	-1.22206	1.11705e-07	-2.11916e-10	-1.17369
100899267	chr7:100899267:A:G	3.70073e-10	-1.86699	-0.991268	7.54831e-09	-1.86136	-0.921453	2.34098e-08	-1.55305	-1.18334
100899511	chr7:100899511:A:G	3.46713e-10	-1.67531	-1.24815	7.63954e-09	-1.53299	-1.23781	1.64117e-08	-1.8783	-1.21325
100899586	chr7:100899586:CATGTGACTTCT:C	1.8484e-09	-2.11916e-10	-1.24989	3.49786e-08	-2.11916e-10	-1.24941	1.03715e-07	-2.11916e-10	-1.2479
100899603	chr7:100899603:A:G	1.8533e-09	-2.11916e-10	-1.24724	3.49575e-08	-2.11916e-10	-1.25001	1.04701e-07	-2.11916e-10	-1.23844
100899794	chr7:100899794:C:T	2.40576e-09	-2.11916e-10	-0.98634	4.40447e-08	-2.11916e-10	-1.01894	1.52275e-07	-2.11916e-10	-0.863857
100900437	chr7:100900437:T:G	2.5955e-09	-0.910426	-2.80088e-10	2.41166e-08	-1.62124	-2.80088e-10	1.13302e-07	-1.15949	-2.80088e-10
100900600	chr7:100900600:C:T	5.57404e-08	-0.223429	2.37993	7.42653e-06	1.78287	2.3258	4.18526e-06	0.974182	1.4756
100900602	chr7:100900602:G:A	3.12449e-09	-0.822007	0.0970724	4.9455e-07	1.25561	0.1439	2.82952e-07	-0.208573	-0.0356944
100900626	chr7:100900626:G:A	2.13644e-09	-2.11916e-10	-1.10507	4.01223e-08	-2.11916e-10	-1.11221	1.23985e-07	-2.11916e-10	-1.06938
100900659	chr7:100900659:A:G	2.1433e-09	-2.11916e-10	-1.10186	4.02464e-08	-2.11916e-10	-1.10912	1.24447e-07	-2.11916e-10	-1.06566
100900855	chr7:100900855:A:G	1.16708e-09	-0.461858	-1.24785	1.94054e-07	1.71233	-1.24833	1.66913e-07	0.224303	-0.996372
100900957	chr7:100900957:C:T	2.13548e-09	-2.11916e-10	-1.10551	4.01048e-08	-2.11916e-10	-1.11264	1.23923e-07	-2.11916e-10	-1.06989
100901090	chr7:100901090:C:T	2.13314e-09	-2.11916e-10	-1.10661	4.00587e-08	-2.11916e-10	-1.11379	1.23799e-07	-2.11916e-10	-1.07089
100901106	chr7:100901106:A:C	6.20216e-08	-0.149612	2.41289	8.52646e-06	1.88848	2.35831	4.74543e-06	1.07239	1.503
100901522	chr7:100901522:T:C	2.87244e-09	-1.66882	0.859778	9.07566e-08	-1.09441	0.798447	2.05446e-07	-1.62197	1.05761
100901540	chr7:100901540:G:A	6.6137e-08	-0.21264	2.54016	8.82106e-06	1.80005	2.48071	4.8917e-06	0.989574	1.61618
100901667	chr7:100901667:C:T	2.12236e-09	-2.11916e-10	-1.11167	4.033e-08	-2.11916e-10	-1.10704	1.26352e-07	-2.11916e-10	-1.05047
100901695	chr7:100901695:G:A	2.89909e-10	-1.87157	-1.23082	5.99206e-09	-1.80435	-1.20936	1.82899e-08	-1.74355	-1.23964
100902169	chr7:100902169:T:C	5.19552e-10	-1.52399	-0.995	2.15028e-08	-0.70031	-1.03565	2.4906e-08	-1.42886	-1.24557
100902485	chr7:100902485:C:T	7.71239e-09	-1.50707	1.6857	2.66361e-07	-0.802906	1.58362	6.28899e-07	-1.43068	1.98511
100902655	chr7:100902655:C:T	3.25568e-09	-0.856549	0.172747	5.01021e-07	1.19215	0.220359	2.91329e-07	-0.252507	0.0374159
100902707	chr7:100902707:G:A	1.84849e-09	-2.11916e-10	-1.24984	3.49821e-08	-2.11916e-10	-1.2493	1.03696e-07	-2.11916e-10	-1.24808
100902767	chr7:100902767:C:T	3.26873e-08	-0.526126	2.14891	3.30478e-06	1.2541	2.04488	2.28574e-06	0.676864	1.16804
100903125	chr7:100903125:C:T	6.86942e-09	-1.46209	1.52496	2.45552e-07	-0.725807	1.42517	5.58567e-07	-1.38295	1.81878
100903135	chr7:100903135:A:T	9.85414e-10	-1.8789	-2.80088e-10	2.38526e-08	-1.63225	-2.80088e-10	6.22593e-08	-1.75824	-2.80088e-10
100903161	chr7:100903161:A:G	8.76177e-09	-1.45326	1.75946	3.15176e-07	-0.705971	1.65496	7.24913e-07	-1.37002	2.06653
100903505	chr7:100903505:CCTTT:C	2.13445e-09	-2.11916e-10	-1.106	4.0086e-08	-2.11916e-10	-1.11311	1.23857e-07	-2.11916e-10	-1.07042
100903506	chr7:100903506:C:T	5.30274e-09	-1.5018	1.30582	1.83879e-07	-0.78774	1.19788	4.34151e-07	-1.42103	1.60488
100903671	chr7:100903671:C:T	6.23033e-09	-1.52833	1.49355	2.1076e-07	-0.841916	1.3885	5.07494e-07	-1.45038	1.79032
100904033	chr7:100904033:T:G	1.84851e-09	-2.11916e-10	-1.24982	3.49834e-08	-2.11916e-10	-1.24927	1.03687e-07	-2.11916e-10	-1.24817
100904135	chr7:100904135:G:A	3.93311e-09	-1.54815	1.05337	1.30512e-07	-0.886623	0.953947	3.08758e-07	-1.47712	1.32013
100905119	chr7:100905119:G:A	1.87743e-09	-2.11916e-10	-1.2343	3.5356e-08	-2.11916e-10	-1.23867	1.08509e-07	-2.11916e-10	-1.20271
100905278	chr7:100905278:C:T	1.85076e-09	-2.11916e-10	-1.24861	3.49589e-08	-2.11916e-10	-1.24997	1.04331e-07	-2.11916e-10	-1.24197
100905680	chr7:100905680:G:A	7.25236e-10	-1.73449	-0.45097	1.04897e-08	-1.87516	-0.578591	6.57879e-08	-1.74707	0.0439606
100907284	chr7:100907284:C:T	3.55594e-10	-1.69888	-1.19929	1.59244e-08	-0.844429	-1.19186	1.89406e-08	-1.7188	-1.22943
100907991	chr7:100907991:T:C	4.60722e-09	-1.53799	1.20141	1.53547e-07	-0.868636	1.0985	3.63937e-07	-1.46483	1.47227
100908003	chr7:100908003:A:G	3.85041e-09	-1.57453	1.0585	1.2508e-07	-0.933676	0.958485	3.0067e-07	-1.50674	1.32321
100908172	chr7:100908172:A:G	1.51809e-09	-0.196947	-1.2498	2.4107e-07	1.93091	-1.24997	2.05426e-07	0.457044	-1.0215
100908477	chr7:100908477:G:A	1.85313e-09	-2.11916e-10	-1.24733	3.51045e-08	-2.11916e-10	-1.24581	1.03498e-07	-2.11916e-10	-1.24999
100908761	chr7:100908761:C:T	4.6319e-10	-1.7699	-0.863922	8.56478e-09	-1.87783	-0.778648	3.24195e-08	-1.30638	-1.1044
100908908	chr7:100908908:C:A	1.53678e-09	-0.186711	-1.2478	2.45518e-07	1.94623	-1.247	1.9607e-07	0.468854	-1.07993
100909405	chr7:100909405:A:G	4.39402e-09	-1.38711	1.00316	1.62588e-07	-0.620883	0.907964	3.48422e-07	-1.29713	1.261
100909872	chr7:100909872:T:C	4.49649e-09	-1.60652	1.24562	1.50787e-07	-0.987909	1.19964	3.74831e-07	-1.53733	1.57426
100910103	chr7:100910103:C:T	4.85426e-09	-0.284348	-2.80088e-10	2.87481e-08	-1.44557	-2.80088e-10	8.72097e-08	-1.42123	-2.80088e-10
100910276	chr7:100910276:A:G	6.28343e-09	-2.11916e-10	-0.0262885	1.23009e-07	-2.11916e-10	0.0081205	4.62547e-07	-2.11916e-10	0.247204
100910791	chr7:100910791:C:G	8.73998e-09	0.303703	-2.80088e-10	2.6816e-07	0.787442	-2.80088e-10	5.61382e-07	0.440858	-2.80088e-10
100911114	chr7:100911114:G:T	1.84984e-09	-2.11916e-10	-1.2491	3.49649e-08	-2.11916e-10	-1.2498	1.04199e-07	-2.11916e-10	-1.24324
100911518	chr7:100911518:T:C	1.35486e-09	-0.810017	-0.750493	1.9754e-07	1.1973	-0.715496	1.25056e-07	-0.214932	-0.84585
100911543	chr7:100911543:C:T	1.08104e-09	-0.536403	-1.24988	1.63579e-07	1.54315	-1.25	1.48547e-07	0.129859	-1.0185
100911581	chr7:100911581:A:G	1.08424e-09	-0.534419	-1.24891	1.64127e-07	1.54581	-1.24931	1.52163e-07	0.133236	-0.997828
100911633	chr7:100911633:A:C	3.82149e-10	-1.86534	-0.960812	7.80243e-09	-1.86222	-0.887488	2.3841e-08	-1.55053	-1.16761
100911652	chr7:100911652:G:A	3.69614e-09	-2.11916e-10	-0.556917	7.25e-08	-2.11916e-10	-0.520554	2.3831e-07	-2.11916e-10	-0.41597
100911941	chr7:100911941:A:C	4.90889e-09	-2.11916e-10	-0.273158	9.08825e-08	-2.11916e-10	-0.294573	3.33477e-07	-2.11916e-10	-0.0799713
100912228	chr7:100912228:C:T	1.85632e-09	-2.11916e-10	-1.24561	3.51889e-08	-2.11916e-10	-1.24341	1.03501e-07	-2.11916e-10	-1.24996
100912248	chr7:100912248:C:A	2.80045e-08	-2.11916e-10	1.46816	4.82952e-07	-2.11916e-10	1.37578	7.46597e-07	-2.11916e-10	0.725982
100912253	chr7:100912253:G:A	2.70949e-08	-2.11916e-10	1.43514	4.67358e-07	-2.11916e-10	1.34296	7.2569e-07	-2.11916e-10	0.697578
100912476	chr7:100912476:G:T	5.54368e-09	-0.151546	-2.80088e-10	3.1182e-08	-1.3643	-2.80088e-10	1.72271e-07	-0.740478	-2.80088e-10
100912616	chr7:100912616:C:T	7.31873e-10	-1.66352	-0.512831	9.8942e-09	-1.87837	-0.633818	6.53765e-08	-1.67984	-0.0295382
100913093	chr7:100913093:CAT:C	2.0142e-09	-2.11916e-10	-1.16398	3.78398e-08	-2.11916e-10	-1.17078	1.16445e-07	-2.11916e-10	-1.13212
100913369	chr7:100913369:A:AT	2.03356e-09	-2.11916e-10	-1.15441	3.82091e-08	-2.11916e-10	-1.16107	1.1746e-07	-2.11916e-10	-1.12345
100913413	chr7:100913413:A:G	2.60359e-09	-0.907312	-2.80088e-10	2.41842e-08	-1.61844	-2.80088e-10	1.13644e-07	-1.15647	-2.80088e-10
100913533	chr7:100913533:A:G	2.77314e-08	-2.11916e-10	1.45836	4.87643e-07	-2.11916e-10	1.38544	7.47967e-07	-2.11916e-10	0.727815
100913542	chr7:100913542:G:A	1.10975e-09	-0.79025	-0.969823	1.61669e-07	1.22689	-0.945481	1.05587e-07	-0.188873	-1.04114
100913633	chr7:100913633:A:C	1.18771e-08	-1.45234	2.06275	5.86763e-07	-0.42692	1.9974	9.69747e-07	-1.28835	2.27584
100913752	chr7:100913752:G:A	1.19206e-09	-1.68853	-2.80088e-10	1.87082e-08	-1.87518	-2.80088e-10	8.24236e-08	-1.47767	-2.80088e-10
100913762	chr7:100913762:G:A	3.22613e-09	-2.11916e-10	-0.692921	5.93675e-08	-2.11916e-10	-0.720393	2.11562e-07	-2.11916e-10	-0.535025
100914301	chr7:100914301:G:C	2.23254e-09	-2.11916e-10	-1.06106	4.0292e-08	-2.11916e-10	-1.10799	1.18335e-07	-2.11916e-10	-1.11602
100914499	chr7:100914499:C:T	1.08327e-09	-0.583262	-1.20096	1.80285e-07	1.58898	-1.19859	1.2324e-07	0.114317	-1.18973
100914612	chr7:100914612:C:T	1.11115e-09	-0.878382	-0.880432	1.51431e-07	1.06649	-0.850496	1.01908e-07	-0.304842	-0.960632
100914916	chr7:100914916:T:C	3.27239e-09	0.555054	-1.23374	1.98818e-06	4.03418	-1.24334	1.53202e-07	0.325698	-1.18348
100915047	chr7:100915047:C:T	4.03767e-09	-2.11916e-10	-0.468536	7.52053e-08	-2.11916e-10	-0.483919	2.68606e-07	-2.11916e-10	-0.296298
100915204	chr7:100915204:C:T	2.63245e-09	-1.55999	0.663695	9.45443e-08	-0.840873	0.585801	2.11748e-07	-1.46498	0.930837
100915451	chr7:100915451:GA:G	2.10489e-09	-2.11916e-10	-1.11994	3.94837e-08	-2.11916e-10	-1.12825	1.22018e-07	-2.11916e-10	-1.08538
100915955	chr7:100915955:C:T	1.25433e-09	-0.802574	-0.835033	1.81876e-07	1.20429	-0.805103	1.16636e-07	-0.217607	-0.912877
100916170	chr7:100916170:T:TA	3.23842e-09	-2.11916e-10	-0.689119	6.48068e-08	-2.11916e-10	-0.63273	1.51845e-07	-2.11916e-10	-0.866682
100916179	chr7:100916179:G:A	2.26184e-09	-2.11916e-10	-1.04803	4.07508e-08	-2.11916e-10	-1.09667	1.19639e-07	-2.11916e-10	-1.10507
100916276	chr7:100916276:C:T	3.56364e-08	-2.11916e-10	1.70916	6.23733e-07	-2.11916e-10	1.63158	9.27636e-07	-2.11916e-10	0.943095
100916399	chr7:100916399:T:TTA	2.76765e-09	-2.11916e-10	-0.846205	4.93523e-08	-2.11916e-10	-0.905156	1.59614e-07	-2.11916e-10	-0.816785
100917324	chr7:100917324:C:T	2.82872e-08	-2.11916e-10	1.4782	4.96924e-07	-2.11916e-10	1.4043	7.61196e-07	-2.11916e-10	0.745347
100917356	chr7:100917356:A:C	1.5348e-08	-2.11916e-10	0.866781	2.42637e-07	-2.11916e-10	0.687428	1.72786e-06	-2.11916e-10	1.56509
100918040	chr7:100918040:T:A	1.68665e-08	-2.11916e-10	0.961127	2.59255e-07	-2.11916e-10	0.753671	1.88481e-06	-2.11916e-10	1.65204
100918134	chr7:100918134:G:T	1.05899e-09	-1.80689	-2.80088e-10	2.632e-08	-1.53381	-2.80088e-10	6.76394e-08	-1.67535	-2.80088e-10
100918383	chr7:100918383:A:C	3.75597e-10	-1.60167	-1.24177	8.1578e-09	-1.4657	-1.23946	1.60319e-08	-1.8754	-1.23957
100918429	chr7:100918429:A:T	1.86022e-09	-2.11916e-10	-1.24351	3.49584e-08	-2.11916e-10	-1.24998	1.03533e-07	-2.11916e-10	-1.24966
100918435	chr7:100918435:C:T	9.63219e-10	-0.916758	-0.984921	1.2573e-07	0.988254	-0.958257	8.8798e-08	-0.343718	-1.05946
100918586	chr7:100918586:A:AT	2.88936e-08	-2.11916e-10	1.49942	5.05844e-07	-2.11916e-10	1.42209	7.71485e-07	-2.11916e-10	0.758774
100918625	chr7:100918625:G:T	1.02265e-09	-1.84181	-2.80088e-10	2.29e-08	-1.673	-2.80088e-10	5.72958e-08	-1.84132	-2.80088e-10
100918700	chr7:100918700:A:G	1.92412e-09	-2.11916e-10	-1.20974	3.54752e-08	-2.11916e-10	-1.23531	1.05257e-07	-2.11916e-10	-1.23314
100919275	chr7:100919275:G:C	2.12021e-08	-2.11916e-10	1.18989	3.77308e-07	-2.11916e-10	1.12892	5.83914e-07	-2.11916e-10	0.48021
100919375	chr7:100919375:G:A	2.0253e-09	-2.11916e-10	-1.15849	3.80524e-08	-2.11916e-10	-1.16518	1.16796e-07	-2.11916e-10	-1.12911
100919433	chr7:100919433:T:A	1.99376e-08	-2.11916e-10	1.1284	3.55103e-07	-2.11916e-10	1.06827	5.54499e-07	-2.11916e-10	0.428521
100920067	chr7:100920067:T:C	7.51956e-10	-1.83531	-0.313976	3.66872e-08	-0.866153	-0.335561	5.04695e-08	-1.62633	-0.341842
100920522	chr7:100920522:GTTC:G	2.19863e-08	-2.11916e-10	1.22621	3.91033e-07	-2.11916e-10	1.16465	6.0184e-07	-2.11916e-10	0.510447
100920552	chr7:100920552:G:A	2.02416e-09	-2.11916e-10	-1.15905	3.8032e-08	-2.11916e-10	-1.16571	1.16722e-07	-2.11916e-10	-1.12975
100920601	chr7:100920601:C:T	1.9513e-09	-2.11916e-10	-1.19571	3.57917e-08	-2.11916e-10	-1.22642	1.06148e-07	-2.11916e-10	-1.22471
100920838	chr7:100920838:C:T	4.56265e-10	-1.55709	-1.0918	3.42246e-08	-0.16934	-1.10186	3.98071e-08	-0.99481	-1.21069
100920973	chr7:100920973:A:G	1.12642e-08	0.243374	0.314046	5.36227e-07	1.27242	0.207996	1.17743e-06	1.66132	-0.479778
100921239	chr7:100921239:G:T	1.85007e-09	-2.11916e-10	-1.24898	3.5332e-08	-2.11916e-10	-1.23935	1.04503e-07	-2.11916e-10	-1.24033
100921320	chr7:100921320:A:T	1.00764e-09	-0.861023	-0.995576	1.36596e-07	1.08238	-0.969494	9.43064e-08	-0.274076	-1.06892
100921696	chr7:100921696:T:C	1.91345e-09	-2.11916e-10	-1.2153	3.59695e-08	-2.11916e-10	-1.22147	1.10821e-07	-2.11916e-10	-1.18162
100921850	chr7:100921850:A:C	8.05051e-10	-1.87404	-0.207013	1.85759e-08	-1.65945	-0.222829	5.02075e-08	-1.86082	-0.112557
100922145	chr7:100922145:A:C	2.05819e-09	-2.11916e-10	-1.14238	3.90479e-08	-2.11916e-10	-1.13935	1.20928e-07	-2.11916e-10	-1.09435
100922203	chr7:100922203:C:T	1.61609e-09	-1.38419	-2.80088e-10	8.50536e-08	-0.360859	-2.80088e-10	1.38216e-07	-0.960727	-2.80088e-10
100922354	chr7:100922354:G:T	2.10925e-09	-2.11916e-10	-1.11787	3.95292e-08	-2.11916e-10	-1.1271	1.27419e-07	-2.11916e-10	-1.04206
100922576	chr7:100922576:T:C	2.53152e-09	-2.11916e-10	-0.935384	4.70321e-08	-2.11916e-10	-0.95331	1.60804e-07	-2.11916e-10	-0.80936
100922628	chr7:100922628:C:T	2.21542e-09	-0.781984	-0.286777	2.16635e-07	0.98823	-0.414158	3.67447e-07	-0.0892084	0.106243
100922652	chr7:100922652:T:A	3.70703e-10	-1.60695	-1.24961	3.34178e-08	-0.0477864	-1.24727	3.99967e-08	-0.978121	-1.22262
100923227	chr7:100923227:T:C	1.91273e-09	-2.11916e-10	-1.21567	3.59728e-08	-2.11916e-10	-1.22138	1.10813e-07	-2.11916e-10	-1.1817
100923466	chr7:100923466:T:C	4.06133e-09	-2.11916e-10	-0.462694	7.99209e-08	-2.11916e-10	-0.423103	3.67041e-07	-2.11916e-10	0.01593
100923997	chr7:100923997:C:T	3.71169e-09	-2.11916e-10	-0.552719	6.93332e-08	-2.11916e-10	-0.565217	2.43245e-07	-2.11916e-10	-0.395474
100925016	chr7:100925016:T:C	2.15722e-09	-2.11916e-10	-1.09538	4.14973e-08	-2.11916e-10	-1.07851	1.45845e-07	-2.11916e-10	-0.906997
100925091	chr7:100925091:A:G	2.33566e-08	-2.11916e-10	1.28667	4.12722e-07	-2.11916e-10	1.21863	6.39639e-07	-2.11916e-10	0.57136
100925153	chr7:100925153:A:G	1.04577e-09	-1.81946	-2.80088e-10	2.2506e-08	-1.69036	-2.80088e-10	5.86595e-08	-1.81779	-2.80088e-10
100925222	chr7:100925222:C:T	2.45454e-09	-0.633921	-0.332343	2.78553e-07	1.27692	-0.451447	4.28185e-07	0.125544	0.0444681
100925259	chr7:100925259:T:C	2.41606e-09	-2.11916e-10	-0.982068	4.36294e-08	-2.11916e-10	-1.02841	1.39298e-07	-2.11916e-10	-0.952929
100925389	chr7:100925389:A:G	3.62688e-10	-1.62958	-1.24883	5.53058e-09	-1.84445	-1.2494	2.49508e-08	-1.73903	-0.93361
100925678	chr7:100925678:C:T	3.2515e-09	0.166603	-0.85169	4.08404e-07	2.02491	-0.81679	5.73767e-07	1.62618	-1.1635
100925946	chr7:100925946:T:C	3.01216e-09	-2.11916e-10	-0.761547	5.82472e-08	-2.11916e-10	-0.739445	2.05831e-07	-2.11916e-10	-0.56249
100926062	chr7:100926062:A:T	3.01607e-09	-0.760249	-2.80088e-10	1.10662e-07	-0.0976577	-2.80088e-10	1.14134e-07	-1.15217	-2.80088e-10
100926332	chr7:100926332:TCA:T	1.00954e-09	-1.85471	-2.80088e-10	3.89602e-08	-1.1416	-2.80088e-10	6.89744e-08	-1.65581	-2.80088e-10
100926453	chr7:100926453:A:G	4.97638e-09	-2.11916e-10	-0.259503	9.82532e-08	-2.11916e-10	-0.216593	4.75675e-07	-2.11916e-10	0.275191
100926568	chr7:100926568:A:T	1.85203e-09	-2.11916e-10	-1.24792	3.50459e-08	-2.11916e-10	-1.24748	1.04112e-07	-2.11916e-10	-1.24408
100926762	chr7:100926762:T:C	1.69835e-09	-1.28646	-0.0480913	4.27159e-08	-1.0455	-0.00406848	1.15634e-07	-1.66297	0.523863
100927024	chr7:100927024:G:A	3.86776e-09	-2.11916e-10	-0.511529	7.22253e-08	-2.11916e-10	-0.52435	2.54547e-07	-2.11916e-10	-0.350059
100927183	chr7:100927183:C:T	4.1018e-09	-2.11916e-10	-0.452778	7.65661e-08	-2.11916e-10	-0.465986	2.72015e-07	-2.11916e-10	-0.283688
100927256	chr7:100927256:A:G	1.99741e-08	-2.11916e-10	1.13023	3.5429e-07	-2.11916e-10	1.06598	5.5993e-07	-2.11916e-10	0.438268
100927310	chr7:100927310:CTTCT:C	1.99967e-08	-2.11916e-10	1.13136	3.54731e-07	-2.11916e-10	1.06722	5.60622e-07	-2.11916e-10	0.439502
100927526	chr7:100927526:C:T	1.08183e-09	-1.55822	-0.227338	7.01733e-08	-0.324173	-0.229	8.64235e-08	-1.18196	-0.248328
100927831	chr7:100927831:C:A	2.68301e-09	-2.11916e-10	-0.877267	4.7986e-08	-2.11916e-10	-0.933231	1.54672e-07	-2.11916e-10	-0.848236
100927939	chr7:100927939:C:G	7.63927e-10	-0.919307	-1.21418	2.4158e-08	-0.398285	-1.22124	3.07895e-08	-1.3362	-1.12617
100928139	chr7:100928139:A:G	1.88787e-09	-2.11916e-10	-1.22876	3.55176e-08	-2.11916e-10	-1.23411	1.09316e-07	-2.11916e-10	-1.1953
100928185	chr7:100928185:A:G	3.03991e-10	-1.87839	-1.17657	5.72242e-09	-1.87489	-1.18485	2.07428e-08	-1.69386	-1.16349
100928226	chr7:100928226:A:G	4.59379e-09	-2.11916e-10	-0.3395	8.34358e-08	-2.11916e-10	-0.380063	4.18557e-07	-2.11916e-10	0.147269
100928448	chr7:100928448:C:T	2.55484e-09	-0.926216	-2.80088e-10	5.90145e-08	-0.726357	-2.80088e-10	1.38401e-07	-0.959387	-2.80088e-10
100928623	chr7:100928623:A:T	5.12273e-09	-0.230518	-2.80088e-10	3.77921e-07	1.13054	-2.80088e-10	5.45644e-07	0.412422	-2.80088e-10
100928670	chr7:100928670:C:G	3.03665e-10	-1.87464	-1.1814	6.57117e-09	-1.78801	-1.13344	1.9822e-08	-1.80978	-1.09297
100928733	chr7:100928733:C:T	3.80579e-09	-2.11916e-10	-0.527681	7.50002e-08	-2.11916e-10	-0.48665	1.92998e-07	-2.11916e-10	-0.626866
100928782	chr7:100928782:G:T	1.04317e-09	-1.82194	-2.80088e-10	2.62113e-08	-1.53795	-2.80088e-10	5.5919e-08	-1.86564	-2.80088e-10
100929061	chr7:100929061:G:T	9.86616e-10	-1.87768	-2.80088e-10	2.18782e-08	-1.71865	-2.80088e-10	6.50324e-08	-1.71466	-2.80088e-10
100929428	chr7:100929428:C:T	2.54522e-09	-2.11916e-10	-0.929986	4.7549e-08	-2.11916e-10	-0.94238	1.34433e-07	-2.11916e-10	-0.988481
100929517	chr7:100929517:G:T	4.49398e-10	-1.41416	-1.24989	9.7204e-09	-1.27988	-1.25003	2.35063e-08	-1.48225	-1.25003
100929821	chr7:100929821:T:C	1.74135e-09	-0.432231	-0.877311	8.65864e-09	-1.75079	-0.894788	6.48305e-08	-1.26797	-0.449794
100930603	chr7:100930603:C:G	3.88269e-09	-1.36916	0.861486	1.30795e-07	-0.86903	0.938524	1.77588e-07	-1.75465	1.04457
100930780	chr7:100930780:C:G	1.03808e-09	-1.82683	-2.80088e-10	2.52492e-08	-1.57535	-2.80088e-10	5.59526e-08	-1.86504	-2.80088e-10
100930848	chr7:100930848:T:C	3.35048e-10	-1.72321	-1.23447	9.57007e-09	-1.33491	-1.21059	1.59098e-08	-1.87792	-1.24468
100931012	chr7:100931012:TA:T	2.27812e-09	-1.7927	0.751843	5.45167e-08	-1.48492	0.679285	8.59953e-08	-1.87306	0.437812
100931055	chr7:100931055:T:C	1.79054e-09	-0.499137	-0.782548	9.32167e-09	-1.76975	-0.802046	7.12841e-08	-1.31242	-0.310455
100931138	chr7:100931138:G:A	8.24244e-09	-2.11916e-10	0.245092	1.63618e-07	-2.11916e-10	0.293393	6.18961e-07	-2.11916e-10	0.538499
100931508	chr7:100931508:A:G	3.37775e-10	-1.86547	-1.08411	2.00813e-08	-0.751319	-1.05303	2.66818e-08	-1.76435	-0.841213
100931641	chr7:100931641:A:G	3.01051e-10	-1.84349	-1.22118	1.18217e-07	1.20484	-1.23646	2.75997e-08	-1.73772	-0.834014
100932432	chr7:100932432:C:T	5.92555e-10	-1.85731	-0.530205	1.17961e-08	-1.80869	-0.527683	2.45559e-08	-1.87601	-0.81258
100932851	chr7:100932851:C:T	7.55642e-09	-2.11916e-10	0.158192	1.49438e-07	-2.11916e-10	0.20274	5.62478e-07	-2.11916e-10	0.442807
100933185	chr7:100933185:G:A	1.49677e-09	-1.85704	0.396144	6.40063e-08	-1.13091	0.485749	1.02293e-07	-1.68179	0.420094
100933277	chr7:100933277:C:T	2.98695e-10	-1.84698	-1.22555	1.13822e-07	1.16988	-1.23938	2.69437e-08	-1.74489	-0.850906
100933370	chr7:100933370:G:A	3.60726e-10	-1.87588	-1.00796	2.47653e-08	-0.623833	-0.970865	3.123e-08	-1.72111	-0.727057
100933508	chr7:100933508:A:C	3.02676e-10	-1.83571	-1.22359	1.26633e-07	1.27522	-1.23806	2.77848e-08	-1.72199	-0.843058
100933522	chr7:100933522:C:T	5.31788e-10	-1.2508	-1.24492	2.10691e-08	-0.508315	-1.24802	3.59417e-08	-1.1149	-1.19275
100933599	chr7:100933599:C:A	2.70321e-09	-2.11916e-10	-0.869765	5.35673e-08	-2.11916e-10	-0.823201	1.33766e-07	-2.11916e-10	-0.993455
100933600	chr7:100933600:TG:T	7.50401e-10	-1.87634	-0.275014	1.57102e-08	-1.77855	-0.271281	3.08595e-08	-1.76983	-0.690274
100933695	chr7:100933695:G:A	3.50521e-10	-1.70984	-1.2027	5.93032e-09	-1.83177	-1.19229	1.9909e-08	-1.87827	-1.02011
100934036	chr7:100934036:T:C	8.72823e-10	-1.09129	-0.908933	7.28455e-09	-1.87801	-0.940372	3.67214e-08	-1.65349	-0.632691
100934408	chr7:100934408:C:T	1.97525e-09	-0.421011	-0.762499	9.60155e-09	-1.7453	-0.796913	7.28021e-08	-1.25425	-0.347549
100934914	chr7:100934914:C:T	1.72847e-08	-1.3257	2.31132	6.17358e-07	-0.816497	2.43781	9.77539e-07	-1.72021	2.7157
100935018	chr7:100935018:G:A	9.02696e-09	-2.11916e-10	0.33601	1.79263e-07	-2.11916e-10	0.384714	6.83968e-07	-2.11916e-10	0.638367
100935107	chr7:100935107:C:A	5.96083e-09	-1.43081	1.35182	3.13245e-07	-0.48506	1.42791	8.16527e-07	-0.82934	1.64486
100935285	chr7:100935285:C:T	3.01328e-10	-1.81388	-1.24988	4.86786e-08	0.326858	-1.24576	2.2201e-08	-1.83299	-0.956419
100935580	chr7:100935580:C:T	8.58099e-09	-2.11916e-10	0.285344	1.70317e-07	-2.11916e-10	0.33352	6.47793e-07	-2.11916e-10	0.584027
100935855	chr7:100935855:TG:T	1.06179e-09	-1.80425	-2.80088e-10	1.87338e-08	-1.87381	-2.80088e-10	6.11628e-08	-1.77601	-2.80088e-10
100936196	chr7:100936196:G:T	2.27687e-09	-2.11916e-10	-1.0414	4.46077e-08	-2.11916e-10	-1.00623	1.68447e-07	-2.11916e-10	-0.762924
100936455	chr7:100936455:C:T	1.96075e-09	-2.11916e-10	-1.19088	3.62491e-08	-2.11916e-10	-1.21373	1.74184e-07	-2.11916e-10	-0.729432
100936502	chr7:100936502:C:T	1.92579e-09	-2.11916e-10	-1.20887	3.57529e-08	-2.11916e-10	-1.22751	1.64556e-07	-2.11916e-10	-0.786295
100937578	chr7:100937578:C:A	2.44456e-09	-1.36826	0.397917	5.13108e-08	-1.23567	0.369427	1.29254e-07	-1.46112	0.433354
100937788	chr7:100937788:C:T	1.12705e-09	-1.7446	-2.80088e-10	2.92808e-08	-1.42721	-2.80088e-10	5.77558e-08	-1.83332	-2.80088e-10
100937985	chr7:100937985:T:A	2.20864e-09	-2.11916e-10	-1.07183	4.08774e-08	-2.11916e-10	-1.09356	1.71148e-07	-2.11916e-10	-0.747012
100938040	chr7:100938040:A:G	1.90913e-09	-2.11916e-10	-1.21756	3.5484e-08	-2.11916e-10	-1.23506	1.27393e-07	-2.11916e-10	-1.04227
100938388	chr7:100938388:T:C	1.84817e-09	-2.11916e-10	-1.25001	3.49774e-08	-2.11916e-10	-1.24944	1.03495e-07	-2.11916e-10	-1.25002
100938425	chr7:100938425:C:T	2.04922e-09	-2.11916e-10	-1.14674	3.8286e-08	-2.11916e-10	-1.15906	1.22685e-07	-2.11916e-10	-1.07993
100938503	chr7:100938503:C:T	1.86096e-09	-2.11916e-10	-1.24311	3.51431e-08	-2.11916e-10	-1.24471	1.22518e-07	-2.11916e-10	-1.08129
100938591	chr7:100938591:A:T	9.86175e-10	-1.87813	-2.80088e-10	1.94432e-08	-1.83664	-2.80088e-10	5.61296e-08	-1.86188	-2.80088e-10
100938598	chr7:100938598:T:C	1.02991e-09	-1.83473	-2.80088e-10	2.28456e-08	-1.67538	-2.80088e-10	5.58097e-08	-1.8676	-2.80088e-10
100938605	chr7:100938605:GGC:G	2.06217e-09	-1.14045	-2.80088e-10	2.91895e-08	-1.43033	-2.80088e-10	1.33817e-07	-0.993074	-2.80088e-10
100938670	chr7:100938670:G:A	6.18592e-10	-1.14322	-1.2013	2.44634e-08	-0.39477	-1.21219	4.3272e-08	-1.01952	-1.10252
100938681	chr7:100938681:A:C	1.02623e-09	-1.83831	-2.80088e-10	2.45028e-08	-1.60535	-2.80088e-10	5.56453e-08	-1.87055	-2.80088e-10
100939111	chr7:100939111:A:C	1.0625e-09	-1.80358	-2.80088e-10	2.71447e-08	-1.50296	-2.80088e-10	5.65378e-08	-1.85463	-2.80088e-10
100939178	chr7:100939178:A:G	1.92527e-09	-2.11916e-10	-1.20914	3.64442e-08	-2.11916e-10	-1.20836	1.03886e-07	-2.11916e-10	-1.24625
100939291	chr7:100939291:G:A	2.01427e-09	-2.11916e-10	-1.16395	3.83506e-08	-2.11916e-10	-1.15737	1.08226e-07	-2.11916e-10	-1.20533
100939309	chr7:100939309:G:A	6.04831e-10	-1.18412	-1.18289	2.34909e-08	-0.451619	-1.19591	4.28051e-08	-1.06117	-1.07171
100939624	chr7:100939624:T:C	2.8895e-10	-1.85643	-1.24928	6.17518e-09	-1.73566	-1.24795	1.72567e-08	-1.79135	-1.24999
100939651	chr7:100939651:C:T	3.45855e-10	-1.87763	-1.04831	1.11965e-08	-1.34795	-1.04059	2.49187e-08	-1.75718	-0.916751
100939951	chr7:100939951:T:C	2.12247e-09	-1.77307	0.661447	3.94883e-08	-1.76259	0.634458	1.15422e-07	-1.84261	0.701663
100940018	chr7:100940018:T:C	1.22002e-09	-0.426844	-1.23849	6.26966e-09	-1.72771	-1.24071	3.61639e-08	-1.22971	-1.07177
100940115	chr7:100940115:A:G	3.44486e-10	-1.87861	-1.0513	1.20957e-08	-1.26765	-1.04364	2.58285e-08	-1.71745	-0.920612
100940438	chr7:100940438:T:C	1.05105e-09	-1.81442	-2.80088e-10	2.5964e-08	-1.54743	-2.80088e-10	5.63319e-08	-1.85828	-2.80088e-10
100940447	chr7:100940447:G:A	2.52363e-09	-0.18581	-0.752698	9.83954e-07	2.92541	-0.837969	1.97913e-07	-0.204814	-0.396902
100940762	chr7:100940762:C:T	1.10472e-08	-2.11916e-10	0.537972	2.1921e-07	-2.11916e-10	0.58589	5.40749e-07	-2.11916e-10	0.403412
100940790	chr7:100940790:G:A	1.38001e-09	-1.54212	-2.80088e-10	4.05718e-08	-1.10107	-2.80088e-10	6.66431e-08	-1.69019	-2.80088e-10
100941092	chr7:100941092:C:T	3.35849e-10	-1.87848	-1.07682	1.11136e-08	-1.32635	-1.06962	2.42728e-08	-1.74644	-0.953742
100941145	chr7:100941145:G:A	3.43907e-09	-2.11916e-10	-0.629004	6.18307e-08	-2.11916e-10	-0.67974	2.36711e-07	-2.11916e-10	-0.422702
100941716	chr7:100941716:C:G	6.78979e-08	2.07436	0.279442	2.52129e-07	0.592153	0.133648	2.32935e-07	0.0681587	-0.506945
100941936	chr7:100941936:A:T	2.87695e-10	-1.8606	-1.24946	6.11015e-09	-1.74589	-1.2483	1.71299e-08	-1.7987	-1.25002
100942046	chr7:100942046:C:T	6.50983e-10	-1.11622	-1.17726	2.6017e-08	-0.354527	-1.19086	4.6436e-08	-0.988174	-1.0633
100942282	chr7:100942282:A:C	9.8562e-10	-1.87869	-2.80088e-10	1.90257e-08	-1.85835	-2.80088e-10	5.52392e-08	-1.87787	-2.80088e-10
100942474	chr7:100942474:C:T	1.86591e-09	-2.11916e-10	-1.24046	3.60041e-08	-2.11916e-10	-1.22051	1.05879e-07	-2.11916e-10	-1.22725
100942928	chr7:100942928:G:A	2.87034e-10	-1.87804	-1.23432	1.06406e-08	-1.18964	-1.24982	2.49378e-08	-1.63392	-1.03924
100943658	chr7:100943658:C:T	3.44295e-10	-1.8789	-1.05156	1.18013e-08	-1.29202	-1.04391	2.54968e-08	-1.73003	-0.92096
100943659	chr7:100943659:A:G	6.78411e-10	-1.01577	-1.23643	5.65455e-09	-1.8328	-1.23888	2.31188e-08	-1.50737	-1.24153
100943885	chr7:100943885:ATT:A	3.92245e-09	-2.11916e-10	-0.497488	7.88452e-08	-2.11916e-10	-0.436654	1.78627e-07	-2.11916e-10	-0.704243
100944000	chr7:100944000:C:T	6.1011e-09	-2.11916e-10	-0.0557351	1.20376e-07	-2.11916e-10	-0.0135168	4.48747e-07	-2.11916e-10	0.216916
100944026	chr7:100944026:C:G	2.92698e-10	-1.87608	-1.21674	2.42945e-08	-0.428382	-1.18551	1.73513e-08	-1.87834	-1.15754
100944059	chr7:100944059:T:C	1.87161e-09	-2.11916e-10	-1.23741	3.51046e-08	-2.11916e-10	-1.24581	1.12334e-07	-2.11916e-10	-1.16807
100944098	chr7:100944098:C:T	4.37667e-09	-2.11916e-10	-0.387916	8.10167e-08	-2.11916e-10	-0.409485	2.7856e-07	-2.11916e-10	-0.259912
100944190	chr7:100944190:C:T	3.42568e-10	-1.87889	-1.0566	1.1661e-08	-1.29866	-1.04923	2.52684e-08	-1.73311	-0.926882
100944191	chr7:100944191:G:A	2.94014e-10	-1.87284	-1.21549	2.5836e-08	-0.368308	-1.18406	1.7338e-08	-1.8789	-1.15774
100944625	chr7:100944625:A:G	3.24123e-10	-1.85925	-1.13158	7.13365e-09	-1.66988	-1.16944	1.81672e-08	-1.87878	-1.11114
100944816	chr7:100944816:C:T	2.89172e-10	-1.87227	-1.23267	2.56375e-08	-0.353246	-1.20684	1.86226e-08	-1.8789	-1.08627
100945052	chr7:100945052:C:G	3.49175e-10	-1.87835	-1.03804	1.24246e-08	-1.25461	-1.02984	2.64374e-08	-1.71201	-0.902753
100945765	chr7:100945765:AGTGGGGCG:A	9.98698e-10	-1.86551	-2.80088e-10	3.54016e-08	-1.23738	-2.80088e-10	6.61968e-08	-1.69691	-2.80088e-10
100945775	chr7:100945775:G:A	9.87238e-10	-1.87705	-2.80088e-10	3.17216e-08	-1.34714	-2.80088e-10	6.27247e-08	-1.75079	-2.80088e-10
100945776	chr7:100945776:G:T	2.81315e-09	-2.11916e-10	-0.8299	5.24944e-08	-2.11916e-10	-0.843433	1.78318e-07	-2.11916e-10	-0.705977
100945884	chr7:100945884:C:T	1.06645e-09	-1.79987	-2.80088e-10	2.6807e-08	-1.51548	-2.80088e-10	5.68191e-08	-1.84967	-2.80088e-10
100946204	chr7:100946204:C:T	1.85011e-09	-2.11916e-10	-1.24896	3.49841e-08	-2.11916e-10	-1.24925	1.03799e-07	-2.11916e-10	-1.24708
100946330	chr7:100946330:G:A	2.93885e-10	-1.87377	-1.215	2.54405e-08	-0.385183	-1.18262	1.74249e-08	-1.87886	-1.15278
100946571	chr7:100946571:G:A	4.74739e-10	-1.37369	-1.2355	2.66485e-08	-0.276349	-1.24506	6.05982e-08	-0.615327	-1.16995
100946831	chr7:100946831:G:A	1.39365e-09	-1.02502	-0.507264	1.18448e-08	-1.87152	-0.460732	8.37493e-08	-1.5727	0.110981
100946868	chr7:100946868:C:T	1.0537e-09	-1.8119	-2.80088e-10	2.61269e-08	-1.54118	-2.80088e-10	5.64294e-08	-1.85655	-2.80088e-10
100947736	chr7:100947736:G:T	3.18869e-10	-1.87802	-1.12916	1.13974e-08	-1.24804	-1.12272	2.35115e-08	-1.70752	-1.02453
100947942	chr7:100947942:T:G	4.75907e-09	-2.11916e-10	-0.304152	8.79848e-08	-2.11916e-10	-0.326976	3.06529e-07	-2.11916e-10	-0.164231
100948038	chr7:100948038:C:T	6.04193e-10	-1.15264	-1.21543	2.37636e-08	-0.411654	-1.22433	4.20437e-08	-1.02179	-1.12905
100948138	chr7:100948138:C:T	2.61476e-09	-2.11916e-10	-0.903031	5.06931e-08	-2.11916e-10	-0.878351	1.18691e-07	-2.11916e-10	-1.11302
100948331	chr7:100948331:C:T	3.18673e-10	-1.8789	-1.1289	1.09191e-08	-1.29119	-1.12244	2.29947e-08	-1.73009	-1.02419
100948534	chr7:100948534:T:C	2.95235e-09	-2.11916e-10	-0.781602	5.74383e-08	-2.11916e-10	-0.75343	1.28444e-07	-2.11916e-10	-1.03405
100948791	chr7:100948791:T:C	3.66821e-10	-1.77938	-1.0877	1.48724e-07	1.22334	-1.02539	1.69122e-08	-1.85233	-1.20918
100948959	chr7:100948959:A:G	4.81513e-10	-1.35548	-1.23955	2.73712e-08	-0.247366	-1.24728	6.16042e-08	-0.588924	-1.17989
100949390	chr7:100949390:A:G	1.8989e-09	-2.11916e-10	-1.22293	3.55639e-08	-2.11916e-10	-1.23281	1.14358e-07	-2.11916e-10	-1.15021
100949633	chr7:100949633:G:C	1.99292e-09	-1.1746	-2.80088e-10	9.70804e-08	-0.228601	-2.80088e-10	1.70889e-07	-0.748527	-2.80088e-10
100949771	chr7:100949771:T:C	1.69022e-08	-2.11916e-10	0.963241	2.99048e-07	-2.11916e-10	0.896463	1.13655e-06	-2.11916e-10	1.14621
100949893	chr7:100949893:A:ACC	3.19513e-10	-1.87847	-1.12669	1.1282e-08	-1.26076	-1.12017	2.34553e-08	-1.71347	-1.02098
100950067	chr7:100950067:C:T	3.18099e-10	-1.87854	-1.13106	1.12123e-08	-1.26243	-1.12469	2.32676e-08	-1.71565	-1.02683
100950178	chr7:100950178:C:T	2.97895e-10	-1.85646	-1.21876	2.98353e-08	-0.220411	-1.18804	1.75643e-08	-1.87333	-1.15034
100950289	chr7:100950289:C:T	3.2159e-10	-1.87827	-1.12041	1.14455e-08	-1.25281	-1.11373	2.37319e-08	-1.71049	-1.01223
100950618	chr7:100950618:G:A	3.24745e-10	-1.87846	-1.11046	1.14694e-08	-1.26094	-1.10352	2.39669e-08	-1.71406	-0.998812
100950627	chr7:100950627:C:T	2.92946e-09	0.0441921	-0.83358	2.06202e-08	-1.04457	-0.733293	4.67888e-08	-1.24563	-0.798275
100950775	chr7:100950775:C:G	2.85606e-10	-1.86746	-1.24989	2.54357e-08	-0.325154	-1.24283	1.9244e-08	-1.87765	-1.0547
100951351	chr7:100951351:A:G	1.05055e-09	-1.81489	-2.80088e-10	4.2551e-08	-1.05344	-2.80088e-10	7.35562e-08	-1.59149	-2.80088e-10
100951412	chr7:100951412:C:T	1.10553e-09	-1.76388	-2.80088e-10	5.01942e-08	-0.888241	-2.80088e-10	8.12403e-08	-1.49213	-2.80088e-10
100951903	chr7:100951903:G:A	1.85372e-09	-2.11916e-10	-1.24701	3.50589e-08	-2.11916e-10	-1.24711	1.04116e-07	-2.11916e-10	-1.24404
100952225	chr7:100952225:C:T	4.95805e-10	-1.65988	-0.905899	1.68343e-08	-1.15767	-0.823047	2.71287e-08	-1.82942	-0.759533
100952327	chr7:100952327:C:T	8.13087e-10	-1.70494	-0.366187	2.79153e-08	-1.24342	-0.231545	4.18432e-08	-1.8586	-0.297015
100952551	chr7:100952551:C:T	2.78606e-09	-0.0616108	-0.777966	2.33154e-06	3.67098	-0.720838	1.01091e-07	-0.670045	-0.603483
100953156	chr7:100953156:C:T	1.65471e-09	-0.249366	-1.11121	7.7744e-09	-1.65561	-1.09769	3.54228e-08	-1.08076	-1.24143
100953372	chr7:100953372:A:AGT	1.45114e-09	-0.283953	-1.2079	6.88511e-09	-1.67049	-1.20429	3.428e-08	-1.11549	-1.23949
100954032	chr7:100954032:T:G	2.26358e-09	-2.11916e-10	-1.04726	4.29575e-08	-2.11916e-10	-1.04393	1.3679e-07	-2.11916e-10	-0.971099
100954094	chr7:100954094:A:G	1.04031e-09	-1.82469	-2.80088e-10	4.12142e-08	-1.08536	-2.80088e-10	7.21095e-08	-1.61136	-2.80088e-10
100954123	chr7:100954123:G:A	3.2804e-09	-2.11916e-10	-0.676239	6.01311e-08	-2.11916e-10	-0.707613	2.17667e-07	-2.11916e-10	-0.506578
100954446	chr7:100954446:C:T	8.53715e-10	-0.792021	-1.23034	6.20557e-09	-1.76922	-1.20948	3.73503e-08	-1.11246	-1.15674
100954501	chr7:100954501:C:T	2.85439e-10	-1.87889	-1.23904	6.25274e-09	-1.72257	-1.24855	2.05772e-08	-1.84842	-1.01694
100955225	chr7:100955225:T:A	7.31417e-10	-0.940018	-1.23696	6.35104e-09	-1.72268	-1.23285	2.70829e-08	-1.34694	-1.2437
100955413	chr7:100955413:G:A	2.88371e-10	-1.87565	-1.23206	6.23494e-09	-1.76508	-1.20889	1.7939e-08	-1.81613	-1.18644
100955419	chr7:100955419:C:G	2.42588e-09	-2.11916e-10	-0.97801	4.62743e-08	-2.11916e-10	-0.969553	1.4533e-07	-2.11916e-10	-0.910539
100955480	chr7:100955480:C:A	5.45079e-10	-1.22158	-1.24945	5.41889e-09	-1.87175	-1.2425	2.79733e-08	-1.47179	-1.0865
100955486	chr7:100955486:T:A	1.90398e-09	-2.11916e-10	-1.22026	3.713e-08	-2.11916e-10	-1.18971	1.08861e-07	-2.11916e-10	-1.19947
100955714	chr7:100955714:A:G	2.03738e-09	-2.11916e-10	-1.15254	3.76603e-08	-2.11916e-10	-1.17553	1.15806e-07	-2.11916e-10	-1.13763
100955753	chr7:100955753:C:T	8.72531e-09	-2.11916e-10	0.302023	1.73416e-07	-2.11916e-10	0.351551	6.61536e-07	-2.11916e-10	0.60502
100955880	chr7:100955880:T:C	1.82946e-08	-2.11916e-10	1.0424	3.24415e-07	-2.11916e-10	0.977885	1.24156e-06	-2.11916e-10	1.23458
100955962	chr7:100955962:G:A	3.32112e-09	-2.11916e-10	-0.663902	6.43819e-08	-2.11916e-10	-0.639308	1.70073e-07	-2.11916e-10	-0.753314
100957383	chr7:100957383:T:C	2.44418e-09	-2.11916e-10	-0.970497	4.74666e-08	-2.11916e-10	-0.944113	1.23776e-07	-2.11916e-10	-1.07107
100957731	chr7:100957731:C:G	1.85048e-09	-2.11916e-10	-1.24876	3.49653e-08	-2.11916e-10	-1.24978	1.081e-07	-2.11916e-10	-1.20649
100958974	chr7:100958974:A:G	2.94674e-09	-2.11916e-10	-0.783504	5.57408e-08	-2.11916e-10	-0.783428	1.80026e-07	-2.11916e-10	-0.696444
100959307	chr7:100959307:C:T	4.06119e-09	-2.11916e-10	-0.462729	7.87741e-08	-2.11916e-10	-0.437556	2.07674e-07	-2.11916e-10	-0.553576
100959316	chr7:100959316:C:G	2.92167e-10	-1.86706	-1.22757	5.83661e-09	-1.79656	-1.24343	2.30565e-08	-1.78823	-0.96336
100959336	chr7:100959336:A:G	1.89859e-09	-2.11916e-10	-1.22309	3.6958e-08	-2.11916e-10	-1.19436	1.08472e-07	-2.11916e-10	-1.20305
100961200	chr7:100961200:C:A	2.17029e-09	-2.11916e-10	-1.08935	4.12155e-08	-2.11916e-10	-1.08533	1.26328e-07	-2.11916e-10	-1.05067
100961440	chr7:100961440:T:G	1.03725e-09	-1.82763	-2.80088e-10	2.49083e-08	-1.58894	-2.80088e-10	5.58759e-08	-1.86641	-2.80088e-10
100961759	chr7:100961759:A:G	1.88049e-09	-2.11916e-10	-1.23267	3.51676e-08	-2.11916e-10	-1.24402	1.14246e-07	-2.11916e-10	-1.15119
100961770	chr7:100961770:G:A	5.033e-10	-1.617	-0.933773	1.78954e-08	-1.06553	-0.854064	2.66531e-08	-1.80726	-0.799377
100962790	chr7:100962790:T:G	1.84968e-09	-2.11916e-10	-1.24919	3.49792e-08	-2.11916e-10	-1.24939	1.08036e-07	-2.11916e-10	-1.20708
100962796	chr7:100962796:T:TC	1.87728e-09	-2.11916e-10	-1.23438	3.51793e-08	-2.11916e-10	-1.24368	1.13345e-07	-2.11916e-10	-1.1591
100962880	chr7:100962880:C:T	9.85414e-10	-1.8789	-2.80088e-10	1.90601e-08	-1.85654	-2.80088e-10	5.51859e-08	-1.87884	-2.80088e-10
100962887	chr7:100962887:A:G	1.87179e-09	-2.11916e-10	-1.23731	3.50834e-08	-2.11916e-10	-1.24641	1.12574e-07	-2.11916e-10	-1.16594
100963396	chr7:100963396:T:C	1.8708e-09	-2.11916e-10	-1.23784	3.56147e-08	-2.11916e-10	-1.23138	1.03547e-07	-2.11916e-10	-1.24952
100965895	chr7:100965895:C:T	1.85735e-09	-0.130462	-1.11459	7.6393e-07	2.92679	-1.09245	8.78697e-08	-0.218608	-1.19508
100966123	chr7:100966123:TC:T	1.09851e-09	-1.77025	-2.80088e-10	2.80277e-08	-1.47095	-2.80088e-10	5.77716e-08	-1.83305	-2.80088e-10
100966625	chr7:100966625:G:C	2.23619e-09	-2.11916e-10	-1.05943	4.23179e-08	-2.11916e-10	-1.05893	1.15897e-07	-2.11916e-10	-1.13685
100966647	chr7:100966647:C:A	4.58881e-09	-2.11916e-10	-0.340584	8.91768e-08	-2.11916e-10	-0.31352	2.34287e-07	-2.11916e-10	-0.432997
100967427	chr7:100967427:G:A	1.91271e-09	-2.11916e-10	-1.21568	3.64197e-08	-2.11916e-10	-1.20903	1.0452e-07	-2.11916e-10	-1.24017
100967966	chr7:100967966:A:C	4.41653e-10	-1.87181	-0.809627	8.67237e-09	-1.84055	-0.803445	3.43791e-08	-1.81343	-0.538669
100968327	chr7:100968327:C:T	1.03687e-09	-1.32296	-0.505031	2.33506e-08	-1.16072	-0.492798	5.48481e-08	-1.7352	-0.149772
100968361	chr7:100968361:T:G	4.76661e-09	-0.30257	-2.80088e-10	2.90352e-08	-1.43563	-2.80088e-10	8.8591e-08	-1.40551	-2.80088e-10
100968590	chr7:100968590:G:A	9.35252e-10	-1.48103	-0.450112	2.06093e-08	-1.34086	-0.437536	5.47519e-08	-1.80871	-0.0780191
100968652	chr7:100968652:C:A	1.17929e-09	-1.69929	-2.80088e-10	5.7584e-08	-0.750896	-2.80088e-10	9.23492e-08	-1.36397	-2.80088e-10
100968676	chr7:100968676:G:C	3.86748e-09	-2.11916e-10	-0.511601	7.49525e-08	-2.11916e-10	-0.487286	1.99541e-07	-2.11916e-10	-0.593524
100970392	chr7:100970392:C:T	5.60841e-10	-1.32176	-1.12076	6.23615e-09	-1.84028	-1.13349	2.33022e-08	-1.66481	-1.07619
100970590	chr7:100970590:T:C	2.32824e-09	-2.11916e-10	-1.01909	4.3212e-08	-2.11916e-10	-1.03802	1.51807e-07	-2.11916e-10	-0.866932
100970773	chr7:100970773:G:A	1.93217e-09	-2.11916e-10	-1.20556	3.65084e-08	-2.11916e-10	-1.2066	1.04251e-07	-2.11916e-10	-1.24274
100971105	chr7:100971105:G:A	3.63417e-10	-1.87352	-1.00289	8.69014e-09	-1.67197	-0.96998	1.65631e-08	-1.8449	-1.23747
100971718	chr7:100971718:A:G	3.43649e-09	-2.11916e-10	-0.629755	6.59677e-08	-2.11916e-10	-0.614976	2.07175e-07	-2.11916e-10	-0.555978
100971926	chr7:100971926:G:A	1.32848e-09	-1.58017	-2.80088e-10	2.88264e-08	-1.44285	-2.80088e-10	6.16597e-08	-1.76791	-2.80088e-10
100972346	chr7:100972346:C:T	2.8869e-09	-2.11916e-10	-0.804022	5.23268e-08	-2.11916e-10	-0.846632	1.69635e-07	-2.11916e-10	-0.755894
100972662	chr7:100972662:T:A	1.42624e-09	-1.50917	-2.80088e-10	2.05085e-08	-1.7833	-2.80088e-10	6.39808e-08	-1.73096	-2.80088e-10
100972786	chr7:100972786:G:A	1.91354e-09	-2.11916e-10	-1.21525	3.59072e-08	-2.11916e-10	-1.2232	1.14923e-07	-2.11916e-10	-1.14528
100973127	chr7:100973127:G:A	9.93862e-10	-1.87036	-2.80088e-10	2.19565e-08	-1.71508	-2.80088e-10	5.63147e-08	-1.85859	-2.80088e-10
100973269	chr7:100973269:C:T	2.45367e-09	-0.96662	-2.80088e-10	1.72926e-07	0.348725	-2.80088e-10	2.33472e-07	-0.436484	-2.80088e-10
100973465	chr7:100973465:GAGTGCTCACCACGAACTAAATCAGCCGGCAC:G	2.1645e-09	-2.11916e-10	-1.09202	4.04635e-08	-2.11916e-10	-1.10374	1.27807e-07	-2.11916e-10	-1.03902
100973951	chr7:100973951:G:A	1.92897e-09	-2.11916e-10	-1.20722	3.72587e-08	-2.11916e-10	-1.18626	1.12485e-07	-2.11916e-10	-1.16673
100973976	chr7:100973976:G:C	1.91754e-09	-2.11916e-10	-1.21316	3.59698e-08	-2.11916e-10	-1.22146	1.15322e-07	-2.11916e-10	-1.14182
100973977	chr7:100973977:A:AC	1.85386e-09	-2.11916e-10	-1.24693	3.50427e-08	-2.11916e-10	-1.24757	1.04034e-07	-2.11916e-10	-1.24483
100974413	chr7:100974413:C:T	1.0629e-09	-1.46217	-0.341039	1.11379e-08	-1.86739	-0.52639	2.78156e-07	-0.627097	0.365734
100974491	chr7:100974491:CT:C	1.94498e-09	-2.11916e-10	-1.19895	3.76263e-08	-2.11916e-10	-1.17644	1.13781e-07	-2.11916e-10	-1.15527
100974763	chr7:100974763:T:C	1.93846e-09	-2.11916e-10	-1.20231	3.7472e-08	-2.11916e-10	-1.18055	1.13279e-07	-2.11916e-10	-1.15969
100974920	chr7:100974920:C:A	2.92645e-09	-0.790414	-2.80088e-10	2.28713e-07	0.628326	-2.80088e-10	2.92043e-07	-0.212644	-2.80088e-10
100975420	chr7:100975420:G:T	1.90523e-09	-2.11916e-10	-1.2196	3.6654e-08	-2.11916e-10	-1.20262	1.10051e-07	-2.11916e-10	-1.1886
100975712	chr7:100975712:A:G	6.62303e-10	-1.78607	-0.490164	1.06648e-08	-1.87867	-0.558519	7.73068e-08	-1.35598	-0.185785
100975738	chr7:100975738:G:T	3.53273e-10	-1.65872	-1.246	5.71047e-09	-1.81961	-1.24223	1.82826e-08	-1.73403	-1.24957
100975871	chr7:100975871:C:G	1.92152e-09	-2.11916e-10	-1.21109	3.60355e-08	-2.11916e-10	-1.21964	1.1572e-07	-2.11916e-10	-1.13837
100975962	chr7:100975962:A:C	1.84929e-09	-2.11916e-10	-1.2494	3.49584e-08	-2.11916e-10	-1.24998	1.03512e-07	-2.11916e-10	-1.24986
100976343	chr7:100976343:T:C	3.35218e-10	-1.71544	-1.24173	5.5838e-09	-1.84769	-1.23658	1.74932e-08	-1.78004	-1.2477
100976371	chr7:100976371:C:T	4.31651e-07	-2.11916e-10	4.20341	9.16688e-06	-2.11916e-10	4.31921	1.56577e-05	-2.11916e-10	3.76918
100976401	chr7:100976401:C:T	2.90708e-10	-1.87251	-1.22713	5.72945e-09	-1.83317	-1.22535	1.70076e-08	-1.86617	-1.18971
100976448	chr7:100976448:A:AC	3.44008e-10	-1.68805	-1.24325	5.6428e-09	-1.83529	-1.23847	1.78614e-08	-1.75843	-1.24847
100976461	chr7:100976461:G:A	1.92589e-09	-2.11916e-10	-1.20881	3.6109e-08	-2.11916e-10	-1.2176	1.1619e-07	-2.11916e-10	-1.13432
100976580	chr7:100976580:G:A	1.98274e-09	-2.11916e-10	-1.17972	3.84879e-08	-2.11916e-10	-1.1538	1.16814e-07	-2.11916e-10	-1.12896
100976657	chr7:100976657:T:C	3.02346e-10	-1.81148	-1.24891	5.56412e-09	-1.84152	-1.24628	2.53261e-08	-1.5845	-1.0732
100976777	chr7:100976777:G:A	1.87654e-09	-2.11916e-10	-1.23478	3.54452e-08	-2.11916e-10	-1.23615	1.05541e-07	-2.11916e-10	-1.23045
100976994	chr7:100976994:T:C	2.13822e-09	-2.11916e-10	-1.10423	4.19401e-08	-2.11916e-10	-1.0679	1.29991e-07	-2.11916e-10	-1.02208
100977096	chr7:100977096:A:G	3.80636e-10	-1.58701	-1.24311	5.91633e-09	-1.78809	-1.23833	1.94148e-08	-1.67522	-1.24829
100977390	chr7:100977390:G:A	1.91932e-09	-2.11916e-10	-1.21223	3.70221e-08	-2.11916e-10	-1.19263	1.1171e-07	-2.11916e-10	-1.17364
100977600	chr7:100977600:G:A	1.86132e-09	-2.11916e-10	-1.24292	3.51532e-08	-2.11916e-10	-1.24443	1.05578e-07	-2.11916e-10	-1.23009
100977855	chr7:100977855:A:C	1.95806e-09	-2.11916e-10	-1.19225	3.79256e-08	-2.11916e-10	-1.16851	1.14828e-07	-2.11916e-10	-1.14611
100977979	chr7:100977979:C:T	1.93034e-09	-2.11916e-10	-1.20651	3.61835e-08	-2.11916e-10	-1.21554	1.1662e-07	-2.11916e-10	-1.13062
100977995	chr7:100977995:A:G	7.21279e-09	0.111651	-2.80088e-10	4.95232e-08	-0.901699	-2.80088e-10	1.50405e-07	-0.87621	-2.80088e-10
100978329	chr7:100978329:G:T	1.92152e-09	-2.11916e-10	-1.21109	3.60355e-08	-2.11916e-10	-1.21964	1.1572e-07	-2.11916e-10	-1.13837
100978686	chr7:100978686:G:A	3.69092e-10	-1.8466	-1.01431	7.42263e-09	-1.77243	-1.02717	2.13218e-08	-1.87708	-0.952739
100978947	chr7:100978947:C:A	2.17973e-09	-2.11916e-10	-1.08501	4.07378e-08	-2.11916e-10	-1.09698	1.28848e-07	-2.11916e-10	-1.03091
100979706	chr7:100979706:A:T	4.32452e-10	-1.83465	-0.867838	8.07912e-09	-1.85331	-0.861549	2.32679e-08	-1.68422	-1.05825
100979709	chr7:100979709:G:A	2.69341e-09	-0.873399	-2.80088e-10	2.01893e-07	0.503597	-2.80088e-10	2.63828e-07	-0.314246	-2.80088e-10
100980299	chr7:100980299:C:G	1.92152e-09	-2.11916e-10	-1.21109	3.60355e-08	-2.11916e-10	-1.21964	1.1572e-07	-2.11916e-10	-1.13837
100980322	chr7:100980322:G:A	2.59975e-09	-0.908789	-2.80088e-10	1.91022e-07	0.448246	-2.80088e-10	2.52692e-07	-0.357372	-2.80088e-10
100981028	chr7:100981028:C:T	1.00998e-09	-1.84516	-0.0091123	2.66532e-08	-1.55051	0.0292827	5.88666e-08	-1.66183	-0.152444
100982806	chr7:100982806:T:C	1.05041e-09	-1.81502	-2.80088e-10	2.06363e-08	-1.77709	-2.80088e-10	5.61256e-08	-1.86195	-2.80088e-10
100983211	chr7:100983211:G:A	3.39382e-10	-1.86275	-1.08208	7.31035e-09	-1.75206	-1.06279	2.3865e-08	-1.87408	-0.84305
100983466	chr7:100983466:T:C	4.1775e-10	-1.85813	-0.878949	7.86379e-09	-1.87854	-0.863332	2.03544e-08	-1.85801	-1.01824
100983585	chr7:100983585:C:T	2.40308e-09	-2.11916e-10	-0.987452	4.5855e-08	-2.11916e-10	-0.978657	1.21842e-07	-2.11916e-10	-1.08682
100983674	chr7:100983674:G:A	9.83044e-10	-0.751265	-1.13004	9.15322e-09	-1.4652	-1.12483	5.82606e-08	-0.872012	-0.952607
100983770	chr7:100983770:T:A	1.88258e-09	-2.11916e-10	-1.23156	3.60247e-08	-2.11916e-10	-1.21994	1.0606e-07	-2.11916e-10	-1.22554
100984310	chr7:100984310:A:G	9.87319e-10	-0.727773	-1.14919	9.10216e-09	-1.4512	-1.14443	5.78201e-08	-0.849143	-0.983064
100984378	chr7:100984378:G:A	1.91891e-09	-2.11916e-10	-1.21245	3.63974e-08	-2.11916e-10	-1.20964	1.04597e-07	-2.11916e-10	-1.23943
100984826	chr7:100984826:C:T	3.59122e-10	-1.64652	-1.24178	9.11401e-09	-1.35353	-1.2408	1.99259e-08	-1.65259	-1.24494
100984860	chr7:100984860:T:C	5.00629e-09	-0.253509	-2.80088e-10	4.97309e-07	1.40507	-2.80088e-10	5.49257e-07	0.419022	-2.80088e-10
100985380	chr7:100985380:A:G	4.36755e-10	-1.84	-0.852587	8.10083e-09	-1.87756	-0.834609	2.04249e-08	-1.87244	-1.00035
100986088	chr7:100986088:T:G	2.97578e-10	-1.82985	-1.24644	5.38209e-09	-1.8789	-1.24216	2.17355e-08	-1.79601	-1.01459
100986178	chr7:100986178:A:G	3.16258e-10	-1.86099	-1.15441	6.75953e-09	-1.75364	-1.13954	2.11861e-08	-1.87491	-0.961287
100986522	chr7:100986522:A:C	1.86053e-09	-2.11916e-10	-1.24334	3.5195e-08	-2.11916e-10	-1.24324	1.04397e-07	-2.11916e-10	-1.24134
100986759	chr7:100986759:A:G	4.54588e-09	-0.349983	-2.80088e-10	4.2938e-07	1.2582	-2.80088e-10	4.84601e-07	0.293781	-2.80088e-10
100987006	chr7:100987006:C:G	1.92186e-09	-2.11916e-10	-1.21091	3.64122e-08	-2.11916e-10	-1.20924	1.0354e-07	-2.11916e-10	-1.24959
100987169	chr7:100987169:C:T	1.89339e-09	-2.11916e-10	-1.22584	3.62879e-08	-2.11916e-10	-1.21266	1.07118e-07	-2.11916e-10	-1.21561
100987211	chr7:100987211:C:T	2.07644e-09	-2.11916e-10	-1.13355	3.97275e-08	-2.11916e-10	-1.1221	1.19877e-07	-2.11916e-10	-1.10308
100987252	chr7:100987252:G:A	5.34351e-10	-1.30731	-1.18359	1.4399e-08	-0.951643	-1.18534	3.0483e-08	-1.30321	-1.16916
100987264	chr7:100987264:A:G	1.03088e-09	-0.80954	-1.02425	1.04073e-08	-1.45931	-1.00232	4.98895e-08	-1.0053	-0.974436
100987709	chr7:100987709:G:A	5.61619e-10	-1.28939	-1.15175	1.5631e-08	-0.90059	-1.1543	2.92677e-08	-1.32575	-1.18731
100987748	chr7:100987748:A:G	2.2116e-09	-2.11916e-10	-1.07049	4.01983e-08	-2.11916e-10	-1.11032	1.17092e-07	-2.11916e-10	-1.12659
100987862	chr7:100987862:T:C	3.71297e-10	-1.80034	-1.05462	1.02979e-08	-1.44206	-1.03014	2.50905e-08	-1.54198	-1.12507
100987895	chr7:100987895:G:A	4.36974e-09	-0.389502	-2.80088e-10	4.056e-07	1.20123	-2.80088e-10	4.62679e-07	0.247489	-2.80088e-10
100987952	chr7:100987952:C:T	1.0266e-09	-1.83796	-2.80088e-10	2.55753e-08	-1.56252	-2.80088e-10	1.02788e-07	-1.25688	-2.80088e-10
100987966	chr7:100987966:C:T	4.38234e-10	-1.80664	-0.882565	7.98116e-09	-1.86396	-0.8631	1.98775e-08	-1.8789	-1.02106
100988292	chr7:100988292:A:C	3.08618e-10	-1.81864	-1.22122	5.82203e-09	-1.82379	-1.2187	1.62454e-08	-1.86665	-1.23508
100988640	chr7:100988640:T:G	3.72417e-09	-2.11916e-10	-0.54936	7.02909e-08	-2.11916e-10	-0.551498	2.35077e-07	-2.11916e-10	-0.429632
100989113	chr7:100989113:T:G	3.81208e-09	-0.526029	-2.80088e-10	4.99496e-08	-0.893127	-2.80088e-10	1.15839e-07	-1.13734	-2.80088e-10
100989509	chr7:100989509:C:T	8.6136e-10	-1.51489	-0.498556	1.10011e-08	-1.78579	-0.620364	2.16134e-07	-0.830041	0.316394
100989510	chr7:100989510:G:T	2.01049e-09	-2.11916e-10	-1.16582	3.75763e-08	-2.11916e-10	-1.17777	1.07067e-07	-2.11916e-10	-1.21609
100989516	chr7:100989516:G:T	2.33396e-09	-2.11916e-10	-1.01664	4.4642e-08	-2.11916e-10	-1.00546	1.23513e-07	-2.11916e-10	-1.0732
100989934	chr7:100989934:C:T	1.14511e-09	-1.37275	-0.355961	1.35001e-08	-1.79047	-0.410972	2.38301e-08	-1.79836	-0.920234
100990546	chr7:100990546:C:A	3.91518e-10	-1.5586	-1.24332	7.13353e-09	-1.59611	-1.24323	3.55242e-08	-1.07395	-1.24538
100990563	chr7:100990563:G:A	3.3519e-09	-2.11916e-10	-0.654678	6.63214e-08	-2.11916e-10	-0.609628	1.64242e-07	-2.11916e-10	-0.788205
100991075	chr7:100991075:G:A	3.25297e-10	-1.84738	-1.13984	6.58558e-09	-1.78259	-1.13667	2.10157e-08	-1.87858	-0.965689
100991077	chr7:100991077:C:T	1.93652e-09	-2.11916e-10	-1.20331	3.63432e-08	-2.11916e-10	-1.21113	1.25931e-07	-2.11916e-10	-1.05381
100991500	chr7:100991500:C:G	1.02074e-08	-2.11916e-10	0.458904	1.84033e-07	-2.11916e-10	0.410976	6.71425e-07	-2.11916e-10	0.619859
100991502	chr7:100991502:A:C	3.23675e-10	-1.79177	-1.20046	8.94086e-09	-1.42594	-1.18757	2.29547e-08	-1.5241	-1.23192
100991683	chr7:100991683:C:A	3.47742e-10	-1.85248	-1.06802	6.49008e-09	-1.87889	-1.05497	1.76478e-08	-1.86655	-1.15238
100991862	chr7:100991862:T:C	3.18501e-10	-1.84237	-1.16597	8.15127e-09	-1.55679	-1.14918	2.09765e-08	-1.63621	-1.20993
100992398	chr7:100992398:C:G	2.26378e-09	-2.11916e-10	-1.04717	4.34355e-08	-2.11916e-10	-1.03286	1.15598e-07	-2.11916e-10	-1.13943
100992609	chr7:100992609:C:T	3.22904e-10	-1.78466	-1.20995	8.97202e-09	-1.41188	-1.19815	2.31906e-08	-1.50779	-1.238
100995575	chr7:100995575:A:G	7.04372e-10	-0.972899	-1.24175	7.53299e-09	-1.5452	-1.23965	3.17042e-08	-1.19428	-1.23882
100995581	chr7:100995581:C:G	4.96095e-09	-2.11916e-10	-0.262607	9.17831e-08	-2.11916e-10	-0.284712	3.14859e-07	-2.11916e-10	-0.13742
100995606	chr7:100995606:A:C	1.5006e-09	-1.45834	-2.80088e-10	2.00689e-08	-1.80497	-2.80088e-10	6.84116e-08	-1.664	-2.80088e-10
100999184	chr7:100999184:C:G	3.86359e-09	-2.11916e-10	-0.512608	7.25062e-08	-2.11916e-10	-0.520469	2.45771e-07	-2.11916e-10	-0.385144
101000628	chr7:101000628:A:C	2.49171e-09	-2.11916e-10	-0.951234	4.7617e-08	-2.11916e-10	-0.94095	1.28045e-07	-2.11916e-10	-1.03717
101004513	chr7:101004513:C:A	2.40126e-09	-2.11916e-10	-0.988212	4.37826e-08	-2.11916e-10	-1.0249	1.38521e-07	-2.11916e-10	-0.958519
101004538	chr7:101004538:C:T	2.8737e-10	-1.87498	-1.23621	5.491e-09	-1.85555	-1.24548	2.17413e-08	-1.83936	-0.970969
101004639	chr7:101004639:A:C	3.61061e-10	-1.84723	-1.03568	6.71494e-09	-1.87858	-1.02122	1.8015e-08	-1.86966	-1.12868
101004748	chr7:101004748:G:A	9.1523e-10	-0.769824	-1.18296	8.92469e-09	-1.4408	-1.17452	4.59223e-08	-0.942627	-1.11997
101004763	chr7:101004763:C:G	1.85265e-09	-2.11916e-10	-1.24759	3.50159e-08	-2.11916e-10	-1.24834	1.05138e-07	-2.11916e-10	-1.23427
101004836	chr7:101004836:C:G	3.57521e-10	-1.85419	-1.03858	6.69329e-09	-1.87889	-1.02414	1.80566e-08	-1.86524	-1.13079
101005302	chr7:101005302:C:T	7.54168e-09	-2.11916e-10	0.15624	1.37628e-07	-2.11916e-10	0.120413	4.82479e-07	-2.11916e-10	0.289394
101005323	chr7:101005323:A:T	1.92349e-09	-2.11916e-10	-1.21006	3.60855e-08	-2.11916e-10	-1.21825	1.1219e-07	-2.11916e-10	-1.16935
101005586	chr7:101005586:C:T	1.04617e-09	-1.81907	-2.80088e-10	1.87834e-08	-1.87117	-2.80088e-10	5.5312e-08	-1.87655	-2.80088e-10
101006083	chr7:101006083:C:T	1.96399e-09	-2.11916e-10	-1.18923	3.62246e-08	-2.11916e-10	-1.2144	1.13021e-07	-2.11916e-10	-1.16197
101006396	chr7:101006396:G:T	6.87231e-09	-2.11916e-10	0.0632949	1.15786e-07	-2.11916e-10	-0.0523997	4.96473e-07	-2.11916e-10	0.317985
101007099	chr7:101007099:G:C	8.56022e-10	-0.87282	-1.14684	8.4738e-09	-1.51693	-1.15023	4.39422e-08	-1.03456	-1.07211
101007438	chr7:101007438:C:T	1.86395e-09	-2.11916e-10	-1.24151	3.50722e-08	-2.11916e-10	-1.24673	1.12223e-07	-2.11916e-10	-1.16906
101007727	chr7:101007727:C:T	1.89134e-09	-2.11916e-10	-1.22692	3.60699e-08	-2.11916e-10	-1.21868	1.03958e-07	-2.11916e-10	-1.24556
101007815	chr7:101007815:A:T	8.96105e-10	-0.74909	-1.22481	8.49006e-09	-1.44236	-1.22288	4.70012e-08	-0.891428	-1.14794
101007948	chr7:101007948:T:C	7.89874e-10	-0.873301	-1.22679	7.84592e-09	-1.51894	-1.22521	4.16123e-08	-1.00796	-1.15319
101008005	chr7:101008005:C:T	1.90409e-09	-2.11916e-10	-1.2202	3.57488e-08	-2.11916e-10	-1.22762	1.03906e-07	-2.11916e-10	-1.24606
101008191	chr7:101008191:A:C	3.15743e-10	-1.83965	-1.17738	5.76225e-09	-1.87797	-1.17484	1.64621e-08	-1.8753	-1.21318
101008574	chr7:101008574:A:G	3.19602e-10	-1.84909	-1.15579	5.88414e-09	-1.87887	-1.153	1.67821e-08	-1.8717	-1.19753
101008826	chr7:101008826:C:T	2.22165e-09	-2.11916e-10	-1.06595	4.08509e-08	-2.11916e-10	-1.09421	1.49756e-07	-2.11916e-10	-0.880536
101008900	chr7:101008900:G:A	3.73258e-10	-1.81231	-1.03738	6.54464e-09	-1.87536	-1.05014	2.01705e-08	-1.8782	-1.00712
101010224	chr7:101010224:A:G	2.00786e-09	-2.11916e-10	-1.16714	3.69695e-08	-2.11916e-10	-1.19405	1.07685e-07	-2.11916e-10	-1.21034
101010485	chr7:101010485:C:T	2.06434e-09	-2.11916e-10	-1.13939	3.78503e-08	-2.11916e-10	-1.1705	1.09827e-07	-2.11916e-10	-1.19064
101010815	chr7:101010815:A:G	8.98708e-09	-2.11916e-10	0.331583	1.70574e-07	-2.11916e-10	0.335028	5.70012e-07	-2.11916e-10	0.456113
101011682	chr7:101011682:A:C	1.12637e-09	-1.74521	-2.80088e-10	2.23526e-08	-1.6972	-2.80088e-10	5.85152e-08	-1.82026	-2.80088e-10
101012083	chr7:101012083:G:A	3.10638e-10	-1.86515	-1.16818	6.65708e-09	-1.74294	-1.16552	2.01739e-08	-1.87305	-1.01211
101012257	chr7:101012257:G:A	9.42553e-09	-2.11916e-10	0.379217	1.78903e-07	-2.11916e-10	0.382702	5.98888e-07	-2.11916e-10	0.50553
101012897	chr7:101012897:G:A	1.41867e-09	-1.51448	-2.80088e-10	1.96291e-08	-1.82713	-2.80088e-10	7.0794e-08	-1.62977	-2.80088e-10
101013080	chr7:101013080:G:A	2.11828e-09	-2.11916e-10	-1.1136	3.9111e-08	-2.11916e-10	-1.13774	1.39801e-07	-2.11916e-10	-0.949325
101014201	chr7:101014201:T:C	2.81079e-09	-2.11916e-10	-0.830738	5.21701e-08	-2.11916e-10	-0.84963	1.8622e-07	-2.11916e-10	-0.662615
101015026	chr7:101015026:C:T	2.45595e-09	-2.11916e-10	-0.965692	4.58594e-08	-2.11916e-10	-0.978561	1.22015e-07	-2.11916e-10	-1.0854
101015361	chr7:101015361:C:T	1.98838e-09	-2.11916e-10	-1.17688	3.74998e-08	-2.11916e-10	-1.1798	1.23135e-07	-2.11916e-10	-1.07626
101015436	chr7:101015436:T:C	5.04071e-10	-1.76295	-0.786291	8.46234e-09	-1.86961	-0.798905	2.98029e-08	-1.8591	-0.635836
101015540	chr7:101015540:A:C	9.21955e-09	-2.11916e-10	0.357121	1.66714e-07	-2.11916e-10	0.312139	6.07885e-07	-2.11916e-10	0.520441
101015823	chr7:101015823:T:C	5.6814e-10	-1.75588	-0.673707	9.45695e-09	-1.86764	-0.689752	3.3903e-08	-1.85624	-0.509797
101015841	chr7:101015841:C:T	6.81821e-10	-1.25845	-0.988743	1.02454e-08	-1.46705	-1.01026	8.47418e-08	-0.761685	-0.68825
101015914	chr7:101015914:C:G	1.90896e-09	-2.11916e-10	-1.21765	3.66001e-08	-2.11916e-10	-1.20409	1.04122e-07	-2.11916e-10	-1.24398
101016832	chr7:101016832:G:C	9.95818e-10	-1.8684	-2.80088e-10	1.87555e-08	-1.87266	-2.80088e-10	5.73288e-08	-1.84074	-2.80088e-10
101017191	chr7:101017191:C:CT	2.56401e-09	-2.11916e-10	-0.922633	4.69337e-08	-2.11916e-10	-0.955404	1.67268e-07	-2.11916e-10	-0.769945
101017382	chr7:101017382:G:A	1.87772e-09	-2.11916e-10	-1.23415	3.53376e-08	-2.11916e-10	-1.23919	1.08164e-07	-2.11916e-10	-1.2059
101019244	chr7:101019244:A:G	3.32127e-09	-2.11916e-10	-0.663858	6.43664e-08	-2.11916e-10	-0.639549	2.40484e-07	-2.11916e-10	-0.406892
101019393	chr7:101019393:G:T	1.86161e-09	-2.11916e-10	-1.24276	3.51406e-08	-2.11916e-10	-1.24478	1.10058e-07	-2.11916e-10	-1.18854
101019522	chr7:101019522:C:T	9.59144e-09	-2.11916e-10	0.396666	1.81843e-07	-2.11916e-10	0.399005	6.15366e-07	-2.11916e-10	0.532673
101020009	chr7:101020009:C:T	1.09947e-09	-1.63697	-0.132402	1.56902e-08	-1.86051	-0.190593	2.52016e-08	-1.87045	-0.792191
101020291	chr7:101020291:C:T	3.29748e-09	-2.11916e-10	-0.671046	6.28664e-08	-2.11916e-10	-0.663129	1.69068e-07	-2.11916e-10	-0.759242
101020325	chr7:101020325:T:G	2.94361e-10	-1.85972	-1.22744	5.57389e-09	-1.86005	-1.22599	1.89944e-08	-1.69748	-1.24792
101020401	chr7:101020401:G:C	3.06711e-09	-2.11916e-10	-0.743469	5.8436e-08	-2.11916e-10	-0.736209	1.58243e-07	-2.11916e-10	-0.82541
101020477	chr7:101020477:C:T	3.06641e-09	-2.11916e-10	-0.743698	5.84233e-08	-2.11916e-10	-0.736425	1.58215e-07	-2.11916e-10	-0.825588
101020573	chr7:101020573:T:C	2.4446e-09	-1.15512	0.184795	1.77928e-08	-1.87547	-0.0498776	8.95773e-07	-0.163004	1.07115
101020620	chr7:101020620:A:T	3.80953e-09	-2.11916e-10	-0.5267	7.23607e-08	-2.11916e-10	-0.522478	2.31235e-07	-2.11916e-10	-0.446109
101020807	chr7:101020807:G:A	3.36165e-09	-2.11916e-10	-0.651773	6.41101e-08	-2.11916e-10	-0.643538	1.71323e-07	-2.11916e-10	-0.745996
101020839	chr7:101020839:T:G	1.06621e-09	-1.8001	-2.80088e-10	2.67031e-08	-1.51936	-2.80088e-10	6.12405e-08	-1.77474	-2.80088e-10
101020909	chr7:101020909:T:C	2.90106e-10	-1.86178	-1.23994	1.46827e-08	-0.906045	-1.21143	1.74488e-08	-1.84804	-1.18224
101021247	chr7:101021247:G:A	4.57603e-09	-2.11916e-10	-0.343373	8.67174e-08	-2.11916e-10	-0.341486	2.83091e-07	-2.11916e-10	-0.243777
101021334	chr7:101021334:T:C	3.13531e-10	-1.87555	-1.14852	6.88487e-09	-1.72736	-1.14745	1.73165e-08	-1.81158	-1.2263
101021923	chr7:101021923:G:A	2.34334e-09	-2.11916e-10	-1.01263	4.33983e-08	-2.11916e-10	-1.03372	1.48591e-07	-2.11916e-10	-0.888343
101022074	chr7:101022074:A:G	2.32819e-09	-2.11916e-10	-1.01912	4.31297e-08	-2.11916e-10	-1.03993	1.47455e-07	-2.11916e-10	-0.896022
101022292	chr7:101022292:G:A	1.90294e-09	-2.11916e-10	-1.22081	3.59283e-08	-2.11916e-10	-1.22262	1.04882e-07	-2.11916e-10	-1.23671
101022307	chr7:101022307:C:T	2.00308e-09	-2.11916e-10	-1.16952	3.79368e-08	-2.11916e-10	-1.16822	1.08107e-07	-2.11916e-10	-1.20643
101022679	chr7:101022679:T:A	1.84895e-09	-2.11916e-10	-1.24959	3.49606e-08	-2.11916e-10	-1.24992	1.06663e-07	-2.11916e-10	-1.21987
101022741	chr7:101022741:G:T	1.86759e-09	-2.11916e-10	-1.23956	3.57673e-08	-2.11916e-10	-1.22711	1.06688e-07	-2.11916e-10	-1.21963
101023069	chr7:101023069:G:GGGAA	9.921e-10	-1.87214	-2.80088e-10	1.8925e-08	-1.86365	-2.80088e-10	5.79595e-08	-1.8298	-2.80088e-10
101023104	chr7:101023104:G:A	5.74445e-09	-2.11916e-10	-0.115971	1.05927e-07	-2.11916e-10	-0.141389	4.24074e-07	-2.11916e-10	0.160363
101023128	chr7:101023128:G:A	1.93691e-09	-2.11916e-10	-1.20311	3.69007e-08	-2.11916e-10	-1.19591	1.05307e-07	-2.11916e-10	-1.23266
101023413	chr7:101023413:T:G	8.88075e-10	-0.922846	-1.06006	1.73428e-08	-0.918731	-1.03223	4.07051e-08	-1.14597	-1.03722
101024098	chr7:101024098:T:C	2.55682e-09	-2.11916e-10	-0.925441	4.72002e-08	-2.11916e-10	-0.949742	1.65312e-07	-2.11916e-10	-0.781709
101024264	chr7:101024264:G:A	4.71826e-10	-1.43332	-1.18203	1.04048e-08	-1.26987	-1.192	2.84865e-08	-1.30728	-1.23283
101024344	chr7:101024344:G:A	3.46727e-09	-2.11916e-10	-0.620837	6.73787e-08	-2.11916e-10	-0.593811	2.09165e-07	-2.11916e-10	-0.546419
101024379	chr7:101024379:G:A	1.90377e-09	-2.11916e-10	-1.22037	3.6082e-08	-2.11916e-10	-1.21835	1.04616e-07	-2.11916e-10	-1.23925
101024489	chr7:101024489:C:T	1.21529e-09	-1.66922	-2.80088e-10	3.3317e-08	-1.29807	-2.80088e-10	6.98878e-08	-1.64265	-2.80088e-10
101024645	chr7:101024645:A:G	3.3269e-09	-2.11916e-10	-0.662164	6.29639e-08	-2.11916e-10	-0.66158	2.02628e-07	-2.11916e-10	-0.578174
101024877	chr7:101024877:C:T	1.0096e-09	-1.71066	-0.143991	1.61123e-08	-1.82274	-0.201814	2.57701e-08	-1.8697	-0.770632
101025202	chr7:101025202:C:CA	1.87672e-09	-2.11916e-10	-1.23468	3.55683e-08	-2.11916e-10	-1.23269	1.03655e-07	-2.11916e-10	-1.24848
101025317	chr7:101025317:T:G	1.85028e-09	-2.11916e-10	-1.24887	3.50256e-08	-2.11916e-10	-1.24806	1.04919e-07	-2.11916e-10	-1.23636
101025890	chr7:101025890:G:A	1.84821e-09	-2.11916e-10	-1.24999	3.50206e-08	-2.11916e-10	-1.2482	1.03896e-07	-2.11916e-10	-1.24616
101026152	chr7:101026152:A:C	2.07427e-09	-2.11916e-10	-1.1346	3.9309e-08	-2.11916e-10	-1.13269	1.11055e-07	-2.11916e-10	-1.17951
101026576	chr7:101026576:C:T	3.85026e-10	-1.58636	-1.23229	7.09538e-09	-1.61547	-1.22922	3.01101e-08	-1.39529	-1.08939
101027007	chr7:101027007:T:C	2.72264e-09	-2.11916e-10	-0.862602	5.09055e-08	-2.11916e-10	-0.874169	1.91464e-07	-2.11916e-10	-0.634845
101027061	chr7:101027061:G:A	2.6696e-09	-2.11916e-10	-0.882275	4.9212e-08	-2.11916e-10	-0.908003	1.7378e-07	-2.11916e-10	-0.731751
101027665	chr7:101027665:C:G	3.9951e-10	-1.58228	-1.19944	7.46124e-09	-1.59644	-1.19798	3.18204e-08	-1.40227	-1.02717
101027889	chr7:101027889:G:A	4.09583e-10	-1.86511	-0.891707	7.87801e-09	-1.84224	-0.897822	2.8708e-08	-1.83267	-0.699694
101028374	chr7:101028374:C:T	2.82923e-09	-2.11916e-10	-0.824202	5.14667e-08	-2.11916e-10	-0.863205	1.87994e-07	-2.11916e-10	-0.653133
101028693	chr7:101028693:C:G	3.26559e-10	-1.85941	-1.12394	7.47698e-09	-1.68227	-1.11004	1.8782e-08	-1.85541	-1.10124
101028958	chr7:101028958:C:T	1.85352e-09	-2.11916e-10	-1.24712	3.49952e-08	-2.11916e-10	-1.24893	1.07868e-07	-2.11916e-10	-1.20863
101029210	chr7:101029210:G:A	1.01187e-09	-1.8524	-2.80088e-10	2.32782e-08	-1.65662	-2.80088e-10	5.7401e-08	-1.83948	-2.80088e-10
101029289	chr7:101029289:G:A	1.03007e-09	-1.83457	-2.80088e-10	1.92245e-08	-1.84796	-2.80088e-10	5.52426e-08	-1.87781	-2.80088e-10
101029335	chr7:101029335:A:G	4.34398e-10	-1.49045	-1.20755	8.04519e-09	-1.51335	-1.20571	3.55875e-08	-1.27115	-1.0464
101029646	chr7:101029646:C:T	3.98452e-10	-1.53809	-1.24629	7.53594e-09	-1.53548	-1.24898	2.48807e-08	-1.42933	-1.24612
101029895	chr7:101029895:G:A	2.5766e-09	-2.11916e-10	-0.917732	4.86929e-08	-2.11916e-10	-0.918607	1.51643e-07	-2.11916e-10	-0.868015
101029896	chr7:101029896:A:G	4.25698e-10	-1.50788	-1.21035	7.8871e-09	-1.5303	-1.20861	3.45591e-08	-1.29446	-1.05242
101030253	chr7:101030253:T:C	2.08384e-09	-2.11916e-10	-1.12999	3.83586e-08	-2.11916e-10	-1.15716	1.30177e-07	-2.11916e-10	-1.02065
101030312	chr7:101030312:T:G	2.00112e-09	-2.11916e-10	-1.1705	3.80833e-08	-2.11916e-10	-1.16436	1.08566e-07	-2.11916e-10	-1.20219
101030515	chr7:101030515:G:A	1.36718e-08	0.751134	-2.80088e-10	9.69295e-08	-0.230156	-2.80088e-10	4.97862e-07	0.320779	-2.80088e-10
101030545	chr7:101030545:G:T	4.68449e-09	-2.11916e-10	-0.319948	8.47203e-08	-2.11916e-10	-0.364785	3.34251e-07	-2.11916e-10	-0.0776504
101030673	chr7:101030673:A:G	4.90482e-09	-2.11916e-10	-0.273986	9.42589e-08	-2.11916e-10	-0.258095	2.95813e-07	-2.11916e-10	-0.199817
101030898	chr7:101030898:T:G	2.44539e-09	-2.11916e-10	-0.969999	4.62172e-08	-2.11916e-10	-0.970789	1.43452e-07	-2.11916e-10	-0.923544
101031847	chr7:101031847:G:A	3.96211e-10	-1.76391	-1.0261	1.02948e-08	-1.42024	-1.05226	2.5929e-08	-1.82157	-0.812613
101032086	chr7:101032086:A:G	1.88665e-09	-2.11916e-10	-1.2294	3.5604e-08	-2.11916e-10	-1.23168	1.03541e-07	-2.11916e-10	-1.24958
101032095	chr7:101032095:A:C	4.50995e-10	-1.47955	-1.18095	8.32953e-09	-1.50572	-1.17861	3.81382e-08	-1.25689	-0.991438
101032231	chr7:101032231:G:A	5.22279e-10	-1.27481	-1.23895	1.19093e-08	-1.08342	-1.2434	3.56705e-08	-1.06673	-1.2485
101032982	chr7:101032982:G:A	1.8546e-09	-2.11916e-10	-1.24654	3.50097e-08	-2.11916e-10	-1.24851	1.08066e-07	-2.11916e-10	-1.2068
101033128	chr7:101033128:C:T	4.46769e-10	-1.46037	-1.20955	9.92706e-09	-1.2907	-1.21818	2.75916e-08	-1.32945	-1.24258
101034220	chr7:101034220:C:T	2.52379e-09	-2.11916e-10	-0.938445	4.66073e-08	-2.11916e-10	-0.962384	1.63337e-07	-2.11916e-10	-0.793726
101034805	chr7:101034805:T:C	1.93417e-09	-0.632814	-0.571714	9.15364e-09	-1.86189	-0.728098	4.61739e-07	0.150133	0.0953237
101034863	chr7:101034863:C:T	2.5982e-09	-2.11916e-10	-0.909384	4.93717e-08	-2.11916e-10	-0.904764	1.35016e-07	-2.11916e-10	-0.98415
101035089	chr7:101035089:C:T	1.83728e-09	-1.25592	-2.80088e-10	2.42359e-08	-1.6163	-2.80088e-10	7.82986e-08	-1.52901	-2.80088e-10
101035141	chr7:101035141:C:T	3.05806e-09	-2.11916e-10	-0.746423	5.54763e-08	-2.11916e-10	-0.788185	2.05625e-07	-2.11916e-10	-0.56349
101035217	chr7:101035217:C:G	2.42482e-09	-2.11916e-10	-0.978446	4.45021e-08	-2.11916e-10	-1.0086	1.55614e-07	-2.11916e-10	-0.842166
101035459	chr7:101035459:T:C	4.52563e-10	-1.46848	-1.18856	8.37283e-09	-1.493	-1.18615	3.81114e-08	-1.24458	-1.00445
101035540	chr7:101035540:G:A	2.3359e-09	-2.11916e-10	-1.01581	4.29435e-08	-2.11916e-10	-1.04425	1.48968e-07	-2.11916e-10	-0.88581
101035595	chr7:101035595:A:G	5.6984e-09	-2.11916e-10	-0.124019	1.02801e-07	-2.11916e-10	-0.171344	4.11445e-07	-2.11916e-10	0.130131
101035754	chr7:101035754:A:G	1.8591e-09	-2.11916e-10	-1.24411	3.51041e-08	-2.11916e-10	-1.24582	1.03495e-07	-2.11916e-10	-1.25003
101035814	chr7:101035814:G:A	6.78873e-09	-2.11916e-10	0.051059	1.309e-07	-2.11916e-10	0.070296	4.22317e-07	-2.11916e-10	0.156211
101036085	chr7:101036085:A:G	4.97404e-10	-1.40989	-1.15267	6.00107e-09	-1.86659	-1.14561	1.94266e-08	-1.69398	-1.22892
101036269	chr7:101036269:G:A	1.8539e-09	-2.11916e-10	-1.24691	3.5e-08	-2.11916e-10	-1.24879	1.07938e-07	-2.11916e-10	-1.20799
101036308	chr7:101036308:C:T	2.82239e-09	-2.11916e-10	-0.826623	5.44249e-08	-2.11916e-10	-0.807318	1.67151e-07	-2.11916e-10	-0.770644
101036528	chr7:101036528:C:T	4.22391e-10	-1.51124	-1.21479	7.82729e-09	-1.53346	-1.21306	3.39839e-08	-1.29975	-1.0639
101036851	chr7:101036851:G:A	5.82771e-10	-1.82958	-0.574582	1.35348e-08	-1.59382	-0.605059	3.91209e-08	-1.83874	-0.384143
101037240	chr7:101037240:G:A	3.27815e-10	-1.7902	-1.18932	7.7264e-09	-1.57036	-1.18913	1.60769e-08	-1.86501	-1.24715
101037257	chr7:101037257:A:C	9.94593e-10	-1.86963	-2.80088e-10	2.19575e-08	-1.71503	-2.80088e-10	5.61372e-08	-1.86175	-2.80088e-10
101037480	chr7:101037480:G:A	1.84813e-09	-2.11916e-10	-1.25003	3.4974e-08	-2.11916e-10	-1.24954	1.05778e-07	-2.11916e-10	-1.2282
101037658	chr7:101037658:C:A	4.59732e-10	-1.42878	-1.21254	1.02212e-08	-1.25847	-1.22121	2.855e-08	-1.29407	-1.24382
101037702	chr7:101037702:G:A	5.15442e-10	-1.48415	-1.04279	9.57677e-09	-1.50819	-1.03661	4.62348e-08	-1.28112	-0.774696
101037879	chr7:101037879:A:G	3.08393e-09	-2.11916e-10	-0.738	5.95765e-08	-2.11916e-10	-0.716879	1.83445e-07	-2.11916e-10	-0.67763
101038172	chr7:101038172:C:T	3.26316e-10	-1.8088	-1.17529	7.5826e-09	-1.60325	-1.17504	1.60253e-08	-1.87167	-1.24371
101038349	chr7:101038349:T:C	2.2112e-09	-2.11916e-10	-1.07067	4.22285e-08	-2.11916e-10	-1.06105	1.17732e-07	-2.11916e-10	-1.12114
101039531	chr7:101039531:C:A	2.02088e-09	-2.11916e-10	-1.16067	3.84671e-08	-2.11916e-10	-1.15434	1.09483e-07	-2.11916e-10	-1.19377
101040712	chr7:101040712:C:A	1.92296e-09	-2.11916e-10	-1.21034	3.5814e-08	-2.11916e-10	-1.2258	1.05175e-07	-2.11916e-10	-1.23392
101041032	chr7:101041032:A:G	1.91849e-09	-2.11916e-10	-1.21267	3.66337e-08	-2.11916e-10	-1.20317	1.03578e-07	-2.11916e-10	-1.24922
101041292	chr7:101041292:G:A	2.44963e-09	-2.11916e-10	-0.968269	4.62992e-08	-2.11916e-10	-0.969017	1.43801e-07	-2.11916e-10	-0.921116
101041312	chr7:101041312:G:A	4.11944e-10	-1.50125	-1.24982	9.40216e-09	-1.31324	-1.24996	2.51059e-08	-1.41772	-1.24872
101041405	chr7:101041405:T:C	1.96748e-09	-2.11916e-10	-1.18745	3.70961e-08	-2.11916e-10	-1.19063	1.0745e-07	-2.11916e-10	-1.21252
101041938	chr7:101041938:C:A	2.58551e-09	-2.11916e-10	-0.914283	4.77172e-08	-2.11916e-10	-0.938849	1.71882e-07	-2.11916e-10	-0.742735
101042834	chr7:101042834:G:A	2.44472e-09	-2.11916e-10	-0.970274	4.62085e-08	-2.11916e-10	-0.970977	1.43379e-07	-2.11916e-10	-0.924054
101043496	chr7:101043496:C:T	1.5474e-09	-1.42763	-2.80088e-10	3.75535e-08	-1.17837	-2.80088e-10	6.90287e-08	-1.65502	-2.80088e-10
101043826	chr7:101043826:G:A	1.77627e-09	-1.28969	-2.80088e-10	4.47121e-08	-1.0039	-2.80088e-10	7.64164e-08	-1.55335	-2.80088e-10
101043851	chr7:101043851:A:T	4.89311e-10	-1.83231	-0.746649	1.14591e-08	-1.60117	-0.764182	3.19272e-08	-1.85324	-0.572845
101045050	chr7:101045050:G:A	2.73721e-09	-2.11916e-10	-0.857264	5.04172e-08	-2.11916e-10	-0.883808	1.8439e-07	-2.11916e-10	-0.672491
101045188	chr7:101045188:A:G	4.10179e-09	-2.11916e-10	-0.452782	7.45923e-08	-2.11916e-10	-0.492103	2.84673e-07	-2.11916e-10	-0.238202
101046278	chr7:101046278:A:G	3.87709e-09	-2.11916e-10	-0.509121	7.0627e-08	-2.11916e-10	-0.546729	2.67533e-07	-2.11916e-10	-0.300303
101046578	chr7:101046578:C:T	2.9735e-09	-2.11916e-10	-0.774466	5.39944e-08	-2.11916e-10	-0.815261	1.99277e-07	-2.11916e-10	-0.594848
101046762	chr7:101046762:G:A	1.16139e-08	-2.11916e-10	0.587999	2.25145e-07	-2.11916e-10	0.612605	7.24444e-07	-2.11916e-10	0.695861
101047055	chr7:101047055:C:T	2.30947e-09	-2.11916e-10	-1.02719	4.36463e-08	-2.11916e-10	-1.02802	1.39131e-07	-2.11916e-10	-0.954128
101047468	chr7:101047468:G:A	8.50339e-09	-2.11916e-10	0.27626	1.64131e-07	-2.11916e-10	0.296526	5.23137e-07	-2.11916e-10	0.370298
101047792	chr7:101047792:T:C	4.48106e-10	-1.42968	-1.23725	1.00243e-08	-1.25745	-1.24168	2.80716e-08	-1.30478	-1.25001
101047808	chr7:101047808:G:T	3.75816e-10	-1.87793	-0.964928	7.78208e-09	-1.78451	-0.967804	3.00971e-08	-1.87747	-0.607646
101047809	chr7:101047809:T:G	3.6189e-09	-2.11916e-10	-0.578033	6.89207e-08	-2.11916e-10	-0.571184	1.82105e-07	-2.11916e-10	-0.684959
101047900	chr7:101047900:G:A	9.90857e-10	-1.87339	-2.80088e-10	2.15781e-08	-1.73246	-2.80088e-10	5.58279e-08	-1.86727	-2.80088e-10
101047925	chr7:101047925:T:C	3.68355e-09	-2.11916e-10	-0.560327	7.01547e-08	-2.11916e-10	-0.553438	1.84982e-07	-2.11916e-10	-0.669285
101048432	chr7:101048432:A:T	5.04753e-10	-1.32722	-1.22067	6.35092e-09	-1.748	-1.20754	2.77287e-08	-1.46234	-1.10474
101049095	chr7:101049095:C:T	4.31622e-10	-1.5646	-1.13981	6.28967e-09	-1.84727	-1.11796	2.66461e-08	-1.65678	-0.950124
101049116	chr7:101049116:C:G	4.1286e-10	-1.56597	-1.18288	5.82405e-09	-1.84772	-1.19442	2.00339e-08	-1.65022	-1.24189
101049272	chr7:101049272:A:G	4.31366e-10	-1.56063	-1.14437	6.26454e-09	-1.84632	-1.12292	2.65202e-08	-1.65365	-0.957983
101049276	chr7:101049276:C:T	1.29186e-09	-1.60812	-2.80088e-10	1.93592e-08	-1.84097	-2.80088e-10	6.52326e-08	-1.71158	-2.80088e-10
101049277	chr7:101049277:G:A	2.06059e-09	-2.11916e-10	-1.14121	3.96573e-08	-2.11916e-10	-1.12387	1.30929e-07	-2.11916e-10	-1.01489
101049944	chr7:101049944:A:G	9.92151e-10	-1.87209	-2.80088e-10	2.17282e-08	-1.72553	-2.80088e-10	5.59213e-08	-1.8656	-2.80088e-10
101050089	chr7:101050089:C:T	1.95649e-09	-2.11916e-10	-1.19305	3.71121e-08	-2.11916e-10	-1.1902	1.07028e-07	-2.11916e-10	-1.21645
101050090	chr7:101050090:C:T	4.46431e-09	-2.11916e-10	-0.36809	8.5553e-08	-2.11916e-10	-0.355005	2.69481e-07	-2.11916e-10	-0.293045
101050216	chr7:101050216:A:G	1.01163e-09	-1.85264	-2.80088e-10	2.32941e-08	-1.65594	-2.80088e-10	5.73737e-08	-1.83996	-2.80088e-10
101050568	chr7:101050568:C:T	3.47461e-10	-1.79446	-1.12684	6.00664e-09	-1.87479	-1.13649	1.84564e-08	-1.72891	-1.24522
101050964	chr7:101050964:T:C	5.1734e-10	-1.43408	-1.08918	1.20251e-08	-1.21909	-1.09805	3.12568e-08	-1.41767	-1.02964
101051256	chr7:101051256:T:G	1.87186e-09	-2.11916e-10	-1.23727	3.53461e-08	-2.11916e-10	-1.23895	1.035e-07	-2.11916e-10	-1.24998
101051497	chr7:101051497:G:C	1.87444e-09	-2.11916e-10	-1.23589	3.53544e-08	-2.11916e-10	-1.23872	1.07858e-07	-2.11916e-10	-1.20873
101051573	chr7:101051573:G:A	8.64315e-09	-1.85548	2.14804	1.39008e-07	-1.83964	1.97003	4.56748e-07	-1.80487	2.03946
101051698	chr7:101051698:G:A	2.72961e-09	-2.11916e-10	-0.860046	4.89055e-08	-2.11916e-10	-0.91425	1.88432e-07	-2.11916e-10	-0.650808
101051777	chr7:101051777:T:C	1.30929e-09	-1.36555	-0.229175	2.69635e-08	-1.18874	-0.320918	2.76044e-07	-0.989351	0.720368
101051857	chr7:101051857:G:A	3.38921e-09	-0.220049	-0.423558	1.04876e-07	0.275719	-0.427078	2.32458e-07	-0.0775693	-0.363263
101051859	chr7:101051859:G:A	1.02117e-09	-1.84326	-2.80088e-10	2.41716e-08	-1.61896	-2.80088e-10	9.02368e-08	-1.38711	-2.80088e-10
101052078	chr7:101052078:G:A	2.30935e-09	-2.11916e-10	-1.02724	4.38177e-08	-2.11916e-10	-1.0241	1.36456e-07	-2.11916e-10	-0.973541
101053058	chr7:101053058:C:T	4.33641e-09	-2.11916e-10	-0.397158	8.27418e-08	-2.11916e-10	-0.388415	2.63369e-07	-2.11916e-10	-0.31599
101053335	chr7:101053335:C:A	3.78123e-10	-1.80527	-1.03147	6.6925e-09	-1.87777	-1.02538	1.9378e-08	-1.87569	-1.04972
101054362	chr7:101054362:AT:A	1.86113e-09	-2.11916e-10	-1.24302	3.49903e-08	-2.11916e-10	-1.24907	1.03559e-07	-2.11916e-10	-1.24941
101054475	chr7:101054475:A:G	3.02643e-10	-1.84145	-1.21795	5.95015e-09	-1.81371	-1.20702	1.59359e-08	-1.87832	-1.24265
101054606	chr7:101054606:A:T	2.2355e-09	-0.491108	-0.568631	5.98317e-08	-0.0822789	-0.630326	2.67892e-07	-0.110875	-0.188084
101054621	chr7:101054621:G:C	1.40138e-09	-1.52675	-2.80088e-10	2.02535e-08	-1.79581	-2.80088e-10	7.53374e-08	-1.56757	-2.80088e-10
101054740	chr7:101054740:A:G	1.91596e-09	-2.11916e-10	-1.21399	3.60401e-08	-2.11916e-10	-1.21951	1.10392e-07	-2.11916e-10	-1.18551
101054760	chr7:101054760:C:T	1.85448e-09	-2.11916e-10	-1.2466	3.51713e-08	-2.11916e-10	-1.24391	1.04831e-07	-2.11916e-10	-1.2372
101054788	chr7:101054788:C:T	2.32828e-09	-2.11916e-10	-1.01907	4.29336e-08	-2.11916e-10	-1.04449	1.35275e-07	-2.11916e-10	-0.982238
101054937	chr7:101054937:G:A	1.3602e-09	-1.55657	-2.80088e-10	2.07438e-08	-1.7719	-2.80088e-10	6.37782e-08	-1.73413	-2.80088e-10
101055085	chr7:101055085:G:A	2.92118e-10	-1.846	-1.2488	5.68946e-09	-1.81941	-1.24611	1.5868e-08	-1.87881	-1.24643
101055218	chr7:101055218:C:T	3.78314e-10	-1.77996	-1.05627	6.55807e-09	-1.8731	-1.05034	1.90525e-08	-1.8687	-1.07364
101055257	chr7:101055257:A:T	4.52476e-10	-1.48206	-1.17516	1.20518e-08	-1.13903	-1.1759	2.10043e-08	-1.61051	-1.23431
101055317	chr7:101055317:TTAGA:T	2.31847e-08	-2.11916e-10	1.27929	3.93451e-07	-2.11916e-10	1.17082	2.2019e-06	-2.11916e-10	1.80753
101055325	chr7:101055325:AAAAGTGTAG:A	2.2947e-08	-2.11916e-10	1.26898	3.89523e-07	-2.11916e-10	1.16078	2.17681e-06	-2.11916e-10	1.79607
101055335	chr7:101055335:A:C	2.28109e-08	-2.11916e-10	1.26303	3.87244e-07	-2.11916e-10	1.15491	2.16319e-06	-2.11916e-10	1.7898
101055367	chr7:101055367:G:A	4.4e-10	-1.7546	-0.93059	9.0293e-09	-1.64586	-0.957805	4.04907e-08	-1.83671	-0.351764
101055570	chr7:101055570:C:CATT	1.33318e-09	-1.57664	-2.80088e-10	2.05058e-08	-1.78343	-2.80088e-10	6.28876e-08	-1.7482	-2.80088e-10
101055618	chr7:101055618:G:A	1.98538e-09	-1.83822	0.659827	3.67963e-08	-1.80779	0.609046	2.12809e-07	-1.86934	1.34019
101055807	chr7:101055807:T:C	2.98836e-10	-1.83403	-1.23803	5.86682e-09	-1.80361	-1.23122	1.5838e-08	-1.87732	-1.24982
101056014	chr7:101056014:C:T	2.46089e-09	-2.11916e-10	-0.963681	4.68135e-08	-2.11916e-10	-0.957969	1.4654e-07	-2.11916e-10	-0.902245
101056669	chr7:101056669:T:C	2.09251e-09	-2.11916e-10	-1.12584	3.85103e-08	-2.11916e-10	-1.15321	1.11304e-07	-2.11916e-10	-1.17728
101057250	chr7:101057250:T:C	4.5142e-10	-1.41006	-1.2495	1.00549e-08	-1.24784	-1.24824	3.50893e-08	-1.10153	-1.23012
101057387	chr7:101057387:T:C	1.85498e-09	-2.11916e-10	-1.24633	3.51844e-08	-2.11916e-10	-1.24354	1.04889e-07	-2.11916e-10	-1.23664
101057698	chr7:101057698:A:G	1.88628e-09	-2.11916e-10	-1.2296	3.5531e-08	-2.11916e-10	-1.23373	1.08038e-07	-2.11916e-10	-1.20706
101057759	chr7:101057759:A:C	3.87837e-09	-2.11916e-10	-0.50879	7.15131e-08	-2.11916e-10	-0.53426	2.41204e-07	-2.11916e-10	-0.403902
101058052	chr7:101058052:A:G	1.85623e-09	-2.11916e-10	-1.24566	3.52156e-08	-2.11916e-10	-1.24265	1.05021e-07	-2.11916e-10	-1.23538
101058338	chr7:101058338:T:C	1.34177e-09	-1.57022	-2.80088e-10	2.05877e-08	-1.77945	-2.80088e-10	6.32055e-08	-1.74315	-2.80088e-10
101058395	chr7:101058395:C:T	6.06725e-10	-1.12919	-1.2347	1.6363e-08	-0.771966	-1.23715	3.73878e-08	-1.06566	-1.20254
101058565	chr7:101058565:T:A	3.81726e-10	-1.77136	-1.0559	6.57463e-09	-1.87096	-1.04996	1.91144e-08	-1.86581	-1.07329
101058838	chr7:101058838:A:C	2.08534e-09	-1.85761	0.728341	3.83447e-08	-1.83386	0.676339	2.27683e-07	-1.87712	1.41553
101059237	chr7:101059237:G:C	1.8575e-09	-2.11916e-10	-1.24498	3.52468e-08	-2.11916e-10	-1.24176	1.05153e-07	-2.11916e-10	-1.23412
101059713	chr7:101059713:A:C	3.21225e-09	-2.11916e-10	-0.697235	5.91049e-08	-2.11916e-10	-0.724827	2.11976e-07	-2.11916e-10	-0.533073
101059730	chr7:101059730:C:T	1.1971e-09	-1.87724	0.192943	2.18448e-08	-1.8679	0.147723	1.1319e-07	-1.87515	0.714669
101059732	chr7:101059732:G:T	1.20333e-09	-1.87783	0.198719	2.19348e-08	-1.86954	0.15347	1.14077e-07	-1.87407	0.721402
101059761	chr7:101059761:C:T	1.35579e-09	-1.55982	-2.80088e-10	2.07286e-08	-1.77263	-2.80088e-10	6.36572e-08	-1.73603	-2.80088e-10
101060209	chr7:101060209:A:G	1.00069e-09	-1.86351	-2.80088e-10	2.35081e-08	-1.6468	-2.80088e-10	5.82202e-08	-1.82531	-2.80088e-10
101060858	chr7:101060858:G:C	3.7822e-10	-1.77999	-1.05649	6.55874e-09	-1.87292	-1.05042	1.90432e-08	-1.86871	-1.07412
101061084	chr7:101061084:T:C	2.45685e-09	-2.11916e-10	-0.965325	4.67375e-08	-2.11916e-10	-0.959593	1.46265e-07	-2.11916e-10	-0.904121
101061107	chr7:101061107:G:T	5.18502e-09	-2.11916e-10	-0.218432	9.04498e-08	-2.11916e-10	-0.299346	3.95861e-07	-2.11916e-10	0.0915196
101061527	chr7:101061527:G:A	1.84827e-09	-2.11916e-10	-1.24995	3.49765e-08	-2.11916e-10	-1.24946	1.03845e-07	-2.11916e-10	-1.24665
101061713	chr7:101061713:G:T	2.89943e-09	-2.11916e-10	-0.799691	5.39131e-08	-2.11916e-10	-0.816766	1.99233e-07	-2.11916e-10	-0.595067
101061742	chr7:101061742:T:C	1.33971e-09	-1.84968	0.277934	2.42705e-08	-1.84302	0.228142	1.35482e-07	-1.80128	0.820575
101061810	chr7:101061810:A:G	1.9332e-09	-2.11916e-10	-1.20503	3.66166e-08	-2.11916e-10	-1.20364	1.05323e-07	-2.11916e-10	-1.23252
101062052	chr7:101062052:AT:A	1.3566e-09	-1.55922	-2.80088e-10	2.07395e-08	-1.7721	-2.80088e-10	6.36924e-08	-1.73548	-2.80088e-10
101062073	chr7:101062073:G:A	7.09008e-10	-1.87764	-0.330455	1.26038e-08	-1.85702	-0.413118	6.62306e-08	-1.83388	0.137477
101062410	chr7:101062410:C:G	1.1591e-09	-1.4479	-0.268663	2.34596e-08	-1.30476	-0.344098	2.24594e-07	-1.09656	0.621316
101062904	chr7:101062904:G:A	1.2697e-09	-1.87133	0.245905	2.33189e-08	-1.85518	0.200301	1.19999e-07	-1.87871	0.776649
101063066	chr7:101063066:A:G	2.08968e-09	-2.11916e-10	-1.12719	3.84566e-08	-2.11916e-10	-1.15461	1.11207e-07	-2.11916e-10	-1.17815
101063092	chr7:101063092:C:T	2.09304e-09	-2.11916e-10	-1.12559	3.85112e-08	-2.11916e-10	-1.15319	1.11344e-07	-2.11916e-10	-1.17692
101063280	chr7:101063280:T:C	2.45634e-09	-2.11916e-10	-0.965534	4.67269e-08	-2.11916e-10	-0.959821	1.46229e-07	-2.11916e-10	-0.904371
101063602	chr7:101063602:C:T	1.00535e-09	-1.26089	-0.597976	2.38268e-08	-0.999186	-0.634145	1.71017e-07	-0.653929	-0.0938514
101063651	chr7:101063651:A:C	1.86611e-09	-2.11916e-10	-1.24035	3.5336e-08	-2.11916e-10	-1.23924	1.03494e-07	-2.11916e-10	-1.25003
101063743	chr7:101063743:G:A	2.4669e-09	-2.11916e-10	-0.961243	4.69219e-08	-2.11916e-10	-0.955657	1.47115e-07	-2.11916e-10	-0.898327
101063873	chr7:101063873:C:T	1.85983e-09	-0.00871985	-1.235	6.08118e-08	0.53509	-1.23145	1.57388e-07	0.350557	-1.18139
101063875	chr7:101063875:T:C	3.08627e-09	-2.11916e-10	-0.737243	5.50748e-08	-2.11916e-10	-0.795447	2.18944e-07	-2.11916e-10	-0.500726
101063971	chr7:101063971:C:T	1.29911e-09	-1.86205	0.259522	2.39364e-08	-1.84013	0.211391	1.29682e-07	-1.87827	0.853807
101064037	chr7:101064037:GCTT:G	5.57257e-09	-2.11916e-10	-0.146348	9.634e-08	-2.11916e-10	-0.236257	4.44505e-07	-2.11916e-10	0.207418
101064097	chr7:101064097:T:C	1.27232e-09	-1.26862	-0.354748	2.87251e-08	-1.02818	-0.418191	2.71941e-07	-0.616429	0.332472
101064136	chr7:101064136:T:C	7.36483e-10	-1.87729	-0.292785	1.30185e-08	-1.85613	-0.381645	7.14428e-08	-1.83166	0.211013
101064154	chr7:101064154:T:C	1.4134e-09	-1.51821	-2.80088e-10	2.12331e-08	-1.74858	-2.80088e-10	6.53944e-08	-1.70911	-2.80088e-10
101064219	chr7:101064219:C:T	3.89046e-09	-2.11916e-10	-0.505676	7.17301e-08	-2.11916e-10	-0.53123	2.42011e-07	-2.11916e-10	-0.40056
101064759	chr7:101064759:C:G	5.08165e-09	-2.11916e-10	-0.238569	8.87723e-08	-2.11916e-10	-0.318066	3.85864e-07	-2.11916e-10	0.0659413
101064828	chr7:101064828:C:T	1.78293e-09	-0.207968	-1.07798	5.70996e-08	0.326567	-1.08591	1.42789e-07	0.0533058	-0.981479
101064829	chr7:101064829:G:A	5.6227e-09	-2.11916e-10	-0.137393	1.07239e-07	-2.11916e-10	-0.129081	3.42255e-07	-2.11916e-10	-0.053989
101065173	chr7:101065173:G:A	1.86079e-09	-2.11916e-10	-1.2432	3.53144e-08	-2.11916e-10	-1.23985	1.05495e-07	-2.11916e-10	-1.23088
101065706	chr7:101065706:T:A	1.35662e-09	-1.8108	0.251599	2.54221e-08	-1.77229	0.203763	1.32261e-07	-1.85476	0.849992
101065852	chr7:101065852:A:G	2.25248e-09	-0.771683	-0.280488	4.10401e-08	-0.740377	-0.349213	3.95111e-07	-0.407562	0.497184
101066437	chr7:101066437:A:T	1.95256e-09	-2.11916e-10	-1.19506	3.71325e-08	-2.11916e-10	-1.18965	1.05687e-07	-2.11916e-10	-1.22906
101066488	chr7:101066488:C:G	3.08995e-09	-2.11916e-10	-0.736051	5.88915e-08	-2.11916e-10	-0.728444	1.5738e-07	-2.11916e-10	-0.83088
101066741	chr7:101066741:C:T	5.66401e-09	-2.11916e-10	-0.130073	9.78613e-08	-2.11916e-10	-0.220589	4.52392e-07	-2.11916e-10	0.225004
101066801	chr7:101066801:G:A	2.55471e-09	-1.55099	0.62472	7.41405e-08	-1.15785	0.659672	7.99296e-08	-1.70211	0.193714
101067229	chr7:101067229:C:T	1.46666e-09	-1.24308	-0.238138	3.31243e-08	-1.00085	-0.303023	3.23395e-07	-0.593205	0.482536
101067337	chr7:101067337:AC:A	6.56671e-10	-1.87354	-0.41124	1.17405e-08	-1.84451	-0.496584	5.84376e-08	-1.85037	0.0287855
101067339	chr7:101067339:AAAAAG:A	6.73461e-10	-1.86925	-0.390285	1.21006e-08	-1.83442	-0.476461	5.93835e-08	-1.85816	0.0526283
101067419	chr7:101067419:C:T	2.85959e-10	-1.86674	-1.24937	5.51473e-09	-1.84968	-1.24703	1.59348e-08	-1.87488	-1.24616
101067427	chr7:101067427:G:A	1.85648e-09	-0.0103433	-1.23518	6.04018e-08	0.528352	-1.23147	1.56475e-07	0.345653	-1.1823
101067823	chr7:101067823:C:T	2.66224e-09	-2.11916e-10	-0.885036	4.85661e-08	-2.11916e-10	-0.921214	1.36749e-07	-2.11916e-10	-0.971394
101067866	chr7:101067866:G:A	1.80616e-09	-0.0484822	-1.22452	5.86368e-08	0.487139	-1.21992	1.53618e-07	0.305124	-1.1602
101067938	chr7:101067938:G:A	1.37665e-09	-1.54455	-2.80088e-10	2.0899e-08	-1.76444	-2.80088e-10	6.42556e-08	-1.72667	-2.80088e-10
101067962	chr7:101067962:C:CT	2.19601e-09	-2.11916e-10	-1.07756	4.01765e-08	-2.11916e-10	-1.11086	1.15508e-07	-2.11916e-10	-1.1402
101068113	chr7:101068113:G:A	2.20449e-09	-2.11916e-10	-1.07371	4.17379e-08	-2.11916e-10	-1.07273	1.28774e-07	-2.11916e-10	-1.03149
101068437	chr7:101068437:C:T	1.07013e-09	-1.30824	-0.488176	2.23651e-08	-1.14428	-0.55236	1.68837e-07	-0.921742	0.161129
101068504	chr7:101068504:G:C	2.51844e-09	-1.54973	0.609165	7.31825e-08	-1.15606	0.644875	7.88438e-08	-1.70087	0.178795
101069072	chr7:101069072:C:T	3.6082e-10	-1.80433	-1.07925	7.28301e-09	-1.7177	-1.10089	2.97229e-08	-1.86277	-0.634852
101069147	chr7:101069147:C:T	1.87773e-09	-2.11916e-10	-1.23414	3.53656e-08	-2.11916e-10	-1.2384	1.04021e-07	-2.11916e-10	-1.24496
101069193	chr7:101069193:G:A	4.73669e-10	-1.7035	-0.907954	8.97251e-09	-1.67992	-0.930054	1.90424e-08	-1.74761	-1.19527
101069215	chr7:101069215:AC:A	2.34903e-09	-1.69866	0.688461	6.34326e-08	-1.37864	0.724476	7.63519e-08	-1.80075	0.246557
101069394	chr7:101069394:A:G	1.19011e-09	-1.27233	-0.417829	2.68539e-08	-1.03685	-0.476877	2.43941e-07	-0.640297	0.247679
101069761	chr7:101069761:G:A	6.10662e-10	-1.11251	-1.24491	1.70486e-08	-0.726295	-1.24178	4.96028e-08	-0.740599	-1.2449
101069763	chr7:101069763:A:G	1.84874e-09	-2.11916e-10	-1.2497	3.50037e-08	-2.11916e-10	-1.24869	1.04066e-07	-2.11916e-10	-1.24452
101069867	chr7:101069867:G:A	1.40508e-09	-1.52411	-2.80088e-10	2.11666e-08	-1.75171	-2.80088e-10	6.52538e-08	-1.71126	-2.80088e-10
101070174	chr7:101070174:C:T	8.90333e-09	-2.11916e-10	0.322221	1.53646e-07	-2.11916e-10	0.230512	8.47053e-07	-2.11916e-10	0.852219
101070361	chr7:101070361:A:AT	1.39213e-09	-1.53337	-2.80088e-10	5.16819e-08	-0.859033	-2.80088e-10	8.56297e-08	-1.43951	-2.80088e-10
101070436	chr7:101070436:T:C	1.34924e-09	-1.28573	-0.278928	3.0082e-08	-1.05783	-0.342386	2.89267e-07	-0.657455	0.435261
101070521	chr7:101070521:T:C	1.41403e-09	-1.18026	-0.337508	3.23505e-08	-0.928103	-0.399406	3.11597e-07	-0.504815	0.356982
101070587	chr7:101070587:A:C	1.46017e-09	-1.19343	-0.292225	3.33934e-08	-0.941269	-0.354512	3.24508e-07	-0.524012	0.416778
101070694	chr7:101070694:C:A	2.15231e-09	-0.0394858	-1.05818	7.02642e-08	0.514917	-1.0668	1.75047e-07	0.231327	-0.955818
101070943	chr7:101070943:G:A	2.50827e-09	-2.11916e-10	-0.944611	4.76452e-08	-2.11916e-10	-0.940359	1.49483e-07	-2.11916e-10	-0.882359
101070945	chr7:101070945:A:G	1.34782e-09	-1.25729	-0.308426	3.03933e-08	-1.0191	-0.370822	2.90286e-07	-0.614661	0.395982
101070958	chr7:101070958:G:GT	3.74746e-09	-2.11916e-10	-0.543127	6.91511e-08	-2.11916e-10	-0.567846	2.32731e-07	-2.11916e-10	-0.439659
101071256	chr7:101071256:G:C	1.02083e-09	-1.84358	-2.80088e-10	1.95727e-08	-1.83001	-2.80088e-10	6.53015e-08	-1.71053	-2.80088e-10
101071810	chr7:101071810:A:G	9.6872e-10	-1.85551	-0.0404788	1.79953e-08	-1.83069	-0.0833381	9.14137e-08	-1.87671	0.502559
101072110	chr7:101072110:G:C	5.25703e-09	-2.11916e-10	-0.204638	9.12362e-08	-2.11916e-10	-0.290688	4.16959e-07	-2.11916e-10	0.143443
101072131	chr7:101072131:C:T	2.90426e-10	-1.85061	-1.25	5.63664e-09	-1.82607	-1.24878	1.59164e-08	-1.87888	-1.24332
101072136	chr7:101072136:G:A	1.31339e-09	-1.26559	-0.325999	2.95673e-08	-1.02971	-0.387762	2.79951e-07	-0.627268	0.372337
101072573	chr7:101072573:T:C	3.676e-09	-2.11916e-10	-0.562378	6.64147e-08	-2.11916e-10	-0.608223	2.57555e-07	-2.11916e-10	-0.338311
101072593	chr7:101072593:G:A	2.95609e-09	-0.719019	-0.0613186	8.58963e-08	-0.269133	-0.081866	1.28998e-07	-0.74725	-0.282496
101072652	chr7:101072652:G:A	3.48917e-10	-1.84562	-1.0715	6.66159e-09	-1.81398	-1.09381	2.52069e-08	-1.8745	-0.787927
101072840	chr7:101072840:G:A	1.48653e-09	-0.217917	-1.24984	4.70659e-08	0.296592	-1.24918	1.18685e-07	0.113659	-1.22673
101073136	chr7:101073136:A:C	1.49947e-09	-1.45909	-2.80088e-10	2.2034e-08	-1.71155	-2.80088e-10	6.84063e-08	-1.66408	-2.80088e-10
101074092	chr7:101074092:G:C	6.44046e-10	-1.05596	-1.24823	1.48288e-08	-0.860384	-1.24719	5.74389e-08	-0.608788	-1.23003
101074293	chr7:101074293:G:T	9.85436e-10	-1.87888	-2.80088e-10	2.28268e-08	-1.67621	-2.80088e-10	5.57275e-08	-1.86907	-2.80088e-10
101074858	chr7:101074858:T:C	4.5565e-10	-1.43151	-1.21872	1.08418e-08	-1.19915	-1.22159	4.76587e-08	-0.94409	-1.08139
101074897	chr7:101074897:G:A	1.84818e-09	-2.11916e-10	-1.25	3.49768e-08	-2.11916e-10	-1.24946	1.03886e-07	-2.11916e-10	-1.24625
101075064	chr7:101075064:G:A	1.84935e-09	-2.11916e-10	-1.24937	3.50278e-08	-2.11916e-10	-1.248	1.04248e-07	-2.11916e-10	-1.24277
101075235	chr7:101075235:C:T	1.86872e-09	-2.11916e-10	-1.23895	3.52644e-08	-2.11916e-10	-1.24127	1.0354e-07	-2.11916e-10	-1.24958
101075414	chr7:101075414:G:A	1.55961e-09	-0.173841	-1.24593	4.96618e-08	0.348728	-1.24763	1.22497e-07	0.163125	-1.24458
101075466	chr7:101075466:T:C	3.85777e-10	-1.7542	-1.0625	7.3426e-09	-1.7366	-1.07385	2.19128e-08	-1.76328	-1.03919
101075572	chr7:101075572:G:A	1.88969e-09	-2.11916e-10	-1.22779	3.59568e-08	-2.11916e-10	-1.22182	1.07926e-07	-2.11916e-10	-1.2081
101075597	chr7:101075597:G:A	1.87139e-09	-2.11916e-10	-1.23752	3.55462e-08	-2.11916e-10	-1.23331	1.0646e-07	-2.11916e-10	-1.22177
101075818	chr7:101075818:G:T	2.0994e-09	-2.11916e-10	-1.12255	3.86091e-08	-2.11916e-10	-1.15065	1.11597e-07	-2.11916e-10	-1.17465
101075981	chr7:101075981:G:C	1.36188e-09	-1.55534	-2.80088e-10	1.93011e-08	-1.84398	-2.80088e-10	1.05914e-07	-1.22692	-2.80088e-10
101075991	chr7:101075991:T:A	1.29862e-09	-1.6029	-2.80088e-10	2.0209e-08	-1.79801	-2.80088e-10	6.19897e-08	-1.76258	-2.80088e-10
101076134	chr7:101076134:G:T	1.88262e-09	-2.11916e-10	-1.23154	3.57898e-08	-2.11916e-10	-1.22648	1.07391e-07	-2.11916e-10	-1.21307
101076733	chr7:101076733:G:A	1.2115e-09	-1.86736	0.195008	2.17713e-08	-1.8737	0.150148	1.34915e-07	-1.82573	0.840826
101077144	chr7:101077144:C:T	1.92009e-09	-2.11916e-10	-1.21183	3.61155e-08	-2.11916e-10	-1.21742	1.10713e-07	-2.11916e-10	-1.18261
101077292	chr7:101077292:C:T	1.5059e-09	-1.45482	-2.80088e-10	2.20911e-08	-1.70896	-2.80088e-10	6.85555e-08	-1.6619	-2.80088e-10
101077583	chr7:101077583:C:T	4.68573e-09	-2.11916e-10	-0.319683	8.21177e-08	-2.11916e-10	-0.395987	3.5458e-07	-2.11916e-10	-0.0186097
101077969	chr7:101077969:A:T	1.05883e-09	-0.804618	-1.00243	3.12614e-08	-0.352923	-1.00883	1.74817e-07	-0.0197424	-0.706063
101078023	chr7:101078023:CAT:C	3.74337e-09	-2.11916e-10	-0.544219	6.90773e-08	-2.11916e-10	-0.568915	2.32454e-07	-2.11916e-10	-0.440851
101078119	chr7:101078119:T:C	3.05063e-09	-0.748856	-2.80088e-10	7.82738e-08	-0.443928	-2.80088e-10	2.15871e-07	-0.514862	-2.80088e-10
101078255	chr7:101078255:A:G	5.82976e-09	-2.11916e-10	-0.101229	1.00584e-07	-2.11916e-10	-0.193147	4.71855e-07	-2.11916e-10	0.267127
101078322	chr7:101078322:C:T	2.86319e-09	-2.11916e-10	-0.812267	5.45429e-08	-2.11916e-10	-0.805154	1.46954e-07	-2.11916e-10	-0.899425
101078408	chr7:101078408:A:T	1.01525e-09	-0.828807	-1.02027	2.99453e-08	-0.378417	-1.02635	1.65376e-07	-0.0492082	-0.732112
101078480	chr7:101078480:T:C	2.1839e-09	-2.11916e-10	-1.08309	3.9989e-08	-2.11916e-10	-1.11554	1.1504e-07	-2.11916e-10	-1.14427
101078675	chr7:101078675:A:G	1.8709e-09	-2.11916e-10	-1.23779	3.55354e-08	-2.11916e-10	-1.23361	1.06418e-07	-2.11916e-10	-1.22217
101078900	chr7:101078900:T:G	9.80213e-10	-1.01187	-0.872324	2.71412e-08	-0.623153	-0.879935	1.59384e-07	-0.299022	-0.519206
101078917	chr7:101078917:C:T	1.06414e-09	-0.949011	-0.853031	2.90005e-08	-0.569673	-0.867153	1.85004e-07	-0.200461	-0.468704
101079091	chr7:101079091:G:T	1.93335e-09	-2.11916e-10	-1.20495	3.6849e-08	-2.11916e-10	-1.19731	1.11225e-07	-2.11916e-10	-1.17799
101079138	chr7:101079138:C:T	1.90048e-09	-2.11916e-10	-1.2221	3.61687e-08	-2.11916e-10	-1.21595	1.08778e-07	-2.11916e-10	-1.20023
101079139	chr7:101079139:G:A	8.06806e-10	-0.851677	-1.2272	2.49896e-08	-0.359815	-1.22587	5.1045e-08	-0.764515	-1.19232
101079231	chr7:101079231:C:T	1.17639e-09	-1.70175	-2.80088e-10	5.02053e-08	-0.888021	-2.80088e-10	6.4674e-08	-1.72018	-2.80088e-10
101079278	chr7:101079278:G:A	9.83483e-09	0.668016	-0.246291	2.99012e-07	1.21009	-0.313747	1.60404e-06	1.261	0.229739
101079308	chr7:101079308:T:C	1.8679e-09	-2.11916e-10	-1.23939	3.55927e-08	-2.11916e-10	-1.232	1.035e-07	-2.11916e-10	-1.24998
101079357	chr7:101079357:C:T	1.78626e-09	-1.85875	0.574674	3.15911e-08	-1.86733	0.51606	2.23272e-07	-1.80415	1.323
101079472	chr7:101079472:G:A	4.8912e-09	-2.11916e-10	-0.276767	8.54575e-08	-2.11916e-10	-0.356121	3.74336e-07	-2.11916e-10	0.035611
101079537	chr7:101079537:A:G	4.16184e-10	-1.87824	-0.862593	7.81988e-09	-1.87781	-0.86966	3.64161e-08	-1.76403	-0.530498
101079579	chr7:101079579:G:A	6.80622e-09	-2.11916e-10	0.0536327	1.28767e-07	-2.11916e-10	0.0538632	4.81433e-07	-2.11916e-10	0.287223
101079799	chr7:101079799:A:G	2.31061e-09	-1.8539	0.827209	4.06817e-08	-1.86372	0.765362	3.03426e-07	-1.79455	1.62015
101080139	chr7:101080139:T:G	4.99437e-09	-2.11916e-10	-0.255894	8.7285e-08	-2.11916e-10	-0.334962	3.80979e-07	-2.11916e-10	0.0532009
101080418	chr7:101080418:A:C	3.16775e-10	-1.78019	-1.23357	5.93367e-09	-1.78334	-1.24016	2.22742e-08	-1.59045	-1.19566
101080613	chr7:101080613:C:T	9.71004e-09	0.523361	-0.114406	2.87155e-07	1.04743	-0.191547	1.70717e-06	1.1193	0.433749
101080694	chr7:101080694:G:A	1.8534e-09	-2.11916e-10	-1.24718	3.51329e-08	-2.11916e-10	-1.245	1.04759e-07	-2.11916e-10	-1.23788
101080825	chr7:101080825:T:C	3.77635e-10	-1.86841	-0.969622	7.05986e-09	-1.87706	-0.972654	2.92564e-08	-1.81535	-0.6981
101081035	chr7:101081035:G:A	2.52216e-09	-1.52006	0.580969	3.08404e-08	-1.86354	0.48822	8.17671e-07	-1.34062	2.15754
101081038	chr7:101081038:G:C	1.43899e-09	-1.50026	-2.80088e-10	7.86145e-08	-0.439584	-2.80088e-10	7.88672e-08	-1.52178	-2.80088e-10
101081171	chr7:101081171:C:T	3.82e-09	0.117672	-0.641627	1.16448e-07	0.635716	-0.682416	4.90251e-07	0.600059	-0.294687
101081231	chr7:101081231:A:G	1.84813e-09	-2.11916e-10	-1.25003	3.49666e-08	-2.11916e-10	-1.24975	1.03843e-07	-2.11916e-10	-1.24666
101081254	chr7:101081254:G:A	6.39049e-09	-2.11916e-10	-0.00939356	1.21133e-07	-2.11916e-10	-0.00724963	4.50211e-07	-2.11916e-10	0.220172
101081496	chr7:101081496:C:A	4.77418e-09	-2.11916e-10	-0.300983	8.35684e-08	-2.11916e-10	-0.378475	3.61531e-07	-2.11916e-10	0.000803062
101081583	chr7:101081583:T:G	5.17147e-09	-2.11916e-10	-0.221048	8.96787e-08	-2.11916e-10	-0.307907	4.10857e-07	-2.11916e-10	0.128702
101081755	chr7:101081755:T:G	1.85267e-09	-2.11916e-10	-1.24757	3.51143e-08	-2.11916e-10	-1.24553	1.04672e-07	-2.11916e-10	-1.23872
101081813	chr7:101081813:C:G	5.11271e-09	-2.11916e-10	-0.232476	9.88506e-08	-2.11916e-10	-0.210531	3.57068e-07	-2.11916e-10	-0.0116172
101081993	chr7:101081993:G:A	1.86433e-09	-2.11916e-10	-1.2413	3.51668e-08	-2.11916e-10	-1.24404	1.0892e-07	-2.11916e-10	-1.19893
101082263	chr7:101082263:A:G	1.86837e-09	-2.11916e-10	-1.23914	3.56022e-08	-2.11916e-10	-1.23173	1.0351e-07	-2.11916e-10	-1.24988
101082445	chr7:101082445:C:T	6.42173e-09	-2.11916e-10	-0.00451752	1.1167e-07	-2.11916e-10	-0.0885914	5.28105e-07	-2.11916e-10	0.379752
101082546	chr7:101082546:T:C	7.64121e-10	-1.44074	-0.692489	1.64072e-08	-1.24893	-0.757484	1.47183e-07	-1.0743	0.176433
101082996	chr7:101082996:A:G	9.85722e-10	-1.87859	-2.80088e-10	2.3451e-08	-1.64923	-2.80088e-10	6.24852e-08	-1.75461	-2.80088e-10
101083693	chr7:101083693:T:G	4.1867e-10	-1.60637	-1.12851	6.09348e-09	-1.87517	-1.12175	2.25363e-08	-1.59543	-1.17898
101083941	chr7:101083941:T:C	6.86566e-08	-2.11916e-10	2.36491	1.43306e-06	-2.11916e-10	2.46343	2.74168e-06	-2.11916e-10	2.02678
101084131	chr7:101084131:C:T	5.43393e-09	-0.973337	0.801795	1.89835e-07	-0.285425	0.727438	8.05464e-07	-0.597661	1.39954
101084434	chr7:101084434:G:A	5.16995e-10	-1.42218	-1.10175	1.48269e-08	-1.01723	-1.09047	2.87738e-08	-1.48517	-1.0449
101084440	chr7:101084440:C:T	2.45416e-09	-2.11916e-10	-0.966421	4.61528e-08	-2.11916e-10	-0.972183	1.64957e-07	-2.11916e-10	-0.78386
101084751	chr7:101084751:T:C	5.2781e-10	-1.39914	-1.10409	1.51085e-08	-0.996285	-1.0926	2.93388e-08	-1.46428	-1.04636
101084818	chr7:101084818:C:A	2.38796e-09	-2.11916e-10	-0.993766	4.49247e-08	-2.11916e-10	-0.999152	1.59181e-07	-2.11916e-10	-0.819502
101085056	chr7:101085056:C:A	2.11587e-09	-2.11916e-10	-1.11474	3.9668e-08	-2.11916e-10	-1.1236	1.30886e-07	-2.11916e-10	-1.01522
101085543	chr7:101085543:T:C	3.54482e-10	-1.65203	-1.24928	6.50927e-09	-1.68329	-1.24763	2.5401e-08	-1.40928	-1.24548
101085966	chr7:101085966:C:T	1.05004e-08	-2.11916e-10	0.487205	1.92896e-07	-2.11916e-10	0.458013	1.27883e-06	-2.11916e-10	1.26416
101086002	chr7:101086002:T:C	1.35496e-09	-1.56044	-2.80088e-10	2.07223e-08	-1.77293	-2.80088e-10	6.37224e-08	-1.73501	-2.80088e-10
101086070	chr7:101086070:C:T	1.34392e-09	-1.56862	-2.80088e-10	2.06259e-08	-1.77759	-2.80088e-10	6.33822e-08	-1.74036	-2.80088e-10
101086080	chr7:101086080:C:T	2.34845e-09	-2.11916e-10	-1.01045	4.27472e-08	-2.11916e-10	-1.04884	1.22128e-07	-2.11916e-10	-1.08447
101086175	chr7:101086175:C:T	2.61942e-09	-2.11916e-10	-0.901253	4.81239e-08	-2.11916e-10	-0.930361	1.34111e-07	-2.11916e-10	-0.990876
101086185	chr7:101086185:G:A	3.09385e-09	0.412438	-1.14723	1.07561e-07	1.02341	-1.14949	2.18552e-07	0.617198	-1.11972
101086221	chr7:101086221:AT:A	6.67642e-09	-2.11916e-10	0.0343765	1.23725e-07	-2.11916e-10	0.0139188	6.23898e-07	-2.11916e-10	0.546443
101086259	chr7:101086259:A:T	1.85222e-09	-2.11916e-10	-1.24782	3.50155e-08	-2.11916e-10	-1.24835	1.04965e-07	-2.11916e-10	-1.23592
101086348	chr7:101086348:G:A	2.48619e-09	-2.11916e-10	-0.953452	4.67366e-08	-2.11916e-10	-0.959614	1.67672e-07	-2.11916e-10	-0.767534
101086417	chr7:101086417:C:T	2.13779e-09	-2.11916e-10	-1.10443	4.02005e-08	-2.11916e-10	-1.11026	1.26579e-07	-2.11916e-10	-1.04868
101086836	chr7:101086836:C:T	2.4854e-09	-2.11916e-10	-0.953771	4.67211e-08	-2.11916e-10	-0.959944	1.67604e-07	-2.11916e-10	-0.767939
101087059	chr7:101087059:G:T	3.12524e-09	-2.11916e-10	-0.724693	5.89916e-08	-2.11916e-10	-0.726745	1.9849e-07	-2.11916e-10	-0.598805
101087711	chr7:101087711:C:T	1.98592e-09	-2.11916e-10	-1.17812	3.74243e-08	-2.11916e-10	-1.18182	1.23419e-07	-2.11916e-10	-1.07396
101087903	chr7:101087903:C:T	4.41484e-09	-0.379232	-2.80088e-10	2.41627e-07	0.683257	-2.80088e-10	5.15541e-07	0.355674	-2.80088e-10
101088357	chr7:101088357:C:T	1.09566e-09	-1.77285	-2.80088e-10	1.90068e-08	-1.85934	-2.80088e-10	5.78118e-08	-1.83235	-2.80088e-10
101088467	chr7:101088467:T:G	3.57449e-10	-1.64391	-1.24906	6.54755e-09	-1.67511	-1.24994	2.59808e-08	-1.39795	-1.23424
101088548	chr7:101088548:T:C	3.14774e-09	-0.997027	0.279506	9.87581e-08	-0.391794	0.180328	9.5354e-07	-0.545154	1.51579
101088615	chr7:101088615:T:C	5.12454e-10	-1.48742	-1.04533	9.0676e-09	-1.5362	-1.06323	4.6644e-08	-1.1409	-0.906095
101089040	chr7:101089040:C:T	1.35517e-09	-0.318147	-1.24213	2.94843e-08	-0.173581	-1.2467	1.3677e-07	0.164772	-1.13602
101089819	chr7:101089819:G:A	4.76916e-10	-1.37584	-1.22878	1.27691e-08	-1.03165	-1.22546	2.52791e-08	-1.46239	-1.19718
101089865	chr7:101089865:C:T	2.09985e-09	-2.11916e-10	-1.12234	3.86215e-08	-2.11916e-10	-1.15033	1.32669e-07	-2.11916e-10	-1.00168
101090064	chr7:101090064:G:C	9.85038e-10	-1.39447	-0.484811	1.65941e-08	-1.46349	-0.531596	1.41325e-07	-0.901254	-0.0372303
101090284	chr7:101090284:A:G	6.43211e-10	-1.79037	-0.515118	1.21869e-08	-1.752	-0.551777	8.2483e-08	-1.43036	-0.0465906
101090293	chr7:101090293:C:T	2.32612e-09	-2.11916e-10	-1.02	4.2654e-08	-2.11916e-10	-1.05102	1.18712e-07	-2.11916e-10	-1.11284
101090405	chr7:101090405:G:T	1.34088e-09	-1.57088	-2.80088e-10	2.06386e-08	-1.77698	-2.80088e-10	6.34162e-08	-1.73982	-2.80088e-10
101090507	chr7:101090507:G:A	1.9702e-09	-2.11916e-10	-1.18607	3.73379e-08	-2.11916e-10	-1.18413	1.06558e-07	-2.11916e-10	-1.22086
101090824	chr7:101090824:C:T	1.85657e-09	-2.11916e-10	-1.24547	3.51664e-08	-2.11916e-10	-1.24405	1.06597e-07	-2.11916e-10	-1.22049
101090832	chr7:101090832:C:T	9.53522e-10	-1.44778	-0.464021	1.60824e-08	-1.52364	-0.502777	1.52803e-07	-0.929088	0.0686963
101090850	chr7:101090850:T:A	2.92501e-09	-2.11916e-10	-0.790907	5.44103e-08	-2.11916e-10	-0.807587	2.00789e-07	-2.11916e-10	-0.587289
101090956	chr7:101090956:G:C	5.31511e-09	-2.11916e-10	-0.193651	9.55182e-08	-2.11916e-10	-0.244824	3.90469e-07	-2.11916e-10	0.0778047
101090992	chr7:101090992:C:T	3.1773e-10	-1.86144	-1.14932	5.83603e-09	-1.87731	-1.16278	2.886e-08	-1.78007	-0.747019
101091035	chr7:101091035:G:A	3.14178e-09	-2.11916e-10	-0.719416	5.85197e-08	-2.11916e-10	-0.734777	1.98096e-07	-2.11916e-10	-0.600795
101091330	chr7:101091330:C:A	1.39667e-09	-1.53012	-2.80088e-10	2.11355e-08	-1.75319	-2.80088e-10	6.51677e-08	-1.71258	-2.80088e-10
101091581	chr7:101091581:G:A	1.41986e-09	-1.51365	-2.80088e-10	2.13413e-08	-1.7435	-2.80088e-10	6.59004e-08	-1.7014	-2.80088e-10
101091614	chr7:101091614:C:G	2.34075e-09	-2.11916e-10	-1.01374	4.37932e-08	-2.11916e-10	-1.02466	1.3705e-07	-2.11916e-10	-0.969201
101091812	chr7:101091812:T:C	4.18473e-10	-1.48637	-1.24898	6.41861e-09	-1.69674	-1.2482	1.8785e-08	-1.71473	-1.24176
101092086	chr7:101092086:G:A	9.52229e-10	-1.47834	-0.43481	1.6086e-08	-1.55149	-0.474701	1.51577e-07	-0.975784	0.107333
101092502	chr7:101092502:C:T	6.10705e-08	-2.11916e-10	2.24782	1.28156e-06	-2.11916e-10	2.35169	2.393e-06	-2.11916e-10	1.89076
101092521	chr7:101092521:C:T	2.70724e-09	-2.11916e-10	-0.868275	5.02792e-08	-2.11916e-10	-0.886548	1.91081e-07	-2.11916e-10	-0.636846
101092825	chr7:101092825:G:A	3.62593e-09	-2.11916e-10	-0.576093	6.78088e-08	-2.11916e-10	-0.587448	2.37476e-07	-2.11916e-10	-0.419477
101092893	chr7:101092893:A:G	3.1033e-09	-2.11916e-10	-0.731739	5.78095e-08	-2.11916e-10	-0.746988	1.95395e-07	-2.11916e-10	-0.614523
101092984	chr7:101092984:T:C	1.92159e-09	-2.11916e-10	-1.21105	3.64091e-08	-2.11916e-10	-1.20932	1.11094e-07	-2.11916e-10	-1.17917
101093414	chr7:101093414:G:A	1.85514e-09	-2.11916e-10	-1.24625	3.51175e-08	-2.11916e-10	-1.24544	1.03505e-07	-2.11916e-10	-1.24992
101093417	chr7:101093417:C:G	1.37139e-09	-1.54838	-2.80088e-10	2.08999e-08	-1.76439	-2.80088e-10	6.43235e-08	-1.72562	-2.80088e-10
101093431	chr7:101093431:A:G	4.6494e-10	-1.74839	-0.881665	9.12587e-09	-1.70557	-0.887453	6.29161e-08	-1.28646	-0.461285
101093774	chr7:101093774:G:A	1.37209e-09	-1.54787	-2.80088e-10	2.10669e-08	-1.75644	-2.80088e-10	6.64606e-08	-1.69293	-2.80088e-10
101093780	chr7:101093780:A:C	2.91584e-09	-2.11916e-10	-0.794048	5.42432e-08	-2.11916e-10	-0.810662	2.00044e-07	-2.11916e-10	-0.591008
101093966	chr7:101093966:T:C	2.2944e-09	-2.11916e-10	-1.03373	4.35885e-08	-2.11916e-10	-1.02935	1.2136e-07	-2.11916e-10	-1.09078
101094126	chr7:101094126:G:C	1.8766e-09	-2.11916e-10	-1.23474	3.55845e-08	-2.11916e-10	-1.23223	1.09032e-07	-2.11916e-10	-1.1979
101094285	chr7:101094285:G:A	2.22263e-09	-2.11916e-10	-1.06552	4.08835e-08	-2.11916e-10	-1.09341	1.14691e-07	-2.11916e-10	-1.1473
101094943	chr7:101094943:A:G	4.42629e-10	-1.73749	-0.941741	8.70537e-09	-1.69283	-0.947366	5.88648e-08	-1.26407	-0.550228
101095042	chr7:101095042:G:A	8.86461e-10	-1.17809	-0.806637	1.53875e-08	-1.22298	-0.847603	8.17823e-08	-0.780874	-0.704609
101095262	chr7:101095262:C:A	2.25202e-09	-2.11916e-10	-1.05238	4.33155e-08	-2.11916e-10	-1.03563	1.18385e-07	-2.11916e-10	-1.1156
101095823	chr7:101095823:T:A	1.87618e-09	-2.11916e-10	-1.23497	3.55742e-08	-2.11916e-10	-1.23252	1.08975e-07	-2.11916e-10	-1.19842
101095831	chr7:101095831:C:T	2.07305e-09	-2.11916e-10	-1.13518	3.891e-08	-2.11916e-10	-1.14289	1.27538e-07	-2.11916e-10	-1.04113
101095866	chr7:101095866:C:T	6.55403e-10	-1.67641	-0.610297	1.7292e-08	-1.29202	-0.661877	4.36143e-08	-1.66845	-0.445711
101095986	chr7:101095986:G:A	3.52261e-10	-1.87269	-1.03489	6.50465e-09	-1.86095	-1.07067	3.09493e-08	-1.82836	-0.628832
101096049	chr7:101096049:C:T	1.85417e-09	-2.11916e-10	-1.24677	3.50974e-08	-2.11916e-10	-1.24601	1.03517e-07	-2.11916e-10	-1.24981
101096143	chr7:101096143:C:T	1.9266e-09	-2.11916e-10	-1.20845	3.65896e-08	-2.11916e-10	-1.20438	1.04619e-07	-2.11916e-10	-1.23922
101096401	chr7:101096401:C:T	3.30337e-10	-1.87563	-1.09622	6.20317e-09	-1.85433	-1.12476	2.65222e-08	-1.84041	-0.771149
101097041	chr7:101097041:G:C	1.09896e-09	-1.76984	-2.80088e-10	2.22453e-08	-1.70201	-2.80088e-10	5.89669e-08	-1.81257	-2.80088e-10
101097074	chr7:101097074:A:G	2.80474e-09	-2.11916e-10	-0.832895	5.24909e-08	-2.11916e-10	-0.8435	1.9061e-07	-2.11916e-10	-0.639312
101097504	chr7:101097504:G:A	5.35535e-10	-1.56481	-0.923889	1.35528e-08	-1.23181	-0.965746	3.23738e-08	-1.63139	-0.780803
101098105	chr7:101098105:A:G	3.73789e-10	-1.60505	-1.24322	6.86443e-09	-1.63861	-1.23917	2.70331e-08	-1.34262	-1.24986
101098145	chr7:101098145:C:T	1.92662e-09	-2.11916e-10	-1.20844	3.6659e-08	-2.11916e-10	-1.20248	1.10854e-07	-2.11916e-10	-1.18133
101098198	chr7:101098198:A:G	1.96012e-09	-0.995328	-0.19587	1.92847e-08	-1.64065	-0.204178	4.79363e-08	-1.37403	-0.645643
101098296	chr7:101098296:C:T	1.87217e-09	-2.11916e-10	-1.23711	3.53563e-08	-2.11916e-10	-1.23866	1.03498e-07	-2.11916e-10	-1.24999
101098682	chr7:101098682:G:A	1.12177e-08	-2.11916e-10	0.553291	1.90256e-07	-2.11916e-10	0.444229	1.18725e-06	-2.11916e-10	1.18985
101098706	chr7:101098706:C:T	1.44676e-09	-1.49488	-2.80088e-10	2.16199e-08	-1.73053	-2.80088e-10	6.6768e-08	-1.68832	-2.80088e-10
101098800	chr7:101098800:T:C	2.04098e-09	-2.11916e-10	-1.15077	3.83216e-08	-2.11916e-10	-1.15813	1.24844e-07	-2.11916e-10	-1.06248
101098911	chr7:101098911:A:G	2.01569e-09	-2.11916e-10	-1.16324	3.83319e-08	-2.11916e-10	-1.15786	1.0841e-07	-2.11916e-10	-1.20363
101098969	chr7:101098969:G:A	3.23595e-10	-1.78035	-1.21212	5.46343e-09	-1.87746	-1.2286	2.60378e-08	-1.70383	-0.926171
101099602	chr7:101099602:T:C	2.63893e-09	-2.11916e-10	-0.893832	4.91913e-08	-2.11916e-10	-0.908423	1.77297e-07	-2.11916e-10	-0.711715
101099627	chr7:101099627:C:T	2.37113e-09	-2.11916e-10	-1.00084	4.50686e-08	-2.11916e-10	-0.995954	1.24096e-07	-2.11916e-10	-1.06849
101099706	chr7:101099706:T:A	2.75724e-09	-2.11916e-10	-0.849975	5.0761e-08	-2.11916e-10	-0.877011	1.77963e-07	-2.11916e-10	-0.70797
101100121	chr7:101100121:ACACACCATG:A	1.04742e-09	-1.81787	-2.80088e-10	2.08458e-08	-1.76699	-2.80088e-10	5.69142e-08	-1.848	-2.80088e-10
101100336	chr7:101100336:C:A	2.45837e-09	-2.11916e-10	-0.964705	4.58976e-08	-2.11916e-10	-0.977728	1.51454e-07	-2.11916e-10	-0.869262
101100376	chr7:101100376:A:G	3.67442e-10	-1.61813	-1.24726	6.74723e-09	-1.65051	-1.2445	2.66126e-08	-1.35994	-1.24822
101100402	chr7:101100402:G:A	2.07661e-09	-2.11916e-10	-1.13347	3.94044e-08	-2.11916e-10	-1.13026	1.22554e-07	-2.11916e-10	-1.08099
101100618	chr7:101100618:C:T	3.68655e-09	-2.11916e-10	-0.559514	7.15467e-08	-2.11916e-10	-0.53379	1.82909e-07	-2.11916e-10	-0.680556
101100785	chr7:101100785:T:C	1.85468e-09	-2.11916e-10	-1.24649	3.51081e-08	-2.11916e-10	-1.24571	1.0351e-07	-2.11916e-10	-1.24988
101101172	chr7:101101172:C:T	1.43648e-09	-1.50201	-2.80088e-10	2.15091e-08	-1.73566	-2.80088e-10	6.64621e-08	-1.69291	-2.80088e-10
101101496	chr7:101101496:G:A	3.58448e-10	-1.65022	-1.23996	6.65633e-09	-1.67336	-1.23521	2.55953e-08	-1.39713	-1.25001
101101634	chr7:101101634:G:A	8.62017e-10	-1.04624	-0.966444	1.80989e-08	-0.948696	-0.959593	5.26275e-08	-0.803244	-1.12306
101101806	chr7:101101806:G:A	1.84847e-09	-2.11916e-10	-1.24985	3.49711e-08	-2.11916e-10	-1.24962	1.05017e-07	-2.11916e-10	-1.23542
101101907	chr7:101101907:C:T	1.85106e-09	-2.11916e-10	-1.24845	3.50259e-08	-2.11916e-10	-1.24805	1.03614e-07	-2.11916e-10	-1.24887
101101972	chr7:101101972:C:T	1.37207e-09	-1.54788	-2.80088e-10	2.09299e-08	-1.76296	-2.80088e-10	6.43906e-08	-1.72458	-2.80088e-10
101102068	chr7:101102068:T:C	1.8546e-09	-2.11916e-10	-1.24653	3.51064e-08	-2.11916e-10	-1.24576	1.03511e-07	-2.11916e-10	-1.24987
101102096	chr7:101102096:G:A	3.6388e-10	-1.63574	-1.2394	5.76102e-09	-1.81404	-1.23899	1.739e-08	-1.79708	-1.23657
101102116	chr7:101102116:A:G	3.67804e-09	-2.11916e-10	-0.561826	6.50942e-08	-2.11916e-10	-0.628305	2.66991e-07	-2.11916e-10	-0.30233
101102313	chr7:101102313:T:A	1.42461e-09	-1.51031	-2.80088e-10	2.14098e-08	-1.74029	-2.80088e-10	6.6122e-08	-1.69804	-2.80088e-10
101102509	chr7:101102509:G:A	5.76721e-10	-1.42665	-0.987953	1.33851e-08	-1.22613	-0.983866	3.84406e-08	-1.08475	-1.15568
101102577	chr7:101102577:G:A	1.44189e-09	-1.49825	-2.80088e-10	2.15645e-08	-1.73309	-2.80088e-10	6.66299e-08	-1.69039	-2.80088e-10
101102591	chr7:101102591:C:T	1.85059e-09	-2.11916e-10	-1.2487	3.50219e-08	-2.11916e-10	-1.24817	1.05655e-07	-2.11916e-10	-1.22937
101102873	chr7:101102873:G:A	1.31572e-09	-1.77284	0.18302	2.3975e-08	-1.77014	0.143012	4.21497e-08	-1.70845	-0.439869
101103078	chr7:101103078:T:C	1.09209e-09	-0.876167	-0.899949	2.31309e-08	-0.771063	-0.891909	6.7033e-08	-0.60627	-1.07809
101103377	chr7:101103377:G:A	1.02489e-09	-0.891267	-0.948351	2.39497e-08	-0.684239	-0.943944	6.48918e-08	-0.572373	-1.14445
101103768	chr7:101103768:CA:C	4.13781e-10	-1.53528	-1.21135	8.71056e-09	-1.44038	-1.19922	4.08252e-08	-0.945868	-1.23438
101103859	chr7:101103859:A:C	1.25758e-09	-0.625223	-1.00979	2.82094e-08	-0.457476	-1.00701	7.79572e-08	-0.358392	-1.17499
101103880	chr7:101103880:G:A	1.19686e-09	-0.685772	-0.998729	2.68249e-08	-0.518871	-0.99594	7.3293e-08	-0.426521	-1.16856
101104138	chr7:101104138:G:A	1.17098e-09	-0.694815	-1.01155	2.59748e-08	-0.53677	-1.01025	7.1056e-08	-0.459059	-1.16702
101104174	chr7:101104174:CTA:C	3.10149e-10	-1.7977	-1.23721	7.20584e-09	-1.58475	-1.2445	1.65401e-08	-1.85317	-1.23058
101104545	chr7:101104545:T:G	2.00039e-09	-2.11916e-10	-1.17086	3.78551e-08	-2.11916e-10	-1.17038	1.07855e-07	-2.11916e-10	-1.20876
101104617	chr7:101104617:G:A	2.80133e-09	-2.11916e-10	-0.83411	5.43936e-08	-2.11916e-10	-0.807894	1.38969e-07	-2.11916e-10	-0.955296
101105936	chr7:101105936:C:T	1.02161e-09	-0.786103	-1.05672	2.2888e-08	-0.618877	-1.05465	6.30423e-08	-0.552913	-1.19283
101106176	chr7:101106176:C:T	3.17668e-09	-1.33522	0.626855	7.62416e-08	-0.999384	0.529151	9.06211e-07	-1.02671	1.94644
101106571	chr7:101106571:G:A	9.74837e-10	-0.795001	-1.09469	2.17723e-08	-0.629719	-1.09378	6.02141e-08	-0.585385	-1.20625
101106876	chr7:101106876:C:T	2.789e-09	-2.11916e-10	-0.838522	5.14883e-08	-2.11916e-10	-0.862786	1.99314e-07	-2.11916e-10	-0.594661
101106914	chr7:101106914:C:T	1.86308e-09	-2.11916e-10	-1.24197	3.52744e-08	-2.11916e-10	-1.24098	1.03519e-07	-2.11916e-10	-1.24979
101107100	chr7:101107100:C:T	2.38727e-09	-1.15948	0.165428	8.39244e-08	-0.518781	0.144556	3.20347e-07	-0.864239	0.744099
101107116	chr7:101107116:T:A	1.28976e-09	-1.60975	-2.80088e-10	2.02493e-08	-1.79602	-2.80088e-10	6.21307e-08	-1.7603	-2.80088e-10
101107389	chr7:101107389:C:T	5.56786e-09	-2.11916e-10	-0.147195	9.99139e-08	-2.11916e-10	-0.199831	4.11864e-07	-2.11916e-10	0.131149
101107973	chr7:101107973:C:T	2.08342e-08	-0.160509	1.3329	7.2558e-07	0.444705	1.33813	7.0208e-07	-0.29629	0.960793
101108181	chr7:101108181:G:A	1.98149e-09	-2.11916e-10	-1.18036	3.75131e-08	-2.11916e-10	-1.17945	1.06855e-07	-2.11916e-10	-1.21807
101108182	chr7:101108182:C:T	4.97785e-10	-1.31952	-1.24227	1.15042e-08	-1.12516	-1.23626	5.84094e-08	-0.572039	-1.25003
101108344	chr7:101108344:C:G	1.87243e-09	-2.11916e-10	-1.23697	3.53534e-08	-2.11916e-10	-1.23875	1.03499e-07	-2.11916e-10	-1.24998
101108407	chr7:101108407:A:G	1.07534e-09	-1.79157	-2.80088e-10	1.92489e-08	-1.84669	-2.80088e-10	5.91195e-08	-1.80998	-2.80088e-10
101108924	chr7:101108924:C:T	1.86292e-09	-2.11916e-10	-1.24206	3.52712e-08	-2.11916e-10	-1.24107	1.03517e-07	-2.11916e-10	-1.2498
101109417	chr7:101109417:G:C	2.29566e-09	-1.22009	0.186901	7.8818e-08	-0.604022	0.167022	3.05865e-07	-0.93469	0.768288
101109472	chr7:101109472:A:G	2.10794e-09	-2.11916e-10	-1.11849	3.96544e-08	-2.11916e-10	-1.12394	1.24159e-07	-2.11916e-10	-1.06798
101109741	chr7:101109741:C:T	3.67416e-09	-2.11916e-10	-0.562879	6.65026e-08	-2.11916e-10	-0.6069	1.8417e-07	-2.11916e-10	-0.673684
101109860	chr7:101109860:C:T	2.52361e-09	-2.11916e-10	-0.938514	4.77172e-08	-2.11916e-10	-0.938849	1.30597e-07	-2.11916e-10	-1.01743
101110040	chr7:101110040:A:T	6.79134e-10	-1.08763	-1.16351	1.60056e-08	-0.87015	-1.16105	4.05072e-08	-0.959719	-1.22835
101110403	chr7:101110403:ATGTTTGCAAGACAGAGTCTTGCTG:A	2.61398e-09	-0.256942	-0.64639	1.20546e-07	0.592156	-0.604261	8.59549e-08	-0.445264	-0.990457
101110441	chr7:101110441:G:A	5.34691e-09	-2.11916e-10	-0.187687	9.61387e-08	-2.11916e-10	-0.238349	3.92245e-07	-2.11916e-10	0.0823416
101110599	chr7:101110599:TG:T	3.31787e-10	-1.7467	-1.22076	5.94129e-09	-1.82484	-1.19738	2.36553e-08	-1.49742	-1.22854
101110667	chr7:101110667:T:G	1.99409e-09	-2.11916e-10	-1.17401	3.80301e-08	-2.11916e-10	-1.16576	1.15684e-07	-2.11916e-10	-1.13868
101110671	chr7:101110671:G:A	3.2153e-09	-2.11916e-10	-0.696285	5.7401e-08	-2.11916e-10	-0.754078	2.44707e-07	-2.11916e-10	-0.389484
101110868	chr7:101110868:G:A	1.28953e-09	-1.60993	-2.80088e-10	2.02394e-08	-1.79651	-2.80088e-10	6.21884e-08	-1.75938	-2.80088e-10
101111111	chr7:101111111:G:A	2.04744e-09	-2.11916e-10	-1.14761	3.90943e-08	-2.11916e-10	-1.13816	1.19404e-07	-2.11916e-10	-1.10704
101111244	chr7:101111244:C:T	2.02324e-09	-0.00321972	-1.15628	6.28015e-08	0.480028	-1.14419	2.91604e-07	1.02835	-1.2425
101111535	chr7:101111535:G:A	9.85877e-10	-1.87843	-2.80088e-10	1.87097e-08	-1.8751	-2.80088e-10	5.54996e-08	-1.87317	-2.80088e-10
101111593	chr7:101111593:G:A	2.52761e-09	-2.11916e-10	-0.936932	4.73947e-08	-2.11916e-10	-0.94563	1.49803e-07	-2.11916e-10	-0.880221
101111636	chr7:101111636:A:G	5.43022e-10	-1.22704	-1.24777	1.17904e-08	-1.08937	-1.24749	3.75236e-08	-1.04277	-1.2218
101111694	chr7:101111694:G:A	1.2164e-09	-0.609064	-1.05924	7.73565e-09	-1.66334	-1.09496	1.16552e-07	-0.421293	-0.709912
101111780	chr7:101111780:G:A	5.34276e-09	-2.11916e-10	-0.188463	9.7624e-08	-2.11916e-10	-0.223017	3.39274e-07	-2.11916e-10	-0.0627352
101111806	chr7:101111806:C:T	3.06245e-10	-1.83992	-1.20765	6.91608e-09	-1.65778	-1.21252	1.90557e-08	-1.83802	-1.10416
101111819	chr7:101111819:T:A	1.93393e-09	-2.11916e-10	-1.20465	3.63161e-08	-2.11916e-10	-1.21188	1.13757e-07	-2.11916e-10	-1.15548
101112288	chr7:101112288:A:G	2.7807e-09	-2.11916e-10	-0.841501	5.37399e-08	-2.11916e-10	-0.819984	1.70569e-07	-2.11916e-10	-0.750403
101112318	chr7:101112318:C:T	2.02087e-09	-0.578232	-0.582446	8.51658e-08	0.286794	-0.646335	5.86117e-07	0.294355	0.18962
101112428	chr7:101112428:T:C	9.39691e-10	-0.73428	-1.19213	2.58343e-08	-0.363387	-1.18905	5.63755e-08	-0.614345	-1.24316
101112580	chr7:101112580:G:T	3.36876e-10	-1.77405	-1.17819	7.27357e-09	-1.65645	-1.16344	2.86487e-08	-1.3314	-1.20304
101112723	chr7:101112723:T:C	2.87034e-10	-1.87197	-1.24039	5.67323e-09	-1.83617	-1.23221	1.94513e-08	-1.82885	-1.09278
101113020	chr7:101113020:G:T	2.17773e-09	-1.08592	-2.80088e-10	6.75746e-08	-0.590908	-2.80088e-10	1.13606e-07	-1.1568	-2.80088e-10
101113358	chr7:101113358:GAA:G	2.62412e-09	-2.11916e-10	-0.899461	4.84218e-08	-2.11916e-10	-0.92419	1.68353e-07	-2.11916e-10	-0.763478
101113366	chr7:101113366:GAA:G	2.64151e-09	-2.11916e-10	-0.892855	4.87354e-08	-2.11916e-10	-0.917734	1.69682e-07	-2.11916e-10	-0.755618
101113386	chr7:101113386:GAAAA:G	1.84813e-09	-2.11916e-10	-1.25003	3.49601e-08	-2.11916e-10	-1.24993	1.05187e-07	-2.11916e-10	-1.2338
101113481	chr7:101113481:C:T	3.758e-09	-2.11916e-10	-0.540317	7.15788e-08	-2.11916e-10	-0.533341	2.58169e-07	-2.11916e-10	-0.335929
101113581	chr7:101113581:T:C	1.89045e-09	-2.11916e-10	-1.22739	3.55755e-08	-2.11916e-10	-1.23248	1.09917e-07	-2.11916e-10	-1.18982
101113587	chr7:101113587:G:A	1.00665e-09	-1.85758	-2.80088e-10	2.52665e-08	-1.57466	-2.80088e-10	5.70349e-08	-1.84588	-2.80088e-10
101113778	chr7:101113778:T:C	2.87917e-10	-1.87769	-1.2316	5.77964e-09	-1.8386	-1.2112	1.74767e-08	-1.83199	-1.19668
101114310	chr7:101114310:C:T	2.05973e-09	-2.11916e-10	-1.14163	3.8031e-08	-2.11916e-10	-1.16574	1.31275e-07	-2.11916e-10	-1.01225
101114341	chr7:101114341:C:G	1.85372e-09	-2.11916e-10	-1.24701	3.49992e-08	-2.11916e-10	-1.24882	1.05837e-07	-2.11916e-10	-1.22764
101114348	chr7:101114348:G:A	6.62293e-10	-1.3156	-0.960652	1.91107e-08	-0.888362	-0.965528	3.16395e-08	-1.42693	-1.00821
101114358	chr7:101114358:C:T	6.48768e-10	-1.2437	-1.05319	1.26268e-08	-1.22735	-1.04096	3.35947e-08	-1.21954	-1.15563
101114412	chr7:101114412:G:A	1.89502e-09	-2.11916e-10	-1.22498	3.5654e-08	-2.11916e-10	-1.23028	1.10332e-07	-2.11916e-10	-1.18605
101114629	chr7:101114629:C:T	1.85275e-09	-2.11916e-10	-1.24753	3.51271e-08	-2.11916e-10	-1.24517	1.03702e-07	-2.11916e-10	-1.24802
101114974	chr7:101114974:C:T	1.86289e-09	-2.11916e-10	-1.24208	3.5296e-08	-2.11916e-10	-1.24037	1.06126e-07	-2.11916e-10	-1.22491
101115040	chr7:101115040:T:C	5.2741e-10	-1.74729	-0.75669	1.41265e-08	-1.43575	-0.720339	6.46129e-08	-0.811105	-0.910025
101115153	chr7:101115153:C:T	9.98238e-10	-1.86597	-2.80088e-10	1.91655e-08	-1.85103	-2.80088e-10	6.01318e-08	-1.793	-2.80088e-10
101115252	chr7:101115252:T:C	1.65026e-09	-0.25881	-1.10446	8.98603e-08	0.810343	-1.11623	1.63507e-07	0.242744	-1.03543
101115310	chr7:101115310:T:A	1.27298e-09	-0.430212	-1.19263	9.57502e-08	0.962567	-1.20496	1.16188e-07	-0.0310805	-1.10326
101115536	chr7:101115536:TGTGG:T	2.0928e-09	-1.1257	-2.80088e-10	6.44455e-08	-0.63832	-2.80088e-10	1.09516e-07	-1.19347	-2.80088e-10
101115605	chr7:101115605:G:C	4.561e-10	-1.85763	-0.791619	1.157e-08	-1.62875	-0.726978	6.58658e-08	-1.3682	-0.333722
101115618	chr7:101115618:C:T	2.0671e-09	-2.11916e-10	-1.13806	3.81892e-08	-2.11916e-10	-1.16159	1.32049e-07	-2.11916e-10	-1.00637
101115784	chr7:101115784:TTC:T	1.25158e-09	-0.720125	-0.919676	5.04339e-08	0.0529223	-0.9364	1.23353e-07	-0.26079	-0.813703
101115789	chr7:101115789:T:C	2.44846e-09	-2.11916e-10	-0.968746	4.62395e-08	-2.11916e-10	-0.970307	1.28403e-07	-2.11916e-10	-1.03437
101115933	chr7:101115933:C:T	1.84831e-09	-2.11916e-10	-1.24993	3.49569e-08	-2.11916e-10	-1.25002	1.04194e-07	-2.11916e-10	-1.24329
101115963	chr7:101115963:C:T	1.37738e-09	-0.679038	-0.864986	5.60359e-08	0.105343	-0.883491	1.3814e-07	-0.210544	-0.750732
101116046	chr7:101116046:C:T	2.00901e-09	-2.11916e-10	-1.16656	3.71276e-08	-2.11916e-10	-1.18978	1.29956e-07	-2.11916e-10	-1.02234
101116091	chr7:101116091:T:TA	1.0111e-09	-0.904683	-0.948479	3.85897e-08	-0.18571	-0.965445	9.61419e-08	-0.479979	-0.84374
101116193	chr7:101116193:A:G	1.11211e-09	-0.798334	-0.95961	4.38565e-08	-0.0478386	-0.975379	1.07753e-07	-0.350139	-0.859568
101116255	chr7:101116255:T:C	3.87406e-09	-0.334239	-0.175664	1.48268e-07	0.456319	-0.261438	1.22491e-06	0.502827	0.71825
101116313	chr7:101116313:A:G	1.29562e-09	-0.711046	-0.894168	5.23473e-08	0.0658267	-0.912067	1.28935e-07	-0.247368	-0.782866
101116382	chr7:101116382:T:C	1.87372e-09	-2.11916e-10	-1.23628	3.55143e-08	-2.11916e-10	-1.2342	1.07188e-07	-2.11916e-10	-1.21496
101116446	chr7:101116446:C:T	1.96957e-09	-0.141249	-1.04514	1.1252e-07	0.975705	-1.05672	1.9867e-07	0.340971	-0.938872
101116637	chr7:101116637:G:A	1.85068e-09	-2.11916e-10	-1.24865	3.50292e-08	-2.11916e-10	-1.24796	1.06137e-07	-2.11916e-10	-1.22481
101116683	chr7:101116683:G:A	5.10398e-09	-0.214971	-0.019214	2.0132e-07	0.60166	-0.100904	1.37072e-06	0.631515	0.702028
101116892	chr7:101116892:C:T	1.85183e-09	-2.11916e-10	-1.24803	3.5052e-08	-2.11916e-10	-1.24731	1.03571e-07	-2.11916e-10	-1.24929
101117021	chr7:101117021:C:T	2.86283e-09	-2.11916e-10	-0.812393	5.56468e-08	-2.11916e-10	-0.785116	1.31831e-07	-2.11916e-10	-1.00803
101117083	chr7:101117083:G:A	3.97735e-09	-0.238953	-0.244636	1.55902e-07	0.572281	-0.327195	1.25196e-06	0.619874	0.623045
101117579	chr7:101117579:G:A	6.15459e-09	-2.11916e-10	-0.047006	1.05211e-07	-2.11916e-10	-0.148168	6.59245e-07	-2.11916e-10	0.601551
101117663	chr7:101117663:G:A	2.07727e-09	-1.13315	-2.80088e-10	6.3837e-08	-0.647807	-2.80088e-10	1.08624e-07	-1.20165	-2.80088e-10
101118235	chr7:101118235:C:T	3.8942e-09	-0.297109	-0.207606	1.50585e-07	0.502203	-0.291818	1.22664e-06	0.547119	0.675373
101118992	chr7:101118992:G:A	5.67965e-09	-2.11916e-10	-0.127315	9.74901e-08	-2.11916e-10	-0.22439	5.99124e-07	-2.11916e-10	0.505925
101118998	chr7:101118998:G:A	1.86455e-09	-2.11916e-10	-1.24119	3.53368e-08	-2.11916e-10	-1.23922	1.06278e-07	-2.11916e-10	-1.22349
101119025	chr7:101119025:G:A	2.33047e-09	-2.11916e-10	-1.01813	4.40218e-08	-2.11916e-10	-1.01945	1.23138e-07	-2.11916e-10	-1.07624
101119297	chr7:101119297:C:T	9.4133e-10	-0.693546	-1.23112	2.19712e-08	-0.487047	-1.22736	5.21447e-08	-0.685495	-1.25003
101119671	chr7:101119671:T:A	1.8632e-09	-2.11916e-10	-1.24191	3.53081e-08	-2.11916e-10	-1.24003	1.06118e-07	-2.11916e-10	-1.22499
101120059	chr7:101120059:C:T	5.62894e-09	-2.11916e-10	-0.136283	9.67267e-08	-2.11916e-10	-0.232251	5.9227e-07	-2.11916e-10	0.494419
101120186	chr7:101120186:A:G	3.14568e-09	-0.450596	-0.267579	1.16983e-07	0.306952	-0.349066	9.27658e-07	0.35088	0.592239
101120228	chr7:101120228:G:A	2.18458e-09	-2.11916e-10	-1.08278	4.10078e-08	-2.11916e-10	-1.09038	1.29339e-07	-2.11916e-10	-1.02711
101120350	chr7:101120350:GGAGGAAGAGGA:G	1.87144e-09	-2.11916e-10	-1.2375	3.54804e-08	-2.11916e-10	-1.23516	1.06955e-07	-2.11916e-10	-1.21714
101120445	chr7:101120445:T:C	1.30793e-09	-1.59576	-2.80088e-10	1.86863e-08	-1.87635	-2.80088e-10	6.23515e-08	-1.75676	-2.80088e-10
101120503	chr7:101120503:C:A	1.8554e-09	-2.11916e-10	-1.24611	3.51413e-08	-2.11916e-10	-1.24476	1.05279e-07	-2.11916e-10	-1.23293
101120660	chr7:101120660:C:T	3.26644e-09	-2.11916e-10	-0.680503	6.31075e-08	-2.11916e-10	-0.6593	1.62977e-07	-2.11916e-10	-0.795936
101120772	chr7:101120772:G:A	4.65349e-09	-0.326588	-2.80088e-10	1.22688e-07	0.00550329	-2.80088e-10	2.26595e-07	-0.466379	-2.80088e-10
101120907	chr7:101120907:A:G	2.23698e-09	-1.6155	0.556422	4.07655e-08	-1.67602	0.579712	5.91926e-08	-1.77517	-0.0335764
101121434	chr7:101121434:T:C	2.31142e-09	-1.02634	-2.80088e-10	7.27079e-08	-0.517691	-2.80088e-10	1.20349e-07	-1.09914	-2.80088e-10
101121572	chr7:101121572:G:A	5.23918e-10	-1.85777	-0.652855	1.05337e-08	-1.8188	-0.63076	2.63042e-08	-1.84965	-0.770163
101121714	chr7:101121714:A:C	4.31743e-09	-0.44645	0.0449046	1.61195e-07	0.317788	-0.0393145	1.11992e-06	0.342967	0.7885
101121767	chr7:101121767:C:T	2.05508e-09	-2.11916e-10	-1.14389	3.86157e-08	-2.11916e-10	-1.15048	1.20686e-07	-2.11916e-10	-1.09635
101121790	chr7:101121790:G:A	1.85917e-09	-2.11916e-10	-1.24407	3.52076e-08	-2.11916e-10	-1.24288	1.03495e-07	-2.11916e-10	-1.25002
101122003	chr7:101122003:T:C	2.36028e-09	-2.11916e-10	-1.00543	4.41899e-08	-2.11916e-10	-1.01564	1.41644e-07	-2.11916e-10	-0.936227
101122334	chr7:101122334:C:G	6.21236e-08	-2.11916e-10	2.26492	1.29924e-06	-2.11916e-10	2.36539	2.52967e-06	-2.11916e-10	1.9463
101122819	chr7:101122819:T:C	2.38914e-09	-2.11916e-10	-0.993273	4.58029e-08	-2.11916e-10	-0.979794	1.42272e-07	-2.11916e-10	-0.9318
101122831	chr7:101122831:A:G	3.8244e-09	-2.11916e-10	-0.522805	6.87475e-08	-2.11916e-10	-0.5737	3.60726e-07	-2.11916e-10	-0.00142543
101122984	chr7:101122984:G:A	6.23128e-09	-2.11916e-10	-0.0346239	1.13976e-07	-2.11916e-10	-0.068152	4.82944e-07	-2.11916e-10	0.290357
101123322	chr7:101123322:A:G	2.92377e-09	-0.415731	-0.375599	1.09904e-07	0.347697	-0.452228	8.32915e-07	0.391017	0.444371
101123528	chr7:101123528:C:T	2.31856e-09	-2.11916e-10	-1.02326	4.2186e-08	-2.11916e-10	-1.06205	1.6715e-07	-2.11916e-10	-0.770651
101123754	chr7:101123754:G:A	3.12695e-09	-0.400217	-0.32393	1.1758e-07	0.365884	-0.402902	9.12804e-07	0.411673	0.515304
101124685	chr7:101124685:C:A	1.85199e-09	-2.11916e-10	-1.24794	3.50539e-08	-2.11916e-10	-1.24725	1.03573e-07	-2.11916e-10	-1.24927
101124830	chr7:101124830:C:T	3.15256e-09	-2.11916e-10	-0.715991	5.857e-08	-2.11916e-10	-0.733918	2.1622e-07	-2.11916e-10	-0.513247
101124903	chr7:101124903:G:T	2.26678e-09	-2.11916e-10	-1.04585	4.24928e-08	-2.11916e-10	-1.05481	1.35003e-07	-2.11916e-10	-0.984251
101125148	chr7:101125148:G:A	5.22117e-10	-1.30533	-1.20874	1.7253e-08	-0.764878	-1.19128	1.19434e-07	0.131592	-1.23837
101125149	chr7:101125149:GC:G	5.16321e-10	-1.858	-0.66723	1.03829e-08	-1.81889	-0.645094	2.59687e-08	-1.84939	-0.783259
101125264	chr7:101125264:G:A	2.30623e-09	-2.11916e-10	-1.02859	4.16668e-08	-2.11916e-10	-1.07444	1.19997e-07	-2.11916e-10	-1.10208
101126005	chr7:101126005:C:T	9.98491e-10	-1.86572	-2.80088e-10	2.42908e-08	-1.61404	-2.80088e-10	7.83994e-08	-1.52773	-2.80088e-10
101126257	chr7:101126257:A:G	2.84858e-10	-1.87106	-1.24891	5.76583e-09	-1.81085	-1.24134	1.81955e-08	-1.8658	-1.12257
101126457	chr7:101126457:C:T	2.21916e-09	-2.11916e-10	-1.06708	4.18546e-08	-2.11916e-10	-1.06994	1.16567e-07	-2.11916e-10	-1.13108
101126594	chr7:101126594:G:A	1.9927e-09	-2.11916e-10	-1.17471	3.67366e-08	-2.11916e-10	-1.20037	1.068e-07	-2.11916e-10	-1.21859
101126627	chr7:101126627:G:A	1.91282e-09	-2.11916e-10	-1.21563	3.60742e-08	-2.11916e-10	-1.21856	1.104e-07	-2.11916e-10	-1.18544
101127177	chr7:101127177:C:T	2.28225e-09	-2.11916e-10	-1.03904	4.31614e-08	-2.11916e-10	-1.03919	1.36783e-07	-2.11916e-10	-0.971149
101127336	chr7:101127336:G:A	1.99324e-09	-2.11916e-10	-1.17444	3.73373e-08	-2.11916e-10	-1.18415	1.06163e-07	-2.11916e-10	-1.22457
101127462	chr7:101127462:C:T	3.68594e-09	-2.11916e-10	-0.55968	6.80227e-08	-2.11916e-10	-0.584299	2.60304e-07	-2.11916e-10	-0.327693
101127625	chr7:101127625:T:C	4.5856e-09	-2.11916e-10	-0.341283	8.51201e-08	-2.11916e-10	-0.360077	3.52858e-07	-2.11916e-10	-0.0234787
101127627	chr7:101127627:A:T	1.8724e-09	-1.59317	0.356188	4.93426e-08	-1.28332	0.377968	6.47009e-08	-1.75041	0.0306417
101127778	chr7:101127778:G:A	2.99698e-09	-2.11916e-10	-0.7666	5.84657e-08	-2.11916e-10	-0.7357	1.45688e-07	-2.11916e-10	-0.908074
101127852	chr7:101127852:G:A	1.84957e-09	-2.11916e-10	-1.24925	3.49587e-08	-2.11916e-10	-1.24997	1.05031e-07	-2.11916e-10	-1.23529
101127943	chr7:101127943:GAAAGAAAGA:G	1.74303e-09	-1.57342	0.264839	4.53599e-08	-1.26793	0.278414	6.17116e-08	-1.73557	-0.0315014
101128019	chr7:101128019:A:C	1.84867e-09	-2.11916e-10	-1.24974	3.4957e-08	-2.11916e-10	-1.25002	1.0477e-07	-2.11916e-10	-1.23778
101128217	chr7:101128217:G:A	2.08592e-09	-2.11916e-10	-1.12899	3.94588e-08	-2.11916e-10	-1.12888	1.23053e-07	-2.11916e-10	-1.07693
101128436	chr7:101128436:G:A	1.9883e-09	-1.18391	0.00699009	5.65071e-08	-0.820979	0.0512052	4.78525e-08	-1.33963	-0.681788
101128442	chr7:101128442:G:A	1.91214e-09	-1.62774	0.411758	4.67309e-08	-1.40015	0.440415	6.80122e-08	-1.77126	0.101398
101128892	chr7:101128892:A:T	1.8614e-09	-2.11916e-10	-1.24288	3.50943e-08	-2.11916e-10	-1.2461	1.0922e-07	-2.11916e-10	-1.19618
101129157	chr7:101129157:A:C	1.8729e-09	-2.11916e-10	-1.23672	3.56149e-08	-2.11916e-10	-1.23138	1.03552e-07	-2.11916e-10	-1.24947
101129349	chr7:101129349:C:T	4.79086e-09	-0.596179	0.298684	2.87759e-08	-1.70698	0.262375	1.82087e-07	-0.882592	0.197532
101129514	chr7:101129514:G:A	1.96154e-09	-2.11916e-10	-1.19048	3.66081e-08	-2.11916e-10	-1.20387	1.22714e-07	-2.11916e-10	-1.07969
101129536	chr7:101129536:C:T	3.28789e-09	-2.11916e-10	-0.67396	5.99841e-08	-2.11916e-10	-0.710061	2.61061e-07	-2.11916e-10	-0.324788
101129546	chr7:101129546:AC:A	5.22827e-10	-1.28657	-1.22614	8.54224e-09	-1.42811	-1.23101	5.66407e-08	-0.849939	-1.00288
101129593	chr7:101129593:AG:A	1.8537e-09	-2.11916e-10	-1.24702	3.49981e-08	-2.11916e-10	-1.24885	1.03494e-07	-2.11916e-10	-1.25003
101129812	chr7:101129812:G:A	1.86479e-09	-2.11916e-10	-1.24106	3.51722e-08	-2.11916e-10	-1.24388	1.03646e-07	-2.11916e-10	-1.24856
101130025	chr7:101130025:GAAGA:G	1.10188e-09	-1.76718	-2.80088e-10	2.03386e-08	-1.79162	-2.80088e-10	5.68405e-08	-1.8493	-2.80088e-10
101130147	chr7:101130147:AAAAC:A	1.92847e-09	-2.11916e-10	-1.20748	3.62286e-08	-2.11916e-10	-1.21429	1.04339e-07	-2.11916e-10	-1.2419
101130178	chr7:101130178:T:C	5.87303e-09	-0.749292	0.655457	3.92164e-08	-1.77729	0.64224	2.80305e-07	-0.990343	0.736678
101130727	chr7:101130727:T:A	1.93857e-09	-1.20225	-2.80088e-10	1.18198e-07	-0.0317825	-2.80088e-10	1.136e-07	-1.15686	-2.80088e-10
101130852	chr7:101130852:T:C	5.58824e-09	-2.11916e-10	-0.143541	1.05349e-07	-2.11916e-10	-0.146862	3.95806e-07	-2.11916e-10	0.0913813
101130863	chr7:101130863:TA:T	1.94675e-09	-2.11916e-10	-1.19804	3.65237e-08	-2.11916e-10	-1.20618	1.04761e-07	-2.11916e-10	-1.23786
101130994	chr7:101130994:G:A	5.62125e-09	-0.56749	0.429839	3.26227e-08	-1.71059	0.391463	2.07257e-07	-0.877934	0.32235
101131235	chr7:101131235:C:T	3.59718e-10	-1.69619	-1.19044	5.90596e-09	-1.82091	-1.20726	2.27383e-08	-1.74307	-1.02243
101131276	chr7:101131276:A:G	6.08807e-09	-0.591561	0.533687	3.65062e-08	-1.72738	0.520724	2.85043e-07	-0.851588	0.614684
101131315	chr7:101131315:A:G	1.33407e-09	-1.57597	-2.80088e-10	2.23546e-08	-1.69711	-2.80088e-10	6.90498e-08	-1.65472	-2.80088e-10
101131444	chr7:101131444:C:G	3.11778e-09	-2.11916e-10	-0.727082	5.80403e-08	-2.11916e-10	-0.743002	1.91854e-07	-2.11916e-10	-0.63281
101131468	chr7:101131468:A:G	4.26189e-10	-1.54129	-1.17579	5.83109e-09	-1.85322	-1.18771	2.5021e-08	-1.51083	-1.15899
101131574	chr7:101131574:A:G	5.59166e-09	-0.590825	0.447897	3.35196e-08	-1.72718	0.43517	2.60842e-07	-0.852125	0.526497
101131640	chr7:101131640:T:C	3.11713e-09	-2.11916e-10	-0.727293	5.80296e-08	-2.11916e-10	-0.743188	1.91815e-07	-2.11916e-10	-0.633013
101132017	chr7:101132017:C:T	4.96253e-09	-2.11916e-10	-0.262289	9.35386e-08	-2.11916e-10	-0.265766	3.46547e-07	-2.11916e-10	-0.041527
101132529	chr7:101132529:C:T	9.9244e-10	-1.87179	-2.80088e-10	2.00985e-08	-1.80349	-2.80088e-10	5.62259e-08	-1.86017	-2.80088e-10
101132705	chr7:101132705:A:G	7.48017e-10	-1.02668	-1.12785	9.9936e-09	-1.38816	-1.11404	4.60256e-08	-0.955941	-1.10441
101132834	chr7:101132834:C:T	3.17162e-09	-2.11916e-10	-0.709961	5.90288e-08	-2.11916e-10	-0.726115	1.95519e-07	-2.11916e-10	-0.613885
101132927	chr7:101132927:A:G	5.68697e-10	-1.40035	-1.02826	6.9975e-09	-1.80523	-1.05335	3.71309e-08	-1.33867	-0.936427
101132973	chr7:101132973:G:T	2.11457e-09	-2.11916e-10	-1.11535	3.89369e-08	-2.11916e-10	-1.1422	1.33632e-07	-2.11916e-10	-0.994455
101133013	chr7:101133013:G:C	1.41609e-09	-1.51631	-2.80088e-10	4.31169e-08	-1.04023	-2.80088e-10	1.08509e-07	-1.20271	-2.80088e-10
101133021	chr7:101133021:C:T	5.50387e-10	-1.42635	-1.03499	8.31859e-09	-1.66927	-1.01638	3.28827e-08	-1.3839	-1.0127
101133310	chr7:101133310:A:G	1.84221e-08	-2.11916e-10	1.04935	3.78844e-07	-2.11916e-10	1.13299	7.75924e-07	-2.11916e-10	0.764511
101133354	chr7:101133354:C:T	1.9143e-09	-2.11916e-10	-1.21485	3.5868e-08	-2.11916e-10	-1.22429	1.17651e-07	-2.11916e-10	-1.12182
101133355	chr7:101133355:G:A	4.70425e-10	-1.40509	-1.21323	7.82732e-09	-1.5276	-1.21892	5.03577e-08	-1.00462	-0.965768
101133539	chr7:101133539:G:A	6.00194e-09	-2.11916e-10	-0.0721226	1.1302e-07	-2.11916e-10	-0.0765739	4.25267e-07	-2.11916e-10	0.163174
101133986	chr7:101133986:T:C	5.36576e-10	-1.42733	-1.05942	8.09967e-09	-1.67029	-1.04202	3.21239e-08	-1.38172	-1.03823
101135043	chr7:101135043:A:G	5.79599e-10	-1.38669	-1.02293	8.64436e-09	-1.64282	-1.00441	3.47589e-08	-1.34184	-0.999266
101135112	chr7:101135112:G:C	2.52933e-09	-2.11916e-10	-0.936252	4.71282e-08	-2.11916e-10	-0.95127	1.56676e-07	-2.11916e-10	-0.835363
101135118	chr7:101135118:G:C	1.93509e-08	-2.11916e-10	1.09853	3.98223e-07	-2.11916e-10	1.18287	8.12362e-07	-2.11916e-10	0.810403
101135909	chr7:101135909:C:T	1.9012e-09	-2.11916e-10	-1.22172	3.56711e-08	-2.11916e-10	-1.2298	1.16076e-07	-2.11916e-10	-1.1353
101135963	chr7:101135963:C:T	3.69056e-09	-2.11916e-10	-0.558428	7.24408e-08	-2.11916e-10	-0.52137	1.88429e-07	-2.11916e-10	-0.650825
101136043	chr7:101136043:A:G	1.90491e-09	-2.11916e-10	-1.21977	3.57188e-08	-2.11916e-10	-1.22846	1.16573e-07	-2.11916e-10	-1.13103
101136271	chr7:101136271:G:A	3.10813e-09	-2.11916e-10	-0.730184	5.78632e-08	-2.11916e-10	-0.746059	1.91209e-07	-2.11916e-10	-0.63618
101136530	chr7:101136530:G:T	2.08552e-08	-2.11916e-10	1.1734	4.29605e-07	-2.11916e-10	1.25873	8.72143e-07	-2.11916e-10	0.881409
101136660	chr7:101136660:A:T	4.94946e-10	-1.38823	-1.17928	7.33429e-09	-1.64442	-1.16716	2.88329e-08	-1.35296	-1.17507
101137187	chr7:101137187:G:C	3.32911e-09	-2.11916e-10	-0.661499	6.17567e-08	-2.11916e-10	-0.680938	2.27405e-07	-2.11916e-10	-0.46281
101137565	chr7:101137565:T:C	2.15438e-09	-2.11916e-10	-1.0967	4.12905e-08	-2.11916e-10	-1.08351	1.13896e-07	-2.11916e-10	-1.15426
101137803	chr7:101137803:T:C	6.24447e-10	-1.33072	-1.00437	9.08281e-09	-1.61162	-0.986134	3.81224e-08	-1.28133	-0.967414
101138132	chr7:101138132:T:C	1.11469e-09	-1.58407	-0.171558	2.04267e-08	-1.6268	-0.160497	3.5807e-08	-1.73491	-0.576489
101138164	chr7:101138164:T:G	5.5546e-10	-1.41167	-1.04049	8.25698e-09	-1.6693	-1.02378	3.35826e-08	-1.36845	-1.00708
101138187	chr7:101138187:C:A	5.83708e-09	-2.11916e-10	-0.0999741	1.0993e-07	-2.11916e-10	-0.104294	4.13425e-07	-2.11916e-10	0.134931
```
