## Supplementary material for "Characterization of shared and ancestry-specific signals driving complex traits using multi-ancestry fine-mapping": susiex_nc3.cs80.summary

```
# chr7:98822123-101138346
CS_ID	CS_LENGTH	CS_PURITY	MAX_PIP_SNP	BP	REF_ALLELE	ALT_ALLELE	REF_FRQ	BETA	SE	-LOG10P	MAX_PIP	POST-HOC_PROB_POP1	POST-HOC_PROB_POP2
1	33	0.957021	chr7:100417223:C:T	100417223	T,T	C,C	1,1	-inf,inf	inf,inf	9.99892,0.200781	0.11273	0.99998	0.24731
2	6	0.969326	chr7:100638347:C:A	100638347	A,A	C,C	1,1	-inf,-inf	inf,inf	8.05296,0.361584	0.201413	0.99954	0.306959
3	23	0.645743	chr7:99450809:T:C	99450809	C,C	T,T	1,1	inf,inf	inf,inf	5.6046,2.44494	0.148158	0.99594	0.820497
```
