## Supplementary material for "Characterization of shared and ancestry-specific signals driving complex traits using multi-ancestry fine-mapping": susiex_nc1.cs80.snp

```
BP	SNP	PIP(CS1)	LogBF(CS1,Pop1)	LogBF(CS1,Pop2)
106226758	chr7:106226758:G:A	5.70373e-44	-8.19721e-10	-1.8916
106226809	chr7:106226809:C:A	6.2024e-44	-8.19721e-10	-1.80778
106227355	chr7:106227355:T:G	8.42184e-44	-8.19721e-10	-1.50189
106227416	chr7:106227416:A:G	4.4299e-45	-2.50682	-1.94011
106227795	chr7:106227795:C:T	1.11036e-43	-8.19721e-10	-1.22545
106228149	chr7:106228149:A:G	6.61686e-44	-8.19721e-10	-1.7431
106228436	chr7:106228436:A:G	5.50958e-44	-8.19721e-10	-1.92623
106228622	chr7:106228622:A:AT	7.15097e-45	-2.19559	-1.77246
106229404	chr7:106229404:G:A	1.24372e-44	-2.49508	-0.919527
106229418	chr7:106229418:C:A	7.10363e-44	-8.19721e-10	-1.67211
106229650	chr7:106229650:C:CT	2.91389e-43	-8.19721e-10	-0.260646
106230129	chr7:106230129:T:C	5.91886e-44	-8.19721e-10	-1.85458
106230518	chr7:106230518:A:T	5.95995e-44	-8.19721e-10	-1.84766
106230774	chr7:106230774:T:A	5.76752e-44	-8.19721e-10	-1.88048
106231164	chr7:106231164:G:T	8.26177e-44	-8.19721e-10	-1.52108
106231504	chr7:106231504:G:A	3.3081e-44	-2.43561	-0.000738338
106231974	chr7:106231974:T:C	4.89707e-45	-2.48978	-1.85688
106231986	chr7:106231986:C:G	5.55891e-44	-8.19721e-10	-1.91732
106232741	chr7:106232741:T:G	2.00676e-44	-2.48914	-0.447052
106233122	chr7:106233122:T:C	4.71295e-45	-2.44579	-1.9392
106233244	chr7:106233244:G:A	4.27711e-45	-2.54425	-1.93778
106233301	chr7:106233301:G:A	4.07562e-44	-2.27502	0.0473234
106233376	chr7:106233376:G:A	2.69715e-44	-2.46486	-0.175668
106233514	chr7:106233514:C:A	5.80506e-44	-8.19721e-10	-1.87399
106233671	chr7:106233671:G:A	9.36868e-44	-8.19721e-10	-1.39535
106234297	chr7:106234297:T:C	9.36285e-44	-8.19721e-10	-1.39597
106234921	chr7:106234921:G:A	4.71187e-44	-2.08264	-1.18586e-09
106235244	chr7:106235244:A:G	4.36243e-45	-2.52914	-1.93314
106235457	chr7:106235457:C:T	1.292e-44	-2.34776	-1.02877
106235847	chr7:106235847:T:C	5.63252e-44	-8.19721e-10	-1.90416
106236207	chr7:106236207:C:T	1.34447e-44	-2.30783	-1.02889
106236579	chr7:106236579:C:A	5.55096e-44	-8.19721e-10	-1.91875
106236704	chr7:106236704:C:T	5.64375e-44	-8.19721e-10	-1.90217
106236925	chr7:106236925:C:T	5.68472e-44	-8.19721e-10	-1.89494
106237262	chr7:106237262:A:G	2.01621e-44	-1.96247	-0.969026
106237450	chr7:106237450:C:T	7.13638e-44	-8.19721e-10	-1.66751
106237509	chr7:106237509:C:A	5.75806e-44	-8.19721e-10	-1.88212
106237966	chr7:106237966:A:G	2.02558e-44	-2.43383	-0.493036
106238140	chr7:106238140:C:T	4.31514e-45	-2.53942	-1.93376
106238740	chr7:106238740:G:C	1.8941e-43	-8.19721e-10	-0.691389
106239061	chr7:106239061:A:G	1.13382e-43	-8.19721e-10	-1.20454
106239333	chr7:106239333:A:C	3.67648e-43	-8.19721e-10	-0.02818
106239528	chr7:106239528:A:G	5.40208e-45	-2.31021	-1.93831
106239854	chr7:106239854:G:A	5.44612e-44	-8.19721e-10	-1.93782
106240368	chr7:106240368:C:G	1.42986e-43	-8.19721e-10	-0.97256
106240444	chr7:106240444:A:G	1.2809e-44	-2.37906	-1.00609
106240952	chr7:106240952:T:C	4.42506e-45	-2.5231	-1.92493
106241279	chr7:106241279:G:A	2.96684e-44	-2.54522	-1.18586e-09
106241625	chr7:106241625:C:T	7.68083e-44	-8.19721e-10	-1.59399
106243262	chr7:106243262:T:C	5.85324e-44	-8.19721e-10	-1.86572
106243276	chr7:106243276:C:T	6.1355e-44	-8.19721e-10	-1.81863
106243516	chr7:106243516:G:GT	4.86075e-45	-2.44305	-1.91106
106243553	chr7:106243553:A:G	7.99796e-44	-8.19721e-10	-1.55353
106243564	chr7:106243564:C:A	1.31365e-43	-8.19721e-10	-1.05732
106243677	chr7:106243677:T:C	5.69848e-44	-8.19721e-10	-1.89252
106243826	chr7:106243826:A:G	9.5774e-44	-8.19721e-10	-1.37331
106244216	chr7:106244216:G:T	5.4704e-44	-8.19721e-10	-1.93337
106244356	chr7:106244356:G:A	1.51771e-43	-8.19721e-10	-0.912931
106244402	chr7:106244402:C:A	1.83575e-44	-2.51115	-0.514111
106244686	chr7:106244686:C:T	6.10618e-44	-8.19721e-10	-1.82342
106246347	chr7:106246347:A:G	5.86414e-44	-8.19721e-10	-1.86386
106246386	chr7:106246386:T:C	6.24603e-45	-2.17128	-1.93208
106246543	chr7:106246543:C:T	5.64571e-44	-8.19721e-10	-1.90182
106246923	chr7:106246923:T:C	5.48676e-44	-1.81546	-0.11492
106247001	chr7:106247001:G:A	1.59954e-43	-0.860421	-1.18586e-09
106247160	chr7:106247160:C:T	8.96087e-44	-8.19721e-10	-1.43985
106247183	chr7:106247183:C:T	1.09956e-43	-8.19721e-10	-1.23523
106247720	chr7:106247720:G:A	3.14372e-43	-8.19721e-10	-0.184728
106249001	chr7:106249001:A:G	7.92538e-44	-8.19721e-10	-1.56265
106249610	chr7:106249610:A:G	5.04928e-45	-2.52137	-1.79469
106249944	chr7:106249944:T:C	1.71094e-44	-2.13107	-0.964612
106251018	chr7:106251018:C:T	9.27218e-44	-8.19721e-10	-1.4057
106251226	chr7:106251226:A:C	5.53628e-43	-8.19721e-10	0.381187
106251291	chr7:106251291:G:C	5.49717e-44	-8.19721e-10	-1.92849
106251388	chr7:106251388:T:C	9.27153e-44	-8.19721e-10	-1.40577
106251739	chr7:106251739:A:G	5.56662e-45	-2.32127	-1.89725
106251984	chr7:106251984:TC:T	8.20197e-43	-8.19721e-10	0.774239
106251985	chr7:106251985:C:T	3.24095e-44	-2.45685	-1.18586e-09
106252769	chr7:106252769:A:G	2.45763e-43	-8.19721e-10	-0.430938
106254035	chr7:106254035:A:G	5.43305e-44	-8.19721e-10	-1.94022
106254083	chr7:106254083:C:T	1.07183e-43	-8.19721e-10	-1.26076
106254097	chr7:106254097:G:A	1.66817e-42	-8.19721e-10	1.48418
106254201	chr7:106254201:A:G	1.89443e-43	-8.19721e-10	-0.691217
106254218	chr7:106254218:T:C	1.84779e-43	-0.716144	-1.18586e-09
106254267	chr7:106254267:C:T	1.12857e-43	-8.19721e-10	-1.20918
106255355	chr7:106255355:TCAAA:T	8.42254e-45	-2.11527	-1.68912
106255551	chr7:106255551:T:TC	6.41549e-45	-2.24524	-1.83135
106255985	chr7:106255985:G:A	1.13364e-43	-8.19721e-10	-1.2047
106256296	chr7:106256296:A:G	1.79611e-44	-2.11394	-0.933159
106256367	chr7:106256367:A:G	4.32075e-45	-2.54351	-1.92836
106256428	chr7:106256428:G:C	7.50399e-44	-8.19721e-10	-1.61728
106256724	chr7:106256724:A:T	8.17608e-45	-2.43732	-1.39677
106256751	chr7:106256751:A:G	5.97447e-44	-8.19721e-10	-1.84522
106257209	chr7:106257209:T:C	7.93672e-44	-8.19721e-10	-1.56122
106257443	chr7:106257443:A:AC	5.71514e-44	-8.19721e-10	-1.8896
106257620	chr7:106257620:T:A	5.07047e-45	-2.3747	-1.93717
106257633	chr7:106257633:A:C	5.43756e-44	-8.19721e-10	-1.93939
106257833	chr7:106257833:T:C	8.6701e-44	-8.19721e-10	-1.47284
106258028	chr7:106258028:T:C	5.01217e-45	-2.38379	-1.93965
106258101	chr7:106258101:C:T	6.33566e-45	-2.35563	-1.73348
106258314	chr7:106258314:T:G	9.05191e-45	-2.14283	-1.5895
106258428	chr7:106258428:C:T	8.52259e-43	-8.19721e-10	0.812586
106258627	chr7:106258627:C:T	1.13885e-44	-2.54663	-0.956072
106258640	chr7:106258640:A:G	5.99721e-45	-2.3133	-1.83071
106258793	chr7:106258793:T:C	9.7843e-44	-8.19721e-10	-1.35194
106258915	chr7:106258915:T:TCTTC	5.56263e-45	-2.37355	-1.84568
106258959	chr7:106258959:C:T	4.71889e-45	-2.47844	-1.90529
106258996	chr7:106258996:T:C	7.83758e-45	-1.98339	-1.89299
106259041	chr7:106259041:T:G	1.74265e-43	-8.19721e-10	-0.77473
106259116	chr7:106259116:C:T	7.45324e-45	-2.28617	-1.64049
106259397	chr7:106259397:G:A	1.59332e-43	-8.19721e-10	-0.864315
106260021	chr7:106260021:C:G	3.02808e-43	-8.19721e-10	-0.222206
106260217	chr7:106260217:C:T	1.03088e-44	-2.54584	-1.05647
106260608	chr7:106260608:C:T	7.57756e-44	-8.19721e-10	-1.60753
106260732	chr7:106260732:T:C	8.02653e-44	-8.19721e-10	-1.54997
106261253	chr7:106261253:C:T	9.6593e-45	-2.25821	-1.40917
106261536	chr7:106261536:A:G	1.28608e-42	-8.19721e-10	1.22405
106262016	chr7:106262016:AATAAGT:A	5.43367e-44	-8.19721e-10	-1.94011
106262368	chr7:106262368:TTTTTCCTAAATA:T	3.67024e-44	-2.33246	-1.18586e-09
106262450	chr7:106262450:T:G	8.55907e-44	-1.48573	-1.18586e-09
106262898	chr7:106262898:C:T	8.1615e-44	-8.19721e-10	-1.53329
106263057	chr7:106263057:T:C	8.7473e-44	-8.19721e-10	-1.46397
106263343	chr7:106263343:G:C	3.18866e-44	-2.47312	-1.18586e-09
106263684	chr7:106263684:AATC:A	3.78849e-44	-2.30075	-1.18586e-09
106263704	chr7:106263704:A:G	1.64293e-44	-1.91506	-1.22118
106264121	chr7:106264121:G:A	6.19325e-45	-2.30709	-1.80475
106264898	chr7:106264898:G:C	3.24048e-43	-8.19721e-10	-0.154413
106265146	chr7:106265146:T:C	6.47371e-45	-2.3636	-1.70395
106265212	chr7:106265212:T:C	2.40667e-43	-8.19721e-10	-0.451892
106265608	chr7:106265608:C:T	8.34045e-45	-2.31351	-1.50068
106265609	chr7:106265609:A:T	1.4538e-42	-8.19721e-10	1.34663
106266197	chr7:106266197:T:C	3.626e-44	-2.34459	-1.18586e-09
106266441	chr7:106266441:C:A	5.4338e-44	-8.19721e-10	-1.94008
106266478	chr7:106266478:C:T	7.3265e-44	-8.19721e-10	-1.64122
106267103	chr7:106267103:T:C	5.15532e-44	-1.99269	-1.18586e-09
106267254	chr7:106267254:TAACC:T	7.84081e-44	-8.19721e-10	-1.57338
106267564	chr7:106267564:G:A	1.21901e-44	-2.21635	-1.21834
106267650	chr7:106267650:A:G	8.03336e-44	-8.19721e-10	-1.54912
106267667	chr7:106267667:C:T	6.19317e-44	-8.19721e-10	-1.80927
106267701	chr7:106267701:C:T	6.03179e-43	-8.19721e-10	0.46691
106269444	chr7:106269444:G:A	9.122e-45	-1.82019	-1.90442
106269528	chr7:106269528:G:A	7.15046e-44	-8.19721e-10	-1.66554
106269615	chr7:106269615:A:T	1.86179e-43	-0.708596	-1.18586e-09
106269962	chr7:106269962:A:G	1.04492e-44	-2.5307	-1.05808
106270012	chr7:106270012:C:T	1.53157e-43	-8.19721e-10	-0.903839
106270147	chr7:106270147:G:T	5.58682e-44	-8.19721e-10	-1.91231
106270210	chr7:106270210:T:A	8.53037e-44	-8.19721e-10	-1.48909
106270443	chr7:106270443:T:C	5.46134e-44	-8.19721e-10	-1.93503
106270916	chr7:106270916:T:C	1.9915e-43	-8.19721e-10	-0.641248
106271090	chr7:106271090:TTTTC:T	1.28083e-44	-2.53141	-0.853808
106271361	chr7:106271361:C:T	3.03835e-43	-8.19721e-10	-0.218821
106271424	chr7:106271424:T:C	5.63578e-44	-8.19721e-10	-1.90358
106271516	chr7:106271516:A:G	8.00624e-44	-8.19721e-10	-1.5525
106271604	chr7:106271604:G:C	1.06543e-44	-2.48658	-1.08276
106271771	chr7:106271771:C:T	1.05825e-44	-2.53088	-1.04522
106272189	chr7:106272189:C:T	3.07258e-44	-2.5102	-1.18586e-09
106272419	chr7:106272419:G:C	5.74288e-45	-2.39987	-1.78747
106273823	chr7:106273823:T:C	5.43297e-44	-8.19721e-10	-1.94023
106273971	chr7:106273971:C:G	5.43305e-44	-8.19721e-10	-1.94022
106274179	chr7:106274179:C:T	5.50398e-44	-8.19721e-10	-1.92725
106274417	chr7:106274417:G:A	3.08628e-43	-8.19721e-10	-0.203169
106274451	chr7:106274451:A:G	6.57311e-44	-1.74973	-1.18586e-09
106274746	chr7:106274746:T:G	5.4486e-45	-2.30752	-1.93243
106275228	chr7:106275228:A:G	5.43308e-44	-8.19721e-10	-1.94021
106275334	chr7:106275334:C:T	6.13396e-45	-2.18311	-1.93836
106275397	chr7:106275397:G:A	1.01175e-43	-8.19721e-10	-1.31846
106275641	chr7:106275641:A:T	4.55125e-45	-2.50046	-1.91944
106275815	chr7:106275815:G:A	5.99152e-44	-8.19721e-10	-1.84237
106275966	chr7:106275966:T:C	3.44749e-43	-8.19721e-10	-0.0924877
106276199	chr7:106276199:T:G	5.43868e-44	-8.19721e-10	-1.93918
106276262	chr7:106276262:T:C	1.00608e-44	-2.54657	-1.08009
106277305	chr7:106277305:T:A	1.35097e-43	-8.19721e-10	-1.02931
106277686	chr7:106277686:C:T	8.68991e-44	-8.19721e-10	-1.47056
106278172	chr7:106278172:G:C	3.072e-43	-8.19721e-10	-0.207806
106278416	chr7:106278416:G:A	3.04846e-44	-2.51808	-1.18586e-09
106278476	chr7:106278476:A:T	6.24983e-45	-2.33272	-1.77003
106278654	chr7:106278654:T:C	6.77738e-45	-2.42941	-1.59231
106278979	chr7:106278979:T:C	1.55235e-44	-1.92657	-1.26638
106279045	chr7:106279045:T:A	9.84804e-44	-8.19721e-10	-1.34545
106279104	chr7:106279104:AATAATTAAATATTT:A	3.56293e-44	-2.36214	-1.18586e-09
106279613	chr7:106279613:G:T	9.67361e-45	-1.75421	-1.91169
106280024	chr7:106280024:G:C	7.84726e-44	-8.19721e-10	-1.57256
106280195	chr7:106280195:G:A	6.43078e-44	-8.19721e-10	-1.77162
106280436	chr7:106280436:A:AAAG	5.45374e-44	-8.19721e-10	-1.93642
106280994	chr7:106280994:C:T	6.46733e-44	-8.19721e-10	-1.76596
106281125	chr7:106281125:A:T	3.88615e-44	-2.2753	-1.18586e-09
106281131	chr7:106281131:G:T	4.98043e-44	-1.98355	-0.0436545
106281185	chr7:106281185:G:A	3.13797e-44	-2.48915	-1.18586e-09
106281239	chr7:106281239:G:A	7.93477e-45	-2.31698	-1.54708
106282077	chr7:106282077:A:G	5.12042e-44	-1.72109	-0.278392
106282193	chr7:106282193:G:A	6.27298e-44	-8.19721e-10	-1.79647
106282235	chr7:106282235:C:G	1.7794e-44	-2.04985	-1.0066
106282909	chr7:106282909:C:A	8.18956e-45	-2.20971	-1.62274
106282927	chr7:106282927:T:C	2.96974e-43	-8.19721e-10	-0.241659
106283030	chr7:106283030:T:C	1.34931e-44	-2.1471	-1.18603
106283088	chr7:106283088:T:C	2.82003e-43	-8.19721e-10	-0.293388
106283364	chr7:106283364:T:C	5.44862e-44	-8.19721e-10	-1.93736
106283501	chr7:106283501:C:G	6.61303e-45	-2.20434	-1.84193
106283804	chr7:106283804:T:C	7.51958e-45	-2.39998	-1.51781
106283848	chr7:106283848:A:G	2.85033e-43	-8.19721e-10	-0.282701
106284679	chr7:106284679:C:T	6.72203e-45	-2.31892	-1.711
106285078	chr7:106285078:G:A	3.02081e-44	-2.52719	-1.18586e-09
106285663	chr7:106285663:C:T	5.87494e-44	-8.19721e-10	-1.86202
106285832	chr7:106285832:C:A	5.18001e-44	-2.53674	0.548826
106285885	chr7:106285885:C:A	6.51159e-45	-2.19793	-1.86379
106285979	chr7:106285979:C:T	2.84138e-43	-8.19721e-10	-0.285845
106286092	chr7:106286092:G:A	5.52613e-44	-8.19721e-10	-1.92323
106286252	chr7:106286252:C:T	1.00009e-43	-8.19721e-10	-1.33004
106286342	chr7:106286342:A:G	1.51503e-43	-8.19721e-10	-0.914702
106286419	chr7:106286419:G:A	9.91219e-45	-1.71743	-1.92411
106287018	chr7:106287018:T:C	7.52688e-45	-2.4794	-1.43742
106287306	chr7:106287306:A:G	4.58e-45	-2.52677	-1.88684
106287541	chr7:106287541:G:A	4.64952e-45	-2.54618	-1.85236
106287860	chr7:106287860:C:G	5.56428e-44	-8.19721e-10	-1.91635
106288069	chr7:106288069:C:T	1.08815e-44	-1.60801	-1.94023
106288150	chr7:106288150:T:TA	5.47338e-44	-8.19721e-10	-1.93282
106288841	chr7:106288841:G:A	5.59972e-44	-8.19721e-10	-1.91
106289014	chr7:106289014:ATAACTATCAATGGTACTAAGATACATGTT:A	2.47919e-44	-1.87832	-0.846473
106289075	chr7:106289075:A:G	1.93027e-44	-1.67054	-1.30452
106290251	chr7:106290251:G:A	5.71385e-44	-8.19721e-10	-1.88983
106290393	chr7:106290393:A:G	2.99801e-44	-2.53477	-1.18586e-09
106290437	chr7:106290437:C:T	6.97736e-44	-8.19721e-10	-1.69005
106290520	chr7:106290520:A:G	5.68574e-44	-8.19721e-10	-1.89476
106290538	chr7:106290538:C:G	1.86083e-44	-2.49185	-0.519847
106290834	chr7:106290834:T:C	9.51746e-45	-2.54661	-1.13557
106290945	chr7:106290945:A:G	3.30693e-44	-2.4367	-1.18586e-09
106291027	chr7:106291027:A:G	3.06445e-44	-2.51285	-1.18586e-09
106291089	chr7:106291089:T:C	1.14646e-43	-8.19721e-10	-1.19345
106291298	chr7:106291298:G:A	1.50762e-44	-1.73585	-1.48634
106291393	chr7:106291393:C:T	1.57563e-43	-8.19721e-10	-0.875482
106291431	chr7:106291431:C:T	1.42187e-44	-2.42956	-0.851191
106291712	chr7:106291712:C:G	7.3439e-45	-2.34101	-1.60042
106291816	chr7:106291816:A:G	3.52093e-44	-2.37399	-1.18586e-09
106292016	chr7:106292016:C:T	2.85881e-44	-1.04743	-1.53489
106292330	chr7:106292330:A:T	2.33019e-43	-8.19721e-10	-0.484186
106292337	chr7:106292337:T:A	2.34807e-43	-8.19721e-10	-0.47654
106292562	chr7:106292562:T:C	3.06751e-44	-2.51185	-1.18586e-09
106292782	chr7:106292782:T:C	1.51254e-44	-2.18278	-1.03615
106292956	chr7:106292956:C:T	1.4667e-44	-2.50507	-0.744642
106293399	chr7:106293399:G:A	5.50037e-44	-8.19721e-10	-1.9279
106293695	chr7:106293695:T:A	2.59064e-43	-8.19721e-10	-0.378232
106293859	chr7:106293859:T:C	2.48202e-43	-8.19721e-10	-0.421061
106294357	chr7:106294357:G:A	4.44861e-44	-1.45925	-0.680883
106294679	chr7:106294679:C:A	1.56133e-44	-1.26817	-1.91901
106294817	chr7:106294817:C:T	1.54044e-43	-8.19721e-10	-0.898064
106294939	chr7:106294939:A:G	1.15773e-44	-1.69225	-1.79401
106295191	chr7:106295191:G:T	3.81118e-44	-2.29478	-1.18586e-09
106295608	chr7:106295608:T:C	2.56067e-44	-2.49563	-0.196819
106295898	chr7:106295898:A:G	8.83902e-44	-8.19721e-10	-1.45354
106296197	chr7:106296197:C:T	3.23852e-44	-1.13846	-1.31914
106296312	chr7:106296312:A:G	1.74465e-43	-8.19721e-10	-0.77358
106296743	chr7:106296743:T:G	1.75671e-43	-8.19721e-10	-0.76669
106296891	chr7:106296891:C:T	1.47083e-44	-2.11149	-1.1354
106296973	chr7:106296973:C:A	3.28001e-44	-2.44487	-1.18586e-09
106297063	chr7:106297063:C:A	6.37621e-44	-8.19721e-10	-1.78015
106297295	chr7:106297295:G:A	5.5654e-44	-8.19721e-10	-1.91615
106297438	chr7:106297438:T:C	3.00617e-44	-2.53205	-1.18586e-09
106297666	chr7:106297666:G:A	8.40137e-44	-1.50432	-1.18586e-09
106297701	chr7:106297701:T:G	4.97801e-43	-8.19721e-10	0.274896
106298045	chr7:106298045:A:G	3.07971e-44	-2.50788	-1.18586e-09
106298111	chr7:106298111:C:T	5.5079e-44	-8.19721e-10	-1.92654
106298613	chr7:106298613:A:G	5.60932e-44	-8.19721e-10	-1.90829
106298692	chr7:106298692:C:T	5.75143e-44	-8.19721e-10	-1.88327
106298788	chr7:106298788:T:C	1.69988e-44	-1.16639	-1.93578
106298856	chr7:106298856:A:C	7.95145e-44	-8.19721e-10	-1.55937
106300205	chr7:106300205:T:C	9.21862e-43	-8.19721e-10	0.89109
106300317	chr7:106300317:CT:C	6.62166e-44	-1.70915	-0.033227
106300350	chr7:106300350:C:T	5.65009e-44	-8.19721e-10	-1.90105
106301004	chr7:106301004:C:T	1.85339e-43	-8.19721e-10	-0.713119
106301646	chr7:106301646:T:G	1.86609e-43	-8.19721e-10	-0.706291
106301736	chr7:106301736:C:T	5.772e-44	-8.19721e-10	-1.8797
106301794	chr7:106301794:G:GTCCC	3.39601e-44	-2.41012	-1.18586e-09
106301796	chr7:106301796:C:CTATTA	3.38698e-44	-2.41278	-1.18586e-09
106301987	chr7:106301987:T:C	1.49173e-44	-2.13185	-1.10093
106302161	chr7:106302161:C:G	1.3599e-44	-2.12822	-1.19708
106302473	chr7:106302473:C:T	5.5479e-44	-8.19721e-10	-1.9193
106302683	chr7:106302683:C:A	8.7785e-44	-8.19721e-10	-1.46041
106303015	chr7:106303015:T:C	8.52762e-43	-8.19721e-10	0.813176
106303272	chr7:106303272:C:T	1.00667e-44	-2.1997	-1.42638
106303853	chr7:106303853:C:T	1.35e-44	-2.13843	-1.19418
106303862	chr7:106303862:C:T	8.8875e-44	-2.22102	0.772948
106304025	chr7:106304025:T:C	7.97394e-45	-1.91945	-1.93968
106304231	chr7:106304231:C:T	2.97118e-44	-2.54376	-1.18586e-09
106304839	chr7:106304839:A:G	8.17102e-43	-8.19721e-10	0.770459
106304902	chr7:106304902:C:T	1.27684e-44	-2.07784	-1.3105
106305138	chr7:106305138:G:A	1.30701e-43	-8.19721e-10	-1.06239
106305380	chr7:106305380:C:T	8.17407e-44	-2.23702	0.705266
106305799	chr7:106305799:C:T	5.6377e-44	-8.19721e-10	-1.90324
106305965	chr7:106305965:G:A	6.09186e-45	-2.36965	-1.7587
106306047	chr7:106306047:C:T	8.26276e-45	-2.12985	-1.6937
106306400	chr7:106306400:C:T	4.18512e-44	-2.20118	-1.18586e-09
106306570	chr7:106306570:T:A	8.62905e-44	-8.19721e-10	-1.47759
106307112	chr7:106307112:A:C	5.7867e-44	-8.19721e-10	-1.87716
106307133	chr7:106307133:A:G	4.99422e-43	-8.19721e-10	0.278146
106307668	chr7:106307668:G:A	6.25293e-45	-2.31813	-1.78412
106308034	chr7:106308034:A:G	6.39231e-44	-8.19721e-10	-1.77762
106308398	chr7:106308398:A:G	4.00185e-43	-8.19721e-10	0.0566224
106308684	chr7:106308684:T:TC	2.86672e-43	-8.19721e-10	-0.276967
106308732	chr7:106308732:A:G	5.05341e-43	-8.19721e-10	0.289929
106308745	chr7:106308745:T:C	5.43894e-44	-8.19721e-10	-1.93914
106309076	chr7:106309076:C:CCAAA	2.91541e-43	-8.19721e-10	-0.260123
106309641	chr7:106309641:T:C	5.43333e-44	-8.19721e-10	-1.94017
106309829	chr7:106309829:T:C	1.61106e-44	-1.47825	-1.67758
106310044	chr7:106310044:C:T	5.7755e-44	-1.03702	-0.842078
106310057	chr7:106310057:C:T	6.40258e-44	-8.19721e-10	-1.77602
106310176	chr7:106310176:G:A	3.00842e-44	-2.53131	-1.18586e-09
106310200	chr7:106310200:C:T	6.90267e-44	-8.19721e-10	-1.70081
106310269	chr7:106310269:C:T	5.47009e-44	-8.19721e-10	-1.93342
106310813	chr7:106310813:A:G	5.80306e-43	0.42825	-1.18586e-09
106311105	chr7:106311105:A:G	5.62015e-45	-2.26919	-1.93976
106311219	chr7:106311219:T:C	6.29748e-45	-2.27778	-1.81738
106311241	chr7:106311241:T:C	2.67485e-43	-8.19721e-10	-0.346241
106311274	chr7:106311274:G:T	6.96789e-45	-2.43608	-1.55792
106311329	chr7:106311329:A:G	1.2606e-43	-8.19721e-10	-1.09854
106311403	chr7:106311403:T:C	8.59354e-44	-8.19721e-10	-1.48171
106311642	chr7:106311642:T:C	6.31308e-44	-8.19721e-10	-1.7901
106311653	chr7:106311653:C:T	5.99673e-45	-2.52532	-1.61877
106311659	chr7:106311659:G:C	5.7027e-44	-8.19721e-10	-1.89178
106311923	chr7:106311923:C:T	2.26064e-44	-1.84509	-0.971978
106312095	chr7:106312095:C:T	5.43304e-44	-8.19721e-10	-1.94022
106312292	chr7:106312292:A:G	8.03205e-44	-8.19721e-10	-1.54928
106312390	chr7:106312390:G:A	5.87089e-44	-8.19721e-10	-1.86271
106312976	chr7:106312976:A:G	1.08898e-43	-8.19721e-10	-1.24489
106313539	chr7:106313539:T:C	5.43328e-44	-8.19721e-10	-1.94018
106313743	chr7:106313743:G:C	3.08373e-44	-2.50658	-1.18586e-09
106314294	chr7:106314294:T:C	2.79448e-42	-2.25093	4.25103
106314295	chr7:106314295:G:A	5.59867e-44	-8.19721e-10	-1.91019
106314304	chr7:106314304:C:T	1.74271e-44	-1.76618	-1.3111
106314543	chr7:106314543:T:C	5.90268e-45	-2.50853	-1.65136
106314576	chr7:106314576:C:T	4.70984e-45	-2.53096	-1.85469
106315276	chr7:106315276:C:T	5.47362e-44	-8.19721e-10	-1.93278
106315384	chr7:106315384:A:G	5.54627e-44	-8.19721e-10	-1.91959
106315609	chr7:106315609:G:A	4.68802e-45	-2.51188	-1.87842
106315753	chr7:106315753:C:T	5.87034e-45	-2.50448	-1.66091
106315823	chr7:106315823:G:A	8.76338e-44	-8.19721e-10	-1.46214
106315932	chr7:106315932:T:C	1.43646e-43	-8.19721e-10	-0.967951
106316009	chr7:106316009:T:A	8.88079e-44	-8.19721e-10	-1.44883
106316080	chr7:106316080:C:T	1.65029e-43	-8.19721e-10	-0.829186
106316177	chr7:106316177:T:C	8.99514e-45	-1.80362	-1.935
106316293	chr7:106316293:T:C	1.06277e-43	-8.19721e-10	-1.26925
106316334	chr7:106316334:A:G	6.32554e-44	-8.19721e-10	-1.78812
106316412	chr7:106316412:G:A	5.43309e-44	-8.19721e-10	-1.94021
106316458	chr7:106316458:T:A	6.14178e-44	-8.19721e-10	-1.81761
106316505	chr7:106316505:G:A	7.6558e-44	-8.19721e-10	-1.59726
106316510	chr7:106316510:G:A	1.11288e-43	-8.19721e-10	-1.22318
106316923	chr7:106316923:A:C	8.68721e-44	-8.19721e-10	-1.47087
106316988	chr7:106316988:A:G	5.44982e-44	-8.19721e-10	-1.93714
106317011	chr7:106317011:A:G	2.28056e-44	-2.53046	-0.277837
106317257	chr7:106317257:T:C	8.5465e-44	-8.19721e-10	-1.4872
106317308	chr7:106317308:C:T	1.46839e-43	-8.19721e-10	-0.945967
106317350	chr7:106317350:A:G	8.63999e-44	-8.19721e-10	-1.47632
106317404	chr7:106317404:T:C	8.35289e-45	-1.87538	-1.93732
106317466	chr7:106317466:A:G	5.4538e-44	-8.19721e-10	-1.93641
106317488	chr7:106317488:C:T	9.28563e-45	-2.25466	-1.45218
106317560	chr7:106317560:A:G	5.44433e-44	-8.19721e-10	-1.93814
106317602	chr7:106317602:C:T	5.99231e-44	-8.19721e-10	-1.84224
106317731	chr7:106317731:G:A	5.47151e-44	-8.19721e-10	-1.93317
106318136	chr7:106318136:C:T	3.33599e-44	-2.42795	-1.18586e-09
106318137	chr7:106318137:A:G	4.31563e-44	-2.05728	-0.113193
106318362	chr7:106318362:TAGGGACATCA:T	6.80372e-44	-8.19721e-10	-1.71525
106318541	chr7:106318541:A:C	3.73727e-44	-2.31436	-1.18586e-09
106318886	chr7:106318886:CT:C	1.16662e-43	-8.19721e-10	-1.17602
106318967	chr7:106318967:G:A	4.60775e-45	-2.53099	-1.87657
106319237	chr7:106319237:AAG:A	8.73057e-44	-8.19721e-10	-1.46589
106319268	chr7:106319268:C:A	1.30365e-42	-8.19721e-10	1.23762
106319269	chr7:106319269:A:G	5.54108e-44	-8.19721e-10	-1.92053
106319671	chr7:106319671:G:A	8.74325e-44	-8.19721e-10	-1.46444
106320220	chr7:106320220:C:T	1.86627e-44	-1.76448	-1.2443
106320406	chr7:106320406:T:G	5.59473e-44	-8.19721e-10	-1.91089
106320484	chr7:106320484:C:A	9.05965e-44	-8.19721e-10	-1.42889
106320536	chr7:106320536:C:T	5.44021e-44	-8.19721e-10	-1.9389
106320538	chr7:106320538:C:T	1.46397e-43	-8.19721e-10	-0.948981
106320581	chr7:106320581:G:A	5.55192e-44	-1.91858	-1.18586e-09
106320603	chr7:106320603:C:T	5.43805e-44	-8.19721e-10	-1.9393
106320951	chr7:106320951:C:T	5.94893e-44	-8.19721e-10	-1.84951
106321165	chr7:106321165:G:A	9.94408e-44	-8.19721e-10	-1.33574
106321206	chr7:106321206:A:G	4.50556e-43	-2.54655	2.72172
106321355	chr7:106321355:C:T	9.68314e-45	-1.75964	-1.90528
106321477	chr7:106321477:T:G	3.20607e-44	-2.46767	-1.18586e-09
106321478	chr7:106321478:G:A	2.01731e-43	-0.628369	-1.18586e-09
106321485	chr7:106321485:C:A	1.56516e-43	-8.19721e-10	-0.882149
106321536	chr7:106321536:A:T	8.43871e-44	-8.19721e-10	-1.49989
106321774	chr7:106321774:C:T	5.51523e-44	-8.19721e-10	-1.92521
106321995	chr7:106321995:A:T	1.12155e-43	-8.19721e-10	-1.21543
106322014	chr7:106322014:G:A	4.97604e-45	-2.54512	-1.78555
106322249	chr7:106322249:A:C	1.10452e-44	-1.98811	-1.5452
106322589	chr7:106322589:T:C	7.81023e-45	-1.95991	-1.91996
106322641	chr7:106322641:A:C	6.19847e-44	-8.19721e-10	-1.80842
106322664	chr7:106322664:T:C	5.85205e-45	-2.5068	-1.66171
106322815	chr7:106322815:T:C	7.68834e-44	-8.19721e-10	-1.59302
106322894	chr7:106322894:A:T	8.27032e-44	-8.19721e-10	-1.52005
106323013	chr7:106323013:AT:A	9.62665e-44	-8.19721e-10	-1.36818
106323052	chr7:106323052:CAG:C	5.45423e-44	-8.19721e-10	-1.93633
106323192	chr7:106323192:C:T	1.05539e-43	-8.19721e-10	-1.27623
106323196	chr7:106323196:G:GA	6.10261e-44	-8.19721e-10	-1.824
106323201	chr7:106323201:G:A	8.01713e-44	-8.19721e-10	-1.55114
106323284	chr7:106323284:G:A	4.93309e-44	-2.11415	0.0774003
106323715	chr7:106323715:A:T	6.09284e-44	-8.19721e-10	-1.82561
106323953	chr7:106323953:A:T	1.1727e-42	-2.08664	3.21839
106324062	chr7:106324062:A:T	6.22745e-44	-8.19721e-10	-1.80375
106324067	chr7:106324067:A:G	5.44947e-44	-8.19721e-10	-1.9372
106324284	chr7:106324284:T:C	6.38239e-44	-8.19721e-10	-1.77918
106324584	chr7:106324584:C:A	5.47321e-44	-8.19721e-10	-1.93285
106324705	chr7:106324705:C:T	8.46401e-44	-8.19721e-10	-1.4969
106324938	chr7:106324938:A:T	1.3599e-43	-8.19721e-10	-1.02273
106324939	chr7:106324939:C:T	9.70151e-43	-2.15557	3.09771
106325017	chr7:106325017:G:A	5.82917e-45	-2.54231	-1.63012
106325068	chr7:106325068:C:T	1.60495e-43	-8.19721e-10	-0.857043
106325227	chr7:106325227:A:G	8.29357e-44	-8.19721e-10	-1.51724
106325243	chr7:106325243:G:T	6.85175e-44	-2.02961	0.321397
106325441	chr7:106325441:C:G	3.93161e-43	-2.46101	2.49992
106325771	chr7:106325771:T:C	5.57142e-44	-8.19721e-10	-1.91507
106325777	chr7:106325777:G:T	8.22806e-44	-8.19721e-10	-1.52517
106325838	chr7:106325838:C:G	5.99425e-44	-8.19721e-10	-1.84192
106325917	chr7:106325917:C:G	6.23285e-44	-8.19721e-10	-1.80289
106326163	chr7:106326163:T:C	5.92299e-44	-8.19721e-10	-1.85388
106326353	chr7:106326353:G:T	5.55463e-44	-8.19721e-10	-1.91809
106326468	chr7:106326468:T:G	1.084e-43	-8.19721e-10	-1.24948
106326652	chr7:106326652:G:A	1.43284e-43	-8.19721e-10	-0.970478
106326824	chr7:106326824:G:A	5.57965e-44	-8.19721e-10	-1.91359
106327260	chr7:106327260:T:A	8.00665e-44	-8.19721e-10	-1.55245
106327461	chr7:106327461:C:T	1.29046e-43	-8.19721e-10	-1.07514
106327611	chr7:106327611:C:T	7.03303e-44	-8.19721e-10	-1.6821
106327650	chr7:106327650:G:A	1.43019e-43	-8.19721e-10	-0.972326
106327773	chr7:106327773:A:G	7.00839e-44	-8.19721e-10	-1.68561
106327962	chr7:106327962:T:C	5.16154e-45	-2.50087	-1.7932
106328158	chr7:106328158:A:G	5.56326e-44	-8.19721e-10	-1.91654
106328260	chr7:106328260:G:T	8.69903e-44	-8.19721e-10	-1.46951
106328331	chr7:106328331:C:T	8.7903e-44	-8.19721e-10	-1.45907
106328550	chr7:106328550:C:T	5.43584e-44	-8.19721e-10	-1.9397
106328594	chr7:106328594:G:A	8.81539e-44	-8.19721e-10	-1.45622
106328743	chr7:106328743:A:G	5.50977e-44	-8.19721e-10	-1.9262
106328773	chr7:106328773:T:C	9.1594e-45	-1.81477	-1.90576
106328837	chr7:106328837:C:T	8.73658e-44	-8.19721e-10	-1.4652
106329213	chr7:106329213:C:T	4.65364e-44	-2.18786	0.0927871
106329466	chr7:106329466:G:A	4.72656e-44	-2.15314	0.0736195
106329580	chr7:106329580:C:T	1.0678e-43	-8.19721e-10	-1.26454
106329639	chr7:106329639:C:G	1.13234e-44	-1.92095	-1.58748
106329669	chr7:106329669:G:A	5.6324e-44	-2.03853	0.13435
106330222	chr7:106330222:C:A	4.76983e-44	-2.14238	0.0719665
106330887	chr7:106330887:T:C	5.88587e-44	-8.19721e-10	-1.86017
106330988	chr7:106330988:C:T	1.20338e-43	-2.52531	1.38031
106331270	chr7:106331270:T:C	8.14378e-44	-2.10612	0.570652
106331433	chr7:106331433:G:A	4.92555e-45	-2.49778	-1.84309
106331484	chr7:106331484:T:G	7.75201e-45	-1.97055	-1.9168
106331674	chr7:106331674:A:T	6.41869e-44	-8.19721e-10	-1.77351
106331741	chr7:106331741:C:T	1.04016e-43	-8.19721e-10	-1.29076
106331760	chr7:106331760:G:A	5.4446e-44	-8.19721e-10	-1.9381
106331763	chr7:106331763:G:T	5.43991e-44	-8.19721e-10	-1.93896
106331993	chr7:106331993:C:T	8.57763e-44	-8.19721e-10	-1.48356
106332217	chr7:106332217:T:C	9.41431e-45	-1.7802	-1.91288
106332486	chr7:106332486:T:C	1.11505e-43	-2.52108	1.29984
106332519	chr7:106332519:C:T	4.72456e-45	-2.51757	-1.86496
106332582	chr7:106332582:A:C	1.71424e-43	-8.19721e-10	-0.791163
106332615	chr7:106332615:C:T	5.48684e-44	-8.19721e-10	-1.93037
106332747	chr7:106332747:G:A	5.18438e-44	-2.1865	0.199434
106332822	chr7:106332822:TC:T	5.43299e-44	-8.19721e-10	-1.94023
106332870	chr7:106332870:A:G	1.69328e-43	-1.88563	1.08216
106333043	chr7:106333043:A:T	5.10693e-44	-2.17905	0.176933
106333198	chr7:106333198:G:T	5.43686e-44	-8.19721e-10	-1.93952
106333264	chr7:106333264:G:A	1.74741e-44	-2.49618	-0.578403
106333401	chr7:106333401:C:T	4.14437e-43	-2.15171	2.24332
106333402	chr7:106333402:G:A	9.06928e-45	-1.82923	-1.90118
106333488	chr7:106333488:A:G	5.86718e-44	-8.19721e-10	-1.86335
106333808	chr7:106333808:T:C	5.4479e-44	-8.19721e-10	-1.93749
106334021	chr7:106334021:T:C	8.09505e-45	-1.96817	-1.87588
106334343	chr7:106334343:G:A	5.46134e-44	-8.19721e-10	-1.93503
106334686	chr7:106334686:T:G	1.28728e-43	-2.49778	1.42018
106335075	chr7:106335075:G:A	8.28118e-44	-8.19721e-10	-1.51873
106335225	chr7:106335225:C:T	5.56687e-44	-8.19721e-10	-1.91589
106335387	chr7:106335387:G:C	2.98978e-44	-2.53752	-1.18586e-09
106335455	chr7:106335455:C:G	6.5186e-44	-8.19721e-10	-1.75806
106335619	chr7:106335619:G:A	1.14506e-43	-8.19721e-10	-1.19468
106335684	chr7:106335684:G:C	3.33308e-44	-2.42882	-1.18586e-09
106336310	chr7:106336310:C:A	5.43632e-44	-8.19721e-10	-1.93962
106336581	chr7:106336581:T:C	7.30212e-44	-8.19721e-10	-1.64456
106336768	chr7:106336768:A:G	8.58655e-44	-8.19721e-10	-1.48252
106336769	chr7:106336769:G:A	5.44918e-44	-8.19721e-10	-1.93725
106336925	chr7:106336925:A:G	1.20179e-44	-1.69746	-1.75144
106337416	chr7:106337416:G:A	3.15029e-44	-2.48523	-1.18586e-09
106337456	chr7:106337456:G:A	6.15382e-44	-8.19721e-10	-1.81565
106337483	chr7:106337483:T:G	7.45307e-44	-8.19721e-10	-1.62409
106337751	chr7:106337751:C:T	7.85004e-44	-8.19721e-10	-1.5722
106337844	chr7:106337844:C:A	3.5392e-44	-2.36882	-1.18586e-09
106337879	chr7:106337879:GT:G	5.01657e-44	-1.99412	-0.0258553
106337972	chr7:106337972:T:C	9.25199e-45	-1.79904	-1.91142
106338042	chr7:106338042:G:A	9.57678e-44	-8.19721e-10	-1.37338
106338256	chr7:106338256:A:G	1.05056e-43	-8.19721e-10	-1.28081
106338923	chr7:106338923:C:T	7.7201e-44	-8.19721e-10	-1.58889
106338932	chr7:106338932:C:A	5.74264e-44	-8.19721e-10	-1.8848
106339078	chr7:106339078:C:T	3.40971e-44	-2.40609	-1.18586e-09
106339081	chr7:106339081:T:A	5.43573e-44	-8.19721e-10	-1.93973
106339447	chr7:106339447:G:T	4.85659e-44	-2.18775	0.135369
106339471	chr7:106339471:T:C	9.26869e-44	-2.19312	0.787041
106339746	chr7:106339746:G:C	4.03332e-44	-2.19676	-0.0413672
106339911	chr7:106339911:A:G	9.80521e-44	-8.19721e-10	-1.34981
106339966	chr7:106339966:T:A	4.04622e-44	-2.21644	-0.0185008
106340505	chr7:106340505:A:G	6.44509e-44	-8.19721e-10	-1.7694
106340629	chr7:106340629:A:G	5.62503e-44	-8.19721e-10	-1.90549
106340877	chr7:106340877:G:T	5.43365e-44	-8.19721e-10	-1.94011
106341163	chr7:106341163:T:C	5.9962e-44	-8.19721e-10	-1.84159
106341542	chr7:106341542:G:A	5.04104e-45	-2.38135	-1.93635
106341697	chr7:106341697:T:G	5.06151e-44	-2.18161	0.170555
106342001	chr7:106342001:G:A	1.18653e-44	-1.56506	-1.89662
106342189	chr7:106342189:C:G	6.103e-44	-8.19721e-10	-1.82394
106342233	chr7:106342233:G:A	5.56802e-44	-8.19721e-10	-1.91568
106342388	chr7:106342388:A:G	8.34855e-45	-2.35214	-1.46108
106342602	chr7:106342602:A:G	7.66857e-44	-8.19721e-10	-1.59559
106342805	chr7:106342805:T:A	6.99831e-44	-8.19721e-10	-1.68705
106343252	chr7:106343252:T:G	5.49478e-45	-2.50014	-1.73136
106343282	chr7:106343282:G:C	1.19822e-43	-2.46938	1.32008
106343495	chr7:106343495:T:C	5.58383e-44	-8.19721e-10	-1.91284
106343582	chr7:106343582:G:C	5.43959e-44	-8.19721e-10	-1.93902
106343695	chr7:106343695:C:T	9.66686e-45	-1.7281	-1.9385
106343733	chr7:106343733:C:T	6.83452e-44	-8.19721e-10	-1.71073
106343741	chr7:106343741:C:T	6.05785e-44	-1.88414	0.0527802
106343854	chr7:106343854:A:G	8.43375e-43	-8.19721e-10	0.802106
106344050	chr7:106344050:C:T	5.0151e-44	-1.9999	-0.0203685
106344080	chr7:106344080:G:A	1.11978e-44	-2.43063	-1.08895
106344222	chr7:106344222:A:C	5.66909e-44	-8.19721e-10	-1.89769
106344303	chr7:106344303:A:T	5.61847e-44	-8.19721e-10	-1.90666
106344399	chr7:106344399:G:A	6.36642e-44	-8.19721e-10	-1.78168
106344476	chr7:106344476:C:A	6.2393e-44	-8.19721e-10	-1.80185
106344483	chr7:106344483:G:T	5.68178e-44	-8.19721e-10	-1.89546
106344554	chr7:106344554:T:C	9.28425e-44	-8.19721e-10	-1.4044
106344731	chr7:106344731:C:T	7.84729e-44	-8.19721e-10	-1.57255
106345339	chr7:106345339:AAT:A	5.43622e-44	-8.19721e-10	-1.93964
106345386	chr7:106345386:G:C	7.96833e-44	-8.19721e-10	-1.55724
106345424	chr7:106345424:T:C	9.50803e-44	-8.19721e-10	-1.38058
106345498	chr7:106345498:G:A	9.21435e-45	-1.78232	-1.93222
106345669	chr7:106345669:C:A	4.88595e-43	-2.36476	2.62098
106346086	chr7:106346086:C:T	5.88309e-44	-8.19721e-10	-1.86064
106346548	chr7:106346548:A:G	5.64652e-44	-8.19721e-10	-1.90168
106346707	chr7:106346707:A:G	9.68306e-45	-2.5397	-1.12523
106346734	chr7:106346734:TCAAA:T	5.16439e-45	-2.54238	-1.75113
106347294	chr7:106347294:T:A	5.87188e-44	-8.19721e-10	-1.86254
106347352	chr7:106347352:G:A	5.43989e-44	-8.19721e-10	-1.93896
106347638	chr7:106347638:A:G	4.54086e-45	-2.54668	-1.87551
106348182	chr7:106348182:A:G	4.44219e-45	-2.50423	-1.93992
106348194	chr7:106348194:A:C	5.49928e-44	-8.19721e-10	-1.9281
106348302	chr7:106348302:C:T	5.47697e-44	-8.19721e-10	-1.93217
106348397	chr7:106348397:G:A	5.75533e-44	-8.19721e-10	-1.88259
106348457	chr7:106348457:A:T	4.9426e-45	-2.39722	-1.94019
106348842	chr7:106348842:T:C	6.66469e-44	-8.19721e-10	-1.7359
106348935	chr7:106348935:A:G	5.84577e-44	-8.19721e-10	-1.867
106348952	chr7:106348952:T:C	5.44221e-44	-8.19721e-10	-1.93854
106348968	chr7:106348968:C:T	5.28148e-45	-2.34117	-1.92993
106348977	chr7:106348977:T:C	5.81075e-44	-8.19721e-10	-1.87301
106349034	chr7:106349034:T:C	5.46469e-44	-8.19721e-10	-1.93441
106349067	chr7:106349067:T:TG	7.93862e-44	-8.19721e-10	-1.56098
106349127	chr7:106349127:A:G	7.88934e-44	-8.19721e-10	-1.56721
106349412	chr7:106349412:A:G	5.86017e-44	-8.19721e-10	-1.86454
106349669	chr7:106349669:T:G	9.59942e-44	-1.68198	0.310965
106350277	chr7:106350277:G:A	5.82805e-44	-8.19721e-10	-1.87004
106351344	chr7:106351344:C:T	7.29827e-44	-8.19721e-10	-1.64508
106351523	chr7:106351523:C:T	5.48133e-44	-8.19721e-10	-1.93137
106351678	chr7:106351678:C:T	1.04259e-44	-2.46519	-1.12582
106351894	chr7:106351894:A:G	6.10845e-45	-2.51268	-1.61296
106351982	chr7:106351982:C:T	5.73807e-44	-8.19721e-10	-1.8856
106352062	chr7:106352062:C:A	6.97683e-44	-8.19721e-10	-1.69013
106352065	chr7:106352065:G:A	6.06494e-45	-2.51961	-1.61317
106352099	chr7:106352099:C:CG	6.10065e-45	-2.52414	-1.60277
106352257	chr7:106352257:A:C	5.79941e-44	-8.19721e-10	-1.87496
106352358	chr7:106352358:G:A	3.60344e-44	-2.35083	-1.18586e-09
106352376	chr7:106352376:T:C	5.8978e-44	-8.19721e-10	-1.85814
106352435	chr7:106352435:G:A	9.93198e-45	-1.70007	-1.93948
106352599	chr7:106352599:T:C	5.89465e-44	-8.19721e-10	-1.85868
106352677	chr7:106352677:G:A	6.14251e-45	-2.52228	-1.59779
106352689	chr7:106352689:G:A	4.04264e-44	-2.10952	-0.126305
106352887	chr7:106352887:G:A	5.49013e-44	-8.19721e-10	-1.92977
106353009	chr7:106353009:C:T	5.48773e-45	-2.54041	-1.69238
106353033	chr7:106353033:G:A	4.35138e-45	-2.54668	-1.91813
106353097	chr7:106353097:C:T	5.35371e-45	-2.5378	-1.71971
106353121	chr7:106353121:C:T	4.83816e-44	-2.06101	0.00482712
106353151	chr7:106353151:T:G	5.47368e-44	-8.19721e-10	-1.93277
106353182	chr7:106353182:A:G	5.20765e-45	-2.53777	-1.7474
106353228	chr7:106353228:T:C	3.0359e-44	-2.52221	-1.18586e-09
106353372	chr7:106353372:G:A	3.69567e-44	-2.32556	-1.18586e-09
106353607	chr7:106353607:T:G	5.90098e-44	-8.19721e-10	-1.8576
106353619	chr7:106353619:T:A	5.31724e-45	-2.54104	-1.72331
106353801	chr7:106353801:GA:G	5.73761e-44	-8.19721e-10	-1.88568
106353904	chr7:106353904:T:C	5.67393e-44	-8.19721e-10	-1.89684
106354066	chr7:106354066:A:C	5.45103e-44	-8.19721e-10	-1.93692
106354090	chr7:106354090:C:T	5.5186e-44	-8.19721e-10	-1.9246
106354124	chr7:106354124:A:G	5.94513e-44	-8.19721e-10	-1.85015
106354182	chr7:106354182:C:G	5.63227e-44	-8.19721e-10	-1.90421
106354223	chr7:106354223:A:G	4.98363e-45	-2.39062	-1.93853
106354280	chr7:106354280:G:A	2.19238e-44	-2.19848	-0.649248
106354421	chr7:106354421:G:A	5.52519e-44	-8.19721e-10	-1.9234
106354452	chr7:106354452:T:C	1.2558e-44	-1.98429	-1.42065
106354982	chr7:106354982:T:G	1.58281e-44	-1.81304	-1.36048
106354991	chr7:106354991:T:C	5.69594e-44	-8.19721e-10	-1.89297
106355012	chr7:106355012:C:T	1.03538e-42	-8.19721e-10	1.00722
106355374	chr7:106355374:C:T	6.41176e-44	-8.19721e-10	-1.77459
106355892	chr7:106355892:T:C	7.5638e-44	-8.19721e-10	-1.60935
106356232	chr7:106356232:A:G	7.93802e-44	-8.19721e-10	-1.56106
106356240	chr7:106356240:C:T	7.15805e-45	-2.49595	-1.47112
106356465	chr7:106356465:T:C	5.825e-44	-8.19721e-10	-1.87056
106356488	chr7:106356488:A:T	4.58344e-45	-2.54355	-1.8693
106356528	chr7:106356528:G:A	3.27999e-44	-2.44488	-1.18586e-09
106356607	chr7:106356607:C:T	1.11861e-44	-2.48704	-1.03359
106356653	chr7:106356653:T:A	1.55954e-43	-8.19721e-10	-0.885742
106356669	chr7:106356669:C:T	5.83803e-44	-8.19721e-10	-1.86833
106356786	chr7:106356786:C:T	1.24376e-44	-2.49001	-0.924566
106356970	chr7:106356970:C:T	6.20216e-44	-8.19721e-10	-1.80782
106356978	chr7:106356978:A:G	1.09671e-44	-1.99022	-1.55018
106357079	chr7:106357079:G:A	5.6738e-44	-8.19721e-10	-1.89686
106357193	chr7:106357193:T:C	1.12251e-43	-8.19721e-10	-1.21457
106357225	chr7:106357225:C:T	5.68019e-44	-8.19721e-10	-1.89573
106357443	chr7:106357443:A:C	5.45119e-44	-8.19721e-10	-1.93689
106357500	chr7:106357500:A:C	8.50022e-44	-1.83312	0.340487
106358257	chr7:106358257:C:T	5.31853e-45	-2.32436	-1.93975
106358443	chr7:106358443:T:C	1.99162e-44	-2.54647	-0.397296
106358740	chr7:106358740:C:T	8.50063e-45	-1.91571	-1.87946
106358771	chr7:106358771:A:G	5.69115e-44	-8.19721e-10	-1.89381
106358783	chr7:106358783:T:C	6.59881e-44	-2.12415	0.378317
106358787	chr7:106358787:C:G	5.71972e-44	-8.19721e-10	-1.8888
106358959	chr7:106358959:G:A	4.85857e-45	-2.54455	-1.81002
106358978	chr7:106358978:T:G	7.621e-44	-8.19721e-10	-1.60181
106359027	chr7:106359027:G:A	6.12147e-44	-2.29159	0.470676
106359077	chr7:106359077:G:A	5.70338e-44	-8.19721e-10	-1.89166
106359093	chr7:106359093:C:T	3.09922e-44	-2.49012	-0.0114539
106359509	chr7:106359509:T:C	1.0831e-44	-2.51721	-1.03568
106359755	chr7:106359755:A:T	3.13883e-44	-2.48887	-1.18586e-09
106359892	chr7:106359892:C:T	5.59058e-44	-8.19721e-10	-1.91164
106360158	chr7:106360158:C:T	5.57619e-45	-2.27681	-1.93999
106360736	chr7:106360736:AC:A	5.85767e-44	-8.19721e-10	-1.86497
106360851	chr7:106360851:T:G	6.10495e-44	-2.03654	0.212914
106361059	chr7:106361059:C:G	5.44064e-44	-8.19721e-10	-1.93882
106361103	chr7:106361103:T:A	7.61016e-45	-2.50774	-1.39808
106361278	chr7:106361278:G:A	5.59185e-44	-8.19721e-10	-1.91141
106361396	chr7:106361396:C:T	1.24455e-44	-2.38766	-1.02628
106361457	chr7:106361457:G:A	5.57804e-44	-8.19721e-10	-1.91388
106361522	chr7:106361522:C:T	1.13538e-44	-1.58082	-1.92493
106361577	chr7:106361577:C:G	5.52906e-44	-8.19721e-10	-1.9227
106361625	chr7:106361625:C:G	9.08997e-45	-2.53816	-1.18997
106361723	chr7:106361723:A:C	5.72709e-44	-8.19721e-10	-1.88751
106361998	chr7:106361998:T:G	5.51457e-44	-8.19721e-10	-1.92533
106362114	chr7:106362114:T:TA	5.67757e-44	-8.19721e-10	-1.8962
106362178	chr7:106362178:T:C	7.03261e-45	-2.09459	-1.89016
106362322	chr7:106362322:T:A	5.60467e-44	-8.19721e-10	-1.90912
106362778	chr7:106362778:C:G	5.47655e-44	-8.19721e-10	-1.93224
106362859	chr7:106362859:A:C	6.25824e-44	-8.19721e-10	-1.79882
106363101	chr7:106363101:A:T	6.01741e-44	-8.19721e-10	-1.83806
106363355	chr7:106363355:G:A	6.83785e-44	-8.19721e-10	-1.71025
106363424	chr7:106363424:C:T	1.08347e-43	-2.11666	0.866697
106363894	chr7:106363894:T:C	5.71057e-44	-8.19721e-10	-1.8904
106364137	chr7:106364137:G:C	5.67685e-44	-8.19721e-10	-1.89632
106364347	chr7:106364347:A:G	5.49613e-44	-8.19721e-10	-1.92868
106364381	chr7:106364381:C:T	4.58797e-45	-2.54691	-1.86496
106364481	chr7:106364481:G:A	6.04134e-45	-2.19856	-1.93812
106364641	chr7:106364641:A:G	5.74278e-44	-8.19721e-10	-1.88478
106364796	chr7:106364796:T:G	5.5096e-44	-8.19721e-10	-1.92623
106364964	chr7:106364964:T:C	5.56903e-44	-8.19721e-10	-1.9155
106365391	chr7:106365391:A:G	5.92323e-45	-2.23157	-1.92486
106365479	chr7:106365479:C:G	6.19704e-44	-8.19721e-10	-1.80865
106365511	chr7:106365511:C:G	5.43349e-44	-8.19721e-10	-1.94014
106365689	chr7:106365689:G:A	5.43813e-44	-8.19721e-10	-1.93928
106366246	chr7:106366246:A:G	9.00397e-44	-2.31939	0.884334
106366499	chr7:106366499:T:C	5.89603e-44	-8.19721e-10	-1.85844
106366506	chr7:106366506:G:A	9.69769e-44	-2.0519	0.691071
106366565	chr7:106366565:A:T	2.96584e-44	-2.54556	-1.18586e-09
106366629	chr7:106366629:G:A	5.44666e-44	-8.19721e-10	-1.93772
106366753	chr7:106366753:G:A	5.64137e-44	-8.19721e-10	-1.90259
106366907	chr7:106366907:GA:G	4.61833e-45	-2.54267	-1.8626
106367111	chr7:106367111:C:T	5.56207e-45	-2.32973	-1.88961
106367289	chr7:106367289:G:A	8.92802e-44	-8.19721e-10	-1.44352
106367374	chr7:106367374:T:C	7.26736e-45	-2.1538	-1.79811
106367586	chr7:106367586:T:C	5.49699e-44	-8.19721e-10	-1.92852
106367751	chr7:106367751:C:T	5.26821e-45	-2.48905	-1.78457
106367986	chr7:106367986:T:C	7.44184e-44	-8.19721e-10	-1.6256
106368241	chr7:106368241:C:T	5.56805e-44	-8.19721e-10	-1.91568
106368815	chr7:106368815:C:T	1.01253e-43	-8.19721e-10	-1.31768
106369237	chr7:106369237:C:T	5.66696e-44	-8.19721e-10	-1.89807
106369275	chr7:106369275:C:T	7.65007e-45	-2.4228	-1.47779
106369750	chr7:106369750:C:A	5.56968e-44	-8.19721e-10	-1.91538
106369986	chr7:106369986:T:C	1.14255e-44	-1.93575	-1.5637
106370413	chr7:106370413:G:A	5.58516e-44	-8.19721e-10	-1.91261
106370616	chr7:106370616:A:G	8.67148e-44	-8.19721e-10	-1.47268
106370673	chr7:106370673:C:T	2.32343e-43	-8.19721e-10	-0.487091
106371054	chr7:106371054:T:G	5.73541e-44	-8.19721e-10	-1.88606
106371099	chr7:106371099:T:C	5.78639e-44	-8.19721e-10	-1.87721
106371312	chr7:106371312:A:G	5.43359e-44	-8.19721e-10	-1.94012
106373054	chr7:106373054:C:T	7.53901e-44	-8.19721e-10	-1.61263
106373186	chr7:106373186:G:C	5.43392e-44	-8.19721e-10	-1.94006
106373210	chr7:106373210:G:C	6.59321e-44	-8.19721e-10	-1.74668
106373324	chr7:106373324:G:C	6.27606e-44	-8.19721e-10	-1.79598
106373399	chr7:106373399:T:C	6.96553e-44	-8.19721e-10	-1.69175
106373414	chr7:106373414:C:T	6.41732e-44	-8.19721e-10	-1.77372
106374221	chr7:106374221:C:T	2.20243e-44	-1.56766	-1.2755
106374232	chr7:106374232:A:G	2.15326e-44	-1.6787	-1.18704
106374646	chr7:106374646:A:G	5.48077e-44	-8.19721e-10	-1.93147
106374736	chr7:106374736:G:A	1.72576e-43	-8.19721e-10	-0.784466
106374796	chr7:106374796:C:T	5.79149e-44	-8.19721e-10	-1.87633
106375060	chr7:106375060:C:T	3.8135e-44	-2.29417	-1.18586e-09
106375569	chr7:106375569:G:A	5.43816e-44	-8.19721e-10	-1.93928
106375642	chr7:106375642:C:T	5.4722e-44	-8.19721e-10	-1.93304
106375643	chr7:106375643:G:A	5.5144e-44	-8.19721e-10	-1.92536
106375768	chr7:106375768:C:T	6.29688e-44	-8.19721e-10	-1.79266
106375843	chr7:106375843:C:T	6.31952e-44	-8.19721e-10	-1.78908
106375865	chr7:106375865:A:G	4.3739e-45	-2.52636	-1.93329
106376968	chr7:106376968:C:T	4.33799e-45	-2.53264	-1.93525
106377491	chr7:106377491:A:G	5.72818e-44	-8.19721e-10	-1.88732
106377587	chr7:106377587:C:A	1.04751e-43	-8.19721e-10	-1.28372
106377759	chr7:106377759:A:G	4.35692e-45	-2.53338	-1.93015
106377912	chr7:106377912:C:T	6.76257e-45	-2.52357	-1.50034
106378048	chr7:106378048:A:G	7.21114e-45	-2.52455	-1.43512
106378063	chr7:106378063:C:T	9.03796e-44	-8.19721e-10	-1.43129
106378103	chr7:106378103:T:C	6.25076e-45	-2.51917	-1.58343
106378350	chr7:106378350:G:A	7.50717e-44	-8.19721e-10	-1.61686
106378358	chr7:106378358:T:C	7.60782e-45	-2.52381	-1.38232
106378464	chr7:106378464:T:C	4.75988e-44	-2.0725	-1.18586e-09
106378513	chr7:106378513:T:A	6.71571e-45	-2.5087	-1.52216
106378556	chr7:106378556:T:C	4.60598e-45	-2.54232	-1.86562
106378771	chr7:106378771:G:A	5.43325e-44	-8.19721e-10	-1.94018
106378906	chr7:106378906:G:A	5.66293e-44	-8.19721e-10	-1.89878
106378997	chr7:106378997:G:C	8.26647e-44	-1.52051	-1.18586e-09
106379259	chr7:106379259:C:A	6.2033e-44	-8.19721e-10	-1.80764
106379735	chr7:106379735:A:C	9.92107e-44	-8.19721e-10	-1.33806
106379874	chr7:106379874:A:C	2.96736e-44	-2.54505	-1.18586e-09
106380155	chr7:106380155:A:T	3.37689e-44	-2.03433	-0.381439
106380431	chr7:106380431:T:C	1.62389e-44	-2.52987	-0.618026
106380478	chr7:106380478:G:A	1.92746e-44	-2.08199	-0.894524
106380550	chr7:106380550:A:C	5.51286e-44	-8.19721e-10	-1.92564
106380593	chr7:106380593:G:A	2.48263e-43	-8.19721e-10	-0.420815
106380998	chr7:106380998:T:C	4.93762e-43	-8.19721e-10	0.266749
106381076	chr7:106381076:A:G	9.75509e-44	-8.19721e-10	-1.35493
106381357	chr7:106381357:T:C	9.84747e-44	-8.19721e-10	-1.34551
106381410	chr7:106381410:C:A	8.58217e-45	-2.11243	-1.67319
106381502	chr7:106381502:G:C	4.77233e-45	-2.496	-1.87647
106381696	chr7:106381696:G:A	4.87136e-45	-2.48372	-1.86821
106381764	chr7:106381764:T:C	6.33251e-44	-8.19721e-10	-1.78702
106381819	chr7:106381819:G:A	1.30451e-43	-8.19721e-10	-1.0643
106381870	chr7:106381870:ACAAT:A	1.08268e-43	-8.19721e-10	-1.2507
106381881	chr7:106381881:G:A	5.46166e-44	-8.19721e-10	-1.93497
106382078	chr7:106382078:A:G	6.72044e-45	-2.18353	-1.84662
106382095	chr7:106382095:C:A	7.11023e-44	-8.19721e-10	-1.67118
106382114	chr7:106382114:G:A	1.08773e-43	-8.19721e-10	-1.24604
106382374	chr7:106382374:GAA:G	6.65841e-44	-8.19721e-10	-1.73684
106382560	chr7:106382560:GTC:G	9.67648e-44	-8.19721e-10	-1.36302
106383065	chr7:106383065:G:T	7.5203e-44	-8.19721e-10	-1.61511
106383196	chr7:106383196:C:T	8.73816e-44	-8.19721e-10	-1.46502
106383251	chr7:106383251:G:A	6.68766e-44	-8.19721e-10	-1.73246
106383381	chr7:106383381:A:G	6.91731e-45	-2.21157	-1.78971
106383393	chr7:106383393:A:C	7.58065e-45	-2.1845	-1.72521
106383578	chr7:106383578:T:C	4.18501e-44	-0.64674	-1.55447
106383773	chr7:106383773:C:T	1.86634e-43	-8.19721e-10	-0.706157
106383780	chr7:106383780:A:G	5.64997e-44	-8.19721e-10	-1.90107
106383852	chr7:106383852:T:C	2.98453e-44	-2.53928	-1.18586e-09
106383903	chr7:106383903:C:T	1.12458e-43	-8.19721e-10	-1.21272
106383926	chr7:106383926:G:A	1.19255e-44	-1.97304	-1.48358
106384449	chr7:106384449:G:A	2.35545e-44	-1.43287	-1.34311
106384493	chr7:106384493:T:C	4.8145e-44	-0.384777	-1.67631
106385379	chr7:106385379:T:C	5.94905e-44	-8.19721e-10	-1.84949
106385489	chr7:106385489:G:A	5.89486e-44	-1.85864	-1.18586e-09
106385536	chr7:106385536:C:G	1.04454e-43	-8.19721e-10	-1.28655
106385555	chr7:106385555:A:T	6.10293e-44	-8.19721e-10	-1.82395
106385810	chr7:106385810:C:A	3.37193e-44	-2.41723	-1.18586e-09
106385851	chr7:106385851:G:C	1.66099e-44	-1.72639	-1.39892
106385968	chr7:106385968:T:C	5.30984e-44	-0.430347	-1.53281
106386127	chr7:106386127:A:C	9.98185e-44	-8.19721e-10	-1.33195
106386555	chr7:106386555:A:G	9.068e-44	-8.19721e-10	-1.42797
106386640	chr7:106386640:C:T	8.94717e-44	-8.19721e-10	-1.44138
106386839	chr7:106386839:C:T	9.88144e-44	-8.19721e-10	-1.34206
106387061	chr7:106387061:C:A	2.20571e-44	-1.37608	-1.46559
106387228	chr7:106387228:C:T	2.966e-44	-2.54551	-1.18586e-09
106387350	chr7:106387350:A:G	1.34276e-44	-1.41938	-1.91861
106388063	chr7:106388063:AGATGTTCAGTG:A	3.80526e-43	-8.19721e-10	0.00625071
106388107	chr7:106388107:A:C	7.35427e-44	-8.19721e-10	-1.63744
106388257	chr7:106388257:A:G	8.37088e-44	-8.19721e-10	-1.50796
106388290	chr7:106388290:G:A	6.18452e-44	-8.19721e-10	-1.81067
106388318	chr7:106388318:A:G	1.43423e-44	-1.35217	-1.91993
106388400	chr7:106388400:A:G	5.87156e-44	-8.19721e-10	-1.8626
106388425	chr7:106388425:T:C	5.68871e-44	-8.19721e-10	-1.89424
106389284	chr7:106389284:T:C	6.29863e-44	-8.19721e-10	-1.79239
106389402	chr7:106389402:T:G	5.95826e-44	-8.19721e-10	-1.84794
106389441	chr7:106389441:T:C	3.00391e-44	-2.5328	-1.18586e-09
106389445	chr7:106389445:G:A	6.1281e-44	-8.19721e-10	-1.81983
106389671	chr7:106389671:C:T	3.99128e-43	-8.19721e-10	0.0539783
106389672	chr7:106389672:G:A	5.96835e-44	-8.19721e-10	-1.84625
106389718	chr7:106389718:T:C	6.51843e-44	-8.19721e-10	-1.75809
106389826	chr7:106389826:T:A	5.46137e-44	-8.19721e-10	-1.93502
106389855	chr7:106389855:G:A	9.97689e-43	-8.19721e-10	0.970137
106390399	chr7:106390399:A:C	2.15845e-43	-0.560743	-1.18586e-09
106390462	chr7:106390462:C:T	6.29842e-44	-8.19721e-10	-1.79242
106390661	chr7:106390661:C:T	1.3976e-44	-2.54663	-0.751334
106391029	chr7:106391029:T:C	8.44393e-45	-2.52151	-1.28035
106391106	chr7:106391106:G:C	6.43956e-44	-8.19721e-10	-1.77026
106391228	chr7:106391228:ATTTGT:A	2.90494e-43	-8.19721e-10	-0.26372
106391242	chr7:106391242:TTAAC:T	2.0643e-44	-1.10687	-1.80106
106391264	chr7:106391264:C:T	3.02933e-44	-2.52438	-1.18586e-09
106391827	chr7:106391827:T:C	4.89343e-45	-2.54689	-1.80052
106392021	chr7:106392021:A:G	1.28107e-44	-2.54634	-0.838683
106392200	chr7:106392200:A:T	1.23496e-44	-2.54607	-0.875613
106392226	chr7:106392226:C:T	8.6505e-44	-8.19721e-10	-1.4751
106392395	chr7:106392395:C:T	9.19612e-44	-8.19721e-10	-1.41394
106392416	chr7:106392416:G:A	2.70416e-43	-8.19721e-10	-0.335344
106392455	chr7:106392455:A:G	3.41367e-44	-2.40493	-1.18586e-09
106392849	chr7:106392849:T:C	9.17545e-45	-2.54163	-1.17714
106392916	chr7:106392916:T:C	5.81672e-44	-8.19721e-10	-1.87198
106392934	chr7:106392934:A:C	1.28611e-44	-2.50471	-0.876392
106393444	chr7:106393444:A:T	9.03913e-45	-2.54342	-1.19033
106393514	chr7:106393514:A:T	1.05373e-44	-2.41359	-1.1668
106394040	chr7:106394040:G:A	2.60053e-44	-2.50063	-0.176379
106394401	chr7:106394401:C:T	1.116e-43	-8.19721e-10	-1.22039
106394555	chr7:106394555:A:G	8.02731e-44	-8.19721e-10	-1.54987
106394993	chr7:106394993:A:T	5.92548e-44	-8.19721e-10	-1.85346
106395047	chr7:106395047:A:G	1.01099e-44	-2.33717	-1.28462
106395253	chr7:106395253:G:A	5.44707e-44	-8.19721e-10	-1.93764
106395350	chr7:106395350:G:C	3.37322e-44	-2.41685	-1.18586e-09
106395713	chr7:106395713:G:A	9.36867e-45	-1.76563	-1.93231
106396287	chr7:106396287:G:C	7.52157e-45	-1.98191	-1.93562
106396497	chr7:106396497:G:T	5.65298e-43	-8.19721e-10	0.402048
106396553	chr7:106396553:G:A	5.64443e-43	-8.19721e-10	0.400534
106397063	chr7:106397063:T:C	5.41447e-43	-8.19721e-10	0.35894
106398864	chr7:106398864:C:T	6.44375e-45	-2.18712	-1.88508
106398926	chr7:106398926:T:C	2.37117e-43	-8.19721e-10	-0.466751
106398931	chr7:106398931:T:C	6.42689e-44	-8.19721e-10	-1.77223
106398987	chr7:106398987:T:C	1.35469e-43	-8.19721e-10	-1.02656
106399114	chr7:106399114:G:A	2.96312e-44	-2.54648	-1.18586e-09
106399138	chr7:106399138:T:C	5.48452e-44	-8.19721e-10	-1.93079
106399297	chr7:106399297:G:T	1.93219e-43	-8.19721e-10	-0.671479
106399381	chr7:106399381:T:A	2.4693e-43	-8.19721e-10	-0.426198
106399456	chr7:106399456:T:C	3.2426e-44	-2.45634	-1.18586e-09
106399531	chr7:106399531:C:T	7.07237e-44	-8.19721e-10	-1.67652
106399825	chr7:106399825:G:A	1.39492e-44	-2.54637	-0.753516
106399914	chr7:106399914:G:A	1.43327e-44	-2.53412	-0.738638
106400188	chr7:106400188:T:G	1.91921e-43	-8.19721e-10	-0.678221
106400342	chr7:106400342:T:G	3.32754e-44	-2.43049	-1.18586e-09
106400352	chr7:106400352:A:G	1.97854e-43	-8.19721e-10	-0.647778
106400627	chr7:106400627:T:C	2.30691e-44	-1.46434	-1.33247
106400654	chr7:106400654:C:A	1.39812e-44	-2.52764	-0.769945
106400795	chr7:106400795:A:T	4.61105e-44	-2.10426	-1.18586e-09
106400840	chr7:106400840:C:T	7.0829e-45	-2.43679	-1.54083
106400886	chr7:106400886:T:G	5.50916e-44	-8.19721e-10	-1.92631
106401189	chr7:106401189:C:T	2.25127e-44	-2.53557	-0.285659
106401231	chr7:106401231:C:G	5.97562e-44	-8.19721e-10	-1.84503
106401407	chr7:106401407:A:C	1.30734e-44	-2.49634	-0.868389
106401468	chr7:106401468:G:T	2.57331e-43	-8.19721e-10	-0.384942
106401518	chr7:106401518:G:A	5.15161e-43	0.309175	-1.18586e-09
106402200	chr7:106402200:C:T	5.46406e-44	-8.19721e-10	-1.93453
106402206	chr7:106402206:A:G	1.23965e-44	-2.53106	-0.886829
106402323	chr7:106402323:T:A	5.49378e-44	-8.19721e-10	-1.9291
106402482	chr7:106402482:T:C	1.31933e-44	-2.53851	-0.817089
106402658	chr7:106402658:G:A	1.96695e-44	-2.53515	-0.421083
106403581	chr7:106403581:C:A	2.12029e-44	-2.5247	-0.356464
106403749	chr7:106403749:G:A	1.98347e-44	-2.54518	-0.402692
106404517	chr7:106404517:T:C	1.16634e-44	-2.53954	-0.939312
106404678	chr7:106404678:G:A	6.01767e-44	-8.19721e-10	-1.83802
106404982	chr7:106404982:G:A	9.92297e-44	-8.19721e-10	-1.33787
106404993	chr7:106404993:A:G	6.92626e-44	-8.19721e-10	-1.6974
106405341	chr7:106405341:T:C	1.03025e-44	-2.51767	-1.08525
106405367	chr7:106405367:A:T	1.3687e-44	-2.5281	-0.790761
106405800	chr7:106405800:G:T	1.4299e-43	-8.19721e-10	-0.972529
106406155	chr7:106406155:A:G	6.02882e-44	-8.19721e-10	-1.83617
106406360	chr7:106406360:T:TA	9.70765e-45	-2.54688	-1.11551
106406760	chr7:106406760:G:A	1.61217e-43	-8.19721e-10	-0.852555
106408085	chr7:106408085:G:A	2.08246e-44	-2.53103	-0.368137
106408514	chr7:106408514:T:C	1.27598e-43	-8.19721e-10	-1.08642
106409057	chr7:106409057:T:C	4.16851e-43	0.0974229	-1.18586e-09
106409177	chr7:106409177:A:G	5.83325e-45	-2.24379	-1.92794
106409296	chr7:106409296:G:A	1.75921e-43	-8.19721e-10	-0.765271
106409346	chr7:106409346:G:A	1.40852e-43	-8.19721e-10	-0.987593
106409444	chr7:106409444:C:T	7.29575e-44	-8.19721e-10	-1.64543
106409718	chr7:106409718:C:T	4.79899e-45	-2.43885	-1.92805
106410123	chr7:106410123:A:G	6.86744e-45	-2.31788	-1.69063
106410312	chr7:106410312:C:T	2.37648e-44	-2.45718	-0.309923
106410680	chr7:106410680:G:A	6.95673e-44	-8.19721e-10	-1.69301
106410896	chr7:106410896:T:C	5.7528e-45	-2.35609	-1.82953
106410971	chr7:106410971:G:A	4.99929e-45	-2.39776	-1.92825
106410980	chr7:106410980:T:G	5.95017e-44	-8.19721e-10	-1.8493
106411370	chr7:106411370:T:C	8.16279e-44	-8.19721e-10	-1.53313
106411669	chr7:106411669:G:T	8.51082e-44	-8.19721e-10	-1.49138
106411873	chr7:106411873:G:T	9.58935e-44	-8.19721e-10	-1.37207
106411998	chr7:106411998:T:C	7.11977e-44	-8.19721e-10	-1.66984
106412015	chr7:106412015:C:T	7.65085e-44	-8.19721e-10	-1.5979
106412246	chr7:106412246:C:T	3.08365e-44	-2.50661	-1.18586e-09
106412267	chr7:106412267:A:G	1.36263e-43	-8.19721e-10	-1.02072
106412340	chr7:106412340:C:T	6.20761e-44	-8.19721e-10	-1.80694
106412427	chr7:106412427:T:C	8.23455e-45	-1.90167	-1.92529
106412487	chr7:106412487:T:C	1.1984e-43	-8.19721e-10	-1.14915
106412753	chr7:106412753:T:C	9.25322e-45	-2.45636	-1.25397
106412915	chr7:106412915:A:C	1.64587e-43	-8.19721e-10	-0.831864
106412977	chr7:106412977:A:G	4.30702e-44	-2.17247	-1.18586e-09
106412983	chr7:106412983:G:T	5.90476e-45	-2.52944	-1.63011
106413634	chr7:106413634:T:C	5.79494e-44	-8.19721e-10	-1.87573
106413757	chr7:106413757:C:T	5.90727e-45	-2.41479	-1.74433
106413845	chr7:106413845:A:G	7.40258e-44	-8.19721e-10	-1.63089
106414051	chr7:106414051:A:T	5.47049e-44	-8.19721e-10	-1.93335
106414099	chr7:106414099:C:T	5.82736e-44	-8.19721e-10	-1.87016
106414277	chr7:106414277:C:T	4.72544e-44	-2.07976	-1.18586e-09
106414363	chr7:106414363:C:T	9.66585e-45	-2.29136	-1.37534
106414481	chr7:106414481:G:A	7.21893e-45	-2.53821	-1.42039
106414606	chr7:106414606:T:C	5.43544e-44	-8.19721e-10	-1.93978
106414759	chr7:106414759:G:A	8.74819e-44	-8.19721e-10	-1.46387
106414774	chr7:106414774:G:A	9.18408e-45	-2.27493	-1.44291
106414778	chr7:106414778:C:T	7.19182e-44	-8.19721e-10	-1.65978
106414807	chr7:106414807:T:C	5.6566e-44	-8.19721e-10	-1.8999
106414854	chr7:106414854:T:C	5.97488e-44	-8.19721e-10	-1.84516
106414927	chr7:106414927:G:A	5.61888e-44	-8.19721e-10	-1.90659
106414946	chr7:106414946:C:T	2.07092e-43	-8.19721e-10	-0.602142
106414980	chr7:106414980:T:C	1.05643e-43	-1.27524	-1.18586e-09
106415058	chr7:106415058:A:G	5.08348e-45	-2.37106	-1.93825
106415189	chr7:106415189:T:C	5.24158e-45	-2.35928	-1.9194
106415484	chr7:106415484:G:A	3.00186e-44	-2.53349	-1.18586e-09
106415681	chr7:106415681:C:T	3.83251e-43	-8.19721e-10	0.0133841
106415883	chr7:106415883:T:C	7.52489e-44	-8.19721e-10	-1.6145
106415930	chr7:106415930:T:C	1.20557e-44	-2.05002	-1.39574
106415967	chr7:106415967:T:A	3.40734e-43	1.54881	-1.65301
106415993	chr7:106415993:T:C	5.93834e-44	-8.19721e-10	-1.85129
106416406	chr7:106416406:T:G	5.46409e-43	1.97486	-1.60679
106416432	chr7:106416432:C:T	7.78352e-45	-2.51573	-1.36756
106416616	chr7:106416616:C:G	1.90437e-42	3.43968	-1.82308
106417007	chr7:106417007:T:TTGCTGCC	5.43552e-44	-8.19721e-10	-1.93977
106417242	chr7:106417242:C:T	1.46643e-44	-2.52083	-0.729062
106417249	chr7:106417249:G:A	7.57394e-45	-2.51748	-1.39311
106418579	chr7:106418579:A:G	5.82952e-44	-8.19721e-10	-1.86979
106418706	chr7:106418706:C:T	4.26096e-45	-2.54603	-1.93978
106418859	chr7:106418859:C:T	7.53815e-44	-8.19721e-10	-1.61274
106418872	chr7:106418872:C:T	1.04521e-44	-2.49694	-1.09155
106419334	chr7:106419334:G:A	5.69011e-44	-8.19721e-10	-1.89399
106419378	chr7:106419378:T:C	5.86085e-45	-2.24146	-1.92555
106419538	chr7:106419538:C:T	4.20752e-44	-1.09314	-1.10271
106419574	chr7:106419574:G:T	2.05828e-42	1.69432	-1.18586e-09
106419665	chr7:106419665:A:G	1.24877e-44	-2.37428	-1.03628
106419767	chr7:106419767:G:T	7.42227e-44	-1.89319	0.264958
106419801	chr7:106419801:CCTTT:C	7.27857e-44	-8.19721e-10	-1.64779
106419984	chr7:106419984:A:AT	3.5292e-43	-8.19721e-10	-0.0690636
106420157	chr7:106420157:C:A	3.50015e-43	1.29264	-1.36997
106420231	chr7:106420231:A:G	7.49424e-44	-8.19721e-10	-1.61858
106420519	chr7:106420519:A:C	5.52612e-44	-8.19721e-10	-1.92323
106420941	chr7:106420941:G:A	1.3139e-44	-2.5006	-0.859127
106421043	chr7:106421043:A:G	1.5882e-44	-1.97784	-1.19228
106421049	chr7:106421049:C:T	7.56448e-45	-2.08209	-1.82975
106421105	chr7:106421105:T:C	9.86606e-45	-2.47616	-1.17004
106421119	chr7:106421119:T:A	5.9153e-44	-8.19721e-10	-1.85518
106421189	chr7:106421189:C:T	8.05958e-43	-8.19721e-10	0.756727
106421316	chr7:106421316:T:C	1.38432e-43	-1.00493	-1.18586e-09
106421635	chr7:106421635:C:T	1.21435e-44	-2.50106	-0.937453
106421711	chr7:106421711:T:C	1.30086e-44	-2.51699	-0.852701
106422106	chr7:106422106:G:A	7.12674e-44	-8.19721e-10	-1.66887
106422167	chr7:106422167:T:C	7.46471e-45	-2.03152	-1.89359
106422520	chr7:106422520:A:G	7.09255e-45	-2.03705	-1.93921
106422559	chr7:106422559:T:C	4.72908e-43	-8.19721e-10	0.223596
106422883	chr7:106422883:G:A	4.97783e-44	-2.02773	-1.18586e-09
106422907	chr7:106422907:G:A	1.31294e-44	-2.14401	-1.21644
106422963	chr7:106422963:A:T	7.52347e-44	-8.19721e-10	-1.61469
106423085	chr7:106423085:G:A	5.22392e-45	-2.34721	-1.93484
106423086	chr7:106423086:G:A	5.31665e-45	-2.32962	-1.93484
106423144	chr7:106423144:T:G	7.13239e-45	-2.13928	-1.83138
106423222	chr7:106423222:C:T	7.10444e-45	-2.54554	-1.42905
106423314	chr7:106423314:C:T	1.14525e-44	-1.56671	-1.93038
106423362	chr7:106423362:A:G	6.94782e-44	-8.19721e-10	-1.69429
106424053	chr7:106424053:A:G	5.87203e-44	-8.19721e-10	-1.86252
106424112	chr7:106424112:T:C	7.41975e-45	-2.0654	-1.86576
106424519	chr7:106424519:C:G	4.84201e-43	2.08735	-1.84016
106424662	chr7:106424662:G:T	1.95558e-44	-2.22175	-0.74028
106424728	chr7:106424728:G:A	5.71121e-45	-2.33427	-1.85861
106425546	chr7:106425546:C:T	7.36908e-43	-8.19721e-10	0.667158
106425971	chr7:106425971:T:C	1.71891e-44	-1.98816	-1.10287
106426094	chr7:106426094:C:G	6.57938e-45	-2.11761	-1.93376
106426561	chr7:106426561:A:G	3.25745e-44	-2.45177	-1.18586e-09
106426568	chr7:106426568:A:G	9.48407e-44	-8.19721e-10	-1.38311
106426823	chr7:106426823:C:T	9.14049e-44	-8.19721e-10	-1.42001
106426991	chr7:106426991:G:A	4.835e-44	-1.31859	-0.738246
106427043	chr7:106427043:C:T	6.90286e-43	-8.19721e-10	0.601801
106427522	chr7:106427522:C:G	5.18168e-45	-2.54676	-1.74342
106427616	chr7:106427616:A:G	5.77892e-44	-8.19721e-10	-1.8785
106427717	chr7:106427717:C:T	1.47682e-44	-1.72467	-1.51816
106427718	chr7:106427718:G:A	5.72229e-44	-8.19721e-10	-1.88835
106427892	chr7:106427892:C:T	6.19722e-45	-2.30481	-1.80639
106428384	chr7:106428384:C:T	4.32787e-45	-2.54136	-1.92887
106428480	chr7:106428480:G:C	9.6377e-45	-1.93927	-1.73036
106428623	chr7:106428623:A:G	5.47206e-44	-8.19721e-10	-1.93306
106428675	chr7:106428675:A:G	5.35127e-45	-2.34125	-1.91672
106428755	chr7:106428755:G:A	6.47266e-44	-8.19721e-10	-1.76513
106429020	chr7:106429020:G:A	7.74639e-45	-2.43056	-1.45751
106429134	chr7:106429134:A:C	5.73571e-44	-8.19721e-10	-1.88601
106429721	chr7:106429721:A:G	1.09514e-44	-2.46586	-1.07597
106430575	chr7:106430575:G:A	6.31414e-45	-2.2054	-1.88711
106430828	chr7:106430828:A:G	1.61217e-43	-8.19721e-10	-0.852552
106430846	chr7:106430846:T:A	8.09549e-44	-8.19721e-10	-1.54141
106431179	chr7:106431179:C:A	4.54455e-45	-2.48262	-1.93875
106431474	chr7:106431474:A:G	5.53222e-44	-8.19721e-10	-1.92213
106431903	chr7:106431903:A:C	5.46457e-44	-8.19721e-10	-1.93443
106432174	chr7:106432174:A:G	5.44535e-44	-8.19721e-10	-1.93796
106432227	chr7:106432227:C:T	1.07275e-44	-1.94909	-1.6134
106432229	chr7:106432229:G:A	5.44428e-44	-8.19721e-10	-1.93815
106432547	chr7:106432547:C:A	5.07286e-45	-2.37398	-1.93743
106432646	chr7:106432646:G:T	2.31207e-44	-2.51884	-0.275743
106432658	chr7:106432658:G:A	1.44447e-43	-8.19721e-10	-0.962392
106432803	chr7:106432803:G:A	6.74191e-45	-2.08673	-1.94023
106433006	chr7:106433006:A:G	5.9301e-45	-2.29634	-1.85892
106433571	chr7:106433571:T:C	7.34199e-45	-2.23869	-1.70301
106434022	chr7:106434022:A:C	7.26298e-45	-2.05757	-1.89495
106434397	chr7:106434397:A:G	1.13998e-43	-8.19721e-10	-1.19912
106434496	chr7:106434496:T:A	7.59103e-45	-2.4658	-1.44253
106434866	chr7:106434866:C:T	1.20059e-44	-2.34321	-1.1067
106434988	chr7:106434988:G:T	5.63756e-44	-8.19721e-10	-1.90327
106435641	chr7:106435641:G:T	3.32443e-44	-2.43142	-1.18586e-09
106435971	chr7:106435971:ATG:A	1.21756e-44	-2.26338	-1.1725
106436035	chr7:106436035:T:C	4.25907e-44	-0.542399	-1.64127
106436247	chr7:106436247:G:A	1.19313e-44	-1.60352	-1.85262
106436248	chr7:106436248:TG:T	8.81446e-45	-2.09517	-1.66374
106436294	chr7:106436294:C:A	1.15591e-43	-8.19721e-10	-1.18524
106436538	chr7:106436538:T:C	3.33822e-43	-0.893936	0.769239
106436541	chr7:106436541:A:C	9.50246e-45	-2.02955	-1.65421
106436642	chr7:106436642:G:A	5.44012e-44	-8.19721e-10	-1.93892
106436644	chr7:106436644:T:A	1.28879e-44	-2.18972	-1.18929
106436830	chr7:106436830:G:T	5.48776e-44	-8.19721e-10	-1.9302
106436996	chr7:106436996:C:T	8.582e-44	-8.19721e-10	-1.48305
106437001	chr7:106437001:T:G	6.35187e-44	-8.19721e-10	-1.78397
106437179	chr7:106437179:A:T	5.48669e-44	-8.19721e-10	-1.93039
106437185	chr7:106437185:C:T	1.09814e-43	-8.19721e-10	-1.23652
106437429	chr7:106437429:C:T	1.27884e-44	-1.94669	-1.44008
106437508	chr7:106437508:T:C	6.52022e-44	-8.19721e-10	-1.75781
106437870	chr7:106437870:T:C	5.46713e-44	-8.19721e-10	-1.93397
106437896	chr7:106437896:G:A	1.70348e-44	-1.46118	-1.63887
106438219	chr7:106438219:T:C	6.01191e-44	-8.19721e-10	-1.83898
106438484	chr7:106438484:G:C	3.42915e-44	-2.40041	-1.18586e-09
106438624	chr7:106438624:T:C	4.3804e-44	-1.99759	-0.15799
106438789	chr7:106438789:C:T	9.42928e-45	-2.06809	-1.62339
106438893	chr7:106438893:G:A	1.41993e-44	-1.61215	-1.66996
106439036	chr7:106439036:A:T	8.9282e-45	-2.09816	-1.64793
106439280	chr7:106439280:A:G	1.07603e-44	-2.36014	-1.19929
106439281	chr7:106439281:T:C	1.08321e-44	-2.3697	-1.18309
106439362	chr7:106439362:T:G	5.75156e-44	-8.19721e-10	-1.88325
106439383	chr7:106439383:G:A	9.30391e-45	-2.08427	-1.6206
106439554	chr7:106439554:A:G	5.45508e-44	-8.19721e-10	-1.93617
106439594	chr7:106439594:G:A	7.5276e-44	-1.93918	0.325037
106439703	chr7:106439703:T:C	8.10573e-44	-8.19721e-10	-1.54015
106439895	chr7:106439895:T:C	8.51116e-44	-8.19721e-10	-1.49134
106439913	chr7:106439913:C:T	1.35673e-44	-1.45349	-1.87415
106440179	chr7:106440179:G:A	7.58528e-45	-2.54422	-1.36487
106440196	chr7:106440196:A:G	1.39062e-44	-2.18867	-1.1143
106440328	chr7:106440328:A:C	1.15744e-43	-8.19721e-10	-1.18393
106440352	chr7:106440352:G:A	1.39605e-44	-2.19937	-1.09971
106440469	chr7:106440469:C:T	1.15434e-43	-8.19721e-10	-1.1866
106440566	chr7:106440566:C:G	3.80239e-44	-2.29709	-1.18586e-09
106440692	chr7:106440692:C:A	2.52565e-44	-2.24117	-0.465055
106440813	chr7:106440813:G:A	4.62205e-44	-2.26931	0.167424
106440829	chr7:106440829:C:T	4.00391e-44	-2.21786	-0.0275882
106441230	chr7:106441230:C:T	2.17828e-44	-2.33646	-0.51773
106441255	chr7:106441255:C:T	5.45542e-44	-8.19721e-10	-1.93611
106441506	chr7:106441506:TAAC:T	5.44347e-44	-8.19721e-10	-1.9383
106441692	chr7:106441692:G:A	4.40801e-44	-1.93024	-0.219057
106441722	chr7:106441722:G:A	1.49009e-43	-8.19721e-10	-0.931299
106442181	chr7:106442181:T:C	5.62368e-44	-8.19721e-10	-1.90573
106442275	chr7:106442275:C:T	1.10583e-43	-8.19721e-10	-1.22954
106442401	chr7:106442401:T:C	6.22156e-44	-8.19721e-10	-1.8047
106442611	chr7:106442611:C:T	1.2314e-44	-2.19894	-1.22563
106442663	chr7:106442663:A:G	1.38564e-44	-2.39663	-0.909934
106442678	chr7:106442678:G:A	3.61799e-44	-1.85059	-0.496211
106442690	chr7:106442690:T:C	4.3777e-45	-2.52522	-1.93357
106442922	chr7:106442922:G:T	4.92131e-44	-2.28365	0.244504
106443002	chr7:106443002:A:G	7.97439e-44	-2.06261	0.506121
106443145	chr7:106443145:C:T	1.17668e-44	-2.02104	-1.44899
106443209	chr7:106443209:T:A	5.6691e-44	-8.19721e-10	-1.89769
106443752	chr7:106443752:A:T	1.83964e-44	-1.20639	-1.81676
106444300	chr7:106444300:A:C	2.45622e-44	-2.31087	-0.423229
106444461	chr7:106444461:G:T	6.31021e-44	-8.19721e-10	-1.79055
106444743	chr7:106444743:C:T	3.57531e-44	-2.32357	-0.0350951
106445273	chr7:106445273:T:C	9.66791e-44	-2.06206	0.698151
106445589	chr7:106445589:C:T	9.50384e-44	-8.19721e-10	-1.38102
106445729	chr7:106445729:T:C	7.97827e-43	-8.19721e-10	0.746587
106445909	chr7:106445909:T:C	5.00576e-44	-2.33264	0.310507
106445951	chr7:106445951:G:T	3.35113e-43	-2.54178	2.42094
106446070	chr7:106446070:C:A	8.55257e-44	-8.19721e-10	-1.48649
106446811	chr7:106446811:T:A	2.25641e-43	-0.70509	0.188731
106447272	chr7:106447272:T:C	9.34579e-45	-2.46978	-1.2306
106447370	chr7:106447370:C:T	5.60394e-44	-8.19721e-10	-1.90925
106447592	chr7:106447592:A:G	7.59976e-44	-8.19721e-10	-1.6046
106447832	chr7:106447832:C:T	1.3275e-44	-2.34386	-1.00556
106447938	chr7:106447938:C:T	1.29802e-44	-2.33627	-1.03561
106447987	chr7:106447987:C:T	2.40403e-42	1.8496	-1.18586e-09
106448066	chr7:106448066:GAC:G	3.09897e-44	-2.50165	-1.18586e-09
106448240	chr7:106448240:T:A	8.35855e-45	-2.4562	-1.35582
106448385	chr7:106448385:G:A	3.79911e-44	-2.29795	-1.18586e-09
106448689	chr7:106448689:T:C	1.09336e-43	-2.54564	1.30476
106448897	chr7:106448897:G:A	8.50151e-45	-2.4641	-1.33096
106448918	chr7:106448918:T:C	5.43299e-44	-8.19721e-10	-1.94023
106448993	chr7:106448993:T:C	9.48398e-45	-2.33436	-1.35134
106449102	chr7:106449102:C:G	1.9453e-43	-2.54246	1.87774
106449173	chr7:106449173:C:A	1.10294e-43	-8.19721e-10	-1.23215
106449254	chr7:106449254:A:G	1.61285e-44	-2.54627	-0.608449
106449532	chr7:106449532:G:A	6.88538e-44	-2.21759	0.514275
106449644	chr7:106449644:G:A	5.06759e-45	-2.3839	-1.92854
106449840	chr7:106449840:T:G	7.46486e-44	-8.19721e-10	-1.62251
106449916	chr7:106449916:G:C	9.77064e-44	-8.19721e-10	-1.35334
106450699	chr7:106450699:C:T	1.20841e-43	-8.19721e-10	-1.14083
106450893	chr7:106450893:A:G	8.21404e-45	-2.5058	-1.32366
106451612	chr7:106451612:G:A	1.07798e-43	-8.19721e-10	-1.25504
106451727	chr7:106451727:G:A	1.20569e-43	-8.19721e-10	-1.14308
106451800	chr7:106451800:C:T	3.83604e-44	-0.571938	-1.71634
106452021	chr7:106452021:C:T	1.03931e-43	-8.19721e-10	-1.29158
106452085	chr7:106452085:G:T	1.03219e-44	-2.25758	-1.34346
106452213	chr7:106452213:G:A	2.24845e-43	-2.54351	2.02362
106452262	chr7:106452262:A:G	1.2724e-44	-2.491	-0.900816
106452267	chr7:106452267:G:A	1.01932e-43	-1.9903	0.6793
106452735	chr7:106452735:C:T	5.50954e-44	-2.21731	0.291074
106452839	chr7:106452839:T:C	8.00286e-43	-8.19721e-10	0.749664
106453220	chr7:106453220:A:T	5.79201e-44	-8.19721e-10	-1.87624
106453357	chr7:106453357:TGAGA:T	5.43364e-44	-8.19721e-10	-1.94011
106453414	chr7:106453414:CCAAA:C	5.0563e-44	-2.54464	0.53256
106453577	chr7:106453577:C:T	1.25564e-43	-8.19721e-10	-1.10249
106453578	chr7:106453578:G:A	8.86388e-44	-2.54227	1.09154
106454111	chr7:106454111:T:C	6.17842e-44	-8.19721e-10	-1.81166
106454193	chr7:106454193:A:G	1.39514e-44	-2.23732	-1.06241
106454248	chr7:106454248:A:G	2.19199e-43	-2.54564	2.00031
106454270	chr7:106454270:C:T	7.58471e-45	-2.54388	-1.36529
106454918	chr7:106454918:C:T	5.00932e-45	-2.54386	-1.78014
106455164	chr7:106455164:C:T	7.56465e-44	-1.86998	0.260748
106455332	chr7:106455332:G:A	1.06097e-44	-2.31157	-1.26196
106455535	chr7:106455535:A:G	2.05658e-43	-2.54053	1.93144
106455850	chr7:106455850:T:C	8.46916e-45	-2.48979	-1.30908
106455943	chr7:106455943:C:A	1.84875e-44	-2.12541	-0.892797
106456225	chr7:106456225:C:T	4.17215e-44	-0.459709	-1.74458
106456256	chr7:106456256:T:C	1.33377e-44	-2.0728	-1.27191
106456466	chr7:106456466:C:A	1.37066e-44	-2.16306	-1.15438
106457057	chr7:106457057:T:C	9.26564e-45	-2.48209	-1.2269
106457226	chr7:106457226:C:T	1.06131e-44	-2.29273	-1.28049
106457344	chr7:106457344:A:G	3.89263e-44	-2.54431	0.270677
106457558	chr7:106457558:T:C	1.01798e-44	-2.54027	-1.07462
106457592	chr7:106457592:G:C	5.58276e-44	-8.19721e-10	-1.91304
106457716	chr7:106457716:C:G	1.75234e-43	-2.47947	1.71029
106457998	chr7:106457998:A:C	6.35629e-44	-2.01972	0.23645
106458578	chr7:106458578:G:A	1.73971e-43	-8.19721e-10	-0.776418
106458798	chr7:106458798:C:T	1.53435e-43	-2.52718	1.62515
106458855	chr7:106458855:T:G	1.12835e-43	-8.19721e-10	-1.20938
106460075	chr7:106460075:C:T	6.1766e-44	-8.19721e-10	-1.81195
106460153	chr7:106460153:C:T	1.29938e-44	-2.23264	-1.13819
106460235	chr7:106460235:C:G	6.54959e-44	-8.19721e-10	-1.75332
106460858	chr7:106460858:T:C	6.35663e-44	-8.19721e-10	-1.78322
106461172	chr7:106461172:G:C	1.2124e-44	-2.49661	-0.943503
106461432	chr7:106461432:G:A	3.1157e-44	-2.49627	-1.18586e-09
106461483	chr7:106461483:C:T	1.80581e-44	-2.54689	-0.494822
106461692	chr7:106461692:TTTTC:T	1.18721e-43	-8.19721e-10	-1.15853
106462228	chr7:106462228:A:G	2.65228e-44	-2.54678	-0.110525
106462339	chr7:106462339:C:T	1.06855e-44	-2.38739	-1.17902
106462411	chr7:106462411:G:A	2.9662e-44	-2.54673	0.00129157
106462615	chr7:106462615:G:A	9.29473e-45	-2.32851	-1.37735
106462720	chr7:106462720:A:G	5.43681e-44	-2.23235	0.292823
106462731	chr7:106462731:T:G	1.61757e-44	-2.30604	-0.845752
106463071	chr7:106463071:G:C	3.89688e-44	-2.27254	-1.18586e-09
106463203	chr7:106463203:A:G	2.77995e-44	-2.54685	-0.0634377
106463209	chr7:106463209:G:A	2.89101e-44	-2.54073	-0.0303819
106463385	chr7:106463385:T:C	1.26536e-44	-2.3217	-1.07566
106463466	chr7:106463466:C:T	3.08589e-44	-2.54641	0.0405282
106463787	chr7:106463787:T:G	4.44004e-45	-2.52241	-1.92223
106463819	chr7:106463819:C:T	2.78336e-44	-2.54583	-0.0632309
106463828	chr7:106463828:AT:A	6.41418e-44	-8.19721e-10	-1.77421
106464235	chr7:106464235:C:G	2.67137e-44	-2.53616	-0.113968
106464274	chr7:106464274:A:C	7.99543e-45	-2.54642	-1.31001
106464698	chr7:106464698:A:G	1.81465e-43	-8.19721e-10	-0.734241
106464711	chr7:106464711:G:A	1.30536e-43	-8.19721e-10	-1.06366
106464716	chr7:106464716:G:A	1.69783e-44	-2.16736	-0.936006
106465245	chr7:106465245:G:A	1.11412e-44	-2.41937	-1.10529
106465269	chr7:106465269:A:G	5.45738e-44	-8.19721e-10	-1.93575
106465630	chr7:106465630:G:T	1.19825e-43	-8.19721e-10	-1.14927
106465753	chr7:106465753:T:C	1.00616e-44	-2.24901	-1.37757
106465892	chr7:106465892:A:G	3.47933e-44	-2.44947	0.0635858
106465993	chr7:106465993:T:G	6.68473e-44	-2.26676	0.533871
106466674	chr7:106466674:GTTC:G	2.76297e-44	-2.5469	-0.0695086
106467050	chr7:106467050:G:A	1.28754e-43	-8.19721e-10	-1.0774
106467181	chr7:106467181:C:T	1.28191e-44	-2.36188	-1.02249
106467277	chr7:106467277:T:C	6.13841e-44	-8.19721e-10	-1.81815
106467667	chr7:106467667:A:T	1.33546e-44	-2.32575	-1.0177
106467698	chr7:106467698:C:T	7.51805e-45	-2.5365	-1.3815
106468689	chr7:106468689:G:T	2.25439e-44	-2.39845	-0.421391
106469036	chr7:106469036:A:G	1.34119e-44	-2.52514	-0.814025
106469513	chr7:106469513:T:C	9.98773e-44	-8.19721e-10	-1.33136
106469588	chr7:106469588:A:G	1.56403e-44	-2.46871	-0.716744
106469981	chr7:106469981:A:G	1.4238e-44	-2.47406	-0.805332
106470004	chr7:106470004:T:C	5.44395e-44	-8.19721e-10	-1.93821
106470191	chr7:106470191:AG:A	1.03693e-44	-2.13298	-1.46348
106470207	chr7:106470207:C:T	1.03603e-44	-2.13305	-1.46428
106470353	chr7:106470353:T:C	6.48597e-45	-2.41615	-1.64951
106470436	chr7:106470436:C:G	1.4357e-43	-8.19721e-10	-0.968482
106470509	chr7:106470509:A:C	1.37194e-43	-8.19721e-10	-1.01391
106470554	chr7:106470554:T:C	1.17277e-44	-2.53595	-0.937404
106470742	chr7:106470742:C:T	5.8226e-44	-8.19721e-10	-1.87097
106470850	chr7:106470850:C:T	8.36136e-45	-1.94933	-1.86235
106470937	chr7:106470937:G:A	7.45544e-45	-2.17832	-1.74804
106470968	chr7:106470968:C:T	5.69019e-44	-8.19721e-10	-1.89398
106471226	chr7:106471226:A:G	1.15064e-44	-1.77053	-1.72187
106471805	chr7:106471805:T:C	1.66509e-43	-8.19721e-10	-0.820256
106472044	chr7:106472044:G:A	2.6936e-43	-8.19721e-10	-0.339257
106472460	chr7:106472460:A:G	1.25875e-44	-2.02363	-1.37897
106472757	chr7:106472757:C:T	8.52775e-45	-2.51496	-1.27702
106473047	chr7:106473047:C:T	1.11874e-43	-8.19721e-10	-1.21793
106473253	chr7:106473253:G:A	7.40642e-44	-8.19721e-10	-1.63037
106473402	chr7:106473402:C:A	5.88502e-44	-8.19721e-10	-1.86031
106473946	chr7:106473946:A:G	4.51552e-45	-2.4889	-1.93889
106474255	chr7:106474255:T:A	8.27534e-45	-2.48167	-1.34036
106474491	chr7:106474491:C:T	1.15172e-43	-8.19721e-10	-1.18888
106474526	chr7:106474526:C:T	1.13279e-44	-2.1473	-1.36073
106475273	chr7:106475273:A:G	9.48608e-45	-1.82648	-1.859
106475967	chr7:106475967:C:T	6.71606e-45	-2.27623	-1.75457
106476107	chr7:106476107:T:A	1.05982e-43	-8.19721e-10	-1.27203
106476160	chr7:106476160:G:A	5.9805e-44	-8.19721e-10	-1.84421
106476200	chr7:106476200:T:C	5.66914e-44	-1.89768	-1.18586e-09
106476349	chr7:106476349:C:A	9.90405e-44	-8.19721e-10	-1.33978
106476601	chr7:106476601:C:T	7.03245e-45	-2.26742	-1.71735
106476748	chr7:106476748:A:C	1.0788e-44	-1.9361	-1.62077
106476861	chr7:106476861:T:A	5.68581e-44	-8.19721e-10	-1.89475
106476943	chr7:106476943:C:A	8.60831e-44	-8.19721e-10	-1.47999
106477031	chr7:106477031:A:C	7.71998e-44	-8.19721e-10	-1.58891
106477516	chr7:106477516:C:T	1.292e-44	-2.21914	-1.15739
106477888	chr7:106477888:C:A	2.96558e-44	-2.54565	-1.18586e-09
106478342	chr7:106478342:G:A	5.43387e-44	-8.19721e-10	-1.94007
106478848	chr7:106478848:T:A	5.65664e-44	-8.19721e-10	-1.89989
106479066	chr7:106479066:T:C	5.8258e-44	-8.19721e-10	-1.87042
106479607	chr7:106479607:G:T	8.6163e-44	-8.19721e-10	-1.47906
106479795	chr7:106479795:T:C	1.19895e-43	-8.19721e-10	-1.14869
106480503	chr7:106480503:C:A	1.71752e-43	-2.50092	1.71166
106481413	chr7:106481413:C:T	8.91916e-45	-2.41764	-1.32946
106481454	chr7:106481454:G:A	5.80651e-44	-8.19721e-10	-1.87374
106481534	chr7:106481534:C:A	6.92854e-45	-2.05982	-1.93983
106481619	chr7:106481619:A:G	8.7018e-44	-8.19721e-10	-1.46919
106481689	chr7:106481689:G:T	9.57075e-44	-8.19721e-10	-1.37401
106481857	chr7:106481857:T:C	5.41964e-45	-2.37128	-1.874
106481913	chr7:106481913:A:G	3.81978e-44	-2.46619	0.173663
106482016	chr7:106482016:A:C	1.43282e-44	-2.52396	-0.749114
106482242	chr7:106482242:T:C	3.85916e-44	-2.28227	-1.18586e-09
106482432	chr7:106482432:G:C	8.16966e-44	-8.19721e-10	-1.53229
106482922	chr7:106482922:C:T	1.39973e-43	-8.19721e-10	-0.993855
106482971	chr7:106482971:G:T	1.21234e-44	-2.51399	-0.926176
106483326	chr7:106483326:T:C	5.7586e-45	-2.35909	-1.82552
106483372	chr7:106483372:T:A	6.83542e-45	-2.11569	-1.8975
106483465	chr7:106483465:T:C	7.2841e-45	-2.05428	-1.89533
106483737	chr7:106483737:A:G	4.38522e-43	-8.19721e-10	0.148105
106484122	chr7:106484122:G:A	8.9888e-45	-2.3847	-1.35463
106485401	chr7:106485401:T:C	2.27567e-44	-2.16426	-0.646181
106485857	chr7:106485857:A:G	4.7661e-45	-2.53569	-1.83809
106486116	chr7:106486116:A:G	1.15578e-43	-8.19721e-10	-1.18536
106486672	chr7:106486672:A:C	5.0451e-45	-2.41307	-1.90381
106486855	chr7:106486855:G:A	9.07072e-45	-2.02165	-1.7086
106487001	chr7:106487001:C:G	2.39512e-44	-2.53394	-0.225348
106487018	chr7:106487018:A:G	6.59116e-44	-8.19721e-10	-1.74699
106487111	chr7:106487111:T:C	3.05527e-44	-2.51585	-1.18586e-09
106487377	chr7:106487377:T:C	5.48511e-44	-8.19721e-10	-1.93068
106487573	chr7:106487573:A:G	1.36923e-43	-8.19721e-10	-1.01589
106487883	chr7:106487883:T:C	5.54343e-45	-2.33694	-1.88575
106487938	chr7:106487938:T:C	5.42918e-45	-2.35561	-1.8879
106488105	chr7:106488105:T:C	3.40273e-44	-0.673628	-1.73451
106488173	chr7:106488173:T:C	5.57785e-45	-2.31948	-1.89702
106488421	chr7:106488421:G:A	1.36938e-43	-8.19721e-10	-1.01578
106488439	chr7:106488439:G:T	6.74248e-44	-8.19721e-10	-1.72429
106488612	chr7:106488612:C:T	3.01507e-44	-2.54216	0.0130666
106488684	chr7:106488684:G:C	5.53025e-45	-2.3767	-1.84837
106488739	chr7:106488739:AAG:A	6.22609e-44	-2.54684	0.74287
106488743	chr7:106488743:T:C	6.04125e-44	-2.54683	0.712717
106488837	chr7:106488837:G:A	5.39402e-45	-2.36505	-1.88496
106488855	chr7:106488855:C:T	2.40691e-44	-2.54214	-0.212235
106488930	chr7:106488930:T:C	1.17344e-43	-8.19721e-10	-1.17019
106488993	chr7:106488993:G:T	1.3682e-43	-8.19721e-10	-1.01664
106489268	chr7:106489268:G:C	5.31206e-45	-2.36235	-1.90297
106489349	chr7:106489349:C:T	2.02064e-44	-2.1571	-0.772208
106489358	chr7:106489358:G:A	6.13578e-44	-2.54647	0.72789
106489369	chr7:106489369:A:G	5.35728e-45	-2.35544	-1.90141
106489384	chr7:106489384:C:T	5.3385e-45	-2.36011	-1.90025
106489391	chr7:106489391:C:T	5.45431e-44	-8.19721e-10	-1.93631
106489469	chr7:106489469:A:G	3.24067e-44	-2.45694	-1.18586e-09
106489478	chr7:106489478:T:C	4.70215e-44	-2.0847	-1.18586e-09
106489486	chr7:106489486:T:G	5.44815e-45	-2.34153	-1.8985
106489546	chr7:106489546:A:G	5.30538e-45	-2.36293	-1.90365
106489556	chr7:106489556:G:A	5.36305e-45	-2.35792	-1.89785
106489667	chr7:106489667:A:T	2.96894e-44	-2.54451	-1.18586e-09
106489720	chr7:106489720:A:T	5.38668e-45	-2.35507	-1.8963
106489723	chr7:106489723:A:G	1.17781e-43	-8.19721e-10	-1.16648
106489752	chr7:106489752:C:G	5.34873e-45	-2.36271	-1.89573
106489788	chr7:106489788:T:C	5.39337e-45	-2.36262	-1.88752
106489852	chr7:106489852:A:G	5.2831e-45	-2.3771	-1.89369
106489859	chr7:106489859:T:G	5.34068e-45	-2.36572	-1.89423
106489881	chr7:106489881:G:GT	5.3522e-45	-2.35736	-1.90044
106489883	chr7:106489883:G:T	5.36824e-45	-2.36078	-1.89402
106490203	chr7:106490203:C:T	5.30656e-45	-2.36827	-1.89809
106490230	chr7:106490230:A:C	5.3304e-45	-2.3752	-1.88668
106490238	chr7:106490238:G:A	8.40098e-45	-1.87007	-1.93689
106490262	chr7:106490262:A:G	5.48531e-45	-2.35434	-1.87889
106490400	chr7:106490400:T:C	5.24574e-45	-2.36708	-1.91081
106490624	chr7:106490624:G:A	5.25823e-45	-2.36559	-1.90992
106490767	chr7:106490767:C:G	5.32349e-45	-2.35912	-1.90405
106490815	chr7:106490815:T:C	5.39865e-45	-2.35355	-1.8956
106490863	chr7:106490863:T:C	5.35218e-45	-2.35806	-1.89974
106490897	chr7:106490897:T:G	5.27808e-45	-2.36968	-1.90207
106490960	chr7:106490960:A:T	5.33992e-45	-2.35978	-1.90032
106490974	chr7:106490974:G:A	5.34944e-45	-2.36416	-1.89415
106491062	chr7:106491062:C:T	3.87895e-43	-8.19721e-10	0.0254296
106491224	chr7:106491224:T:TA	5.38136e-45	-2.35937	-1.89299
106491258	chr7:106491258:C:A	6.77024e-44	-8.19721e-10	-1.72018
106491359	chr7:106491359:C:T	1.24545e-44	-2.5468	-0.866424
106491447	chr7:106491447:T:C	2.49195e-44	-2.54433	-0.175325
106491463	chr7:106491463:C:T	5.52738e-45	-2.35373	-1.87186
106491468	chr7:106491468:C:A	5.46814e-45	-2.36533	-1.87103
106491469	chr7:106491469:A:G	5.48777e-45	-2.36	-1.87279
106491490	chr7:106491490:C:A	5.55799e-45	-2.35206	-1.86801
106491493	chr7:106491493:G:A	5.6307e-45	-2.33986	-1.86721
106491548	chr7:106491548:T:C	5.61965e-45	-2.36026	-1.84878
106491556	chr7:106491556:A:G	5.50506e-45	-2.37104	-1.85859
106491666	chr7:106491666:C:A	1.38146e-43	-8.19721e-10	-1.00699
106491679	chr7:106491679:A:G	5.45698e-45	-2.36916	-1.86925
106491687	chr7:106491687:T:G	5.50635e-45	-2.35872	-1.87068
106491722	chr7:106491722:A:G	5.72254e-44	-8.19721e-10	-1.88831
106491821	chr7:106491821:C:T	5.29698e-45	-2.37171	-1.89646
106491834	chr7:106491834:C:T	4.93619e-45	-2.4723	-1.86641
106491851	chr7:106491851:A:G	6.49457e-44	-8.19721e-10	-1.76175
106491900	chr7:106491900:T:C	4.67982e-45	-2.46745	-1.9246
106491993	chr7:106491993:T:C	5.61613e-44	-2.54602	0.638944
106492013	chr7:106492013:G:A	5.30384e-45	-2.37133	-1.89554
106492032	chr7:106492032:G:T	5.35685e-45	-2.37218	-1.88475
106492096	chr7:106492096:A:G	1.80004e-43	-8.19721e-10	-0.742327
106492460	chr7:106492460:G:C	2.60358e-44	-2.5462	-0.129636
106492630	chr7:106492630:G:A	8.67044e-44	-8.19721e-10	-1.4728
106492753	chr7:106492753:G:T	5.43353e-44	-8.19721e-10	-1.94013
106493001	chr7:106493001:C:A	2.20431e-44	-2.14217	-0.700137
106493004	chr7:106493004:G:A	2.16749e-44	-2.14762	-0.711527
106493134	chr7:106493134:C:T	5.44407e-44	-8.19721e-10	-1.93819
106493185	chr7:106493185:A:G	2.35857e-44	-2.54477	-0.229891
106493186	chr7:106493186:G:C	2.11485e-44	-2.54186	-0.341879
106493663	chr7:106493663:G:C	1.24713e-44	-1.98736	-1.42451
106493730	chr7:106493730:G:A	2.18099e-44	-2.18029	-0.672647
106494072	chr7:106494072:G:A	4.94013e-45	-2.5469	-1.79101
106494380	chr7:106494380:C:T	9.52714e-45	-2.53234	-1.14882
106494519	chr7:106494519:A:C	6.48542e-45	-2.32382	-1.74193
106494581	chr7:106494581:A:G	5.75914e-44	-8.19721e-10	-1.88193
106494909	chr7:106494909:C:T	2.96238e-44	-2.54673	-1.18586e-09
106494910	chr7:106494910:G:A	1.43326e-43	-8.19721e-10	-0.970184
106494959	chr7:106494959:G:A	2.41358e-44	-2.54555	-0.20606
106495012	chr7:106495012:G:T	1.04315e-44	-2.40788	-1.1826
106495083	chr7:106495083:C:T	3.18385e-44	-2.47463	-1.18586e-09
106495688	chr7:106495688:T:C	6.28431e-45	-2.19503	-1.90222
106495784	chr7:106495784:G:A	1.54204e-43	-8.19721e-10	-0.89703
106496127	chr7:106496127:T:C	9.45518e-45	-2.07996	-1.60878
106496188	chr7:106496188:A:G	6.65539e-44	-8.19721e-10	-1.73729
106496284	chr7:106496284:C:T	7.06707e-44	-8.19721e-10	-1.67727
106496479	chr7:106496479:A:T	6.00031e-44	-8.19721e-10	-1.84091
106496567	chr7:106496567:G:T	1.36413e-44	-1.86038	-1.46183
106496905	chr7:106496905:A:G	1.53582e-44	-2.51992	-0.683739
106497550	chr7:106497550:T:A	1.74198e-44	-2.47948	-0.59822
106497613	chr7:106497613:C:A	1.56767e-43	-8.19721e-10	-0.880542
106497695	chr7:106497695:C:G	3.32159e-43	-8.19721e-10	-0.129691
106498098	chr7:106498098:A:G	6.80109e-44	-8.19721e-10	-1.71564
106498124	chr7:106498124:G:A	4.96286e-45	-2.4261	-1.90723
106498252	chr7:106498252:C:T	1.21536e-44	-2.16484	-1.27284
106498424	chr7:106498424:G:A	4.73558e-45	-2.48791	-1.89229
106498882	chr7:106498882:A:C	1.40437e-44	-2.23142	-1.06171
106499035	chr7:106499035:C:T	6.09454e-44	-8.19721e-10	-1.82533
106500474	chr7:106500474:G:C	4.52471e-45	-2.49039	-1.93537
106501179	chr7:106501179:AAAG:A	7.60751e-45	-2.23112	-1.67505
106501323	chr7:106501323:T:C	1.07818e-43	-8.19721e-10	-1.25486
106501654	chr7:106501654:C:CT	3.79895e-44	-2.29799	-1.18586e-09
106501671	chr7:106501671:A:G	7.03095e-45	-2.31518	-1.6698
106501690	chr7:106501690:C:T	4.80307e-45	-2.54687	-1.81918
106501750	chr7:106501750:C:T	6.21021e-44	-8.19721e-10	-1.80653
106502325	chr7:106502325:C:T	1.92566e-44	-2.49985	-0.477604
106503135	chr7:106503135:T:C	5.59811e-44	-8.19721e-10	-1.91029
106503177	chr7:106503177:A:G	3.41261e-43	-8.19721e-10	-0.102658
106503382	chr7:106503382:T:C	5.5744e-44	-8.19721e-10	-1.91453
106503432	chr7:106503432:G:A	2.69538e-44	-2.33121	-0.309967
106503577	chr7:106503577:C:T	6.38417e-44	-8.19721e-10	-1.7789
106503690	chr7:106503690:T:C	4.94893e-43	-8.19721e-10	0.269037
106503702	chr7:106503702:G:A	9.23148e-44	-8.19721e-10	-1.4101
106503926	chr7:106503926:C:G	5.56139e-44	-8.19721e-10	-1.91687
106503969	chr7:106503969:C:T	1.35349e-43	-8.19721e-10	-1.02745
106503991	chr7:106503991:T:A	8.44118e-44	-8.19721e-10	-1.4996
106504204	chr7:106504204:G:A	1.22882e-43	-8.19721e-10	-1.12408
106504228	chr7:106504228:A:AT	5.88326e-43	-8.19721e-10	0.441976
106504236	chr7:106504236:T:C	6.2298e-44	-8.19721e-10	-1.80338
106504477	chr7:106504477:T:A	6.45087e-44	-8.19721e-10	-1.7685
106504659	chr7:106504659:G:C	5.46726e-44	-8.19721e-10	-1.93394
106505366	chr7:106505366:G:A	8.85605e-44	-1.45162	-1.18586e-09
106505682	chr7:106505682:G:T	8.09455e-44	-8.19721e-10	-1.54153
106506398	chr7:106506398:A:G	7.1191e-45	-2.54	-1.43253
106506866	chr7:106506866:T:C	5.74097e-44	-8.19721e-10	-1.88509
106507195	chr7:106507195:G:A	6.42979e-44	-8.19721e-10	-1.77178
106507212	chr7:106507212:A:C	4.40674e-45	-2.51254	-1.93963
106507370	chr7:106507370:A:C	7.24884e-45	-2.02375	-1.93072
106507687	chr7:106507687:T:C	6.66889e-44	-8.19721e-10	-1.73527
106507730	chr7:106507730:C:T	7.06648e-45	-2.05434	-1.92561
106507868	chr7:106507868:A:G	5.43331e-44	-8.19721e-10	-1.94017
106507925	chr7:106507925:A:G	1.10173e-43	-8.19721e-10	-1.23325
106508108	chr7:106508108:C:A	9.29767e-45	-2.23321	-1.47233
106508137	chr7:106508137:G:A	7.31657e-44	-8.19721e-10	-1.64258
106508201	chr7:106508201:G:A	9.24374e-45	-2.36478	-1.34658
106508297	chr7:106508297:G:A	1.92088e-40	6.2304	-1.18586e-09
106508694	chr7:106508694:G:T	6.81618e-45	-2.46257	-1.55344
106508930	chr7:106508930:C:T	5.96172e-44	-8.19721e-10	-1.84736
106508965	chr7:106508965:T:C	7.78381e-45	-2.40595	-1.4773
106509329	chr7:106509329:G:A	8.3789e-45	-2.40632	-1.40327
106509810	chr7:106509810:C:G	4.48756e-45	-2.49924	-1.93475
106509928	chr7:106509928:G:A	5.95715e-44	-8.19721e-10	-1.84813
106509954	chr7:106509954:A:G	8.55632e-45	-2.34174	-1.44689
106510649	chr7:106510649:T:A	1.18097e-43	-8.19721e-10	-1.1638
106511515	chr7:106511515:AC:A	8.86406e-45	-2.32326	-1.43004
106511519	chr7:106511519:T:C	8.38732e-44	-8.19721e-10	-1.506
106511698	chr7:106511698:C:T	5.47547e-44	-8.19721e-10	-1.93244
106511699	chr7:106511699:G:A	1.3818e-43	-8.19721e-10	-1.00675
106512214	chr7:106512214:T:C	1.42404e-43	-8.19721e-10	-0.976635
106512281	chr7:106512281:A:G	2.72344e-44	-2.53718	-0.0936384
106512694	chr7:106512694:G:A	3.60598e-44	-2.35013	-1.18586e-09
106512718	chr7:106512718:T:C	1.79356e-44	-1.4154	-1.63312
106512973	chr7:106512973:T:C	1.24375e-44	-2.02964	-1.38495
106513092	chr7:106513092:A:G	1.22715e-43	-8.19721e-10	-1.12544
106513398	chr7:106513398:G:A	5.25048e-45	-2.42845	-1.84853
106513443	chr7:106513443:A:C	7.20087e-44	-8.19721e-10	-1.65852
106513773	chr7:106513773:A:G	5.9874e-44	-8.19721e-10	-1.84306
106513833	chr7:106513833:G:T	4.96065e-45	-2.4172	-1.91657
106513895	chr7:106513895:A:T	1.93479e-44	-1.34616	-1.62656
106514693	chr7:106514693:CACATA:C	8.59732e-44	-8.19721e-10	-1.48127
106514774	chr7:106514774:A:G	9.12079e-45	-2.36972	-1.35502
106514951	chr7:106514951:A:G	8.49484e-44	-8.19721e-10	-1.49326
106514959	chr7:106514959:G:A	6.26786e-45	-2.43811	-1.66176
106515675	chr7:106515675:A:C	5.45222e-44	-8.19721e-10	-1.9367
106516224	chr7:106516224:C:T	6.4758e-45	-2.50514	-1.5621
106516247	chr7:106516247:A:T	8.78388e-44	-8.19721e-10	-1.4598
106516283	chr7:106516283:G:A	6.17237e-44	-8.19721e-10	-1.81264
106516334	chr7:106516334:C:T	4.51114e-45	-2.50708	-1.92167
106516426	chr7:106516426:A:C	2.01823e-44	-2.52955	-0.400953
106517031	chr7:106517031:C:T	4.56461e-45	-2.50472	-1.91225
106517463	chr7:106517463:T:A	4.26366e-45	-2.54672	-1.93846
106518108	chr7:106518108:A:G	4.47594e-45	-2.50718	-1.92941
106518121	chr7:106518121:G:T	5.43323e-44	-8.19721e-10	-1.94019
106519254	chr7:106519254:C:T	8.11809e-44	-8.19721e-10	-1.53862
106519350	chr7:106519350:C:T	3.96252e-44	-2.25584	-1.18586e-09
106519517	chr7:106519517:T:G	5.53842e-44	-8.19721e-10	-1.92101
106519715	chr7:106519715:T:C	1.29157e-43	-8.19721e-10	-1.07428
106520531	chr7:106520531:T:C	5.45311e-44	-8.19721e-10	-1.93653
106521510	chr7:106521510:G:A	7.47986e-44	-8.19721e-10	-1.62051
106521893	chr7:106521893:T:C	8.16448e-45	-2.23277	-1.60274
106522390	chr7:106522390:A:G	6.04079e-44	-8.19721e-10	-1.83418
106522537	chr7:106522537:A:G	4.84312e-45	-2.48098	-1.87677
106522645	chr7:106522645:G:A	9.44417e-44	-8.19721e-10	-1.38732
106522840	chr7:106522840:A:T	9.09187e-45	-2.5031	-1.22482
106522966	chr7:106522966:A:C	7.20136e-44	-2.52608	0.867628
106523256	chr7:106523256:A:AT	8.75535e-44	-8.19721e-10	-1.46306
106523314	chr7:106523314:CT:C	1.85251e-44	-2.49293	-0.523248
106523680	chr7:106523680:G:A	8.79985e-45	-1.88067	-1.8799
106523870	chr7:106523870:G:A	8.37879e-45	-2.50893	-1.30067
106523937	chr7:106523937:T:C	1.01746e-44	-2.53311	-1.0823
106524043	chr7:106524043:A:G	6.10659e-44	-8.19721e-10	-1.82335
106524046	chr7:106524046:T:C	3.03062e-44	-2.52395	-1.18586e-09
106524204	chr7:106524204:C:T	2.99913e-44	-2.5344	-1.18586e-09
106524244	chr7:106524244:C:T	7.63928e-45	-2.496	-1.40601
106524273	chr7:106524273:C:T	9.35517e-44	-8.19721e-10	-1.39679
106524361	chr7:106524361:T:C	4.47044e-45	-2.49911	-1.93871
106524472	chr7:106524472:A:G	1.36102e-43	-8.19721e-10	-1.0219
106524537	chr7:106524537:C:T	7.33504e-44	-8.19721e-10	-1.64006
106524946	chr7:106524946:C:G	8.16629e-45	-1.95728	-1.87801
106525168	chr7:106525168:G:C	1.34065e-44	-2.42165	-0.917916
106525393	chr7:106525393:T:C	5.7669e-44	-8.19721e-10	-1.88058
106525468	chr7:106525468:A:G	2.60817e-43	-0.371487	-1.18586e-09
106525472	chr7:106525472:G:T	5.47689e-44	-8.19721e-10	-1.93218
106525633	chr7:106525633:A:T	4.15087e-44	-2.2094	-1.18586e-09
106525930	chr7:106525930:T:C	7.50371e-44	-2.5362	0.918878
106525949	chr7:106525949:C:T	4.83984e-45	-2.50959	-1.84883
106525965	chr7:106525965:C:G	4.71303e-45	-2.52695	-1.85802
106526055	chr7:106526055:A:G	1.01565e-43	-8.19721e-10	-1.3146
106526259	chr7:106526259:A:G	4.74654e-45	-2.43883	-1.93906
106526340	chr7:106526340:G:A	2.12332e-43	-8.19721e-10	-0.577156
106526509	chr7:106526509:G:A	1.92365e-43	-1.56164	0.885731
106526538	chr7:106526538:C:T	1.17378e-44	-1.83148	-1.64102
106526539	chr7:106526539:G:A	2.09763e-44	-1.88953	-1.00239
106526684	chr7:106526684:C:G	5.59588e-45	-2.388	-1.82528
106527033	chr7:106527033:T:A	5.15936e-44	-2.54681	0.554901
106527216	chr7:106527216:A:G	5.6422e-44	-8.19721e-10	-1.90245
106527268	chr7:106527268:C:A	1.04384e-43	-1.62427	0.337037
106527330	chr7:106527330:A:T	4.69746e-44	-2.54685	0.461154
106527584	chr7:106527584:T:A	2.45461e-44	-1.77597	-0.958787
106527856	chr7:106527856:G:A	2.77394e-44	-1.58233	-1.03012
106527946	chr7:106527946:C:T	2.20745e-44	-1.79218	-1.0487
106528357	chr7:106528357:A:G	5.82487e-44	-8.19721e-10	-1.87058
106528907	chr7:106528907:T:A	7.10312e-45	-2.35087	-1.6239
106529057	chr7:106529057:C:A	2.48158e-44	-1.84094	-0.882886
106529081	chr7:106529081:G:A	2.00262e-44	-1.87585	-1.06241
106529640	chr7:106529640:T:C	1.60659e-44	-1.73441	-1.4242
106529675	chr7:106529675:G:C	5.45315e-44	-8.19721e-10	-1.93653
106529677	chr7:106529677:G:A	4.54243e-45	-2.50462	-1.91722
106529728	chr7:106529728:C:G	5.4353e-44	-8.19721e-10	-1.93981
106529770	chr7:106529770:A:G	5.48823e-44	-8.19721e-10	-1.93011
106529880	chr7:106529880:T:C	2.05275e-44	-1.92094	-0.992599
106529884	chr7:106529884:G:A	2.92055e-44	-1.59285	-0.968101
106530000	chr7:106530000:G:T	3.65256e-44	-1.54118	-0.796115
106530120	chr7:106530120:C:T	2.35201e-44	-1.51979	-1.25766
106530135	chr7:106530135:G:A	5.89054e-44	-8.19721e-10	-1.85937
106530157	chr7:106530157:T:C	7.74027e-44	-8.19721e-10	-1.58628
106530307	chr7:106530307:G:A	5.50077e-44	-8.19721e-10	-1.92783
106530348	chr7:106530348:A:G	6.1442e-44	-8.19721e-10	-1.81721
106530367	chr7:106530367:G:T	3.17772e-44	-2.47656	-1.18586e-09
106530619	chr7:106530619:T:C	6.3501e-45	-2.53953	-1.5473
106530858	chr7:106530858:A:G	5.81691e-44	-8.19721e-10	-1.87195
106530901	chr7:106530901:G:C	1.13259e-44	-1.65934	-1.84887
106530988	chr7:106530988:G:C	7.88716e-45	-2.15754	-1.71253
106531067	chr7:106531067:C:T	1.34303e-43	-8.19721e-10	-1.0352
106531157	chr7:106531157:T:C	2.96185e-44	-2.54691	-1.18586e-09
106531194	chr7:106531194:C:T	4.70023e-45	-2.47165	-1.91605
106531253	chr7:106531253:C:T	4.83859e-45	-2.53746	-1.82122
106531677	chr7:106531677:C:T	8.45836e-44	-8.19721e-10	-1.49757
106531900	chr7:106531900:CT:C	5.89189e-44	-8.19721e-10	-1.85914
106531954	chr7:106531954:G:A	5.86322e-44	-8.19721e-10	-1.86402
106532028	chr7:106532028:T:C	4.71301e-45	-2.47725	-1.90772
106532351	chr7:106532351:T:C	5.52647e-44	-8.19721e-10	-1.92317
106532388	chr7:106532388:C:T	2.44776e-44	-2.54638	-0.191161
106532858	chr7:106532858:T:C	3.95969e-44	-2.03981	-0.216743
106532989	chr7:106532989:C:T	5.49885e-44	-8.19721e-10	-1.92818
106533378	chr7:106533378:G:A	6.94558e-44	-8.19721e-10	-1.69461
106533427	chr7:106533427:C:A	4.43886e-45	-2.53491	-1.91
106533520	chr7:106533520:A:G	5.4455e-44	-8.19721e-10	-1.93793
106533543	chr7:106533543:CA:C	9.22781e-45	-2.54563	-1.16745
106533919	chr7:106533919:G:A	5.43359e-44	-8.19721e-10	-1.94012
106534447	chr7:106534447:C:T	1.08745e-44	-2.54214	-1.00674
106534563	chr7:106534563:C:A	8.32073e-44	-8.19721e-10	-1.51397
106534655	chr7:106534655:G:A	1.66017e-44	-2.54558	-0.580218
106534665	chr7:106534665:G:A	7.32233e-44	-1.98249	0.340701
106534680	chr7:106534680:A:T	7.3427e-45	-2.46779	-1.47381
106534896	chr7:106534896:C:T	4.77415e-45	-2.54522	-1.82687
106534984	chr7:106534984:C:T	4.70548e-45	-2.45061	-1.93597
106535119	chr7:106535119:C:T	9.52343e-45	-2.53481	-1.14674
106535242	chr7:106535242:C:T	8.87853e-44	-8.19721e-10	-1.44908
106535249	chr7:106535249:G:C	8.87594e-44	-8.19721e-10	-1.44938
106535255	chr7:106535255:G:A	2.70758e-43	-0.334079	-1.18586e-09
106535411	chr7:106535411:A:G	5.88327e-44	-8.19721e-10	-1.86061
106535423	chr7:106535423:T:C	4.69223e-45	-2.47299	-1.91641
106535449	chr7:106535449:C:T	8.87689e-44	-8.19721e-10	-1.44927
106535474	chr7:106535474:T:G	6.41646e-45	-2.49092	-1.58552
106535824	chr7:106535824:G:A	5.18986e-45	-2.49181	-1.79679
106535833	chr7:106535833:T:C	8.73035e-44	-8.19721e-10	-1.46591
106535887	chr7:106535887:AGG:A	9.14216e-44	-8.19721e-10	-1.41982
106535890	chr7:106535890:ATGTGCTCGAGTTGTAGAGCAC:A	8.71485e-44	-8.19721e-10	-1.46769
106536051	chr7:106536051:T:C	4.56552e-44	-2.22442	0.110233
106536841	chr7:106536841:A:T	6.75532e-44	-8.19721e-10	-1.72239
106536960	chr7:106536960:G:A	5.5889e-44	-8.19721e-10	-1.91194
106537192	chr7:106537192:G:C	6.32772e-44	-8.19721e-10	-1.78778
106537379	chr7:106537379:G:A	2.12358e-43	-0.57703	-1.18586e-09
106537602	chr7:106537602:C:T	1.67939e-44	-2.5256	-0.588691
106537790	chr7:106537790:C:T	1.23393e-44	-2.5054	-0.917114
106538081	chr7:106538081:A:G	1.25516e-44	-2.48949	-0.915964
106538642	chr7:106538642:C:A	1.38676e-44	-2.46392	-0.841826
106538717	chr7:106538717:G:A	4.8019e-45	-2.52114	-1.84515
106539703	chr7:106539703:C:T	1.38063e-44	-2.54469	-0.765492
106539738	chr7:106539738:G:C	5.95976e-45	-2.5252	-1.62507
106539775	chr7:106539775:G:A	1.47918e-44	-2.45579	-0.785445
106539996	chr7:106539996:G:A	5.09828e-45	-2.48634	-1.82006
106540445	chr7:106540445:C:T	3.61252e-43	-8.19721e-10	-0.045729
106540471	chr7:106540471:TTTC:T	8.08923e-44	-8.19721e-10	-1.54219
106540533	chr7:106540533:C:T	1.40856e-44	-2.4864	-0.803757
106540927	chr7:106540927:T:C	3.25941e-44	-2.45117	-1.18586e-09
106541346	chr7:106541346:C:T	1.4971e-44	-2.52508	-0.704108
106541609	chr7:106541609:C:T	1.74353e-44	-2.51534	-0.561466
106542213	chr7:106542213:A:C	5.23092e-45	-2.54497	-1.73574
106542331	chr7:106542331:T:A	1.51735e-44	-2.51679	-0.698962
106542534	chr7:106542534:G:A	7.4875e-45	-2.546	-1.37607
106542630	chr7:106542630:C:A	1.4148e-44	-2.51226	-0.773478
106542637	chr7:106542637:T:C	1.48872e-44	-2.50952	-0.725282
106542845	chr7:106542845:A:C	3.925e-44	-2.26535	-1.18586e-09
106543459	chr7:106543459:T:C	7.19006e-44	-8.19721e-10	-1.66002
106544289	chr7:106544289:C:T	5.6336e-44	-8.19721e-10	-1.90397
106544370	chr7:106544370:G:A	1.40112e-43	-8.19721e-10	-0.99286
106545144	chr7:106545144:C:T	8.45108e-44	-8.19721e-10	-1.49843
106545790	chr7:106545790:A:T	2.91754e-44	-1.70385	-0.858124
106545991	chr7:106545991:CTTGAAAATGGTAG:C	9.80169e-45	-2.52979	-1.12296
106546039	chr7:106546039:G:A	2.964e-44	-2.54618	-1.18586e-09
106546320	chr7:106546320:T:C	5.54074e-44	-8.19721e-10	-1.92059
106546378	chr7:106546378:C:T	7.5808e-45	-2.52293	-1.38676
106546529	chr7:106546529:T:C	7.09761e-45	-2.52785	-1.4477
106546550	chr7:106546550:G:A	9.6544e-44	-8.19721e-10	-1.36531
106546756	chr7:106546756:T:C	4.79835e-45	-2.42867	-1.93836
106547064	chr7:106547064:TGTGTGTGTGTGTGCATGTGTGTGC:T	1.0476e-43	-8.19721e-10	-1.28364
106547832	chr7:106547832:A:G	5.4594e-44	-8.19721e-10	-1.93538
106548063	chr7:106548063:A:G	1.16364e-43	-8.19721e-10	-1.17859
106548216	chr7:106548216:T:C	6.40774e-44	-8.19721e-10	-1.77521
106548588	chr7:106548588:C:T	5.9096e-44	-8.19721e-10	-1.85614
106548749	chr7:106548749:A:G	1.57714e-44	-2.47338	-0.703727
106548877	chr7:106548877:GATTA:G	3.91285e-43	-8.19721e-10	0.0341324
106549180	chr7:106549180:A:G	3.18053e-44	-2.52889	0.0532169
106549424	chr7:106549424:G:A	4.34608e-45	-2.53887	-1.92716
106549811	chr7:106549811:T:A	1.49236e-44	-2.47341	-0.758952
106549884	chr7:106549884:T:C	6.46673e-44	-8.19721e-10	-1.76605
106550098	chr7:106550098:T:A	7.27244e-44	-1.64863	-1.18586e-09
106550549	chr7:106550549:C:T	1.4381e-44	-2.50363	-0.765773
106550552	chr7:106550552:A:T	6.1486e-44	-8.19721e-10	-1.8165
106551224	chr7:106551224:G:A	5.8438e-44	-1.86734	-1.18586e-09
106552001	chr7:106552001:A:G	7.70959e-44	-8.19721e-10	-1.59025
106552130	chr7:106552130:T:C	6.30105e-44	-8.19721e-10	-1.792
106552146	chr7:106552146:C:G	6.23637e-44	-8.19721e-10	-1.80232
106552254	chr7:106552254:G:A	6.11934e-44	-8.19721e-10	-1.82127
106552267	chr7:106552267:G:A	5.76582e-44	-1.88077	-1.18586e-09
106552515	chr7:106552515:C:T	5.69649e-45	-2.51285	-1.6826
106552925	chr7:106552925:C:T	1.49585e-43	-0.927441	-1.18586e-09
106553010	chr7:106553010:T:C	6.28132e-43	-8.19721e-10	0.507445
106553071	chr7:106553071:A:G	6.68312e-44	-8.19721e-10	-1.73314
106553509	chr7:106553509:G:A	7.06561e-45	-2.07456	-1.9055
106553574	chr7:106553574:C:T	7.39258e-44	-8.19721e-10	-1.63224
106553581	chr7:106553581:T:C	7.81676e-44	-8.19721e-10	-1.57645
106553821	chr7:106553821:T:C	4.97299e-45	-2.52042	-1.81086
106554081	chr7:106554081:A:T	6.27531e-44	-8.19721e-10	-1.7961
106554215	chr7:106554215:C:T	1.04453e-43	-8.19721e-10	-1.28657
106554278	chr7:106554278:C:T	6.34663e-45	-2.15727	-1.93011
106554414	chr7:106554414:A:C	5.02487e-44	-2.45628	0.437964
106554479	chr7:106554479:A:G	5.51592e-44	-8.19721e-10	-1.92508
106554514	chr7:106554514:T:C	4.3656e-45	-2.53916	-1.92239
106554579	chr7:106554579:C:G	5.12503e-44	-2.44199	0.443409
106554661	chr7:106554661:T:C	5.9767e-44	-2.45652	0.61167
106554963	chr7:106554963:T:C	4.4475e-45	-2.53843	-1.90453
106555177	chr7:106555177:T:C	4.42449e-45	-2.53533	-1.91282
106555540	chr7:106555540:C:T	1.14399e-43	-2.50864	1.31302
106555621	chr7:106555621:T:C	9.19929e-44	-8.19721e-10	-1.41359
106555643	chr7:106555643:G:A	5.4446e-44	-8.19721e-10	-1.93809
106555695	chr7:106555695:G:A	9.15027e-44	-8.19721e-10	-1.41894
106555880	chr7:106555880:C:G	4.41306e-43	0.154434	-1.18586e-09
106556005	chr7:106556005:T:C	4.56066e-45	-2.53385	-1.88399
106556138	chr7:106556138:C:T	5.6521e-44	-8.19721e-10	-1.90069
106556141	chr7:106556141:T:C	5.64686e-44	-8.19721e-10	-1.90162
106556161	chr7:106556161:C:T	5.55668e-44	-8.19721e-10	-1.91772
106556553	chr7:106556553:C:T	7.30415e-45	-2.42386	-1.523
106556720	chr7:106556720:A:T	6.00099e-44	-8.19721e-10	-1.84079
106556739	chr7:106556739:C:T	4.35439e-45	-2.54189	-1.92223
106556824	chr7:106556824:T:C	5.60371e-44	-2.41504	0.505746
106557005	chr7:106557005:T:C	5.7737e-44	-8.19721e-10	-1.87941
106557080	chr7:106557080:A:T	4.55092e-44	-2.40882	0.291431
106557157	chr7:106557157:T:C	6.40222e-44	-8.19721e-10	-1.77607
106557201	chr7:106557201:T:A	7.50638e-44	-1.61697	-1.18586e-09
106557228	chr7:106557228:T:C	6.60713e-44	-8.19721e-10	-1.74457
106557321	chr7:106557321:T:C	4.4242e-45	-2.53671	-1.9115
106557482	chr7:106557482:G:A	1.29175e-43	-2.45894	1.3848
106557781	chr7:106557781:C:G	6.83065e-44	-8.19721e-10	-1.7113
106557869	chr7:106557869:A:T	2.96186e-44	-2.5469	-1.18586e-09
106557953	chr7:106557953:C:T	5.20875e-44	-2.40764	0.425255
106558001	chr7:106558001:T:C	6.72927e-44	-8.19721e-10	-1.72625
106558283	chr7:106558283:A:T	3.10439e-44	-2.40246	-0.0974433
106558620	chr7:106558620:G:A	1.15327e-43	-1.18753	-1.18586e-09
106558944	chr7:106558944:T:C	6.14127e-45	-2.50836	-1.61192
106560232	chr7:106560232:G:A	9.92547e-44	-8.19721e-10	-1.33762
106560235	chr7:106560235:A:T	6.61383e-44	-8.19721e-10	-1.74356
106560460	chr7:106560460:A:C	4.6955e-45	-2.5342	-1.8545
106560706	chr7:106560706:G:A	4.41226e-45	-2.54405	-1.90687
106560846	chr7:106560846:C:A	7.09282e-44	-8.19721e-10	-1.67364
106561708	chr7:106561708:C:A	6.85108e-44	-8.19721e-10	-1.70831
106562314	chr7:106562314:C:T	9.20358e-44	-8.19721e-10	-1.41313
106562437	chr7:106562437:G:A	1.76683e-43	-8.19721e-10	-0.760948
106563181	chr7:106563181:A:G	5.45093e-44	-8.19721e-10	-1.93693
106563414	chr7:106563414:A:C	9.60837e-45	-2.52814	-1.14453
106563703	chr7:106563703:CTGTT:C	5.44688e-44	-8.19721e-10	-1.93768
106563774	chr7:106563774:A:G	5.79097e-44	-8.19721e-10	-1.87642
106563927	chr7:106563927:A:G	8.05372e-44	-8.19721e-10	-1.54659
106564320	chr7:106564320:T:A	2.25709e-43	-0.516057	-1.18586e-09
106564353	chr7:106564353:A:G	6.54485e-44	-1.75404	-1.18586e-09
106564372	chr7:106564372:A:G	9.1245e-44	-8.19721e-10	-1.42176
106564410	chr7:106564410:T:C	6.2398e-44	-8.19721e-10	-1.80177
106564594	chr7:106564594:A:T	1.9477e-43	-8.19721e-10	-0.663487
106564655	chr7:106564655:A:G	3.32156e-43	-8.19721e-10	-0.129699
106564853	chr7:106564853:A:G	2.10948e-44	-2.34404	-0.54224
106564903	chr7:106564903:T:C	7.68526e-44	-8.19721e-10	-1.59342
106565229	chr7:106565229:T:C	8.32785e-44	-8.19721e-10	-1.51311
106565641	chr7:106565641:T:C	9.13497e-44	-8.19721e-10	-1.42061
106565933	chr7:106565933:T:C	2.25486e-44	-2.29476	-0.524875
106565983	chr7:106565983:G:A	8.37915e-44	-8.19721e-10	-1.50697
106566024	chr7:106566024:G:A	7.23122e-44	-8.19721e-10	-1.65431
106566165	chr7:106566165:T:C	1.22892e-44	-2.01576	-1.41082
106566347	chr7:106566347:G:A	8.43937e-44	-8.19721e-10	-1.49981
106566378	chr7:106566378:C:T	5.37546e-45	-2.54538	-1.70809
106566431	chr7:106566431:C:T	3.78318e-44	-2.30216	-1.18586e-09
106567247	chr7:106567247:G:A	6.22843e-44	-8.19721e-10	-1.80359
106567385	chr7:106567385:T:C	5.74221e-45	-2.34816	-1.8393
106567420	chr7:106567420:C:T	1.42508e-43	-0.975909	-1.18586e-09
106567687	chr7:106567687:G:A	5.89045e-44	-1.85939	-1.18586e-09
106567773	chr7:106567773:G:GA	5.73224e-44	-8.19721e-10	-1.88661
106567828	chr7:106567828:G:A	1.47452e-44	-2.51607	-0.728316
106567893	chr7:106567893:A:G	1.08046e-43	-8.19721e-10	-1.25275
106567909	chr7:106567909:T:A	1.83249e-43	-8.19721e-10	-0.724461
106568540	chr7:106568540:T:G	5.89172e-45	-2.5469	-1.61486
106569431	chr7:106569431:A:G	1.70861e-43	0.571739	-1.36619
106569661	chr7:106569661:C:T	2.05572e-44	-0.974486	-1.93761
106570096	chr7:106570096:A:G	3.76509e-44	-2.47448	0.167531
106570506	chr7:106570506:C:T	5.03768e-45	-2.4394	-1.87896
106570557	chr7:106570557:A:G	1.09936e-44	-1.7445	-1.79349
106570635	chr7:106570635:T:TG	5.00888e-45	-2.45831	-1.86579
106570756	chr7:106570756:T:C	1.02445e-44	-2.34367	-1.2649
106570813	chr7:106570813:T:C	7.04388e-44	-8.19721e-10	-1.68056
106571082	chr7:106571082:T:TC	1.52544e-44	-1.69951	-1.51093
106571370	chr7:106571370:A:T	3.76756e-43	-8.19721e-10	-0.00370602
106571889	chr7:106571889:T:C	6.07552e-45	-2.19109	-1.93995
106571913	chr7:106571913:C:T	2.84056e-44	-2.54328	-0.0454342
106572125	chr7:106572125:C:T	2.01573e-44	-1.2058	-1.72593
106572175	chr7:106572175:T:C	5.9399e-44	-8.19721e-10	-1.85103
106572194	chr7:106572194:T:G	5.76091e-43	-8.19721e-10	0.420961
106572276	chr7:106572276:G:C	1.85867e-44	-2.54245	-0.470406
106572361	chr7:106572361:G:A	5.45501e-44	-8.19721e-10	-1.93618
106572421	chr7:106572421:G:A	1.01701e-44	-2.41365	-1.2022
106572927	chr7:106572927:C:T	1.0811e-44	-2.43611	-1.11863
106572993	chr7:106572993:T:C	4.32334e-45	-2.54432	-1.92696
106573811	chr7:106573811:A:G	4.39946e-45	-2.54309	-1.91073
106573905	chr7:106573905:T:G	8.57301e-45	-2.39316	-1.39352
106574176	chr7:106574176:A:G	7.59321e-44	-8.19721e-10	-1.60547
106574819	chr7:106574819:A:C	5.59031e-44	-8.19721e-10	-1.91168
106575395	chr7:106575395:A:G	8.17329e-44	-8.19721e-10	-1.53185
106575712	chr7:106575712:C:T	3.16895e-43	-8.19721e-10	-0.176733
106576137	chr7:106576137:A:G	1.91312e-44	-2.42433	-0.559654
106576209	chr7:106576209:T:C	6.642e-45	-2.35418	-1.68771
106576833	chr7:106576833:T:C	4.44393e-45	-2.50464	-1.93913
106577009	chr7:106577009:G:A	1.13712e-43	-8.19721e-10	-1.20164
106577043	chr7:106577043:T:C	2.48909e-43	-0.418218	-1.18586e-09
106577187	chr7:106577187:C:T	6.25369e-44	-8.19721e-10	-1.79955
106577567	chr7:106577567:T:G	4.43898e-45	-2.53383	-1.91105
106577678	chr7:106577678:G:A	4.364e-45	-2.5368	-1.92511
106577707	chr7:106577707:C:T	7.80679e-45	-2.42761	-1.4527
106577756	chr7:106577756:T:C	4.53647e-45	-2.48311	-1.94004
106577781	chr7:106577781:A:T	1.26423e-43	-1.09567	-1.18586e-09
106577796	chr7:106577796:T:C	2.92034e-43	-8.19721e-10	-0.258434
106577936	chr7:106577936:T:C	6.13381e-44	-8.19721e-10	-1.8189
106577980	chr7:106577980:G:T	7.92293e-45	-2.39745	-1.4681
106578284	chr7:106578284:A:T	4.47276e-45	-2.52144	-1.91586
106578434	chr7:106578434:G:C	1.44306e-43	-8.19721e-10	-0.963369
106578746	chr7:106578746:A:G	6.42356e-44	-8.19721e-10	-1.77275
106578917	chr7:106578917:G:A	2.52982e-43	-8.19721e-10	-0.401988
106579593	chr7:106579593:A:C	7.89225e-44	-8.19721e-10	-1.56684
106579604	chr7:106579604:T:C	7.91202e-43	-8.19721e-10	0.738248
106579869	chr7:106579869:A:G	5.4933e-44	-8.19721e-10	-1.92919
106580149	chr7:106580149:G:A	1.0025e-44	-2.40721	-1.22301
106580152	chr7:106580152:G:A	5.5096e-44	-8.19721e-10	-1.92623
106580231	chr7:106580231:A:T	5.59246e-44	-8.19721e-10	-1.9113
106580657	chr7:106580657:T:C	6.58969e-44	-8.19721e-10	-1.74721
106580738	chr7:106580738:T:G	2.20205e-44	-2.48144	-0.361897
106581002	chr7:106581002:G:T	5.74057e-45	-2.5288	-1.65895
106581154	chr7:106581154:C:T	1.08805e-43	-8.19721e-10	-1.24575
106581237	chr7:106581237:A:T	3.16713e-44	-2.49468	0.0147895
106581492	chr7:106581492:T:C	1.16381e-44	-2.48896	-0.992062
106581536	chr7:106581536:T:C	6.81608e-45	-2.28319	-1.73283
106581882	chr7:106581882:T:C	9.26198e-45	-2.50108	-1.20831
106582080	chr7:106582080:C:T	6.10695e-44	-8.19721e-10	-1.82329
106582140	chr7:106582140:G:A	5.45002e-44	-8.19721e-10	-1.9371
106582144	chr7:106582144:G:A	2.97712e-44	-2.54176	-1.18586e-09
106582196	chr7:106582196:A:G	5.50621e-44	-8.19721e-10	-1.92684
106582359	chr7:106582359:G:C	4.86602e-43	-8.19721e-10	0.252142
106582751	chr7:106582751:C:T	7.99487e-44	-8.19721e-10	-1.55392
106582774	chr7:106582774:G:A	1.16773e-43	-8.19721e-10	-1.17507
106582789	chr7:106582789:G:A	8.744e-44	-8.19721e-10	-1.46435
106583043	chr7:106583043:C:T	8.11373e-44	-8.19721e-10	-1.53916
106583630	chr7:106583630:A:G	5.45434e-44	-8.19721e-10	-1.93631
106583652	chr7:106583652:C:T	4.54522e-45	-2.54563	-1.8756
106583885	chr7:106583885:T:C	1.99111e-42	-8.19721e-10	1.66114
106584242	chr7:106584242:A:G	1.31425e-43	-8.19721e-10	-1.05687
106584245	chr7:106584245:C:A	4.44226e-45	-2.54108	-1.90306
106584310	chr7:106584310:T:C	5.75041e-44	-8.19721e-10	-1.88345
106584524	chr7:106584524:A:G	5.56861e-45	-2.50355	-1.71461
106584729	chr7:106584729:C:T	6.16519e-44	-8.19721e-10	-1.8138
106584800	chr7:106584800:C:T	4.87406e-45	-2.52975	-1.82162
106584819	chr7:106584819:T:G	6.48017e-45	-2.2346	-1.83196
106584822	chr7:106584822:T:C	1.59678e-44	-2.39679	-0.76794
106584845	chr7:106584845:C:T	5.35243e-45	-2.4395	-1.81825
106585420	chr7:106585420:C:T	2.80576e-43	-8.19721e-10	-0.298459
106585941	chr7:106585941:T:C	8.13004e-44	-8.19721e-10	-1.53715
106585968	chr7:106585968:T:G	5.43892e-44	-8.19721e-10	-1.93914
106585971	chr7:106585971:T:G	6.55799e-44	-8.19721e-10	-1.75204
106586279	chr7:106586279:A:G	5.98481e-44	-8.19721e-10	-1.84349
106586339	chr7:106586339:T:C	1.42074e-43	-0.978955	-1.18586e-09
106586473	chr7:106586473:T:C	9.21735e-44	-8.19721e-10	-1.41163
106586506	chr7:106586506:T:C	1.29601e-44	-1.56383	-1.80961
106586550	chr7:106586550:G:A	5.98231e-44	-8.19721e-10	-1.84391
106586607	chr7:106586607:G:A	6.06369e-44	-8.19721e-10	-1.8304
106586663	chr7:106586663:G:T	8.50753e-45	-2.50094	-1.29341
106586959	chr7:106586959:C:T	7.26159e-44	-8.19721e-10	-1.65012
106587090	chr7:106587090:A:C	1.95654e-43	-8.19721e-10	-0.658956
106587426	chr7:106587426:G:T	7.65139e-44	-8.19721e-10	-1.59783
106587501	chr7:106587501:A:G	8.99586e-45	-2.44199	-1.29655
106588236	chr7:106588236:C:T	7.81883e-44	-8.19721e-10	-1.57619
106588716	chr7:106588716:CT:C	5.43448e-44	-8.19721e-10	-1.93996
106589033	chr7:106589033:A:G	1.33396e-44	-2.37175	-0.972814
106589132	chr7:106589132:C:T	8.24232e-43	-8.19721e-10	0.779147
106589505	chr7:106589505:T:C	2.07111e-44	-2.50893	-0.395707
106589680	chr7:106589680:C:T	1.61211e-43	-8.19721e-10	-0.85259
106589854	chr7:106589854:C:T	6.3754e-44	-8.19721e-10	-1.78027
106589897	chr7:106589897:C:T	5.50976e-44	-8.19721e-10	-1.9262
106589898	chr7:106589898:G:A	1.93152e-44	-2.545	-0.429409
106589999	chr7:106589999:G:T	7.07856e-44	-2.18613	0.510482
106590238	chr7:106590238:G:A	5.50546e-44	-2.19708	0.2701
106590494	chr7:106590494:G:C	5.92378e-44	-8.19721e-10	-1.85375
106591452	chr7:106591452:G:A	5.54814e-44	-8.19721e-10	-1.91926
106591564	chr7:106591564:G:A	1.41274e-44	-2.41253	-0.874663
106591916	chr7:106591916:T:C	6.33169e-45	-2.16319	-1.92655
106591921	chr7:106591921:G:A	1.57474e-43	-8.19721e-10	-0.876047
106591992	chr7:106591992:G:A	1.25321e-44	-2.42732	-0.979692
106592038	chr7:106592038:T:C	3.26189e-44	-2.52348	0.0730632
106592729	chr7:106592729:A:C	6.27858e-44	-8.19721e-10	-1.79558
106592818	chr7:106592818:A:G	1.18776e-44	-2.18232	-1.27833
106592863	chr7:106592863:G:A	5.92955e-44	-8.19721e-10	-1.85277
106593352	chr7:106593352:T:TA	4.72777e-44	-2.53194	0.452676
106593355	chr7:106593355:G:T	8.39388e-44	-8.19721e-10	-1.50522
106594339	chr7:106594339:A:G	5.95624e-44	-8.19721e-10	-1.84828
106594353	chr7:106594353:G:C	5.52658e-44	-8.19721e-10	-1.92315
106594804	chr7:106594804:A:G	5.14904e-44	-1.99391	-1.18586e-09
106595504	chr7:106595504:TTCTC:T	1.26003e-44	-2.51893	-0.882653
106595722	chr7:106595722:T:C	5.63216e-44	-8.19721e-10	-1.90423
106595824	chr7:106595824:T:C	5.65975e-44	-8.19721e-10	-1.89934
106596203	chr7:106596203:G:T	1.13621e-44	-2.54687	-0.958156
106596271	chr7:106596271:T:G	5.07541e-45	-2.4819	-1.829
106596645	chr7:106596645:G:C	5.69553e-44	-8.19721e-10	-1.89304
106596747	chr7:106596747:G:T	5.64378e-44	-8.19721e-10	-1.90217
106597616	chr7:106597616:A:G	4.84554e-45	-2.54554	-1.81171
106597851	chr7:106597851:T:A	7.20176e-45	-2.14512	-1.81586
106598772	chr7:106598772:A:G	7.20686e-45	-2.46843	-1.49184
106599285	chr7:106599285:A:G	7.21455e-45	-2.41308	-1.54612
106599440	chr7:106599440:C:T	4.20475e-43	-8.19721e-10	0.10608
106599807	chr7:106599807:C:T	6.23549e-44	-2.33967	0.537206
106600035	chr7:106600035:G:T	7.50462e-44	-8.19721e-10	-1.6172
106600285	chr7:106600285:G:A	1.8614e-44	-1.85346	-1.15793
106600399	chr7:106600399:T:A	1.47393e-43	-8.19721e-10	-0.942203
106600635	chr7:106600635:T:C	6.71856e-44	-8.19721e-10	-1.72785
106601045	chr7:106601045:G:A	1.07355e-44	-2.43456	-1.12719
106601193	chr7:106601193:T:C	1.27767e-43	-8.19721e-10	-1.0851
106601651	chr7:106601651:T:C	6.34686e-45	-2.35434	-1.733
106601779	chr7:106601779:G:T	1.05312e-44	-2.21948	-1.36148
106601931	chr7:106601931:C:T	1.46027e-44	-2.26596	-0.988139
106602474	chr7:106602474:T:C	5.32291e-45	-2.4786	-1.78468
106602771	chr7:106602771:G:C	7.1076e-43	0.63103	-1.18586e-09
106602813	chr7:106602813:T:C	8.69399e-44	-8.19721e-10	-1.47009
106602938	chr7:106602938:T:C	5.8084e-44	-8.19721e-10	-1.87341
106602988	chr7:106602988:A:G	7.26851e-43	0.653416	-1.18586e-09
106603108	chr7:106603108:A:G	9.26036e-45	-1.83856	-1.87101
106603180	chr7:106603180:A:T	1.09664e-44	-2.18699	-1.35348
106603769	chr7:106603769:TA:T	6.19673e-45	-2.51548	-1.5958
106603919	chr7:106603919:A:C	1.4335e-42	-8.19721e-10	1.33257
106604726	chr7:106604726:A:G	2.86843e-44	-0.639714	-1.93924
106606144	chr7:106606144:A:G	1.60289e-43	-0.858325	-1.18586e-09
106606437	chr7:106606437:T:A	5.91151e-43	-8.19721e-10	0.446766
106606698	chr7:106606698:G:T	4.63115e-45	-2.53524	-1.86726
106606699	chr7:106606699:A:T	4.61636e-45	-2.53411	-1.87159
106606991	chr7:106606991:A:G	7.30022e-44	-8.19721e-10	-1.64482
106607306	chr7:106607306:T:C	5.91054e-43	-8.19721e-10	0.446602
106607916	chr7:106607916:A:C	5.43326e-44	-8.19721e-10	-1.94018
106608002	chr7:106608002:C:T	2.62602e-43	-8.19721e-10	-0.364666
106608058	chr7:106608058:G:C	2.2694e-43	-8.19721e-10	-0.510619
106608079	chr7:106608079:T:C	8.44887e-44	-0.419331	-1.07936
106608383	chr7:106608383:A:G	2.48488e-44	-0.968436	-1.75406
106609467	chr7:106609467:G:C	5.71566e-43	-8.19721e-10	0.413075
106609700	chr7:106609700:T:C	8.44466e-44	-8.19721e-10	-1.49918
106609718	chr7:106609718:G:A	8.26791e-45	-2.45378	-1.36914
106609776	chr7:106609776:C:G	1.02183e-43	-8.19721e-10	-1.30854
106610101	chr7:106610101:G:A	7.72539e-44	-8.19721e-10	-1.58821
106610394	chr7:106610394:T:TA	1.90825e-43	-8.19721e-10	-0.683947
106610660	chr7:106610660:A:T	8.38853e-44	-8.19721e-10	-1.50585
106610772	chr7:106610772:G:A	1.22395e-43	-8.19721e-10	-1.12805
106611453	chr7:106611453:C:T	4.4202e-45	-2.50916	-1.93996
106611567	chr7:106611567:A:G	1.32581e-43	-8.19721e-10	-1.04811
106612434	chr7:106612434:T:C	2.7455e-43	-8.19721e-10	-0.320172
106613129	chr7:106613129:C:T	1.32679e-43	-8.19721e-10	-1.04737
106613159	chr7:106613159:G:A	6.44126e-45	-2.5468	-1.52578
106613571	chr7:106613571:A:T	5.52447e-44	-8.19721e-10	-1.92353
106613637	chr7:106613637:T:C	2.09103e-44	-2.38973	-0.505336
106613753	chr7:106613753:C:T	6.53385e-45	-2.26098	-1.79733
106613773	chr7:106613773:C:T	5.60021e-44	-8.19721e-10	-1.90992
106614387	chr7:106614387:T:G	5.76443e-44	-0.0688822	-1.81213
106614443	chr7:106614443:A:G	2.37648e-44	-2.4002	-0.366899
106614452	chr7:106614452:C:G	5.86399e-44	-8.19721e-10	-1.86389
106615818	chr7:106615818:G:A	9.86284e-45	-2.50581	-1.14072
106615838	chr7:106615838:A:G	5.89176e-45	-2.54628	-1.61547
106615856	chr7:106615856:T:C	1.09357e-44	-2.22097	-1.3223
106616260	chr7:106616260:A:G	1.0243e-43	-8.19721e-10	-1.30613
106616707	chr7:106616707:C:T	1.76562e-43	-8.19721e-10	-0.761634
106616740	chr7:106616740:G:A	6.09181e-45	-2.54372	-1.58464
106617149	chr7:106617149:C:T	1.00479e-43	-8.19721e-10	-1.32536
106617543	chr7:106617543:A:G	8.70155e-45	-2.38212	-1.38969
106617815	chr7:106617815:G:A	1.1781e-43	-8.19721e-10	-1.16623
106618583	chr7:106618583:C:T	9.87472e-45	-1.86238	-1.78295
106619780	chr7:106619780:C:T	4.20264e-44	-2.3944	0.197392
106620041	chr7:106620041:A:G	8.82931e-44	-8.19721e-10	-1.45464
106620174	chr7:106620174:CT:C	6.82617e-44	-8.19721e-10	-1.71196
106620177	chr7:106620177:A:C	6.81722e-44	-8.19721e-10	-1.71327
106620465	chr7:106620465:T:C	2.05578e-44	-0.993669	-1.91839
106620838	chr7:106620838:A:T	5.62287e-44	-8.19721e-10	-1.90588
106620889	chr7:106620889:A:C	7.31021e-44	-0.560632	-1.08282
106620981	chr7:106620981:T:C	1.95526e-44	-1.02624	-1.93596
106621161	chr7:106621161:C:T	3.48784e-43	-8.19721e-10	-0.0808531
106621329	chr7:106621329:C:T	1.0472e-44	-1.72149	-1.86511
106621464	chr7:106621464:G:A	5.21813e-45	-2.50555	-1.77762
106621513	chr7:106621513:C:T	4.63541e-43	-8.19721e-10	0.20359
106621634	chr7:106621634:G:T	4.7535e-44	-2.07384	-1.18586e-09
106621880	chr7:106621880:C:G	3.94405e-43	-8.19721e-10	0.0420741
106622767	chr7:106622767:A:G	1.84137e-43	-8.19721e-10	-0.719627
106622907	chr7:106622907:A:G	4.5139e-43	-8.19721e-10	0.177027
106623434	chr7:106623434:C:T	1.33677e-44	-1.90552	-1.43695
106623620	chr7:106623620:G:A	1.01564e-43	-8.19721e-10	-1.31462
106623789	chr7:106623789:G:A	4.50095e-45	-2.53924	-1.89178
106623832	chr7:106623832:T:A	1.62289e-43	-8.19721e-10	-0.845928
106624226	chr7:106624226:A:G	9.13e-45	-1.80372	-1.92002
106624648	chr7:106624648:A:G	5.83461e-44	-8.19721e-10	-1.86891
106624706	chr7:106624706:T:G	1.85124e-43	-8.19721e-10	-0.714278
106624997	chr7:106624997:A:G	3.84812e-42	2.32004	-1.18586e-09
106626368	chr7:106626368:C:T	2.85726e-44	-1.0664	-1.51646
106626504	chr7:106626504:AGTTAT:A	5.80566e-42	2.73128	-1.18586e-09
106626689	chr7:106626689:G:A	6.00155e-42	2.76447	-1.18586e-09
106626909	chr7:106626909:C:T	1.30504e-44	-1.48676	-1.87973
106627078	chr7:106627078:T:C	1.70449e-44	-1.49836	-1.6011
106627702	chr7:106627702:G:A	9.66915e-45	-1.72674	-1.93962
106627911	chr7:106627911:G:C	5.43578e-44	-8.19721e-10	-1.93972
106627996	chr7:106627996:G:A	1.32014e-44	-1.46804	-1.88694
106628083	chr7:106628083:A:G	7.93764e-43	-8.19721e-10	0.741482
106628679	chr7:106628679:T:C	1.33254e-44	-1.55707	-1.78856
106629521	chr7:106629521:T:C	6.13217e-43	-8.19721e-10	0.483413
106629569	chr7:106629569:T:A	8.44515e-44	-8.19721e-10	-1.49913
106629765	chr7:106629765:G:A	5.79711e-42	2.72981	-1.18586e-09
106630105	chr7:106630105:C:A	5.89077e-44	-8.19721e-10	-1.85933
106630515	chr7:106630515:C:A	3.21356e-42	-8.19721e-10	2.13983
106630531	chr7:106630531:C:T	6.03648e-44	-1.8349	-1.18586e-09
106631384	chr7:106631384:C:CAT	1.13678e-43	-2.522	1.32006
106631620	chr7:106631620:C:A	3.57366e-44	-2.16651	-0.192617
106631621	chr7:106631621:C:T	3.49886e-44	-2.12855	-0.251735
106632363	chr7:106632363:T:C	9.49699e-44	-8.19721e-10	-1.38175
106632376	chr7:106632376:C:T	3.29032e-44	-2.44174	-1.18586e-09
106633814	chr7:106633814:C:T	7.80966e-44	-8.19721e-10	-1.57736
106634185	chr7:106634185:T:C	2.2437e-43	-8.19721e-10	-0.522006
106634237	chr7:106634237:GA:G	1.46937e-44	-1.33215	-1.91574
106634254	chr7:106634254:C:T	7.94391e-44	-8.19721e-10	-1.56031
106634422	chr7:106634422:C:A	1.78503e-43	-8.19721e-10	-0.750699
106634947	chr7:106634947:C:A	1.22396e-43	0.530572	-1.65862
106635254	chr7:106635254:G:A	3.30065e-44	-0.681391	-1.75721
106635814	chr7:106635814:A:G	6.75929e-44	-1.7218	-1.18586e-09
106636133	chr7:106636133:G:A	2.76391e-44	-1.64025	-0.975821
106636853	chr7:106636853:C:T	1.0747e-44	-2.21383	-1.34685
106636932	chr7:106636932:A:G	2.96592e-44	-2.54553	-1.18586e-09
106637213	chr7:106637213:T:C	2.29893e-44	-2.14089	-0.659388
106637345	chr7:106637345:C:A	6.57041e-42	2.85503	-1.18586e-09
106637406	chr7:106637406:A:C	2.96277e-44	-2.54659	-1.18586e-09
106638286	chr7:106638286:C:T	2.9661e-44	-2.54547	-1.18586e-09
106638324	chr7:106638324:A:G	5.01136e-45	-2.38351	-1.94009
106639025	chr7:106639025:T:C	1.71452e-43	-8.19721e-10	-0.791
106639052	chr7:106639052:A:C	3.93439e-44	-2.26296	-1.18586e-09
106639105	chr7:106639105:C:A	2.29997e-44	-0.860306	-1.93952
106639180	chr7:106639180:A:T	3.35454e-44	-2.42241	-1.18586e-09
106639204	chr7:106639204:T:C	9.20618e-44	0.30692	-1.71976
106639625	chr7:106639625:T:C	1.11627e-43	0.094081	-1.31422
106640034	chr7:106640034:G:C	9.61577e-44	-8.19721e-10	-1.36932
106640054	chr7:106640054:G:A	1.54501e-43	0.37283	-1.26794
106640699	chr7:106640699:G:A	5.59604e-45	-2.45091	-1.76233
106640794	chr7:106640794:A:T	5.59423e-45	-2.44923	-1.76434
106641252	chr7:106641252:T:G	8.31541e-45	-2.02467	-1.79253
106641764	chr7:106641764:A:G	3.79314e-43	-8.19721e-10	0.00306006
106641966	chr7:106641966:G:A	5.78415e-44	-8.19721e-10	-1.8776
106642011	chr7:106642011:A:G	8.56279e-45	-2.48318	-1.3047
106642800	chr7:106642800:A:G	5.87977e-44	-8.19721e-10	-1.8612
106643082	chr7:106643082:G:A	3.05241e-43	-2.2257	2.0115
106643128	chr7:106643128:C:T	4.77685e-45	-2.45155	-1.91997
106643159	chr7:106643159:C:G	2.26203e-44	-0.906637	-1.90982
106643384	chr7:106643384:A:G	2.32104e-44	-0.897827	-1.89287
106643402	chr7:106643402:T:C	5.21908e-45	-2.34333	-1.93965
106643802	chr7:106643802:A:G	8.49205e-45	-2.13221	-1.66396
106644438	chr7:106644438:G:T	7.45773e-44	-8.19721e-10	-1.62347
106644485	chr7:106644485:A:T	5.15646e-45	-2.54681	-1.74824
106644550	chr7:106644550:A:G	2.34294e-44	-0.85246	-1.92885
106644592	chr7:106644592:T:C	1.99647e-43	-8.19721e-10	-0.638756
106645357	chr7:106645357:T:A	1.22495e-43	-1.12724	-1.18586e-09
106646331	chr7:106646331:C:A	1.09818e-43	-8.19721e-10	-1.23648
106646352	chr7:106646352:A:G	1.05576e-42	-8.19721e-10	1.02671
106646540	chr7:106646540:G:C	5.44097e-44	-8.19721e-10	-1.93876
106646993	chr7:106646993:T:C	2.57466e-44	-0.7789	-1.9081
106647121	chr7:106647121:A:C	1.86699e-43	-2.23688	1.53107
106647289	chr7:106647289:G:A	9.20267e-42	3.19194	-1.18586e-09
106647333	chr7:106647333:T:C	7.29795e-45	-2.5055	-1.44221
106647509	chr7:106647509:C:T	1.04102e-44	-2.12643	-1.46609
106647766	chr7:106647766:C:G	7.50282e-42	2.98773	-1.18586e-09
106648236	chr7:106648236:T:C	5.74073e-44	-8.19721e-10	-1.88513
106648478	chr7:106648478:C:T	3.26319e-44	-2.45001	-1.18586e-09
106648664	chr7:106648664:G:C	7.37165e-44	-8.19721e-10	-1.63508
106648750	chr7:106648750:T:C	2.58386e-44	-0.756235	-1.9272
106648929	chr7:106648929:A:G	1.02158e-43	-8.19721e-10	-1.30878
106649346	chr7:106649346:C:T	8.35983e-42	3.09589	-1.18586e-09
106649439	chr7:106649439:C:T	4.53097e-45	-2.54339	-1.88098
106649660	chr7:106649660:G:A	6.00019e-44	-8.19721e-10	-1.84093
106649874	chr7:106649874:T:C	2.54126e-44	-0.796737	-1.90332
106650018	chr7:106650018:T:G	6.73943e-44	-8.19721e-10	-1.72474
106650074	chr7:106650074:A:G	2.32222e-44	-0.905129	-1.88507
106650157	chr7:106650157:C:T	2.50652e-44	-0.812878	-1.90095
106651129	chr7:106651129:A:AAGT	4.5832e-45	-2.52578	-1.88713
106651311	chr7:106651311:G:A	2.69354e-42	-8.19721e-10	1.96331
106652167	chr7:106652167:C:T	5.24766e-45	-2.50936	-1.76816
106652536	chr7:106652536:G:A	9.17827e-44	-8.19721e-10	-1.41588
106652831	chr7:106652831:A:G	4.18285e-44	-1.2454	-0.956324
106652928	chr7:106652928:C:T	3.17814e-44	-2.47643	-1.18586e-09
106653166	chr7:106653166:A:G	1.52151e-43	-8.19721e-10	-0.910434
106653236	chr7:106653236:G:A	3.45202e-44	-1.23573	-1.15803
106653423	chr7:106653423:CAAGA:C	3.8033e-44	-2.29685	-1.18586e-09
106653541	chr7:106653541:C:T	1.20881e-43	-8.19721e-10	-1.1405
106653542	chr7:106653542:G:A	5.11683e-45	-2.47935	-1.82341
106654037	chr7:106654037:A:G	1.06088e-43	0.669117	-1.94015
106654628	chr7:106654628:C:G	1.62553e-42	3.35052	-1.89224
106654820	chr7:106654820:T:C	1.30205e-43	-8.19721e-10	-1.06619
106654988	chr7:106654988:C:T	5.47573e-44	-8.19721e-10	-1.93239
106655031	chr7:106655031:T:C	4.60318e-44	-1.32872	-0.77725
106655081	chr7:106655081:T:C	1.36422e-42	3.18444	-1.90141
106655183	chr7:106655183:C:T	2.32383e-44	-0.852776	-1.93673
106655268	chr7:106655268:G:A	1.13795e-43	-8.19721e-10	-1.2009
106655563	chr7:106655563:G:A	5.87039e-44	-8.19721e-10	-1.8628
106655715	chr7:106655715:C:G	2.9771e-44	-2.54177	-1.18586e-09
106655718	chr7:106655718:T:TA	1.24298e-42	2.07805	-0.888086
106655917	chr7:106655917:A:G	1.12259e-43	0.72475	-1.93924
106656056	chr7:106656056:A:G	5.20298e-45	-2.35704	-1.92903
106656275	chr7:106656275:C:T	1.81262e-43	-8.19721e-10	-0.735364
106656622	chr7:106656622:A:G	1.1371e-43	0.737858	-1.93952
106657385	chr7:106657385:G:A	5.26332e-44	-0.545819	-1.42614
106657614	chr7:106657614:T:C	5.3398e-43	-8.19721e-10	0.345054
106657910	chr7:106657910:G:C	2.0151e-43	-8.19721e-10	-0.629465
106658108	chr7:106658108:T:C	1.20316e-43	0.0804972	-1.22568
106658375	chr7:106658375:C:G	9.38683e-45	-1.92656	-1.76944
106658778	chr7:106658778:C:T	5.57273e-44	-8.19721e-10	-1.91484
106658958	chr7:106658958:A:G	9.69369e-44	0.572978	-1.93422
106659332	chr7:106659332:T:A	9.79184e-44	0.573973	-1.92514
106659514	chr7:106659514:T:C	1.22456e-43	-8.19721e-10	-1.12756
106662056	chr7:106662056:T:C	7.91528e-44	-8.19721e-10	-1.56392
106662245	chr7:106662245:T:C	6.11049e-45	-2.53937	-1.58593
106662560	chr7:106662560:T:C	9.29373e-44	-8.19721e-10	-1.40338
106663160	chr7:106663160:C:G	5.88884e-44	-8.19721e-10	-1.85966
106663481	chr7:106663481:T:C	8.88749e-44	-8.19721e-10	-1.44807
106663532	chr7:106663532:G:A	4.79665e-45	-2.54625	-1.82114
106664433	chr7:106664433:C:T	5.86092e-45	-2.51054	-1.65646
106664533	chr7:106664533:TAGC:T	2.23277e-44	-0.90413	-1.92535
106664697	chr7:106664697:T:C	2.69732e-42	-8.19721e-10	1.96471
106665033	chr7:106665033:C:A	1.36283e-44	-2.28301	-1.04014
106665538	chr7:106665538:A:G	5.11473e-41	4.90716	-1.18586e-09
106665576	chr7:106665576:T:C	1.8133e-44	-2.51945	-0.518121
106665735	chr7:106665735:G:T	1.61156e-42	2.4773	-1.02765
106665955	chr7:106665955:A:G	2.34207e-44	-1.10882	-1.67287
106666132	chr7:106666132:A:G	5.41728e-45	-2.46702	-1.77869
106666175	chr7:106666175:G:A	1.62018e-44	-1.41503	-1.73516
106666205	chr7:106666205:C:T	6.3594e-44	-1.78279	-1.18586e-09
106666217	chr7:106666217:A:C	6.0802e-44	-0.000916769	-1.82676
106666303	chr7:106666303:A:G	1.09593e-44	-1.97209	-1.56903
106666327	chr7:106666327:A:G	6.0391e-44	-8.19721e-10	-1.83447
106666347	chr7:106666347:C:T	4.72985e-38	13.4129	-1.67622
106666417	chr7:106666417:A:G	6.70475e-45	-2.40103	-1.63146
106666725	chr7:106666725:G:A	1.2114e-43	-8.19721e-10	-1.13836
106666906	chr7:106666906:A:G	8.07857e-44	-8.19721e-10	-1.5435
106667414	chr7:106667414:C:T	1.5111e-43	-0.917298	-1.18586e-09
106667534	chr7:106667534:T:A	7.27766e-39	10.4563	-0.591282
106667613	chr7:106667613:AT:A	1.33061e-20	53.7048	-1.78988
106667760	chr7:106667760:A:G	4.2602e-39	10.0726	-0.743104
106668197	chr7:106668197:G:A	4.59099e-39	9.95864	-0.554341
106668214	chr7:106668214:A:T	2.78871e-43	-8.19721e-10	-0.304556
106668229	chr7:106668229:G:T	6.05361e-20	55.2702	-1.84027
106668458	chr7:106668458:G:T	5.76449e-44	-8.19721e-10	-1.881
106668866	chr7:106668866:A:G	2.96996e-44	-2.54417	-1.18586e-09
106668902	chr7:106668902:A:G	1.85389e-41	3.89232	-1.18586e-09
106668989	chr7:106668989:A:G	4.26915e-44	-0.984135	-1.19717
106669197	chr7:106669197:C:T	1.44597e-43	0.908123	-1.86948
106670181	chr7:106670181:C:A	7.27514e-39	10.3835	-0.51881
106670559	chr7:106670559:T:C	8.40055e-44	-0.869248	-0.635175
106670956	chr7:106670956:TTAATA:T	1.92463e-43	-8.19721e-10	-0.675403
106671029	chr7:106671029:T:C	3.49644e-43	-0.0783905	-1.18586e-09
106671180	chr7:106671180:T:G	4.66617e-44	-0.856359	-1.23602
106671738	chr7:106671738:TTA:T	1.01518e-20	53.4503	-1.80593
106671826	chr7:106671826:C:T	1.60531e-43	0.811284	-1.6681
106671853	chr7:106671853:C:G	5.06426e-39	10.1132	-0.610819
106672830	chr7:106672830:C:G	7.06515e-26	39.2562	0.512785
106673004	chr7:106673004:C:A	6.69508e-40	8.82664	-1.34764
106673162	chr7:106673162:G:T	3.15816e-44	-1.04922	-1.43351
106673611	chr7:106673611:G:T	3.08265e-44	-1.07377	-1.43316
106673648	chr7:106673648:A:C	7.65356e-44	-0.830141	-0.767408
106673741	chr7:106673741:C:T	8.67675e-44	-8.19721e-10	-1.47207
106673758	chr7:106673758:G:C	2.99043e-44	-1.10253	-1.43478
106673950	chr7:106673950:A:C	8.76001e-44	-0.697265	-0.765258
106674178	chr7:106674178:A:C	2.60582e-43	-0.372386	-1.18586e-09
106674515	chr7:106674515:A:G	5.15699e-43	-8.19721e-10	0.310217
106675136	chr7:106675136:A:T	2.5582e-44	-0.952331	-1.74109
106675143	chr7:106675143:G:C	2.46815e-44	-0.973529	-1.75572
106675144	chr7:106675144:G:C	2.42265e-44	-0.992135	-1.75572
106675489	chr7:106675489:C:T	8.07634e-43	-8.19721e-10	0.758805
106675651	chr7:106675651:C:G	7.30535e-44	-8.19721e-10	-1.64411
106675775	chr7:106675775:A:G	1.96929e-39	9.36823	-0.810349
106675800	chr7:106675800:T:C	7.02252e-44	-8.19721e-10	-1.6836
106675841	chr7:106675841:C:T	3.11486e-44	-0.575555	-1.92098
106675879	chr7:106675879:G:A	3.42005e-44	-0.890138	-1.51293
106676033	chr7:106676033:G:A	2.69785e-40	8.35995	-1.78987
106676075	chr7:106676075:A:T	3.32985e-43	1.78426	-1.91146
106676223	chr7:106676223:C:T	1.07602e-20	53.4591	-1.75653
106676370	chr7:106676370:C:T	4.27645e-40	8.72309	-1.69234
106676510	chr7:106676510:C:A	4.56118e-43	-8.19721e-10	0.187447
106676595	chr7:106676595:A:T	2.3788e-39	9.43354	-0.686741
106676911	chr7:106676911:C:T	1.24933e-43	-8.19721e-10	-1.10753
106677019	chr7:106677019:G:C	2.80561e-44	-1.059	-1.5421
106677126	chr7:106677126:A:G	5.43309e-44	-8.19721e-10	-1.94021
106677211	chr7:106677211:A:G	2.36959e-19	56.6988	-1.90423
106677530	chr7:106677530:C:T	4.95808e-21	52.6527	-1.72493
106677580	chr7:106677580:T:C	7.53405e-44	-8.19721e-10	-1.61329
106677814	chr7:106677814:T:C	6.11553e-44	-0.785211	-1.03668
106678009	chr7:106678009:A:G	2.86931e-43	-0.276064	-1.18586e-09
106678032	chr7:106678032:A:G	2.91144e-40	8.39267	-1.7464
106678119	chr7:106678119:A:G	1.05563e-43	-8.19721e-10	-1.276
106679193	chr7:106679193:T:C	5.43618e-44	-8.19721e-10	-1.93964
106679303	chr7:106679303:C:A	3.6295e-44	-0.796629	-1.547
106679431	chr7:106679431:C:T	5.36118e-22	45.4335	3.26981
106679488	chr7:106679488:C:T	4.94291e-42	2.5704	-1.18586e-09
106679607	chr7:106679607:C:T	6.87813e-44	-8.19721e-10	-1.70437
106680136	chr7:106680136:C:A	6.99538e-44	-8.19721e-10	-1.68747
106680163	chr7:106680163:A:G	6.09912e-43	-8.19721e-10	0.47801
106680393	chr7:106680393:C:T	7.51907e-44	-8.19721e-10	-1.61528
106680554	chr7:106680554:A:AT	3.19986e-44	-0.691827	-1.77779
106680955	chr7:106680955:A:C	1.55596e-42	-8.19721e-10	1.41454
106680959	chr7:106680959:A:G	3.78806e-18	59.0983	-1.53197
106681057	chr7:106681057:T:A	3.73477e-40	8.61023	-1.71492
106681526	chr7:106681526:C:A	1.55969e-14	65.5259	0.363372
106681573	chr7:106681573:A:G	5.52716e-44	-8.19721e-10	-1.92305
106681574	chr7:106681574:C:G	2.78742e-13	69.2145	-0.441924
106681934	chr7:106681934:G:C	1.83127e-39	9.24678	-0.761565
106682169	chr7:106682169:T:C	1.56872e-42	-8.19721e-10	1.42271
106682181	chr7:106682181:T:C	4.77369e-43	2.14067	-1.90769
106682616	chr7:106682616:G:A	4.24275e-44	-2.18751	-1.18586e-09
106683290	chr7:106683290:T:G	3.48622e-44	-2.3839	-1.18586e-09
106683468	chr7:106683468:G:A	3.09661e-18	59.2057	-1.84092
106683531	chr7:106683531:C:T	4.85413e-43	0.249696	-1.18586e-09
106683554	chr7:106683554:C:T	8.72836e-44	-8.19721e-10	-1.46614
106683798	chr7:106683798:G:T	3.54168e-21	44.1511	6.44025
106684016	chr7:106684016:C:T	5.91455e-44	-0.100819	-1.75449
106684100	chr7:106684100:AC:A	2.24589e-15	64.0829	-0.131565
106684166	chr7:106684166:G:C	1.79921e-15	63.7807	-0.0511003
106684297	chr7:106684297:T:A	1.5797e-15	63.6644	-0.0648901
106684355	chr7:106684355:CT:C	1.12362e-43	-8.19721e-10	-1.21358
106684558	chr7:106684558:A:G	1.07155e-22	45.1091	1.98413
106684654	chr7:106684654:T:C	8.02291e-22	46.713	2.39346
106684694	chr7:106684694:C:T	4.23898e-43	-8.19721e-10	0.114187
106684733	chr7:106684733:T:C	5.61389e-44	-0.0590733	-1.8484
106684818	chr7:106684818:C:T	6.86826e-40	8.66887	-1.16433
106685017	chr7:106685017:G:A	2.28687e-39	9.46895	-0.761565
106685185	chr7:106685185:G:C	1.23971e-43	-8.19721e-10	-1.11526
106685402	chr7:106685402:C:T	8.14652e-44	-1.53513	-1.18586e-09
106685425	chr7:106685425:A:G	5.40415e-44	-1.94555	-1.18586e-09
106685488	chr7:106685488:T:A	3.50935e-22	46.0142	2.26538
106685650	chr7:106685650:T:A	5.28809e-44	-1.96726	-1.18586e-09
106686121	chr7:106686121:G:T	3.86312e-44	-0.427214	-1.85403
106686397	chr7:106686397:G:A	1.38239e-43	-8.19721e-10	-1.00632
106686443	chr7:106686443:C:T	4.17594e-22	46.214	2.23944
106686839	chr7:106686839:TTC:T	1.98897e-43	-8.19721e-10	-0.642517
106686885	chr7:106686885:C:A	4.01217e-43	-8.19721e-10	0.0591967
106686927	chr7:106686927:T:A	5.43574e-44	-8.19721e-10	-1.93972
106687142	chr7:106687142:G:C	1.96211e-43	-0.656112	-1.18586e-09
106687218	chr7:106687218:G:T	1.25257e-43	-1.10494	-1.18586e-09
106687220	chr7:106687220:G:T	3.23632e-43	-8.19721e-10	-0.155697
106687395	chr7:106687395:A:G	1.7337e-43	-8.19721e-10	-0.779875
106687417	chr7:106687417:C:G	1.64447e-39	9.13919	-0.761565
106687528	chr7:106687528:C:T	3.92304e-43	0.0367328	-1.18586e-09
106687688	chr7:106687688:G:T	1.23891e-17	60.3193	-1.568
106687838	chr7:106687838:A:G	5.75057e-44	-8.19721e-10	-1.88342
106688075	chr7:106688075:G:A	4.07079e-44	-0.491232	-1.73765
106688199	chr7:106688199:A:C	7.25391e-24	42.3829	2.01763
106688430	chr7:106688430:C:T	1.23479e-42	1.2516	-0.0682455
106688837	chr7:106688837:G:A	1.11711e-40	7.62838	-1.94001
106688986	chr7:106688986:A:C	2.00514e-39	9.33466	-0.758738
106689022	chr7:106689022:C:T	5.44675e-44	-8.19721e-10	-1.9377
106689063	chr7:106689063:G:T	5.43329e-44	-8.19721e-10	-1.94018
106689108	chr7:106689108:A:C	2.04436e-39	9.35685	-0.761565
106689323	chr7:106689323:T:C	2.2975e-39	9.47359	-0.761565
106689480	chr7:106689480:T:A	1.06346e-43	-8.19721e-10	-1.26861
106689568	chr7:106689568:T:C	7.15538e-24	42.6049	1.78195
106689842	chr7:106689842:G:A	4.1921e-43	-8.19721e-10	0.103067
106690336	chr7:106690336:G:A	1.54934e-14	65.4585	0.424142
106690391	chr7:106690391:T:C	2.55837e-39	9.70096	-0.881386
106690481	chr7:106690481:T:G	8.64333e-44	-1.47593	-1.18586e-09
106690568	chr7:106690568:T:C	7.63434e-22	46.8805	2.17636
106690910	chr7:106690910:A:G	1.02829e-42	1.00035	-1.18586e-09
106691210	chr7:106691210:T:C	2.23081e-39	9.44414	-0.761565
106691491	chr7:106691491:C:T	1.582e-40	6.83127	-0.794956
106692475	chr7:106692475:GTAGA:G	2.68431e-14	66.2077	0.22452
106692601	chr7:106692601:G:A	6.55068e-44	-8.19721e-10	-1.75315
106692610	chr7:106692610:G:A	1.20591e-43	-8.19721e-10	-1.1429
106692617	chr7:106692617:T:C	2.70137e-39	9.63553	-0.761565
106693185	chr7:106693185:A:G	7.94719e-44	-1.5599	-1.18586e-09
106693198	chr7:106693198:C:T	2.38184e-39	9.50964	-0.761565
106693800	chr7:106693800:A:G	4.3488e-43	0.139765	-1.18586e-09
106693873	chr7:106693873:G:C	4.64007e-44	-0.319153	-1.77884
106694282	chr7:106694282:A:C	3.08157e-43	-8.19721e-10	-0.204697
106694472	chr7:106694472:C:T	5.58019e-22	46.1845	2.55891
106695192	chr7:106695192:T:C	8.09255e-19	57.8837	-1.86083
106695594	chr7:106695594:A:G	2.57882e-40	7.51438	-0.989429
106696331	chr7:106696331:T:G	6.58109e-44	-8.19721e-10	-1.74852
106696365	chr7:106696365:C:T	3.10085e-19	46.157	8.90663
106696905	chr7:106696905:C:T	5.39824e-18	59.7835	-1.8629
106697027	chr7:106697027:T:A	3.04171e-43	-8.19721e-10	-0.217714
106697099	chr7:106697099:T:C	1.42226e-43	-0.977884	-1.18586e-09
106697151	chr7:106697151:A:G	3.93004e-43	-8.19721e-10	0.0385151
106697386	chr7:106697386:A:G	2.30679e-43	-8.19721e-10	-0.49428
106697630	chr7:106697630:T:C	3.13959e-43	-8.19721e-10	-0.186043
106697850	chr7:106697850:G:A	3.98186e-43	-8.19721e-10	0.0516152
106697929	chr7:106697929:T:A	5.2355e-43	0.325327	-1.18586e-09
106697995	chr7:106697995:G:T	8.16569e-44	-8.19721e-10	-1.53278
106698017	chr7:106698017:G:C	1.86285e-14	66.991	-0.924073
106698020	chr7:106698020:A:T	7.18438e-44	-8.19721e-10	-1.66081
106698097	chr7:106698097:A:G	6.42588e-44	-8.19721e-10	-1.77239
106698543	chr7:106698543:T:C	1.38326e-13	68.8191	-0.747225
106698760	chr7:106698760:G:T	1.76553e-43	-8.19721e-10	-0.761686
106698973	chr7:106698973:G:T	4.7142e-44	-2.08214	-1.18586e-09
106699194	chr7:106699194:C:T	3.53883e-26	39.4236	-0.346031
106699332	chr7:106699332:CA:C	2.75179e-39	9.59328	-0.700821
106700375	chr7:106700375:T:G	1.03012e-43	-8.19721e-10	-1.30046
106700379	chr7:106700379:T:G	4.70097e-15	63.7188	0.971229
106700548	chr7:106700548:C:T	3.7688e-43	-8.19721e-10	-0.00337745
106700994	chr7:106700994:T:C	2.66563e-43	-8.19721e-10	-0.349696
106701259	chr7:106701259:T:C	3.58854e-39	9.94369	-0.785741
106701374	chr7:106701374:C:T	2.43517e-39	9.5908	-0.820579
106701819	chr7:106701819:TAC:T	1.77988e-41	-8.19721e-10	3.85158
106701991	chr7:106701991:C:T	4.38544e-44	-0.436079	-1.71835
106702298	chr7:106702298:A:T	1.71257e-25	40.1071	0.547328
106702316	chr7:106702316:G:A	1.12466e-43	-8.19721e-10	-1.21265
106702745	chr7:106702745:A:G	4.51843e-18	59.5961	-1.85348
106702859	chr7:106702859:T:C	3.50154e-15	63.687	0.708456
106702942	chr7:106702942:C:T	4.02569e-39	9.99944	-0.726532
106703100	chr7:106703100:CTTAT:C	1.10216e-43	-8.19721e-10	-1.23287
106703971	chr7:106703971:T:C	8.27247e-43	-8.19721e-10	0.782798
106704119	chr7:106704119:C:A	2.53942e-43	-8.19721e-10	-0.398198
106704142	chr7:106704142:C:T	2.72659e-43	-8.19721e-10	-0.327085
106704409	chr7:106704409:G:A	2.0838e-44	-0.995052	-1.90347
106704842	chr7:106704842:TTC:T	2.49642e-13	66.3031	2.35917
106704858	chr7:106704858:T:A	3.21151e-43	-8.19721e-10	-0.163393
106705601	chr7:106705601:T:G	2.42025e-43	-8.19721e-10	-0.446266
106705913	chr7:106705913:G:A	5.48951e-44	-8.19721e-10	-1.92988
106705915	chr7:106705915:C:T	8.72059e-44	-8.19721e-10	-1.46703
106705977	chr7:106705977:C:G	2.43161e-43	-8.19721e-10	-0.44158
106705983	chr7:106705983:C:T	1.59061e-43	-8.19721e-10	-0.866018
106705984	chr7:106705984:G:A	4.99129e-13	66.148	3.20716
106706555	chr7:106706555:T:C	1.7539e-43	-8.19721e-10	-0.768296
106706800	chr7:106706800:C:T	4.77889e-44	-2.06851	-1.18586e-09
106707209	chr7:106707209:T:C	3.85587e-44	-0.540544	-1.74258
106707618	chr7:106707618:T:G	6.37348e-28	36.5808	-1.51997
106707810	chr7:106707810:G:C	3.47313e-14	65.1378	1.55211
106708000	chr7:106708000:A:G	4.53444e-43	-8.19721e-10	0.181567
106708207	chr7:106708207:G:T	1.88239e-39	9.28013	-0.767384
106708717	chr7:106708717:C:A	4.67046e-33	23.3549	-0.117909
106708945	chr7:106708945:A:G	9.05688e-44	-8.19721e-10	-1.4292
106709133	chr7:106709133:G:A	5.44256e-44	-8.19721e-10	-1.93847
106709358	chr7:106709358:G:A	2.09293e-39	9.35085	-0.732077
106709569	chr7:106709569:T:TG	4.27729e-43	-8.19721e-10	0.123184
106709694	chr7:106709694:A:G	1.79284e-23	41.8616	3.44373
106709819	chr7:106709819:G:T	5.97251e-44	-8.19721e-10	-1.84555
106709829	chr7:106709829:G:A	4.27729e-43	-8.19721e-10	0.123184
106710182	chr7:106710182:G:A	1.55242e-19	46.932	7.43969
106710229	chr7:106710229:T:A	2.86739e-43	-8.19721e-10	-0.276731
106710559	chr7:106710559:T:C	2.29305e-42	-8.19721e-10	1.80233
106710979	chr7:106710979:C:T	2.80778e-43	-8.19721e-10	-0.29774
106711006	chr7:106711006:C:T	2.02875e-12	68.1343	2.62311
106711705	chr7:106711705:A:G	5.96819e-44	-8.19721e-10	-1.84628
106711756	chr7:106711756:G:A	5.09416e-44	-0.515501	-1.48912
106711781	chr7:106711781:A:T	2.14047e-12	67.805	3.00605
106711951	chr7:106711951:C:T	2.33883e-43	-8.19721e-10	-0.480484
106712516	chr7:106712516:G:A	2.85283e-43	-8.19721e-10	-0.281822
106712519	chr7:106712519:G:A	2.03131e-42	3.6145	-1.93337
106712926	chr7:106712926:T:C	4.34885e-15	63.5039	1.1083
106713252	chr7:106713252:T:C	1.33168e-21	47.1284	2.48473
106713261	chr7:106713261:T:C	2.63656e-42	3.8474	-1.90547
106713323	chr7:106713323:C:T	2.18902e-43	-8.19721e-10	-0.54668
106713370	chr7:106713370:T:G	1.70904e-43	-0.794203	-1.18586e-09
106713400	chr7:106713400:A:G	2.22328e-43	-8.19721e-10	-0.531152
106713403	chr7:106713403:G:A	2.19174e-43	-8.19721e-10	-0.545438
106713819	chr7:106713819:A:T	2.08401e-21	47.4232	2.63778
106714119	chr7:106714119:A:C	9.41715e-44	-8.19721e-10	-1.39019
106714195	chr7:106714195:G:T	6.22988e-44	-8.19721e-10	-1.80336
106714363	chr7:106714363:G:A	1.18993e-43	-8.19721e-10	-1.15624
106714437	chr7:106714437:A:G	2.96693e-39	9.70164	-0.733911
106714529	chr7:106714529:T:A	6.40655e-44	-8.19721e-10	-1.7754
106714743	chr7:106714743:A:C	2.19532e-20	47.4554	4.96027
106715321	chr7:106715321:A:G	2.60143e-41	4.2311	-1.18586e-09
106715367	chr7:106715367:G:A	1.2315e-42	-8.19721e-10	1.18068
106715406	chr7:106715406:G:A	7.09354e-44	-8.19721e-10	-1.67354
106715497	chr7:106715497:G:A	1.03851e-12	67.6815	2.4063
106715944	chr7:106715944:G:A	3.44313e-44	-0.814199	-1.58214
106715981	chr7:106715981:T:A	4.65276e-43	-8.19721e-10	0.207327
106715986	chr7:106715986:G:A	1.58243e-41	-8.19721e-10	3.734
106716200	chr7:106716200:T:C	1.6094e-21	47.3444	2.45816
106716355	chr7:106716355:A:T	1.53369e-43	-8.19721e-10	-0.90246
106716494	chr7:106716494:C:G	6.80529e-44	-8.19721e-10	-1.71502
106716699	chr7:106716699:G:A	2.85286e-43	-8.19721e-10	-0.281812
106716835	chr7:106716835:C:A	2.03169e-39	9.35646	-0.767384
106717041	chr7:106717041:T:G	1.62429e-21	47.6493	2.16248
106717243	chr7:106717243:C:T	1.08344e-43	-8.19721e-10	-1.24999
106717523	chr7:106717523:T:C	4.12089e-44	-2.21665	-1.18586e-09
106718770	chr7:106718770:C:T	2.88397e-12	68.6177	2.4915
106718831	chr7:106718831:A:G	2.31352e-43	-8.19721e-10	-0.491363
106719091	chr7:106719091:A:C	1.79039e-43	-8.19721e-10	-0.7477
106719198	chr7:106719198:C:T	8.76546e-40	9.43017	-1.68173
106719307	chr7:106719307:G:T	1.07917e-41	3.35123	-1.18586e-09
106719963	chr7:106719963:C:T	2.03555e-43	1.05512	-1.67449
106720069	chr7:106720069:G:C	6.18748e-44	-8.19721e-10	-1.81019
106720077	chr7:106720077:T:C	3.93426e-43	-8.19721e-10	0.039589
106720154	chr7:106720154:G:A	2.11822e-44	-0.969934	-1.91221
106720163	chr7:106720163:T:C	5.60831e-44	-8.19721e-10	-1.90847
106720219	chr7:106720219:T:C	2.21179e-39	9.44139	-0.767384
106720273	chr7:106720273:T:C	3.76159e-43	-8.19721e-10	-0.00529242
106720459	chr7:106720459:A:T	2.63776e-43	-8.19721e-10	-0.360205
106720503	chr7:106720503:T:C	2.51721e-39	9.57074	-0.767384
106721055	chr7:106721055:A:C	2.58688e-39	9.59804	-0.767384
106721143	chr7:106721143:C:G	2.63793e-43	-8.19721e-10	-0.360139
106721397	chr7:106721397:T:C	8.70061e-15	65.7507	-0.445087
106721593	chr7:106721593:G:A	2.33788e-39	9.49724	-0.767789
106721764	chr7:106721764:T:C	2.39515e-14	64.9977	1.32062
106721923	chr7:106721923:ACT:A	2.35662e-43	-8.19721e-10	-0.472906
106722224	chr7:106722224:T:A	2.05537e-39	9.36805	-0.767384
106722778	chr7:106722778:C:T	1.64162e-43	-8.19721e-10	-0.834452
106722798	chr7:106722798:C:T	2.34968e-43	-8.19721e-10	-0.475857
106723634	chr7:106723634:G:A	6.16724e-44	-8.19721e-10	-1.81347
106723646	chr7:106723646:A:G	9.12138e-43	-8.19721e-10	0.880487
106723781	chr7:106723781:A:T	6.60326e-44	-1.74516	-1.18586e-09
106724104	chr7:106724104:G:A	3.1247e-44	-1.31301	-1.18037
106724153	chr7:106724153:A:G	9.76749e-12	69.8682	2.46083
106724546	chr7:106724546:A:G	2.13131e-43	-8.19721e-10	-0.573397
106724587	chr7:106724587:G:C	6.18054e-44	-8.19721e-10	-1.81131
106724694	chr7:106724694:T:G	5.58551e-44	-0.325708	-1.58684
106724805	chr7:106724805:A:AT	1.13344e-41	5.30932	-1.90902
106724921	chr7:106724921:T:C	7.95562e-27	39.1086	-1.52346
106724936	chr7:106724936:A:C	5.7555e-44	-0.17707	-1.70549
106724974	chr7:106724974:A:C	8.64054e-44	-8.19721e-10	-1.47625
106725106	chr7:106725106:T:C	2.31243e-43	-8.19721e-10	-0.491835
106725343	chr7:106725343:A:C	5.73006e-44	-8.19721e-10	-1.88699
106725462	chr7:106725462:C:T	4.47414e-44	-2.13441	-1.18586e-09
106725575	chr7:106725575:A:G	4.91519e-14	66.824	0.213208
106726186	chr7:106726186:T:A	2.17681e-44	-0.937661	-1.9172
106726335	chr7:106726335:G:A	8.8509e-17	49.4656	11.252
106727182	chr7:106727182:G:A	1.7909e-43	-8.19721e-10	-0.747415
106727190	chr7:106727190:G:A	2.29004e-08	77.9612	2.12768
106727632	chr7:106727632:A:T	6.36788e-44	-8.19721e-10	-1.78145
106727649	chr7:106727649:A:G	2.57293e-43	-8.19721e-10	-0.385088
106727694	chr7:106727694:G:A	2.20319e-43	-8.19721e-10	-0.54023
106727893	chr7:106727893:T:A	1.16405e-44	-1.96096	-1.51986
106728640	chr7:106728640:CAATTGATTTCCAACAAGGGAAATTTTTTCCCATTG:C	6.1608e-44	-0.213745	-1.60077
106728778	chr7:106728778:C:T	2.38221e-43	-8.19721e-10	-0.462106
106728822	chr7:106728822:T:G	3.62789e-44	-1.29895	-1.04512
106728979	chr7:106728979:C:T	4.76697e-44	-2.07101	-1.18586e-09
106729319	chr7:106729319:A:G	4.17751e-43	-8.19721e-10	0.0995801
106729744	chr7:106729744:T:C	7.82139e-44	-8.19721e-10	-1.57586
106729850	chr7:106729850:G:T	2.97784e-43	-8.19721e-10	-0.238936
106729946	chr7:106729946:G:A	2.14799e-43	-8.19721e-10	-0.565603
106730198	chr7:106730198:C:G	9.26173e-06	73.9486	12.1428
106730624	chr7:106730624:A:G	2.2544e-42	-8.19721e-10	1.78533
106731018	chr7:106731018:A:G	6.72337e-40	9.35071	-1.8675
106731072	chr7:106731072:C:G	6.17752e-44	-8.19721e-10	-1.8118
106731698	chr7:106731698:C:T	1.88461e-43	-8.19721e-10	-0.696411
106731773	chr7:106731773:C:G	0.900734	76.2829	21.2936
106731872	chr7:106731872:G:A	5.87125e-44	-8.19721e-10	-1.86265
106732176	chr7:106732176:T:C	0.0890676	74.7569	20.5057
106732269	chr7:106732269:A:G	3.78029e-42	2.30225	-1.18586e-09
106732314	chr7:106732314:C:T	0.00244143	74.7511	16.9147
106732420	chr7:106732420:G:T	1.77588e-43	-8.19721e-10	-0.755839
106732457	chr7:106732457:G:A	0.00180359	74.5498	16.8132
106732492	chr7:106732492:T:C	2.06464e-39	9.26992	-0.66476
106732541	chr7:106732541:T:C	6.27852e-44	-8.19721e-10	-1.79559
106732819	chr7:106732819:G:A	6.91547e-44	-8.19721e-10	-1.69896
106732868	chr7:106732868:C:T	3.02156e-43	-8.19721e-10	-0.224362
106733200	chr7:106733200:C:T	0.00123015	73.214	17.7664
106733272	chr7:106733272:C:T	0.00471422	74.1403	18.1836
106733428	chr7:106733428:G:A	2.49218e-42	-8.19721e-10	1.88561
106733747	chr7:106733747:G:C	2.07417e-38	10.7818	0.130505
106734102	chr7:106734102:T:G	3.98959e-19	45.6768	9.63879
106734224	chr7:106734224:A:T	4.44394e-42	3.31244	-0.848448
106734388	chr7:106734388:T:G	5.78373e-44	-8.19721e-10	-1.87767
106734540	chr7:106734540:C:G	2.94581e-43	-0.249752	-1.18586e-09
106735615	chr7:106735615:T:A	1.3399e-29	32.934	-1.73534
106736167	chr7:106736167:G:A	1.15687e-44	-2.50317	-0.983828
106736232	chr7:106736232:T:C	1.03161e-42	-8.19721e-10	1.00357
106736655	chr7:106736655:C:T	1.69249e-43	-8.19721e-10	-0.803936
106736662	chr7:106736662:T:C	1.7629e-43	-8.19721e-10	-0.763176
106736812	chr7:106736812:C:T	1.55248e-43	-8.19721e-10	-0.890282
106736920	chr7:106736920:C:T	1.53297e-43	-8.19721e-10	-0.902927
106737016	chr7:106737016:G:A	1.41451e-44	-2.49379	-0.792149
106737347	chr7:106737347:A:G	7.39004e-45	-2.18867	-1.7465
106737412	chr7:106737412:T:C	7.2673e-44	-8.19721e-10	-1.64933
106737778	chr7:106737778:C:G	6.55592e-44	-8.19721e-10	-1.75235
106737783	chr7:106737783:G:A	5.61416e-43	2.22146	-1.82631
106737956	chr7:106737956:G:A	1.54486e-43	0.0874832	-0.982685
106738041	chr7:106738041:A:T	2.03172e-43	-8.19721e-10	-0.62125
106738146	chr7:106738146:A:G	5.68644e-44	-8.19721e-10	-1.89464
106738188	chr7:106738188:C:T	3.93219e-44	-2.26352	-1.18586e-09
106738208	chr7:106738208:A:G	2.00953e-43	-8.19721e-10	-0.632235
106738368	chr7:106738368:T:C	8.28951e-44	-0.326625	-1.1911
106738629	chr7:106738629:A:AGAT	2.75099e-40	6.29014	0.299442
106738747	chr7:106738747:G:C	3.12473e-43	-8.19721e-10	-0.190786
106738913	chr7:106738913:A:G	1.10912e-43	-8.19721e-10	-1.22657
106739327	chr7:106739327:T:C	5.44222e-44	-8.19721e-10	-1.93853
106739552	chr7:106739552:G:A	1.03469e-41	0.815098	2.49404
106739558	chr7:106739558:C:G	7.39765e-41	5.60071	-0.324509
106739822	chr7:106739822:T:C	7.75474e-44	-8.19721e-10	-1.58442
106740284	chr7:106740284:T:C	8.33562e-41	5.68939	-0.293814
106740328	chr7:106740328:T:A	5.91521e-44	-8.19721e-10	-1.85519
106740367	chr7:106740367:A:AT	1.05297e-41	0.781141	2.54551
106740455	chr7:106740455:T:G	3.59013e-43	-8.19721e-10	-0.0519467
106740539	chr7:106740539:T:A	4.47001e-44	-2.13533	-1.18586e-09
106741162	chr7:106741162:A:G	5.97539e-41	5.55328	-0.490595
106741530	chr7:106741530:G:GT	3.41234e-44	-2.40532	-1.18586e-09
106741765	chr7:106741765:G:A	5.02357e-44	-2.01858	-1.18586e-09
106741872	chr7:106741872:A:T	1.55865e-38	7.40303	3.22358
106742125	chr7:106742125:C:G	1.6536e-43	-8.19721e-10	-0.827181
106742285	chr7:106742285:T:C	5.14796e-44	-1.99412	-1.18586e-09
106742596	chr7:106742596:T:C	3.67107e-44	-2.33224	-1.18586e-09
106742683	chr7:106742683:A:G	4.38825e-42	0.372131	2.07925
106742712	chr7:106742712:C:T	1.2419e-41	0.61092	2.88076
106743264	chr7:106743264:C:T	7.77457e-45	-2.18612	-1.69832
106743438	chr7:106743438:T:C	1.08111e-42	0.792319	0.258116
106743475	chr7:106743475:C:T	7.22178e-44	-1.65562	-1.18586e-09
106745060	chr7:106745060:G:A	1.31109e-44	-2.23629	-1.12557
106745176	chr7:106745176:T:C	2.02543e-43	-8.19721e-10	-0.624354
106745313	chr7:106745313:G:A	8.53824e-43	-8.19721e-10	0.81442
106745513	chr7:106745513:A:G	1.19223e-43	-8.19721e-10	-1.15431
106746055	chr7:106746055:C:T	2.50108e-42	-8.19721e-10	1.88917
106746235	chr7:106746235:T:C	4.43393e-43	-8.19721e-10	0.159153
106746878	chr7:106746878:G:A	9.34797e-42	0.779806	2.4278
106747369	chr7:106747369:T:C	9.75728e-42	0.783136	2.46733
106747398	chr7:106747398:G:C	6.2902e-44	-8.19721e-10	-1.79373
106747639	chr7:106747639:T:C	1.41552e-43	-8.19721e-10	-0.982636
106748775	chr7:106748775:T:C	4.54072e-43	-8.19721e-10	0.18295
106749357	chr7:106749357:G:A	1.82188e-42	1.57232	-1.18586e-09
106749541	chr7:106749541:T:C	1.76468e-41	0.916627	2.92638
106749570	chr7:106749570:C:T	7.71099e-44	-8.19721e-10	-1.59007
106749949	chr7:106749949:C:T	6.02987e-43	2.30984	-1.84325
106750130	chr7:106750130:T:G	8.15746e-44	-8.19721e-10	-1.53379
106750275	chr7:106750275:T:C	1.0457e-42	-8.19721e-10	1.01713
106750311	chr7:106750311:T:A	7.46072e-38	9.47749	2.71496
106750313	chr7:106750313:T:A	6.77887e-44	-8.19721e-10	-1.71891
106750858	chr7:106750858:A:G	7.82794e-44	-8.19721e-10	-1.57502
106750893	chr7:106750893:CT:C	7.64692e-44	-8.19721e-10	-1.59842
106751016	chr7:106751016:G:A	7.69254e-44	-8.19721e-10	-1.59247
106751487	chr7:106751487:G:GC	7.88693e-44	-8.19721e-10	-1.56751
106751663	chr7:106751663:A:G	5.91705e-44	-8.19721e-10	-1.85488
106751678	chr7:106751678:C:T	5.84069e-44	-8.19721e-10	-1.86787
106751734	chr7:106751734:G:C	9.93839e-43	0.96627	-1.18586e-09
106751739	chr7:106751739:C:T	5.92218e-44	-8.19721e-10	-1.85402
106751818	chr7:106751818:C:T	7.47829e-44	-8.19721e-10	-1.62072
106751866	chr7:106751866:T:C	2.00924e-44	-0.998405	-1.93656
106752182	chr7:106752182:G:A	2.01307e-44	-0.997672	-1.93539
106752278	chr7:106752278:T:A	5.48441e-44	-8.19721e-10	-1.93081
106752587	chr7:106752587:T:C	4.65282e-44	-2.54131	0.446064
106752769	chr7:106752769:T:C	7.0575e-45	-2.45368	-1.52754
106753137	chr7:106753137:AC:A	5.90485e-44	-8.19721e-10	-1.85695
106753186	chr7:106753186:A:T	8.55412e-43	-8.19721e-10	0.816279
106753787	chr7:106753787:T:A	6.39065e-45	-2.51293	-1.56754
106753790	chr7:106753790:T:A	8.5264e-44	-8.19721e-10	-1.48955
106754207	chr7:106754207:C:T	4.28771e-43	-8.19721e-10	0.125619
106754426	chr7:106754426:TACCTAAAG:T	6.73187e-43	-8.19721e-10	0.576719
106754479	chr7:106754479:T:C	3.80886e-42	-1.30302	3.6128
106754492	chr7:106754492:G:A	4.31227e-43	-8.19721e-10	0.13133
106754608	chr7:106754608:T:C	5.51587e-44	-8.19721e-10	-1.92509
106754762	chr7:106754762:G:A	1.27843e-42	-8.19721e-10	1.21808
106754842	chr7:106754842:G:A	6.92775e-43	0.717198	-0.111797
106754858	chr7:106754858:A:G	3.6658e-42	-1.22371	3.49521
106755257	chr7:106755257:A:G	1.28463e-43	0.728113	-1.80778
106755271	chr7:106755271:T:C	5.31187e-44	-2.54685	0.584072
106755406	chr7:106755406:G:A	3.63292e-42	-1.24582	3.5083
106755433	chr7:106755433:A:G	6.62315e-44	-2.54683	0.804684
106755494	chr7:106755494:C:T	1.8518e-38	3.02861	7.77034
106755521	chr7:106755521:CATGTGCCCCCAGACCTA:C	5.50631e-44	-2.54683	0.620009
106755873	chr7:106755873:T:C	1.62589e-43	-0.844081	-1.18586e-09
106756111	chr7:106756111:T:C	7.07903e-44	-0.931159	-0.744424
106756137	chr7:106756137:T:C	6.09587e-44	-8.19721e-10	-1.82511
106756383	chr7:106756383:A:T	1.07349e-40	5.87839	-0.229856
106756398	chr7:106756398:C:T	8.54802e-41	5.99864	-0.577908
106756549	chr7:106756549:T:C	3.07926e-43	-8.19721e-10	-0.205445
106756567	chr7:106756567:G:A	9.60924e-42	4.66843	-1.43325
106757054	chr7:106757054:G:A	4.07367e-43	-8.19721e-10	0.0744086
106757227	chr7:106757227:G:C	2.17944e-43	-8.19721e-10	-0.551065
106757228	chr7:106757228:C:T	2.17944e-43	-8.19721e-10	-0.551065
106757263	chr7:106757263:T:C	5.75934e-41	5.54146	-0.515601
106757309	chr7:106757309:T:C	5.20246e-43	-8.19721e-10	0.318997
106757707	chr7:106757707:G:A	1.42161e-39	4.5764	3.65559
106757916	chr7:106757916:C:T	8.15122e-43	-0.86192	1.62995
106757981	chr7:106757981:TC:T	9.06674e-43	-0.845539	1.72002
106758174	chr7:106758174:T:C	2.62915e-43	-8.19721e-10	-0.363474
106758344	chr7:106758344:C:T	1.09472e-40	6.92624	-1.25812
106758623	chr7:106758623:A:T	1.3513e-44	-2.54558	-0.78608
106759073	chr7:106759073:C:G	1.0244e-44	-2.40709	-1.20152
106759221	chr7:106759221:A:G	5.43386e-44	-8.19721e-10	-1.94007
106759436	chr7:106759436:G:A	4.52959e-45	-2.5133	-1.91137
106759484	chr7:106759484:A:T	7.67337e-45	-2.02439	-1.87316
106759502	chr7:106759502:G:A	3.76553e-44	-0.715791	-1.59104
106759657	chr7:106759657:T:C	5.46166e-44	-8.19721e-10	-1.93497
106759660	chr7:106759660:G:C	1.03396e-42	2.94206	-1.93622
106760088	chr7:106760088:G:A	4.24723e-44	-2.18645	-1.18586e-09
106760215	chr7:106760215:C:G	7.3005e-45	-2.04983	-1.89753
106760411	chr7:106760411:C:T	1.25183e-44	-1.48874	-1.91938
106760781	chr7:106760781:T:C	6.02916e-44	-8.19721e-10	-1.83611
106761004	chr7:106761004:A:C	3.41993e-42	-8.19721e-10	2.20207
106761409	chr7:106761409:A:G	1.01309e-44	-1.68429	-1.93542
106762054	chr7:106762054:A:C	7.0523e-44	-8.19721e-10	-1.67937
106762119	chr7:106762119:C:T	3.85106e-44	-0.671056	-1.61331
106762190	chr7:106762190:C:T	1.00647e-43	-8.19721e-10	-1.32369
106762694	chr7:106762694:G:A	6.80064e-44	-8.19721e-10	-1.7157
106762853	chr7:106762853:C:T	1.04133e-44	-1.65472	-1.9375
106762958	chr7:106762958:T:C	4.91469e-45	-2.4895	-1.85358
106763114	chr7:106763114:A:G	4.56836e-44	-2.11356	-1.18586e-09
106763511	chr7:106763511:G:T	1.01267e-44	-2.41122	-1.20891
106763816	chr7:106763816:A:G	4.59055e-44	-2.35053	0.241808
106764068	chr7:106764068:A:G	1.37357e-44	-1.56199	-1.75332
106764291	chr7:106764291:A:C	8.84781e-45	-1.83074	-1.9244
106764433	chr7:106764433:G:A	9.20148e-45	-2.40071	-1.31523
106764617	chr7:106764617:G:T	4.80702e-45	-2.51127	-1.85396
106765278	chr7:106765278:T:G	5.16666e-42	-8.19721e-10	2.61468
106765512	chr7:106765512:A:G	1.15016e-44	-1.5589	-1.93393
106765863	chr7:106765863:A:T	6.18668e-42	3.43583	-0.64098
106766066	chr7:106766066:T:C	7.47175e-44	-8.19721e-10	-1.62159
106766206	chr7:106766206:C:CT	2.97083e-44	-2.54388	-1.18586e-09
106766217	chr7:106766217:C:T	2.2604e-43	-0.514595	-1.18586e-09
106766378	chr7:106766378:C:T	3.22621e-44	-2.36328	-0.0981352
106766484	chr7:106766484:A:G	6.20233e-43	-8.19721e-10	0.49479
106766566	chr7:106766566:A:T	3.73961e-44	-2.31374	-1.18586e-09
106766671	chr7:106766671:G:A	2.36062e-44	-1.73883	-1.03496
106766704	chr7:106766704:C:T	1.45494e-44	-1.31763	-1.94013
106766734	chr7:106766734:C:T	1.46591e-44	-1.31012	-1.94013
106766799	chr7:106766799:A:G	1.53017e-44	-1.26713	-1.94021
106766980	chr7:106766980:T:C	6.43103e-44	-8.19721e-10	-1.77159
106767299	chr7:106767299:G:A	7.66891e-44	-8.19721e-10	-1.59555
106767368	chr7:106767368:A:G	7.81344e-44	-8.19721e-10	-1.57687
106767982	chr7:106767982:GC:G	1.15089e-43	-8.19721e-10	-1.1896
106768106	chr7:106768106:T:C	3.99426e-44	-2.34722	0.0993538
106768123	chr7:106768123:C:T	1.42741e-44	-1.34143	-1.93543
106768159	chr7:106768159:C:T	1.38713e-44	-1.36922	-1.93627
106768706	chr7:106768706:T:C	5.85822e-44	-8.19721e-10	-1.86487
106768756	chr7:106768756:G:C	1.58686e-44	-1.2743	-1.89667
106768924	chr7:106768924:C:T	1.10018e-44	-2.50195	-1.03529
106768973	chr7:106768973:G:A	1.33682e-44	-1.57331	-1.76911
106768982	chr7:106768982:A:C	3.92486e-44	-2.26539	-1.18586e-09
106769006	chr7:106769006:G:A	9.51035e-44	-0.650144	-0.730195
106769047	chr7:106769047:A:G	3.12063e-44	-1.14223	-1.35246
106769053	chr7:106769053:T:C	3.15852e-44	-1.12716	-1.35546
106769389	chr7:106769389:T:A	2.91967e-44	-1.06621	-1.49504
106769451	chr7:106769451:T:G	2.68369e-44	-2.45332	-0.19221
106769459	chr7:106769459:G:A	1.17737e-44	-1.59829	-1.87115
106769508	chr7:106769508:C:T	2.7095e-44	-1.12246	-1.5135
106769574	chr7:106769574:G:A	1.07121e-44	-1.62868	-1.93525
106769623	chr7:106769623:C:T	2.71512e-44	-1.08968	-1.54421
106770331	chr7:106770331:G:A	3.12712e-43	0.300029	-0.49005
106770969	chr7:106770969:C:T	1.00822e-44	-2.33416	-1.29037
106770978	chr7:106770978:A:T	2.2694e-44	-1.59166	-1.22155
106771142	chr7:106771142:A:T	1.96571e-44	-1.57744	-1.37942
106771245	chr7:106771245:G:A	2.02744e-44	-1.59964	-1.3263
106771259	chr7:106771259:T:A	2.56539e-43	-8.19721e-10	-0.388026
106771412	chr7:106771412:T:C	2.37189e-43	0.464769	-0.931217
106771477	chr7:106771477:T:C	1.08808e-44	-2.46446	-1.08385
106771636	chr7:106771636:G:A	2.05976e-43	0.344987	-0.952534
106771692	chr7:106771692:C:G	8.52613e-44	-8.19721e-10	-1.48958
106772508	chr7:106772508:A:C	2.14867e-44	-1.66487	-1.203
106772768	chr7:106772768:A:C	2.49921e-43	-0.414158	-1.18586e-09
106772831	chr7:106772831:A:G	8.78629e-44	-8.19721e-10	-1.45953
106772873	chr7:106772873:A:G	4.21278e-44	-2.2081	0.0135038
106773112	chr7:106773112:C:A	6.25086e-44	-8.19721e-10	-1.8
106773160	chr7:106773160:A:T	3.00542e-44	-2.5323	-1.18586e-09
106773291	chr7:106773291:C:T	2.96455e-44	-2.54599	-1.18586e-09
106773680	chr7:106773680:T:C	2.96938e-44	-2.54437	-1.18586e-09
106773916	chr7:106773916:T:G	3.75352e-44	-1.93259	-0.377432
106774121	chr7:106774121:G:T	7.32097e-45	-2.52483	-1.41974
106774433	chr7:106774433:AATCTGAAATGCTCCAATGAGC:A	3.01065e-44	-2.23942	-0.291149
106774710	chr7:106774710:A:G	3.86503e-44	-2.31551	0.0347589
106775414	chr7:106775414:T:A	1.25863e-44	-1.48254	-1.92015
106775549	chr7:106775549:A:G	1.2427e-44	-1.85523	-1.5602
106776021	chr7:106776021:G:A	9.43221e-44	0.531845	-1.92043
106776036	chr7:106776036:T:A	1.14934e-43	-8.19721e-10	-1.19095
106776073	chr7:106776073:A:T	1.38066e-43	-1.00758	-1.18586e-09
106776353	chr7:106776353:T:C	1.35982e-44	-1.4147	-1.91066
106776617	chr7:106776617:G:A	2.67887e-44	-1.63346	-1.01387
106776801	chr7:106776801:T:C	2.27714e-41	3.84418	0.253779
106776802	chr7:106776802:G:A	5.64052e-45	-2.4818	-1.72353
106777110	chr7:106777110:G:A	8.94271e-45	-2.17801	-1.56646
106777517	chr7:106777517:G:A	5.72866e-44	-1.03872	-0.848517
106777641	chr7:106777641:A:G	8.80616e-44	-1.45727	-1.18586e-09
106778062	chr7:106778062:T:TGA	1.39128e-43	-8.19721e-10	-0.99991
106778526	chr7:106778526:G:A	4.83385e-44	-1.11217	-0.94491
106778550	chr7:106778550:C:T	9.52215e-44	0.489023	-1.86812
106778575	chr7:106778575:A:G	5.45225e-45	-2.49683	-1.74245
106778734	chr7:106778734:G:T	5.43536e-44	-8.19721e-10	-1.93979
106779279	chr7:106779279:T:C	5.90692e-44	-8.19721e-10	-1.8566
106779527	chr7:106779527:T:C	1.91772e-42	3.56063	-1.93705
106779530	chr7:106779530:C:G	3.33734e-44	-2.42755	-1.18586e-09
106780404	chr7:106780404:T:C	1.63978e-43	0.0103265	-0.845898
106780558	chr7:106780558:T:C	9.00733e-45	-1.85429	-1.88298
106780622	chr7:106780622:C:T	3.16355e-43	0.245216	-0.423657
106780664	chr7:106780664:G:A	6.1826e-45	-2.31436	-1.79921
106781270	chr7:106781270:A:G	8.12586e-45	-1.95878	-1.88148
106781929	chr7:106781929:T:C	1.29301e-43	-8.19721e-10	-1.07316
106782118	chr7:106782118:G:A	1.32885e-43	0.0711362	-1.11696
106782271	chr7:106782271:C:T	9.87107e-43	2.85654	-1.89707
106782620	chr7:106782620:A:G	1.71039e-44	-1.29914	-1.79686
106782663	chr7:106782663:G:A	2.83845e-44	-1.30888	-1.28058
106782725	chr7:106782725:T:C	3.99177e-44	-2.24849	-1.18586e-09
106782803	chr7:106782803:T:A	7.0768e-44	-8.19721e-10	-1.6759
106783222	chr7:106783222:C:G	7.44463e-44	-8.19721e-10	-1.62523
106783243	chr7:106783243:T:C	3.76179e-44	-1.11209	-1.19573
106783542	chr7:106783542:T:A	7.04095e-44	-8.19721e-10	-1.68098
106784268	chr7:106784268:T:G	5.9327e-44	-8.19721e-10	-1.85224
106784697	chr7:106784697:A:C	1.74031e-44	-1.30151	-1.77714
106785061	chr7:106785061:TTTTC:T	9.2636e-44	-8.19721e-10	-1.40663
106785117	chr7:106785117:T:A	6.16356e-44	-8.19721e-10	-1.81407
106785156	chr7:106785156:G:A	9.91458e-44	-8.19721e-10	-1.33871
106785658	chr7:106785658:C:T	5.56213e-44	-0.273624	-1.64311
106786142	chr7:106786142:A:G	9.21529e-45	-2.54013	-1.17431
106786223	chr7:106786223:G:T	3.0535e-44	-1.33679	-1.17964
106786836	chr7:106786836:C:T	6.77397e-44	-8.19721e-10	-1.71963
106787278	chr7:106787278:G:T	7.01549e-44	-8.19721e-10	-1.6846
106787430	chr7:106787430:T:G	2.97853e-44	-2.54129	-1.18586e-09
106787724	chr7:106787724:A:G	5.85594e-45	-2.30097	-1.86687
106787805	chr7:106787805:C:T	6.43541e-45	-2.48032	-1.59317
106787918	chr7:106787918:C:T	6.87298e-44	-8.19721e-10	-1.70512
106788373	chr7:106788373:A:G	5.91332e-45	-2.29823	-1.85987
106788585	chr7:106788585:C:G	9.80565e-44	-8.19721e-10	-1.34976
106788857	chr7:106788857:G:A	7.7637e-43	2.65586	-1.93653
106789043	chr7:106789043:T:A	6.3552e-45	-2.48645	-1.59959
106789062	chr7:106789062:T:C	3.14651e-44	-2.48643	-1.18586e-09
106789111	chr7:106789111:C:T	4.38957e-43	-8.19721e-10	0.149097
106789342	chr7:106789342:A:G	2.77308e-43	-8.19721e-10	-0.310177
106789708	chr7:106789708:G:A	6.05448e-45	-2.27681	-1.8577
106789750	chr7:106789750:G:A	5.50758e-44	-8.19721e-10	-1.9266
106789882	chr7:106789882:G:C	2.42528e-43	-0.444189	-1.18586e-09
106790047	chr7:106790047:G:A	5.6489e-44	-8.19721e-10	-1.90126
106790092	chr7:106790092:G:A	6.56136e-45	-2.45278	-1.60133
106790119	chr7:106790119:G:A	6.16671e-45	-2.38951	-1.72663
106790139	chr7:106790139:A:G	6.02513e-45	-2.42593	-1.71343
106790217	chr7:106790217:C:T	5.77045e-45	-2.52564	-1.65692
106790791	chr7:106790791:G:A	6.1593e-45	-2.40453	-1.71281
106791067	chr7:106791067:A:G	8.87374e-44	-8.19721e-10	-1.44962
106791074	chr7:106791074:A:G	2.76932e-44	-0.838172	-1.77595
106791607	chr7:106791607:C:T	6.37895e-45	-2.54604	-1.53626
106792435	chr7:106792435:T:C	5.90016e-45	-2.52946	-1.63086
106792476	chr7:106792476:C:T	6.07132e-45	-2.52283	-1.6089
106792666	chr7:106792666:C:G	8.48913e-45	-2.22116	-1.57536
106792720	chr7:106792720:C:T	1.4453e-44	-1.3911	-1.8733
106792822	chr7:106792822:G:A	1.00376e-44	-2.16798	-1.46098
106793082	chr7:106793082:G:A	8.40881e-44	-1.50344	-1.18586e-09
106793152	chr7:106793152:C:T	2.88374e-44	-1.00943	-1.5642
106793486	chr7:106793486:G:A	3.62815e-44	-1.29445	-1.04955
106793510	chr7:106793510:G:A	6.56948e-44	-8.19721e-10	-1.75029
106793559	chr7:106793559:T:C	9.41233e-45	-2.27326	-1.42002
106793763	chr7:106793763:G:A	1.98691e-44	-1.12239	-1.82375
106793964	chr7:106793964:G:A	2.53124e-44	-1.15328	-1.55073
106793966	chr7:106793966:A:G	2.16609e-44	-1.02116	-1.83864
106793992	chr7:106793992:G:A	2.34671e-44	-1.18791	-1.5918
106794015	chr7:106794015:G:A	2.38638e-44	-1.17665	-1.58629
106794165	chr7:106794165:C:T	2.44181e-44	-1.15748	-1.5825
106794590	chr7:106794590:G:A	1.11038e-44	-2.24945	-1.27856
106795020	chr7:106795020:G:T	7.38451e-43	2.15534	-1.48609
106795252	chr7:106795252:C:T	2.87154e-44	-0.94786	-1.63001
106795333	chr7:106795333:C:G	5.50198e-44	-8.19721e-10	-1.92761
106795527	chr7:106795527:T:G	5.46312e-44	-8.19721e-10	-1.9347
106795572	chr7:106795572:A:T	5.09106e-43	-8.19721e-10	0.297352
106795785	chr7:106795785:T:C	8.50246e-44	-8.19721e-10	-1.49236
106796018	chr7:106796018:G:C	4.47566e-44	-0.831227	-1.30284
106796563	chr7:106796563:T:C	8.56821e-44	-8.19721e-10	-1.48466
106797165	chr7:106797165:T:C	1.19771e-44	-1.56463	-1.88768
106797331	chr7:106797331:T:C	1.668e-44	-1.19133	-1.92977
106797548	chr7:106797548:T:A	7.00807e-45	-2.49363	-1.49462
106797596	chr7:106797596:T:C	1.08102e-43	-1.25223	-1.18586e-09
106797715	chr7:106797715:G:A	7.70565e-45	-2.53474	-1.35861
106797745	chr7:106797745:C:T	1.37142e-44	-1.39113	-1.92575
106798099	chr7:106798099:G:A	5.55179e-44	-8.19721e-10	-1.9186
106798511	chr7:106798511:A:G	3.46428e-44	-0.599668	-1.79055
106798574	chr7:106798574:C:A	1.59783e-44	-2.13899	-1.02509
106798720	chr7:106798720:C:T	1.43484e-43	-0.969083	-1.18586e-09
106798743	chr7:106798743:C:A	3.87219e-42	-8.19721e-10	2.32627
106798788	chr7:106798788:TTTTG:T	2.88604e-44	-0.809292	-1.76354
106798814	chr7:106798814:T:C	7.21538e-44	0.275392	-1.9319
106799046	chr7:106799046:AC:A	8.59579e-44	-8.19721e-10	-1.48145
106799134	chr7:106799134:G:A	5.47244e-44	-8.19721e-10	-1.933
106799485	chr7:106799485:T:C	5.50982e-44	-8.19721e-10	-1.92619
106799586	chr7:106799586:G:A	7.38729e-45	-2.49309	-1.44245
106799732	chr7:106799732:T:C	1.07434e-43	-8.19721e-10	-1.25843
106799762	chr7:106799762:G:A	4.56878e-45	-2.53165	-1.88441
106799993	chr7:106799993:C:T	5.53321e-44	-8.19721e-10	-1.92195
106800049	chr7:106800049:T:G	3.44095e-44	-0.747977	-1.64899
106800206	chr7:106800206:T:G	6.13524e-45	-2.30117	-1.82009
106800229	chr7:106800229:G:T	5.51052e-44	-8.19721e-10	-1.92606
106800488	chr7:106800488:A:G	8.62614e-44	-8.19721e-10	-1.47792
106801016	chr7:106801016:G:C	3.75202e-43	1.34413	-1.35197
106801224	chr7:106801224:C:A	1.57143e-44	-1.25094	-1.92979
106801226	chr7:106801226:C:T	2.70601e-44	-0.898468	-1.73878
106801248	chr7:106801248:C:T	1.15593e-43	0.0775	-1.26273
106801632	chr7:106801632:G:A	7.41108e-45	-2.50926	-1.42307
106801693	chr7:106801693:C:A	1.06537e-43	0.622718	-1.88953
106802289	chr7:106802289:T:A	1.65416e-44	-2.18845	-0.94098
106802460	chr7:106802460:A:G	5.581e-44	-8.19721e-10	-1.91335
106802775	chr7:106802775:G:A	8.39594e-45	-2.51069	-1.29686
106802908	chr7:106802908:A:G	7.02306e-45	-2.39753	-1.58857
106802962	chr7:106802962:C:G	2.08105e-44	-1.70756	-1.19229
106803050	chr7:106803050:C:T	8.54256e-44	-0.297727	-1.18993
106803238	chr7:106803238:T:A	5.50797e-44	-8.19721e-10	-1.92652
106803274	chr7:106803274:A:G	1.82606e-44	-1.77639	-1.25417
106803411	chr7:106803411:C:T	1.0016e-43	-1.32854	-1.18586e-09
106803687	chr7:106803687:T:G	1.82435e-43	-8.19721e-10	-0.728908
106803937	chr7:106803937:T:C	1.77288e-43	-8.19721e-10	-0.757527
106804069	chr7:106804069:G:A	3.21445e-44	-0.805777	-1.65929
106804344	chr7:106804344:A:C	1.65414e-44	-1.23383	-1.89561
106804382	chr7:106804382:A:G	3.32543e-43	-8.19721e-10	-0.128537
106804703	chr7:106804703:C:T	1.16619e-43	-8.19721e-10	-1.17639
106804704	chr7:106804704:A:G	8.04851e-44	0.0833296	-1.63056
106804925	chr7:106804925:C:T	4.82207e-44	-1.62244	-0.437078
106804984	chr7:106804984:G:A	2.86507e-44	-0.858932	-1.7212
106805019	chr7:106805019:C:G	8.19425e-44	0.189627	-1.71891
106805128	chr7:106805128:A:G	8.48547e-44	0.226483	-1.72085
106805310	chr7:106805310:C:T	1.77017e-43	-8.19721e-10	-0.759061
106805551	chr7:106805551:T:C	3.13144e-44	-0.771764	-1.71946
106805916	chr7:106805916:A:T	2.37013e-44	-1.66886	-1.10092
106805930	chr7:106805930:T:C	5.36387e-44	-1.95303	-1.18586e-09
106806050	chr7:106806050:A:G	1.01011e-43	-8.19721e-10	-1.32007
106806310	chr7:106806310:T:A	3.61789e-44	-0.626943	-1.71989
106806365	chr7:106806365:T:C	3.23824e-44	-1.82041	-0.637283
106806454	chr7:106806454:A:C	5.91919e-45	-2.54353	-1.61357
106806488	chr7:106806488:T:C	7.94872e-44	-8.19721e-10	-1.55971
106806503	chr7:106806503:T:C	4.25773e-45	-2.54641	-1.94016
106806645	chr7:106806645:G:A	6.59825e-44	-8.19721e-10	-1.74592
106806880	chr7:106806880:G:A	4.16575e-43	-0.85635	0.953111
106807343	chr7:106807343:G:A	2.99938e-44	-2.53431	-1.18586e-09
106808157	chr7:106808157:G:A	2.05247e-44	-1.83172	-1.08195
106808465	chr7:106808465:T:C	4.78228e-45	-2.54675	-1.82364
106808678	chr7:106808678:G:A	6.2218e-45	-2.25307	-1.85418
106809299	chr7:106809299:C:T	8.50538e-43	-8.19721e-10	0.810564
106809501	chr7:106809501:CAT:C	1.0575e-44	-2.14055	-1.43626
106809642	chr7:106809642:A:G	4.37421e-45	-2.54264	-1.91693
106809914	chr7:106809914:T:C	5.21483e-45	-2.54407	-1.73973
106810175	chr7:106810175:T:C	5.03858e-45	-2.54532	-1.77286
106810302	chr7:106810302:A:G	6.69575e-44	-8.19721e-10	-1.73125
106810309	chr7:106810309:A:G	8.73201e-44	0.0816534	-1.54738
106810735	chr7:106810735:G:A	5.6506e-44	-8.19721e-10	-1.90096
106811006	chr7:106811006:A:G	2.32784e-43	-8.19721e-10	-0.485193
106811609	chr7:106811609:G:T	6.04049e-44	-8.19721e-10	-1.83423
106811697	chr7:106811697:G:A	5.46406e-44	-8.19721e-10	-1.93453
106812177	chr7:106812177:T:A	3.00844e-44	-2.5313	-1.18586e-09
106812689	chr7:106812689:C:T	6.68446e-45	-2.14965	-1.88587
106812726	chr7:106812726:C:T	6.94214e-44	-8.19721e-10	-1.69511
106813208	chr7:106813208:G:A	4.44826e-44	-2.14021	-1.18586e-09
106813271	chr7:106813271:C:A	4.27272e-45	-2.54377	-1.93928
106813307	chr7:106813307:T:C	9.65179e-44	-8.19721e-10	-1.36558
106813315	chr7:106813315:A:G	6.22924e-43	-8.19721e-10	0.49912
106813415	chr7:106813415:A:T	4.54774e-45	-2.5397	-1.88098
106813870	chr7:106813870:T:C	5.79493e-44	-8.19721e-10	-1.87574
106813905	chr7:106813905:C:T	4.312e-45	-2.54677	-1.92713
106814175	chr7:106814175:G:A	5.43739e-44	-8.19721e-10	-1.93942
106814552	chr7:106814552:T:G	5.47674e-44	-8.19721e-10	-1.93221
106815053	chr7:106815053:T:C	1.69236e-43	-8.19721e-10	-0.804012
106815073	chr7:106815073:C:T	8.47892e-44	-8.19721e-10	-1.49514
106815106	chr7:106815106:G:A	7.70698e-44	-8.19721e-10	-1.59059
106815624	chr7:106815624:C:T	5.53683e-44	-8.19721e-10	-1.9213
106816007	chr7:106816007:G:T	1.6641e-43	-0.820851	-1.18586e-09
106816023	chr7:106816023:T:C	8.43322e-44	-8.19721e-10	-1.50054
106816049	chr7:106816049:C:T	4.26847e-45	-2.54447	-1.93958
106816236	chr7:106816236:C:T	6.8263e-44	-8.19721e-10	-1.71194
106816670	chr7:106816670:C:A	2.17561e-43	-8.19721e-10	-0.552824
106818090	chr7:106818090:C:T	7.52272e-44	-8.19721e-10	-1.61479
106818424	chr7:106818424:C:G	7.25608e-45	-2.40527	-1.5482
106818523	chr7:106818523:C:A	6.18964e-44	-8.19721e-10	-1.80984
106818529	chr7:106818529:C:G	4.32139e-45	-2.54682	-1.92491
106818730	chr7:106818730:G:A	7.51663e-45	-2.54522	-1.37297
106818805	chr7:106818805:A:G	4.8231e-45	-2.53455	-1.82734
106818816	chr7:106818816:G:A	4.85052e-45	-2.53478	-1.82144
106818940	chr7:106818940:G:A	3.04914e-44	-2.51786	-1.18586e-09
106819115	chr7:106819115:G:C	6.3911e-45	-2.26128	-1.81912
106819471	chr7:106819471:G:A	5.53915e-45	-2.31767	-1.90579
106819851	chr7:106819851:A:G	9.3618e-45	-2.25245	-1.44621
106819917	chr7:106819917:C:T	5.43896e-44	-8.19721e-10	-1.93913
106819922	chr7:106819922:A:G	1.06131e-43	-8.19721e-10	-1.27063
106819984	chr7:106819984:A:G	5.0521e-44	-2.44829	0.435369
106820134	chr7:106820134:A:G	7.70479e-45	-2.41988	-1.47358
106820410	chr7:106820410:T:C	5.83782e-45	-2.30312	-1.86783
106820883	chr7:106820883:C:T	2.28397e-44	-2.48785	-0.318956
106821065	chr7:106821065:T:C	2.34135e-44	-2.46332	-0.318668
106821585	chr7:106821585:G:A	5.5372e-44	-8.19721e-10	-1.92123
106821939	chr7:106821939:C:T	2.23705e-44	-2.47492	-0.352644
106821975	chr7:106821975:A:G	5.50481e-45	-2.29816	-1.93153
106822117	chr7:106822117:G:A	8.06606e-44	-8.19721e-10	-1.54505
106822591	chr7:106822591:T:A	6.35747e-44	-8.19721e-10	-1.78309
106822611	chr7:106822611:A:G	8.42738e-45	-2.22408	-1.57974
106823148	chr7:106823148:C:T	6.40623e-45	-2.16292	-1.91512
106824039	chr7:106824039:C:A	5.53633e-44	-8.19721e-10	-1.92139
106824613	chr7:106824613:T:C	5.71101e-44	-8.19721e-10	-1.89032
106825202	chr7:106825202:A:G	5.23967e-45	-2.53179	-1.74726
106825666	chr7:106825666:G:A	5.43531e-44	-8.19721e-10	-1.9398
106826321	chr7:106826321:G:A	3.90301e-44	-2.27097	-1.18586e-09
106826370	chr7:106826370:T:C	1.60875e-43	-8.19721e-10	-0.854674
106826552	chr7:106826552:G:A	6.89549e-43	2.54008	-1.93935
106826564	chr7:106826564:T:G	1.76136e-43	-8.19721e-10	-0.764048
106826578	chr7:106826578:T:G	7.26772e-44	0.250768	-1.90005
106827010	chr7:106827010:T:C	6.8685e-45	-2.52929	-1.47907
106827537	chr7:106827537:C:A	5.4333e-44	-8.19721e-10	-1.94017
106827752	chr7:106827752:G:A	5.83347e-44	-8.19721e-10	-1.86911
106827899	chr7:106827899:C:T	5.92916e-44	-8.19721e-10	-1.85284
106827923	chr7:106827923:G:C	6.65843e-44	-1.48051	-0.256324
106828005	chr7:106828005:G:T	4.71592e-44	-2.08178	-1.18586e-09
106828105	chr7:106828105:C:T	9.3468e-45	-2.04069	-1.65958
106828285	chr7:106828285:A:G	2.99179e-44	-2.53685	-1.18586e-09
106828371	chr7:106828371:C:T	8.27645e-45	-2.17714	-1.64475
106829308	chr7:106829308:C:T	5.51248e-44	-8.19721e-10	-1.9257
106829571	chr7:106829571:A:G	1.76e-42	-8.19721e-10	1.53777
106829852	chr7:106829852:T:TC	5.5153e-44	-8.19721e-10	-1.92519
106829956	chr7:106829956:CT:C	1.4531e-43	-8.19721e-10	-0.956435
106830003	chr7:106830003:C:A	5.51478e-44	-8.19721e-10	-1.92529
106830531	chr7:106830531:C:T	5.48665e-44	-8.19721e-10	-1.9304
106830547	chr7:106830547:G:A	4.75242e-45	-2.44198	-1.93467
106830752	chr7:106830752:G:A	1.81092e-43	-8.19721e-10	-0.7363
106830779	chr7:106830779:A:G	5.66327e-44	-8.19721e-10	-1.89872
106830929	chr7:106830929:G:A	1.49485e-43	-8.19721e-10	-0.928112
106831392	chr7:106831392:G:A	7.03608e-44	-8.19721e-10	-1.68167
106831501	chr7:106831501:G:A	9.60964e-44	-8.19721e-10	-1.36995
106831624	chr7:106831624:G:A	5.46372e-44	-8.19721e-10	-1.93459
106831840	chr7:106831840:T:C	7.2348e-44	-8.19721e-10	-1.65382
106832348	chr7:106832348:C:T	1.35948e-43	-8.19721e-10	-1.02304
106832393	chr7:106832393:C:T	3.23422e-44	-2.45893	-1.18586e-09
106832777	chr7:106832777:C:T	9.44767e-44	-8.19721e-10	-1.38695
106833315	chr7:106833315:A:G	5.70082e-44	-8.19721e-10	-1.89211
106833527	chr7:106833527:A:G	3.55866e-44	-2.36333	-1.18586e-09
106833782	chr7:106833782:G:A	5.58576e-44	-8.19721e-10	-1.9125
106833837	chr7:106833837:T:C	9.23769e-43	0.893157	-1.18586e-09
106834005	chr7:106834005:G:A	1.1027e-43	-8.19721e-10	-1.23237
106834065	chr7:106834065:C:T	3.77538e-43	-8.19721e-10	-0.00163326
106834091	chr7:106834091:C:T	2.82658e-44	-0.663494	-1.93016
106834268	chr7:106834268:T:C	5.43474e-44	-8.19721e-10	-1.93991
106834386	chr7:106834386:GA:G	5.53034e-44	-8.19721e-10	-1.92247
106834407	chr7:106834407:C:T	5.53324e-44	-8.19721e-10	-1.92195
106834581	chr7:106834581:C:T	7.61053e-44	-8.19721e-10	-1.60319
106834595	chr7:106834595:C:T	8.51264e-44	-8.19721e-10	-1.49117
106834821	chr7:106834821:T:C	2.37779e-44	-0.863324	-1.90322
106834823	chr7:106834823:C:T	5.52989e-44	-8.19721e-10	-1.92255
106834878	chr7:106834878:C:T	7.95471e-44	-8.19721e-10	-1.55896
106835482	chr7:106835482:C:T	2.35734e-44	-1.02469	-1.7505
106835505	chr7:106835505:C:T	4.00733e-44	-2.2446	-1.18586e-09
106835559	chr7:106835559:A:T	8.51264e-44	-8.19721e-10	-1.49117
106835620	chr7:106835620:A:G	5.6949e-44	-8.19721e-10	-1.89315
106835668	chr7:106835668:C:T	5.51233e-44	-8.19721e-10	-1.92573
106836148	chr7:106836148:C:T	6.24981e-44	-8.19721e-10	-1.80017
106836615	chr7:106836615:C:T	6.48546e-44	-8.19721e-10	-1.76316
106836916	chr7:106836916:C:G	5.54721e-44	-8.19721e-10	-1.91942
106837031	chr7:106837031:C:T	6.34407e-44	-8.19721e-10	-1.7852
106837033	chr7:106837033:C:A	4.71921e-45	-2.44712	-1.93654
106837180	chr7:106837180:G:A	6.91871e-44	-8.19721e-10	-1.69849
106837382	chr7:106837382:A:C	5.7897e-44	-8.19721e-10	-1.87664
106837544	chr7:106837544:C:T	6.20871e-44	-8.19721e-10	-1.80677
106837756	chr7:106837756:G:A	6.96031e-44	-8.19721e-10	-1.6925
106837992	chr7:106837992:T:C	1.47852e-44	-2.03546	-1.20622
106838179	chr7:106838179:T:A	4.91011e-45	-2.49707	-1.84694
106838188	chr7:106838188:C:G	5.91435e-44	-8.19721e-10	-1.85534
106838192	chr7:106838192:T:C	1.3983e-43	-8.19721e-10	-0.994878
106838376	chr7:106838376:C:A	9.20693e-44	-1.41276	-1.18586e-09
106838469	chr7:106838469:A:G	3.08862e-44	-0.623868	-1.88113
106838994	chr7:106838994:A:C	2.48273e-44	-0.804589	-1.91877
106839151	chr7:106839151:T:C	9.25668e-44	-8.19721e-10	-1.40737
106839187	chr7:106839187:T:G	2.37221e-44	-0.829305	-1.93959
106839692	chr7:106839692:G:A	2.54915e-44	-0.778507	-1.91845
106840015	chr7:106840015:A:G	5.4397e-44	-8.19721e-10	-1.939
106840091	chr7:106840091:T:C	2.82513e-44	-0.67588	-1.91829
106840269	chr7:106840269:C:T	6.15098e-44	-8.19721e-10	-1.81611
106841153	chr7:106841153:T:C	4.62597e-44	-2.10103	-1.18586e-09
106841642	chr7:106841642:T:C	7.21505e-44	-0.791769	-0.864783
106841668	chr7:106841668:A:G	5.4637e-44	-8.19721e-10	-1.93459
106841707	chr7:106841707:T:A	5.63522e-44	-8.19721e-10	-1.90368
106842005	chr7:106842005:C:T	6.28498e-44	-8.19721e-10	-1.79456
106842073	chr7:106842073:A:G	3.02736e-44	-2.52503	-1.18586e-09
106842262	chr7:106842262:T:C	5.80268e-44	-8.19721e-10	-1.8744
106842310	chr7:106842310:A:G	2.6061e-44	-0.80494	-1.86993
106842319	chr7:106842319:A:G	6.42249e-44	-8.19721e-10	-1.77291
106842512	chr7:106842512:G:A	5.21185e-45	-2.43705	-1.84732
106842521	chr7:106842521:A:G	5.36421e-45	-2.53055	-1.72501
106842751	chr7:106842751:C:A	5.88708e-44	-8.19721e-10	-1.85996
106842769	chr7:106842769:T:C	4.6329e-44	-2.09954	-1.18586e-09
106842815	chr7:106842815:G:T	1.11431e-43	-8.19721e-10	-1.2219
106843286	chr7:106843286:T:C	4.58566e-45	-2.49385	-1.91852
106843990	chr7:106843990:G:A	1.25151e-44	-1.46867	-1.9397
106845157	chr7:106845157:G:A	1.6155e-43	-8.19721e-10	-0.850491
106845255	chr7:106845255:C:T	5.4402e-44	-8.19721e-10	-1.9389
106845307	chr7:106845307:G:C	7.16814e-44	-8.19721e-10	-1.66307
106845789	chr7:106845789:A:G	3.27253e-44	-2.44716	-1.18586e-09
106845948	chr7:106845948:A:G	8.16196e-44	-8.19721e-10	-1.53324
106846135	chr7:106846135:AAG:A	7.48493e-44	-8.19721e-10	-1.61983
106846142	chr7:106846142:T:C	7.49611e-44	-8.19721e-10	-1.61834
106846529	chr7:106846529:G:A	1.58837e-43	1.05914	-1.92657
106846629	chr7:106846629:C:A	5.76363e-44	-8.19721e-10	-1.88115
106847532	chr7:106847532:G:A	3.10425e-43	-8.19721e-10	-0.197362
106847694	chr7:106847694:T:G	6.74938e-44	-8.19721e-10	-1.72327
106847756	chr7:106847756:T:C	4.73295e-44	-2.07817	-1.18586e-09
106848447	chr7:106848447:T:C	2.2781e-43	1.01321	-1.52
106848558	chr7:106848558:G:T	1.24729e-44	-2.51671	-0.895035
106848709	chr7:106848709:C:T	8.49492e-45	-1.87487	-1.92097
106848756	chr7:106848756:G:A	5.44465e-44	-8.19721e-10	-1.93809
106849114	chr7:106849114:T:C	3.5559e-44	-1.21137	-1.15274
106849217	chr7:106849217:C:T	4.01371e-43	1.12276	-1.06318
106849468	chr7:106849468:C:A	7.64299e-44	-8.19721e-10	-1.59893
106849681	chr7:106849681:C:T	1.19243e-44	-1.5308	-1.92592
106849973	chr7:106849973:A:G	2.82718e-44	-0.682836	-1.9106
106850153	chr7:106850153:G:A	5.68717e-45	-2.53707	-1.66002
106850198	chr7:106850198:G:A	3.26308e-43	0.849221	-0.996685
106850496	chr7:106850496:T:C	5.96505e-44	-8.19721e-10	-1.8468
106851188	chr7:106851188:G:A	8.75525e-45	-1.8305	-1.93515
106851232	chr7:106851232:A:G	1.42735e-43	-0.166807	-0.807511
106851606	chr7:106851606:G:A	2.33456e-43	-8.19721e-10	-0.482313
106852228	chr7:106852228:A:G	7.03671e-44	-8.19721e-10	-1.68158
106852331	chr7:106852331:C:A	5.25607e-43	1.26396	-0.934709
106852543	chr7:106852543:A:C	6.62792e-44	-8.19721e-10	-1.74143
106852573	chr7:106852573:A:G	6.98912e-44	-8.19721e-10	-1.68837
106852922	chr7:106852922:G:C	4.37433e-45	-2.5348	-1.92476
106852933	chr7:106852933:A:G	1.04287e-43	-8.19721e-10	-1.28816
106853037	chr7:106853037:C:T	4.67037e-43	1.13962	-0.928512
106853181	chr7:106853181:G:A	1.18391e-44	-1.85274	-1.61116
106853308	chr7:106853308:T:C	1.00595e-43	-8.19721e-10	-1.3242
106853593	chr7:106853593:C:T	5.53343e-44	-8.19721e-10	-1.92191
106853644	chr7:106853644:C:CA	1.01915e-43	-8.19721e-10	-1.31117
106853648	chr7:106853648:C:T	5.46105e-44	-8.19721e-10	-1.93508
106853649	chr7:106853649:C:A	1.00617e-43	-8.19721e-10	-1.32399
106853873	chr7:106853873:C:T	8.70849e-45	-2.41012	-1.36089
106853920	chr7:106853920:C:T	2.4315e-44	-0.818156	-1.92606
106854509	chr7:106854509:T:C	6.5292e-44	-8.19721e-10	-1.75643
106854623	chr7:106854623:G:GAATA	2.06703e-44	-1.77178	-1.13482
106854934	chr7:106854934:C:T	1.17119e-42	-8.19721e-10	1.13047
106854973	chr7:106854973:G:A	6.54729e-44	-8.19721e-10	-1.75367
106855071	chr7:106855071:C:T	3.18069e-44	-2.47562	-1.18586e-09
106855237	chr7:106855237:A:G	6.41861e-44	-8.19721e-10	-1.77352
106855364	chr7:106855364:T:C	7.84334e-45	-2.00312	-1.87252
106855531	chr7:106855531:G:A	6.39876e-44	-8.19721e-10	-1.77662
106855855	chr7:106855855:T:C	2.19486e-43	-8.19721e-10	-0.544015
106856001	chr7:106856001:A:G	8.96266e-45	-2.09146	-1.65077
106856065	chr7:106856065:T:C	1.36734e-44	-1.80906	-1.51079
106856135	chr7:106856135:G:A	6.36602e-44	-8.19721e-10	-1.78175
106856194	chr7:106856194:T:C	1.16032e-43	-8.19721e-10	-1.18144
106856565	chr7:106856565:T:C	5.43309e-44	-8.19721e-10	-1.94021
106857002	chr7:106857002:C:T	7.2952e-45	-2.22474	-1.72335
106857643	chr7:106857643:G:A	1.30623e-43	-1.06299	-1.18586e-09
106857826	chr7:106857826:T:C	5.45051e-45	-2.50442	-1.73518
106857958	chr7:106857958:C:T	1.54902e-43	-8.19721e-10	-0.892514
106858032	chr7:106858032:A:G	1.52427e-44	-1.53996	-1.67124
106858343	chr7:106858343:T:C	5.59715e-44	-8.19721e-10	-1.91046
106858655	chr7:106858655:T:C	2.26736e-44	-1.02141	-1.79269
106859007	chr7:106859007:C:T	1.55456e-43	-8.19721e-10	-0.888943
106859114	chr7:106859114:G:A	8.14523e-45	-1.92613	-1.91174
106859224	chr7:106859224:T:G	1.48067e-44	-1.32621	-1.91402
106859371	chr7:106859371:C:T	6.60979e-44	-8.19721e-10	-1.74417
106859568	chr7:106859568:C:G	5.04122e-45	-2.52424	-1.79342
106859651	chr7:106859651:A:C	4.28735e-45	-2.53965	-1.93999
106859805	chr7:106859805:T:C	6.78938e-44	-8.19721e-10	-1.71736
106860197	chr7:106860197:G:A	7.00882e-44	-8.19721e-10	-1.68555
106860422	chr7:106860422:G:T	7.49403e-45	-1.98788	-1.93332
106860485	chr7:106860485:T:C	1.29164e-43	-8.19721e-10	-1.07422
106860540	chr7:106860540:C:A	6.60439e-44	-1.74499	-1.18586e-09
106860547	chr7:106860547:G:A	1.82061e-43	-8.19721e-10	-0.730964
106860737	chr7:106860737:G:C	3.12525e-44	-2.49321	-1.18586e-09
106860817	chr7:106860817:C:T	3.37402e-44	-0.714499	-1.70212
106860886	chr7:106860886:A:C	1.60262e-43	-8.19721e-10	-0.858497
106860913	chr7:106860913:G:A	9.01107e-45	-1.80777	-1.92908
106860994	chr7:106860994:A:G	7.30648e-45	-2.09729	-1.84925
106861053	chr7:106861053:A:G	7.42342e-45	-2.07502	-1.85565
106861353	chr7:106861353:C:T	5.43362e-44	-8.19721e-10	-1.94012
106861425	chr7:106861425:G:A	4.61232e-45	-2.54378	-1.86279
106861886	chr7:106861886:C:T	3.06417e-42	2.09223	-1.18586e-09
106862519	chr7:106862519:G:A	6.60913e-44	-8.19721e-10	-1.74427
106862624	chr7:106862624:G:A	7.74685e-45	-1.94962	-1.9384
106862751	chr7:106862751:C:T	1.78791e-43	-8.19721e-10	-0.749089
106862953	chr7:106862953:A:G	6.39463e-44	0.0882649	-1.86553
106863098	chr7:106863098:T:G	2.95802e-43	0.568323	-0.813939
106863229	chr7:106863229:A:C	8.38485e-45	-1.88612	-1.92276
106863661	chr7:106863661:G:A	8.42222e-44	-8.19721e-10	-1.50185
106863667	chr7:106863667:T:C	3.2359e-43	-8.19721e-10	-0.155829
106863716	chr7:106863716:G:A	5.47279e-44	-8.19721e-10	-1.93293
106863922	chr7:106863922:TGC:T	2.30346e-43	-8.19721e-10	-0.495724
106863932	chr7:106863932:C:A	9.1158e-44	-8.19721e-10	-1.42271
106864539	chr7:106864539:A:G	3.95379e-44	-2.25805	-1.18586e-09
106864612	chr7:106864612:T:C	4.79982e-43	0.692604	-0.45416
106866005	chr7:106866005:A:G	6.46304e-45	-2.43941	-1.62979
106866075	chr7:106866075:A:C	1.07106e-43	-8.19721e-10	-1.26149
106866290	chr7:106866290:G:A	2.11787e-42	1.72286	-1.18586e-09
106866621	chr7:106866621:T:A	1.29718e-43	-0.741006	-0.328932
106866635	chr7:106866635:A:T	6.22909e-45	-2.16586	-1.94021
106866688	chr7:106866688:ACTCTT:A	1.92494e-43	-8.19721e-10	-0.675238
106867491	chr7:106867491:G:A	8.91596e-44	-8.19721e-10	-1.44488
106868542	chr7:106868542:T:C	4.71852e-45	-2.47742	-1.90639
106868550	chr7:106868550:C:T	1.95169e-43	-8.19721e-10	-0.66144
106868886	chr7:106868886:C:A	7.69992e-45	-1.95469	-1.93941
106869126	chr7:106869126:A:G	1.1112e-43	-1.2247	-1.18586e-09
106869488	chr7:106869488:A:G	5.48722e-44	-8.19721e-10	-1.9303
106869722	chr7:106869722:T:G	9.16051e-43	-8.19721e-10	0.884767
106870903	chr7:106870903:T:A	6.28521e-45	-2.15821	-1.93889
106871250	chr7:106871250:A:G	2.00608e-43	-8.19721e-10	-0.633951
106871342	chr7:106871342:G:C	3.14473e-43	-8.19721e-10	-0.184407
106871623	chr7:106871623:A:G	4.49975e-45	-2.54006	-1.89122
106871740	chr7:106871740:C:T	5.3037e-45	-2.33724	-1.92966
106872566	chr7:106872566:C:T	4.85486e-43	0.76751	-0.517664
106873481	chr7:106873481:T:C	8.12739e-45	-1.91267	-1.9274
106873672	chr7:106873672:G:A	1.79569e-43	-8.19721e-10	-0.744745
106875377	chr7:106875377:T:C	7.382e-45	-1.99635	-1.93991
106875709	chr7:106875709:A:C	1.18113e-44	-2.36257	-1.10368
106875851	chr7:106875851:G:A	7.37479e-45	-2.00827	-1.92897
106875911	chr7:106875911:T:TG	1.77136e-44	-1.1819	-1.87907
106876174	chr7:106876174:A:G	3.6196e-44	-0.595325	-1.75103
106876270	chr7:106876270:G:A	4.70823e-45	-2.49948	-1.88651
106876454	chr7:106876454:C:T	6.77327e-44	-8.19721e-10	-1.71974
106876691	chr7:106876691:G:A	5.14534e-43	0.782766	-0.474809
106876755	chr7:106876755:G:T	6.34806e-44	-8.19721e-10	-1.78457
106877015	chr7:106877015:T:C	1.19963e-42	-8.19721e-10	1.15446
106877126	chr7:106877126:A:G	6.8228e-43	0.942153	-0.352018
106877598	chr7:106877598:A:G	5.59349e-44	-8.19721e-10	-1.91112
106877654	chr7:106877654:C:T	3.24497e-44	-2.45561	-1.18586e-09
106877844	chr7:106877844:C:T	6.12176e-44	-0.0776634	-1.74321
106878186	chr7:106878186:G:T	4.95161e-43	0.823426	-0.553848
106878219	chr7:106878219:T:C	5.77204e-44	-8.19721e-10	-1.87969
106879498	chr7:106879498:T:C	4.52493e-45	-2.54198	-1.88372
106879739	chr7:106879739:A:G	5.7788e-44	-8.19721e-10	-1.87852
106879755	chr7:106879755:C:G	3.77148e-44	-2.30525	-1.18586e-09
106880160	chr7:106880160:T:C	7.66906e-45	-2.23704	-1.66107
106880274	chr7:106880274:T:A	7.69574e-45	-2.20508	-1.68956
106881707	chr7:106881707:G:A	6.0784e-44	-8.19721e-10	-1.82798
106882147	chr7:106882147:A:G	1.85739e-44	-1.30422	-1.70932
106883225	chr7:106883225:G:C	7.77243e-45	-1.95024	-1.93448
106883987	chr7:106883987:G:A	7.45832e-44	-8.19721e-10	-1.62339
106884244	chr7:106884244:C:T	8.26644e-45	-1.89724	-1.92586
106884911	chr7:106884911:G:C	2.4092e-44	-1.24721	-1.50622
106885453	chr7:106885453:A:G	5.49597e-44	-8.19721e-10	-1.92871
106885607	chr7:106885607:ATAG:A	5.87291e-44	-8.19721e-10	-1.86237
106886456	chr7:106886456:A:C	5.86022e-44	-1.86453	-1.18586e-09
106886721	chr7:106886721:T:C	1.36049e-43	-1.02229	-1.18586e-09
106887751	chr7:106887751:T:C	6.11436e-44	-1.82208	-1.18586e-09
106887768	chr7:106887768:G:A	4.42484e-45	-2.54467	-1.9034
106888089	chr7:106888089:T:C	4.06753e-44	-0.454372	-1.77531
106888370	chr7:106888370:T:C	4.38531e-45	-2.54545	-1.9116
106888679	chr7:106888679:C:T	5.56308e-44	-8.19721e-10	-1.91657
106888743	chr7:106888743:C:T	5.74318e-44	-8.19721e-10	-1.88471
106888804	chr7:106888804:C:T	6.33099e-43	1.06478	-0.549462
106889085	chr7:106889085:T:C	5.68317e-44	-8.19721e-10	-1.89521
106889515	chr7:106889515:G:T	1.00776e-43	-8.19721e-10	-1.32241
106890109	chr7:106890109:G:A	7.57152e-45	-1.97698	-1.93393
106890423	chr7:106890423:C:T	9.67894e-44	-0.970876	-0.391892
106890482	chr7:106890482:C:T	5.5464e-44	-0.349809	-1.56976
106891953	chr7:106891953:T:C	7.00382e-45	-2.31237	-1.67648
106892172	chr7:106892172:A:G	5.98818e-45	-2.29772	-1.84779
106892206	chr7:106892206:A:C	1.09795e-44	-1.64893	-1.89034
106892440	chr7:106892440:C:G	1.90606e-44	-1.27261	-1.71507
106892472	chr7:106892472:C:T	4.32611e-45	-2.54258	-1.92805
106893262	chr7:106893262:A:G	2.97176e-44	-2.54357	-1.18586e-09
106893525	chr7:106893525:A:G	6.80186e-44	-8.19721e-10	-1.71552
106893559	chr7:106893559:A:C	5.59896e-44	-8.19721e-10	-1.91014
106894622	chr7:106894622:T:C	5.29282e-45	-2.4702	-1.79875
106894743	chr7:106894743:G:A	5.33355e-44	-1.9587	-1.18586e-09
106895622	chr7:106895622:C:T	3.24319e-44	-2.45616	-1.18586e-09
106896531	chr7:106896531:G:C	5.80621e-44	-8.19721e-10	-1.87379
106896783	chr7:106896783:C:T	1.27549e-44	-2.13838	-1.25101
106896797	chr7:106896797:T:C	3.00095e-43	-8.19721e-10	-0.231206
106897357	chr7:106897357:A:G	2.99006e-43	-8.19721e-10	-0.23484
106897952	chr7:106897952:C:T	1.56419e-44	-1.33338	-1.85197
106898033	chr7:106898033:C:T	2.96342e-44	-2.54638	-1.18586e-09
106898038	chr7:106898038:G:C	7.20296e-44	-8.19721e-10	-1.65823
106898117	chr7:106898117:AT:A	2.14143e-44	-1.31552	-1.55572
106898213	chr7:106898213:A:G	5.69245e-44	-8.19721e-10	-1.89358
106898675	chr7:106898675:G:T	3.18704e-44	-2.47363	-1.18586e-09
106898805	chr7:106898805:A:G	1.48988e-43	-8.19721e-10	-0.931441
106899198	chr7:106899198:T:C	5.76281e-44	-8.19721e-10	-1.88129
106899726	chr7:106899726:T:G	4.82211e-43	0.501585	-0.258507
106900122	chr7:106900122:G:A	3.42895e-44	-2.40047	-1.18586e-09
106900249	chr7:106900249:C:G	8.75827e-43	-8.19721e-10	0.839864
106900324	chr7:106900324:G:A	8.13201e-43	-8.19721e-10	0.765674
106900997	chr7:106900997:T:G	3.01282e-44	-2.52984	-1.18586e-09
106901610	chr7:106901610:G:C	5.58433e-44	-0.894129	-1.01863
106901939	chr7:106901939:C:A	4.80663e-45	-2.54632	-1.81899
106902247	chr7:106902247:CTT:C	3.37913e-44	-0.980301	-1.4348
106902640	chr7:106902640:A:G	6.07677e-44	-8.19721e-10	-1.82825
106903422	chr7:106903422:A:C	5.44259e-44	-8.19721e-10	-1.93847
106903483	chr7:106903483:A:C	5.45764e-44	-8.19721e-10	-1.9357
106903666	chr7:106903666:C:G	1.7916e-43	0.00263853	-0.749667
106904783	chr7:106904783:A:G	5.2227e-44	-0.946309	-1.0334
106905407	chr7:106905407:A:G	7.27123e-44	-8.19721e-10	-1.64879
106905424	chr7:106905424:A:G	8.43612e-44	-8.19721e-10	-1.5002
106905642	chr7:106905642:C:T	2.65994e-43	0.387496	-0.739326
106905859	chr7:106905859:T:G	2.51815e-44	-1.20294	-1.50626
106905933	chr7:106905933:A:G	1.33189e-43	-8.19721e-10	-1.04353
106906212	chr7:106906212:G:A	4.54923e-44	-1.00189	-1.11588
106907442	chr7:106907442:A:G	8.28421e-44	-8.19721e-10	-1.51837
106907476	chr7:106907476:A:G	4.76775e-44	-2.21164	0.140793
106907581	chr7:106907581:T:C	7.27048e-44	-8.19721e-10	-1.6489
106907908	chr7:106907908:A:G	6.27768e-44	0.048729	-1.84445
106909457	chr7:106909457:C:T	4.83409e-45	-2.48813	-1.87149
106909758	chr7:106909758:C:T	6.97507e-44	-8.19721e-10	-1.69038
106909887	chr7:106909887:T:TGTCAG	9.09107e-44	-8.19721e-10	-1.42543
106910216	chr7:106910216:T:C	4.90557e-44	-0.93532	-1.10703
106910653	chr7:106910653:G:A	3.16714e-44	-2.47989	-1.18586e-09
106910961	chr7:106910961:A:G	4.34706e-45	-2.52574	-1.94006
106911055	chr7:106911055:CTT:C	7.29521e-45	-2.27035	-1.67774
106911550	chr7:106911550:T:C	3.13698e-44	-2.48946	-1.18586e-09
106911803	chr7:106911803:A:G	6.14361e-44	-8.19721e-10	-1.81731
106911915	chr7:106911915:C:CAG	4.82981e-44	-0.937605	-1.12031
106911975	chr7:106911975:C:T	6.17344e-44	-8.19721e-10	-1.81246
106912093	chr7:106912093:A:T	5.84527e-45	-2.28457	-1.88511
106912304	chr7:106912304:A:G	5.7365e-45	-2.25458	-1.93387
106912341	chr7:106912341:G:T	1.34077e-43	-8.19721e-10	-1.03689
106912365	chr7:106912365:GA:G	2.36404e-43	0.24073	-0.710492
106912428	chr7:106912428:AAG:A	6.26487e-44	-8.19721e-10	-1.79776
106912433	chr7:106912433:T:TAAA	6.26735e-44	-8.19721e-10	-1.79737
106912995	chr7:106912995:T:C	5.51744e-44	-8.19721e-10	-1.92481
106913146	chr7:106913146:C:G	6.17575e-45	-2.38432	-1.73036
106913794	chr7:106913794:T:C	1.37011e-44	-1.98467	-1.33316
106914522	chr7:106914522:C:G	2.87051e-43	0.359827	-0.635471
106914608	chr7:106914608:A:G	3.01058e-43	0.390972	-0.618975
106914614	chr7:106914614:A:G	2.74619e-43	0.297096	-0.617018
106915085	chr7:106915085:C:T	6.75378e-44	-8.19721e-10	-1.72262
106915138	chr7:106915138:T:A	5.73671e-44	-8.19721e-10	-1.88583
106915357	chr7:106915357:G:C	6.07175e-44	-8.19721e-10	-1.82907
106915411	chr7:106915411:G:A	2.23863e-43	-0.0167476	-0.507523
106915421	chr7:106915421:G:A	5.65788e-44	-0.807431	-1.09224
106915427	chr7:106915427:C:G	6.02358e-45	-2.36702	-1.7726
106916145	chr7:106916145:C:T	6.36753e-44	-8.19721e-10	-1.78151
106916502	chr7:106916502:G:A	2.39373e-44	-1.20749	-1.55238
106916616	chr7:106916616:A:G	6.77001e-45	-2.27802	-1.74478
106916656	chr7:106916656:G:A	4.39044e-45	-2.52264	-1.93323
106916815	chr7:106916815:G:A	4.57768e-44	-0.255881	-1.85565
106917279	chr7:106917279:G:A	5.17445e-45	-2.35829	-1.93328
106917664	chr7:106917664:G:C	5.16021e-44	-0.918511	-1.07323
106917780	chr7:106917780:C:T	7.98306e-44	-8.19721e-10	-1.5554
106917913	chr7:106917913:C:T	6.28133e-45	-2.16906	-1.92866
106918734	chr7:106918734:A:G	2.5147e-43	-8.19721e-10	-0.407981
106919206	chr7:106919206:C:T	8.50049e-45	-2.34869	-1.44649
106919487	chr7:106919487:G:C	1.7153e-43	-8.19721e-10	-0.790547
106919530	chr7:106919530:C:T	3.71059e-43	-8.19721e-10	-0.018944
106919946	chr7:106919946:G:C	3.18024e-44	-2.47576	-1.18586e-09
106920524	chr7:106920524:G:A	2.92549e-43	0.218173	-0.474846
106921066	chr7:106921066:T:C	4.75048e-44	-0.76692	-1.30755
106921208	chr7:106921208:C:T	5.80893e-44	-8.19721e-10	-1.87332
106921302	chr7:106921302:G:A	6.65392e-44	-8.19721e-10	-1.73751
106921663	chr7:106921663:C:A	7.27395e-44	-8.19721e-10	-1.64842
106921740	chr7:106921740:T:C	6.06794e-45	-2.19286	-1.93942
106922238	chr7:106922238:A:G	5.75414e-44	-8.19721e-10	-1.8828
106922403	chr7:106922403:A:G	7.42666e-44	-8.19721e-10	-1.62764
106923218	chr7:106923218:T:C	1.28494e-43	-8.19721e-10	-1.07942
106923932	chr7:106923932:C:G	6.39763e-45	-2.31604	-1.76334
106924093	chr7:106924093:A:T	5.61117e-45	-2.31648	-1.89407
106924789	chr7:106924789:C:T	1.04386e-44	-1.68477	-1.90503
106924804	chr7:106924804:C:T	6.09941e-44	-8.19721e-10	-1.82453
106925114	chr7:106925114:G:A	3.41915e-44	-2.40333	-1.18586e-09
106926132	chr7:106926132:A:C	3.30933e-44	-2.43597	-1.18586e-09
106926336	chr7:106926336:G:A	4.17687e-44	-2.20316	-1.18586e-09
106926436	chr7:106926436:G:A	5.51472e-44	-8.19721e-10	-1.9253
106926557	chr7:106926557:C:T	1.0239e-43	-1.30652	-1.18586e-09
106926663	chr7:106926663:C:T	6.46895e-45	-2.28268	-1.78561
106926733	chr7:106926733:A:G	4.64566e-45	-2.49823	-1.90114
106927249	chr7:106927249:C:T	7.97003e-44	-8.19721e-10	-1.55703
106927504	chr7:106927504:C:G	5.6069e-44	-8.19721e-10	-1.90872
106927630	chr7:106927630:C:T	5.66496e-44	-8.19721e-10	-1.89842
106928000	chr7:106928000:T:C	5.58775e-44	-8.19721e-10	-1.91214
106928044	chr7:106928044:T:G	5.49004e-45	-2.29227	-1.9401
106928170	chr7:106928170:T:C	5.48168e-44	-8.19721e-10	-1.93131
106929677	chr7:106929677:G:A	6.23751e-43	-0.0295994	0.530045
106929800	chr7:106929800:A:T	4.36172e-45	-2.54622	-1.91622
106930383	chr7:106930383:C:T	4.33981e-45	-2.54265	-1.92483
106930451	chr7:106930451:T:A	6.94325e-44	-0.621918	-1.07303
106930764	chr7:106930764:A:G	7.71382e-44	-8.19721e-10	-1.58971
106931278	chr7:106931278:G:A	2.43037e-43	-8.19721e-10	-0.442089
106931522	chr7:106931522:C:T	4.50802e-45	-2.50283	-1.92662
106931649	chr7:106931649:T:G	5.02079e-45	-2.40239	-1.91933
106931822	chr7:106931822:G:T	4.42694e-45	-2.53683	-1.91077
106932160	chr7:106932160:A:G	2.91513e-44	-1.79279	-0.770013
106932601	chr7:106932601:C:T	2.15431e-44	-1.30591	-1.55934
106932891	chr7:106932891:AT:A	8.52834e-44	-0.601315	-0.88801
106933665	chr7:106933665:A:G	6.17781e-44	-8.19721e-10	-1.81176
106933977	chr7:106933977:C:A	6.46013e-44	-0.759031	-1.00804
106933993	chr7:106933993:T:C	5.50125e-44	-8.19721e-10	-1.92774
106934624	chr7:106934624:G:A	4.5275e-45	-2.48766	-1.93747
106934971	chr7:106934971:C:T	1.73254e-44	-1.15227	-1.93086
106935152	chr7:106935152:T:C	6.77803e-44	-1.71903	-1.18586e-09
106936330	chr7:106936330:C:T	7.73503e-44	-8.19721e-10	-1.58696
106936423	chr7:106936423:G:A	3.10084e-44	-2.50105	-1.18586e-09
106936434	chr7:106936434:G:A	1.1554e-44	-1.58823	-1.90004
106937460	chr7:106937460:T:C	4.72438e-45	-2.46226	-1.92031
106937550	chr7:106937550:A:C	4.25911e-45	-2.54601	-1.94023
106937604	chr7:106937604:G:T	2.4734e-43	-8.19721e-10	-0.424541
106937903	chr7:106937903:C:A	2.88625e-43	-1.2037	0.933522
106938080	chr7:106938080:A:G	6.68506e-45	-2.23143	-1.804
106938496	chr7:106938496:G:A	8.03406e-44	-1.63841	0.0893837
106938627	chr7:106938627:TTAAAG:T	5.67563e-44	-8.19721e-10	-1.89654
106938931	chr7:106938931:G:A	5.68849e-44	-8.19721e-10	-1.89427
106939133	chr7:106939133:A:G	5.85041e-44	-8.19721e-10	-1.86621
106939247	chr7:106939247:T:C	5.46365e-44	-8.19721e-10	-1.9346
106939252	chr7:106939252:G:T	1.09519e-43	-0.110023	-1.12918
106939351	chr7:106939351:C:T	5.93075e-44	-8.19721e-10	-1.85257
106939352	chr7:106939352:G:A	9.19084e-44	-8.19721e-10	-1.41451
106939473	chr7:106939473:C:T	5.45856e-44	-8.19721e-10	-1.93554
106939636	chr7:106939636:C:A	5.42549e-44	-1.15433	-0.787286
106939829	chr7:106939829:G:A	7.00307e-45	-2.12942	-1.85953
106940029	chr7:106940029:A:G	5.76882e-44	-8.19721e-10	-1.88025
106940549	chr7:106940549:C:G	1.60748e-43	-8.19721e-10	-0.855464
106940692	chr7:106940692:A:G	2.37252e-43	-8.19721e-10	-0.466182
106941318	chr7:106941318:C:T	8.02003e-44	-8.19721e-10	-1.55078
106941475	chr7:106941475:C:A	6.67735e-44	-8.19721e-10	-1.734
106941616	chr7:106941616:C:T	5.46877e-44	-8.19721e-10	-1.93367
106941621	chr7:106941621:G:A	7.62503e-45	-1.98174	-1.92213
106941759	chr7:106941759:A:G	5.46303e-44	-8.19721e-10	-1.93472
106941844	chr7:106941844:T:C	7.8386e-45	-1.94562	-1.93062
106941941	chr7:106941941:A:G	5.43497e-44	-8.19721e-10	-1.93987
106942218	chr7:106942218:G:A	2.83919e-44	-0.715141	-1.87406
106942973	chr7:106942973:T:C	7.81662e-44	-8.19721e-10	-1.57647
106943017	chr7:106943017:A:G	3.84766e-44	-2.28526	-1.18586e-09
106943086	chr7:106943086:T:C	8.03498e-45	-1.9312	-1.9203
106943276	chr7:106943276:T:G	7.16078e-44	-8.19721e-10	-1.6641
106943866	chr7:106943866:G:A	1.64203e-43	-8.19721e-10	-0.834199
106944634	chr7:106944634:C:T	5.4673e-44	-8.19721e-10	-1.93393
106944903	chr7:106944903:C:A	1.27773e-44	-1.47018	-1.91746
106945106	chr7:106945106:C:G	1.09649e-43	-8.19721e-10	-1.23802
106946052	chr7:106946052:T:C	3.25968e-44	-0.832819	-1.61827
106946261	chr7:106946261:C:T	1.92012e-44	-1.28628	-1.69405
106946351	chr7:106946351:CT:C	2.95617e-44	-2.0582	-0.490629
106946537	chr7:106946537:T:C	1.26104e-44	-1.47592	-1.92486
106946632	chr7:106946632:C:T	3.65304e-44	-2.33716	-1.18586e-09
106946693	chr7:106946693:C:T	8.15598e-44	-1.53397	-1.18586e-09
106946802	chr7:106946802:A:G	3.33599e-44	-0.795715	-1.63224
106947362	chr7:106947362:C:T	4.81069e-44	-0.790677	-1.2712
106947451	chr7:106947451:T:C	5.65665e-45	-2.43286	-1.76962
106947519	chr7:106947519:T:C	3.49272e-44	-0.773234	-1.60881
106947536	chr7:106947536:A:T	1.29151e-44	-1.45918	-1.91773
106947761	chr7:106947761:C:A	7.89749e-43	0.736411	-1.18586e-09
106947981	chr7:106947981:A:G	1.05334e-44	-1.91154	-1.66921
106948455	chr7:106948455:G:A	6.43116e-44	-8.19721e-10	-1.77157
106948472	chr7:106948472:T:C	6.29396e-45	-2.50596	-1.58975
106948565	chr7:106948565:G:A	1.64982e-44	-1.28542	-1.84664
106948580	chr7:106948580:C:T	5.4741e-44	-8.19721e-10	-1.93269
106948785	chr7:106948785:T:C	3.3658e-44	-0.793251	-1.6258
106949515	chr7:106949515:G:A	1.11584e-43	-1.34303	0.122498
106950168	chr7:106950168:G:A	4.28007e-44	-1.6519	-0.526848
106950647	chr7:106950647:T:G	4.90942e-44	-1.28788	-0.753688
106950963	chr7:106950963:A:G	6.15206e-44	-8.19721e-10	-1.81593
106951212	chr7:106951212:C:T	6.18095e-44	-8.19721e-10	-1.81125
106951331	chr7:106951331:A:C	7.97778e-45	-2.28783	-1.57082
106951346	chr7:106951346:T:C	2.43063e-44	-0.948317	-1.79625
106951347	chr7:106951347:G:A	6.08323e-44	-0.136907	-1.69028
106952087	chr7:106952087:AAAG:A	1.32609e-44	-1.66855	-1.68194
106953150	chr7:106953150:T:C	1.06893e-44	-1.79605	-1.77001
106953176	chr7:106953176:G:C	5.49317e-44	-8.19721e-10	-1.92921
106953828	chr7:106953828:C:G	9.22944e-44	-1.41032	-1.18586e-09
106954188	chr7:106954188:A:AG	9.19177e-44	-8.19721e-10	-1.41441
106954417	chr7:106954417:G:A	2.98948e-44	-2.53762	-1.18586e-09
106954752	chr7:106954752:T:C	5.29424e-45	-2.40184	-1.86685
106954765	chr7:106954765:T:C	1.12216e-44	-2.3821	-1.13537
106955071	chr7:106955071:A:T	3.57001e-44	-2.36015	-1.18586e-09
106955517	chr7:106955517:A:G	1.16673e-44	-1.61282	-1.86569
106955877	chr7:106955877:C:G	9.28251e-44	-8.19721e-10	-1.40459
106956039	chr7:106956039:C:T	6.10624e-44	-8.19721e-10	-1.82341
106956251	chr7:106956251:G:C	5.43303e-44	-8.19721e-10	-1.94022
106956339	chr7:106956339:G:T	1.13387e-44	-1.62547	-1.88161
106957422	chr7:106957422:C:T	6.63044e-44	-8.19721e-10	-1.74105
106957482	chr7:106957482:C:A	1.72786e-44	-1.89115	-1.19468
106957717	chr7:106957717:C:T	5.73693e-44	-8.19721e-10	-1.8858
106957863	chr7:106957863:C:CCT	5.75312e-45	-2.41269	-1.77287
106958233	chr7:106958233:C:T	1.59877e-44	-1.94233	-1.22116
106958889	chr7:106958889:G:A	7.24006e-44	-8.19721e-10	-1.65309
106958904	chr7:106958904:G:C	7.46811e-45	-2.53188	-1.39278
106959090	chr7:106959090:CA:C	5.68085e-44	-8.19721e-10	-1.89562
106959589	chr7:106959589:A:T	3.40927e-44	-2.40622	-1.18586e-09
106959985	chr7:106959985:G:A	6.00204e-45	-2.5031	-1.64011
106960396	chr7:106960396:A:G	1.58707e-44	-1.93721	-1.23362
106960858	chr7:106960858:C:T	9.12052e-45	-2.53942	-1.18536
106961121	chr7:106961121:C:T	7.10439e-45	-2.42829	-1.5463
106961206	chr7:106961206:C:T	1.32611e-43	-8.19721e-10	-1.04789
106961232	chr7:106961232:C:G	1.19751e-44	-1.59305	-1.85943
106962323	chr7:106962323:A:G	5.66133e-45	-2.52713	-1.67451
106963564	chr7:106963564:T:C	5.88537e-44	-8.19721e-10	-1.86025
106964002	chr7:106964002:A:G	1.04244e-43	-8.19721e-10	-1.28857
106964032	chr7:106964032:G:A	9.06644e-45	-2.4563	-1.27443
106964138	chr7:106964138:C:G	8.39218e-45	-1.99749	-1.81051
106964694	chr7:106964694:G:A	6.67714e-45	-2.54196	-1.49466
106964728	chr7:106964728:C:T	4.72187e-45	-2.54486	-1.83824
106965596	chr7:106965596:G:A	2.0274e-44	-0.985939	-1.94003
106965882	chr7:106965882:G:C	7.58878e-45	-2.1168	-1.79183
106966033	chr7:106966033:C:T	4.83646e-45	-2.54492	-1.8142
106966103	chr7:106966103:C:A	1.83269e-43	-8.19721e-10	-0.72435
106966576	chr7:106966576:C:T	6.12802e-45	-2.27384	-1.84859
106966611	chr7:106966611:C:T	9.80868e-45	-2.53296	-1.11907
106966710	chr7:106966710:C:T	8.75961e-45	-2.45652	-1.30863
106966964	chr7:106966964:T:C	9.41474e-44	-8.19721e-10	-1.39044
106966992	chr7:106966992:T:C	6.73353e-44	-8.19721e-10	-1.72562
106968016	chr7:106968016:A:G	5.80486e-44	-8.19721e-10	-1.87402
106968238	chr7:106968238:G:T	5.68812e-44	-8.19721e-10	-1.89434
106968592	chr7:106968592:T:C	5.88041e-45	-2.22796	-1.93572
106968658	chr7:106968658:C:A	4.3493e-45	-2.5366	-1.92869
106969562	chr7:106969562:C:G	5.58186e-45	-2.2904	-1.92538
106969742	chr7:106969742:C:T	5.84552e-45	-2.26988	-1.89975
106969747	chr7:106969747:A:G	1.01097e-44	-2.00834	-1.61347
106970014	chr7:106970014:T:G	1.10145e-43	-1.23351	-1.18586e-09
106970281	chr7:106970281:G:A	5.61236e-45	-2.28244	-1.92789
106970297	chr7:106970297:C:T	5.4749e-44	-8.19721e-10	-1.93255
106970298	chr7:106970298:G:A	8.91594e-44	-8.19721e-10	-1.44488
106970301	chr7:106970301:A:T	5.70998e-45	-2.2746	-1.91849
106970516	chr7:106970516:GA:G	3.88129e-44	-2.27655	-1.18586e-09
106970950	chr7:106970950:G:A	2.43691e-44	-0.861056	-1.88093
106971515	chr7:106971515:A:C	1.02774e-43	-8.19721e-10	-1.30277
106971588	chr7:106971588:C:T	4.12048e-44	-2.21675	-1.18586e-09
106971696	chr7:106971696:C:A	7.11772e-45	-2.18674	-1.78597
106972037	chr7:106972037:G:A	5.65794e-44	-8.19721e-10	-1.89966
106972344	chr7:106972344:T:C	7.5001e-44	-8.19721e-10	-1.6178
106972371	chr7:106972371:G:A	6.37972e-45	-2.44829	-1.63389
106972800	chr7:106972800:T:G	1.29202e-43	-8.19721e-10	-1.07393
106974286	chr7:106974286:A:C	8.97321e-45	-2.43353	-1.30753
106974323	chr7:106974323:G:A	2.0674e-44	-0.96701	-1.93942
106974994	chr7:106974994:A:C	4.68357e-45	-2.54595	-1.84529
106976185	chr7:106976185:A:T	6.96442e-45	-2.41867	-1.57582
106976673	chr7:106976673:G:A	1.23107e-43	-1.12225	-1.18586e-09
106977503	chr7:106977503:C:T	5.75424e-44	-8.19721e-10	-1.88278
106977536	chr7:106977536:G:A	1.69745e-44	-1.16793	-1.93566
106977629	chr7:106977629:C:T	1.12774e-44	-2.40701	-1.1055
106977877	chr7:106977877:T:C	8.24296e-45	-2.40889	-1.41706
106978567	chr7:106978567:C:G	8.49736e-45	-1.88681	-1.90874
106978747	chr7:106978747:A:G	8.12135e-45	-2.39874	-1.44206
106978954	chr7:106978954:A:G	5.4425e-44	-8.19721e-10	-1.93848
106979027	chr7:106979027:G:A	6.82297e-45	-2.32111	-1.6939
106979164	chr7:106979164:C:T	9.89815e-44	-8.19721e-10	-1.34037
106979457	chr7:106979457:A:C	7.44044e-45	-2.39986	-1.52851
106979686	chr7:106979686:G:A	6.0301e-44	-8.19721e-10	-1.83596
106980153	chr7:106980153:C:T	5.54832e-44	-8.19721e-10	-1.91922
106980855	chr7:106980855:C:G	1.1463e-44	-1.77164	-1.72454
106981131	chr7:106981131:G:A	1.58952e-42	1.43588	-1.18586e-09
106981818	chr7:106981818:G:C	6.09375e-44	-8.19721e-10	-1.82546
106982004	chr7:106982004:G:A	5.60694e-44	-8.19721e-10	-1.90871
106982107	chr7:106982107:A:G	9.50061e-45	-1.80398	-1.87997
106982489	chr7:106982489:T:C	1.04381e-43	-8.19721e-10	-1.28725
106982669	chr7:106982669:G:A	3.04624e-44	-2.51881	-1.18586e-09
106983052	chr7:106983052:A:C	5.48098e-44	-8.19721e-10	-1.93144
106983111	chr7:106983111:T:G	7.16132e-44	-8.19721e-10	-1.66403
106983325	chr7:106983325:A:T	2.78673e-44	-1.43823	-1.16962
106983351	chr7:106983351:TAG:T	4.48153e-45	-2.49576	-1.93958
106983355	chr7:106983355:A:T	4.47329e-45	-2.49762	-1.93956
106983716	chr7:106983716:C:T	5.49888e-44	-8.19721e-10	-1.92818
106984031	chr7:106984031:T:C	5.4976e-44	-8.19721e-10	-1.92841
106984336	chr7:106984336:T:C	3.5449e-44	-1.14321	-1.224
106984939	chr7:106984939:C:T	3.63542e-44	-1.13003	-1.21197
106985593	chr7:106985593:C:T	5.61826e-44	-8.19721e-10	-1.9067
106985659	chr7:106985659:G:C	7.25298e-44	-8.19721e-10	-1.65131
106985859	chr7:106985859:G:A	1.65546e-44	-1.26071	-1.86793
106986483	chr7:106986483:T:C	6.67167e-45	-2.17462	-1.86281
106986535	chr7:106986535:A:C	5.6759e-44	-8.19721e-10	-1.89649
106987132	chr7:106987132:C:T	6.95354e-44	-8.19721e-10	-1.69347
106987284	chr7:106987284:T:G	1.66416e-44	-1.2122	-1.9112
106987620	chr7:106987620:T:C	1.40506e-44	-1.39415	-1.89849
106988212	chr7:106988212:T:C	2.47866e-44	-1.08496	-1.64005
106988425	chr7:106988425:C:A	1.18491e-42	1.14212	-1.18586e-09
106988503	chr7:106988503:T:C	3.36056e-44	-0.863761	-1.55685
106988525	chr7:106988525:T:C	6.08407e-44	-8.19721e-10	-1.82705
106988796	chr7:106988796:T:C	7.1165e-44	-8.19721e-10	-1.6703
106988933	chr7:106988933:C:G	6.2366e-45	-2.18311	-1.92176
106989510	chr7:106989510:T:C	5.46938e-44	-8.19721e-10	-1.93355
106990924	chr7:106990924:G:C	1.68842e-44	-2.12079	-0.988141
106991338	chr7:106991338:T:C	4.4767e-44	-2.13383	-1.18586e-09
106991668	chr7:106991668:A:G	1.29553e-44	-1.49916	-1.87464
106991711	chr7:106991711:G:A	6.7708e-43	-8.19721e-10	0.582484
106991822	chr7:106991822:A:G	4.54701e-44	-2.31583	0.197581
106992091	chr7:106992091:G:A	7.3735e-44	-1.63483	-1.18586e-09
106992291	chr7:106992291:A:G	1.4447e-43	-8.19721e-10	-0.962232
106992528	chr7:106992528:C:T	5.86965e-43	-8.19721e-10	0.439661
106992589	chr7:106992589:T:A	6.51698e-43	-8.19721e-10	0.544276
106992655	chr7:106992655:A:G	9.44018e-44	-2.29086	0.903119
106992711	chr7:106992711:T:C	2.19255e-44	-2.13218	-0.715476
106992829	chr7:106992829:A:G	4.24754e-44	-2.2901	0.103718
106993670	chr7:106993670:C:T	7.18043e-45	-2.02445	-1.9395
106993950	chr7:106993950:A:G	6.06974e-43	-8.19721e-10	0.473181
106993967	chr7:106993967:C:T	6.9871e-43	-8.19721e-10	0.613931
106993993	chr7:106993993:T:C	3.50185e-44	-2.37943	-1.18586e-09
106994345	chr7:106994345:G:A	1.77017e-43	-8.19721e-10	-0.759059
106994390	chr7:106994390:A:G	9.70124e-44	-8.19721e-10	-1.36047
106994641	chr7:106994641:A:G	4.87753e-43	0.254504	-1.18586e-09
106994877	chr7:106994877:G:A	5.74271e-43	-8.19721e-10	0.417797
106995505	chr7:106995505:C:T	5.0646e-43	-8.19721e-10	0.29214
106995678	chr7:106995678:G:C	2.63895e-44	-2.14045	-0.52189
106995799	chr7:106995799:C:A	6.11688e-44	-8.19721e-10	-1.82167
106996925	chr7:106996925:G:A	6.81995e-45	-2.52874	-1.48672
106996953	chr7:106996953:T:A	6.36782e-44	-8.19721e-10	-1.78146
106997010	chr7:106997010:A:G	6.46854e-44	-8.19721e-10	-1.76577
106997071	chr7:106997071:T:C	1.00933e-44	-1.68584	-1.93759
106997322	chr7:106997322:C:T	1.81438e-43	-8.19721e-10	-0.734392
106997702	chr7:106997702:T:C	5.8174e-44	-8.19721e-10	-1.87187
106997899	chr7:106997899:T:C	1.25211e-43	-8.19721e-10	-1.10531
106998117	chr7:106998117:A:G	3.04856e-44	-2.14443	-0.373617
106998334	chr7:106998334:A:C	7.12821e-45	-2.0374	-1.93384
106998601	chr7:106998601:A:C	2.66475e-44	-2.11717	-0.535438
106998626	chr7:106998626:T:A	2.64013e-44	-2.13189	-0.530005
106998769	chr7:106998769:A:T	6.70068e-44	-1.99756	0.267052
106998845	chr7:106998845:G:C	6.8475e-45	-2.07457	-1.93685
106999073	chr7:106999073:C:T	6.45636e-44	-8.19721e-10	-1.76765
106999453	chr7:106999453:T:C	1.32374e-44	-2.47352	-0.878737
106999557	chr7:106999557:T:C	2.0625e-43	-0.606214	-1.18586e-09
106999656	chr7:106999656:C:T	2.51648e-44	-2.09527	-0.614592
107000101	chr7:107000101:TTATA:T	8.0359e-44	-8.19721e-10	-1.5488
107000350	chr7:107000350:T:C	7.82569e-44	-8.19721e-10	-1.57531
107000567	chr7:107000567:A:G	9.45339e-44	-8.19721e-10	-1.38635
107000842	chr7:107000842:T:A	9.22238e-44	-8.19721e-10	-1.41109
107000916	chr7:107000916:G:T	8.79658e-44	-8.19721e-10	-1.45836
107001000	chr7:107001000:T:A	6.72946e-44	-8.19721e-10	-1.72622
107001108	chr7:107001108:C:A	1.01393e-42	-8.19721e-10	0.986286
107001484	chr7:107001484:T:C	9.4423e-44	-8.19721e-10	-1.38752
107001896	chr7:107001896:C:T	6.50818e-44	-1.75966	-1.18586e-09
107001923	chr7:107001923:A:G	5.37875e-45	-2.31478	-1.93806
107001989	chr7:107001989:G:C	5.70559e-45	-2.27647	-1.91739
107002129	chr7:107002129:C:A	1.12808e-44	-2.31366	-1.19855
107002712	chr7:107002712:C:A	1.37777e-44	-2.19671	-1.11554
107002782	chr7:107002782:C:A	1.39386e-44	-2.09362	-1.20702
107002883	chr7:107002883:T:C	8.09156e-44	-8.19721e-10	-1.5419
107004249	chr7:107004249:C:T	5.83849e-44	-8.19721e-10	-1.86825
107004317	chr7:107004317:C:T	5.44078e-44	-8.19721e-10	-1.9388
107004861	chr7:107004861:T:G	8.69207e-45	-2.06024	-1.71265
107005637	chr7:107005637:AG:A	7.45264e-44	-8.19721e-10	-1.62415
107005649	chr7:107005649:A:G	4.68988e-45	-2.45114	-1.93876
107005655	chr7:107005655:G:A	5.94529e-44	-0.670839	-1.17928
107005687	chr7:107005687:G:A	1.09276e-43	-8.19721e-10	-1.24143
107005706	chr7:107005706:G:A	8.36337e-44	-1.50886	-1.18586e-09
107006603	chr7:107006603:T:G	7.4177e-44	-8.19721e-10	-1.62885
107006708	chr7:107006708:C:T	1.28735e-43	-8.19721e-10	-1.07755
107007144	chr7:107007144:G:A	5.44524e-44	-8.19721e-10	-1.93798
107008438	chr7:107008438:G:A	1.27254e-43	-8.19721e-10	-1.08912
107008789	chr7:107008789:G:A	8.54139e-44	-0.114266	-1.37353
107009071	chr7:107009071:AT:A	5.95075e-44	-8.19721e-10	-1.8492
107009899	chr7:107009899:A:C	5.43926e-44	-8.19721e-10	-1.93908
107010095	chr7:107010095:T:C	5.47568e-44	-0.577962	-1.35444
107010531	chr7:107010531:C:T	1.16084e-43	-8.19721e-10	-1.18099
107010592	chr7:107010592:C:T	6.5097e-44	-8.19721e-10	-1.75943
107010684	chr7:107010684:C:T	7.33899e-44	-8.19721e-10	-1.63952
107010852	chr7:107010852:G:A	4.5286e-45	-2.48607	-1.93882
107011120	chr7:107011120:C:T	6.06175e-44	-8.19721e-10	-1.83072
107011342	chr7:107011342:C:T	1.44532e-44	-1.87682	-1.38756
107011647	chr7:107011647:C:T	5.44218e-44	-8.19721e-10	-1.93854
107011680	chr7:107011680:A:G	8.37769e-44	-8.19721e-10	-1.50715
107012021	chr7:107012021:T:C	5.57437e-44	-8.19721e-10	-1.91454
107012024	chr7:107012024:G:GT	8.77306e-45	-2.46435	-1.29927
107012264	chr7:107012264:G:A	6.10744e-44	-8.19721e-10	-1.82321
107012406	chr7:107012406:T:C	5.11554e-45	-2.50419	-1.79883
107012669	chr7:107012669:A:T	1.28662e-44	-2.00054	-1.38016
107012698	chr7:107012698:A:G	1.63605e-44	-1.96708	-1.17336
107013138	chr7:107013138:C:T	1.35112e-43	-8.19721e-10	-1.0292
107013258	chr7:107013258:T:C	1.06485e-43	-8.19721e-10	-1.2673
107013851	chr7:107013851:G:A	6.73438e-45	-2.5087	-1.51938
107014300	chr7:107014300:C:T	8.7491e-44	-8.19721e-10	-1.46377
107014410	chr7:107014410:A:C	7.16454e-43	-8.19721e-10	0.639009
107014432	chr7:107014432:T:C	5.00962e-45	-2.38507	-1.93888
107014915	chr7:107014915:G:A	4.38561e-45	-2.52202	-1.93496
107015000	chr7:107015000:A:G	4.68288e-45	-2.52229	-1.86911
107015012	chr7:107015012:G:C	1.09194e-43	-8.19721e-10	-1.24218
107015038	chr7:107015038:C:A	5.45649e-44	-8.19721e-10	-1.93591
107015087	chr7:107015087:A:G	3.01371e-44	-2.52955	-1.18586e-09
107015313	chr7:107015313:T:C	8.84686e-45	-1.89731	-1.85793
107015544	chr7:107015544:T:C	3.53235e-42	2.23441	-1.18586e-09
107015575	chr7:107015575:T:C	4.29621e-45	-2.53941	-1.93816
107015711	chr7:107015711:G:T	6.08704e-44	-8.19721e-10	-1.82656
107015873	chr7:107015873:G:A	5.4402e-44	-8.19721e-10	-1.9389
107015962	chr7:107015962:A:T	4.26095e-45	-2.54611	-1.9397
107015968	chr7:107015968:G:A	3.64687e-44	-1.23144	-1.10741
107015981	chr7:107015981:G:A	6.9547e-44	-8.19721e-10	-1.6933
107016102	chr7:107016102:C:A	5.71137e-44	-8.19721e-10	-1.89026
107016400	chr7:107016400:C:T	4.35018e-45	-2.54246	-1.92263
107017289	chr7:107017289:T:C	6.30674e-44	-8.19721e-10	-1.7911
107017515	chr7:107017515:G:A	8.93261e-45	-2.51205	-1.23354
107017864	chr7:107017864:T:A	5.66356e-45	-2.42907	-1.77219
107017866	chr7:107017866:G:A	1.09754e-43	-8.19721e-10	-1.23706
107018263	chr7:107018263:C:T	1.29601e-43	-8.19721e-10	-1.07084
107018302	chr7:107018302:A:G	8.56084e-44	-8.19721e-10	-1.48552
107018540	chr7:107018540:G:A	7.66097e-45	-2.52862	-1.37055
107018654	chr7:107018654:T:C	7.53663e-44	-8.19721e-10	-1.61295
107019177	chr7:107019177:G:T	4.37983e-45	-2.51821	-1.94009
107019397	chr7:107019397:T:C	1.29677e-42	-0.0957087	1.32803
107019571	chr7:107019571:C:T	3.15073e-44	-2.48508	-1.18586e-09
107019657	chr7:107019657:C:T	2.98233e-44	-2.54001	-1.18586e-09
107019797	chr7:107019797:A:G	4.38309e-45	-2.53635	-1.9212
107019813	chr7:107019813:C:A	1.72884e-42	0.186023	1.33388
107019827	chr7:107019827:A:T	7.79178e-44	-8.19721e-10	-1.57965
107020278	chr7:107020278:T:C	6.75528e-45	-2.52834	-1.49664
107020323	chr7:107020323:A:G	1.37111e-43	-8.19721e-10	-1.01452
107020622	chr7:107020622:G:A	1.28755e-43	-8.19721e-10	-1.07739
107020731	chr7:107020731:C:A	4.82082e-45	-2.51607	-1.84629
107020786	chr7:107020786:G:A	7.71743e-45	-2.53188	-1.35995
107020875	chr7:107020875:T:A	6.97021e-45	-2.52688	-1.46677
107021638	chr7:107021638:A:G	6.6417e-45	-2.52389	-1.51805
107021650	chr7:107021650:T:C	5.79705e-44	-8.19721e-10	-1.87537
107022723	chr7:107022723:A:G	1.00528e-44	-2.15968	-1.46778
107022912	chr7:107022912:T:C	1.64932e-43	-8.19721e-10	-0.829774
107023038	chr7:107023038:G:A	5.27902e-45	-2.54029	-1.73127
107023075	chr7:107023075:G:T	5.33407e-45	-2.44598	-1.81521
107023109	chr7:107023109:G:C	5.93971e-45	-2.37478	-1.77887
107023562	chr7:107023562:C:T	1.16886e-43	-8.19721e-10	-1.1741
107024189	chr7:107024189:T:C	9.07792e-44	-8.19721e-10	-1.42687
107024402	chr7:107024402:T:A	5.44683e-45	-2.32557	-1.91471
107024694	chr7:107024694:C:T	6.94803e-44	-8.19721e-10	-1.69426
107024799	chr7:107024799:C:T	6.53437e-44	-8.19721e-10	-1.75564
107025064	chr7:107025064:GT:G	1.31384e-43	-8.19721e-10	-1.05718
107025100	chr7:107025100:T:C	3.63495e-43	-0.0395382	-1.18586e-09
107025204	chr7:107025204:C:T	1.12391e-43	-8.19721e-10	-1.21332
107025539	chr7:107025539:G:A	5.31782e-45	-2.35644	-1.9078
107025712	chr7:107025712:C:T	4.81716e-45	-2.42479	-1.93833
107026306	chr7:107026306:A:C	8.18741e-45	-2.3994	-1.43331
107026406	chr7:107026406:C:T	2.58164e-42	-8.19721e-10	1.92088
107027101	chr7:107027101:C:T	1.491e-43	-0.930689	-1.18586e-09
107027321	chr7:107027321:A:G	2.12024e-43	-8.19721e-10	-0.578603
107028233	chr7:107028233:T:C	1.44086e-43	-8.19721e-10	-0.964894
107028592	chr7:107028592:G:A	1.85711e-43	-8.19721e-10	-0.711114
107028614	chr7:107028614:G:A	8.31743e-45	-2.20993	-1.60702
107029413	chr7:107029413:G:A	3.17554e-44	-2.47724	-1.18586e-09
107029414	chr7:107029414:C:T	3.4202e-44	-2.40302	-1.18586e-09
107029843	chr7:107029843:G:A	7.57779e-45	-2.44305	-1.46704
107030252	chr7:107030252:A:G	9.13085e-45	-2.43815	-1.28549
107030715	chr7:107030715:G:A	3.22533e-44	-2.46169	-1.18586e-09
107030728	chr7:107030728:G:A	9.38147e-45	-2.25372	-1.44285
107031431	chr7:107031431:A:G	7.15007e-45	-2.44763	-1.52055
107031559	chr7:107031559:A:G	4.97797e-45	-2.44507	-1.88522
107032327	chr7:107032327:T:G	1.0147e-43	-8.19721e-10	-1.31554
107032362	chr7:107032362:A:G	5.55459e-44	-8.19721e-10	-1.9181
107032516	chr7:107032516:G:T	5.90761e-45	-2.48259	-1.67648
107032551	chr7:107032551:A:G	4.61837e-45	-2.53958	-1.86569
107032566	chr7:107032566:T:C	4.74977e-45	-2.437	-1.94021
107033096	chr7:107033096:T:A	9.5823e-45	-2.19864	-1.47675
107034225	chr7:107034225:T:C	1.63014e-43	-8.19721e-10	-0.841468
107034641	chr7:107034641:A:G	6.66649e-44	-8.19721e-10	-1.73563
107034753	chr7:107034753:C:A	5.47844e-45	-2.47471	-1.75977
107036355	chr7:107036355:T:A	6.04104e-45	-2.53121	-1.60552
107036658	chr7:107036658:G:A	6.44027e-45	-2.45713	-1.6156
107036890	chr7:107036890:T:G	5.71593e-44	-8.19721e-10	-1.88946
107037004	chr7:107037004:A:G	5.64626e-44	-8.19721e-10	-1.90173
107037986	chr7:107037986:T:C	1.17514e-43	-8.19721e-10	-1.16874
107038241	chr7:107038241:TTC:T	6.48277e-44	-8.19721e-10	-1.76357
107038362	chr7:107038362:G:A	3.45725e-44	-2.39225	-1.18586e-09
107038403	chr7:107038403:A:G	5.97981e-44	-8.19721e-10	-1.84433
107038533	chr7:107038533:G:A	5.69907e-45	-2.42354	-1.77146
107038672	chr7:107038672:T:C	5.76921e-44	-8.19721e-10	-1.88018
107039189	chr7:107039189:G:A	4.62668e-45	-2.46393	-1.93953
107039211	chr7:107039211:C:T	5.35659e-45	-2.3882	-1.86878
107039312	chr7:107039312:C:T	6.4836e-45	-2.26611	-1.79992
107040170	chr7:107040170:A:G	7.90913e-44	-8.19721e-10	-1.5647
107040308	chr7:107040308:T:C	1.46918e-43	-8.19721e-10	-0.94543
107040692	chr7:107040692:C:T	2.20541e-43	-8.19721e-10	-0.53922
107040874	chr7:107040874:C:T	8.62051e-45	-2.30476	-1.47641
107041083	chr7:107041083:G:A	5.45555e-44	-8.19721e-10	-1.93609
107041671	chr7:107041671:C:T	5.57493e-44	-1.91444	-1.18586e-09
107041745	chr7:107041745:T:C	8.82244e-45	-2.36896	-1.38905
107042340	chr7:107042340:C:T	5.69935e-45	-2.2552	-1.93975
107042439	chr7:107042439:G:A	1.22827e-43	-8.19721e-10	-1.12453
107042526	chr7:107042526:T:C	5.35922e-45	-2.4334	-1.82309
107043802	chr7:107043802:A:C	4.78702e-45	-2.43069	-1.93871
107043831	chr7:107043831:A:G	3.04047e-44	-2.52071	-1.18586e-09
107044193	chr7:107044193:C:G	5.14418e-45	-2.44946	-1.84798
107045003	chr7:107045003:G:T	6.14246e-45	-2.51289	-1.60719
107045195	chr7:107045195:G:T	6.1956e-45	-2.4968	-1.61467
107045364	chr7:107045364:A:T	2.10077e-43	-8.19721e-10	-0.587829
107046003	chr7:107046003:G:T	7.3646e-45	-2.45422	-1.4844
107046122	chr7:107046122:G:A	2.11236e-43	-8.19721e-10	-0.582327
107046277	chr7:107046277:A:G	1.2086e-43	-8.19721e-10	-1.14067
107046471	chr7:107046471:C:G	4.61789e-45	-2.46785	-1.93751
107047393	chr7:107047393:G:A	4.56537e-45	-2.47769	-1.93911
107047618	chr7:107047618:A:G	2.66619e-43	-0.349485	-1.18586e-09
107048071	chr7:107048071:T:C	2.97807e-44	-2.54144	-1.18586e-09
107048135	chr7:107048135:T:C	1.64589e-44	-2.40022	-0.73422
107048697	chr7:107048697:C:T	4.77708e-44	-2.06889	-1.18586e-09
107048809	chr7:107048809:T:C	5.76951e-45	-2.33253	-1.85019
107048976	chr7:107048976:C:T	7.93744e-45	-2.23695	-1.62676
107049771	chr7:107049771:A:G	9.26651e-44	-8.19721e-10	-1.40631
107049935	chr7:107049935:AAT:A	3.09808e-44	-2.50194	-1.18586e-09
107050080	chr7:107050080:C:T	4.56231e-45	-2.48091	-1.93656
107050608	chr7:107050608:T:C	5.11816e-45	-2.53281	-1.7697
107050955	chr7:107050955:G:A	2.39628e-43	-0.456217	-1.18586e-09
107050959	chr7:107050959:G:T	3.70889e-44	-2.32199	-1.18586e-09
107050987	chr7:107050987:C:T	5.43804e-44	-8.19721e-10	-1.9393
107051041	chr7:107051041:G:A	7.96408e-45	-2.28064	-1.57973
107051504	chr7:107051504:C:T	3.52967e-44	-2.37152	-1.18586e-09
107051620	chr7:107051620:A:G	5.89661e-44	-8.19721e-10	-1.85834
107051926	chr7:107051926:C:G	5.7749e-44	-8.19721e-10	-1.8792
107052146	chr7:107052146:G:A	9.25519e-45	-2.16842	-1.5417
107052184	chr7:107052184:C:T	6.36014e-45	-2.21838	-1.86688
107052185	chr7:107052185:G:A	5.51841e-44	-8.19721e-10	-1.92463
107053367	chr7:107053367:A:G	7.44636e-45	-2.53505	-1.39253
107053829	chr7:107053829:G:A	7.93969e-45	-2.2897	-1.57373
107054146	chr7:107054146:G:A	6.52914e-45	-2.30581	-1.75322
107054382	chr7:107054382:TATAGCGGCAC:T	2.96389e-44	-2.54622	-1.18586e-09
107055301	chr7:107055301:G:GT	5.73003e-44	-8.19721e-10	-1.887
107056073	chr7:107056073:A:C	5.72979e-44	-8.19721e-10	-1.88704
107056184	chr7:107056184:G:T	6.15432e-44	-8.19721e-10	-1.81557
107056308	chr7:107056308:T:C	5.44314e-44	-8.19721e-10	-1.93836
107057224	chr7:107057224:A:G	8.4289e-44	-8.19721e-10	-1.50105
107058001	chr7:107058001:T:C	4.82195e-45	-2.4497	-1.91243
107058223	chr7:107058223:T:C	6.18422e-45	-2.45366	-1.65964
107059378	chr7:107059378:G:A	4.67285e-45	-2.49494	-1.8986
107059939	chr7:107059939:G:A	3.01809e-44	-2.5281	-1.18586e-09
107060219	chr7:107060219:G:A	1.56071e-43	-0.884994	-1.18586e-09
107060339	chr7:107060339:G:A	7.76194e-44	-8.19721e-10	-1.58349
107060569	chr7:107060569:T:C	2.73326e-44	-2.23934	-0.387881
107061093	chr7:107061093:A:G	5.44143e-44	-8.19721e-10	-1.93868
107061439	chr7:107061439:AT:A	6.23932e-45	-2.32247	-1.78196
107061447	chr7:107061447:A:G	1.39829e-43	-8.19721e-10	-0.994884
107061993	chr7:107061993:C:G	4.38738e-45	-2.54196	-1.91461
107062074	chr7:107062074:T:C	2.98024e-44	-2.54072	-1.18586e-09
107062188	chr7:107062188:A:G	6.45519e-45	-2.48595	-1.58447
107062583	chr7:107062583:A:G	5.66052e-44	-8.19721e-10	-1.8992
107062814	chr7:107062814:C:T	8.07537e-44	-8.19721e-10	-1.5439
107063143	chr7:107063143:A:G	1.01942e-43	-1.3109	-1.18586e-09
107063688	chr7:107063688:A:G	5.74102e-44	-8.19721e-10	-1.88508
107064018	chr7:107064018:C:T	1.33895e-43	-8.19721e-10	-1.03825
107064023	chr7:107064023:TG:T	5.44244e-44	-8.19721e-10	-1.93849
107064095	chr7:107064095:C:T	8.47702e-44	-8.19721e-10	-1.49536
107064645	chr7:107064645:T:C	1.22788e-43	-8.19721e-10	-1.12484
107065346	chr7:107065346:G:A	8.77063e-45	-2.27903	-1.48486
107066001	chr7:107066001:A:G	1.71812e-43	-8.19721e-10	-0.788902
107066557	chr7:107066557:T:A	1.15715e-43	-8.19721e-10	-1.18418
107066854	chr7:107066854:G:C	2.97859e-44	-2.54127	-1.18586e-09
107067088	chr7:107067088:G:T	7.79295e-44	-8.19721e-10	-1.5795
107068602	chr7:107068602:A:G	6.53924e-44	-8.19721e-10	-1.7549
107068657	chr7:107068657:A:G	1.527e-44	-2.13459	-1.07483
107068910	chr7:107068910:T:G	4.60553e-44	-2.10546	-1.18586e-09
107069130	chr7:107069130:T:C	1.62026e-43	-8.19721e-10	-0.84755
107069158	chr7:107069158:A:G	9.53247e-44	-8.19721e-10	-1.37802
107069170	chr7:107069170:A:G	1.07109e-43	-8.19721e-10	-1.26146
107070321	chr7:107070321:G:A	3.40527e-43	-8.19721e-10	-0.104811
107070953	chr7:107070953:G:A	6.5577e-45	-2.18655	-1.86812
107071334	chr7:107071334:A:T	6.38997e-44	-8.19721e-10	-1.77799
107071850	chr7:107071850:G:A	2.97871e-44	-2.54123	-1.18586e-09
107072926	chr7:107072926:A:T	2.97999e-44	-2.5408	-1.18586e-09
107073311	chr7:107073311:C:T	8.35815e-44	-8.19721e-10	-1.50948
107073370	chr7:107073370:G:A	1.22604e-44	-1.96407	-1.46486
107073460	chr7:107073460:T:C	6.83287e-45	-2.26681	-1.74675
107073720	chr7:107073720:T:C	1.04172e-44	-1.89106	-1.70078
107074276	chr7:107074276:G:T	8.81441e-44	-8.19721e-10	-1.45633
107074573	chr7:107074573:C:T	1.01878e-43	-8.19721e-10	-1.31152
107074837	chr7:107074837:A:G	7.67663e-45	-2.04798	-1.84914
107074875	chr7:107074875:G:C	3.31558e-44	-1.90306	-0.531024
107074920	chr7:107074920:T:C	6.59831e-44	-8.19721e-10	-1.74591
107075006	chr7:107075006:T:C	3.1723e-44	-2.47826	-1.18586e-09
107075939	chr7:107075939:T:C	1.83852e-44	-2.17972	-0.844044
107076337	chr7:107076337:C:A	5.43599e-44	-8.19721e-10	-1.93968
107076560	chr7:107076560:G:A	2.67102e-43	-8.19721e-10	-0.347674
107076764	chr7:107076764:A:G	1.55219e-43	-8.19721e-10	-0.890466
107076772	chr7:107076772:A:G	8.85593e-45	-1.90475	-1.84946
107077306	chr7:107077306:A:G	1.5349e-43	-8.19721e-10	-0.901672
107077740	chr7:107077740:G:C	2.56571e-43	-8.19721e-10	-0.387899
107077851	chr7:107077851:A:T	8.34105e-45	-2.40489	-1.40923
107077902	chr7:107077902:T:C	5.04582e-45	-2.37843	-1.93831
107078102	chr7:107078102:C:T	8.21162e-44	-8.19721e-10	-1.52717
107078594	chr7:107078594:C:T	8.91168e-44	-8.19721e-10	-1.44536
107078968	chr7:107078968:C:T	9.65403e-45	-1.85314	-1.81479
107079091	chr7:107079091:T:C	7.42082e-45	-2.42903	-1.50198
107079315	chr7:107079315:ACTTAT:A	8.34451e-44	-8.19721e-10	-1.51112
107080055	chr7:107080055:G:A	7.39747e-44	-8.19721e-10	-1.63158
107080162	chr7:107080162:G:A	3.54808e-44	-2.36631	-1.18586e-09
107080487	chr7:107080487:G:A	3.48355e-44	-1.32365	-1.06102
107080617	chr7:107080617:G:A	1.35375e-43	-8.19721e-10	-1.02726
107081069	chr7:107081069:T:C	6.44449e-45	-2.43947	-1.63261
107081474	chr7:107081474:A:C	1.88211e-44	-1.70689	-1.29344
107081710	chr7:107081710:G:A	1.2746e-44	-1.91642	-1.47367
107082477	chr7:107082477:A:G	3.18367e-44	-2.47468	-1.18586e-09
107082563	chr7:107082563:A:G	7.27336e-44	-1.37496	-0.273545
107082878	chr7:107082878:C:T	1.31586e-44	-2.11754	-1.24069
107083022	chr7:107083022:T:C	2.14701e-43	-1.63591	1.06985
107083187	chr7:107083187:A:G	5.46807e-44	-8.19721e-10	-1.93379
107083440	chr7:107083440:G:A	2.99261e-44	-2.53657	-1.18586e-09
107083481	chr7:107083481:A:G	1.23575e-44	-2.20558	-1.21546
107084114	chr7:107084114:C:T	6.64174e-45	-2.47362	-1.56831
107084367	chr7:107084367:AATGTT:A	1.82698e-44	-1.1417	-1.88835
107085108	chr7:107085108:G:A	9.60617e-44	-8.19721e-10	-1.37031
107085385	chr7:107085385:C:G	8.65021e-45	-2.50922	-1.26851
107085391	chr7:107085391:T:G	1.11628e-43	-8.19721e-10	-1.22014
107085444	chr7:107085444:A:G	1.38464e-43	-8.19721e-10	-1.0047
107085682	chr7:107085682:C:T	1.29088e-44	-1.83437	-1.54303
107085703	chr7:107085703:G:C	1.05854e-43	-8.19721e-10	-1.27324
107085769	chr7:107085769:G:A	1.37761e-44	-1.76049	-1.55188
107086755	chr7:107086755:C:T	4.98278e-45	-2.45862	-1.87069
107087770	chr7:107087770:A:G	5.86112e-45	-2.43706	-1.7299
107087901	chr7:107087901:T:TTTAATTTATATATTTTAAC	3.49216e-44	-2.3822	-1.18586e-09
107088692	chr7:107088692:C:T	1.87799e-44	-1.13105	-1.87147
107089588	chr7:107089588:A:C	8.40769e-44	-1.57609	0.0725168
107089766	chr7:107089766:A:G	1.82309e-44	-1.18828	-1.84391
107089824	chr7:107089824:A:T	1.12683e-43	-8.19721e-10	-1.21073
107091489	chr7:107091489:G:A	6.96953e-45	-2.35466	-1.6391
107091642	chr7:107091642:A:C	7.73636e-45	-2.41498	-1.47439
107091853	chr7:107091853:AT:A	1.38744e-43	-8.19721e-10	-1.00267
107092305	chr7:107092305:A:C	3.17713e-44	-2.47674	-1.18586e-09
107092425	chr7:107092425:AGAT:A	2.08307e-43	-8.19721e-10	-0.59629
107092918	chr7:107092918:C:T	1.81412e-44	-1.51349	-1.52362
107093195	chr7:107093195:T:C	5.92314e-44	-8.19721e-10	-1.85385
107093227	chr7:107093227:G:A	7.97712e-44	-8.19721e-10	-1.55614
107094033	chr7:107094033:G:C	8.03246e-44	-1.54923	-1.18586e-09
107094115	chr7:107094115:T:G	6.45279e-44	-1.76821	-1.18586e-09
107094300	chr7:107094300:A:G	1.37233e-44	-1.80153	-1.51469
107094791	chr7:107094791:C:T	7.43099e-45	-2.44481	-1.48483
107095043	chr7:107095043:G:A	1.89126e-44	-1.48534	-1.51013
107095139	chr7:107095139:C:T	1.8817e-44	-1.4531	-1.54744
107095181	chr7:107095181:T:C	3.13013e-44	-2.49164	-1.18586e-09
107095285	chr7:107095285:A:G	4.36869e-44	-1.46081	-0.697445
107095410	chr7:107095410:G:A	8.59695e-45	-2.44482	-1.33908
107095414	chr7:107095414:T:G	8.09797e-45	-2.4585	-1.38519
107095415	chr7:107095415:G:A	1.59149e-44	-1.60092	-1.56713
107095486	chr7:107095486:C:A	1.6713e-44	-1.56288	-1.55623
107095619	chr7:107095619:G:A	1.28214e-43	-8.19721e-10	-1.0816
107095627	chr7:107095627:T:C	6.4122e-44	-8.19721e-10	-1.77452
107095688	chr7:107095688:G:A	1.284e-43	-8.19721e-10	-1.08016
107095709	chr7:107095709:C:T	1.0597e-43	-8.19721e-10	-1.27215
107096143	chr7:107096143:T:C	1.09686e-43	-8.19721e-10	-1.23768
107096164	chr7:107096164:G:A	5.61044e-45	-2.44558	-1.7651
107096287	chr7:107096287:G:A	1.42211e-44	-1.75579	-1.52478
107096339	chr7:107096339:C:T	2.99767e-44	-2.53489	-1.18586e-09
107096543	chr7:107096543:A:C	3.46099e-44	-1.52729	-0.863876
107096707	chr7:107096707:T:G	1.1081e-43	-8.19721e-10	-1.22749
107097103	chr7:107097103:A:G	2.39531e-44	-1.33427	-1.42494
107097415	chr7:107097415:A:T	1.67205e-43	-8.19721e-10	-0.816084
107097434	chr7:107097434:G:C	5.49592e-45	-2.47776	-1.75354
107097442	chr7:107097442:T:A	5.51845e-44	-8.19721e-10	-1.92462
107097466	chr7:107097466:T:C	9.27111e-44	-8.19721e-10	-1.40582
107097533	chr7:107097533:A:G	1.29019e-43	-8.19721e-10	-1.07535
107097691	chr7:107097691:T:G	2.75068e-44	-1.49913	-1.12175
107097693	chr7:107097693:A:G	2.69729e-44	-1.49655	-1.14392
107097694	chr7:107097694:G:A	2.73079e-44	-1.50133	-1.1268
107098378	chr7:107098378:G:C	1.1414e-44	-2.13422	-1.36624
107098422	chr7:107098422:G:C	2.79155e-44	-1.44884	-1.15728
107098452	chr7:107098452:G:A	6.00983e-44	-8.19721e-10	-1.83932
107098775	chr7:107098775:A:G	7.00931e-44	-8.19721e-10	-1.68548
107099482	chr7:107099482:C:T	9.38217e-43	-8.19721e-10	0.908676
107099700	chr7:107099700:G:A	6.41369e-45	-2.41945	-1.65742
107099816	chr7:107099816:A:G	1.72355e-43	-8.19721e-10	-0.785751
107099876	chr7:107099876:C:T	1.077e-43	-8.19721e-10	-1.25596
107100150	chr7:107100150:T:C	1.3871e-43	-8.19721e-10	-1.00292
107100349	chr7:107100349:C:G	8.74866e-44	-8.19721e-10	-1.46382
107100490	chr7:107100490:T:G	2.87743e-43	-8.19721e-10	-0.273238
107100929	chr7:107100929:T:C	3.56329e-44	-2.36203	-1.18586e-09
107101139	chr7:107101139:T:TA	1.08141e-43	-8.19721e-10	-1.25187
107101144	chr7:107101144:T:A	1.16382e-43	-8.19721e-10	-1.17843
107101175	chr7:107101175:A:G	5.72999e-44	-8.19721e-10	-1.88701
107101376	chr7:107101376:A:G	5.59218e-44	-8.19721e-10	-1.91135
107102254	chr7:107102254:A:G	4.54445e-44	-2.46659	0.347773
107102347	chr7:107102347:C:G	3.54818e-44	-2.36628	-1.18586e-09
107102403	chr7:107102403:C:G	1.09161e-43	-8.19721e-10	-1.24248
107103433	chr7:107103433:C:T	4.16719e-44	-1.96018	-0.245298
107103531	chr7:107103531:C:T	1.29316e-43	-8.19721e-10	-1.07305
107103612	chr7:107103612:C:G	1.36159e-43	-8.19721e-10	-1.02148
107104067	chr7:107104067:T:G	2.20904e-44	-1.48802	-1.35215
107104069	chr7:107104069:T:C	2.22697e-44	-1.48472	-1.34736
107104070	chr7:107104070:G:A	1.35591e-43	-8.19721e-10	-1.02566
107104468	chr7:107104468:C:T	1.04158e-44	-1.86159	-1.73039
107105076	chr7:107105076:G:T	2.60732e-44	-1.38144	-1.29296
107105346	chr7:107105346:T:C	5.72609e-44	-1.88769	-1.18586e-09
107105607	chr7:107105607:T:G	1.71611e-42	-8.19721e-10	1.51251
107105875	chr7:107105875:G:C	8.18944e-43	-8.19721e-10	0.772711
107106374	chr7:107106374:T:G	5.74291e-44	-8.19721e-10	-1.88475
107107051	chr7:107107051:T:C	7.32916e-44	-8.19721e-10	-1.64086
107107324	chr7:107107324:G:A	7.04608e-45	-2.43392	-1.54891
107107633	chr7:107107633:C:G	2.47306e-44	-1.58876	-1.1385
107107771	chr7:107107771:C:T	6.5368e-44	-8.19721e-10	-1.75527
107107942	chr7:107107942:T:TG	1.12287e-44	-2.34245	-1.17438
107108380	chr7:107108380:A:G	2.83117e-44	-1.51194	-1.08009
107109151	chr7:107109151:G:A	7.30542e-45	-2.47711	-1.46958
107110142	chr7:107110142:G:A	1.10896e-43	-8.19721e-10	-1.22671
107110566	chr7:107110566:G:A	1.50406e-44	-1.83376	-1.3908
107110803	chr7:107110803:G:A	1.10962e-43	-8.19721e-10	-1.22612
107111218	chr7:107111218:C:T	2.96202e-44	-2.54685	-1.18586e-09
107111307	chr7:107111307:G:T	1.39418e-43	-8.19721e-10	-0.997827
107112423	chr7:107112423:A:G	9.30978e-44	-8.19721e-10	-1.40165
107112803	chr7:107112803:A:G	3.51812e-44	-1.64664	-0.728149
107113272	chr7:107113272:C:T	3.43307e-44	-2.39927	-1.18586e-09
107114688	chr7:107114688:A:G	1.20536e-44	-1.88066	-1.56528
107114832	chr7:107114832:C:T	1.12359e-43	-8.19721e-10	-1.21361
107114976	chr7:107114976:A:G	1.38802e-43	-8.19721e-10	-1.00225
107115117	chr7:107115117:CTAAA:C	8.91637e-43	-8.19721e-10	0.857754
107116336	chr7:107116336:C:T	5.47322e-44	-8.19721e-10	-1.93285
107116429	chr7:107116429:A:G	9.73575e-44	-8.19721e-10	-1.35691
107116763	chr7:107116763:A:G	9.65153e-44	-8.19721e-10	-1.3656
107116957	chr7:107116957:A:G	1.63595e-43	-8.19721e-10	-0.837912
107117430	chr7:107117430:A:G	8.4324e-44	-8.19721e-10	-1.50064
107117858	chr7:107117858:A:G	2.96707e-44	-2.54515	-1.18586e-09
107117923	chr7:107117923:A:G	9.34504e-44	-8.19721e-10	-1.39787
107118051	chr7:107118051:T:C	1.54408e-42	-8.19721e-10	1.40688
107118514	chr7:107118514:C:G	2.39559e-43	-8.19721e-10	-0.456503
107118944	chr7:107118944:A:C	6.45245e-45	-2.51057	-1.56028
107119531	chr7:107119531:C:T	1.51686e-44	-1.67202	-1.54405
107119603	chr7:107119603:C:T	4.91721e-44	-1.55328	-0.486693
107120053	chr7:107120053:C:T	5.08085e-44	-1.53436	-0.472882
107120157	chr7:107120157:C:T	1.57066e-44	-1.64993	-1.53129
107120473	chr7:107120473:A:T	1.34313e-43	-8.19721e-10	-1.03513
107120974	chr7:107120974:A:G	4.88604e-42	-8.19721e-10	2.55883
107121037	chr7:107121037:A:T	2.83045e-43	-8.19721e-10	-0.289698
107121131	chr7:107121131:G:A	2.64621e-43	-8.19721e-10	-0.357007
107121334	chr7:107121334:A:G	5.99694e-45	-2.48387	-1.66018
107121463	chr7:107121463:A:G	6.75756e-44	-8.19721e-10	-1.72206
107121527	chr7:107121527:C:T	5.50185e-44	-8.19721e-10	-1.92764
107121681	chr7:107121681:A:G	3.17639e-43	-8.19721e-10	-0.174391
107122154	chr7:107122154:A:G	9.5564e-44	-8.19721e-10	-1.37551
107122294	chr7:107122294:C:T	1.55016e-44	-1.74901	-1.44536
107122402	chr7:107122402:T:A	4.02723e-44	-1.55047	-0.689172
107122613	chr7:107122613:G:A	1.44296e-44	-1.68425	-1.58177
107122773	chr7:107122773:G:A	7.324e-45	-2.49129	-1.45286
107124051	chr7:107124051:A:G	8.24875e-43	-8.19721e-10	0.779927
107125143	chr7:107125143:A:G	1.61958e-43	-8.19721e-10	-0.847966
107125503	chr7:107125503:G:C	3.09391e-44	-2.50328	-1.18586e-09
107125540	chr7:107125540:G:A	6.67851e-44	-8.19721e-10	-1.73383
107125622	chr7:107125622:G:A	1.59686e-43	-8.19721e-10	-0.862095
107126220	chr7:107126220:C:T	1.52128e-43	-8.19721e-10	-0.91058
107126367	chr7:107126367:G:A	2.96185e-44	-2.54691	-1.18586e-09
107127638	chr7:107127638:TC:T	8.29809e-44	-8.19721e-10	-1.51669
107127911	chr7:107127911:C:T	7.89678e-45	-2.45534	-1.41351
107128052	chr7:107128052:C:T	3.01121e-44	-2.53038	-1.18586e-09
107128558	chr7:107128558:A:G	1.26304e-43	-8.19721e-10	-1.09661
107129194	chr7:107129194:G:A	1.66308e-44	-1.57284	-1.5512
107129714	chr7:107129714:G:T	1.14568e-43	-8.19721e-10	-1.19414
107129818	chr7:107129818:A:G	2.99905e-44	-2.53442	-1.18586e-09
107130266	chr7:107130266:G:A	6.86237e-45	-2.47223	-1.53702
107130741	chr7:107130741:G:C	6.70276e-44	-8.19721e-10	-1.7302
107131258	chr7:107131258:C:T	4.30767e-44	-1.39432	-0.778007
107131904	chr7:107131904:C:T	5.76106e-44	-8.19721e-10	-1.8816
107132011	chr7:107132011:A:G	8.38917e-43	-8.19721e-10	0.796806
107132180	chr7:107132180:T:C	6.54359e-45	-2.47999	-1.57683
107132458	chr7:107132458:A:G	2.97031e-44	-2.54405	-1.18586e-09
107132867	chr7:107132867:A:G	1.45414e-44	-1.42781	-1.83049
107132984	chr7:107132984:C:A	1.11779e-44	-1.5837	-1.93766
107133317	chr7:107133317:A:G	2.71212e-43	-8.19721e-10	-0.332405
107133430	chr7:107133430:A:T	1.11081e-43	-8.19721e-10	-1.22505
107134008	chr7:107134008:T:C	3.50379e-44	-1.53189	-0.846981
107134011	chr7:107134011:T:C	8.87654e-45	-2.01981	-1.73209
107134091	chr7:107134091:C:T	5.48314e-44	-8.19721e-10	-1.93104
107134119	chr7:107134119:C:A	3.22997e-44	-2.46025	-1.18586e-09
107134638	chr7:107134638:A:G	1.44031e-43	-8.19721e-10	-0.965274
107134646	chr7:107134646:A:G	5.68493e-44	-1.56215	-0.332753
107134719	chr7:107134719:T:G	5.78267e-44	-1.53545	-0.342406
107134749	chr7:107134749:T:C	2.43943e-43	-8.19721e-10	-0.438372
107134817	chr7:107134817:A:G	2.96332e-44	-2.54641	-1.18586e-09
107134822	chr7:107134822:C:T	1.76547e-43	-8.19721e-10	-0.761719
107134991	chr7:107134991:A:G	1.52031e-43	-8.19721e-10	-0.911223
107135072	chr7:107135072:A:G	1.11137e-43	-8.19721e-10	-1.22454
107135090	chr7:107135090:G:A	2.99673e-44	-2.5352	-1.18586e-09
107135306	chr7:107135306:T:G	8.1164e-44	-8.19721e-10	-1.53883
107135704	chr7:107135704:TA:T	1.34987e-44	-1.89358	-1.43913
107135788	chr7:107135788:G:T	3.09461e-43	-8.19721e-10	-0.200471
107136439	chr7:107136439:T:C	5.66274e-45	-2.46424	-1.73716
107136600	chr7:107136600:G:A	4.57635e-44	-1.46755	-0.644272
107137361	chr7:107137361:G:A	7.13496e-44	-8.19721e-10	-1.66771
107137608	chr7:107137608:A:G	1.24641e-43	-8.19721e-10	-1.10986
107137806	chr7:107137806:GTTGAGTAACT:G	9.02676e-44	-8.19721e-10	-1.43253
107137931	chr7:107137931:CTG:C	4.82309e-44	-1.13043	-0.928874
107137946	chr7:107137946:G:C	3.01251e-44	-2.52995	-1.18586e-09
107137983	chr7:107137983:A:C	1.16808e-43	-8.19721e-10	-1.17477
107139035	chr7:107139035:C:T	1.88782e-44	-2.47182	-0.525482
107139939	chr7:107139939:C:T	5.19145e-45	-2.4194	-1.86889
107140289	chr7:107140289:T:C	6.50911e-44	-8.19721e-10	-1.75952
107140623	chr7:107140623:G:A	2.62299e-44	-1.29357	-1.37483
107140753	chr7:107140753:C:G	2.24205e-43	-8.19721e-10	-0.522745
107141000	chr7:107141000:G:A	1.70645e-44	-1.75976	-1.33854
107141079	chr7:107141079:A:G	7.51317e-45	-2.44872	-1.46992
107141641	chr7:107141641:G:A	2.22934e-44	-1.38534	-1.44567
107142238	chr7:107142238:G:A	2.33152e-44	-1.35744	-1.42875
107142416	chr7:107142416:A:T	1.03164e-43	-8.19721e-10	-1.29898
107142837	chr7:107142837:A:G	1.78134e-44	-1.31637	-1.73899
107142883	chr7:107142883:C:CTG	2.97312e-44	-2.54311	-1.18586e-09
107143789	chr7:107143789:G:C	1.08185e-44	-1.70071	-1.85334
107143950	chr7:107143950:A:C	1.16024e-43	-8.19721e-10	-1.18151
107144106	chr7:107144106:C:T	9.42644e-45	-1.91	-1.78178
107144185	chr7:107144185:A:G	5.80565e-44	-8.19721e-10	-1.87389
107144198	chr7:107144198:T:G	1.38351e-43	-8.19721e-10	-1.00551
107144210	chr7:107144210:C:T	5.82736e-44	-8.19721e-10	-1.87016
107144363	chr7:107144363:G:A	6.34781e-45	-2.50287	-1.58432
107144370	chr7:107144370:A:G	1.46103e-44	-1.98178	-1.2718
107144547	chr7:107144547:A:T	5.44512e-44	-8.19721e-10	-1.938
107144934	chr7:107144934:G:A	5.6144e-44	-8.19721e-10	-1.90739
107145087	chr7:107145087:C:A	1.28833e-43	-8.19721e-10	-1.07679
107145865	chr7:107145865:G:A	9.91953e-44	-8.19721e-10	-1.33821
107145975	chr7:107145975:A:G	6.2847e-44	-8.19721e-10	-1.7946
107146029	chr7:107146029:C:T	1.23541e-44	-1.48378	-1.93754
107146517	chr7:107146517:G:A	7.34462e-44	-8.19721e-10	-1.63875
107146620	chr7:107146620:T:G	1.51552e-44	-1.41925	-1.79771
107146977	chr7:107146977:A:G	3.38743e-43	-0.110062	-1.18586e-09
107147077	chr7:107147077:AT:A	4.63164e-44	-1.05105	-1.04875
107147080	chr7:107147080:T:C	4.65078e-44	-1.04693	-1.04875
107147298	chr7:107147298:C:T	7.27817e-44	-8.19721e-10	-1.64784
107147307	chr7:107147307:G:C	7.43706e-44	-8.19721e-10	-1.62624
107147501	chr7:107147501:A:G	9.57698e-44	-8.19721e-10	-1.37336
107147720	chr7:107147720:T:C	7.28938e-45	-2.43117	-1.51772
107147805	chr7:107147805:T:C	5.71742e-44	-8.19721e-10	-1.8892
107147882	chr7:107147882:G:A	7.39176e-44	-8.19721e-10	-1.63235
107148019	chr7:107148019:T:C	5.47902e-44	-8.19721e-10	-1.93179
107148071	chr7:107148071:T:A	5.51872e-44	-1.92457	-1.18586e-09
107148176	chr7:107148176:A:C	1.33908e-44	-1.40218	-1.93856
107148492	chr7:107148492:A:G	7.05496e-44	-1.67899	-1.18586e-09
107148627	chr7:107148627:A:G	1.2885e-43	-8.19721e-10	-1.07666
107148707	chr7:107148707:T:G	2.36567e-44	-1.43649	-1.33516
107148708	chr7:107148708:A:T	2.38081e-44	-1.43012	-1.33516
107149758	chr7:107149758:T:C	1.14469e-43	-8.19721e-10	-1.195
107149785	chr7:107149785:G:T	1.34759e-43	-8.19721e-10	-1.03182
107149934	chr7:107149934:T:C	8.54725e-44	-8.19721e-10	-1.48711
107149966	chr7:107149966:C:T	1.03813e-43	-8.19721e-10	-1.29272
107150586	chr7:107150586:CAG:C	1.89353e-44	-1.45434	-1.53993
107151002	chr7:107151002:G:A	5.48186e-44	-8.19721e-10	-1.93128
107151393	chr7:107151393:T:G	1.13955e-43	-8.19721e-10	-1.1995
107151887	chr7:107151887:C:T	1.67131e-44	-1.54376	-1.57535
107152072	chr7:107152072:C:T	1.75685e-44	-1.42733	-1.64187
107152109	chr7:107152109:A:G	7.93995e-45	-2.10229	-1.76111
107152259	chr7:107152259:T:C	1.40945e-44	-1.62112	-1.6684
107152411	chr7:107152411:A:G	3.90211e-44	-2.2712	-1.18586e-09
107153076	chr7:107153076:C:T	5.63105e-44	-8.19721e-10	-1.90442
107153402	chr7:107153402:G:T	9.15483e-44	-1.41844	-1.18586e-09
107153655	chr7:107153655:C:T	1.81988e-44	-1.55335	-1.4806
107154343	chr7:107154343:A:T	5.65689e-44	-8.19721e-10	-1.89985
107154598	chr7:107154598:C:A	1.31855e-44	-1.54492	-1.81126
107154706	chr7:107154706:A:G	5.97964e-44	-8.19721e-10	-1.84436
107155616	chr7:107155616:G:T	1.21488e-43	-8.19721e-10	-1.13549
107155753	chr7:107155753:TG:T	3.4653e-44	-2.38992	-1.18586e-09
107156092	chr7:107156092:C:T	1.41997e-44	-1.38016	-1.90192
107157810	chr7:107157810:G:A	3.0102e-44	-2.53071	-1.18586e-09
107158390	chr7:107158390:C:T	7.10702e-43	-8.19721e-10	0.630948
107158598	chr7:107158598:T:C	3.70253e-44	-1.43746	-0.88624
107158954	chr7:107158954:G:A	7.56705e-44	-8.19721e-10	-1.60892
107159335	chr7:107159335:T:C	1.88631e-43	-8.19721e-10	-0.695514
107159552	chr7:107159552:G:A	4.39794e-44	-0.683596	-1.46799
107160084	chr7:107160084:G:A	1.35836e-43	-8.19721e-10	-1.02386
107160571	chr7:107160571:G:C	4.9978e-45	-2.45832	-1.86798
107161708	chr7:107161708:TGTG:T	1.21827e-43	-8.19721e-10	-1.1327
107161947	chr7:107161947:G:A	9.89063e-44	-8.19721e-10	-1.34113
107162378	chr7:107162378:T:C	1.58003e-44	-1.79441	-1.38087
107162440	chr7:107162440:G:A	1.49448e-43	-8.19721e-10	-0.928359
107162448	chr7:107162448:G:A	9.83094e-44	-8.19721e-10	-1.34719
107162460	chr7:107162460:A:G	6.63135e-44	-8.19721e-10	-1.74091
107163355	chr7:107163355:C:T	3.27001e-44	-2.44793	-1.18586e-09
107163518	chr7:107163518:T:C	1.99991e-44	-1.41712	-1.5225
107163804	chr7:107163804:T:C	1.90597e-44	-1.41739	-1.57034
107164297	chr7:107164297:C:CAT	1.91768e-44	-1.38841	-1.5932
107164319	chr7:107164319:T:A	9.22394e-44	-8.19721e-10	-1.41092
107164949	chr7:107164949:T:C	1.16447e-43	-0.929098	-0.248774
107166385	chr7:107166385:C:T	5.10588e-45	-2.42382	-1.88109
107166603	chr7:107166603:T:G	1.54819e-43	-8.19721e-10	-0.893049
107167003	chr7:107167003:T:C	1.94763e-44	-1.16053	-1.80557
107167338	chr7:107167338:C:G	1.61862e-44	-1.3033	-1.84784
107167490	chr7:107167490:T:C	1.58941e-43	-8.19721e-10	-0.86677
107168011	chr7:107168011:A:G	5.57561e-44	-8.19721e-10	-1.91432
107168097	chr7:107168097:A:G	6.70421e-44	-8.19721e-10	-1.72998
107168156	chr7:107168156:A:G	5.71313e-44	-8.19721e-10	-1.88995
107168230	chr7:107168230:G:C	1.03917e-43	-8.19721e-10	-1.29172
107168487	chr7:107168487:C:T	5.80195e-45	-2.51792	-1.65919
107169403	chr7:107169403:G:A	1.01452e-43	-8.19721e-10	-1.31572
107169439	chr7:107169439:G:C	1.63479e-44	-1.40084	-1.74037
107169662	chr7:107169662:A:C	1.8017e-44	-1.46912	-1.57486
107169699	chr7:107169699:C:A	1.36702e-43	-8.19721e-10	-1.0175
107169705	chr7:107169705:G:T	5.09531e-44	-2.0044	-1.18586e-09
107169765	chr7:107169765:C:G	6.99698e-43	-8.19721e-10	0.615344
107170047	chr7:107170047:C:G	6.42764e-44	-8.19721e-10	-1.77211
107170484	chr7:107170484:TC:T	5.78538e-44	-8.19721e-10	-1.87739
107170552	chr7:107170552:A:T	1.18721e-44	-1.61477	-1.84634
107170668	chr7:107170668:A:G	9.35375e-44	-1.39694	-1.18586e-09
107170777	chr7:107170777:C:T	6.43692e-44	-1.77067	-1.18586e-09
107170940	chr7:107170940:A:G	9.69617e-44	-8.19721e-10	-1.36099
107170973	chr7:107170973:AC:A	6.50383e-44	-1.76033	-1.18586e-09
107171238	chr7:107171238:T:G	5.53279e-44	-8.19721e-10	-1.92203
107171328	chr7:107171328:C:T	1.11346e-43	-8.19721e-10	-1.22266
107171502	chr7:107171502:T:G	1.22248e-43	-8.19721e-10	-1.12926
107171801	chr7:107171801:A:G	1.58609e-44	-1.5234	-1.64805
107172343	chr7:107172343:A:T	1.2062e-44	-1.5869	-1.85834
107172772	chr7:107172772:T:G	9.86142e-44	-8.19721e-10	-1.34409
107173717	chr7:107173717:A:G	1.02197e-43	-8.19721e-10	-1.3084
107174098	chr7:107174098:G:A	1.07084e-44	-1.65315	-1.91113
107174129	chr7:107174129:T:C	1.41495e-44	-1.5232	-1.76242
107174348	chr7:107174348:T:C	1.22164e-43	-8.19721e-10	-1.12994
107174708	chr7:107174708:A:T	9.22642e-44	-8.19721e-10	-1.41065
107174709	chr7:107174709:T:C	7.97354e-44	-1.55659	-1.18586e-09
107175309	chr7:107175309:C:G	1.0129e-44	-1.74535	-1.87456
107175382	chr7:107175382:G:C	5.44114e-44	-8.19721e-10	-1.93873
107176388	chr7:107176388:A:G	9.00447e-44	-8.19721e-10	-1.435
107176746	chr7:107176746:G:A	7.1032e-44	-8.19721e-10	-1.67217
107177158	chr7:107177158:TATTTC:T	3.31352e-44	-2.43471	-1.18586e-09
107177194	chr7:107177194:A:G	1.08318e-44	-1.63379	-1.91902
107177456	chr7:107177456:A:G	2.2109e-44	-1.23566	-1.60366
107177979	chr7:107177979:T:C	6.56255e-44	-8.19721e-10	-1.75134
107177990	chr7:107177990:C:T	5.65825e-44	-8.19721e-10	-1.8996
107178286	chr7:107178286:T:C	1.04238e-44	-1.69168	-1.89953
107178424	chr7:107178424:TAA:T	1.13178e-44	-1.68138	-1.82755
107178810	chr7:107178810:A:T	1.15369e-44	-1.68206	-1.80769
107178811	chr7:107178811:T:A	9.51142e-44	-1.38023	-1.18586e-09
107178831	chr7:107178831:G:C	1.28573e-43	-8.19721e-10	-1.07881
107179028	chr7:107179028:C:T	5.93225e-44	-8.19721e-10	-1.85232
107179243	chr7:107179243:C:T	8.16317e-44	-1.53309	-1.18586e-09
107179592	chr7:107179592:C:T	7.34165e-44	-8.19721e-10	-1.63916
107180489	chr7:107180489:C:T	9.5261e-44	-8.19721e-10	-1.37868
107180571	chr7:107180571:G:A	1.49485e-44	-1.3902	-1.84049
107181069	chr7:107181069:T:C	3.0595e-44	-2.51447	-1.18586e-09
107181098	chr7:107181098:T:C	6.15831e-44	-8.19721e-10	-1.81492
107181619	chr7:107181619:A:G	5.4758e-44	-8.19721e-10	-1.93238
107182109	chr7:107182109:TC:T	5.47666e-44	-8.19721e-10	-1.93222
107182958	chr7:107182958:T:A	5.47722e-44	-8.19721e-10	-1.93212
107183289	chr7:107183289:C:T	1.0606e-44	-1.6356	-1.93829
107183506	chr7:107183506:A:G	1.29774e-44	-1.55058	-1.82152
107183619	chr7:107183619:A:T	5.86115e-44	-8.19721e-10	-1.86437
107184014	chr7:107184014:C:T	3.49995e-44	-2.37997	-1.18586e-09
107184135	chr7:107184135:G:A	1.40546e-44	-1.41569	-1.87667
107184389	chr7:107184389:T:C	5.5064e-44	-8.19721e-10	-1.92681
107184549	chr7:107184549:C:T	1.06318e-43	-8.19721e-10	-1.26887
107185166	chr7:107185166:A:G	6.60575e-44	-8.19721e-10	-1.74478
107185183	chr7:107185183:G:T	1.16346e-44	-1.61962	-1.8617
107185544	chr7:107185544:A:C	6.5328e-44	-8.19721e-10	-1.75588
107185583	chr7:107185583:A:C	5.46918e-44	-8.19721e-10	-1.93359
107185994	chr7:107185994:G:A	1.05886e-44	-1.63589	-1.93963
107186108	chr7:107186108:G:A	9.24147e-44	-8.19721e-10	-1.40902
107186321	chr7:107186321:T:TA	8.1518e-44	-8.19721e-10	-1.53448
107187067	chr7:107187067:G:A	8.42737e-45	-1.95133	-1.85249
107187125	chr7:107187125:C:T	6.86112e-44	-8.19721e-10	-1.70685
107187349	chr7:107187349:G:A	1.02316e-43	-8.19721e-10	-1.30724
107187351	chr7:107187351:A:C	1.11544e-44	-1.58484	-1.93864
107187638	chr7:107187638:CTTCACTTT:C	1.1553e-44	-1.62707	-1.86129
107187689	chr7:107187689:C:T	6.65531e-44	-8.19721e-10	-1.7373
107188386	chr7:107188386:A:G	6.3175e-44	-8.19721e-10	-1.7894
107188553	chr7:107188553:G:A	1.01413e-43	-1.31611	-1.18586e-09
107188778	chr7:107188778:T:C	1.16877e-44	-1.56748	-1.90929
107189093	chr7:107189093:A:T	5.65986e-44	-8.19721e-10	-1.89932
107189766	chr7:107189766:T:C	5.44449e-44	-8.19721e-10	-1.93812
107189802	chr7:107189802:C:T	1.21408e-43	-8.19721e-10	-1.13615
107190072	chr7:107190072:C:T	6.2041e-44	-8.19721e-10	-1.80751
107190618	chr7:107190618:T:TA	6.41926e-44	-8.19721e-10	-1.77342
107191916	chr7:107191916:G:A	1.02069e-44	-1.67206	-1.94018
107192419	chr7:107192419:GTAT:G	1.20424e-43	-8.19721e-10	-1.14428
107192832	chr7:107192832:T:C	3.2569e-44	-2.45194	-1.18586e-09
107193352	chr7:107193352:G:A	1.14568e-44	-1.64863	-1.84809
107193508	chr7:107193508:T:C	6.69102e-44	-8.19721e-10	-1.73195
107193694	chr7:107193694:A:G	1.19134e-44	-1.70671	-1.75093
107193722	chr7:107193722:G:GT	1.19187e-44	-1.70456	-1.75264
107193992	chr7:107193992:A:G	1.02133e-43	0.355002	-1.66403
107194289	chr7:107194289:A:C	5.64914e-44	-8.19721e-10	-1.90122
107194450	chr7:107194450:G:A	8.5543e-44	-8.19721e-10	-1.48629
107194508	chr7:107194508:T:C	5.64914e-44	-8.19721e-10	-1.90122
107195064	chr7:107195064:G:A	1.22574e-43	-8.19721e-10	-1.12659
107195428	chr7:107195428:T:C	5.44487e-44	-8.19721e-10	-1.93805
107195462	chr7:107195462:A:G	9.10958e-44	-8.19721e-10	-1.42339
107195797	chr7:107195797:T:C	1.55799e-44	-1.42712	-1.7622
107196300	chr7:107196300:G:A	1.09628e-43	-8.19721e-10	-1.23821
107196303	chr7:107196303:G:T	9.54126e-44	-8.19721e-10	-1.37709
107196308	chr7:107196308:A:AC	7.35644e-44	-8.19721e-10	-1.63714
107197236	chr7:107197236:G:A	6.03374e-44	-1.83535	-1.18586e-09
107197421	chr7:107197421:T:G	1.99144e-44	-1.22184	-1.72203
107197509	chr7:107197509:C:T	1.66477e-43	-8.19721e-10	-0.820449
107198547	chr7:107198547:A:G	5.69853e-44	-8.19721e-10	-1.89251
107198812	chr7:107198812:T:C	6.49512e-44	-8.19721e-10	-1.76167
107199230	chr7:107199230:C:T	5.52112e-44	-8.19721e-10	-1.92414
107199271	chr7:107199271:G:A	5.43834e-44	-8.19721e-10	-1.93925
107199357	chr7:107199357:C:T	5.50939e-44	-8.19721e-10	-1.92627
107200137	chr7:107200137:T:C	9.28528e-44	-8.19721e-10	-1.40429
107202238	chr7:107202238:A:ATCTT	1.38585e-44	-1.5914	-1.715
107202405	chr7:107202405:G:A	7.906e-44	-8.19721e-10	-1.5651
107202838	chr7:107202838:A:G	5.45742e-44	-8.19721e-10	-1.93574
107203223	chr7:107203223:A:G	5.82889e-44	-8.19721e-10	-1.86989
107203836	chr7:107203836:T:C	1.31015e-44	-1.5172	-1.84538
107204249	chr7:107204249:C:T	8.12269e-45	-2.12478	-1.71587
107204438	chr7:107204438:TA:T	5.51314e-44	-8.19721e-10	-1.92558
107204513	chr7:107204513:A:G	6.40545e-44	-8.19721e-10	-1.77557
107204654	chr7:107204654:T:C	1.72528e-44	-1.92352	-1.16381
107205037	chr7:107205037:C:T	1.01286e-44	-1.73606	-1.88388
107205524	chr7:107205524:A:G	1.12882e-44	-1.65629	-1.85526
107205809	chr7:107205809:C:T	5.43763e-44	-8.19721e-10	-1.93938
107206583	chr7:107206583:G:T	5.43471e-44	-8.19721e-10	-1.93991
107206738	chr7:107206738:G:GAA	1.06294e-44	-1.65367	-1.91801
107206992	chr7:107206992:A:AAAAC	1.05403e-44	-1.66256	-1.91754
107207047	chr7:107207047:T:G	1.28125e-44	-1.65823	-1.72665
107207241	chr7:107207241:A:G	1.16021e-44	-1.5799	-1.90422
107207271	chr7:107207271:T:C	9.76737e-45	-2.32247	-1.33379
107207303	chr7:107207303:G:A	5.4344e-44	-8.19721e-10	-1.93997
107207880	chr7:107207880:T:C	1.11026e-44	-1.65562	-1.87251
107208489	chr7:107208489:A:G	6.58476e-44	-8.19721e-10	-1.74796
107208510	chr7:107208510:G:T	6.53108e-44	-1.41089	-0.345259
107208740	chr7:107208740:G:C	1.43296e-44	-1.36314	-1.90984
107208781	chr7:107208781:CAT:C	5.63999e-44	-8.19721e-10	-1.90284
107208800	chr7:107208800:A:G	6.7215e-44	-8.19721e-10	-1.72741
107208948	chr7:107208948:C:T	6.17599e-45	-2.23252	-1.88211
107209224	chr7:107209224:G:A	1.57024e-43	-8.19721e-10	-0.878904
107209267	chr7:107209267:A:G	3.01294e-44	-2.5298	-1.18586e-09
107209736	chr7:107209736:C:T	8.63604e-44	-8.19721e-10	-1.47678
107209818	chr7:107209818:T:C	5.48134e-44	-8.19721e-10	-1.93137
107209835	chr7:107209835:G:A	6.25784e-44	-8.19721e-10	-1.79889
107210103	chr7:107210103:G:T	1.11307e-44	-1.67471	-1.85089
107210310	chr7:107210310:T:G	1.11091e-44	-1.69377	-1.83378
107210493	chr7:107210493:C:A	5.69563e-44	-8.19721e-10	-1.89302
107210657	chr7:107210657:T:C	6.19101e-44	-1.80962	-1.18586e-09
107211309	chr7:107211309:T:C	1.08976e-44	-1.66806	-1.8787
107211494	chr7:107211494:A:T	1.03077e-44	-1.69157	-1.91084
107211979	chr7:107211979:A:AT	5.45648e-44	-8.19721e-10	-1.93592
107212185	chr7:107212185:T:C	5.47164e-45	-2.37141	-1.86432
107212282	chr7:107212282:T:C	6.05938e-44	-8.19721e-10	-1.83111
107212448	chr7:107212448:T:C	1.14453e-43	-8.19721e-10	-1.19514
107213214	chr7:107213214:G:A	1.18461e-44	-1.57969	-1.88361
107213912	chr7:107213912:T:C	5.43046e-44	-1.9407	-1.18586e-09
107214274	chr7:107214274:G:T	6.31491e-44	-8.19721e-10	-1.78981
107214345	chr7:107214345:T:C	1.04891e-43	-8.19721e-10	-1.28238
107214438	chr7:107214438:A:C	2.962e-44	-2.54685	-1.18586e-09
107214496	chr7:107214496:AT:A	1.05508e-44	-1.69231	-1.88679
107214541	chr7:107214541:T:G	5.63214e-44	-8.19721e-10	-1.90423
107214576	chr7:107214576:T:C	5.87827e-44	-8.19721e-10	-1.86146
107214782	chr7:107214782:CATG:C	6.12188e-44	-8.19721e-10	-1.82085
107215170	chr7:107215170:G:T	5.54222e-44	-8.19721e-10	-1.92032
107215525	chr7:107215525:G:A	7.50609e-44	-8.19721e-10	-1.61701
107215557	chr7:107215557:G:A	9.6457e-45	-1.75352	-1.91528
107215589	chr7:107215589:G:A	2.07235e-44	-1.28128	-1.62275
107215867	chr7:107215867:A:G	3.70964e-44	-0.540623	-1.78116
107216399	chr7:107216399:G:A	4.1139e-44	-2.21835	-1.18586e-09
107217531	chr7:107217531:T:C	7.50648e-44	-8.19721e-10	-1.61695
107217614	chr7:107217614:C:T	6.10014e-44	-8.19721e-10	-1.82441
107218298	chr7:107218298:T:C	4.85922e-43	2.10307	-1.85233
107219681	chr7:107219681:G:T	1.41254e-44	-1.73706	-1.55027
107219800	chr7:107219800:A:C	1.64317e-44	-1.51398	-1.62211
107220054	chr7:107220054:T:C	7.7196e-44	-8.19721e-10	-1.58896
107220082	chr7:107220082:C:T	1.08746e-43	-8.19721e-10	-1.24629
107221087	chr7:107221087:A:C	1.24002e-43	-8.19721e-10	-1.11501
107221260	chr7:107221260:G:A	7.5275e-44	-8.19721e-10	-1.61416
107221324	chr7:107221324:C:T	4.79023e-44	-2.06614	-1.18586e-09
107221760	chr7:107221760:G:A	2.87499e-43	-8.19721e-10	-0.274085
107221937	chr7:107221937:C:T	5.53685e-44	-8.19721e-10	-1.92129
107222047	chr7:107222047:G:A	9.8513e-44	-8.19721e-10	-1.34512
107222423	chr7:107222423:C:G	1.45556e-43	-8.19721e-10	-0.954745
107222518	chr7:107222518:T:A	1.65501e-44	-1.35944	-1.76947
107222623	chr7:107222623:G:A	6.38082e-44	-8.19721e-10	-1.77942
107222678	chr7:107222678:T:C	1.55955e-44	-1.46236	-1.72596
107222725	chr7:107222725:T:C	1.21611e-44	-1.57904	-1.85801
107222728	chr7:107222728:A:G	1.2406e-44	-1.55729	-1.85983
107223299	chr7:107223299:T:C	1.10315e-44	-1.88832	-1.64623
107223354	chr7:107223354:G:A	2.2359e-43	-8.19721e-10	-0.525489
107223361	chr7:107223361:T:C	5.89419e-44	-8.19721e-10	-1.85875
107223792	chr7:107223792:A:G	1.03221e-44	-1.7108	-1.89022
107224129	chr7:107224129:G:A	7.16588e-44	-8.19721e-10	-1.66339
107224875	chr7:107224875:T:C	5.21569e-45	-2.52284	-1.76079
107225257	chr7:107225257:C:T	7.21582e-44	-8.19721e-10	-1.65644
107225475	chr7:107225475:C:T	1.11244e-44	-1.66873	-1.85744
107225733	chr7:107225733:T:C	1.48078e-44	-1.36454	-1.87561
107225849	chr7:107225849:C:T	1.86158e-43	-8.19721e-10	-0.708707
107225877	chr7:107225877:T:C	5.6032e-43	-8.19721e-10	0.393203
107226070	chr7:107226070:A:T	2.36754e-42	1.8343	-1.18586e-09
107227322	chr7:107227322:T:TA	5.8549e-44	-8.19721e-10	-1.86544
107227558	chr7:107227558:T:C	1.2453e-44	-1.60876	-1.80458
107227702	chr7:107227702:G:T	6.37865e-44	-8.19721e-10	-1.77976
107228440	chr7:107228440:T:C	4.80571e-45	-2.49147	-1.87403
107228624	chr7:107228624:T:TA	1.59435e-43	-8.19721e-10	-0.86367
107229280	chr7:107229280:C:T	3.0499e-44	-2.51761	-1.18586e-09
107229333	chr7:107229333:C:T	8.34237e-44	-8.19721e-10	-1.51137
107229849	chr7:107229849:T:TA	5.72583e-44	-8.19721e-10	-1.88773
107229915	chr7:107229915:A:G	5.43473e-44	-8.19721e-10	-1.93991
107230982	chr7:107230982:G:A	4.06764e-44	-2.22966	-1.18586e-09
107231148	chr7:107231148:A:AT	5.47177e-44	-8.19721e-10	-1.93312
107231507	chr7:107231507:T:C	6.99439e-45	-2.24725	-1.74295
```
