## Supplementary material for "Characterization of shared and ancestry-specific signals driving complex traits using multi-ancestry fine-mapping": susiex_nc2.cs80.cs

```
CS_ID	SNP	BP	REF_ALLELE	ALT_ALLELE	REF_FRQ	BETA	SE	-LOG10P	CS_PIP	OVRL_PIP
1	chr7:106731773:C:G	106731773	G,G	C,C	1,1	inf,inf	inf,inf	35.5924,11.2236	0.900613	0.900614
2	chr7:107015544:T:C	107015544	C,NA	T,NA	1,NA	inf,NA	inf,NA	2.71241,NA	0.0463859	0.0463859
2	chr7:107019813:C:A	107019813	A,A	C,C	1,1	inf,inf	inf,inf	1.71859,2.00875	0.0408474	0.0408474
2	chr7:107019397:T:C	107019397	C,C	T,T	1,1	inf,inf	inf,inf	1.57718,2.00585	0.0302264	0.0302264
2	chr7:107120974:A:G	107120974	NA,G	NA,A	NA,1	NA,inf	NA,inf	NA,2.60822	0.0141563	0.0141563
2	chr7:106508297:G:A	106508297	A,NA	G,NA	1,NA	-inf,NA	inf,NA	4.57245,NA	0.0135159	0.0135159
2	chr7:106854934:C:T	106854934	NA,T	NA,C	NA,1	NA,inf	NA,inf	NA,1.90746	0.00780948	0.00780948
2	chr7:106761004:A:C	106761004	NA,C	NA,A	NA,1	NA,-inf	NA,inf	NA,2.43519	0.00658271	0.00658271
2	chr7:106877015:T:C	106877015	NA,C	NA,T	NA,1	NA,inf	NA,inf	NA,1.91944	0.00617566	0.00617566
2	chr7:106861886:C:T	106861886	T,NA	C,NA	1,NA	inf,NA	inf,NA	2.64477,NA	0.0059756	0.0059756
2	chr7:106869722:T:G	106869722	NA,G	NA,T	NA,1	NA,inf	NA,inf	NA,1.78424	0.0058835	0.0058835
2	chr7:107105607:T:G	107105607	NA,G	NA,T	NA,1	NA,inf	NA,inf	NA,2.09722	0.00526485	0.00526485
2	chr7:106900249:C:G	106900249	NA,G	NA,C	NA,1	NA,inf	NA,inf	NA,1.7616	0.00526278	0.00526278
2	chr7:106765278:T:G	106765278	NA,G	NA,T	NA,1	NA,inf	NA,inf	NA,2.63521	0.00499772	0.00499772
2	chr7:106900324:G:A	106900324	NA,A	NA,G	NA,1	NA,inf	NA,inf	NA,1.72413	0.00481608	0.00481608
2	chr7:107118051:T:C	107118051	NA,C	NA,T	NA,1	NA,inf	NA,inf	NA,2.04495	0.0047993	0.0047993
2	chr7:106254097:G:A	106254097	NA,A	NA,G	NA,1	NA,inf	NA,inf	NA,2.08321	0.00473432	0.00473432
2	chr7:107026406:C:T	107026406	NA,T	NA,C	NA,1	NA,-inf	NA,inf	NA,2.29798	0.00469616	0.00469616
2	chr7:106866290:G:A	106866290	A,NA	G,NA	1,NA	inf,NA	inf,NA	2.46834,NA	0.00448918	0.00448918
2	chr7:107218298:T:C	107218298	C,C	T,T	1,1	inf,inf	inf,inf	2.64994,0.17254	0.00423851	0.00423851
2	chr7:106265609:A:T	106265609	NA,T	NA,A	NA,1	NA,inf	NA,inf	NA,2.01508	0.00418216	0.00418216
2	chr7:106261536:A:G	106261536	NA,G	NA,A	NA,1	NA,inf	NA,inf	NA,1.95413	0.00359761	0.00359761
2	chr7:107226070:A:T	107226070	T,NA	A,NA	1,NA	inf,NA	inf,NA	2.52169,NA	0.00353744	0.00353744
2	chr7:106396497:G:T	106396497	NA,T	NA,G	NA,1	NA,-inf	NA,inf	NA,1.53877	0.00348114	0.00348114
2	chr7:106396553:G:A	106396553	NA,A	NA,G	NA,1	NA,-inf	NA,inf	NA,1.53799	0.00347501	0.00347501
2	chr7:106421189:C:T	106421189	NA,T	NA,C	NA,1	NA,inf	NA,inf	NA,1.7196	0.00345373	0.00345373
2	chr7:106798743:C:A	106798743	NA,A	NA,C	NA,1	NA,-inf	NA,inf	NA,2.49555	0.00344006	0.00344006
2	chr7:107001108:C:A	107001108	NA,A	NA,C	NA,1	NA,inf	NA,inf	NA,1.83527	0.00315181	0.00315181
2	chr7:106397063:T:C	106397063	NA,C	NA,T	NA,1	NA,-inf	NA,inf	NA,1.51659	0.00312618	0.00312618
2	chr7:106452839:T:C	106452839	NA,C	NA,T	NA,1	NA,-inf	NA,inf	NA,1.71602	0.00305466	0.00305466
2	chr7:106445729:T:C	106445729	NA,C	NA,T	NA,1	NA,-inf	NA,inf	NA,1.71447	0.00304469	0.00304469
2	chr7:106319268:C:A	106319268	NA,A	NA,C	NA,1	NA,-inf	NA,inf	NA,1.96089	0.00301785	0.00301785
2	chr7:106795572:A:T	106795572	NA,T	NA,A	NA,1	NA,inf	NA,inf	NA,1.48482	0.0026262	0.0026262
2	chr7:106300205:T:C	106300205	NA,C	NA,T	NA,1	NA,inf	NA,inf	NA,1.78742	0.00255881	0.00255881
2	chr7:106630515:C:A	106630515	NA,A	NA,C	NA,1	NA,-inf	NA,inf	NA,2.40489	0.00251744	0.00251744
2	chr7:106715986:G:A	106715986	NA,A	NA,G	NA,1	NA,inf	NA,inf	NA,3.17163	0.00249792	0.00249792
2	chr7:106833837:T:C	106833837	C,NA	T,NA	1,NA	inf,NA	inf,NA	2.06733,NA	0.00248969	0.00248969
2	chr7:107099482:C:T	107099482	NA,T	NA,C	NA,1	NA,inf	NA,inf	NA,1.79627	0.00248679	0.00248679
2	chr7:106665538:A:G	106665538	G,NA	A,NA	1,NA	-inf,NA	inf,NA	3.96309,NA	0.00245572	0.00245572
2	chr7:106355012:C:T	106355012	NA,T	NA,C	NA,1	NA,-inf	NA,inf	NA,1.84578	0.0023742	0.0023742
2	chr7:106419574:G:T	106419574	T,NA	G,NA	1,NA	-inf,NA	inf,NA	2.45466,NA	0.00235679	0.00235679
2	chr7:107115117:CTAAA:C	107115117	NA,C	NA,CTAAA	NA,1	NA,inf	NA,inf	NA,1.77063	0.00235586	0.00235586
2	chr7:106303015:T:C	106303015	NA,C	NA,T	NA,1	NA,inf	NA,inf	NA,1.74813	0.00234906	0.00234906
2	chr7:106304839:A:G	106304839	NA,G	NA,A	NA,1	NA,inf	NA,inf	NA,1.72655	0.00224859	0.00224859
2	chr7:106258428:C:T	106258428	NA,T	NA,C	NA,1	NA,inf	NA,inf	NA,1.74784	0.0022446	0.0022446
2	chr7:106389855:G:A	106389855	NA,A	NA,G	NA,1	NA,inf	NA,inf	NA,1.82717	0.00221499	0.00221499
2	chr7:107105875:G:C	107105875	NA,C	NA,G	NA,1	NA,inf	NA,inf	NA,1.72769	0.00220737	0.00220737
2	chr7:107124051:A:G	107124051	NA,G	NA,A	NA,1	NA,inf	NA,inf	NA,1.73133	0.00218255	0.00218255
2	chr7:106651311:G:A	106651311	NA,A	NA,G	NA,1	NA,-inf	NA,inf	NA,2.31874	0.00211958	0.00211958
2	chr7:106816670:C:A	106816670	NA,A	NA,C	NA,1	NA,inf	NA,inf	NA,1.0329	0.00211639	0.00211639
2	chr7:106251984:TC:T	106251984	NA,T	NA,TC	NA,1	NA,inf	NA,inf	NA,1.72846	0.0021044	0.0021044
2	chr7:106388063:AGATGTTCAGTG:A	106388063	NA,A	NA,AGATGTTCAGTG	NA,1	NA,-inf	NA,inf	NA,1.33318	0.00209051	0.00209051
2	chr7:106314294:T:C	106314294	C,C	T,T	1,1	-inf,-inf	inf,inf	0.355931,3.41702	0.00207079	0.00207079
2	chr7:106701819:TAC:T	106701819	NA,T	NA,TAC	NA,1	NA,inf	NA,inf	NA,3.22756	0.00200358	0.00200358
2	chr7:106401518:G:A	106401518	A,NA	G,NA	1,NA	-inf,NA	inf,NA	1.77991,NA	0.00198898	0.00198898
2	chr7:106503690:T:C	106503690	NA,C	NA,T	NA,1	NA,-inf	NA,inf	NA,1.47018	0.00197776	0.00197776
2	chr7:107014410:A:C	107014410	NA,C	NA,A	NA,1	NA,-inf	NA,inf	NA,1.65989	0.0019401	0.0019401
2	chr7:106993950:A:G	106993950	NA,G	NA,A	NA,1	NA,inf	NA,inf	NA,1.57527	0.00187718	0.00187718
2	chr7:106647289:G:A	106647289	A,NA	G,NA	1,NA	-inf,NA	inf,NA	3.16446,NA	0.00185926	0.00185926
2	chr7:106626689:G:A	106626689	A,NA	G,NA	1,NA	-inf,NA	inf,NA	2.96333,NA	0.00184925	0.00184925
2	chr7:106992528:C:T	106992528	NA,T	NA,C	NA,1	NA,inf	NA,inf	NA,1.55808	0.00180982	0.00180982
2	chr7:106629765:G:A	106629765	A,NA	G,NA	1,NA	-inf,NA	inf,NA	2.94698,NA	0.00180446	0.00180446
2	chr7:106626504:AGTTAT:A	106626504	A,NA	AGTTAT,NA	1,NA	-inf,NA	inf,NA	2.94767,NA	0.00180376	0.00180376
2	chr7:106483737:A:G	106483737	NA,G	NA,A	NA,1	NA,-inf	NA,inf	NA,1.4074	0.00176364	0.00176364
2	chr7:106981131:G:A	106981131	A,NA	G,NA	1,NA	inf,NA	inf,NA	2.33044,NA	0.00174832	0.00174832
2	chr7:106425546:C:T	106425546	NA,T	NA,C	NA,1	NA,-inf	NA,inf	NA,1.67419	0.0017045	0.0017045
2	chr7:106267701:C:T	106267701	NA,T	NA,C	NA,1	NA,inf	NA,inf	NA,1.57205	0.00169494	0.00169494
2	chr7:106540445:C:T	106540445	NA,T	NA,C	NA,1	NA,inf	NA,inf	NA,1.30581	0.00164426	0.00164426
2	chr7:106649346:C:T	106649346	T,NA	C,NA	1,NA	-inf,NA	inf,NA	3.11935,NA	0.00164067	0.00164067
2	chr7:106863098:T:G	106863098	G,G	T,T	1,1	-inf,-inf	inf,inf	1.90809,0.886686	0.00161432	0.00161432
2	chr7:106914608:A:G	106914608	G,G	A,A	1,1	inf,inf	inf,inf	1.82049,0.996305	0.00161413	0.00161413
2	chr7:106251226:A:C	106251226	NA,C	NA,A	NA,1	NA,-inf	NA,inf	NA,1.52804	0.00160976	0.00160976
2	chr7:106599440:C:T	106599440	NA,T	NA,C	NA,1	NA,-inf	NA,inf	NA,1.38548	0.00160322	0.00160322
2	chr7:106647766:C:G	106647766	G,NA	C,NA	1,NA	-inf,NA	inf,NA	3.0685,NA	0.00159676	0.00159676
2	chr7:106427043:C:T	106427043	NA,T	NA,C	NA,1	NA,-inf	NA,inf	NA,1.64095	0.00159135	0.00159135
2	chr7:106416616:C:G	106416616	G,G	C,C	1,1	-inf,inf	inf,inf	3.28059,0.204019	0.00157853	0.00157853
2	chr7:106343854:A:G	106343854	NA,G	NA,A	NA,1	NA,-inf	NA,inf	NA,1.74254	0.00156544	0.00156544
2	chr7:106914522:C:G	106914522	G,G	C,C	1,1	inf,inf	inf,inf	1.80506,0.987137	0.0015363	0.0015363
2	chr7:107132011:A:G	107132011	NA,G	NA,A	NA,1	NA,-inf	NA,inf	NA,1.73987	0.00151837	0.00151837
2	chr7:106603919:A:C	106603919	NA,C	NA,A	NA,1	NA,inf	NA,inf	NA,2.0081	0.00145235	0.00145235
2	chr7:106637345:C:A	106637345	A,NA	C,NA	1,NA	-inf,NA	inf,NA	3.00602,NA	0.00145142	0.00145142
2	chr7:106920524:G:A	106920524	A,A	G,G	1,1	inf,inf	inf,inf	1.73463,1.07569	0.00144826	0.00144826
2	chr7:106914614:A:G	106914614	G,G	A,A	1,1	inf,inf	inf,inf	1.77391,0.997391	0.00144571	0.00144571
2	chr7:106308732:A:G	106308732	NA,G	NA,A	NA,1	NA,inf	NA,inf	NA,1.48099	0.00144359	0.00144359
2	chr7:106624997:A:G	106624997	G,NA	A,NA	1,NA	-inf,NA	inf,NA	2.75307,NA	0.00139119	0.00139119
2	chr7:106307133:A:G	106307133	NA,G	NA,A	NA,1	NA,inf	NA,inf	NA,1.47489	0.00139109	0.00139109
2	chr7:106919530:C:T	106919530	NA,T	NA,C	NA,1	NA,inf	NA,inf	NA,1.31993	0.00137852	0.00137852
2	chr7:106422559:T:C	106422559	NA,C	NA,T	NA,1	NA,-inf	NA,inf	NA,1.44664	0.00136514	0.00136514
2	chr7:106297701:T:G	106297701	NA,G	NA,T	NA,1	NA,inf	NA,inf	NA,1.47321	0.00136073	0.00136073
2	chr7:106578917:G:A	106578917	NA,A	NA,G	NA,1	NA,inf	NA,inf	NA,1.11536	0.00135853	0.00135853
2	chr7:106503177:A:G	106503177	NA,G	NA,A	NA,1	NA,-inf	NA,inf	NA,1.27573	0.00134738	0.00134738
2	chr7:106715321:A:G	106715321	G,NA	A,NA	1,NA	inf,NA	inf,NA	3.64969,NA	0.00133658	0.00133658
2	chr7:106497695:C:G	106497695	NA,G	NA,C	NA,1	NA,-inf	NA,inf	NA,1.2614	0.00132194	0.00132194
2	chr7:106548877:GATTA:G	106548877	NA,G	NA,GATTA	NA,1	NA,inf	NA,inf	NA,1.34782	0.00131632	0.00131632
2	chr7:106648929:A:G	106648929	NA,G	NA,A	NA,1	NA,-inf	NA,inf	NA,0.590599	0.00126404	0.00126404
2	chr7:106993967:C:T	106993967	NA,T	NA,C	NA,1	NA,inf	NA,inf	NA,1.64713	0.00125342	0.00125342
2	chr7:107225877:T:C	107225877	NA,C	NA,T	NA,1	NA,-inf	NA,inf	NA,1.53422	0.00123255	0.00123255
2	chr7:106912365:GA:G	106912365	G,G	GA,GA	1,1	inf,inf	inf,inf	1.74587,0.945203	0.00122646	0.00122646
2	chr7:106991711:G:A	106991711	NA,A	NA,G	NA,1	NA,inf	NA,inf	NA,1.63111	0.0012226	0.0012226
2	chr7:106789342:A:G	106789342	NA,G	NA,A	NA,1	NA,inf	NA,inf	NA,1.16498	0.00120669	0.00120669
2	chr7:106988425:C:A	106988425	A,NA	C,NA	1,NA	inf,NA	inf,NA	2.18844,NA	0.00120353	0.00120353
2	chr7:106852331:C:A	106852331	A,A	C,C	1,1	-inf,inf	inf,inf	2.24744,0.817195	0.00118822	0.00118822
2	chr7:106389671:C:T	106389671	NA,T	NA,C	NA,1	NA,inf	NA,inf	NA,1.35822	0.00118477	0.00118477
2	chr7:106915411:G:A	106915411	A,A	G,G	1,1	inf,inf	inf,inf	1.61699,1.0578	0.00118001	0.00118001
2	chr7:106992589:T:A	106992589	NA,A	NA,T	NA,1	NA,inf	NA,inf	NA,1.61162	0.00117959	0.00117959
2	chr7:106746055:C:T	106746055	NA,T	NA,C	NA,1	NA,inf	NA,inf	NA,2.28246	0.00117524	0.00117524
2	chr7:106682169:T:C	106682169	NA,C	NA,T	NA,1	NA,-inf	NA,inf	NA,2.0528	0.00116869	0.00116869
2	chr7:106587090:A:C	106587090	NA,C	NA,A	NA,1	NA,inf	NA,inf	NA,0.974052	0.00116717	0.00116717
2	chr7:106939252:G:T	106939252	T,T	G,G	1,1	inf,inf	inf,inf	1.56995,0.701971	0.00116316	0.00116316
2	chr7:106415681:C:T	106415681	NA,T	NA,C	NA,1	NA,inf	NA,inf	NA,1.33693	0.00115238	0.00115238
2	chr7:106308398:A:G	106308398	NA,G	NA,A	NA,1	NA,inf	NA,inf	NA,1.35961	0.00110343	0.00110343
2	chr7:106829571:A:G	106829571	NA,G	NA,A	NA,1	NA,inf	NA,inf	NA,2.10969	0.00109728	0.00109728
2	chr7:106553010:T:C	106553010	NA,C	NA,T	NA,1	NA,inf	NA,inf	NA,1.5928	0.00109083	0.00109083
2	chr7:106380998:T:C	106380998	NA,C	NA,T	NA,1	NA,inf	NA,inf	NA,1.469	0.00108624	0.00108624
2	chr7:106994877:G:A	106994877	NA,A	NA,G	NA,1	NA,inf	NA,inf	NA,1.54686	0.00104812	0.00104812
2	chr7:106853037:C:T	106853037	T,T	C,C	1,1	-inf,inf	inf,inf	2.18722,0.820795	0.00104294	0.00104294
2	chr7:106472044:G:A	106472044	NA,A	NA,G	NA,1	NA,inf	NA,inf	NA,1.14931	0.00102815	0.00102815
2	chr7:106239333:A:C	106239333	NA,C	NA,A	NA,1	NA,-inf	NA,inf	NA,1.31506	0.0010176	0.0010176
2	chr7:107070321:G:A	107070321	NA,A	NA,G	NA,1	NA,inf	NA,inf	NA,1.27459	0.00101336	0.00101336
2	chr7:106419984:A:AT	106419984	NA,AT	NA,A	NA,1	NA,-inf	NA,inf	NA,1.2935	0.00100254	0.00100254
2	chr7:106589132:C:T	106589132	NA,T	NA,C	NA,1	NA,inf	NA,inf	NA,1.73094	0.000976797	0.000976797
2	chr7:106826370:T:C	106826370	NA,C	NA,T	NA,1	NA,inf	NA,inf	NA,0.863398	0.000976063	0.000976063
2	chr7:107121681:A:G	107121681	NA,G	NA,A	NA,1	NA,inf	NA,inf	NA,1.23765	0.000974091	0.000974091
2	chr7:106311241:T:C	106311241	NA,C	NA,T	NA,1	NA,-inf	NA,inf	NA,1.14554	0.00096738	0.00096738
2	chr7:106447987:C:T	106447987	T,NA	C,NA	1,NA	-inf,NA	inf,NA	2.529,NA	0.000958949	0.000958949
2	chr7:106275966:T:C	106275966	NA,C	NA,T	NA,1	NA,-inf	NA,inf	NA,1.28111	0.000936454	0.000936454
2	chr7:106995505:C:T	106995505	NA,T	NA,C	NA,1	NA,inf	NA,inf	NA,1.48213	0.000934048	0.000934048
2	chr7:106897357:A:G	106897357	NA,G	NA,A	NA,1	NA,inf	NA,inf	NA,1.2054	0.000912113	0.000912113
2	chr7:106896797:T:C	106896797	NA,C	NA,T	NA,1	NA,inf	NA,inf	NA,1.20734	0.000912001	0.000912001
2	chr7:106849217:C:T	106849217	T,T	C,C	1,1	inf,-inf	inf,inf	2.17904,0.741607	0.000906403	0.000906403
2	chr7:106600399:T:A	106600399	NA,A	NA,T	NA,1	NA,inf	NA,inf	NA,0.812836	0.00089238	0.00089238
2	chr7:106264898:G:C	106264898	NA,C	NA,G	NA,1	NA,inf	NA,inf	NA,1.24827	0.000891309	0.000891309
2	chr7:106803937:T:C	106803937	NA,C	NA,T	NA,1	NA,inf	NA,inf	NA,0.918702	0.000882282	0.000882282
2	chr7:106383773:C:T	106383773	NA,T	NA,C	NA,1	NA,-inf	NA,inf	NA,0.947637	0.000879884	0.000879884
2	chr7:107135788:G:T	107135788	NA,T	NA,G	NA,1	NA,inf	NA,inf	NA,1.22375	0.000870742	0.000870742
2	chr7:106583885:T:C	106583885	NA,C	NA,T	NA,1	NA,inf	NA,inf	NA,2.17051	0.000866714	0.000866714
2	chr7:106323953:A:T	106323953	T,T	A,A	1,1	inf,inf	inf,inf	0.473362,2.92552	0.000863245	0.000863245
2	chr7:106274417:G:A	106274417	NA,A	NA,G	NA,1	NA,-inf	NA,inf	NA,1.22231	0.000858616	0.000858616
2	chr7:106929677:G:A	106929677	A,A	G,G	1,1	inf,inf	inf,inf	1.61052,1.60435	0.000856347	0.000856347
2	chr7:106278172:G:C	106278172	NA,C	NA,G	NA,1	NA,-inf	NA,inf	NA,1.21984	0.000854858	0.000854858
2	chr7:106391228:ATTTGT:A	106391228	NA,A	NA,ATTTGT	NA,1	NA,inf	NA,inf	NA,1.18993	0.00084501	0.00084501
2	chr7:106579604:T:C	106579604	NA,C	NA,T	NA,1	NA,inf	NA,inf	NA,1.71024	0.000844267	0.000844267
2	chr7:106271361:C:T	106271361	NA,T	NA,C	NA,1	NA,-inf	NA,inf	NA,1.21396	0.000839152	0.000839152
2	chr7:106283848:A:G	106283848	NA,G	NA,A	NA,1	NA,inf	NA,inf	NA,1.17975	0.000834234	0.000834234
2	chr7:106247720:G:A	106247720	NA,A	NA,G	NA,1	NA,inf	NA,inf	NA,1.23214	0.000834227	0.000834227
2	chr7:106260021:C:G	106260021	NA,G	NA,C	NA,1	NA,-inf	NA,inf	NA,1.21215	0.000833616	0.000833616
2	chr7:106803687:T:G	106803687	NA,G	NA,T	NA,1	NA,inf	NA,inf	NA,0.934847	0.000829931	0.000829931
2	chr7:106283088:T:C	106283088	NA,C	NA,T	NA,1	NA,inf	NA,inf	NA,1.17401	0.000823801	0.000823801
2	chr7:106809299:C:T	106809299	NA,T	NA,C	NA,1	NA,inf	NA,inf	NA,1.74682	0.000823213	0.000823213
2	chr7:106282927:T:C	106282927	NA,C	NA,T	NA,1	NA,-inf	NA,inf	NA,1.20175	0.000819127	0.000819127
2	chr7:106767982:GC:G	106767982	NA,G	NA,GC	NA,1	NA,inf	NA,inf	NA,0.665129	0.000811398	0.000811398
2	chr7:106310813:A:G	106310813	G,NA	A,NA	1,NA	inf,NA	inf,NA	1.83895,NA	0.000809327	0.000809327
2	chr7:106903666:C:G	106903666	G,G	C,C	1,1	inf,inf	inf,inf	1.62674,0.923142	0.000807086	0.000807086
2	chr7:106998769:A:T	106998769	T,T	A,A	1,1	-inf,inf	inf,inf	0.532461,1.46916	0.000802586	0.000802586
2	chr7:106392416:G:A	106392416	NA,A	NA,G	NA,1	NA,inf	NA,inf	NA,1.15142	0.000788768	0.000788768
2	chr7:106309076:C:CCAAA	106309076	NA,CCAAA	NA,C	NA,1	NA,inf	NA,inf	NA,1.19186	0.000785935	0.000785935
2	chr7:106285979:C:T	106285979	NA,T	NA,C	NA,1	NA,-inf	NA,inf	NA,1.17806	0.000778085	0.000778085
2	chr7:107076560:G:A	107076560	NA,A	NA,G	NA,1	NA,inf	NA,inf	NA,1.14476	0.000777604	0.000777604
2	chr7:106229650:C:CT	106229650	NA,CT	NA,C	NA,1	NA,inf	NA,inf	NA,1.19158	0.000777118	0.000777118
2	chr7:106324939:C:T	106324939	T,T	C,C	1,1	inf,inf	inf,inf	0.425697,2.86769	0.000777064	0.000777064
2	chr7:107158390:C:T	107158390	NA,T	NA,C	NA,1	NA,-inf	NA,inf	NA,1.65579	0.000777045	0.000777045
2	chr7:106976673:G:A	106976673	A,NA	G,NA	1,NA	inf,NA	inf,NA	1.04251,NA	0.000776321	0.000776321
2	chr7:106308684:T:TC	106308684	NA,TC	NA,T	NA,1	NA,inf	NA,inf	NA,1.18283	0.000767803	0.000767803
2	chr7:106994641:A:G	106994641	G,NA	A,NA	1,NA	inf,NA	inf,NA	1.75273,NA	0.000767632	0.000767632
2	chr7:107047618:A:G	107047618	G,NA	A,NA	1,NA	inf,NA	inf,NA	1.44824,NA	0.000765263	0.000765263
2	chr7:107169765:C:G	107169765	NA,G	NA,C	NA,1	NA,-inf	NA,inf	NA,1.64785	0.000755746	0.000755746
2	chr7:106827923:G:C	106827923	C,C	G,G	1,1	inf,inf	inf,inf	0.843861,1.1939	0.000755229	0.000755229
2	chr7:107077740:G:C	107077740	NA,C	NA,G	NA,1	NA,inf	NA,inf	NA,1.12301	0.000746722	0.000746722
2	chr7:106420157:C:A	106420157	A,A	C,C	1,1	-inf,-inf	inf,inf	2.26131,0.551177	0.000741968	0.000741968
2	chr7:107121131:G:A	107121131	NA,A	NA,G	NA,1	NA,-inf	NA,inf	NA,1.13972	0.000732435	0.000732435
2	chr7:106813315:A:G	106813315	NA,G	NA,A	NA,1	NA,-inf	NA,inf	NA,1.58854	0.000727965	0.000727965
2	chr7:106899726:T:G	106899726	G,G	T,T	1,1	inf,inf	inf,inf	1.87519,1.19273	0.000727232	0.000727232
2	chr7:106504228:A:AT	106504228	NA,AT	NA,A	NA,1	NA,-inf	NA,inf	NA,1.55927	0.000723568	0.000723568
2	chr7:106412915:A:C	106412915	NA,C	NA,A	NA,1	NA,-inf	NA,inf	NA,0.876456	0.000719083	0.000719083
2	chr7:106606437:T:A	106606437	NA,A	NA,T	NA,1	NA,-inf	NA,inf	NA,1.56173	0.000717908	0.000717908
2	chr7:106607306:T:C	106607306	NA,C	NA,T	NA,1	NA,-inf	NA,inf	NA,1.56164	0.000717744	0.000717744
2	chr7:106871342:G:C	106871342	NA,C	NA,G	NA,1	NA,inf	NA,inf	NA,1.23231	0.000716218	0.000716218
2	chr7:106850198:G:A	106850198	A,A	G,G	1,1	inf,-inf	inf,inf	2.04587,0.780966	0.000707898	0.000707898
2	chr7:106293695:T:A	106293695	NA,A	NA,T	NA,1	NA,inf	NA,inf	NA,1.12824	0.00070764	0.00070764
2	chr7:106646352:A:G	106646352	NA,G	NA,A	NA,1	NA,-inf	NA,inf	NA,1.85555	0.000705339	0.000705339
2	chr7:106740539:T:A	106740539	A,NA	T,NA	1,NA	inf,NA	inf,NA	0.439896,NA	0.000705081	0.000705081
2	chr7:107195064:G:A	107195064	NA,A	NA,G	NA,1	NA,-inf	NA,inf	NA,0.703539	0.000701831	0.000701831
2	chr7:106806880:G:A	106806880	A,A	G,G	1,1	inf,-inf	inf,inf	1.18487,1.81862	0.000694616	0.000694616
2	chr7:107133317:A:G	107133317	NA,G	NA,A	NA,1	NA,inf	NA,inf	NA,1.153	0.000691107	0.000691107
2	chr7:106710559:T:C	106710559	NA,C	NA,T	NA,1	NA,inf	NA,inf	NA,2.2399	0.000671603	0.000671603
2	chr7:106252769:A:G	106252769	NA,G	NA,A	NA,1	NA,inf	NA,inf	NA,1.09963	0.000666986	0.000666986
2	chr7:106572194:T:G	106572194	NA,G	NA,T	NA,1	NA,inf	NA,inf	NA,1.54849	0.000664541	0.000664541
2	chr7:106292337:T:A	106292337	NA,A	NA,T	NA,1	NA,inf	NA,inf	NA,1.07476	0.000662554	0.000662554
2	chr7:106841642:T:C	106841642	C,C	T,T	1,1	inf,inf	inf,inf	1.21895,0.857596	0.000662407	0.000662407
2	chr7:106292330:A:T	106292330	NA,T	NA,A	NA,1	NA,inf	NA,inf	NA,1.07058	0.000657492	0.000657492
2	chr7:106265212:T:C	106265212	NA,C	NA,T	NA,1	NA,inf	NA,inf	NA,1.08822	0.000651171	0.000651171
2	chr7:106399381:T:A	106399381	NA,A	NA,T	NA,1	NA,inf	NA,inf	NA,1.10221	0.000646132	0.000646132
2	chr7:106400188:T:G	106400188	NA,G	NA,T	NA,1	NA,-inf	NA,inf	NA,0.96329	0.000640611	0.000640611
2	chr7:106932891:AT:A	106932891	A,A	AT,AT	1,1	-inf,-inf	inf,inf	1.3185,0.844229	0.000637441	0.000637441
2	chr7:106848447:T:C	106848447	C,C	T,T	1,1	inf,-inf	inf,inf	2.12582,0.450011	0.000631784	0.000631784
2	chr7:107025100:T:C	107025100	C,NA	T,NA	1,NA	-inf,NA	inf,NA	1.60551,NA	0.00062999	0.00062999
2	chr7:106947761:C:A	106947761	A,NA	C,NA	1,NA	inf,NA	inf,NA	1.99067,NA	0.000628462	0.000628462
2	chr7:106380593:G:A	106380593	NA,A	NA,G	NA,1	NA,inf	NA,inf	NA,1.10514	0.000624758	0.000624758
2	chr7:106458578:G:A	106458578	NA,A	NA,G	NA,1	NA,inf	NA,inf	NA,0.908009	0.000623712	0.000623712
2	chr7:106847532:G:A	106847532	NA,A	NA,G	NA,1	NA,-inf	NA,inf	NA,1.22541	0.000619663	0.000619663
2	chr7:106863667:T:C	106863667	NA,C	NA,T	NA,1	NA,-inf	NA,inf	NA,1.24752	0.000615479	0.000615479
2	chr7:107040692:C:T	107040692	NA,T	NA,C	NA,1	NA,-inf	NA,inf	NA,1.04039	0.000614409	0.000614409
2	chr7:106994345:G:A	106994345	NA,A	NA,G	NA,1	NA,-inf	NA,inf	NA,0.917836	0.000612609	0.000612609
2	chr7:107008789:G:A	107008789	A,A	G,G	1,1	inf,inf	inf,inf	1.56781,0.548854	0.000612071	0.000612071
2	chr7:106826552:G:A	106826552	A,A	G,G	1,1	-inf,-inf	inf,inf	2.85733,0.0149957	0.000611943	0.000611943
2	chr7:106503969:C:T	106503969	NA,T	NA,C	NA,1	NA,-inf	NA,inf	NA,0.762824	0.000611281	0.000611281
2	chr7:106293859:T:C	106293859	NA,C	NA,T	NA,1	NA,inf	NA,inf	NA,1.105	0.000608885	0.000608885
2	chr7:106409346:G:A	106409346	NA,A	NA,G	NA,1	NA,-inf	NA,inf	NA,0.786307	0.000597305	0.000597305
2	chr7:106616707:C:T	106616707	NA,T	NA,C	NA,1	NA,-inf	NA,inf	NA,0.91638	0.000594437	0.000594437
2	chr7:106526340:G:A	106526340	NA,A	NA,G	NA,1	NA,inf	NA,inf	NA,1.01947	0.0005937	0.0005937
2	chr7:107027321:A:G	107027321	NA,G	NA,A	NA,1	NA,inf	NA,inf	NA,1.01867	0.000586073	0.000586073
2	chr7:106582359:G:C	106582359	NA,C	NA,G	NA,1	NA,inf	NA,inf	NA,1.46144	0.000584757	0.000584757
2	chr7:107046122:G:A	107046122	NA,A	NA,G	NA,1	NA,inf	NA,inf	NA,1.01661	0.000583838	0.000583838
2	chr7:106877126:A:G	106877126	G,G	A,A	1,1	inf,inf	inf,inf	2.09122,1.14242	0.000583016	0.000583016
2	chr7:106491062:C:T	106491062	NA,T	NA,C	NA,1	NA,inf	NA,inf	NA,1.34325	0.00058215	0.00058215
2	chr7:107045364:A:T	107045364	NA,T	NA,A	NA,1	NA,inf	NA,inf	NA,1.01357	0.000580638	0.000580638
2	chr7:106679488:C:T	106679488	T,NA	C,NA	1,NA	-inf,NA	inf,NA	2.87167,NA	0.000579313	0.000579313
2	chr7:107134749:T:C	107134749	NA,C	NA,T	NA,1	NA,-inf	NA,inf	NA,1.09559	0.000578937	0.000578937
2	chr7:106409296:G:A	106409296	NA,A	NA,G	NA,1	NA,-inf	NA,inf	NA,0.914322	0.000574942	0.000574942
2	chr7:106557482:G:A	106557482	A,A	G,G	1,1	inf,-inf	inf,inf	0.171216,2.03401	0.000574659	0.000574659
2	chr7:107050955:G:A	107050955	A,NA	G,NA	1,NA	inf,NA	inf,NA	1.39349,NA	0.00056692	0.00056692
2	chr7:106613129:C:T	106613129	NA,T	NA,C	NA,1	NA,inf	NA,inf	NA,0.751011	0.000565185	0.000565185
2	chr7:106567909:T:A	106567909	NA,A	NA,T	NA,1	NA,inf	NA,inf	NA,0.93735	0.000560682	0.000560682
2	chr7:106937604:G:T	106937604	NA,T	NA,G	NA,1	NA,inf	NA,inf	NA,1.10311	0.000558588	0.000558588
2	chr7:106401468:G:T	106401468	NA,T	NA,G	NA,1	NA,-inf	NA,inf	NA,1.12461	0.000557028	0.000557028
2	chr7:107134638:A:G	107134638	NA,G	NA,A	NA,1	NA,inf	NA,inf	NA,0.799379	0.000554382	0.000554382
2	chr7:106492096:A:G	106492096	NA,G	NA,A	NA,1	NA,-inf	NA,inf	NA,0.927285	0.000553844	0.000553844
2	chr7:106554661:T:C	106554661	C,C	T,T	1,1	inf,inf	inf,inf	0.173923,1.64598	0.000553571	0.000553571
2	chr7:106270916:T:C	106270916	NA,C	NA,T	NA,1	NA,-inf	NA,inf	NA,0.983921	0.000552196	0.000552196
2	chr7:106961206:C:T	106961206	NA,T	NA,C	NA,1	NA,inf	NA,inf	NA,0.750704	0.000547856	0.000547856
2	chr7:107121037:A:T	107121037	NA,T	NA,A	NA,1	NA,-inf	NA,inf	NA,1.17599	0.000547128	0.000547128
2	chr7:106664697:T:C	106664697	NA,C	NA,T	NA,1	NA,inf	NA,inf	NA,2.31942	0.00054666	0.00054666
2	chr7:107223354:G:A	107223354	NA,A	NA,G	NA,1	NA,inf	NA,inf	NA,1.04794	0.000540865	0.000540865
2	chr7:106445951:G:T	106445951	T,T	G,G	1,1	inf,inf	inf,inf	0.0366113,2.54147	0.00053905	0.00053905
2	chr7:107140753:C:G	107140753	NA,G	NA,C	NA,1	NA,inf	NA,inf	NA,1.04944	0.000538253	0.000538253
2	chr7:106732819:G:A	106732819	NA,A	NA,G	NA,1	NA,-inf	NA,inf	NA,0.315854	0.00053654	0.00053654
2	chr7:106564594:A:T	106564594	NA,T	NA,A	NA,1	NA,inf	NA,inf	NA,0.971523	0.000533094	0.000533094
2	chr7:106325441:C:G	106325441	G,G	C,C	1,1	inf,inf	inf,inf	0.168879,2.57972	0.000532817	0.000532817
2	chr7:106424519:C:G	106424519	G,G	C,C	1,1	-inf,inf	inf,inf	2.64245,0.186023	0.000532249	0.000532249
2	chr7:106556824:T:C	106556824	C,C	T,T	1,1	inf,inf	inf,inf	0.216994,1.59193	0.000531991	0.000531991
2	chr7:106254201:A:G	106254201	NA,G	NA,A	NA,1	NA,inf	NA,inf	NA,0.956015	0.000529725	0.000529725
2	chr7:106680136:C:A	106680136	NA,A	NA,C	NA,1	NA,-inf	NA,inf	NA,0.325152	0.000529525	0.000529525
2	chr7:106888804:C:T	106888804	T,T	C,C	1,1	inf,inf	inf,inf	2.15089,1.03475	0.000529297	0.000529297
2	chr7:106564655:A:G	106564655	NA,G	NA,A	NA,1	NA,inf	NA,inf	NA,1.2614	0.000529199	0.000529199
2	chr7:106667534:T:A	106667534	A,A	T,T	1,1	inf,inf	inf,inf	6.49489,1.01166	0.000526786	0.000526786
2	chr7:107061447:A:G	107061447	NA,G	NA,A	NA,1	NA,inf	NA,inf	NA,0.782024	0.000524486	0.000524486
2	chr7:106670181:C:A	106670181	A,A	C,C	1,1	inf,inf	inf,inf	6.46198,1.0516	0.000519674	0.000519674
2	chr7:107066001:A:G	107066001	NA,G	NA,A	NA,1	NA,inf	NA,inf	NA,0.900928	0.000519298	0.000519298
2	chr7:106414946:C:T	106414946	NA,T	NA,C	NA,1	NA,inf	NA,inf	NA,1.00564	0.000517813	0.000517813
2	chr7:106398926:T:C	106398926	NA,C	NA,T	NA,1	NA,inf	NA,inf	NA,1.08011	0.000517597	0.000517597
2	chr7:106938496:G:A	106938496	A,A	G,G	1,1	-inf,-inf	inf,inf	0.752801,1.37675	0.000517205	0.000517205
2	chr7:106469513:T:C	106469513	NA,C	NA,T	NA,1	NA,inf	NA,inf	NA,0.576152	0.000517035	0.000517035
2	chr7:106750275:T:C	106750275	NA,C	NA,T	NA,1	NA,inf	NA,inf	NA,1.85075	0.000516544	0.000516544
2	chr7:107146977:A:G	107146977	G,NA	A,NA	1,NA	inf,NA	inf,NA	1.56993,NA	0.000515444	0.000515444
2	chr7:106863922:TGC:T	106863922	NA,T	NA,TGC	NA,1	NA,inf	NA,inf	NA,1.06426	0.000514472	0.000514472
2	chr7:106238740:G:C	106238740	NA,C	NA,G	NA,1	NA,inf	NA,inf	NA,0.955919	0.000512976	0.000512976
2	chr7:106804703:C:T	106804703	NA,T	NA,C	NA,1	NA,inf	NA,inf	NA,0.673232	0.000512459	0.000512459
2	chr7:106629521:T:C	106629521	NA,C	NA,T	NA,1	NA,inf	NA,inf	NA,1.58051	0.000510411	0.000510411
2	chr7:106452213:G:A	106452213	A,A	G,G	1,1	-inf,inf	inf,inf	0.0295646,2.34821	0.000509847	0.000509847
2	chr7:106430828:A:G	106430828	NA,G	NA,A	NA,1	NA,inf	NA,inf	NA,0.864615	0.000508781	0.000508781
2	chr7:106567893:A:G	106567893	NA,G	NA,A	NA,1	NA,inf	NA,inf	NA,0.625977	0.000508501	0.000508501
2	chr7:106301646:T:G	106301646	NA,G	NA,T	NA,1	NA,inf	NA,inf	NA,0.947562	0.000508391	0.000508391
2	chr7:106970014:T:G	106970014	G,NA	T,NA	1,NA	inf,NA	inf,NA	0.981791,NA	0.000498784	0.000498784
2	chr7:106471805:T:C	106471805	NA,C	NA,T	NA,1	NA,inf	NA,inf	NA,0.883084	0.000497202	0.000497202
2	chr7:106321206:A:G	106321206	G,G	A,A	1,1	inf,inf	inf,inf	0.00941459,2.68688	0.000496608	0.000496608
2	chr7:106732269:A:G	106732269	G,NA	A,NA	1,NA	-inf,NA	inf,NA	2.74463,NA	0.000493496	0.000493496
2	chr7:106454248:A:G	106454248	G,G	A,A	1,1	-inf,inf	inf,inf	0.017839,2.33682	0.00048863	0.00048863
2	chr7:106412487:T:C	106412487	NA,C	NA,T	NA,1	NA,-inf	NA,inf	NA,0.689855	0.000488602	0.000488602
2	chr7:106547064:TGTGTGTGTGTGTGCATGTGTGTGC:T	106547064	NA,T	NA,TGTGTGTGTGTGTGCATGTGTGTGC	NA,1	NA,inf	NA,inf	NA,0.606553	0.000488339	0.000488339
2	chr7:106557953:C:T	106557953	T,T	C,C	1,1	inf,inf	inf,inf	0.224154,1.55069	0.000487005	0.000487005
2	chr7:106662056:T:C	106662056	NA,C	NA,T	NA,1	NA,inf	NA,inf	NA,0.418805	0.000484991	0.000484991
2	chr7:106562437:G:A	106562437	NA,A	NA,G	NA,1	NA,-inf	NA,inf	NA,0.916768	0.000484902	0.000484902
2	chr7:106851606:G:A	106851606	NA,A	NA,G	NA,1	NA,inf	NA,inf	NA,1.07161	0.000483607	0.000483607
2	chr7:106736232:T:C	106736232	NA,C	NA,T	NA,1	NA,inf	NA,inf	NA,1.84395	0.000482593	0.000482593
2	chr7:106943866:G:A	106943866	NA,A	NA,G	NA,1	NA,-inf	NA,inf	NA,0.875122	0.00048137	0.00048137
2	chr7:107118514:C:G	107118514	NA,G	NA,C	NA,1	NA,-inf	NA,inf	NA,1.0857	0.000480093	0.000480093
2	chr7:106571370:A:T	106571370	NA,T	NA,A	NA,1	NA,inf	NA,inf	NA,1.32794	0.000479513	0.000479513
2	chr7:106631621:C:T	106631621	T,T	C,C	1,1	inf,inf	inf,inf	0.444613,1.19635	0.000478736	0.000478736
2	chr7:106712519:G:A	106712519	A,A	G,G	1,1	inf,-inf	inf,inf	3.36235,0.0429301	0.000478476	0.000478476
2	chr7:106544370:G:A	106544370	NA,A	NA,G	NA,1	NA,inf	NA,inf	NA,0.783214	0.000477971	0.000477971
2	chr7:106296743:T:G	106296743	NA,G	NA,T	NA,1	NA,inf	NA,inf	NA,0.913519	0.000476805	0.000476805
2	chr7:106259041:T:G	106259041	NA,G	NA,T	NA,1	NA,inf	NA,inf	NA,0.908966	0.000476474	0.000476474
2	chr7:106301004:C:T	106301004	NA,T	NA,C	NA,1	NA,inf	NA,inf	NA,0.943727	0.000474332	0.000474332
2	chr7:106554414:A:C	106554414	C,C	A,A	1,1	inf,inf	inf,inf	0.174186,1.55721	0.000473604	0.000473604
2	chr7:106455535:A:G	106455535	G,G	A,A	1,1	-inf,inf	inf,inf	0.0410022,2.30316	0.000472151	0.000472151
2	chr7:106555540:C:T	106555540	T,T	C,C	1,1	inf,-inf	inf,inf	0.107039,1.99839	0.000471898	0.000471898
2	chr7:106905642:C:T	106905642	T,T	C,C	1,1	inf,inf	inf,inf	1.81877,0.928977	0.000471882	0.000471882
2	chr7:106416406:T:G	106416406	G,G	T,T	1,1	-inf,inf	inf,inf	2.58883,0.387421	0.000466652	0.000466652
2	chr7:106457716:C:G	106457716	G,G	C,C	1,1	-inf,inf	inf,inf	0.147028,2.19469	0.00046659	0.00046659
2	chr7:107025064:GT:G	107025064	NA,G	NA,GT	NA,1	NA,inf	NA,inf	NA,0.745178	0.000465815	0.000465815
2	chr7:106554579:C:G	106554579	G,G	C,C	1,1	inf,inf	inf,inf	0.189666,1.56001	0.000465546	0.000465546
2	chr7:106631620:C:A	106631620	A,A	C,C	1,1	inf,inf	inf,inf	0.41794,1.22794	0.000464904	0.000464904
2	chr7:106876691:G:A	106876691	A,A	G,G	1,1	inf,inf	inf,inf	2.01338,1.07571	0.000464585	0.000464585
2	chr7:106871250:A:G	106871250	NA,G	NA,A	NA,1	NA,inf	NA,inf	NA,0.987982	0.00046322	0.00046322
2	chr7:106933977:C:A	106933977	A,A	C,C	1,1	-inf,-inf	inf,inf	1.23616,0.774282	0.00046117	0.00046117
2	chr7:106846529:G:A	106846529	A,A	G,G	1,1	inf,inf	inf,inf	2.14815,0.0617473	0.000460048	0.000460048
2	chr7:107028592:G:A	107028592	NA,A	NA,G	NA,1	NA,-inf	NA,inf	NA,0.944854	0.000459296	0.000459296
2	chr7:106296312:A:G	106296312	NA,G	NA,A	NA,1	NA,inf	NA,inf	NA,0.909618	0.000458377	0.000458377
2	chr7:107225849:C:T	107225849	NA,T	NA,C	NA,1	NA,inf	NA,inf	NA,0.946205	0.000455941	0.000455941
2	chr7:106522966:A:C	106522966	C,C	A,A	1,1	-inf,inf	inf,inf	0.0768025,1.7756	0.000452816	0.000452816
2	chr7:106381819:G:A	106381819	NA,A	NA,G	NA,1	NA,inf	NA,inf	NA,0.740934	0.00045276	0.00045276
2	chr7:107097415:A:T	107097415	NA,T	NA,A	NA,1	NA,inf	NA,inf	NA,0.885463	0.000452648	0.000452648
2	chr7:106834065:C:T	106834065	NA,T	NA,C	NA,1	NA,-inf	NA,inf	NA,1.32903	0.00045258	0.00045258
2	chr7:107022912:T:C	107022912	NA,C	NA,T	NA,1	NA,-inf	NA,inf	NA,0.877651	0.000451048	0.000451048
2	chr7:107040308:T:C	107040308	NA,C	NA,T	NA,1	NA,inf	NA,inf	NA,0.810957	0.000447801	0.000447801
2	chr7:106878186:G:T	106878186	T,T	G,G	1,1	inf,inf	inf,inf	2.03327,1.03233	0.000446258	0.000446258
2	chr7:107006708:C:T	107006708	NA,T	NA,C	NA,1	NA,inf	NA,inf	NA,0.733028	0.000440949	0.000440949
2	chr7:106713261:T:C	106713261	C,C	T,T	1,1	inf,-inf	inf,inf	3.47107,0.1023	0.000437818	0.000437818
2	chr7:107092425:AGAT:A	107092425	NA,A	NA,AGAT	NA,1	NA,-inf	NA,inf	NA,1.00888	0.000437217	0.000437217
2	chr7:106370673:C:T	106370673	NA,T	NA,C	NA,1	NA,-inf	NA,inf	NA,1.06899	0.000437002	0.000437002
2	chr7:106412267:A:G	106412267	NA,G	NA,A	NA,1	NA,-inf	NA,inf	NA,0.766801	0.000436781	0.000436781
2	chr7:106864612:T:C	106864612	C,C	T,T	1,1	inf,inf	inf,inf	1.96919,1.08698	0.000436386	0.000436386
2	chr7:106497613:C:A	106497613	NA,A	NA,C	NA,1	NA,inf	NA,inf	NA,0.848532	0.000435904	0.000435904
2	chr7:106400352:A:G	106400352	NA,G	NA,A	NA,1	NA,inf	NA,inf	NA,0.980284	0.000435799	0.000435799
2	chr7:106345669:C:A	106345669	A,A	C,C	1,1	inf,inf	inf,inf	0.263435,2.63826	0.000435764	0.000435764
2	chr7:107164949:T:C	107164949	C,C	T,T	1,1	-inf,inf	inf,inf	1.14627,1.19794	0.000435567	0.000435567
2	chr7:106873672:G:A	106873672	NA,A	NA,G	NA,1	NA,inf	NA,inf	NA,0.92592	0.000434782	0.000434782
2	chr7:106291393:C:T	106291393	NA,T	NA,C	NA,1	NA,inf	NA,inf	NA,0.851445	0.000434591	0.000434591
2	chr7:106432658:G:A	106432658	NA,A	NA,G	NA,1	NA,inf	NA,inf	NA,0.801063	0.000432752	0.000432752
2	chr7:107125622:G:A	107125622	NA,A	NA,G	NA,1	NA,inf	NA,inf	NA,0.85914	0.000432523	0.000432523
2	chr7:106838192:T:C	106838192	NA,C	NA,T	NA,1	NA,inf	NA,inf	NA,0.782028	0.000431335	0.000431335
2	chr7:107197509:C:T	107197509	NA,T	NA,C	NA,1	NA,-inf	NA,inf	NA,0.882974	0.000430401	0.000430401
2	chr7:106671853:C:G	106671853	G,G	C,C	1,1	inf,inf	inf,inf	6.3398,1.00083	0.000429666	0.000429666
2	chr7:106918734:A:G	106918734	NA,G	NA,A	NA,1	NA,-inf	NA,inf	NA,1.11211	0.000428309	0.000428309
2	chr7:106872566:C:T	106872566	T,T	C,C	1,1	inf,inf	inf,inf	2.00591,1.05223	0.000427194	0.000427194
2	chr7:106399297:G:T	106399297	NA,T	NA,G	NA,1	NA,inf	NA,inf	NA,0.967059	0.000426886	0.000426886
2	chr7:107134822:C:T	107134822	NA,T	NA,C	NA,1	NA,-inf	NA,inf	NA,0.916332	0.000425669	0.000425669
2	chr7:106470436:C:G	106470436	NA,G	NA,C	NA,1	NA,inf	NA,inf	NA,0.797504	0.000425029	0.000425029
2	chr7:106657614:T:C	106657614	NA,C	NA,T	NA,1	NA,-inf	NA,inf	NA,1.50944	0.000424854	0.000424854
2	chr7:106495784:G:A	106495784	NA,A	NA,G	NA,1	NA,inf	NA,inf	NA,0.839024	0.000423698	0.000423698
2	chr7:106771259:T:A	106771259	NA,A	NA,T	NA,1	NA,-inf	NA,inf	NA,1.12294	0.00042311	0.00042311
2	chr7:106557080:A:T	106557080	T,T	A,A	1,1	inf,inf	inf,inf	0.223016,1.48176	0.000422295	0.000422295
2	chr7:106525930:T:C	106525930	C,C	T,T	1,1	-inf,inf	inf,inf	0.0538421,1.80141	0.000422006	0.000422006
2	chr7:106259397:G:A	106259397	NA,A	NA,G	NA,1	NA,inf	NA,inf	NA,0.857865	0.000421855	0.000421855
2	chr7:106733428:G:A	106733428	NA,A	NA,G	NA,1	NA,inf	NA,inf	NA,2.28072	0.000419722	0.000419722
2	chr7:106575712:C:T	106575712	NA,T	NA,C	NA,1	NA,inf	NA,inf	NA,1.2364	0.000419307	0.000419307
2	chr7:106294817:C:T	106294817	NA,T	NA,C	NA,1	NA,inf	NA,inf	NA,0.838427	0.000417823	0.000417823
2	chr7:107128558:A:G	107128558	NA,G	NA,A	NA,1	NA,-inf	NA,inf	NA,0.721601	0.000417782	0.000417782
2	chr7:106286342:A:G	106286342	NA,G	NA,A	NA,1	NA,inf	NA,inf	NA,0.828803	0.000416522	0.000416522
2	chr7:106931278:G:A	106931278	NA,A	NA,G	NA,1	NA,-inf	NA,inf	NA,1.09356	0.000415779	0.000415779
2	chr7:106668197:G:A	106668197	A,A	G,G	1,1	inf,inf	inf,inf	6.26986,1.03206	0.000414887	0.000414887
2	chr7:106244356:G:A	106244356	NA,A	NA,G	NA,1	NA,inf	NA,inf	NA,0.829829	0.00041419	0.00041419
2	chr7:107125143:A:G	107125143	NA,G	NA,A	NA,1	NA,-inf	NA,inf	NA,0.867243	0.000413562	0.000413562
2	chr7:107027101:C:T	107027101	T,NA	C,NA	1,NA	inf,NA	inf,NA	1.14542,NA	0.000412698	0.000412698
2	chr7:107005655:G:A	107005655	A,A	G,G	1,1	inf,inf	inf,inf	1.28231,0.671462	0.000410454	0.000410454
2	chr7:106919487:G:C	106919487	NA,C	NA,G	NA,1	NA,inf	NA,inf	NA,0.899993	0.000409769	0.000409769
2	chr7:106422883:G:A	106422883	A,NA	G,NA	1,NA	-inf,NA	inf,NA	0.512721,NA	0.000409011	0.000409011
2	chr7:106409057:T:C	106409057	C,NA	T,NA	1,NA	inf,NA	inf,NA	1.6743,NA	0.000408791	0.000408791
2	chr7:107126220:C:T	107126220	NA,T	NA,C	NA,1	NA,-inf	NA,inf	NA,0.83119	0.000405023	0.000405023
2	chr7:106868550:C:T	106868550	NA,T	NA,C	NA,1	NA,-inf	NA,inf	NA,0.972666	0.000403245	0.000403245
2	chr7:106997322:C:T	106997322	NA,T	NA,C	NA,1	NA,-inf	NA,inf	NA,0.931758	0.00040303	0.00040303
2	chr7:106356653:T:A	106356653	NA,A	NA,T	NA,1	NA,-inf	NA,inf	NA,0.845537	0.000402584	0.000402584
2	chr7:107159335:T:C	107159335	NA,C	NA,T	NA,1	NA,inf	NA,inf	NA,0.953607	0.000400685	0.000400685
2	chr7:106992291:A:G	106992291	NA,G	NA,A	NA,1	NA,-inf	NA,inf	NA,0.801157	0.000400499	0.000400499
2	chr7:106634422:C:A	106634422	NA,A	NA,C	NA,1	NA,-inf	NA,inf	NA,0.92256	0.000399454	0.000399454
2	chr7:106862751:C:T	106862751	NA,T	NA,C	NA,1	NA,inf	NA,inf	NA,0.923468	0.000398653	0.000398653
2	chr7:106667760:A:G	106667760	G,G	A,A	1,1	inf,inf	inf,inf	6.32143,0.926846	0.000398342	0.000398342
2	chr7:106524472:A:G	106524472	NA,G	NA,A	NA,1	NA,-inf	NA,inf	NA,0.766103	0.000397992	0.000397992
2	chr7:106829956:CT:C	106829956	NA,C	NA,CT	NA,1	NA,-inf	NA,inf	NA,0.804542	0.000397562	0.000397562
2	chr7:106482922:C:T	106482922	NA,T	NA,C	NA,1	NA,inf	NA,inf	NA,0.782629	0.000397082	0.000397082
2	chr7:106494910:G:A	106494910	NA,A	NA,G	NA,1	NA,inf	NA,inf	NA,0.796509	0.000395697	0.000395697
2	chr7:106449102:C:G	106449102	G,G	C,C	1,1	-inf,inf	inf,inf	0.0340188,2.27686	0.000393632	0.000393632
2	chr7:106655718:T:TA	106655718	TA,TA	T,T	1,1	-inf,-inf	inf,inf	2.63802,0.844185	0.000391807	0.000391807
2	chr7:106804382:A:G	106804382	NA,G	NA,A	NA,1	NA,inf	NA,inf	NA,1.26201	0.000391629	0.000391629
2	chr7:106445273:T:C	106445273	C,C	T,T	1,1	inf,inf	inf,inf	0.48992,1.68992	0.000391375	0.000391375
2	chr7:106480503:C:A	106480503	A,A	C,C	1,1	inf,inf	inf,inf	0.118531,2.19537	0.000391181	0.000391181
2	chr7:106609467:G:C	106609467	NA,C	NA,G	NA,1	NA,inf	NA,inf	NA,1.54444	0.000387232	0.000387232
2	chr7:106860547:G:A	106860547	NA,A	NA,G	NA,1	NA,inf	NA,inf	NA,0.933689	0.000386474	0.000386474
2	chr7:106374736:G:A	106374736	NA,A	NA,G	NA,1	NA,inf	NA,inf	NA,0.903445	0.000386147	0.000386147
2	chr7:106866688:ACTCTT:A	106866688	NA,A	NA,ACTCTT	NA,1	NA,-inf	NA,inf	NA,0.964958	0.000385994	0.000385994
2	chr7:107209224:G:A	107209224	NA,A	NA,G	NA,1	NA,inf	NA,inf	NA,0.849476	0.000385692	0.000385692
2	chr7:106527033:T:A	106527033	A,A	T,T	1,1	inf,inf	inf,inf	0.00486036,1.61704	0.000384473	0.000384473
2	chr7:106491666:C:A	106491666	NA,A	NA,C	NA,1	NA,inf	NA,inf	NA,0.774899	0.000384284	0.000384284
2	chr7:107013138:C:T	107013138	NA,T	NA,C	NA,1	NA,-inf	NA,inf	NA,0.761786	0.000384159	0.000384159
2	chr7:106464711:G:A	106464711	NA,A	NA,G	NA,1	NA,inf	NA,inf	NA,0.741319	0.000383155	0.000383155
2	chr7:106675489:C:T	106675489	NA,T	NA,C	NA,1	NA,-inf	NA,inf	NA,1.72065	0.000382061	0.000382061
2	chr7:106488421:G:A	106488421	NA,A	NA,G	NA,1	NA,inf	NA,inf	NA,0.769717	0.000381231	0.000381231
2	chr7:106487573:A:G	106487573	NA,G	NA,A	NA,1	NA,inf	NA,inf	NA,0.769652	0.000381093	0.000381093
2	chr7:106488993:G:T	106488993	NA,T	NA,G	NA,1	NA,inf	NA,inf	NA,0.769211	0.000380861	0.000380861
2	chr7:106566431:C:T	106566431	T,NA	C,NA	1,NA	inf,NA	inf,NA	0.315915,NA	0.000380315	0.000380315
2	chr7:107111307:G:T	107111307	NA,T	NA,G	NA,1	NA,inf	NA,inf	NA,0.780294	0.000379996	0.000379996
2	chr7:106855855:T:C	106855855	NA,C	NA,T	NA,1	NA,-inf	NA,inf	NA,1.03775	0.000379578	0.000379578
2	chr7:106577796:T:C	106577796	NA,C	NA,T	NA,1	NA,inf	NA,inf	NA,1.19276	0.000379368	0.000379368
2	chr7:106730624:A:G	106730624	NA,G	NA,A	NA,1	NA,inf	NA,inf	NA,2.23156	0.000377421	0.000377421
2	chr7:106754608:T:C	106754608	NA,C	NA,T	NA,1	NA,-inf	NA,inf	NA,0.0652185	0.000376951	0.000376951
2	chr7:106305138:G:A	106305138	NA,A	NA,G	NA,1	NA,-inf	NA,inf	NA,0.742074	0.000376527	0.000376527
2	chr7:106531677:C:T	106531677	NA,T	NA,C	NA,1	NA,inf	NA,inf	NA,0.465631	0.000374634	0.000374634
2	chr7:107221760:G:A	107221760	NA,A	NA,G	NA,1	NA,-inf	NA,inf	NA,1.18437	0.000373328	0.000373328
2	chr7:106343282:G:C	106343282	C,C	G,G	1,1	inf,inf	inf,inf	0.159211,2.0019	0.000373199	0.000373199
2	chr7:107222423:C:G	107222423	NA,G	NA,C	NA,1	NA,inf	NA,inf	NA,0.805528	0.00037294	0.00037294
2	chr7:107064645:T:C	107064645	NA,C	NA,T	NA,1	NA,inf	NA,inf	NA,0.704592	0.000372683	0.000372683
2	chr7:106972800:T:G	106972800	NA,G	NA,T	NA,1	NA,inf	NA,inf	NA,0.73519	0.000371656	0.000371656
2	chr7:107100490:T:G	107100490	NA,G	NA,T	NA,1	NA,-inf	NA,inf	NA,1.18483	0.000371261	0.000371261
2	chr7:107228624:T:TA	107228624	NA,TA	NA,T	NA,1	NA,-inf	NA,inf	NA,0.858236	0.000370676	0.000370676
2	chr7:106383903:C:T	106383903	NA,T	NA,C	NA,1	NA,-inf	NA,inf	NA,0.650874	0.000370346	0.000370346
2	chr7:106458798:C:T	106458798	T,T	C,C	1,1	-inf,inf	inf,inf	0.0745941,2.15279	0.000370268	0.000370268
2	chr7:107167490:T:C	107167490	NA,C	NA,T	NA,1	NA,inf	NA,inf	NA,0.856455	0.000369841	0.000369841
2	chr7:106756383:A:T	106756383	T,T	A,A	1,1	-inf,-inf	inf,inf	4.4108,1.20806	0.000369142	0.000369142
2	chr7:107010095:T:C	107010095	C,C	T,T	1,1	inf,inf	inf,inf	1.33061,0.561266	0.000368681	0.000368681
2	chr7:107099816:A:G	107099816	NA,G	NA,A	NA,1	NA,-inf	NA,inf	NA,0.902716	0.000367726	0.000367726
2	chr7:106453577:C:T	106453577	NA,T	NA,C	NA,1	NA,inf	NA,inf	NA,0.718069	0.000366595	0.000366595
2	chr7:106479795:T:C	106479795	NA,C	NA,T	NA,1	NA,-inf	NA,inf	NA,0.690138	0.0003664	0.0003664
2	chr7:106702942:C:T	106702942	T,T	C,C	1,1	inf,inf	inf,inf	6.28832,0.936184	0.000365966	0.000365966
2	chr7:106406760:G:A	106406760	NA,A	NA,G	NA,1	NA,-inf	NA,inf	NA,0.864613	0.000365016	0.000365016
2	chr7:107166603:T:G	107166603	NA,G	NA,T	NA,1	NA,inf	NA,inf	NA,0.841322	0.000363289	0.000363289
2	chr7:106756398:C:T	106756398	T,T	C,C	1,1	-inf,-inf	inf,inf	4.46606,1.01905	0.00036317	0.00036317
2	chr7:107103612:C:G	107103612	NA,G	NA,C	NA,1	NA,-inf	NA,inf	NA,0.76635	0.00036282	0.00036282
2	chr7:106838469:A:G	106838469	G,G	A,A	1,1	inf,inf	inf,inf	1.30678,0.137527	0.000362574	0.000362574
2	chr7:107008438:G:A	107008438	NA,A	NA,G	NA,1	NA,-inf	NA,inf	NA,0.726099	0.000361374	0.000361374
2	chr7:107104070:G:A	107104070	NA,A	NA,G	NA,1	NA,-inf	NA,inf	NA,0.763877	0.00036133	0.00036133
2	chr7:106270012:C:T	106270012	NA,T	NA,C	NA,1	NA,-inf	NA,inf	NA,0.83509	0.000359984	0.000359984
2	chr7:106455164:C:T	106455164	T,T	C,C	1,1	inf,inf	inf,inf	0.613445,1.46589	0.000359773	0.000359773
2	chr7:106394401:C:T	106394401	NA,T	NA,C	NA,1	NA,-inf	NA,inf	NA,0.64613	0.000359362	0.000359362
2	chr7:106860485:T:C	106860485	NA,C	NA,T	NA,1	NA,inf	NA,inf	NA,0.735014	0.000358141	0.000358141
2	chr7:106622767:A:G	106622767	NA,G	NA,A	NA,1	NA,-inf	NA,inf	NA,0.940069	0.000358106	0.000358106
2	chr7:106465630:G:T	106465630	NA,T	NA,G	NA,1	NA,inf	NA,inf	NA,0.68978	0.0003543	0.0003543
2	chr7:106333401:C:T	106333401	T,T	C,C	1,1	inf,inf	inf,inf	0.428419,2.45525	0.000354258	0.000354258
2	chr7:106915421:G:A	106915421	A,A	G,G	1,1	-inf,-inf	inf,inf	1.2107,0.724227	0.000354095	0.000354095
2	chr7:107049771:A:G	107049771	NA,G	NA,A	NA,1	NA,inf	NA,inf	NA,0.527313	0.000352838	0.000352838
2	chr7:106752278:T:A	106752278	NA,A	NA,T	NA,1	NA,-inf	NA,inf	NA,0.0507151	0.000352674	0.000352674
2	chr7:106318886:CT:C	106318886	NA,C	NA,CT	NA,1	NA,inf	NA,inf	NA,0.673458	0.000352212	0.000352212
2	chr7:106857643:G:A	106857643	A,NA	G,NA	1,NA	-inf,NA	inf,NA	1.07455,NA	0.000352012	0.000352012
2	chr7:106450699:C:T	106450699	NA,T	NA,C	NA,1	NA,inf	NA,inf	NA,0.694913	0.000351889	0.000351889
2	chr7:107069130:T:C	107069130	NA,C	NA,T	NA,1	NA,inf	NA,inf	NA,0.867482	0.00035128	0.00035128
2	chr7:106451727:G:A	106451727	NA,A	NA,G	NA,1	NA,inf	NA,inf	NA,0.693544	0.000351058	0.000351058
2	chr7:106470509:A:C	106470509	NA,C	NA,A	NA,1	NA,inf	NA,inf	NA,0.770823	0.000350568	0.000350568
2	chr7:106766484:A:G	106766484	NA,G	NA,A	NA,1	NA,inf	NA,inf	NA,1.58633	0.000349731	0.000349731
2	chr7:106832348:C:T	106832348	NA,T	NA,C	NA,1	NA,inf	NA,inf	NA,0.765431	0.00034944	0.00034944
2	chr7:106240368:C:G	106240368	NA,G	NA,C	NA,1	NA,inf	NA,inf	NA,0.795118	0.000349317	0.000349317
2	chr7:106379735:A:C	106379735	NA,C	NA,A	NA,1	NA,inf	NA,inf	NA,0.571846	0.000349083	0.000349083
2	chr7:106461692:TTTTC:T	106461692	NA,T	NA,TTTTC	NA,1	NA,inf	NA,inf	NA,0.684145	0.000348166	0.000348166
2	chr7:106768982:A:C	106768982	C,NA	A,NA	1,NA	-inf,NA	inf,NA	0.344853,NA	0.000347964	0.000347964
2	chr7:106300317:CT:C	106300317	C,C	CT,CT	1,1	-inf,-inf	inf,inf	0.711074,1.3124	0.000347389	0.000347389
2	chr7:106852933:A:G	106852933	NA,G	NA,A	NA,1	NA,inf	NA,inf	NA,0.603693	0.000347354	0.000347354
2	chr7:106489358:G:A	106489358	A,A	G,G	1,1	-inf,inf	inf,inf	0.0103618,1.705	0.000347007	0.000347007
2	chr7:106753186:A:T	106753186	NA,T	NA,A	NA,1	NA,inf	NA,inf	NA,1.7497	0.000346641	0.000346641
2	chr7:106503991:T:A	106503991	NA,A	NA,T	NA,1	NA,inf	NA,inf	NA,0.464224	0.000346435	0.000346435
2	chr7:106464698:A:G	106464698	NA,G	NA,A	NA,1	NA,inf	NA,inf	NA,0.931843	0.000345299	0.000345299
2	chr7:106966103:C:A	106966103	NA,A	NA,C	NA,1	NA,-inf	NA,inf	NA,0.937412	0.000345019	0.000345019
2	chr7:106668989:A:G	106668989	G,G	A,A	1,1	inf,-inf	inf,inf	1.1169,0.660474	0.000344999	0.000344999
2	chr7:107097533:A:G	107097533	NA,G	NA,A	NA,1	NA,-inf	NA,inf	NA,0.734343	0.000342808	0.000342808
2	chr7:106701259:T:C	106701259	C,C	T,T	1,1	inf,inf	inf,inf	6.2631,0.902722	0.000342572	0.000342572
2	chr7:106860886:A:C	106860886	NA,C	NA,A	NA,1	NA,inf	NA,inf	NA,0.861205	0.000342352	0.000342352
2	chr7:106831501:G:A	106831501	NA,A	NA,G	NA,1	NA,-inf	NA,inf	NA,0.551187	0.000341851	0.000341851
2	chr7:106898805:A:G	106898805	NA,G	NA,A	NA,1	NA,inf	NA,inf	NA,0.819094	0.000340209	0.000340209
2	chr7:107074573:C:T	107074573	NA,T	NA,C	NA,1	NA,inf	NA,inf	NA,0.588849	0.000339656	0.000339656
2	chr7:106578434:G:C	106578434	NA,C	NA,G	NA,1	NA,inf	NA,inf	NA,0.800493	0.000339405	0.000339405
2	chr7:106458855:T:G	106458855	NA,G	NA,T	NA,1	NA,inf	NA,inf	NA,0.652942	0.000338121	0.000338121
2	chr7:106628083:A:G	106628083	NA,G	NA,A	NA,1	NA,inf	NA,inf	NA,1.71188	0.000337277	0.000337277
2	chr7:107024189:T:C	107024189	NA,C	NA,T	NA,1	NA,inf	NA,inf	NA,0.513648	0.000337063	0.000337063
2	chr7:106654628:C:G	106654628	G,G	C,C	1,1	-inf,-inf	inf,inf	3.23883,0.122342	0.000336961	0.000336961
2	chr7:107129714:G:T	107129714	NA,T	NA,G	NA,1	NA,inf	NA,inf	NA,0.662339	0.000336721	0.000336721
2	chr7:106853644:C:CA	106853644	NA,CA	NA,C	NA,1	NA,inf	NA,inf	NA,0.589076	0.000336382	0.000336382
2	chr7:107013258:T:C	107013258	NA,C	NA,T	NA,1	NA,-inf	NA,inf	NA,0.616847	0.000335339	0.000335339
2	chr7:106901610:G:C	106901610	C,C	G,G	1,1	-inf,-inf	inf,inf	1.16485,0.768037	0.000335231	0.000335231
2	chr7:106857958:C:T	106857958	NA,T	NA,C	NA,1	NA,inf	NA,inf	NA,0.841631	0.000334493	0.000334493
2	chr7:107144198:T:G	107144198	NA,G	NA,T	NA,1	NA,-inf	NA,inf	NA,0.77577	0.000333881	0.000333881
2	chr7:106859007:C:T	106859007	NA,T	NA,C	NA,1	NA,inf	NA,inf	NA,0.843691	0.000333838	0.000333838
2	chr7:107214345:T:C	107214345	NA,C	NA,T	NA,1	NA,inf	NA,inf	NA,0.607346	0.000333803	0.000333803
2	chr7:106277305:T:A	106277305	NA,A	NA,T	NA,1	NA,inf	NA,inf	NA,0.761721	0.000333414	0.000333414
2	chr7:107137608:A:G	107137608	NA,G	NA,A	NA,1	NA,inf	NA,inf	NA,0.713632	0.000333272	0.000333272
2	chr7:106440328:A:C	106440328	NA,C	NA,A	NA,1	NA,inf	NA,inf	NA,0.668613	0.000332952	0.000332952
2	chr7:106405800:G:T	106405800	NA,T	NA,G	NA,1	NA,-inf	NA,inf	NA,0.795136	0.0003327	0.0003327
2	chr7:106436294:C:A	106436294	NA,A	NA,C	NA,1	NA,inf	NA,inf	NA,0.667806	0.000332486	0.000332486
2	chr7:106440469:C:T	106440469	NA,T	NA,C	NA,1	NA,inf	NA,inf	NA,0.666971	0.000332005	0.000332005
2	chr7:106853649:C:A	106853649	NA,A	NA,C	NA,1	NA,inf	NA,inf	NA,0.580882	0.000331449	0.000331449
2	chr7:106937903:C:A	106937903	A,A	C,C	1,1	inf,inf	inf,inf	0.998134,1.80877	0.000331325	0.000331325
2	chr7:106589680:C:T	106589680	NA,T	NA,C	NA,1	NA,-inf	NA,inf	NA,0.864593	0.000331203	0.000331203
2	chr7:106853308:T:C	106853308	NA,C	NA,T	NA,1	NA,inf	NA,inf	NA,0.580746	0.000330981	0.000330981
2	chr7:107089824:A:T	107089824	NA,T	NA,A	NA,1	NA,inf	NA,inf	NA,0.652108	0.000330883	0.000330883
2	chr7:106443002:A:G	106443002	G,G	A,A	1,1	inf,inf	inf,inf	0.489554,1.59212	0.000330054	0.000330054
2	chr7:106488739:AAG:A	106488739	A,A	AAG,AAG	1,1	inf,inf	inf,inf	0.00398255,1.71258	0.000329137	0.000329137
2	chr7:107164319:T:A	107164319	NA,A	NA,T	NA,1	NA,inf	NA,inf	NA,0.524264	0.000328719	0.000328719
2	chr7:107015012:G:C	107015012	NA,C	NA,G	NA,1	NA,-inf	NA,inf	NA,0.632577	0.000328329	0.000328329
2	chr7:106434397:A:G	106434397	NA,G	NA,A	NA,1	NA,inf	NA,inf	NA,0.659271	0.000327473	0.000327473
2	chr7:106291089:T:C	106291089	NA,C	NA,T	NA,1	NA,-inf	NA,inf	NA,0.66276	0.0003269	0.0003269
2	chr7:106488743:T:C	106488743	C,C	T,T	1,1	-inf,inf	inf,inf	0.00442637,1.69731	0.000326083	0.000326083
2	chr7:107169699:C:A	107169699	NA,A	NA,C	NA,1	NA,inf	NA,inf	NA,0.768699	0.000325821	0.000325821
2	chr7:106623832:T:A	106623832	NA,A	NA,T	NA,1	NA,-inf	NA,inf	NA,0.868411	0.000325178	0.000325178
2	chr7:106398987:T:C	106398987	NA,C	NA,T	NA,1	NA,inf	NA,inf	NA,0.763346	0.000324841	0.000324841
2	chr7:106749949:C:T	106749949	T,T	C,C	1,1	-inf,-inf	inf,inf	2.74823,0.182658	0.000324317	0.000324317
2	chr7:106856194:T:C	106856194	NA,C	NA,T	NA,1	NA,inf	NA,inf	NA,0.670138	0.000324207	0.000324207
2	chr7:106525468:A:G	106525468	G,NA	A,NA	1,NA	-inf,NA	inf,NA	1.43698,NA	0.000324181	0.000324181
2	chr7:106798720:C:T	106798720	T,NA	C,NA	1,NA	-inf,NA	inf,NA	1.12494,NA	0.000323844	0.000323844
2	chr7:107101144:T:A	107101144	NA,A	NA,T	NA,1	NA,-inf	NA,inf	NA,0.671983	0.000323815	0.000323815
2	chr7:106845948:A:G	106845948	NA,G	NA,A	NA,1	NA,inf	NA,inf	NA,0.440699	0.000323644	0.000323644
2	chr7:106552267:G:A	106552267	A,NA	G,NA	1,NA	inf,NA	inf,NA	0.606734,NA	0.000323238	0.000323238
2	chr7:106312976:A:G	106312976	NA,G	NA,A	NA,1	NA,-inf	NA,inf	NA,0.630886	0.000323107	0.000323107
2	chr7:107096143:T:C	107096143	NA,C	NA,T	NA,1	NA,inf	NA,inf	NA,0.635385	0.000321834	0.000321834
2	chr7:106671180:T:G	106671180	G,G	T,T	1,1	inf,-inf	inf,inf	1.18487,0.636416	0.000321229	0.000321229
2	chr7:106757309:T:C	106757309	NA,C	NA,T	NA,1	NA,inf	NA,inf	NA,1.496	0.000319767	0.000319767
2	chr7:106830752:G:A	106830752	NA,A	NA,G	NA,1	NA,-inf	NA,inf	NA,0.930683	0.000318606	0.000318606
2	chr7:106866621:T:A	106866621	A,A	T,T	1,1	inf,inf	inf,inf	1.24562,1.15488	0.000317984	0.000317984
2	chr7:106945106:C:G	106945106	NA,G	NA,C	NA,1	NA,-inf	NA,inf	NA,0.635174	0.000317503	0.000317503
2	chr7:107094033:G:C	107094033	C,NA	G,NA	1,NA	inf,NA	inf,NA	0.804555,NA	0.00031745	0.00031745
2	chr7:106243564:C:A	106243564	NA,A	NA,C	NA,1	NA,inf	NA,inf	NA,0.745092	0.000317382	0.000317382
2	chr7:106489723:A:G	106489723	NA,G	NA,A	NA,1	NA,inf	NA,inf	NA,0.679295	0.000317367	0.000317367
2	chr7:106442275:C:T	106442275	NA,T	NA,C	NA,1	NA,inf	NA,inf	NA,0.640449	0.000317206	0.000317206
2	chr7:106907476:A:G	106907476	G,G	A,A	1,1	inf,inf	inf,inf	0.385314,1.40359	0.000316858	0.000316858
2	chr7:106577009:G:A	106577009	NA,A	NA,G	NA,1	NA,inf	NA,inf	NA,0.65772	0.000316734	0.000316734
2	chr7:106737783:G:A	106737783	A,A	G,G	1,1	inf,inf	inf,inf	2.70626,0.200689	0.000316457	0.000316457
2	chr7:106488930:T:C	106488930	NA,C	NA,T	NA,1	NA,inf	NA,inf	NA,0.677025	0.000316224	0.000316224
2	chr7:106610394:T:TA	106610394	NA,TA	NA,T	NA,1	NA,inf	NA,inf	NA,0.960086	0.000315332	0.000315332
2	chr7:106546550:G:A	106546550	NA,A	NA,G	NA,1	NA,inf	NA,inf	NA,0.554212	0.000315204	0.000315204
2	chr7:107178831:G:C	107178831	NA,C	NA,G	NA,1	NA,inf	NA,inf	NA,0.732273	0.00031478	0.00031478
2	chr7:106437185:C:T	106437185	NA,T	NA,C	NA,1	NA,inf	NA,inf	NA,0.636107	0.000314779	0.000314779
2	chr7:106548063:A:G	106548063	NA,G	NA,A	NA,1	NA,inf	NA,inf	NA,0.671889	0.000314445	0.000314445
2	chr7:106904783:A:G	106904783	G,G	A,A	1,1	-inf,-inf	inf,inf	1.1371,0.759301	0.000313728	0.000313728
2	chr7:107116957:A:G	107116957	NA,G	NA,A	NA,1	NA,-inf	NA,inf	NA,0.872998	0.00031357	0.00031357
2	chr7:106714437:A:G	106714437	G,G	A,A	1,1	inf,inf	inf,inf	6.15354,0.932029	0.000313513	0.000313513
2	chr7:107095619:G:A	107095619	NA,A	NA,G	NA,1	NA,-inf	NA,inf	NA,0.730599	0.000313402	0.000313402
2	chr7:107114832:C:T	107114832	NA,T	NA,C	NA,1	NA,-inf	NA,inf	NA,0.650326	0.000313392	0.000313392
2	chr7:106754762:G:A	106754762	NA,A	NA,G	NA,1	NA,-inf	NA,inf	NA,1.95116	0.000312825	0.000312825
2	chr7:106415967:T:A	106415967	A,A	T,T	1,1	-inf,inf	inf,inf	2.3848,0.35234	0.000311787	0.000311787
2	chr7:106491993:T:C	106491993	C,C	T,T	1,1	-inf,inf	inf,inf	0.0148625,1.65985	0.000310653	0.000310653
2	chr7:107155616:G:T	107155616	NA,T	NA,G	NA,1	NA,inf	NA,inf	NA,0.698151	0.000310332	0.000310332
2	chr7:106994390:A:G	106994390	NA,G	NA,A	NA,1	NA,-inf	NA,inf	NA,0.557358	0.000310245	0.000310245
2	chr7:106917664:G:C	106917664	C,C	G,G	1,1	-inf,-inf	inf,inf	1.1519,0.735606	0.000309946	0.000309946
2	chr7:107135072:A:G	107135072	NA,G	NA,A	NA,1	NA,-inf	NA,inf	NA,0.643551	0.000309938	0.000309938
2	chr7:106654988:C:T	106654988	NA,T	NA,C	NA,1	NA,-inf	NA,inf	NA,0.0460348	0.000309797	0.000309797
2	chr7:107133430:A:T	107133430	NA,T	NA,A	NA,1	NA,-inf	NA,inf	NA,0.643238	0.000309686	0.000309686
2	chr7:107095709:C:T	107095709	NA,T	NA,C	NA,1	NA,inf	NA,inf	NA,0.613799	0.000309682	0.000309682
2	chr7:107110803:G:A	107110803	NA,A	NA,G	NA,1	NA,-inf	NA,inf	NA,0.642573	0.00030943	0.00030943
2	chr7:107110142:G:A	107110142	NA,A	NA,G	NA,1	NA,-inf	NA,inf	NA,0.642206	0.000309242	0.000309242
2	chr7:106740284:T:C	106740284	C,C	T,T	1,1	inf,inf	inf,inf	4.32388,1.17378	0.000309174	0.000309174
2	chr7:107096707:T:G	107096707	NA,G	NA,T	NA,1	NA,-inf	NA,inf	NA,0.641723	0.000308979	0.000308979
2	chr7:106269615:A:T	106269615	T,NA	A,NA	1,NA	inf,NA	inf,NA	1.26259,NA	0.000307958	0.000307958
2	chr7:106243826:A:G	106243826	NA,G	NA,A	NA,1	NA,inf	NA,inf	NA,0.548994	0.000305761	0.000305761
2	chr7:106535887:AGG:A	106535887	NA,A	NA,AGG	NA,1	NA,inf	NA,inf	NA,0.518348	0.000305571	0.000305571
2	chr7:106699332:CA:C	106699332	C,C	CA,CA	1,1	inf,inf	inf,inf	6.10446,0.950631	0.000304924	0.000304924
2	chr7:107221087:A:C	107221087	NA,C	NA,A	NA,1	NA,inf	NA,inf	NA,0.710533	0.000303932	0.000303932
2	chr7:106826564:T:G	106826564	NA,G	NA,T	NA,1	NA,inf	NA,inf	NA,0.915014	0.000303075	0.000303075
2	chr7:107187349:G:A	107187349	NA,A	NA,G	NA,1	NA,inf	NA,inf	NA,0.591582	0.000302788	0.000302788
2	chr7:106510649:T:A	106510649	NA,A	NA,T	NA,1	NA,inf	NA,inf	NA,0.68093	0.000302377	0.000302377
2	chr7:106692617:T:C	106692617	C,C	T,T	1,1	inf,inf	inf,inf	6.1236,0.916419	0.000301926	0.000301926
2	chr7:106757263:T:C	106757263	C,C	T,T	1,1	-inf,-inf	inf,inf	4.25579,1.05337	0.000301752	0.000301752
2	chr7:107101139:T:TA	107101139	NA,TA	NA,T	NA,1	NA,-inf	NA,inf	NA,0.626527	0.000301445	0.000301445
2	chr7:106527330:A:T	106527330	T,T	A,A	1,1	inf,inf	inf,inf	0.00366137,1.5691	0.000301327	0.000301327
2	chr7:107099876:C:T	107099876	NA,T	NA,C	NA,1	NA,-inf	NA,inf	NA,0.623966	0.000300804	0.000300804
2	chr7:106746235:T:C	106746235	NA,C	NA,T	NA,1	NA,inf	NA,inf	NA,1.41315	0.000300313	0.000300313
2	chr7:106316080:C:T	106316080	NA,T	NA,C	NA,1	NA,-inf	NA,inf	NA,0.877986	0.000300147	0.000300147
2	chr7:106623620:G:A	106623620	NA,A	NA,G	NA,1	NA,-inf	NA,inf	NA,0.586876	0.00029964	0.00029964
2	chr7:107076764:A:G	107076764	NA,G	NA,A	NA,1	NA,-inf	NA,inf	NA,0.842812	0.00029947	0.00029947
2	chr7:106936330:C:T	106936330	NA,T	NA,C	NA,1	NA,-inf	NA,inf	NA,0.402066	0.000298827	0.000298827
2	chr7:106905933:A:G	106905933	NA,G	NA,A	NA,1	NA,-inf	NA,inf	NA,0.753289	0.000298812	0.000298812
2	chr7:106910216:T:C	106910216	C,C	T,T	1,1	-inf,-inf	inf,inf	1.14295,0.715339	0.00029848	0.00029848
2	chr7:106940692:A:G	106940692	NA,G	NA,A	NA,1	NA,inf	NA,inf	NA,1.08042	0.000298328	0.000298328
2	chr7:106524273:C:T	106524273	NA,T	NA,C	NA,1	NA,inf	NA,inf	NA,0.5336	0.000298202	0.000298202
2	chr7:107017866:G:A	107017866	NA,A	NA,G	NA,1	NA,inf	NA,inf	NA,0.63577	0.00029763	0.00029763
2	chr7:106408514:T:C	106408514	NA,C	NA,T	NA,1	NA,-inf	NA,inf	NA,0.727716	0.000297524	0.000297524
2	chr7:107149785:G:T	107149785	NA,T	NA,G	NA,1	NA,inf	NA,inf	NA,0.760237	0.000297509	0.000297509
2	chr7:106655081:T:C	106655081	C,C	T,T	1,1	-inf,-inf	inf,inf	3.16094,0.108738	0.000297184	0.000297184
2	chr7:107134991:A:G	107134991	NA,G	NA,A	NA,1	NA,-inf	NA,inf	NA,0.830818	0.000296926	0.000296926
2	chr7:106325068:C:T	106325068	NA,T	NA,C	NA,1	NA,-inf	NA,inf	NA,0.862039	0.000296233	0.000296233
2	chr7:107077306:A:G	107077306	NA,G	NA,A	NA,1	NA,-inf	NA,inf	NA,0.836342	0.000296027	0.000296027
2	chr7:107149758:T:C	107149758	NA,C	NA,T	NA,1	NA,inf	NA,inf	NA,0.661808	0.000295516	0.000295516
2	chr7:106535242:C:T	106535242	NA,T	NA,C	NA,1	NA,inf	NA,inf	NA,0.498743	0.000295103	0.000295103
2	chr7:106535449:C:T	106535449	NA,T	NA,C	NA,1	NA,inf	NA,inf	NA,0.498619	0.000295011	0.000295011
2	chr7:106535249:G:C	106535249	NA,C	NA,G	NA,1	NA,inf	NA,inf	NA,0.498546	0.000295	0.000295
2	chr7:106720077:T:C	106720077	NA,C	NA,T	NA,1	NA,-inf	NA,inf	NA,1.35068	0.000295	0.000295
2	chr7:106585420:C:T	106585420	NA,T	NA,C	NA,1	NA,inf	NA,inf	NA,1.17128	0.000294716	0.000294716
2	chr7:106835559:A:T	106835559	NA,T	NA,A	NA,1	NA,-inf	NA,inf	NA,0.470049	0.000294557	0.000294557
2	chr7:106834595:C:T	106834595	NA,T	NA,C	NA,1	NA,-inf	NA,inf	NA,0.470049	0.000294557	0.000294557
2	chr7:106912341:G:T	106912341	NA,T	NA,G	NA,1	NA,-inf	NA,inf	NA,0.757231	0.000294501	0.000294501
2	chr7:106507925:A:G	106507925	NA,G	NA,A	NA,1	NA,inf	NA,inf	NA,0.638141	0.00029439	0.00029439
2	chr7:106911915:C:CAG	106911915	CAG,CAG	C,C	1,1	-inf,-inf	inf,inf	1.14174,0.707334	0.000293772	0.000293772
2	chr7:107117923:A:G	107117923	NA,G	NA,A	NA,1	NA,inf	NA,inf	NA,0.532886	0.000293257	0.000293257
2	chr7:107151393:T:G	107151393	NA,G	NA,T	NA,1	NA,inf	NA,inf	NA,0.659035	0.000292895	0.000292895
2	chr7:107020323:A:G	107020323	NA,G	NA,A	NA,1	NA,inf	NA,inf	NA,0.770462	0.000292825	0.000292825
2	chr7:107189802:C:T	107189802	NA,T	NA,C	NA,1	NA,-inf	NA,inf	NA,0.697748	0.000292812	0.000292812
2	chr7:106481689:G:T	106481689	NA,T	NA,G	NA,1	NA,inf	NA,inf	NA,0.548541	0.000292233	0.000292233
2	chr7:107083022:T:C	107083022	C,C	T,T	1,1	-inf,inf	inf,inf	0.754266,1.87715	0.000291658	0.000291658
2	chr7:106721055:A:C	106721055	C,C	A,A	1,1	inf,inf	inf,inf	6.10662,0.913126	0.00029161	0.00029161
2	chr7:106720503:T:C	106720503	C,C	T,T	1,1	inf,inf	inf,inf	6.09425,0.913126	0.000291284	0.000291284
2	chr7:106789111:C:T	106789111	NA,T	NA,C	NA,1	NA,inf	NA,inf	NA,1.40791	0.000291259	0.000291259
2	chr7:106321478:G:A	106321478	A,NA	G,NA	1,NA	inf,NA	inf,NA	1.30444,NA	0.000291003	0.000291003
2	chr7:107097466:T:C	107097466	NA,C	NA,T	NA,1	NA,inf	NA,inf	NA,0.527642	0.000290772	0.000290772
2	chr7:106930451:T:A	106930451	A,A	T,T	1,1	inf,inf	inf,inf	1.30779,0.735725	0.000290589	0.000290589
2	chr7:106452267:G:A	106452267	A,A	G,G	1,1	inf,inf	inf,inf	0.537177,1.68036	0.000290437	0.000290437
2	chr7:106690391:T:C	106690391	C,C	T,T	1,1	inf,inf	inf,inf	6.15323,0.848046	0.000289836	0.000289836
2	chr7:106332582:A:C	106332582	NA,C	NA,A	NA,1	NA,-inf	NA,inf	NA,0.899644	0.000289345	0.000289345
2	chr7:106457998:A:C	106457998	C,C	A,A	1,1	inf,inf	inf,inf	0.517982,1.45331	0.000289117	0.000289117
2	chr7:107212448:T:C	107212448	NA,C	NA,T	NA,1	NA,inf	NA,inf	NA,0.66172	0.000288942	0.000288942
2	chr7:106535890:ATGTGCTCGAGTTGTAGAGCAC:A	106535890	NA,A	NA,ATGTGCTCGAGTTGTAGAGCAC	NA,1	NA,inf	NA,inf	NA,0.486132	0.00028858	0.00028858
2	chr7:106323192:C:T	106323192	NA,T	NA,C	NA,1	NA,inf	NA,inf	NA,0.61123	0.000288226	0.000288226
2	chr7:106558283:A:T	106558283	T,T	A,A	1,1	inf,inf	inf,inf	0.229085,1.27849	0.000287238	0.000287238
2	chr7:106357193:T:C	106357193	NA,C	NA,T	NA,1	NA,-inf	NA,inf	NA,0.649732	0.000287152	0.000287152
2	chr7:106227795:C:T	106227795	NA,T	NA,C	NA,1	NA,inf	NA,inf	NA,0.642988	0.000286747	0.000286747
2	chr7:106386127:A:C	106386127	NA,C	NA,A	NA,1	NA,-inf	NA,inf	NA,0.575774	0.000286747	0.000286747
2	chr7:107140289:T:C	107140289	NA,C	NA,T	NA,1	NA,-inf	NA,inf	NA,0.264412	0.000286726	0.000286726
2	chr7:106676595:A:T	106676595	T,T	A,A	1,1	inf,inf	inf,inf	6.03209,0.958522	0.000286445	0.000286445
2	chr7:106321485:C:A	106321485	NA,A	NA,C	NA,1	NA,-inf	NA,inf	NA,0.847607	0.000286423	0.000286423
2	chr7:107193992:A:G	107193992	G,G	A,A	1,1	-inf,inf	inf,inf	1.80266,0.34375	0.000286174	0.000286174
2	chr7:106414759:G:A	106414759	NA,A	NA,G	NA,1	NA,inf	NA,inf	NA,0.48873	0.000286065	0.000286065
2	chr7:106386839:C:T	106386839	NA,T	NA,C	NA,1	NA,-inf	NA,inf	NA,0.569267	0.000285881	0.000285881
2	chr7:107196300:G:A	107196300	NA,A	NA,G	NA,1	NA,inf	NA,inf	NA,0.635052	0.00028526	0.00028526
2	chr7:106739558:C:G	106739558	G,G	C,C	1,1	inf,inf	inf,inf	4.28307,1.15726	0.000284755	0.000284755
2	chr7:107162440:G:A	107162440	NA,A	NA,G	NA,1	NA,-inf	NA,inf	NA,0.820884	0.000284693	0.000284693
2	chr7:106701374:C:T	106701374	T,T	C,C	1,1	inf,inf	inf,inf	6.10334,0.8829	0.00028441	0.00028441
2	chr7:107034225:T:C	107034225	NA,C	NA,T	NA,1	NA,inf	NA,inf	NA,0.870964	0.00028431	0.00028431
2	chr7:106923218:T:C	106923218	NA,C	NA,T	NA,1	NA,-inf	NA,inf	NA,0.731906	0.00028353	0.00028353
2	chr7:106762054:A:C	106762054	NA,C	NA,A	NA,1	NA,inf	NA,inf	NA,0.331637	0.0002835	0.0002835
2	chr7:106693198:C:T	106693198	T,T	C,C	1,1	inf,inf	inf,inf	6.06658,0.916419	0.00028344	0.00028344
2	chr7:106535833:T:C	106535833	NA,C	NA,T	NA,1	NA,inf	NA,inf	NA,0.487341	0.000283	0.000283
2	chr7:106239061:A:G	106239061	NA,G	NA,A	NA,1	NA,inf	NA,inf	NA,0.655927	0.00028213	0.00028213
2	chr7:106799732:T:C	106799732	NA,C	NA,T	NA,1	NA,-inf	NA,inf	NA,0.622417	0.000281596	0.000281596
2	chr7:107000101:TTATA:T	107000101	NA,T	NA,TTATA	NA,1	NA,-inf	NA,inf	NA,0.429649	0.000281393	0.000281393
2	chr7:106555621:T:C	106555621	NA,C	NA,T	NA,1	NA,inf	NA,inf	NA,0.522489	0.000280961	0.000280961
2	chr7:106247001:G:A	106247001	A,NA	G,NA	1,NA	inf,NA	inf,NA	1.18272,NA	0.000280714	0.000280714
2	chr7:106562314:C:T	106562314	NA,T	NA,C	NA,1	NA,inf	NA,inf	NA,0.522798	0.000280591	0.000280591
2	chr7:106721593:G:A	106721593	A,A	G,G	1,1	inf,inf	inf,inf	6.06096,0.912897	0.000280098	0.000280098
2	chr7:106689323:T:C	106689323	C,C	T,T	1,1	inf,inf	inf,inf	6.05024,0.916419	0.000279804	0.000279804
2	chr7:106555695:G:A	106555695	NA,A	NA,G	NA,1	NA,inf	NA,inf	NA,0.518939	0.000279527	0.000279527
2	chr7:107143950:A:C	107143950	NA,C	NA,A	NA,1	NA,-inf	NA,inf	NA,0.670098	0.000279436	0.000279436
2	chr7:106634947:C:A	106634947	A,A	C,C	1,1	-inf,-inf	inf,inf	1.88949,0.347984	0.000279147	0.000279147
2	chr7:106999557:T:C	106999557	C,NA	T,NA	1,NA	inf,NA	inf,NA	1.31595,NA	0.000278175	0.000278175
2	chr7:106631384:C:CAT	106631384	CAT,CAT	C,C	1,1	-inf,-inf	inf,inf	0.0846121,2.00188	0.00027814	0.00027814
2	chr7:106815053:T:C	106815053	NA,C	NA,T	NA,1	NA,-inf	NA,inf	NA,0.892339	0.000278139	0.000278139
2	chr7:106685017:G:A	106685017	A,A	G,G	1,1	inf,inf	inf,inf	6.04814,0.916419	0.000278116	0.000278116
2	chr7:106762694:G:A	106762694	NA,A	NA,G	NA,1	NA,inf	NA,inf	NA,0.302065	0.000277598	0.000277598
2	chr7:106317308:C:T	106317308	NA,T	NA,C	NA,1	NA,-inf	NA,inf	NA,0.810644	0.000277359	0.000277359
2	chr7:106523256:A:AT	106523256	NA,AT	NA,A	NA,1	NA,inf	NA,inf	NA,0.489285	0.000277185	0.000277185
2	chr7:106320538:C:T	106320538	NA,T	NA,C	NA,1	NA,-inf	NA,inf	NA,0.808889	0.000276943	0.000276943
2	chr7:106465993:T:G	106465993	G,G	T,T	1,1	inf,inf	inf,inf	0.34379,1.60631	0.000276916	0.000276916
2	chr7:106255985:G:A	106255985	NA,A	NA,G	NA,1	NA,inf	NA,inf	NA,0.655833	0.00027673	0.00027673
2	chr7:106254267:C:T	106254267	NA,T	NA,C	NA,1	NA,inf	NA,inf	NA,0.653065	0.000276712	0.000276712
2	chr7:106516247:A:T	106516247	NA,T	NA,A	NA,1	NA,inf	NA,inf	NA,0.491493	0.000276536	0.000276536
2	chr7:106390399:A:C	106390399	C,NA	A,NA	1,NA	inf,NA	inf,NA	1.33953,NA	0.000276124	0.000276124
2	chr7:107005687:G:A	107005687	NA,A	NA,G	NA,1	NA,-inf	NA,inf	NA,0.633045	0.000275928	0.000275928
2	chr7:107020622:G:A	107020622	NA,A	NA,G	NA,1	NA,inf	NA,inf	NA,0.73312	0.000275916	0.000275916
2	chr7:106691210:T:C	106691210	C,C	T,T	1,1	inf,inf	inf,inf	6.0369,0.916419	0.000275841	0.000275841
2	chr7:107069170:A:G	107069170	NA,G	NA,A	NA,1	NA,inf	NA,inf	NA,0.62052	0.000275693	0.000275693
2	chr7:106654820:T:C	106654820	NA,C	NA,T	NA,1	NA,-inf	NA,inf	NA,0.739807	0.000275483	0.000275483
2	chr7:106512214:T:C	106512214	NA,C	NA,T	NA,1	NA,inf	NA,inf	NA,0.792732	0.000275481	0.000275481
2	chr7:107114976:A:G	107114976	NA,G	NA,A	NA,1	NA,-inf	NA,inf	NA,0.777689	0.000275101	0.000275101
2	chr7:107091853:AT:A	107091853	NA,A	NA,AT	NA,1	NA,-inf	NA,inf	NA,0.777442	0.000274976	0.000274976
2	chr7:107100150:T:C	107100150	NA,C	NA,T	NA,1	NA,-inf	NA,inf	NA,0.777296	0.000274944	0.000274944
2	chr7:107085444:A:G	107085444	NA,G	NA,A	NA,1	NA,-inf	NA,inf	NA,0.776251	0.000274525	0.000274525
2	chr7:106741530:G:GT	106741530	GT,NA	G,NA	1,NA	-inf,NA	inf,NA	0.226367,NA	0.000274397	0.000274397
2	chr7:106720219:T:C	106720219	C,C	T,T	1,1	inf,inf	inf,inf	6.03565,0.913126	0.000273895	0.000273895
2	chr7:106315932:T:C	106315932	NA,C	NA,T	NA,1	NA,-inf	NA,inf	NA,0.797814	0.000273412	0.000273412
2	chr7:106254083:C:T	106254083	NA,T	NA,C	NA,1	NA,-inf	NA,inf	NA,0.620954	0.000273185	0.000273185
2	chr7:107116429:A:G	107116429	NA,G	NA,A	NA,1	NA,-inf	NA,inf	NA,0.559662	0.000273016	0.000273016
2	chr7:106534563:C:A	106534563	NA,A	NA,C	NA,1	NA,inf	NA,inf	NA,0.45423	0.000272932	0.000272932
2	chr7:106830929:G:A	106830929	NA,A	NA,G	NA,1	NA,-inf	NA,inf	NA,0.821027	0.00027286	0.00027286
2	chr7:107202405:G:A	107202405	NA,A	NA,G	NA,1	NA,inf	NA,inf	NA,0.417958	0.000272516	0.000272516
2	chr7:106759221:A:G	106759221	NA,G	NA,A	NA,1	NA,inf	NA,inf	NA,0.00640444	0.000272319	0.000272319
2	chr7:106770331:G:A	106770331	A,A	G,G	1,1	-inf,-inf	inf,inf	1.77537,1.06737	0.000272207	0.000272207
2	chr7:106326652:G:A	106326652	NA,A	NA,G	NA,1	NA,-inf	NA,inf	NA,0.796336	0.000271768	0.000271768
2	chr7:106810302:A:G	106810302	NA,G	NA,A	NA,1	NA,-inf	NA,inf	NA,0.288988	0.000271676	0.000271676
2	chr7:106377587:C:A	106377587	NA,A	NA,C	NA,1	NA,inf	NA,inf	NA,0.606502	0.000271663	0.000271663
2	chr7:107000350:T:C	107000350	NA,C	NA,T	NA,1	NA,-inf	NA,inf	NA,0.410567	0.000271438	0.000271438
2	chr7:106327650:G:A	106327650	NA,A	NA,G	NA,1	NA,-inf	NA,inf	NA,0.795255	0.0002713	0.0002713
2	chr7:107080617:G:A	107080617	NA,A	NA,G	NA,1	NA,-inf	NA,inf	NA,0.762934	0.000271282	0.000271282
2	chr7:106905407:A:G	106905407	NA,G	NA,A	NA,1	NA,-inf	NA,inf	NA,0.355604	0.000271042	0.000271042
2	chr7:106286252:C:T	106286252	NA,T	NA,C	NA,1	NA,inf	NA,inf	NA,0.576999	0.000270834	0.000270834
2	chr7:107116763:A:G	107116763	NA,G	NA,A	NA,1	NA,-inf	NA,inf	NA,0.554019	0.000270515	0.000270515
2	chr7:106486116:A:G	106486116	NA,G	NA,A	NA,1	NA,inf	NA,inf	NA,0.667736	0.000270255	0.000270255
2	chr7:106511699:G:A	106511699	NA,A	NA,G	NA,1	NA,inf	NA,inf	NA,0.775042	0.000269621	0.000269621
2	chr7:107085108:G:A	107085108	NA,A	NA,G	NA,1	NA,-inf	NA,inf	NA,0.550951	0.000269241	0.000269241
2	chr7:106939352:G:A	106939352	NA,A	NA,G	NA,1	NA,-inf	NA,inf	NA,0.521879	0.000268654	0.000268654
2	chr7:107120473:A:T	107120473	NA,T	NA,A	NA,1	NA,-inf	NA,inf	NA,0.758272	0.000268364	0.000268364
2	chr7:106890482:C:T	106890482	T,T	C,C	1,1	-inf,-inf	inf,inf	1.44807,0.414589	0.000268275	0.000268275
2	chr7:106247183:C:T	106247183	NA,T	NA,C	NA,1	NA,inf	NA,inf	NA,0.636912	0.000267941	0.000267941
2	chr7:107024799:C:T	107024799	NA,T	NA,C	NA,1	NA,-inf	NA,inf	NA,0.267846	0.000267768	0.000267768
2	chr7:106709358:G:A	106709358	A,A	G,G	1,1	inf,inf	inf,inf	5.99462,0.933062	0.000267712	0.000267712
2	chr7:107122154:A:G	107122154	NA,G	NA,A	NA,1	NA,-inf	NA,inf	NA,0.547561	0.000266863	0.000266863
2	chr7:106610101:G:A	106610101	NA,A	NA,G	NA,1	NA,-inf	NA,inf	NA,0.401151	0.000266547	0.000266547
2	chr7:106535255:G:A	106535255	A,NA	G,NA	1,NA	-inf,NA	inf,NA	1.45611,NA	0.000266407	0.000266407
2	chr7:107161947:G:A	107161947	NA,A	NA,G	NA,1	NA,inf	NA,inf	NA,0.569866	0.000266328	0.000266328
2	chr7:107210657:T:C	107210657	C,NA	T,NA	1,NA	inf,NA	inf,NA	0.650587,NA	0.000266109	0.000266109
2	chr7:106258793:T:C	106258793	NA,C	NA,T	NA,1	NA,-inf	NA,inf	NA,0.562885	0.000265529	0.000265529
2	chr7:106757054:G:A	106757054	NA,A	NA,G	NA,1	NA,inf	NA,inf	NA,1.36892	0.000265336	0.000265336
2	chr7:106311329:A:G	106311329	NA,G	NA,A	NA,1	NA,-inf	NA,inf	NA,0.720442	0.000265148	0.000265148
2	chr7:106982489:T:C	106982489	NA,C	NA,T	NA,1	NA,inf	NA,inf	NA,0.604266	0.00026496	0.00026496
2	chr7:107137806:GTTGAGTAACT:G	107137806	NA,G	NA,GTTGAGTAACT	NA,1	NA,inf	NA,inf	NA,0.509869	0.000264773	0.000264773
2	chr7:106689108:A:C	106689108	C,C	A,A	1,1	inf,inf	inf,inf	5.99734,0.916419	0.000264672	0.000264672
2	chr7:107073311:C:T	107073311	NA,T	NA,C	NA,1	NA,-inf	NA,inf	NA,0.457359	0.000263863	0.000263863
2	chr7:106481619:A:G	106481619	NA,G	NA,A	NA,1	NA,inf	NA,inf	NA,0.485111	0.000263733	0.000263733
2	chr7:106732492:T:C	106732492	C,C	T,T	1,1	inf,inf	inf,inf	5.95793,0.970812	0.000263526	0.000263526
2	chr7:107160084:G:A	107160084	NA,A	NA,G	NA,1	NA,-inf	NA,inf	NA,0.764945	0.000263328	0.000263328
2	chr7:106705915:C:T	106705915	NA,T	NA,C	NA,1	NA,inf	NA,inf	NA,0.48658	0.000263272	0.000263272
2	chr7:106586339:T:C	106586339	C,NA	T,NA	1,NA	inf,NA	inf,NA	1.11967,NA	0.000263265	0.000263265
2	chr7:107174708:A:T	107174708	NA,T	NA,A	NA,1	NA,inf	NA,inf	NA,0.524442	0.000263018	0.000263018
2	chr7:106349067:T:TG	106349067	NA,TG	NA,T	NA,1	NA,inf	NA,inf	NA,0.420924	0.000262774	0.000262774
2	chr7:106722224:T:A	106722224	A,A	T,T	1,1	inf,inf	inf,inf	6.00241,0.913126	0.000262639	0.000262639
2	chr7:106688986:A:C	106688986	C,C	A,A	1,1	inf,inf	inf,inf	5.98728,0.918017	0.000262616	0.000262616
2	chr7:106838376:C:A	106838376	A,NA	C,NA	1,NA	-inf,NA	inf,NA	0.88218,NA	0.000262378	0.000262378
2	chr7:106586473:T:C	106586473	NA,C	NA,T	NA,1	NA,inf	NA,inf	NA,0.52379	0.000262065	0.000262065
2	chr7:106514951:A:G	106514951	NA,G	NA,A	NA,1	NA,inf	NA,inf	NA,0.468605	0.000262	0.000262
2	chr7:106621513:C:T	106621513	NA,T	NA,C	NA,1	NA,inf	NA,inf	NA,1.43626	0.000261432	0.000261432
2	chr7:106641764:A:G	106641764	NA,G	NA,A	NA,1	NA,inf	NA,inf	NA,1.3315	0.000261224	0.000261224
2	chr7:106716835:C:A	106716835	A,A	C,C	1,1	inf,inf	inf,inf	5.99716,0.913126	0.000261008	0.000261008
2	chr7:106511519:T:C	106511519	NA,C	NA,T	NA,1	NA,inf	NA,inf	NA,0.459783	0.000261007	0.000261007
2	chr7:106324938:A:T	106324938	NA,T	NA,A	NA,1	NA,-inf	NA,inf	NA,0.765614	0.000260995	0.000260995
2	chr7:106382114:G:A	106382114	NA,A	NA,G	NA,1	NA,inf	NA,inf	NA,0.630167	0.000260782	0.000260782
2	chr7:106745176:T:C	106745176	NA,C	NA,T	NA,1	NA,inf	NA,inf	NA,0.993317	0.000260537	0.000260537
2	chr7:106419801:CCTTT:C	106419801	NA,C	NA,CCTTT	NA,1	NA,inf	NA,inf	NA,0.356382	0.000260388	0.000260388
2	chr7:106381870:ACAAT:A	106381870	NA,A	NA,ACAAT	NA,1	NA,inf	NA,inf	NA,0.627259	0.000259942	0.000259942
2	chr7:106414980:T:C	106414980	C,NA	T,NA	1,NA	-inf,NA	inf,NA	0.95881,NA	0.000259516	0.000259516
2	chr7:106356232:A:G	106356232	NA,G	NA,A	NA,1	NA,inf	NA,inf	NA,0.42087	0.000259282	0.000259282
2	chr7:107080055:G:A	107080055	NA,A	NA,G	NA,1	NA,inf	NA,inf	NA,0.368786	0.00025898	0.00025898
2	chr7:106860817:C:T	106860817	T,T	C,C	1,1	inf,-inf	inf,inf	1.2595,0.313275	0.000258846	0.000258846
2	chr7:106392395:C:T	106392395	NA,T	NA,C	NA,1	NA,-inf	NA,inf	NA,0.52226	0.000257923	0.000257923
2	chr7:107063143:A:G	107063143	G,NA	A,NA	1,NA	-inf,NA	inf,NA	0.939076,NA	0.00025792	0.00025792
2	chr7:106368815:C:T	106368815	NA,T	NA,C	NA,1	NA,inf	NA,inf	NA,0.584916	0.000257745	0.000257745
2	chr7:106476107:T:A	106476107	NA,A	NA,T	NA,1	NA,inf	NA,inf	NA,0.613872	0.000257671	0.000257671
2	chr7:106622907:A:G	106622907	NA,G	NA,A	NA,1	NA,inf	NA,inf	NA,1.42245	0.000257531	0.000257531
2	chr7:106653541:C:T	106653541	NA,T	NA,C	NA,1	NA,-inf	NA,inf	NA,0.695114	0.000257472	0.000257472
2	chr7:106906212:G:A	106906212	A,A	G,G	1,1	-inf,-inf	inf,inf	1.10739,0.710009	0.000257321	0.000257321
2	chr7:106966964:T:C	106966964	NA,C	NA,T	NA,1	NA,inf	NA,inf	NA,0.537777	0.000257195	0.000257195
2	chr7:107149966:C:T	107149966	NA,T	NA,C	NA,1	NA,inf	NA,inf	NA,0.600806	0.000257189	0.000257189
2	chr7:107200137:T:C	107200137	NA,C	NA,T	NA,1	NA,inf	NA,inf	NA,0.528651	0.000257121	0.000257121
2	chr7:106675775:A:G	106675775	G,G	A,A	1,1	inf,inf	inf,inf	6.0025,0.888731	0.000256852	0.000256852
2	chr7:106463071:G:C	106463071	C,NA	G,NA	1,NA	-inf,NA	inf,NA	0.33931,NA	0.000256218	0.000256218
2	chr7:107025204:C:T	107025204	NA,T	NA,C	NA,1	NA,-inf	NA,inf	NA,0.650503	0.000255372	0.000255372
2	chr7:107085703:G:C	107085703	NA,C	NA,G	NA,1	NA,-inf	NA,inf	NA,0.613109	0.000254834	0.000254834
2	chr7:106247160:C:T	106247160	NA,T	NA,C	NA,1	NA,-inf	NA,inf	NA,0.504957	0.00025447	0.00025447
2	chr7:106708207:G:T	106708207	T,T	G,G	1,1	inf,inf	inf,inf	5.96256,0.913126	0.000254348	0.000254348
2	chr7:107023562:C:T	107023562	NA,T	NA,C	NA,1	NA,inf	NA,inf	NA,0.674634	0.000254318	0.000254318
2	chr7:107078594:C:T	107078594	NA,T	NA,C	NA,1	NA,-inf	NA,inf	NA,0.501255	0.00025416	0.00025416
2	chr7:106940549:C:G	106940549	NA,G	NA,C	NA,1	NA,inf	NA,inf	NA,0.862945	0.000253685	0.000253685
2	chr7:107148627:A:G	107148627	NA,G	NA,A	NA,1	NA,-inf	NA,inf	NA,0.733559	0.00025345	0.00025345
2	chr7:107145087:C:A	107145087	NA,A	NA,C	NA,1	NA,-inf	NA,inf	NA,0.733479	0.000253442	0.000253442
2	chr7:106545144:C:T	106545144	NA,T	NA,C	NA,1	NA,-inf	NA,inf	NA,0.465036	0.000252964	0.000252964
2	chr7:107095688:G:A	107095688	NA,A	NA,G	NA,1	NA,inf	NA,inf	NA,0.731465	0.000252956	0.000252956
2	chr7:106419767:G:T	106419767	T,T	G,G	1,1	-inf,inf	inf,inf	0.59898,1.46807	0.000252459	0.000252459
2	chr7:107171328:C:T	107171328	NA,T	NA,C	NA,1	NA,-inf	NA,inf	NA,0.644719	0.00025233	0.00025233
2	chr7:107103531:C:T	107103531	NA,T	NA,C	NA,1	NA,-inf	NA,inf	NA,0.735716	0.000252309	0.000252309
2	chr7:106852228:A:G	106852228	NA,G	NA,A	NA,1	NA,-inf	NA,inf	NA,0.329872	0.000252105	0.000252105
2	chr7:107170777:C:T	107170777	T,NA	C,NA	1,NA	-inf,NA	inf,NA	0.674221,NA	0.000251676	0.000251676
2	chr7:107107051:T:C	107107051	NA,C	NA,T	NA,1	NA,inf	NA,inf	NA,0.361707	0.000251292	0.000251292
2	chr7:106681934:G:C	106681934	C,C	G,G	1,1	inf,inf	inf,inf	5.94744,0.916419	0.000251216	0.000251216
2	chr7:106745313:G:A	106745313	NA,A	NA,G	NA,1	NA,-inf	NA,inf	NA,1.74876	0.000251133	0.000251133
2	chr7:106748775:T:C	106748775	NA,C	NA,T	NA,1	NA,inf	NA,inf	NA,1.42553	0.000251085	0.000251085
2	chr7:106835482:C:T	106835482	T,T	C,C	1,1	inf,inf	inf,inf	1.09516,0.272371	0.000250881	0.000250881
2	chr7:106358978:T:G	106358978	NA,G	NA,T	NA,1	NA,inf	NA,inf	NA,0.391121	0.000250743	0.000250743
2	chr7:106505682:G:T	106505682	NA,T	NA,G	NA,1	NA,inf	NA,inf	NA,0.434825	0.000250487	0.000250487
2	chr7:106852573:A:G	106852573	NA,G	NA,A	NA,1	NA,-inf	NA,inf	NA,0.324431	0.000250162	0.000250162
2	chr7:106540471:TTTC:T	106540471	NA,T	NA,TTTC	NA,1	NA,inf	NA,inf	NA,0.434358	0.000249612	0.000249612
2	chr7:107220054:T:C	107220054	NA,C	NA,T	NA,1	NA,inf	NA,inf	NA,0.400601	0.000248934	0.000248934
2	chr7:106327461:C:T	106327461	NA,T	NA,C	NA,1	NA,-inf	NA,inf	NA,0.734466	0.000248744	0.000248744
2	chr7:106385536:C:G	106385536	NA,G	NA,C	NA,1	NA,inf	NA,inf	NA,0.604709	0.00024843	0.00024843
2	chr7:106355892:T:C	106355892	NA,C	NA,T	NA,1	NA,inf	NA,inf	NA,0.38552	0.000248331	0.000248331
2	chr7:107169403:G:A	107169403	NA,A	NA,G	NA,1	NA,-inf	NA,inf	NA,0.58617	0.000247891	0.000247891
2	chr7:106621161:C:T	106621161	NA,T	NA,C	NA,1	NA,inf	NA,inf	NA,1.28727	0.000247618	0.000247618
2	chr7:106344554:T:C	106344554	NA,C	NA,T	NA,1	NA,-inf	NA,inf	NA,0.528578	0.000247412	0.000247412
2	chr7:106658108:T:C	106658108	C,C	T,T	1,1	-inf,-inf	inf,inf	1.66582,0.642846	0.000246923	0.000246923
2	chr7:107188553:G:A	107188553	A,NA	G,NA	1,NA	-inf,NA	inf,NA	0.936187,NA	0.000246799	0.000246799
2	chr7:106243553:A:G	106243553	NA,G	NA,A	NA,1	NA,inf	NA,inf	NA,0.426267	0.000246705	0.000246705
2	chr7:107064018:C:T	107064018	NA,T	NA,C	NA,1	NA,inf	NA,inf	NA,0.756425	0.000246585	0.000246585
2	chr7:106866075:A:C	106866075	NA,C	NA,A	NA,1	NA,inf	NA,inf	NA,0.6205	0.000246512	0.000246512
2	chr7:106795020:G:T	106795020	T,T	G,G	1,1	inf,-inf	inf,inf	2.67481,0.473547	0.000246492	0.000246492
2	chr7:106381764:T:C	106381764	NA,C	NA,T	NA,1	NA,inf	NA,inf	NA,0.239308	0.000246242	0.000246242
2	chr7:106335619:G:A	106335619	NA,A	NA,G	NA,1	NA,-inf	NA,inf	NA,0.662009	0.000246121	0.000246121
2	chr7:106905424:A:G	106905424	NA,G	NA,A	NA,1	NA,inf	NA,inf	NA,0.463809	0.000245425	0.000245425
2	chr7:106338256:A:G	106338256	NA,G	NA,A	NA,1	NA,-inf	NA,inf	NA,0.608339	0.000245131	0.000245131
2	chr7:106323013:AT:A	106323013	NA,A	NA,AT	NA,1	NA,-inf	NA,inf	NA,0.552338	0.000245063	0.000245063
2	chr7:107117430:A:G	107117430	NA,G	NA,A	NA,1	NA,inf	NA,inf	NA,0.463503	0.000244502	0.000244502
2	chr7:107018654:T:C	107018654	NA,C	NA,T	NA,1	NA,-inf	NA,inf	NA,0.382833	0.000244456	0.000244456
2	chr7:106338042:G:A	106338042	NA,A	NA,G	NA,1	NA,-inf	NA,inf	NA,0.548953	0.000244352	0.000244352
2	chr7:106440566:C:G	106440566	G,NA	C,NA	1,NA	-inf,NA	inf,NA	0.319974,NA	0.000244205	0.000244205
2	chr7:106381357:T:C	106381357	NA,C	NA,T	NA,1	NA,-inf	NA,inf	NA,0.567044	0.000243709	0.000243709
2	chr7:107162448:G:A	107162448	NA,A	NA,G	NA,1	NA,inf	NA,inf	NA,0.56596	0.000243678	0.000243678
2	chr7:107186321:T:TA	107186321	NA,TA	NA,T	NA,1	NA,inf	NA,inf	NA,0.439819	0.000243432	0.000243432
2	chr7:106381076:A:G	106381076	NA,G	NA,A	NA,1	NA,-inf	NA,inf	NA,0.560948	0.000243099	0.000243099
2	chr7:107127638:TC:T	107127638	NA,T	NA,TC	NA,1	NA,inf	NA,inf	NA,0.452326	0.000242782	0.000242782
2	chr7:106564372:A:G	106564372	NA,G	NA,A	NA,1	NA,inf	NA,inf	NA,0.517061	0.000242698	0.000242698
2	chr7:106392226:C:T	106392226	NA,T	NA,C	NA,1	NA,-inf	NA,inf	NA,0.481076	0.000242556	0.000242556
2	chr7:106741162:A:G	106741162	G,G	A,A	1,1	inf,inf	inf,inf	4.26123,1.06707	0.000242271	0.000242271
2	chr7:106754492:G:A	106754492	NA,A	NA,G	NA,1	NA,inf	NA,inf	NA,1.39865	0.000241784	0.000241784
2	chr7:107194450:G:A	107194450	NA,A	NA,G	NA,1	NA,inf	NA,inf	NA,0.47341	0.000241557	0.000241557
2	chr7:107161708:TGTG:T	107161708	NA,T	NA,TGTG	NA,1	NA,-inf	NA,inf	NA,0.699838	0.00024152	0.00024152
2	chr7:107171502:T:G	107171502	NA,G	NA,T	NA,1	NA,-inf	NA,inf	NA,0.701924	0.000241497	0.000241497
2	chr7:106621880:C:G	106621880	NA,G	NA,C	NA,1	NA,inf	NA,inf	NA,1.35198	0.000241496	0.000241496
2	chr7:106889515:G:T	106889515	NA,T	NA,G	NA,1	NA,inf	NA,inf	NA,0.581896	0.000241442	0.000241442
2	chr7:107174348:T:C	107174348	NA,C	NA,T	NA,1	NA,-inf	NA,inf	NA,0.70151	0.000241363	0.000241363
2	chr7:106832777:C:T	106832777	NA,T	NA,C	NA,1	NA,inf	NA,inf	NA,0.54007	0.000241106	0.000241106
2	chr7:106754207:C:T	106754207	NA,T	NA,C	NA,1	NA,inf	NA,inf	NA,1.39568	0.000241099	0.000241099
2	chr7:106655715:C:G	106655715	G,NA	C,NA	1,NA	-inf,NA	inf,NA	0.036638,NA	0.000240704	0.000240704
2	chr7:106756549:T:C	106756549	NA,C	NA,T	NA,1	NA,inf	NA,inf	NA,1.2211	0.000240614	0.000240614
2	chr7:107078102:C:T	107078102	NA,T	NA,C	NA,1	NA,inf	NA,inf	NA,0.444976	0.000240568	0.000240568
2	chr7:107172772:T:G	107172772	NA,G	NA,T	NA,1	NA,-inf	NA,inf	NA,0.567958	0.000240442	0.000240442
2	chr7:106526509:G:A	106526509	A,A	G,G	1,1	-inf,inf	inf,inf	0.797405,1.78472	0.000240296	0.000240296
2	chr7:107069158:A:G	107069158	NA,G	NA,A	NA,1	NA,inf	NA,inf	NA,0.545923	0.000239866	0.000239866
2	chr7:106577781:A:T	106577781	T,NA	A,NA	1,NA	inf,NA	inf,NA	1.05691,NA	0.000239207	0.000239207
2	chr7:107149934:T:C	107149934	NA,C	NA,T	NA,1	NA,inf	NA,inf	NA,0.472843	0.000238747	0.000238747
2	chr7:106946693:C:T	106946693	T,NA	C,NA	1,NA	-inf,NA	inf,NA	0.813324,NA	0.000238735	0.000238735
2	chr7:106687417:C:G	106687417	G,G	C,C	1,1	inf,inf	inf,inf	5.89865,0.916419	0.00023864	0.00023864
2	chr7:106593352:T:TA	106593352	TA,TA	T,T	1,1	-inf,inf	inf,inf	0.0643215,1.56476	0.000238583	0.000238583
2	chr7:107192419:GTAT:G	107192419	NA,G	NA,GTAT	NA,1	NA,-inf	NA,inf	NA,0.692815	0.00023843	0.00023843
2	chr7:107079315:ACTTAT:A	107079315	NA,A	NA,ACTTAT	NA,1	NA,inf	NA,inf	NA,0.456221	0.000238399	0.000238399
2	chr7:106378063:C:T	106378063	NA,T	NA,C	NA,1	NA,inf	NA,inf	NA,0.510699	0.000237729	0.000237729
2	chr7:106277686:C:T	106277686	NA,T	NA,C	NA,1	NA,-inf	NA,inf	NA,0.484179	0.000237438	0.000237438
2	chr7:106927249:C:T	106927249	NA,T	NA,C	NA,1	NA,-inf	NA,inf	NA,0.423761	0.000237173	0.000237173
2	chr7:106275397:G:A	106275397	NA,A	NA,G	NA,1	NA,inf	NA,inf	NA,0.584422	0.000236932	0.000236932
2	chr7:106257209:T:C	106257209	NA,C	NA,T	NA,1	NA,inf	NA,inf	NA,0.420752	0.000236715	0.000236715
2	chr7:106805310:C:T	106805310	NA,T	NA,C	NA,1	NA,-inf	NA,inf	NA,0.917835	0.000236376	0.000236376
2	chr7:107184549:C:T	107184549	NA,T	NA,C	NA,1	NA,-inf	NA,inf	NA,0.615864	0.000236238	0.000236238
2	chr7:106845157:G:A	106845157	NA,A	NA,G	NA,1	NA,inf	NA,inf	NA,0.865797	0.00023623	0.00023623
2	chr7:106257833:T:C	106257833	NA,C	NA,T	NA,1	NA,inf	NA,inf	NA,0.482622	0.000235823	0.000235823
2	chr7:106234297:T:C	106234297	NA,C	NA,T	NA,1	NA,-inf	NA,inf	NA,0.534141	0.000235766	0.000235766
2	chr7:106233671:G:A	106233671	NA,A	NA,G	NA,1	NA,inf	NA,inf	NA,0.534551	0.000235764	0.000235764
2	chr7:106297666:G:A	106297666	A,NA	G,NA	1,NA	inf,NA	inf,NA	0.830292,NA	0.000235445	0.000235445
2	chr7:106382560:GTC:G	106382560	NA,G	NA,GTC	NA,1	NA,inf	NA,inf	NA,0.555698	0.000235434	0.000235434
2	chr7:106757227:G:C	106757227	NA,C	NA,G	NA,1	NA,inf	NA,inf	NA,1.03386	0.00023496	0.00023496
2	chr7:106757228:C:T	106757228	NA,T	NA,C	NA,1	NA,inf	NA,inf	NA,1.03386	0.00023496	0.00023496
2	chr7:106306570:T:A	106306570	NA,A	NA,T	NA,1	NA,inf	NA,inf	NA,0.479378	0.000234923	0.000234923
2	chr7:106561708:C:A	106561708	NA,A	NA,C	NA,1	NA,inf	NA,inf	NA,0.308186	0.00023472	0.00023472
2	chr7:107028233:T:C	107028233	NA,C	NA,T	NA,1	NA,-inf	NA,inf	NA,0.799601	0.00023447	0.00023447
2	chr7:107005637:AG:A	107005637	NA,A	NA,AG	NA,1	NA,-inf	NA,inf	NA,0.374414	0.000234073	0.000234073
2	chr7:106388257:A:G	106388257	NA,G	NA,A	NA,1	NA,-inf	NA,inf	NA,0.458418	0.000233995	0.000233995
2	chr7:106811006:A:G	106811006	NA,G	NA,A	NA,1	NA,inf	NA,inf	NA,1.07003	0.000233857	0.000233857
2	chr7:106436996:C:T	106436996	NA,T	NA,C	NA,1	NA,inf	NA,inf	NA,0.475631	0.000233153	0.000233153
2	chr7:106404982:G:A	106404982	NA,A	NA,G	NA,1	NA,inf	NA,inf	NA,0.571969	0.000232841	0.000232841
2	chr7:106719198:C:T	106719198	T,T	C,C	1,1	inf,-inf	inf,inf	6.03057,0.329753	0.000232776	0.000232776
2	chr7:106773112:C:A	106773112	NA,A	NA,C	NA,1	NA,-inf	NA,inf	NA,0.226961	0.000232666	0.000232666
2	chr7:107208510:G:T	107208510	T,T	G,G	1,1	-inf,inf	inf,inf	0.883234,1.14607	0.000232364	0.000232364
2	chr7:107006603:T:G	107006603	NA,G	NA,T	NA,1	NA,-inf	NA,inf	NA,0.370859	0.00023236	0.00023236
2	chr7:106413845:A:G	106413845	NA,G	NA,A	NA,1	NA,inf	NA,inf	NA,0.369311	0.000232358	0.000232358
2	chr7:106311403:T:C	106311403	NA,C	NA,T	NA,1	NA,-inf	NA,inf	NA,0.476553	0.000232335	0.000232335
2	chr7:106594339:A:G	106594339	NA,G	NA,A	NA,1	NA,-inf	NA,inf	NA,0.177093	0.000232321	0.000232321
2	chr7:107042439:G:A	107042439	NA,A	NA,G	NA,1	NA,inf	NA,inf	NA,0.704782	0.000232193	0.000232193
2	chr7:106890423:C:T	106890423	T,T	C,C	1,1	inf,inf	inf,inf	1.12399,1.12084	0.000232189	0.000232189
2	chr7:106876755:G:T	106876755	NA,T	NA,G	NA,1	NA,inf	NA,inf	NA,0.241601	0.000232143	0.000232143
2	chr7:106560232:G:A	106560232	NA,A	NA,G	NA,1	NA,-inf	NA,inf	NA,0.572131	0.000230947	0.000230947
2	chr7:106736655:C:T	106736655	NA,T	NA,C	NA,1	NA,inf	NA,inf	NA,0.892382	0.000230483	0.000230483
2	chr7:106612434:T:C	106612434	NA,C	NA,T	NA,1	NA,inf	NA,inf	NA,1.1596	0.000229776	0.000229776
2	chr7:106345424:T:C	106345424	NA,C	NA,T	NA,1	NA,-inf	NA,inf	NA,0.544244	0.000229115	0.000229115
2	chr7:106992655:A:G	106992655	G,G	A,A	1,1	inf,inf	inf,inf	0.324928,1.79348	0.000228755	0.000228755
2	chr7:107112423:A:G	107112423	NA,G	NA,A	NA,1	NA,inf	NA,inf	NA,0.530392	0.000228699	0.000228699
2	chr7:106439594:G:A	106439594	A,A	G,G	1,1	inf,inf	inf,inf	0.569985,1.49912	0.000228172	0.000228172
2	chr7:106666906:A:G	106666906	NA,G	NA,A	NA,1	NA,-inf	NA,inf	NA,0.433421	0.000227687	0.000227687
2	chr7:106411873:G:T	106411873	NA,T	NA,G	NA,1	NA,-inf	NA,inf	NA,0.549808	0.000227437	0.000227437
2	chr7:106766566:A:T	106766566	T,NA	A,NA	1,NA	inf,NA	inf,NA	0.306542,NA	0.000227316	0.000227316
2	chr7:106813307:T:C	106813307	NA,C	NA,T	NA,1	NA,inf	NA,inf	NA,0.554036	0.000227223	0.000227223
2	chr7:106941318:C:T	106941318	NA,T	NA,C	NA,1	NA,-inf	NA,inf	NA,0.428238	0.000227133	0.000227133
2	chr7:107209736:C:T	107209736	NA,T	NA,C	NA,1	NA,inf	NA,inf	NA,0.479932	0.000226989	0.000226989
2	chr7:106401231:C:G	106401231	NA,G	NA,C	NA,1	NA,inf	NA,inf	NA,0.180697	0.00022649	0.00022649
2	chr7:106771412:T:C	106771412	C,C	T,T	1,1	-inf,-inf	inf,inf	1.85701,0.819224	0.000226482	0.000226482
2	chr7:106742125:C:G	106742125	NA,G	NA,C	NA,1	NA,inf	NA,inf	NA,0.879132	0.000226453	0.000226453
2	chr7:106414778:C:T	106414778	NA,T	NA,C	NA,1	NA,-inf	NA,inf	NA,0.347081	0.000226209	0.000226209
2	chr7:106254218:T:C	106254218	C,NA	T,NA	1,NA	-inf,NA	inf,NA	1.25864,NA	0.000225532	0.000225532
2	chr7:107037986:T:C	107037986	NA,C	NA,T	NA,1	NA,inf	NA,inf	NA,0.677911	0.000224787	0.000224787
2	chr7:106394555:A:G	106394555	NA,G	NA,A	NA,1	NA,-inf	NA,inf	NA,0.428886	0.000224423	0.000224423
2	chr7:107220082:C:T	107220082	NA,T	NA,C	NA,1	NA,-inf	NA,inf	NA,0.630014	0.0002239	0.0002239
2	chr7:106674515:A:G	106674515	NA,G	NA,A	NA,1	NA,inf	NA,inf	NA,1.49147	0.000223802	0.000223802
2	chr7:106279045:T:A	106279045	NA,A	NA,T	NA,1	NA,-inf	NA,inf	NA,0.567082	0.00022367	0.00022367
2	chr7:106295898:A:G	106295898	NA,G	NA,A	NA,1	NA,inf	NA,inf	NA,0.495731	0.000223475	0.000223475
2	chr7:106634185:T:C	106634185	NA,C	NA,T	NA,1	NA,inf	NA,inf	NA,1.04985	0.00022318	0.00022318
2	chr7:106740455:T:G	106740455	NA,G	NA,T	NA,1	NA,inf	NA,inf	NA,1.30253	0.000223092	0.000223092
2	chr7:106530157:T:C	106530157	NA,C	NA,T	NA,1	NA,inf	NA,inf	NA,0.402561	0.000223089	0.000223089
2	chr7:107018302:A:G	107018302	NA,G	NA,A	NA,1	NA,-inf	NA,inf	NA,0.473936	0.000222977	0.000222977
2	chr7:106815106:G:A	106815106	NA,A	NA,G	NA,1	NA,inf	NA,inf	NA,0.3994	0.000222546	0.000222546
2	chr7:106492630:G:A	106492630	NA,A	NA,G	NA,1	NA,-inf	NA,inf	NA,0.482649	0.000222449	0.000222449
2	chr7:107057224:A:G	107057224	NA,G	NA,A	NA,1	NA,inf	NA,inf	NA,0.463215	0.000222431	0.000222431
2	chr7:106587426:G:T	106587426	NA,T	NA,G	NA,1	NA,inf	NA,inf	NA,0.394067	0.000222169	0.000222169
2	chr7:106298856:A:C	106298856	NA,C	NA,A	NA,1	NA,-inf	NA,inf	NA,0.422085	0.000221995	0.000221995
2	chr7:106441722:G:A	106441722	NA,A	NA,G	NA,1	NA,-inf	NA,inf	NA,0.819176	0.00022196	0.00022196
2	chr7:106452735:C:T	106452735	T,T	C,C	1,1	inf,inf	inf,inf	0.381132,1.48158	0.00022153	0.00022153
2	chr7:106321995:A:T	106321995	NA,T	NA,A	NA,1	NA,-inf	NA,inf	NA,0.649202	0.000221518	0.000221518
2	chr7:106839151:T:C	106839151	NA,C	NA,T	NA,1	NA,inf	NA,inf	NA,0.526611	0.000221436	0.000221436
2	chr7:106580657:T:C	106580657	NA,C	NA,T	NA,1	NA,inf	NA,inf	NA,0.275243	0.000221391	0.000221391
2	chr7:106772831:A:G	106772831	NA,G	NA,A	NA,1	NA,inf	NA,inf	NA,0.49168	0.000221102	0.000221102
2	chr7:107162460:A:G	107162460	NA,G	NA,A	NA,1	NA,inf	NA,inf	NA,0.280709	0.000221058	0.000221058
2	chr7:106566347:G:A	106566347	NA,A	NA,G	NA,1	NA,inf	NA,inf	NA,0.464076	0.000221035	0.000221035
2	chr7:106251388:T:C	106251388	NA,C	NA,T	NA,1	NA,-inf	NA,inf	NA,0.527671	0.000220947	0.000220947
2	chr7:107229333:C:T	107229333	NA,T	NA,C	NA,1	NA,inf	NA,inf	NA,0.456042	0.000220929	0.000220929
2	chr7:106987132:C:T	106987132	NA,T	NA,C	NA,1	NA,-inf	NA,inf	NA,0.320312	0.00022074	0.00022074
2	chr7:107066557:T:A	107066557	NA,A	NA,T	NA,1	NA,inf	NA,inf	NA,0.668461	0.000220729	0.000220729
2	chr7:106815073:C:T	106815073	NA,T	NA,C	NA,1	NA,inf	NA,inf	NA,0.46731	0.000220708	0.000220708
2	chr7:106739327:T:C	106739327	NA,C	NA,T	NA,1	NA,-inf	NA,inf	NA,0.0208847	0.000220613	0.000220613
2	chr7:106321165:G:A	106321165	NA,A	NA,G	NA,1	NA,-inf	NA,inf	NA,0.573336	0.000220611	0.000220611
2	chr7:106508137:G:A	106508137	NA,A	NA,G	NA,1	NA,inf	NA,inf	NA,0.360389	0.000220414	0.000220414
2	chr7:106776801:T:C	106776801	C,C	T,T	1,1	-inf,inf	inf,inf	3.46957,1.46228	0.000220412	0.000220412
2	chr7:106316510:G:A	106316510	NA,A	NA,G	NA,1	NA,-inf	NA,inf	NA,0.644395	0.000220402	0.000220402
2	chr7:106819922:A:G	106819922	NA,G	NA,A	NA,1	NA,inf	NA,inf	NA,0.614752	0.00022035	0.00022035
2	chr7:107121463:A:G	107121463	NA,G	NA,A	NA,1	NA,inf	NA,inf	NA,0.296753	0.000220155	0.000220155
2	chr7:106867491:G:A	106867491	NA,A	NA,G	NA,1	NA,-inf	NA,inf	NA,0.501579	0.000219948	0.000219948
2	chr7:106557228:T:C	106557228	NA,C	NA,T	NA,1	NA,inf	NA,inf	NA,0.277543	0.000219805	0.000219805
2	chr7:106816023:T:C	106816023	NA,C	NA,T	NA,1	NA,inf	NA,inf	NA,0.46357	0.000219728	0.000219728
2	chr7:106534665:G:A	106534665	A,A	G,G	1,1	inf,-inf	inf,inf	0.54223,1.50719	0.000219484	0.000219484
2	chr7:107168230:G:C	107168230	NA,C	NA,G	NA,1	NA,-inf	NA,inf	NA,0.601441	0.000218953	0.000218953
2	chr7:106462720:A:G	106462720	G,G	A,A	1,1	inf,inf	inf,inf	0.369952,1.48248	0.000218639	0.000218639
2	chr7:106863661:G:A	106863661	NA,A	NA,G	NA,1	NA,-inf	NA,inf	NA,0.462666	0.000218576	0.000218576
2	chr7:107074276:G:T	107074276	NA,T	NA,G	NA,1	NA,inf	NA,inf	NA,0.493845	0.000218439	0.000218439
2	chr7:106251018:C:T	106251018	NA,T	NA,C	NA,1	NA,-inf	NA,inf	NA,0.527718	0.000218419	0.000218419
2	chr7:106788585:C:G	106788585	NA,G	NA,C	NA,1	NA,inf	NA,inf	NA,0.564295	0.000218417	0.000218417
2	chr7:106447592:A:G	106447592	NA,G	NA,A	NA,1	NA,inf	NA,inf	NA,0.389051	0.000218352	0.000218352
2	chr7:106668866:A:G	106668866	G,NA	A,NA	1,NA	inf,NA	inf,NA	0.0264531,NA	0.000218083	0.000218083
2	chr7:106386555:A:G	106386555	NA,G	NA,A	NA,1	NA,inf	NA,inf	NA,0.512918	0.000217998	0.000217998
2	chr7:107098775:A:G	107098775	NA,G	NA,A	NA,1	NA,inf	NA,inf	NA,0.32675	0.000217866	0.000217866
2	chr7:106584242:A:G	106584242	NA,G	NA,A	NA,1	NA,inf	NA,inf	NA,0.745364	0.000217853	0.000217853
2	chr7:106503702:G:A	106503702	NA,A	NA,G	NA,1	NA,-inf	NA,inf	NA,0.524805	0.000217653	0.000217653
2	chr7:106436538:T:C	106436538	C,C	T,T	1,1	-inf,-inf	inf,inf	1.16496,1.72593	0.000217613	0.000217613
2	chr7:106414099:C:T	106414099	NA,T	NA,C	NA,1	NA,inf	NA,inf	NA,0.151484	0.000217558	0.000217558
2	chr7:107125540:G:A	107125540	NA,A	NA,G	NA,1	NA,inf	NA,inf	NA,0.286791	0.000217298	0.000217298
2	chr7:107018263:C:T	107018263	NA,T	NA,C	NA,1	NA,-inf	NA,inf	NA,0.737031	0.000217217	0.000217217
2	chr7:106262450:T:G	106262450	G,NA	T,NA	1,NA	-inf,NA	inf,NA	0.840893,NA	0.000216871	0.000216871
2	chr7:106582789:G:A	106582789	NA,A	NA,G	NA,1	NA,-inf	NA,inf	NA,0.488404	0.000216489	0.000216489
2	chr7:106698760:G:T	106698760	NA,T	NA,G	NA,1	NA,inf	NA,inf	NA,0.916351	0.000216467	0.000216467
2	chr7:106942973:T:C	106942973	NA,C	NA,T	NA,1	NA,inf	NA,inf	NA,0.409725	0.000216314	0.000216314
2	chr7:106911975:C:T	106911975	NA,T	NA,C	NA,1	NA,-inf	NA,inf	NA,0.214743	0.000216252	0.000216252
2	chr7:107100349:C:G	107100349	NA,G	NA,C	NA,1	NA,inf	NA,inf	NA,0.488766	0.000216216	0.000216216
2	chr7:107137983:A:C	107137983	NA,C	NA,A	NA,1	NA,-inf	NA,inf	NA,0.674224	0.000216163	0.000216163
2	chr7:107173717:A:G	107173717	NA,G	NA,A	NA,1	NA,-inf	NA,inf	NA,0.590841	0.000216111	0.000216111
2	chr7:106902247:CTT:C	106902247	C,C	CTT,CTT	1,1	-inf,-inf	inf,inf	1.11895,0.508348	0.000215994	0.000215994
2	chr7:106909758:C:T	106909758	NA,T	NA,C	NA,1	NA,inf	NA,inf	NA,0.322811	0.00021586	0.00021586
2	chr7:106771692:C:G	106771692	NA,G	NA,C	NA,1	NA,inf	NA,inf	NA,0.47114	0.000215697	0.000215697
2	chr7:106565641:T:C	106565641	NA,C	NA,T	NA,1	NA,-inf	NA,inf	NA,0.517825	0.000215482	0.000215482
2	chr7:106386640:C:T	106386640	NA,T	NA,C	NA,1	NA,inf	NA,inf	NA,0.503929	0.00021543	0.00021543
2	chr7:106326468:T:G	106326468	NA,G	NA,T	NA,1	NA,-inf	NA,inf	NA,0.628023	0.0002154	0.0002154
2	chr7:106951212:C:T	106951212	NA,T	NA,C	NA,1	NA,inf	NA,inf	NA,0.215953	0.000215258	0.000215258
2	chr7:106383196:C:T	106383196	NA,T	NA,C	NA,1	NA,inf	NA,inf	NA,0.48795	0.00021451	0.00021451
2	chr7:106972344:T:C	106972344	NA,C	NA,T	NA,1	NA,inf	NA,inf	NA,0.379192	0.000214142	0.000214142
2	chr7:106680955:A:C	106680955	NA,C	NA,A	NA,1	NA,inf	NA,inf	NA,2.04875	0.000213942	0.000213942
2	chr7:107046277:A:G	107046277	NA,G	NA,A	NA,1	NA,-inf	NA,inf	NA,0.695008	0.000213828	0.000213828
2	chr7:106563927:A:G	106563927	NA,G	NA,A	NA,1	NA,inf	NA,inf	NA,0.431228	0.000213801	0.000213801
2	chr7:107064095:C:T	107064095	NA,T	NA,C	NA,1	NA,inf	NA,inf	NA,0.467155	0.00021352	0.00021352
2	chr7:106316293:T:C	106316293	NA,C	NA,T	NA,1	NA,-inf	NA,inf	NA,0.615622	0.000213281	0.000213281
2	chr7:106329580:C:T	106329580	NA,T	NA,C	NA,1	NA,-inf	NA,inf	NA,0.618586	0.000212975	0.000212975
2	chr7:106997899:T:C	106997899	NA,C	NA,T	NA,1	NA,inf	NA,inf	NA,0.716375	0.000212961	0.000212961
2	chr7:107034641:A:G	107034641	NA,G	NA,A	NA,1	NA,inf	NA,inf	NA,0.285252	0.000212936	0.000212936
2	chr7:106412015:C:T	106412015	NA,T	NA,C	NA,1	NA,-inf	NA,inf	NA,0.394014	0.000212661	0.000212661
2	chr7:106915357:G:C	106915357	NA,C	NA,G	NA,1	NA,-inf	NA,inf	NA,0.197813	0.000212595	0.000212595
2	chr7:106932160:A:G	106932160	G,G	A,A	1,1	-inf,-inf	inf,inf	0.660828,0.911638	0.000212287	0.000212287
2	chr7:106473253:G:A	106473253	NA,A	NA,G	NA,1	NA,inf	NA,inf	NA,0.369704	0.000212271	0.000212271
2	chr7:106411669:G:T	106411669	NA,T	NA,G	NA,1	NA,-inf	NA,inf	NA,0.469902	0.000212024	0.000212024
2	chr7:106933665:A:G	106933665	NA,G	NA,A	NA,1	NA,inf	NA,inf	NA,0.215448	0.000211986	0.000211986
2	chr7:107137361:G:A	107137361	NA,A	NA,G	NA,1	NA,inf	NA,inf	NA,0.340861	0.000211903	0.000211903
2	chr7:107178811:T:A	107178811	A,NA	T,NA	1,NA	-inf,NA	inf,NA	0.900443,NA	0.000211305	0.000211305
2	chr7:106325227:A:G	106325227	NA,G	NA,A	NA,1	NA,-inf	NA,inf	NA,0.451945	0.000211297	0.000211297
2	chr7:106680163:A:G	106680163	NA,G	NA,A	NA,1	NA,inf	NA,inf	NA,1.57774	0.000211234	0.000211234
2	chr7:107107771:C:T	107107771	NA,T	NA,C	NA,1	NA,inf	NA,inf	NA,0.268174	0.000211089	0.000211089
2	chr7:106759657:T:C	106759657	NA,C	NA,T	NA,1	NA,inf	NA,inf	NA,0.0373988	0.000211039	0.000211039
2	chr7:106921066:T:C	106921066	C,C	T,T	1,1	inf,inf	inf,inf	1.23202,0.591381	0.000211003	0.000211003
2	chr7:106302683:C:A	106302683	NA,A	NA,C	NA,1	NA,inf	NA,inf	NA,0.491078	0.000210937	0.000210937
2	chr7:107224129:G:A	107224129	NA,A	NA,G	NA,1	NA,inf	NA,inf	NA,0.344256	0.000210744	0.000210744
2	chr7:106460235:C:G	106460235	NA,G	NA,C	NA,1	NA,-inf	NA,inf	NA,0.269898	0.000210721	0.000210721
2	chr7:106909887:T:TGTCAG	106909887	NA,TGTCAG	NA,T	NA,1	NA,inf	NA,inf	NA,0.514614	0.00021024	0.00021024
2	chr7:106608002:C:T	106608002	NA,T	NA,C	NA,1	NA,inf	NA,inf	NA,1.13558	0.000210179	0.000210179
2	chr7:106720163:T:C	106720163	NA,C	NA,T	NA,1	NA,inf	NA,inf	NA,0.0973516	0.000210082	0.000210082
2	chr7:107085391:T:G	107085391	NA,G	NA,T	NA,1	NA,-inf	NA,inf	NA,0.646286	0.000209878	0.000209878
2	chr7:106331741:C:T	106331741	NA,T	NA,C	NA,1	NA,-inf	NA,inf	NA,0.602044	0.000209686	0.000209686
2	chr7:106778062:T:TGA	106778062	NA,TGA	NA,T	NA,1	NA,-inf	NA,inf	NA,0.779069	0.000209647	0.000209647
2	chr7:106684355:CT:C	106684355	NA,C	NA,CT	NA,1	NA,inf	NA,inf	NA,0.650348	0.000209631	0.000209631
2	chr7:106734388:T:G	106734388	NA,G	NA,T	NA,1	NA,inf	NA,inf	NA,0.142022	0.000209605	0.000209605
2	chr7:106411370:T:C	106411370	NA,C	NA,T	NA,1	NA,inf	NA,inf	NA,0.440771	0.000209592	0.000209592
2	chr7:107019827:A:T	107019827	NA,T	NA,A	NA,1	NA,inf	NA,inf	NA,0.407407	0.000209163	0.000209163
2	chr7:107015981:G:A	107015981	NA,A	NA,G	NA,1	NA,inf	NA,inf	NA,0.320447	0.000209132	0.000209132
2	chr7:107040170:A:G	107040170	NA,G	NA,A	NA,1	NA,inf	NA,inf	NA,0.418244	0.000208838	0.000208838
2	chr7:106585971:T:G	106585971	NA,G	NA,T	NA,1	NA,inf	NA,inf	NA,0.271024	0.000208757	0.000208757
2	chr7:107060219:G:A	107060219	A,NA	G,NA	1,NA	inf,NA	inf,NA	1.1697,NA	0.000208598	0.000208598
2	chr7:107094115:T:G	107094115	G,NA	T,NA	1,NA	-inf,NA	inf,NA	0.675707,NA	0.000208463	0.000208463
2	chr7:107170668:A:G	107170668	G,NA	A,NA	1,NA	-inf,NA	inf,NA	0.891071,NA	0.000208204	0.000208204
2	chr7:106766217:C:T	106766217	T,NA	C,NA	1,NA	-inf,NA	inf,NA	1.3634,NA	0.000208055	0.000208055
2	chr7:106760781:T:C	106760781	NA,C	NA,T	NA,1	NA,inf	NA,inf	NA,0.190378	0.000208034	0.000208034
2	chr7:106593355:G:T	106593355	NA,T	NA,G	NA,1	NA,-inf	NA,inf	NA,0.460326	0.000207799	0.000207799
2	chr7:107196308:A:AC	107196308	NA,AC	NA,A	NA,1	NA,inf	NA,inf	NA,0.364549	0.000207627	0.000207627
2	chr7:107222047:G:A	107222047	NA,A	NA,G	NA,1	NA,-inf	NA,inf	NA,0.567295	0.000207545	0.000207545
2	chr7:106738747:G:C	106738747	NA,C	NA,G	NA,1	NA,inf	NA,inf	NA,1.22892	0.000207276	0.000207276
2	chr7:106658778:C:T	106658778	NA,T	NA,C	NA,1	NA,inf	NA,inf	NA,0.0861618	0.000207257	0.000207257
2	chr7:107208489:A:G	107208489	NA,G	NA,A	NA,1	NA,inf	NA,inf	NA,0.274591	0.000207212	0.000207212
2	chr7:106781929:T:C	106781929	NA,C	NA,T	NA,1	NA,inf	NA,inf	NA,0.735649	0.000206652	0.000206652
2	chr7:107102403:C:G	107102403	NA,G	NA,C	NA,1	NA,-inf	NA,inf	NA,0.632394	0.000206616	0.000206616
2	chr7:106834581:C:T	106834581	NA,T	NA,C	NA,1	NA,-inf	NA,inf	NA,0.390102	0.000206525	0.000206525
2	chr7:107170940:A:G	107170940	NA,G	NA,A	NA,1	NA,-inf	NA,inf	NA,0.557018	0.000206295	0.000206295
2	chr7:106555880:C:G	106555880	G,NA	C,NA	1,NA	-inf,NA	inf,NA	1.70282,NA	0.000206095	0.000206095
2	chr7:106448689:T:C	106448689	C,C	T,T	1,1	inf,inf	inf,inf	0.0178143,1.99429	0.000205704	0.000205704
2	chr7:106227355:T:G	106227355	NA,G	NA,T	NA,1	NA,-inf	NA,inf	NA,0.462635	0.0002056	0.0002056
2	chr7:106575395:A:G	106575395	NA,G	NA,A	NA,1	NA,-inf	NA,inf	NA,0.441679	0.000205548	0.000205548
2	chr7:107147501:A:G	107147501	NA,G	NA,A	NA,1	NA,-inf	NA,inf	NA,0.548966	0.00020527	0.00020527
2	chr7:106263057:T:C	106263057	NA,C	NA,T	NA,1	NA,-inf	NA,inf	NA,0.488661	0.000204959	0.000204959
2	chr7:107196303:G:T	107196303	NA,T	NA,G	NA,1	NA,-inf	NA,inf	NA,0.546526	0.000204958	0.000204958
2	chr7:107145865:G:A	107145865	NA,A	NA,G	NA,1	NA,-inf	NA,inf	NA,0.571746	0.000204932	0.000204932
2	chr7:107038672:T:C	107038672	NA,C	NA,T	NA,1	NA,-inf	NA,inf	NA,0.138764	0.000204807	0.000204807
2	chr7:106694282:A:C	106694282	NA,C	NA,A	NA,1	NA,inf	NA,inf	NA,1.2215	0.000204741	0.000204741
2	chr7:107180489:C:T	107180489	NA,T	NA,C	NA,1	NA,-inf	NA,inf	NA,0.545486	0.000204715	0.000204715
2	chr7:106957422:C:T	106957422	NA,T	NA,C	NA,1	NA,inf	NA,inf	NA,0.280591	0.000204678	0.000204678
2	chr7:106860197:G:A	106860197	NA,A	NA,G	NA,1	NA,inf	NA,inf	NA,0.326693	0.000204484	0.000204484
2	chr7:106791067:A:G	106791067	NA,G	NA,A	NA,1	NA,-inf	NA,inf	NA,0.498379	0.000204388	0.000204388
2	chr7:106771636:G:A	106771636	A,A	G,G	1,1	-inf,-inf	inf,inf	1.79769,0.806817	0.000204344	0.000204344
2	chr7:106359027:G:A	106359027	A,A	G,G	1,1	-inf,inf	inf,inf	0.32435,1.57398	0.000204251	0.000204251
2	chr7:106530348:A:G	106530348	NA,G	NA,A	NA,1	NA,inf	NA,inf	NA,0.209986	0.000204146	0.000204146
2	chr7:106553581:T:C	106553581	NA,C	NA,T	NA,1	NA,inf	NA,inf	NA,0.409737	0.00020395	0.00020395
2	chr7:107130741:G:C	107130741	NA,C	NA,G	NA,1	NA,inf	NA,inf	NA,0.289878	0.000203751	0.000203751
2	chr7:106756137:T:C	106756137	NA,C	NA,T	NA,1	NA,-inf	NA,inf	NA,0.201928	0.000203746	0.000203746
2	chr7:106270210:T:A	106270210	NA,A	NA,T	NA,1	NA,-inf	NA,inf	NA,0.471482	0.00020343	0.00020343
2	chr7:106449840:T:G	106449840	NA,G	NA,T	NA,1	NA,inf	NA,inf	NA,0.375649	0.000203345	0.000203345
2	chr7:106988503:T:C	106988503	C,C	T,T	1,1	-inf,inf	inf,inf	1.18095,0.42389	0.00020329	0.00020329
2	chr7:106543459:T:C	106543459	NA,C	NA,T	NA,1	NA,-inf	NA,inf	NA,0.34689	0.000203287	0.000203287
2	chr7:106410680:G:A	106410680	NA,A	NA,G	NA,1	NA,inf	NA,inf	NA,0.320684	0.000203115	0.000203115
2	chr7:106591921:G:A	106591921	NA,A	NA,G	NA,1	NA,inf	NA,inf	NA,0.85112	0.000203054	0.000203054
2	chr7:106409444:C:T	106409444	NA,T	NA,C	NA,1	NA,-inf	NA,inf	NA,0.358198	0.000203026	0.000203026
2	chr7:106776036:T:A	106776036	NA,A	NA,T	NA,1	NA,inf	NA,inf	NA,0.664303	0.000202871	0.000202871
2	chr7:106504204:G:A	106504204	NA,A	NA,G	NA,1	NA,-inf	NA,inf	NA,0.705056	0.00020261	0.00020261
2	chr7:106585941:T:C	106585941	NA,C	NA,T	NA,1	NA,-inf	NA,inf	NA,0.437927	0.000202541	0.000202541
2	chr7:107135306:T:G	107135306	NA,G	NA,T	NA,1	NA,inf	NA,inf	NA,0.436738	0.000202372	0.000202372
2	chr7:106441692:G:A	106441692	A,A	G,G	1,1	inf,inf	inf,inf	0.575659,1.21383	0.000202361	0.000202361
2	chr7:106583043:C:T	106583043	NA,T	NA,C	NA,1	NA,-inf	NA,inf	NA,0.436504	0.000202243	0.000202243
2	chr7:106831392:G:A	106831392	NA,A	NA,G	NA,1	NA,inf	NA,inf	NA,0.329801	0.000202061	0.000202061
2	chr7:106930764:A:G	106930764	NA,G	NA,A	NA,1	NA,inf	NA,inf	NA,0.400051	0.000201857	0.000201857
2	chr7:106617815:G:A	106617815	NA,A	NA,G	NA,1	NA,inf	NA,inf	NA,0.679446	0.000201561	0.000201561
2	chr7:106703971:T:C	106703971	NA,C	NA,T	NA,1	NA,inf	NA,inf	NA,1.73279	0.000201457	0.000201457
2	chr7:106519715:T:C	106519715	NA,C	NA,T	NA,1	NA,-inf	NA,inf	NA,0.734982	0.000201413	0.000201413
2	chr7:106260732:T:C	106260732	NA,C	NA,T	NA,1	NA,inf	NA,inf	NA,0.428816	0.000201289	0.000201289
2	chr7:107032327:T:G	107032327	NA,G	NA,T	NA,1	NA,inf	NA,inf	NA,0.586288	0.000201223	0.000201223
2	chr7:106565229:T:C	106565229	NA,C	NA,T	NA,1	NA,-inf	NA,inf	NA,0.454827	0.000201207	0.000201207
2	chr7:106453578:G:A	106453578	A,A	G,G	1,1	-inf,inf	inf,inf	0.0347289,1.888	0.000201205	0.000201205
2	chr7:107000842:T:A	107000842	NA,A	NA,T	NA,1	NA,-inf	NA,inf	NA,0.524152	0.000201118	0.000201118
2	chr7:106503135:T:C	106503135	NA,C	NA,T	NA,1	NA,-inf	NA,inf	NA,0.0942529	0.000201027	0.000201027
2	chr7:106683290:T:G	106683290	G,NA	T,NA	1,NA	-inf,NA	inf,NA	0.246312,NA	0.000200894	0.000200894
2	chr7:107142416:A:T	107142416	NA,T	NA,A	NA,1	NA,-inf	NA,inf	NA,0.596831	0.000200758	0.000200758
2	chr7:106339911:A:G	106339911	NA,G	NA,A	NA,1	NA,-inf	NA,inf	NA,0.564266	0.000200728	0.000200728
2	chr7:106325243:G:T	106325243	T,T	G,G	1,1	-inf,inf	inf,inf	0.511477,1.49724	0.000200722	0.000200722
2	chr7:106613571:A:T	106613571	NA,T	NA,A	NA,1	NA,inf	NA,inf	NA,0.0687231	0.000200689	0.000200689
2	chr7:106438624:T:C	106438624	C,C	T,T	1,1	inf,inf	inf,inf	0.532443,1.24637	0.000200561	0.000200561
2	chr7:106365479:C:G	106365479	NA,G	NA,C	NA,1	NA,inf	NA,inf	NA,0.218525	0.000200545	0.000200545
2	chr7:106676033:G:A	106676033	A,A	G,G	1,1	inf,-inf	inf,inf	5.5448,0.236631	0.00020051	0.00020051
2	chr7:106896531:G:C	106896531	NA,C	NA,G	NA,1	NA,inf	NA,inf	NA,0.146957	0.000200504	0.000200504
2	chr7:106608058:G:C	106608058	NA,C	NA,G	NA,1	NA,inf	NA,inf	NA,1.0561	0.00020043	0.00020043
2	chr7:107214274:G:T	107214274	NA,T	NA,G	NA,1	NA,-inf	NA,inf	NA,0.236689	0.0002002	0.0002002
2	chr7:107217531:T:C	107217531	NA,C	NA,T	NA,1	NA,inf	NA,inf	NA,0.379831	0.000200187	0.000200187
2	chr7:106740328:T:A	106740328	NA,A	NA,T	NA,1	NA,inf	NA,inf	NA,0.169268	0.000200159	0.000200159
2	chr7:106754426:TACCTAAAG:T	106754426	NA,T	NA,TACCTAAAG	NA,1	NA,inf	NA,inf	NA,1.62817	0.000200014	0.000200014
2	chr7:106611567:A:G	106611567	NA,G	NA,A	NA,1	NA,inf	NA,inf	NA,0.750571	0.000199944	0.000199944
2	chr7:106570096:A:G	106570096	G,G	A,A	1,1	inf,inf	inf,inf	0.153134,1.41751	0.000199869	0.000199869
2	chr7:106558001:T:C	106558001	NA,C	NA,T	NA,1	NA,inf	NA,inf	NA,0.29322	0.000199855	0.000199855
2	chr7:106358783:T:C	106358783	C,C	T,T	1,1	-inf,inf	inf,inf	0.447664,1.52657	0.000199833	0.000199833
2	chr7:106582751:C:T	106582751	NA,T	NA,C	NA,1	NA,-inf	NA,inf	NA,0.42599	0.000199574	0.000199574
2	chr7:107186108:G:A	107186108	NA,A	NA,G	NA,1	NA,-inf	NA,inf	NA,0.525522	0.00019953	0.00019953
2	chr7:106467050:G:A	106467050	NA,A	NA,G	NA,1	NA,-inf	NA,inf	NA,0.733115	0.000199511	0.000199511
2	chr7:107221260:G:A	107221260	NA,A	NA,G	NA,1	NA,inf	NA,inf	NA,0.381926	0.000199278	0.000199278
2	chr7:106336581:T:C	106336581	NA,C	NA,T	NA,1	NA,inf	NA,inf	NA,0.35887	0.000198465	0.000198465
2	chr7:107095627:T:C	107095627	NA,C	NA,T	NA,1	NA,inf	NA,inf	NA,0.250886	0.000198446	0.000198446
2	chr7:107071334:A:T	107071334	NA,T	NA,A	NA,1	NA,inf	NA,inf	NA,0.247699	0.000198166	0.000198166
2	chr7:106491258:C:A	106491258	NA,A	NA,C	NA,1	NA,-inf	NA,inf	NA,0.298325	0.000198156	0.000198156
2	chr7:107195462:A:G	107195462	NA,G	NA,A	NA,1	NA,-inf	NA,inf	NA,0.51597	0.000198045	0.000198045
2	chr7:106349127:A:G	106349127	NA,G	NA,A	NA,1	NA,-inf	NA,inf	NA,0.416435	0.000198003	0.000198003
2	chr7:106624706:T:G	106624706	NA,G	NA,T	NA,1	NA,inf	NA,inf	NA,0.943076	0.000197777	0.000197777
2	chr7:106467277:T:C	106467277	NA,C	NA,T	NA,1	NA,-inf	NA,inf	NA,0.209032	0.000197756	0.000197756
2	chr7:106922403:A:G	106922403	NA,G	NA,A	NA,1	NA,inf	NA,inf	NA,0.371773	0.000197719	0.000197719
2	chr7:106579593:A:C	106579593	NA,C	NA,A	NA,1	NA,-inf	NA,inf	NA,0.416702	0.000197704	0.000197704
2	chr7:107001484:T:C	107001484	NA,C	NA,T	NA,1	NA,inf	NA,inf	NA,0.539697	0.000197532	0.000197532
2	chr7:106751678:C:T	106751678	NA,T	NA,C	NA,1	NA,-inf	NA,inf	NA,0.154284	0.00019738	0.00019738
2	chr7:107000567:A:G	107000567	NA,G	NA,A	NA,1	NA,inf	NA,inf	NA,0.540467	0.000197343	0.000197343
2	chr7:107098452:G:A	107098452	NA,A	NA,G	NA,1	NA,inf	NA,inf	NA,0.186928	0.000197279	0.000197279
2	chr7:106898038:G:C	106898038	NA,C	NA,G	NA,1	NA,-inf	NA,inf	NA,0.348288	0.000197022	0.000197022
2	chr7:106653423:CAAGA:C	106653423	C,NA	CAAGA,NA	1,NA	inf,NA	inf,NA	0.320164,NA	0.000197022	0.000197022
2	chr7:106521510:G:A	106521510	NA,A	NA,G	NA,1	NA,inf	NA,inf	NA,0.377161	0.000196794	0.000196794
2	chr7:106767299:G:A	106767299	NA,A	NA,G	NA,1	NA,inf	NA,inf	NA,0.395754	0.000196773	0.000196773
2	chr7:106367986:T:C	106367986	NA,C	NA,T	NA,1	NA,-inf	NA,inf	NA,0.373318	0.000196566	0.000196566
2	chr7:107014300:C:T	107014300	NA,T	NA,C	NA,1	NA,inf	NA,inf	NA,0.4888	0.000196561	0.000196561
2	chr7:107158954:G:A	107158954	NA,A	NA,G	NA,1	NA,inf	NA,inf	NA,0.385841	0.000196464	0.000196464
2	chr7:106749357:G:A	106749357	A,NA	G,NA	1,NA	-inf,NA	inf,NA	2.3961,NA	0.000196321	0.000196321
2	chr7:106715367:G:A	106715367	NA,A	NA,G	NA,1	NA,inf	NA,inf	NA,1.93252	0.000196181	0.000196181
2	chr7:107176388:A:G	107176388	NA,G	NA,A	NA,1	NA,-inf	NA,inf	NA,0.508214	0.000196156	0.000196156
2	chr7:107209835:G:A	107209835	NA,A	NA,G	NA,1	NA,-inf	NA,inf	NA,0.228037	0.00019615	0.00019615
2	chr7:106378350:G:A	106378350	NA,A	NA,G	NA,1	NA,inf	NA,inf	NA,0.3799	0.000195816	0.000195816
2	chr7:106732868:C:T	106732868	NA,T	NA,C	NA,1	NA,-inf	NA,inf	NA,1.211	0.000195644	0.000195644
2	chr7:106753790:T:A	106753790	NA,A	NA,T	NA,1	NA,inf	NA,inf	NA,0.471162	0.00019549	0.00019549
2	chr7:106249001:A:G	106249001	NA,G	NA,A	NA,1	NA,-inf	NA,inf	NA,0.419723	0.000195241	0.000195241
2	chr7:106519517:T:G	106519517	NA,G	NA,T	NA,1	NA,-inf	NA,inf	NA,0.0741122	0.000195058	0.000195058
2	chr7:106531067:C:T	106531067	NA,T	NA,C	NA,1	NA,-inf	NA,inf	NA,0.75823	0.000194937	0.000194937
2	chr7:106473047:C:T	106473047	NA,T	NA,C	NA,1	NA,-inf	NA,inf	NA,0.647654	0.000194861	0.000194861
2	chr7:106800488:A:G	106800488	NA,G	NA,A	NA,1	NA,inf	NA,inf	NA,0.479148	0.00019485	0.00019485
2	chr7:106271516:A:G	106271516	NA,G	NA,A	NA,1	NA,-inf	NA,inf	NA,0.427007	0.000194824	0.000194824
2	chr7:106907581:T:C	106907581	NA,C	NA,T	NA,1	NA,inf	NA,inf	NA,0.355524	0.000194622	0.000194622
2	chr7:107010592:C:T	107010592	NA,T	NA,C	NA,1	NA,inf	NA,inf	NA,0.264492	0.000194618	0.000194618
2	chr7:106526055:A:G	106526055	NA,G	NA,A	NA,1	NA,-inf	NA,inf	NA,0.586886	0.00019455	0.00019455
2	chr7:106731018:A:G	106731018	G,G	A,A	1,1	inf,inf	inf,inf	5.99455,0.154739	0.000194463	0.000194463
2	chr7:107193508:T:C	107193508	NA,C	NA,T	NA,1	NA,inf	NA,inf	NA,0.288387	0.000194438	0.000194438
2	chr7:106799046:AC:A	106799046	NA,A	NA,AC	NA,1	NA,inf	NA,inf	NA,0.476732	0.000194342	0.000194342
2	chr7:106662560:T:C	106662560	NA,C	NA,T	NA,1	NA,-inf	NA,inf	NA,0.529253	0.000194108	0.000194108
2	chr7:106796563:T:C	106796563	NA,C	NA,T	NA,1	NA,inf	NA,inf	NA,0.474527	0.00019385	0.00019385
2	chr7:106753137:AC:A	106753137	NA,A	NA,AC	NA,1	NA,-inf	NA,inf	NA,0.167246	0.000193134	0.000193134
2	chr7:106262898:C:T	106262898	NA,T	NA,C	NA,1	NA,-inf	NA,inf	NA,0.44066	0.000192989	0.000192989
2	chr7:106454111:T:C	106454111	NA,C	NA,T	NA,1	NA,-inf	NA,inf	NA,0.215546	0.000192631	0.000192631
2	chr7:106751663:A:G	106751663	NA,G	NA,A	NA,1	NA,-inf	NA,inf	NA,0.169624	0.000192614	0.000192614
2	chr7:106460075:C:T	106460075	NA,T	NA,C	NA,1	NA,-inf	NA,inf	NA,0.215253	0.000192522	0.000192522
2	chr7:106267650:A:G	106267650	NA,G	NA,A	NA,1	NA,-inf	NA,inf	NA,0.429423	0.000192483	0.000192483
2	chr7:106795785:T:C	106795785	NA,C	NA,T	NA,1	NA,inf	NA,inf	NA,0.469224	0.000192445	0.000192445
2	chr7:107062814:C:T	107062814	NA,T	NA,C	NA,1	NA,inf	NA,inf	NA,0.433139	0.000192115	0.000192115
2	chr7:106524537:C:T	106524537	NA,T	NA,C	NA,1	NA,inf	NA,inf	NA,0.362322	0.000192035	0.000192035
2	chr7:106766066:T:C	106766066	NA,C	NA,T	NA,1	NA,inf	NA,inf	NA,0.376345	0.000192025	0.000192025
2	chr7:106574176:A:G	106574176	NA,G	NA,A	NA,1	NA,-inf	NA,inf	NA,0.38841	0.000192	0.000192
2	chr7:106912433:T:TAAA	106912433	NA,TAAA	NA,T	NA,1	NA,inf	NA,inf	NA,0.229497	0.000191825	0.000191825
2	chr7:106912428:AAG:A	106912428	NA,A	NA,AAG	NA,1	NA,inf	NA,inf	NA,0.229117	0.000191731	0.000191731
2	chr7:107147307:G:C	107147307	NA,C	NA,G	NA,1	NA,inf	NA,inf	NA,0.372832	0.000191541	0.000191541
2	chr7:106837180:G:A	106837180	NA,A	NA,G	NA,1	NA,inf	NA,inf	NA,0.316235	0.000191486	0.000191486
2	chr7:106819917:C:T	106819917	NA,T	NA,C	NA,1	NA,-inf	NA,inf	NA,0.0167354	0.000190886	0.000190886
2	chr7:107147882:G:A	107147882	NA,A	NA,G	NA,1	NA,inf	NA,inf	NA,0.368199	0.000190495	0.000190495
2	chr7:106327611:C:T	106327611	NA,T	NA,C	NA,1	NA,inf	NA,inf	NA,0.329454	0.000190458	0.000190458
2	chr7:106320484:C:A	106320484	NA,A	NA,C	NA,1	NA,-inf	NA,inf	NA,0.512302	0.000190427	0.000190427
2	chr7:106610772:G:A	106610772	NA,A	NA,G	NA,1	NA,inf	NA,inf	NA,0.702653	0.000190344	0.000190344
2	chr7:106725462:C:T	106725462	T,NA	C,NA	1,NA	inf,NA	inf,NA	0.440539,NA	0.000190324	0.000190324
2	chr7:106327773:A:G	106327773	NA,G	NA,A	NA,1	NA,inf	NA,inf	NA,0.326644	0.000190223	0.000190223
2	chr7:106632363:T:C	106632363	NA,C	NA,T	NA,1	NA,-inf	NA,inf	NA,0.543483	0.000190212	0.000190212
2	chr7:106342805:T:A	106342805	NA,A	NA,T	NA,1	NA,inf	NA,inf	NA,0.325488	0.000190182	0.000190182
2	chr7:106367289:G:A	106367289	NA,A	NA,G	NA,1	NA,-inf	NA,inf	NA,0.502489	0.000190131	0.000190131
2	chr7:106723634:G:A	106723634	NA,A	NA,G	NA,1	NA,inf	NA,inf	NA,0.213742	0.000189871	0.000189871
2	chr7:106324284:T:C	106324284	NA,C	NA,T	NA,1	NA,-inf	NA,inf	NA,0.246606	0.000189841	0.000189841
2	chr7:107227322:T:TA	107227322	NA,TA	NA,T	NA,1	NA,inf	NA,inf	NA,0.157227	0.000189778	0.000189778
2	chr7:106943276:T:G	106943276	NA,G	NA,T	NA,1	NA,inf	NA,inf	NA,0.343698	0.000189598	0.000189598
2	chr7:106731072:C:G	106731072	NA,G	NA,C	NA,1	NA,inf	NA,inf	NA,0.215402	0.000189417	0.000189417
2	chr7:106818090:C:T	106818090	NA,T	NA,C	NA,1	NA,-inf	NA,inf	NA,0.381451	0.000189311	0.000189311
2	chr7:106822117:G:A	106822117	NA,A	NA,G	NA,1	NA,inf	NA,inf	NA,0.432318	0.000189303	0.000189303
2	chr7:107015968:G:A	107015968	A,A	G,G	1,1	inf,inf	inf,inf	0.982927,0.715108	0.000189197	0.000189197
2	chr7:106968238:G:T	106968238	NA,T	NA,G	NA,1	NA,-inf	NA,inf	NA,0.119321	0.000188987	0.000188987
2	chr7:106267254:TAACC:T	106267254	NA,T	NA,TAACC	NA,1	NA,-inf	NA,inf	NA,0.411969	0.000188947	0.000188947
2	chr7:106724587:G:C	106724587	NA,C	NA,G	NA,1	NA,inf	NA,inf	NA,0.215886	0.000188942	0.000188942
2	chr7:107146517:G:A	107146517	NA,A	NA,G	NA,1	NA,inf	NA,inf	NA,0.36332	0.0001889	0.0001889
2	chr7:106479066:T:C	106479066	NA,C	NA,T	NA,1	NA,inf	NA,inf	NA,0.151153	0.000188851	0.000188851
2	chr7:106675879:G:A	106675879	A,A	G,G	1,1	inf,-inf	inf,inf	1.16697,0.454957	0.000188815	0.000188815
2	chr7:107001000:T:A	107001000	NA,A	NA,T	NA,1	NA,-inf	NA,inf	NA,0.293245	0.000188774	0.000188774
2	chr7:106260608:C:T	106260608	NA,T	NA,C	NA,1	NA,-inf	NA,inf	NA,0.386875	0.000188664	0.000188664
2	chr7:106720069:G:C	106720069	NA,C	NA,G	NA,1	NA,inf	NA,inf	NA,0.216999	0.000188649	0.000188649
2	chr7:106586607:G:A	106586607	NA,A	NA,G	NA,1	NA,inf	NA,inf	NA,0.196422	0.000188647	0.000188647
2	chr7:106513443:A:C	106513443	NA,C	NA,A	NA,1	NA,inf	NA,inf	NA,0.348061	0.000188616	0.000188616
2	chr7:106553071:A:G	106553071	NA,G	NA,A	NA,1	NA,-inf	NA,inf	NA,0.28738	0.00018848	0.00018848
2	chr7:107000916:G:T	107000916	NA,T	NA,G	NA,1	NA,inf	NA,inf	NA,0.492473	0.000188356	0.000188356
2	chr7:106554215:C:T	106554215	NA,T	NA,C	NA,1	NA,-inf	NA,inf	NA,0.604702	0.000188284	0.000188284
2	chr7:106806488:T:C	106806488	NA,C	NA,T	NA,1	NA,inf	NA,inf	NA,0.421838	0.000188246	0.000188246
2	chr7:106280024:G:C	106280024	NA,C	NA,G	NA,1	NA,-inf	NA,inf	NA,0.412565	0.000188243	0.000188243
2	chr7:106684694:C:T	106684694	NA,T	NA,C	NA,1	NA,inf	NA,inf	NA,1.38971	0.000188217	0.000188217
2	chr7:107010531:C:T	107010531	NA,T	NA,C	NA,1	NA,-inf	NA,inf	NA,0.670412	0.000188189	0.000188189
2	chr7:106316009:T:A	106316009	NA,A	NA,T	NA,1	NA,-inf	NA,inf	NA,0.498915	0.000188187	0.000188187
2	chr7:106373054:C:T	106373054	NA,T	NA,C	NA,1	NA,inf	NA,inf	NA,0.38307	0.000188145	0.000188145
2	chr7:106231164:G:T	106231164	NA,T	NA,G	NA,1	NA,-inf	NA,inf	NA,0.449254	0.000188021	0.000188021
2	chr7:106430846:T:A	106430846	NA,A	NA,T	NA,1	NA,inf	NA,inf	NA,0.434907	0.000187948	0.000187948
2	chr7:106564903:T:C	106564903	NA,C	NA,T	NA,1	NA,-inf	NA,inf	NA,0.397324	0.000187852	0.000187852
2	chr7:106582080:C:T	106582080	NA,T	NA,C	NA,1	NA,inf	NA,inf	NA,0.203798	0.000187833	0.000187833
2	chr7:107147298:C:T	107147298	NA,T	NA,C	NA,1	NA,inf	NA,inf	NA,0.35634	0.00018762	0.00018762
2	chr7:106845307:G:C	106845307	NA,C	NA,G	NA,1	NA,inf	NA,inf	NA,0.344503	0.000187612	0.000187612
2	chr7:106513092:A:G	106513092	NA,G	NA,A	NA,1	NA,-inf	NA,inf	NA,0.704234	0.000187573	0.000187573
2	chr7:106404678:G:A	106404678	NA,A	NA,G	NA,1	NA,inf	NA,inf	NA,0.188333	0.000187447	0.000187447
2	chr7:106883987:G:A	106883987	NA,A	NA,G	NA,1	NA,inf	NA,inf	NA,0.374989	0.000187359	0.000187359
2	chr7:106754479:T:C	106754479	C,C	T,T	1,1	-inf,-inf	inf,inf	0.943443,3.11392	0.000187342	0.000187342
2	chr7:106988796:T:C	106988796	NA,C	NA,T	NA,1	NA,inf	NA,inf	NA,0.338821	0.000187299	0.000187299
2	chr7:107067088:G:T	107067088	NA,T	NA,G	NA,1	NA,-inf	NA,inf	NA,0.407517	0.000187114	0.000187114
2	chr7:106310200:C:T	106310200	NA,T	NA,C	NA,1	NA,inf	NA,inf	NA,0.314343	0.000186969	0.000186969
2	chr7:106687838:A:G	106687838	NA,G	NA,A	NA,1	NA,-inf	NA,inf	NA,0.13449	0.000186886	0.000186886
2	chr7:106601193:T:C	106601193	NA,C	NA,T	NA,1	NA,-inf	NA,inf	NA,0.728508	0.000186867	0.000186867
2	chr7:106501323:T:C	106501323	NA,C	NA,T	NA,1	NA,-inf	NA,inf	NA,0.624652	0.00018676	0.00018676
2	chr7:106328594:G:A	106328594	NA,A	NA,G	NA,1	NA,-inf	NA,inf	NA,0.49392	0.000186743	0.000186743
2	chr7:106428755:G:A	106428755	NA,A	NA,G	NA,1	NA,-inf	NA,inf	NA,0.259391	0.000186462	0.000186462
2	chr7:106315823:G:A	106315823	NA,A	NA,G	NA,1	NA,-inf	NA,inf	NA,0.489908	0.00018641	0.00018641
2	chr7:106663481:T:C	106663481	NA,C	NA,T	NA,1	NA,-inf	NA,inf	NA,0.499424	0.000186372	0.000186372
2	chr7:106328331:C:T	106328331	NA,T	NA,C	NA,1	NA,-inf	NA,inf	NA,0.491989	0.000186357	0.000186357
2	chr7:106229418:C:A	106229418	NA,A	NA,C	NA,1	NA,inf	NA,inf	NA,0.337391	0.000186357	0.000186357
2	chr7:106750893:CT:C	106750893	NA,C	NA,CT	NA,1	NA,-inf	NA,inf	NA,0.393634	0.000186188	0.000186188
2	chr7:106676510:C:A	106676510	NA,A	NA,C	NA,1	NA,inf	NA,inf	NA,1.42787	0.000185977	0.000185977
2	chr7:106319671:G:A	106319671	NA,A	NA,G	NA,1	NA,-inf	NA,inf	NA,0.488346	0.000185977	0.000185977
2	chr7:106850496:T:C	106850496	NA,C	NA,T	NA,1	NA,inf	NA,inf	NA,0.178739	0.000185926	0.000185926
2	chr7:106474491:C:T	106474491	NA,T	NA,C	NA,1	NA,-inf	NA,inf	NA,0.665572	0.000185893	0.000185893
2	chr7:106319237:AAG:A	106319237	NA,A	NA,AAG	NA,1	NA,-inf	NA,inf	NA,0.487359	0.000185784	0.000185784
2	chr7:106449532:G:A	106449532	A,A	G,G	1,1	inf,inf	inf,inf	0.380923,1.59629	0.00018574	0.00018574
2	chr7:106328837:C:T	106328837	NA,T	NA,C	NA,1	NA,-inf	NA,inf	NA,0.487827	0.000185547	0.000185547
2	chr7:106911803:A:G	106911803	NA,G	NA,A	NA,1	NA,inf	NA,inf	NA,0.209889	0.000185533	0.000185533
2	chr7:106337483:T:G	106337483	NA,G	NA,T	NA,1	NA,-inf	NA,inf	NA,0.374457	0.000185496	0.000185496
2	chr7:106616260:A:G	106616260	NA,G	NA,A	NA,1	NA,inf	NA,inf	NA,0.592289	0.000185386	0.000185386
2	chr7:106751016:G:A	106751016	NA,A	NA,G	NA,1	NA,-inf	NA,inf	NA,0.398021	0.000185319	0.000185319
2	chr7:106316923:A:C	106316923	NA,C	NA,A	NA,1	NA,-inf	NA,inf	NA,0.483968	0.00018517	0.00018517
2	chr7:106586550:G:A	106586550	NA,A	NA,G	NA,1	NA,inf	NA,inf	NA,0.181928	0.000185107	0.000185107
2	chr7:106732541:T:C	106732541	NA,C	NA,T	NA,1	NA,inf	NA,inf	NA,0.231202	0.000185099	0.000185099
2	chr7:106609776:C:G	106609776	NA,G	NA,C	NA,1	NA,inf	NA,inf	NA,0.59075	0.000185092	0.000185092
2	chr7:106916145:C:T	106916145	NA,T	NA,C	NA,1	NA,inf	NA,inf	NA,0.24445	0.000185063	0.000185063
2	chr7:106328260:G:T	106328260	NA,T	NA,G	NA,1	NA,-inf	NA,inf	NA,0.484895	0.000184981	0.000184981
2	chr7:106449173:C:A	106449173	NA,A	NA,C	NA,1	NA,-inf	NA,inf	NA,0.638826	0.000184826	0.000184826
2	chr7:106700994:T:C	106700994	NA,C	NA,T	NA,1	NA,inf	NA,inf	NA,1.14367	0.000184811	0.000184811
2	chr7:106749570:C:T	106749570	NA,T	NA,C	NA,1	NA,-inf	NA,inf	NA,0.399782	0.000184779	0.000184779
2	chr7:106842815:G:T	106842815	NA,T	NA,G	NA,1	NA,-inf	NA,inf	NA,0.645191	0.00018462	0.00018462
2	chr7:106964002:A:G	106964002	NA,G	NA,A	NA,1	NA,-inf	NA,inf	NA,0.603435	0.000184547	0.000184547
2	chr7:106317350:A:G	106317350	NA,G	NA,A	NA,1	NA,-inf	NA,inf	NA,0.480245	0.000184534	0.000184534
2	chr7:106383065:G:T	106383065	NA,T	NA,G	NA,1	NA,inf	NA,inf	NA,0.38121	0.000184507	0.000184507
2	chr7:106337456:G:A	106337456	NA,A	NA,G	NA,1	NA,inf	NA,inf	NA,0.21156	0.00018442	0.00018442
2	chr7:106847694:T:G	106847694	NA,G	NA,T	NA,1	NA,-inf	NA,inf	NA,0.295735	0.000184375	0.000184375
2	chr7:106325777:G:T	106325777	NA,T	NA,G	NA,1	NA,-inf	NA,inf	NA,0.446383	0.000184336	0.000184336
2	chr7:106389718:T:C	106389718	NA,C	NA,T	NA,1	NA,inf	NA,inf	NA,0.265682	0.000184246	0.000184246
2	chr7:106324062:A:T	106324062	NA,T	NA,A	NA,1	NA,-inf	NA,inf	NA,0.223322	0.000184067	0.000184067
2	chr7:106411998:T:C	106411998	NA,C	NA,T	NA,1	NA,-inf	NA,inf	NA,0.339183	0.00018395	0.00018395
2	chr7:106370616:A:G	106370616	NA,G	NA,A	NA,1	NA,-inf	NA,inf	NA,0.482731	0.000183896	0.000183896
2	chr7:106336768:A:G	106336768	NA,G	NA,A	NA,1	NA,-inf	NA,inf	NA,0.475995	0.000183828	0.000183828
2	chr7:106644592:T:C	106644592	NA,C	NA,T	NA,1	NA,inf	NA,inf	NA,0.985309	0.000183801	0.000183801
2	chr7:106533378:G:A	106533378	NA,A	NA,G	NA,1	NA,inf	NA,inf	NA,0.319385	0.000183778	0.000183778
2	chr7:106312292:A:G	106312292	NA,G	NA,A	NA,1	NA,-inf	NA,inf	NA,0.429307	0.000183675	0.000183675
2	chr7:106917780:C:T	106917780	NA,T	NA,C	NA,1	NA,inf	NA,inf	NA,0.424932	0.00018367	0.00018367
2	chr7:106308034:A:G	106308034	NA,G	NA,A	NA,1	NA,inf	NA,inf	NA,0.248036	0.000183665	0.000183665
2	chr7:106607916:A:C	106607916	NA,C	NA,A	NA,1	NA,inf	NA,inf	NA,0.00365519	0.000183608	0.000183608
2	chr7:106318362:TAGGGACATCA:T	106318362	NA,T	NA,TAGGGACATCA	NA,1	NA,inf	NA,inf	NA,0.302442	0.000183573	0.000183573
2	chr7:106951347:G:A	106951347	A,A	G,G	1,1	inf,inf	inf,inf	1.55636,0.322892	0.000183542	0.000183542
2	chr7:106617149:C:T	106617149	NA,T	NA,C	NA,1	NA,-inf	NA,inf	NA,0.580003	0.000183323	0.000183323
2	chr7:106812726:C:T	106812726	NA,T	NA,C	NA,1	NA,inf	NA,inf	NA,0.318983	0.000183322	0.000183322
2	chr7:106840269:C:T	106840269	NA,T	NA,C	NA,1	NA,inf	NA,inf	NA,0.211096	0.000183275	0.000183275
2	chr7:106959090:CA:C	106959090	NA,C	NA,CA	NA,1	NA,-inf	NA,inf	NA,0.117455	0.000183201	0.000183201
2	chr7:106830779:A:G	106830779	NA,G	NA,A	NA,1	NA,inf	NA,inf	NA,0.112848	0.000183127	0.000183127
2	chr7:106905859:T:G	106905859	G,G	T,T	1,1	inf,-inf	inf,inf	0.998551,0.459603	0.00018308	0.00018308
2	chr7:106317257:T:C	106317257	NA,C	NA,T	NA,1	NA,-inf	NA,inf	NA,0.472783	0.000183071	0.000183071
2	chr7:106352062:C:A	106352062	NA,A	NA,C	NA,1	NA,inf	NA,inf	NA,0.323013	0.000183053	0.000183053
2	chr7:106344399:G:A	106344399	NA,A	NA,G	NA,1	NA,-inf	NA,inf	NA,0.244288	0.000182855	0.000182855
2	chr7:106256428:G:C	106256428	NA,C	NA,G	NA,1	NA,-inf	NA,inf	NA,0.379582	0.000182813	0.000182813
2	chr7:106750858:A:G	106750858	NA,G	NA,A	NA,1	NA,-inf	NA,inf	NA,0.410776	0.000182699	0.000182699
2	chr7:106648664:G:C	106648664	NA,C	NA,G	NA,1	NA,inf	NA,inf	NA,0.366125	0.000182679	0.000182679
2	chr7:106727632:A:T	106727632	NA,T	NA,A	NA,1	NA,inf	NA,inf	NA,0.2445	0.000182151	0.000182151
2	chr7:106335455:C:G	106335455	NA,G	NA,C	NA,1	NA,inf	NA,inf	NA,0.265706	0.000182088	0.000182088
2	chr7:106893559:A:C	106893559	NA,C	NA,A	NA,1	NA,inf	NA,inf	NA,0.0945155	0.000182029	0.000182029
2	chr7:106404993:A:G	106404993	NA,G	NA,A	NA,1	NA,-inf	NA,inf	NA,0.317123	0.000181879	0.000181879
2	chr7:106391106:G:C	106391106	NA,C	NA,G	NA,1	NA,inf	NA,inf	NA,0.254763	0.000181834	0.000181834
2	chr7:106237450:C:T	106237450	NA,T	NA,C	NA,1	NA,inf	NA,inf	NA,0.341018	0.000181823	0.000181823
2	chr7:106859805:T:C	106859805	NA,C	NA,T	NA,1	NA,inf	NA,inf	NA,0.300685	0.000181706	0.000181706
2	chr7:106758174:T:C	106758174	NA,C	NA,T	NA,1	NA,inf	NA,inf	NA,1.13623	0.000181625	0.000181625
2	chr7:107101175:A:G	107101175	NA,G	NA,A	NA,1	NA,inf	NA,inf	NA,0.129645	0.000181382	0.000181382
2	chr7:106751487:G:GC	106751487	NA,GC	NA,G	NA,1	NA,-inf	NA,inf	NA,0.416215	0.000181209	0.000181209
2	chr7:106321536:A:T	106321536	NA,T	NA,A	NA,1	NA,-inf	NA,inf	NA,0.464022	0.000181202	0.000181202
2	chr7:106324705:C:T	106324705	NA,T	NA,C	NA,1	NA,-inf	NA,inf	NA,0.466094	0.000181196	0.000181196
2	chr7:106816236:C:T	106816236	NA,T	NA,C	NA,1	NA,inf	NA,inf	NA,0.305192	0.000181107	0.000181107
2	chr7:107154706:A:G	107154706	NA,G	NA,A	NA,1	NA,inf	NA,inf	NA,0.181438	0.000180993	0.000180993
2	chr7:106669197:C:T	106669197	T,T	C,C	1,1	inf,-inf	inf,inf	2.07463,0.152317	0.00018095	0.00018095
2	chr7:106689842:G:A	106689842	NA,A	NA,G	NA,1	NA,inf	NA,inf	NA,1.3839	0.000180898	0.000180898
2	chr7:107208800:A:G	107208800	NA,G	NA,A	NA,1	NA,-inf	NA,inf	NA,0.292244	0.000180897	0.000180897
2	chr7:106415883:T:C	106415883	NA,C	NA,T	NA,1	NA,inf	NA,inf	NA,0.381667	0.000180789	0.000180789
2	chr7:106719307:G:T	106719307	T,NA	G,NA	1,NA	inf,NA	inf,NA	3.23916,NA	0.000180517	0.000180517
2	chr7:106768706:T:C	106768706	NA,C	NA,T	NA,1	NA,-inf	NA,inf	NA,0.157908	0.000180503	0.000180503
2	chr7:106388107:A:C	106388107	NA,C	NA,A	NA,1	NA,inf	NA,inf	NA,0.364324	0.000180472	0.000180472
2	chr7:106686839:TTC:T	106686839	NA,T	NA,TTC	NA,1	NA,-inf	NA,inf	NA,0.983215	0.000180459	0.000180459
2	chr7:107145975:A:G	107145975	NA,G	NA,A	NA,1	NA,inf	NA,inf	NA,0.232141	0.000180138	0.000180138
2	chr7:106343733:C:T	106343733	NA,T	NA,C	NA,1	NA,-inf	NA,inf	NA,0.306188	0.000180127	0.000180127
2	chr7:106340505:A:G	106340505	NA,G	NA,A	NA,1	NA,inf	NA,inf	NA,0.255541	0.000179937	0.000179937
2	chr7:107187125:C:T	107187125	NA,T	NA,C	NA,1	NA,inf	NA,inf	NA,0.309392	0.000179935	0.000179935
2	chr7:106290437:C:T	106290437	NA,T	NA,C	NA,1	NA,-inf	NA,inf	NA,0.323075	0.000179849	0.000179849
2	chr7:106362859:A:C	106362859	NA,C	NA,A	NA,1	NA,inf	NA,inf	NA,0.228099	0.000179734	0.000179734
2	chr7:106489391:C:T	106489391	NA,T	NA,C	NA,1	NA,inf	NA,inf	NA,0.0320856	0.000179676	0.000179676
2	chr7:106851232:A:G	106851232	G,G	A,A	1,1	-inf,inf	inf,inf	1.54122,0.890347	0.000179599	0.000179599
2	chr7:106609700:T:C	106609700	NA,C	NA,T	NA,1	NA,inf	NA,inf	NA,0.46451	0.000179587	0.000179587
2	chr7:106580231:A:T	106580231	NA,T	NA,A	NA,1	NA,inf	NA,inf	NA,0.0925028	0.000179412	0.000179412
2	chr7:106344476:C:A	106344476	NA,A	NA,C	NA,1	NA,-inf	NA,inf	NA,0.225171	0.000179391	0.000179391
2	chr7:106451612:G:A	106451612	NA,A	NA,G	NA,1	NA,-inf	NA,inf	NA,0.62454	0.000179331	0.000179331
2	chr7:106331674:A:T	106331674	NA,T	NA,A	NA,1	NA,inf	NA,inf	NA,0.25181	0.000179156	0.000179156
2	chr7:106335075:G:A	106335075	NA,A	NA,G	NA,1	NA,-inf	NA,inf	NA,0.450898	0.000179126	0.000179126
2	chr7:106339471:T:C	106339471	C,C	T,T	1,1	-inf,inf	inf,inf	0.398837,1.73493	0.000179072	0.000179072
2	chr7:106323196:G:GA	106323196	NA,GA	NA,G	NA,1	NA,-inf	NA,inf	NA,0.203068	0.000179045	0.000179045
2	chr7:106676370:C:T	106676370	T,T	C,C	1,1	inf,-inf	inf,inf	5.70981,0.321224	0.000178942	0.000178942
2	chr7:107214576:T:C	107214576	NA,C	NA,T	NA,1	NA,-inf	NA,inf	NA,0.161974	0.000178796	0.000178796
2	chr7:106884911:G:C	106884911	C,C	G,G	1,1	inf,-inf	inf,inf	0.97426,0.459631	0.000178723	0.000178723
2	chr7:106554081:A:T	106554081	NA,T	NA,A	NA,1	NA,-inf	NA,inf	NA,0.230713	0.000178633	0.000178633
2	chr7:106938627:TTAAAG:T	106938627	NA,T	NA,TTAAAG	NA,1	NA,inf	NA,inf	NA,0.116102	0.00017849	0.00017849
2	chr7:106266478:C:T	106266478	NA,T	NA,C	NA,1	NA,-inf	NA,inf	NA,0.361429	0.000178484	0.000178484
2	chr7:106322894:A:T	106322894	NA,T	NA,A	NA,1	NA,-inf	NA,inf	NA,0.449979	0.00017846	0.00017846
2	chr7:106323715:A:T	106323715	NA,T	NA,A	NA,1	NA,-inf	NA,inf	NA,0.201415	0.000178282	0.000178282
2	chr7:106360851:T:G	106360851	G,G	T,T	1,1	-inf,inf	inf,inf	0.506905,1.4411	0.000178226	0.000178226
2	chr7:106686885:C:A	106686885	NA,A	NA,C	NA,1	NA,inf	NA,inf	NA,1.36096	0.000178161	0.000178161
2	chr7:106916502:G:A	106916502	A,A	G,G	1,1	inf,-inf	inf,inf	0.99606,0.427093	0.000178104	0.000178104
2	chr7:106452021:C:T	106452021	NA,T	NA,C	NA,1	NA,-inf	NA,inf	NA,0.601527	0.000178002	0.000178002
2	chr7:106226809:C:A	106226809	NA,A	NA,C	NA,1	NA,inf	NA,inf	NA,0.219376	0.000177825	0.000177825
2	chr7:106389284:T:C	106389284	NA,C	NA,T	NA,1	NA,inf	NA,inf	NA,0.234246	0.000177756	0.000177756
2	chr7:106779527:T:C	106779527	C,C	T,T	1,1	-inf,inf	inf,inf	3.33717,0.0288342	0.000177687	0.000177687
2	chr7:106679303:C:A	106679303	A,A	C,C	1,1	inf,-inf	inf,inf	1.21639,0.430935	0.000177566	0.000177566
2	chr7:106687395:A:G	106687395	NA,G	NA,A	NA,1	NA,inf	NA,inf	NA,0.90605	0.000177524	0.000177524
2	chr7:106241625:C:T	106241625	NA,T	NA,C	NA,1	NA,-inf	NA,inf	NA,0.396899	0.00017741	0.00017741
2	chr7:106550552:A:T	106550552	NA,T	NA,A	NA,1	NA,inf	NA,inf	NA,0.210706	0.000177331	0.000177331
2	chr7:106834005:G:A	106834005	NA,A	NA,G	NA,1	NA,inf	NA,inf	NA,0.638688	0.000177318	0.000177318
2	chr7:106831840:T:C	106831840	NA,C	NA,T	NA,1	NA,inf	NA,inf	NA,0.351717	0.000177312	0.000177312
2	chr7:106859371:C:T	106859371	NA,T	NA,C	NA,1	NA,inf	NA,inf	NA,0.277892	0.000177243	0.000177243
2	chr7:106331993:C:T	106331993	NA,T	NA,C	NA,1	NA,-inf	NA,inf	NA,0.475281	0.000177235	0.000177235
2	chr7:106689480:T:A	106689480	NA,A	NA,T	NA,1	NA,-inf	NA,inf	NA,0.616025	0.000177163	0.000177163
2	chr7:106488439:G:T	106488439	NA,T	NA,G	NA,1	NA,inf	NA,inf	NA,0.294874	0.000177144	0.000177144
2	chr7:106592729:A:C	106592729	NA,C	NA,A	NA,1	NA,-inf	NA,inf	NA,0.231212	0.000177133	0.000177133
2	chr7:106582774:G:A	106582774	NA,A	NA,G	NA,1	NA,-inf	NA,inf	NA,0.674039	0.000177069	0.000177069
2	chr7:106705977:C:G	106705977	NA,G	NA,C	NA,1	NA,inf	NA,inf	NA,1.09384	0.000177044	0.000177044
2	chr7:106478848:T:A	106478848	NA,A	NA,T	NA,1	NA,inf	NA,inf	NA,0.11107	0.00017702	0.00017702
2	chr7:106862519:G:A	106862519	NA,A	NA,G	NA,1	NA,-inf	NA,inf	NA,0.277805	0.000177014	0.000177014
2	chr7:106390462:C:T	106390462	NA,T	NA,C	NA,1	NA,inf	NA,inf	NA,0.234216	0.000176932	0.000176932
2	chr7:106620838:A:T	106620838	NA,T	NA,A	NA,1	NA,inf	NA,inf	NA,0.101639	0.000176908	0.000176908
2	chr7:106642800:A:G	106642800	NA,G	NA,A	NA,1	NA,inf	NA,inf	NA,0.162276	0.000176858	0.000176858
2	chr7:106705601:T:G	106705601	NA,G	NA,T	NA,1	NA,inf	NA,inf	NA,1.09129	0.000176722	0.000176722
2	chr7:106877598:A:G	106877598	NA,G	NA,A	NA,1	NA,-inf	NA,inf	NA,0.0928222	0.000176604	0.000176604
2	chr7:106785156:G:A	106785156	NA,A	NA,G	NA,1	NA,inf	NA,inf	NA,0.571424	0.000176525	0.000176525
2	chr7:106373399:T:C	106373399	NA,C	NA,T	NA,1	NA,-inf	NA,inf	NA,0.321706	0.000176499	0.000176499
2	chr7:106863932:C:A	106863932	NA,A	NA,C	NA,1	NA,inf	NA,inf	NA,0.516425	0.000176406	0.000176406
2	chr7:106928000:T:C	106928000	NA,C	NA,T	NA,1	NA,inf	NA,inf	NA,0.091021	0.000176329	0.000176329
2	chr7:106711705:A:G	106711705	NA,G	NA,A	NA,1	NA,-inf	NA,inf	NA,0.179322	0.000176259	0.000176259
2	chr7:106709133:G:A	106709133	NA,A	NA,G	NA,1	NA,inf	NA,inf	NA,0.0212725	0.000176093	0.000176093
2	chr7:106363894:T:C	106363894	NA,C	NA,T	NA,1	NA,inf	NA,inf	NA,0.12494	0.000176071	0.000176071
2	chr7:106312390:G:A	106312390	NA,A	NA,G	NA,1	NA,inf	NA,inf	NA,0.160486	0.000175977	0.000175977
2	chr7:106522645:G:A	106522645	NA,A	NA,G	NA,1	NA,-inf	NA,inf	NA,0.539827	0.000175912	0.000175912
2	chr7:106938931:G:A	106938931	NA,A	NA,G	NA,1	NA,-inf	NA,inf	NA,0.119416	0.000175622	0.000175622
2	chr7:107212282:T:C	107212282	NA,C	NA,T	NA,1	NA,inf	NA,inf	NA,0.195677	0.000175516	0.000175516
2	chr7:106373210:G:C	106373210	NA,C	NA,G	NA,1	NA,inf	NA,inf	NA,0.275709	0.000175473	0.000175473
2	chr7:106979164:C:T	106979164	NA,T	NA,C	NA,1	NA,-inf	NA,inf	NA,0.570356	0.000175468	0.000175468
2	chr7:106552130:T:C	106552130	NA,C	NA,T	NA,1	NA,inf	NA,inf	NA,0.234612	0.000175359	0.000175359
2	chr7:106705983:C:T	106705983	NA,T	NA,C	NA,1	NA,inf	NA,inf	NA,0.856886	0.000175333	0.000175333
2	chr7:107185166:A:G	107185166	NA,G	NA,A	NA,1	NA,inf	NA,inf	NA,0.277361	0.000175224	0.000175224
2	chr7:107168097:A:G	107168097	NA,G	NA,A	NA,1	NA,inf	NA,inf	NA,0.290062	0.000175066	0.000175066
2	chr7:107153402:G:T	107153402	T,NA	G,NA	1,NA	-inf,NA	inf,NA	0.878985,NA	0.00017503	0.00017503
2	chr7:106971515:A:C	106971515	NA,C	NA,A	NA,1	NA,-inf	NA,inf	NA,0.594426	0.000174967	0.000174967
2	chr7:106700548:C:T	106700548	NA,T	NA,C	NA,1	NA,-inf	NA,inf	NA,1.32812	0.000174965	0.000174965
2	chr7:106755406:G:A	106755406	A,A	G,G	1,1	-inf,-inf	inf,inf	0.975025,3.06409	0.000174833	0.000174833
2	chr7:106323201:G:A	106323201	NA,A	NA,G	NA,1	NA,-inf	NA,inf	NA,0.427979	0.000174833	0.000174833
2	chr7:106267667:C:T	106267667	NA,T	NA,C	NA,1	NA,-inf	NA,inf	NA,0.217908	0.000174765	0.000174765
2	chr7:106269528:G:A	106269528	NA,A	NA,G	NA,1	NA,-inf	NA,inf	NA,0.342567	0.000174763	0.000174763
2	chr7:107187689:C:T	107187689	NA,T	NA,C	NA,1	NA,inf	NA,inf	NA,0.283813	0.000174754	0.000174754
2	chr7:106310057:C:T	106310057	NA,T	NA,C	NA,1	NA,inf	NA,inf	NA,0.249512	0.000174748	0.000174748
2	chr7:106382095:C:A	106382095	NA,A	NA,C	NA,1	NA,-inf	NA,inf	NA,0.338125	0.000174718	0.000174718
2	chr7:106516283:G:A	106516283	NA,A	NA,G	NA,1	NA,-inf	NA,inf	NA,0.214571	0.00017469	0.00017469
2	chr7:106316458:T:A	106316458	NA,A	NA,T	NA,1	NA,-inf	NA,inf	NA,0.209587	0.000174637	0.000174637
2	chr7:106228149:A:G	106228149	NA,G	NA,A	NA,1	NA,-inf	NA,inf	NA,0.278818	0.000174623	0.000174623
2	chr7:106338923:C:T	106338923	NA,T	NA,C	NA,1	NA,-inf	NA,inf	NA,0.400649	0.000174591	0.000174591
2	chr7:106519254:C:T	106519254	NA,T	NA,C	NA,1	NA,-inf	NA,inf	NA,0.436886	0.000174477	0.000174477
2	chr7:106836615:C:T	106836615	NA,T	NA,C	NA,1	NA,inf	NA,inf	NA,0.261163	0.000174438	0.000174438
2	chr7:106327260:T:A	106327260	NA,A	NA,T	NA,1	NA,-inf	NA,inf	NA,0.427044	0.000174413	0.000174413
2	chr7:106709819:G:T	106709819	NA,T	NA,G	NA,1	NA,-inf	NA,inf	NA,0.180124	0.000174274	0.000174274
2	chr7:107177979:T:C	107177979	NA,C	NA,T	NA,1	NA,inf	NA,inf	NA,0.271635	0.000173997	0.000173997
2	chr7:106639025:T:C	106639025	NA,C	NA,T	NA,1	NA,inf	NA,inf	NA,0.899736	0.000173873	0.000173873
2	chr7:106389445:G:A	106389445	NA,A	NA,G	NA,1	NA,inf	NA,inf	NA,0.207329	0.000173872	0.000173872
2	chr7:106860540:C:A	106860540	A,NA	C,NA	1,NA	inf,NA	inf,NA	0.689674,NA	0.000173845	0.000173845
2	chr7:106363101:A:T	106363101	NA,T	NA,A	NA,1	NA,inf	NA,inf	NA,0.188286	0.000173779	0.000173779
2	chr7:106754858:A:G	106754858	G,G	A,A	1,1	-inf,-inf	inf,inf	0.987168,3.05784	0.000173769	0.000173769
2	chr7:106763816:A:G	106763816	G,G	A,A	1,1	-inf,-inf	inf,inf	0.275792,1.45608	0.000173754	0.000173754
2	chr7:106970298:G:A	106970298	NA,A	NA,G	NA,1	NA,-inf	NA,inf	NA,0.501577	0.00017369	0.00017369
2	chr7:106342602:A:G	106342602	NA,G	NA,A	NA,1	NA,-inf	NA,inf	NA,0.395722	0.000173568	0.000173568
2	chr7:106980153:C:T	106980153	NA,T	NA,C	NA,1	NA,-inf	NA,inf	NA,0.077749	0.000173393	0.000173393
2	chr7:106333488:A:G	106333488	NA,G	NA,A	NA,1	NA,inf	NA,inf	NA,0.159735	0.000173307	0.000173307
2	chr7:106855237:A:G	106855237	NA,G	NA,A	NA,1	NA,inf	NA,inf	NA,0.251799	0.000173201	0.000173201
2	chr7:106679193:T:C	106679193	NA,C	NA,T	NA,1	NA,inf	NA,inf	NA,0.0121881	0.000173182	0.000173182
2	chr7:106439703:T:C	106439703	NA,C	NA,T	NA,1	NA,inf	NA,inf	NA,0.435805	0.000173174	0.000173174
2	chr7:107185544:A:C	107185544	NA,C	NA,A	NA,1	NA,inf	NA,inf	NA,0.267634	0.000173144	0.000173144
2	chr7:107144210:C:T	107144210	NA,T	NA,C	NA,1	NA,-inf	NA,inf	NA,0.151483	0.000173108	0.000173108
2	chr7:106337751:C:T	106337751	NA,T	NA,C	NA,1	NA,-inf	NA,inf	NA,0.412821	0.000173003	0.000173003
2	chr7:106330988:C:T	106330988	T,T	C,C	1,1	inf,inf	inf,inf	0.0783159,2.03178	0.000172995	0.000172995
2	chr7:106876174:A:G	106876174	G,G	A,A	1,1	-inf,-inf	inf,inf	1.32161,0.271905	0.000172994	0.000172994
2	chr7:106345386:G:C	106345386	NA,C	NA,G	NA,1	NA,-inf	NA,inf	NA,0.423608	0.000172976	0.000172976
2	chr7:106487018:A:G	106487018	NA,G	NA,A	NA,1	NA,inf	NA,inf	NA,0.275438	0.000172945	0.000172945
2	chr7:106955877:C:G	106955877	NA,G	NA,C	NA,1	NA,-inf	NA,inf	NA,0.528454	0.000172788	0.000172788
2	chr7:106855531:G:A	106855531	NA,A	NA,G	NA,1	NA,inf	NA,inf	NA,0.248963	0.000172771	0.000172771
2	chr7:106677126:A:G	106677126	NA,G	NA,A	NA,1	NA,inf	NA,inf	NA,0.00236784	0.000172691	0.000172691
2	chr7:106721923:ACT:A	106721923	NA,A	NA,ACT	NA,1	NA,inf	NA,inf	NA,1.07675	0.000172605	0.000172605
2	chr7:106681057:T:A	106681057	A,A	T,T	1,1	inf,-inf	inf,inf	5.65855,0.302714	0.000172551	0.000172551
2	chr7:106553574:C:T	106553574	NA,T	NA,C	NA,1	NA,-inf	NA,inf	NA,0.368284	0.000172545	0.000172545
2	chr7:106837031:C:T	106837031	NA,T	NA,C	NA,1	NA,inf	NA,inf	NA,0.241014	0.000172487	0.000172487
2	chr7:107021650:T:C	107021650	NA,C	NA,T	NA,1	NA,-inf	NA,inf	NA,0.144962	0.000172482	0.000172482
2	chr7:106373414:C:T	106373414	NA,T	NA,C	NA,1	NA,inf	NA,inf	NA,0.251614	0.00017247	0.00017247
2	chr7:106673004:C:A	106673004	A,A	C,C	1,1	inf,-inf	inf,inf	5.75683,0.565663	0.000172407	0.000172407
2	chr7:106385489:G:A	106385489	A,NA	G,NA	1,NA	-inf,NA	inf,NA	0.620476,NA	0.000172337	0.000172337
2	chr7:106415993:T:C	106415993	NA,C	NA,T	NA,1	NA,-inf	NA,inf	NA,0.173712	0.000172152	0.000172152
2	chr7:106564410:T:C	106564410	NA,C	NA,T	NA,1	NA,inf	NA,inf	NA,0.225248	0.000172061	0.000172061
2	chr7:106344731:C:T	106344731	NA,T	NA,C	NA,1	NA,-inf	NA,inf	NA,0.412568	0.00017206	0.00017206
2	chr7:106988525:T:C	106988525	NA,C	NA,T	NA,1	NA,-inf	NA,inf	NA,0.199923	0.000172037	0.000172037
2	chr7:106954188:A:AG	106954188	NA,AG	NA,A	NA,1	NA,-inf	NA,inf	NA,0.521946	0.00017198	0.00017198
2	chr7:106536841:A:T	106536841	NA,T	NA,A	NA,1	NA,-inf	NA,inf	NA,0.296475	0.000171941	0.000171941
2	chr7:106793082:G:A	106793082	A,NA	G,NA	1,NA	-inf,NA	inf,NA	0.830797,NA	0.000171921	0.000171921
2	chr7:106876454:C:T	106876454	NA,T	NA,C	NA,1	NA,-inf	NA,inf	NA,0.2987	0.000171889	0.000171889
2	chr7:106496188:A:G	106496188	NA,G	NA,A	NA,1	NA,-inf	NA,inf	NA,0.283823	0.000171779	0.000171779
2	chr7:107198812:T:C	107198812	NA,C	NA,T	NA,1	NA,inf	NA,inf	NA,0.262495	0.00017174	0.00017174
2	chr7:106426568:A:G	106426568	NA,G	NA,A	NA,1	NA,inf	NA,inf	NA,0.542592	0.000171677	0.000171677
2	chr7:107225257:C:T	107225257	NA,T	NA,C	NA,1	NA,inf	NA,inf	NA,0.349676	0.000171654	0.000171654
2	chr7:107074920:T:C	107074920	NA,C	NA,T	NA,1	NA,-inf	NA,inf	NA,0.276381	0.000171634	0.000171634
2	chr7:106698097:A:G	106698097	NA,G	NA,A	NA,1	NA,inf	NA,inf	NA,0.25283	0.000171621	0.000171621
2	chr7:107010684:C:T	107010684	NA,T	NA,C	NA,1	NA,inf	NA,inf	NA,0.362734	0.000171432	0.000171432
2	chr7:106827899:C:T	106827899	NA,T	NA,C	NA,1	NA,inf	NA,inf	NA,0.171959	0.000171367	0.000171367
2	chr7:106449916:G:C	106449916	NA,C	NA,G	NA,1	NA,-inf	NA,inf	NA,0.56198	0.000171361	0.000171361
2	chr7:107190072:C:T	107190072	NA,T	NA,C	NA,1	NA,inf	NA,inf	NA,0.219646	0.000171342	0.000171342
2	chr7:106351344:C:T	106351344	NA,T	NA,C	NA,1	NA,-inf	NA,inf	NA,0.358465	0.000171233	0.000171233
2	chr7:106504236:T:C	106504236	NA,C	NA,T	NA,1	NA,-inf	NA,inf	NA,0.22369	0.000171152	0.000171152
2	chr7:106317602:C:T	106317602	NA,T	NA,C	NA,1	NA,-inf	NA,inf	NA,0.183757	0.000171123	0.000171123
2	chr7:106330887:T:C	106330887	NA,C	NA,T	NA,1	NA,-inf	NA,inf	NA,0.163496	0.000170974	0.000170974
2	chr7:106565983:G:A	106565983	NA,A	NA,G	NA,1	NA,inf	NA,inf	NA,0.459105	0.000170909	0.000170909
2	chr7:106491851:A:G	106491851	NA,G	NA,A	NA,1	NA,inf	NA,inf	NA,0.262418	0.000170889	0.000170889
2	chr7:106898213:A:G	106898213	NA,G	NA,A	NA,1	NA,inf	NA,inf	NA,0.120421	0.000170728	0.000170728
2	chr7:106395350:G:C	106395350	C,NA	G,NA	1,NA	inf,NA	inf,NA	0.215219,NA	0.000170723	0.000170723
2	chr7:106958889:G:A	106958889	NA,A	NA,G	NA,1	NA,inf	NA,inf	NA,0.352281	0.000170688	0.000170688
2	chr7:107170047:C:G	107170047	NA,G	NA,C	NA,1	NA,inf	NA,inf	NA,0.25308	0.000170657	0.000170657
2	chr7:106939351:C:T	106939351	NA,T	NA,C	NA,1	NA,inf	NA,inf	NA,0.172264	0.000170493	0.000170493
2	chr7:107038241:TTC:T	107038241	NA,T	NA,TTC	NA,1	NA,inf	NA,inf	NA,0.260792	0.000170442	0.000170442
2	chr7:106903422:A:C	106903422	NA,C	NA,A	NA,1	NA,inf	NA,inf	NA,0.0213072	0.000170264	0.000170264
2	chr7:106854973:G:A	106854973	NA,A	NA,G	NA,1	NA,inf	NA,inf	NA,0.269589	0.000170248	0.000170248
2	chr7:106842073:A:G	106842073	G,NA	A,NA	1,NA	-inf,NA	inf,NA	0.0788687,NA	0.000170244	0.000170244
2	chr7:106322815:T:C	106322815	NA,C	NA,T	NA,1	NA,-inf	NA,inf	NA,0.397619	0.000170202	0.000170202
2	chr7:106514693:CACATA:C	106514693	NA,C	NA,CACATA	NA,1	NA,-inf	NA,inf	NA,0.476855	0.000170155	0.000170155
2	chr7:106280994:C:T	106280994	NA,T	NA,C	NA,1	NA,-inf	NA,inf	NA,0.25865	0.000170102	0.000170102
2	chr7:107190618:T:TA	107190618	NA,TA	NA,T	NA,1	NA,inf	NA,inf	NA,0.251891	0.000170091	0.000170091
2	chr7:106476349:C:A	106476349	NA,A	NA,C	NA,1	NA,-inf	NA,inf	NA,0.57074	0.000170002	0.000170002
2	chr7:106648236:T:C	106648236	NA,C	NA,T	NA,1	NA,inf	NA,inf	NA,0.132191	0.000169998	0.000169998
2	chr7:106729946:G:A	106729946	NA,A	NA,G	NA,1	NA,inf	NA,inf	NA,1.02585	0.000169923	0.000169923
2	chr7:106836148:C:T	106836148	NA,T	NA,C	NA,1	NA,inf	NA,inf	NA,0.226799	0.000169898	0.000169898
2	chr7:106316505:G:A	106316505	NA,A	NA,G	NA,1	NA,-inf	NA,inf	NA,0.394492	0.000169674	0.000169674
2	chr7:106722778:C:T	106722778	NA,T	NA,C	NA,1	NA,inf	NA,inf	NA,0.874977	0.000169602	0.000169602
2	chr7:106363355:G:A	106363355	NA,A	NA,G	NA,1	NA,-inf	NA,inf	NA,0.306591	0.000169498	0.000169498
2	chr7:106280195:G:A	106280195	NA,A	NA,G	NA,1	NA,inf	NA,inf	NA,0.253524	0.000169451	0.000169451
2	chr7:106785061:TTTTC:T	106785061	NA,T	NA,TTTTC	NA,1	NA,inf	NA,inf	NA,0.527105	0.000169357	0.000169357
2	chr7:106657910:G:C	106657910	NA,C	NA,G	NA,1	NA,-inf	NA,inf	NA,0.990477	0.000169352	0.000169352
2	chr7:106921663:C:A	106921663	NA,A	NA,C	NA,1	NA,inf	NA,inf	NA,0.355892	0.000169196	0.000169196
2	chr7:106322641:A:C	106322641	NA,C	NA,A	NA,1	NA,inf	NA,inf	NA,0.218752	0.000169162	0.000169162
2	chr7:106921208:C:T	106921208	NA,T	NA,C	NA,1	NA,inf	NA,inf	NA,0.147544	0.000168977	0.000168977
2	chr7:106739822:T:C	106739822	NA,C	NA,T	NA,1	NA,inf	NA,inf	NA,0.403929	0.000168871	0.000168871
2	chr7:106692601:G:A	106692601	NA,A	NA,G	NA,1	NA,inf	NA,inf	NA,0.270044	0.000168807	0.000168807
2	chr7:107093227:G:A	107093227	NA,A	NA,G	NA,1	NA,-inf	NA,inf	NA,0.424399	0.000168761	0.000168761
2	chr7:107004249:C:T	107004249	NA,T	NA,C	NA,1	NA,inf	NA,inf	NA,0.153824	0.000168708	0.000168708
2	chr7:106704142:C:T	106704142	NA,T	NA,C	NA,1	NA,inf	NA,inf	NA,1.15587	0.000168518	0.000168518
2	chr7:106582144:G:A	106582144	A,NA	G,NA	1,NA	inf,NA	inf,NA	0.036663,NA	0.000168371	0.000168371
2	chr7:106518121:G:T	106518121	NA,T	NA,G	NA,1	NA,inf	NA,inf	NA,0.00344708	0.000168214	0.000168214
2	chr7:107179592:C:T	107179592	NA,T	NA,C	NA,1	NA,-inf	NA,inf	NA,0.36301	0.000168108	0.000168108
2	chr7:106996953:T:A	106996953	NA,A	NA,T	NA,1	NA,inf	NA,inf	NA,0.244491	0.000168102	0.000168102
2	chr7:107189093:A:T	107189093	NA,T	NA,A	NA,1	NA,-inf	NA,inf	NA,0.111935	0.000167956	0.000167956
2	chr7:106893525:A:G	106893525	NA,G	NA,A	NA,1	NA,inf	NA,inf	NA,0.302215	0.000167914	0.000167914
2	chr7:106696331:T:G	106696331	NA,G	NA,T	NA,1	NA,inf	NA,inf	NA,0.274104	0.000167903	0.000167903
2	chr7:106445589:C:T	106445589	NA,T	NA,C	NA,1	NA,-inf	NA,inf	NA,0.543955	0.000167893	0.000167893
2	chr7:106389402:T:G	106389402	NA,G	NA,T	NA,1	NA,inf	NA,inf	NA,0.177471	0.00016773	0.00016773
2	chr7:107188386:A:G	107188386	NA,G	NA,A	NA,1	NA,inf	NA,inf	NA,0.237075	0.000167681	0.000167681
2	chr7:106963564:T:C	106963564	NA,C	NA,T	NA,1	NA,inf	NA,inf	NA,0.163397	0.000167482	0.000167482
2	chr7:106422106:G:A	106422106	NA,A	NA,G	NA,1	NA,inf	NA,inf	NA,0.339954	0.00016725	0.00016725
2	chr7:106869488:A:G	106869488	NA,G	NA,A	NA,1	NA,inf	NA,inf	NA,0.052149	0.000167166	0.000167166
2	chr7:106297063:C:A	106297063	NA,A	NA,C	NA,1	NA,-inf	NA,inf	NA,0.245711	0.000167065	0.000167065
2	chr7:106591452:G:A	106591452	NA,A	NA,G	NA,1	NA,-inf	NA,inf	NA,0.077681	0.000166998	0.000166998
2	chr7:106326163:T:C	106326163	NA,C	NA,T	NA,1	NA,inf	NA,inf	NA,0.170772	0.000166974	0.000166974
2	chr7:107179243:C:T	107179243	T,NA	C,NA	1,NA	inf,NA	inf,NA	0.81383,NA	0.000166964	0.000166964
2	chr7:106714195:G:T	106714195	NA,T	NA,G	NA,1	NA,-inf	NA,inf	NA,0.223702	0.000166875	0.000166875
2	chr7:106427718:G:A	106427718	NA,A	NA,G	NA,1	NA,-inf	NA,inf	NA,0.127796	0.000166815	0.000166815
2	chr7:106282193:G:A	106282193	NA,A	NA,G	NA,1	NA,inf	NA,inf	NA,0.230358	0.000166731	0.000166731
2	chr7:106697850:G:A	106697850	NA,A	NA,G	NA,1	NA,inf	NA,inf	NA,1.35698	0.000166655	0.000166655
2	chr7:106325838:C:G	106325838	NA,G	NA,C	NA,1	NA,-inf	NA,inf	NA,0.18411	0.000166639	0.000166639
2	chr7:106382374:GAA:G	106382374	NA,G	NA,GAA	NA,1	NA,inf	NA,inf	NA,0.284212	0.00016662	0.00016662
2	chr7:106863716:G:A	106863716	NA,A	NA,G	NA,1	NA,inf	NA,inf	NA,0.0443545	0.000166595	0.000166595
2	chr7:107011680:A:G	107011680	NA,G	NA,A	NA,1	NA,-inf	NA,inf	NA,0.458984	0.000166576	0.000166576
2	chr7:106230518:A:T	106230518	NA,T	NA,A	NA,1	NA,-inf	NA,inf	NA,0.177787	0.000166553	0.000166553
2	chr7:106557157:T:C	106557157	NA,C	NA,T	NA,1	NA,-inf	NA,inf	NA,0.24946	0.000166041	0.000166041
2	chr7:106819984:A:G	106819984	G,G	A,A	1,1	inf,inf	inf,inf	0.182948,1.55588	0.000166016	0.000166016
2	chr7:107012264:G:A	107012264	NA,A	NA,G	NA,1	NA,inf	NA,inf	NA,0.20388	0.000166009	0.000166009
2	chr7:106426991:G:A	106426991	A,A	G,G	1,1	inf,-inf	inf,inf	0.934807,0.929586	0.000165996	0.000165996
2	chr7:106504477:T:A	106504477	NA,A	NA,T	NA,1	NA,-inf	NA,inf	NA,0.256352	0.000165992	0.000165992
2	chr7:107215525:G:A	107215525	NA,A	NA,G	NA,1	NA,-inf	NA,inf	NA,0.379792	0.000165917	0.000165917
2	chr7:106406155:A:G	106406155	NA,G	NA,A	NA,1	NA,inf	NA,inf	NA,0.190318	0.000165876	0.000165876
2	chr7:106355374:C:T	106355374	NA,T	NA,C	NA,1	NA,-inf	NA,inf	NA,0.250823	0.000165839	0.000165839
2	chr7:106716494:C:G	106716494	NA,G	NA,C	NA,1	NA,inf	NA,inf	NA,0.302633	0.000165811	0.000165811
2	chr7:106738913:A:G	106738913	NA,G	NA,A	NA,1	NA,-inf	NA,inf	NA,0.642295	0.000165786	0.000165786
2	chr7:106777641:A:G	106777641	G,NA	A,NA	1,NA	-inf,NA	inf,NA	0.857054,NA	0.000165743	0.000165743
2	chr7:106594353:G:C	106594353	NA,C	NA,G	NA,1	NA,-inf	NA,inf	NA,0.0695613	0.000165704	0.000165704
2	chr7:107024694:C:T	107024694	NA,T	NA,C	NA,1	NA,-inf	NA,inf	NA,0.31967	0.000165686	0.000165686
2	chr7:106414051:A:T	106414051	NA,T	NA,A	NA,1	NA,inf	NA,inf	NA,0.0429987	0.000165551	0.000165551
2	chr7:106656275:C:T	106656275	NA,T	NA,C	NA,1	NA,-inf	NA,inf	NA,0.93121	0.000165388	0.000165388
2	chr7:106394993:A:T	106394993	NA,T	NA,A	NA,1	NA,inf	NA,inf	NA,0.171252	0.000165302	0.000165302
2	chr7:106532351:T:C	106532351	NA,C	NA,T	NA,1	NA,inf	NA,inf	NA,0.0695175	0.000165242	0.000165242
2	chr7:106806050:A:G	106806050	NA,G	NA,A	NA,1	NA,-inf	NA,inf	NA,0.583388	0.000165135	0.000165135
```
