## Supplementary material for "Characterization of shared and ancestry-specific signals driving complex traits using multi-ancestry fine-mapping": susiex_nc2.cs80.snp

```
BP	SNP	PIP(CS1)	LogBF(CS1,Pop1)	LogBF(CS1,Pop2)	PIP(CS2)	LogBF(CS2,Pop1)	LogBF(CS2,Pop2)
106226758	chr7:106226758:G:A	5.47453e-44	-8.19721e-10	-1.89	0.000159094	-8.19721e-10	-1.85435
106226809	chr7:106226809:C:A	5.87794e-44	-8.19721e-10	-1.8189	0.000177825	-8.19721e-10	-1.74305
106227355	chr7:106227355:T:G	8.18761e-44	-8.19721e-10	-1.48748	0.0002056	-8.19721e-10	-1.59792
106227416	chr7:106227416:A:G	4.28205e-45	-2.49815	-1.94011	1.16017e-05	-2.54316	-1.92954
106227795	chr7:106227795:C:T	1.04541e-43	-8.19721e-10	-1.24311	0.000286747	-8.19721e-10	-1.26525
106228149	chr7:106228149:A:G	6.35639e-44	-8.19721e-10	-1.74064	0.000174623	-8.19721e-10	-1.76122
106228436	chr7:106228436:A:G	5.28466e-44	-8.19721e-10	-1.92529	0.000149978	-8.19721e-10	-1.91336
106228622	chr7:106228622:A:AT	6.84405e-45	-2.20617	-1.76314	1.78218e-05	-2.21283	-1.83059
106229404	chr7:106229404:G:A	1.15625e-44	-2.49747	-0.947449	4.38879e-05	-2.52198	-0.620223
106229418	chr7:106229418:C:A	6.73557e-44	-8.19721e-10	-1.6827	0.000186357	-8.19721e-10	-1.69618
106229650	chr7:106229650:C:CT	2.52576e-43	-8.19721e-10	-0.360975	0.000777118	-8.19721e-10	-0.268254
106230129	chr7:106230129:T:C	5.68348e-44	-8.19721e-10	-1.85254	0.000164723	-8.19721e-10	-1.81958
106230518	chr7:106230518:A:T	5.72246e-44	-8.19721e-10	-1.8457	0.000166553	-8.19721e-10	-1.80853
106230774	chr7:106230774:T:A	5.49554e-44	-8.19721e-10	-1.88617	0.000154896	-8.19721e-10	-1.88109
106231164	chr7:106231164:G:T	7.96349e-44	-8.19721e-10	-1.51524	0.000188021	-8.19721e-10	-1.68729
106231504	chr7:106231504:G:A	2.96035e-44	-2.43919	-0.0656067	0.000134546	-2.48571	0.46377
106231974	chr7:106231974:T:C	4.76718e-45	-2.48072	-1.85021	1.3546e-05	-2.53824	-1.77951
106231986	chr7:106231986:C:G	5.32923e-44	-8.19721e-10	-1.9169	0.0001487	-8.19721e-10	-1.92192
106232741	chr7:106232741:T:G	1.80777e-44	-2.49123	-0.506783	8.00298e-05	-2.52662	-0.0148303
106233122	chr7:106233122:T:C	4.55657e-45	-2.43682	-1.9393	1.224e-05	-2.50781	-1.91133
106233244	chr7:106233244:G:A	4.1154e-45	-2.54141	-1.93654	1.17376e-05	-2.54042	-1.92063
106233301	chr7:106233301:G:A	3.62176e-44	-2.28087	-0.0222731	0.000151738	-2.3783	0.476603
106233376	chr7:106233376:G:A	2.41383e-44	-2.46756	-0.241325	0.000104773	-2.51219	0.24014
106233514	chr7:106233514:C:A	5.6035e-44	-8.19721e-10	-1.86671	0.000154036	-8.19721e-10	-1.88666
106233671	chr7:106233671:G:A	8.95305e-44	-8.19721e-10	-1.39811	0.000235764	-8.19721e-10	-1.46101
106234297	chr7:106234297:T:C	9.11269e-44	-8.19721e-10	-1.38043	0.000235766	-8.19721e-10	-1.461
106234921	chr7:106234921:G:A	4.49738e-44	-2.08661	-1.18586e-09	0.000113358	-2.1933	-1.18586e-09
106235244	chr7:106235244:A:G	4.19957e-45	-2.52315	-1.93455	1.1447e-05	-2.54603	-1.94009
106235457	chr7:106235457:C:T	1.18594e-44	-2.33538	-1.08419	4.24848e-05	-2.43245	-0.742253
106235847	chr7:106235847:T:C	5.36575e-44	-8.19721e-10	-1.91007	0.000157952	-8.19721e-10	-1.86156
106236207	chr7:106236207:C:T	1.23797e-44	-2.29163	-1.085	4.26677e-05	-2.41014	-0.760263
106236579	chr7:106236579:C:A	5.33953e-44	-8.19721e-10	-1.91496	0.000147074	-8.19721e-10	-1.93291
106236704	chr7:106236704:C:T	5.37491e-44	-8.19721e-10	-1.90836	0.000158015	-8.19721e-10	-1.86115
106236925	chr7:106236925:C:T	5.41203e-44	-8.19721e-10	-1.90148	0.000162475	-8.19721e-10	-1.83332
106237262	chr7:106237262:A:G	1.87034e-44	-1.93729	-1.02669	5.93043e-05	-2.14764	-0.693523
106237450	chr7:106237450:C:T	6.82308e-44	-8.19721e-10	-1.66979	0.000181823	-8.19721e-10	-1.72081
106237509	chr7:106237509:C:A	5.55084e-44	-8.19721e-10	-1.87615	0.000151705	-8.19721e-10	-1.90191
106237966	chr7:106237966:A:G	1.82255e-44	-2.4231	-0.566768	7.17353e-05	-2.50569	-0.145173
106238140	chr7:106238140:C:T	4.14569e-45	-2.53494	-1.93568	1.15415e-05	-2.53948	-1.93842
106238740	chr7:106238740:G:C	1.69467e-43	-8.19721e-10	-0.760027	0.000512976	-8.19721e-10	-0.683618
106239061	chr7:106239061:A:G	1.08069e-43	-8.19721e-10	-1.20992	0.00028213	-8.19721e-10	-1.28148
106239333	chr7:106239333:A:C	3.38317e-43	-8.19721e-10	-0.0687051	0.0010176	-8.19721e-10	0.00135984
106239528	chr7:106239528:A:G	5.26699e-45	-2.29261	-1.93861	1.27192e-05	-2.44463	-1.9361
106239854	chr7:106239854:G:A	5.21273e-44	-8.19721e-10	-1.939	0.000148629	-8.19721e-10	-1.92239
106240368	chr7:106240368:C:G	1.36188e-43	-8.19721e-10	-0.978649	0.000349317	-8.19721e-10	-1.06786
106240444	chr7:106240444:A:G	1.17799e-44	-2.36491	-1.06138	4.40722e-05	-2.4635	-0.674516
106240952	chr7:106240952:T:C	4.26148e-45	-2.51695	-1.92612	1.14453e-05	-2.5464	-1.93987
106241279	chr7:106241279:G:A	2.84268e-44	-2.54536	-1.18586e-09	8.40341e-05	-2.49262	-1.18586e-09
106241625	chr7:106241625:C:T	7.40434e-44	-8.19721e-10	-1.58804	0.00017741	-8.19721e-10	-1.74538
106243262	chr7:106243262:T:C	5.66566e-44	-8.19721e-10	-1.85568	0.000152117	-8.19721e-10	-1.8992
106243276	chr7:106243276:C:T	5.8854e-44	-8.19721e-10	-1.81763	0.000155433	-8.19721e-10	-1.87763
106243516	chr7:106243516:G:GT	4.71819e-45	-2.431	-1.91027	1.2683e-05	-2.52125	-1.86233
106243553	chr7:106243553:A:G	7.68626e-44	-8.19721e-10	-1.55067	0.000246705	-8.19721e-10	-1.41565
106243564	chr7:106243564:C:A	1.2494e-43	-8.19721e-10	-1.06485	0.000317382	-8.19721e-10	-1.16374
106243677	chr7:106243677:T:C	5.46417e-44	-8.19721e-10	-1.89189	0.000153037	-8.19721e-10	-1.89317
106243826	chr7:106243826:A:G	9.22583e-44	-8.19721e-10	-1.3681	0.000305761	-8.19721e-10	-1.20104
106244216	chr7:106244216:G:T	5.24466e-44	-8.19721e-10	-1.93289	0.000146141	-8.19721e-10	-1.93928
106244356	chr7:106244356:G:A	1.42476e-43	-8.19721e-10	-0.933517	0.00041419	-8.19721e-10	-0.897522
106244402	chr7:106244402:C:A	1.6487e-44	-2.51231	-0.5778	7.14342e-05	-2.54175	-0.113318
106244686	chr7:106244686:C:T	5.84783e-44	-8.19721e-10	-1.82403	0.000159303	-8.19721e-10	-1.85303
106246347	chr7:106246347:A:G	5.59513e-44	-8.19721e-10	-1.86821	0.000158298	-8.19721e-10	-1.85937
106246386	chr7:106246386:T:C	6.01667e-45	-2.16635	-1.9318	1.75684e-05	-2.12659	-1.93116
106246543	chr7:106246543:C:T	5.39362e-44	-8.19721e-10	-1.90489	0.000154617	-8.19721e-10	-1.8829
106246923	chr7:106246923:T:C	4.71232e-44	-1.82638	-0.213538	0.00014959	-1.80213	-0.113821
106247001	chr7:106247001:G:A	1.54682e-43	-0.851313	-1.18586e-09	0.000280714	-1.28651	-1.18586e-09
106247160	chr7:106247160:C:T	8.53662e-44	-8.19721e-10	-1.44574	0.00025447	-8.19721e-10	-1.38466
106247183	chr7:106247183:C:T	1.04664e-43	-8.19721e-10	-1.24193	0.000267941	-8.19721e-10	-1.33308
106247720	chr7:106247720:G:A	2.92078e-43	-8.19721e-10	-0.215667	0.000834227	-8.19721e-10	-0.19734
106249001	chr7:106249001:A:G	7.69601e-44	-8.19721e-10	-1.5494	0.000195241	-8.19721e-10	-1.64961
106249610	chr7:106249610:A:G	4.83098e-45	-2.51456	-1.80308	1.22634e-05	-2.5464	-1.87082
106249944	chr7:106249944:T:C	1.53181e-44	-2.13225	-1.0314	5.29458e-05	-2.03765	-0.916926
106251018	chr7:106251018:C:T	9.02132e-44	-8.19721e-10	-1.39051	0.000218419	-8.19721e-10	-1.53743
106251226	chr7:106251226:A:C	5.06497e-43	-8.19721e-10	0.33483	0.00160976	-8.19721e-10	0.459996
106251291	chr7:106251291:G:C	5.26226e-44	-8.19721e-10	-1.92954	0.000146512	-8.19721e-10	-1.93674
106251388	chr7:106251388:T:C	9.02973e-44	-8.19721e-10	-1.38958	0.000220947	-8.19721e-10	-1.52593
106251739	chr7:106251739:A:G	5.3652e-45	-2.31915	-1.89361	1.55701e-05	-2.27424	-1.90426
106251984	chr7:106251984:TC:T	6.90225e-43	-8.19721e-10	0.64433	0.0021044	-8.19721e-10	0.727938
106251985	chr7:106251985:C:T	3.14348e-44	-2.44477	-1.18586e-09	8.0943e-05	-2.5301	-1.18586e-09
106252769	chr7:106252769:A:G	2.28806e-43	-8.19721e-10	-0.459814	0.000666986	-8.19721e-10	-0.421077
106254035	chr7:106254035:A:G	5.20747e-44	-8.19721e-10	-1.94001	0.000147243	-8.19721e-10	-1.93176
106254083	chr7:106254083:C:T	1.02649e-43	-8.19721e-10	-1.26137	0.000273185	-8.19721e-10	-1.3137
106254097	chr7:106254097:G:A	1.37235e-42	-8.19721e-10	1.33159	0.00473432	-8.19721e-10	1.53875
106254201	chr7:106254201:A:G	1.7708e-43	-8.19721e-10	-0.716087	0.000529725	-8.19721e-10	-0.651488
106254218	chr7:106254218:T:C	1.89088e-43	-0.650476	-1.18586e-09	0.000225532	-1.50538	-1.18586e-09
106254267	chr7:106254267:C:T	1.07336e-43	-8.19721e-10	-1.21673	0.000276712	-8.19721e-10	-1.30087
106255355	chr7:106255355:TCAAA:T	8.06076e-45	-2.10903	-1.69665	2.34009e-05	-2.0788	-1.69227
106255551	chr7:106255551:T:TC	6.19304e-45	-2.24309	-1.82617	1.79694e-05	-2.18224	-1.85293
106255985	chr7:106255985:G:A	1.07793e-43	-8.19721e-10	-1.21247	0.00027673	-8.19721e-10	-1.3008
106256296	chr7:106256296:A:G	1.6582e-44	-2.09267	-0.991696	5.91113e-05	-2.27131	-0.573111
106256367	chr7:106256367:A:G	4.14596e-45	-2.54059	-1.92996	1.15432e-05	-2.53766	-1.94009
106256428	chr7:106256428:G:C	7.27311e-44	-8.19721e-10	-1.60592	0.000182813	-8.19721e-10	-1.71538
106256724	chr7:106256724:A:T	7.78007e-45	-2.43158	-1.40955	2.2502e-05	-2.41646	-1.39378
106256751	chr7:106256751:A:G	5.70082e-44	-8.19721e-10	-1.84949	0.000161594	-8.19721e-10	-1.83876
106257209	chr7:106257209:T:C	7.41821e-44	-8.19721e-10	-1.58616	0.000236715	-8.19721e-10	-1.45699
106257443	chr7:106257443:A:AC	5.47205e-44	-8.19721e-10	-1.89045	0.00015861	-8.19721e-10	-1.85739
106257620	chr7:106257620:T:A	4.93567e-45	-2.35822	-1.93798	1.2133e-05	-2.49113	-1.93678
106257633	chr7:106257633:A:C	5.21233e-44	-8.19721e-10	-1.93908	0.00014757	-8.19721e-10	-1.92954
106257833	chr7:106257833:T:C	8.24277e-44	-8.19721e-10	-1.48077	0.000235823	-8.19721e-10	-1.46076
106258028	chr7:106258028:T:C	4.87976e-45	-2.36771	-1.93988	1.21223e-05	-2.49641	-1.93239
106258101	chr7:106258101:C:T	6.06784e-45	-2.35182	-1.73787	1.83538e-05	-2.32695	-1.68705
106258314	chr7:106258314:T:G	8.53709e-45	-2.14569	-1.60258	2.38323e-05	-2.1515	-1.6013
106258428	chr7:106258428:C:T	7.12633e-43	-8.19721e-10	0.676279	0.0022446	-8.19721e-10	0.792436
106258627	chr7:106258627:C:T	1.03985e-44	-2.54587	-1.00516	4.02373e-05	-2.53627	-0.692778
106258640	chr7:106258640:A:G	5.78108e-45	-2.31103	-1.82706	1.66987e-05	-2.2643	-1.84421
106258793	chr7:106258793:T:C	9.35508e-44	-8.19721e-10	-1.35418	0.000265529	-8.19721e-10	-1.34212
106258915	chr7:106258915:T:TCTTC	5.35982e-45	-2.37158	-1.84218	1.54612e-05	-2.32832	-1.85719
106258959	chr7:106258959:C:T	4.55649e-45	-2.46758	-1.90855	1.15926e-05	-2.53942	-1.93406
106258996	chr7:106258996:T:C	7.48862e-45	-1.98213	-1.89717	2.0407e-05	-2.04711	-1.86085
106259041	chr7:106259041:T:G	1.62585e-43	-8.19721e-10	-0.801484	0.000476474	-8.19721e-10	-0.757432
106259116	chr7:106259116:C:T	7.11645e-45	-2.28118	-1.6491	2.08578e-05	-2.25611	-1.63001
106259397	chr7:106259397:G:A	1.48972e-43	-8.19721e-10	-0.888929	0.000421855	-8.19721e-10	-0.879183
106260021	chr7:106260021:C:G	2.79388e-43	-8.19721e-10	-0.260085	0.000833616	-8.19721e-10	-0.198072
106260217	chr7:106260217:C:T	9.43295e-45	-2.54574	-1.10273	3.57002e-05	-2.54428	-0.80441
106260608	chr7:106260608:C:T	7.29329e-44	-8.19721e-10	-1.60315	0.000188664	-8.19721e-10	-1.68388
106260732	chr7:106260732:T:C	7.60823e-44	-8.19721e-10	-1.56087	0.000201289	-8.19721e-10	-1.61911
106261253	chr7:106261253:C:T	9.0418e-45	-2.24007	-1.45076	2.9051e-05	-2.37891	-1.17588
106261536	chr7:106261536:A:G	1.06308e-42	-8.19721e-10	1.07624	0.00359761	-8.19721e-10	1.26418
106262016	chr7:106262016:AATAAGT:A	5.21105e-44	-8.19721e-10	-1.93932	0.000147589	-8.19721e-10	-1.92941
106262368	chr7:106262368:TTTTTCCTAAATA:T	3.53604e-44	-2.32709	-1.18586e-09	0.000111595	-2.20897	-1.18586e-09
106262450	chr7:106262450:T:G	8.09706e-44	-1.4986	-1.18586e-09	0.000216871	-1.54454	-1.18586e-09
106262898	chr7:106262898:C:T	7.92042e-44	-8.19721e-10	-1.52066	0.000192989	-8.19721e-10	-1.66121
106263057	chr7:106263057:T:C	8.49543e-44	-8.19721e-10	-1.45057	0.000204959	-8.19721e-10	-1.60103
106263343	chr7:106263343:G:C	3.04896e-44	-2.4753	-1.18586e-09	9.19946e-05	-2.40212	-1.18586e-09
106263684	chr7:106263684:AATC:A	3.60966e-44	-2.30649	-1.18586e-09	0.00012141	-2.12467	-1.18586e-09
106263704	chr7:106263704:A:G	1.53882e-44	-1.88898	-1.2701	4.77784e-05	-2.10789	-0.949379
106264121	chr7:106264121:G:A	5.93681e-45	-2.30236	-1.80915	1.78348e-05	-2.27972	-1.76298
106264898	chr7:106264898:G:C	2.86362e-43	-8.19721e-10	-0.235432	0.000891309	-8.19721e-10	-0.131155
106265146	chr7:106265146:T:C	6.24734e-45	-2.36148	-1.69905	1.76856e-05	-2.32012	-1.73097
106265212	chr7:106265212:T:C	2.23689e-43	-8.19721e-10	-0.482431	0.000651171	-8.19721e-10	-0.445073
106265608	chr7:106265608:C:T	7.95847e-45	-2.30892	-1.50953	2.28813e-05	-2.27908	-1.51445
106265609	chr7:106265609:A:T	1.19166e-42	-8.19721e-10	1.19041	0.00418216	-8.19721e-10	1.41474
106266197	chr7:106266197:T:C	3.49558e-44	-2.3386	-1.18586e-09	8.24555e-05	-2.51159	-1.18586e-09
106266441	chr7:106266441:C:A	5.20696e-44	-8.19721e-10	-1.94011	0.000146515	-8.19721e-10	-1.93672
106266478	chr7:106266478:C:T	7.09901e-44	-8.19721e-10	-1.63015	0.000178484	-8.19721e-10	-1.73935
106267103	chr7:106267103:T:C	4.90211e-44	-2.00044	-1.18586e-09	0.000106946	-2.25152	-1.18586e-09
106267254	chr7:106267254:TAACC:T	7.60613e-44	-8.19721e-10	-1.56115	0.000188947	-8.19721e-10	-1.68238
106267564	chr7:106267564:G:A	1.13672e-44	-2.20871	-1.25325	2.60744e-05	-2.39592	-1.26698
106267650	chr7:106267650:A:G	7.79304e-44	-8.19721e-10	-1.53687	0.000192483	-8.19721e-10	-1.66384
106267667	chr7:106267667:C:T	5.94564e-44	-8.19721e-10	-1.80744	0.000174765	-8.19721e-10	-1.7604
106267701	chr7:106267701:C:T	5.27351e-43	-8.19721e-10	0.375179	0.00169494	-8.19721e-10	0.511555
106269444	chr7:106269444:G:A	8.87706e-45	-1.79989	-1.90933	1.74131e-05	-2.19035	-1.87627
106269528	chr7:106269528:G:A	6.81885e-44	-8.19721e-10	-1.67041	0.000174763	-8.19721e-10	-1.76042
106269615	chr7:106269615:A:T	1.80873e-43	-0.694891	-1.18586e-09	0.000307958	-1.19388	-1.18586e-09
106269962	chr7:106269962:A:G	9.54579e-45	-2.53176	-1.10483	3.57187e-05	-2.54572	-0.802451
106270012	chr7:106270012:C:T	1.45863e-43	-8.19721e-10	-0.910022	0.000359984	-8.19721e-10	-1.03779
106270147	chr7:106270147:G:T	5.37961e-44	-8.19721e-10	-1.90749	0.000148042	-8.19721e-10	-1.92635
106270210	chr7:106270210:T:A	8.28015e-44	-8.19721e-10	-1.47624	0.00020343	-8.19721e-10	-1.60853
106270443	chr7:106270443:T:C	5.22809e-44	-8.19721e-10	-1.93606	0.00014804	-8.19721e-10	-1.92637
106270916	chr7:106270916:T:C	1.84749e-43	-8.19721e-10	-0.673688	0.000552196	-8.19721e-10	-0.609942
106271090	chr7:106271090:TTTTC:T	1.16702e-44	-2.53077	-0.904882	4.91763e-05	-2.46296	-0.565474
106271361	chr7:106271361:C:T	2.80381e-43	-8.19721e-10	-0.256538	0.000839152	-8.19721e-10	-0.191454
106271424	chr7:106271424:T:C	5.43817e-44	-8.19721e-10	-1.89666	0.000147706	-8.19721e-10	-1.92862
106271516	chr7:106271516:A:G	7.76821e-44	-8.19721e-10	-1.54006	0.000194824	-8.19721e-10	-1.65175
106271604	chr7:106271604:G:C	9.71927e-45	-2.48895	-1.12963	3.45101e-05	-2.52589	-0.856707
106271771	chr7:106271771:C:T	9.72744e-45	-2.53186	-1.08587	3.61853e-05	-2.54599	-0.789199
106272189	chr7:106272189:C:T	2.95168e-44	-2.50773	-1.18586e-09	8.0098e-05	-2.5406	-1.18586e-09
106272419	chr7:106272419:G:C	5.52499e-45	-2.39627	-1.78714	1.59335e-05	-2.3642	-1.79122
106273823	chr7:106273823:T:C	5.20724e-44	-8.19721e-10	-1.94005	0.000146153	-8.19721e-10	-1.93919
106273971	chr7:106273971:C:G	5.20709e-44	-8.19721e-10	-1.94008	0.000146019	-8.19721e-10	-1.94011
106274179	chr7:106274179:C:T	5.27589e-44	-8.19721e-10	-1.92695	0.000147736	-8.19721e-10	-1.92842
106274417	chr7:106274417:G:A	2.84419e-43	-8.19721e-10	-0.242238	0.000858616	-8.19721e-10	-0.168524
106274451	chr7:106274451:A:G	6.33581e-44	-1.74388	-1.18586e-09	0.000141409	-1.97219	-1.18586e-09
106274746	chr7:106274746:T:G	5.2458e-45	-2.30303	-1.93223	1.51499e-05	-2.27059	-1.93526
106275228	chr7:106275228:A:G	5.20885e-44	-8.19721e-10	-1.93974	0.0001471	-8.19721e-10	-1.93274
106275334	chr7:106275334:C:T	5.97254e-45	-2.16853	-1.93698	1.30817e-05	-2.41325	-1.93938
106275397	chr7:106275397:G:A	9.71522e-44	-8.19721e-10	-1.31641	0.000236932	-8.19721e-10	-1.45607
106275641	chr7:106275641:A:T	4.39047e-45	-2.49136	-1.92189	1.14752e-05	-2.54482	-1.93884
106275815	chr7:106275815:G:A	5.72066e-44	-8.19721e-10	-1.84602	0.000162645	-8.19721e-10	-1.83227
106275966	chr7:106275966:T:C	3.1734e-43	-8.19721e-10	-0.132714	0.000936454	-8.19721e-10	-0.0817449
106276199	chr7:106276199:T:G	5.21533e-44	-8.19721e-10	-1.9385	0.000146021	-8.19721e-10	-1.9401
106276262	chr7:106276262:T:C	9.19805e-45	-2.54625	-1.12745	3.48743e-05	-2.54048	-0.831611
106277305	chr7:106277305:T:A	1.28892e-43	-8.19721e-10	-1.03371	0.000333414	-8.19721e-10	-1.11446
106277686	chr7:106277686:C:T	8.30922e-44	-8.19721e-10	-1.47274	0.000237438	-8.19721e-10	-1.45394
106278172	chr7:106278172:G:C	2.83114e-43	-8.19721e-10	-0.246838	0.000854858	-8.19721e-10	-0.17291
106278416	chr7:106278416:G:A	2.931e-44	-2.51476	-1.18586e-09	8.03738e-05	-2.53716	-1.18586e-09
106278476	chr7:106278476:A:T	6.04445e-45	-2.31448	-1.77907	1.36478e-05	-2.46323	-1.84704
106278654	chr7:106278654:T:C	6.40042e-45	-2.43045	-1.60588	1.84632e-05	-2.42879	-1.57928
106278979	chr7:106278979:T:C	1.45579e-44	-1.90059	-1.31396	4.46446e-05	-2.11811	-1.00701
106279045	chr7:106279045:T:A	9.57919e-44	-8.19721e-10	-1.33051	0.00022367	-8.19721e-10	-1.51368
106279104	chr7:106279104:AATAATTAAATATTT:A	3.44595e-44	-2.3529	-1.18586e-09	8.23978e-05	-2.51229	-1.18586e-09
106279613	chr7:106279613:G:T	9.43004e-45	-1.73277	-1.91601	1.79886e-05	-2.14984	-1.88426
106280024	chr7:106280024:G:C	7.47676e-44	-8.19721e-10	-1.5783	0.000188243	-8.19721e-10	-1.68611
106280195	chr7:106280195:G:A	6.09445e-44	-8.19721e-10	-1.78272	0.000169451	-8.19721e-10	-1.79128
106280436	chr7:106280436:A:AAAG	5.22549e-44	-8.19721e-10	-1.93655	0.000148555	-8.19721e-10	-1.92289
106280994	chr7:106280994:C:T	6.21337e-44	-8.19721e-10	-1.7634	0.000170102	-8.19721e-10	-1.78745
106281125	chr7:106281125:A:T	3.70636e-44	-2.28005	-1.18586e-09	8.85872e-05	-2.43986	-1.18586e-09
106281131	chr7:106281131:G:T	4.62453e-44	-1.95849	-0.10024	0.000124459	-2.17151	0.0716404
106281185	chr7:106281185:G:A	3.01601e-44	-2.48617	-1.18586e-09	8.62742e-05	-2.46631	-1.18586e-09
106281239	chr7:106281239:G:A	7.57164e-45	-2.31229	-1.55599	2.23477e-05	-2.28501	-1.53211
106282077	chr7:106282077:A:G	4.84117e-44	-1.68923	-0.323714	0.000103345	-1.97798	-0.307794
106282193	chr7:106282193:G:A	5.94208e-44	-8.19721e-10	-1.80804	0.000166731	-8.19721e-10	-1.80746
106282235	chr7:106282235:C:G	1.62124e-44	-2.04792	-1.05899	4.85689e-05	-1.97664	-1.06422
106282909	chr7:106282909:C:A	8.0477e-45	-2.1893	-1.618	2.01279e-05	-2.39493	-1.52681
106282927	chr7:106282927:T:C	2.73878e-43	-8.19721e-10	-0.280006	0.000819127	-8.19721e-10	-0.215607
106283030	chr7:106283030:T:C	1.33532e-44	-2.12377	-1.17716	3.0441e-05	-2.35169	-1.15636
106283088	chr7:106283088:T:C	2.43755e-43	-8.19721e-10	-0.396526	0.000823801	-8.19721e-10	-0.209916
106283364	chr7:106283364:T:C	5.22292e-44	-8.19721e-10	-1.93705	0.000146219	-8.19721e-10	-1.93874
106283501	chr7:106283501:C:G	6.48267e-45	-2.18364	-1.83992	1.56627e-05	-2.39152	-1.78104
106283804	chr7:106283804:T:C	7.25222e-45	-2.39635	-1.51503	1.88686e-05	-2.38567	-1.60068
106283848	chr7:106283848:A:G	2.46316e-43	-8.19721e-10	-0.386071	0.000834234	-8.19721e-10	-0.197332
106284679	chr7:106284679:C:T	6.42914e-45	-2.31425	-1.7176	1.88e-05	-2.2913	-1.69868
106285078	chr7:106285078:G:A	2.8996e-44	-2.52553	-1.18586e-09	8.05767e-05	-2.53464	-1.18586e-09
106285663	chr7:106285663:C:T	5.6225e-44	-8.19721e-10	-1.86333	0.000163518	-8.19721e-10	-1.82692
106285832	chr7:106285832:C:A	5.25597e-44	-2.53307	0.602334	9.20868e-05	-2.54057	0.139457
106285885	chr7:106285885:C:A	6.38519e-45	-2.17718	-1.86153	1.52588e-05	-2.37951	-1.81918
106285979	chr7:106285979:C:T	2.62328e-43	-8.19721e-10	-0.323091	0.000778085	-8.19721e-10	-0.26701
106286092	chr7:106286092:G:A	5.29776e-44	-8.19721e-10	-1.92282	0.000148331	-8.19721e-10	-1.9244
106286252	chr7:106286252:C:T	9.42388e-44	-8.19721e-10	-1.34686	0.000270834	-8.19721e-10	-1.32234
106286342	chr7:106286342:A:G	1.4328e-43	-8.19721e-10	-0.927885	0.000416522	-8.19721e-10	-0.891906
106286419	chr7:106286419:G:A	9.7232e-45	-1.6978	-1.92037	1.80807e-05	-2.09287	-1.93613
106287018	chr7:106287018:T:C	7.16449e-45	-2.47398	-1.44957	2.12688e-05	-2.43532	-1.43128
106287306	chr7:106287306:A:G	4.41073e-45	-2.52403	-1.88462	1.26837e-05	-2.49187	-1.89166
106287541	chr7:106287541:G:A	4.42766e-45	-2.54622	-1.85859	1.33806e-05	-2.50171	-1.82833
106287860	chr7:106287860:C:G	5.36112e-44	-8.19721e-10	-1.91093	0.000148135	-8.19721e-10	-1.92572
106288069	chr7:106288069:C:T	1.06606e-44	-1.58625	-1.93988	1.92475e-05	-2.03126	-1.93521
106288150	chr7:106288150:T:TA	5.23381e-44	-8.19721e-10	-1.93496	0.00015032	-8.19721e-10	-1.91108
106288841	chr7:106288841:G:A	5.36828e-44	-8.19721e-10	-1.90959	0.000156454	-8.19721e-10	-1.87109
106289014	chr7:106289014:ATAACTATCAATGGTACTAAGATACATGTT:A	2.34937e-44	-1.85331	-0.88265	6.11995e-05	-2.11581	-0.693898
106289075	chr7:106289075:A:G	1.82108e-44	-1.64003	-1.35064	5.3012e-05	-1.90072	-1.05261
106290251	chr7:106290251:G:A	5.46087e-44	-8.19721e-10	-1.89249	0.000154042	-8.19721e-10	-1.88662
106290393	chr7:106290393:A:G	2.87935e-44	-2.53254	-1.18586e-09	8.24324e-05	-2.51187	-1.18586e-09
106290437	chr7:106290437:C:T	6.68183e-44	-8.19721e-10	-1.69071	0.000179849	-8.19721e-10	-1.73173
106290520	chr7:106290520:A:G	5.42242e-44	-8.19721e-10	-1.89956	0.000157733	-8.19721e-10	-1.86294
106290538	chr7:106290538:C:G	1.7673e-44	-2.49031	-0.530338	3.55408e-05	-2.48987	-0.863291
106290834	chr7:106290834:T:C	8.73008e-45	-2.54571	-1.18021	3.19676e-05	-2.53585	-0.92327
106290945	chr7:106290945:A:G	3.17911e-44	-2.4335	-1.18586e-09	8.74523e-05	-2.45275	-1.18586e-09
106291027	chr7:106291027:A:G	2.94933e-44	-2.50852	-1.18586e-09	8.00083e-05	-2.54171	-1.18586e-09
106291089	chr7:106291089:T:C	1.0809e-43	-8.19721e-10	-1.20972	0.0003269	-8.19721e-10	-1.13419
106291298	chr7:106291298:G:A	1.50402e-44	-1.70049	-1.48147	2.59538e-05	-2.05116	-1.61637
106291393	chr7:106291393:C:T	1.42718e-43	-8.19721e-10	-0.931818	0.000434591	-8.19721e-10	-0.84944
106291431	chr7:106291431:C:T	1.29795e-44	-2.42724	-0.902077	5.67711e-05	-2.29933	-0.585489
106291712	chr7:106291712:C:G	7.07336e-45	-2.33683	-1.59952	2.01577e-05	-2.3197	-1.60056
106291816	chr7:106291816:A:G	3.35807e-44	-2.37874	-1.18586e-09	9.21124e-05	-2.40084	-1.18586e-09
106292016	chr7:106292016:C:T	2.73805e-44	-1.02267	-1.56018	7.5604e-05	-1.21592	-1.38242
106292330	chr7:106292330:A:T	2.17816e-43	-8.19721e-10	-0.509039	0.000657492	-8.19721e-10	-0.435413
106292337	chr7:106292337:T:A	2.19472e-43	-8.19721e-10	-0.501463	0.000662554	-8.19721e-10	-0.427744
106292562	chr7:106292562:T:C	2.93218e-44	-2.51436	-1.18586e-09	8.65276e-05	-2.46338	-1.18586e-09
106292782	chr7:106292782:T:C	1.43715e-44	-2.18901	-1.03843	3.49595e-05	-2.04863	-1.32103
106292956	chr7:106292956:C:T	1.33442e-44	-2.50339	-0.798216	5.61758e-05	-2.42948	-0.465876
106293399	chr7:106293399:G:A	5.27404e-44	-8.19721e-10	-1.92731	0.000146031	-8.19721e-10	-1.94003
106293695	chr7:106293695:T:A	2.40594e-43	-8.19721e-10	-0.409577	0.00070764	-8.19721e-10	-0.36191
106293859	chr7:106293859:T:C	2.23778e-43	-8.19721e-10	-0.482031	0.000608885	-8.19721e-10	-0.512216
106294357	chr7:106294357:G:A	4.15676e-44	-1.43554	-0.729822	0.000123858	-1.63663	-0.468086
106294679	chr7:106294679:C:A	1.52099e-44	-1.24791	-1.92283	2.69952e-05	-1.74427	-1.88391
106294817	chr7:106294817:C:T	1.44291e-43	-8.19721e-10	-0.920852	0.000417823	-8.19721e-10	-0.888788
106294939	chr7:106294939:A:G	1.13824e-44	-1.67714	-1.78348	2.11616e-05	-2.04207	-1.82959
106295191	chr7:106295191:G:T	3.65512e-44	-2.29397	-1.18586e-09	0.000100507	-2.31362	-1.18586e-09
106295608	chr7:106295608:T:C	2.58716e-44	-2.4884	-0.151137	4.51605e-05	-2.54616	-0.567464
106295898	chr7:106295898:A:G	8.3132e-44	-8.19721e-10	-1.47226	0.000223475	-8.19721e-10	-1.51455
106296197	chr7:106296197:C:T	3.08406e-44	-1.11313	-1.35073	8.74094e-05	-1.33883	-1.11442
106296312	chr7:106296312:A:G	1.592e-43	-8.19721e-10	-0.822529	0.000458377	-8.19721e-10	-0.796153
106296743	chr7:106296743:T:G	1.57777e-43	-8.19721e-10	-0.831502	0.000476805	-8.19721e-10	-0.756738
106296891	chr7:106296891:C:T	1.44564e-44	-2.08581	-1.13573	2.5452e-05	-2.36447	-1.32259
106296973	chr7:106296973:C:A	3.15301e-44	-2.44174	-1.18586e-09	8.70992e-05	-2.4568	-1.18586e-09
106297063	chr7:106297063:C:A	6.12742e-44	-8.19721e-10	-1.77733	0.000167065	-8.19721e-10	-1.80546
106297295	chr7:106297295:G:A	5.3479e-44	-8.19721e-10	-1.9134	0.000147587	-8.19721e-10	-1.92943
106297438	chr7:106297438:T:C	2.87606e-44	-2.53368	-1.18586e-09	7.98719e-05	-2.54342	-1.18586e-09
106297666	chr7:106297666:G:A	8.14609e-44	-1.49256	-1.18586e-09	0.000235445	-1.46237	-1.18586e-09
106297701	chr7:106297701:T:G	4.45295e-43	-8.19721e-10	0.206049	0.00136073	-8.19721e-10	0.291933
106298045	chr7:106298045:A:G	2.96475e-44	-2.50331	-1.18586e-09	8.43887e-05	-2.48841	-1.18586e-09
106298111	chr7:106298111:C:T	5.28949e-44	-8.19721e-10	-1.92438	0.000146619	-8.19721e-10	-1.93601
106298613	chr7:106298613:A:G	5.3822e-44	-8.19721e-10	-1.90701	0.000149068	-8.19721e-10	-1.91945
106298692	chr7:106298692:C:T	5.54645e-44	-8.19721e-10	-1.87694	0.000150673	-8.19721e-10	-1.90873
106298788	chr7:106298788:T:C	1.66029e-44	-1.14576	-1.93735	2.82645e-05	-1.66716	-1.91508
106298856	chr7:106298856:A:C	7.5988e-44	-8.19721e-10	-1.56211	0.000221995	-8.19721e-10	-1.52119
106300205	chr7:106300205:T:C	8.15082e-43	-8.19721e-10	0.810601	0.00255881	-8.19721e-10	0.923453
106300317	chr7:106300317:CT:C	5.82534e-44	-1.74169	-0.0861948	0.000347389	-1.38487	0.311473
106300350	chr7:106300350:C:T	5.38954e-44	-8.19721e-10	-1.90564	0.000156235	-8.19721e-10	-1.87249
106301004	chr7:106301004:C:T	1.7346e-43	-8.19721e-10	-0.736743	0.000474332	-8.19721e-10	-0.761939
106301646	chr7:106301646:T:G	1.67369e-43	-8.19721e-10	-0.772489	0.000508391	-8.19721e-10	-0.692595
106301736	chr7:106301736:C:T	5.48281e-44	-8.19721e-10	-1.88849	0.000161973	-8.19721e-10	-1.83642
106301794	chr7:106301794:G:GTCCC	3.26542e-44	-2.40671	-1.18586e-09	8.75933e-05	-2.45114	-1.18586e-09
106301796	chr7:106301796:C:CTATTA	3.25665e-44	-2.4094	-1.18586e-09	8.73985e-05	-2.45337	-1.18586e-09
106301987	chr7:106301987:T:C	1.46096e-44	-2.10737	-1.10364	2.6777e-05	-2.35912	-1.27718
106302161	chr7:106302161:C:G	1.33193e-44	-2.10359	-1.19988	2.45608e-05	-2.35682	-1.36587
106302473	chr7:106302473:C:T	5.29912e-44	-8.19721e-10	-1.92256	0.000152548	-8.19721e-10	-1.89637
106302683	chr7:106302683:C:A	8.43497e-44	-8.19721e-10	-1.45772	0.000210937	-8.19721e-10	-1.57229
106303015	chr7:106303015:T:C	7.55033e-43	-8.19721e-10	0.734075	0.00234906	-8.19721e-10	0.837924
106303272	chr7:106303272:C:T	9.57126e-45	-2.20505	-1.42888	2.58589e-05	-2.04299	-1.6282
106303853	chr7:106303853:C:T	1.32539e-44	-2.11353	-1.19486	2.37692e-05	-2.37821	-1.37724
106303862	chr7:106303862:C:T	8.32005e-44	-2.19967	0.728238	0.000143698	-2.42326	0.467131
106304025	chr7:106304025:T:C	7.58523e-45	-1.92652	-1.93997	2.63569e-05	-1.73893	-1.91318
106304231	chr7:106304231:C:T	2.85047e-44	-2.54262	-1.18586e-09	8.18144e-05	-2.51939	-1.18586e-09
106304839	chr7:106304839:A:G	7.24051e-43	-8.19721e-10	0.692174	0.00224859	-8.19721e-10	0.794214
106304902	chr7:106304902:C:T	1.25587e-44	-2.05121	-1.31106	2.24377e-05	-2.33855	-1.47455
106305138	chr7:106305138:G:A	1.23123e-43	-8.19721e-10	-1.07951	0.000376527	-8.19721e-10	-0.992855
106305380	chr7:106305380:C:T	7.65098e-44	-2.21633	0.661059	0.000139073	-2.42005	0.431207
106305799	chr7:106305799:C:T	5.40738e-44	-8.19721e-10	-1.90234	0.000147305	-8.19721e-10	-1.93134
106305965	chr7:106305965:G:A	5.8272e-45	-2.36541	-1.76474	1.68037e-05	-2.35175	-1.75049
106306047	chr7:106306047:C:T	8.02311e-45	-2.12514	-1.68522	2.03047e-05	-2.11038	-1.80261
106306400	chr7:106306400:C:T	3.97377e-44	-2.21039	-1.18586e-09	9.77455e-05	-2.34148	-1.18586e-09
106306570	chr7:106306570:T:A	8.19605e-44	-8.19721e-10	-1.48645	0.000234923	-8.19721e-10	-1.46459
106307112	chr7:106307112:A:C	5.54397e-44	-8.19721e-10	-1.87739	0.000152376	-8.19721e-10	-1.89749
106307133	chr7:106307133:A:G	4.47098e-43	-8.19721e-10	0.210091	0.00139109	-8.19721e-10	0.313994
106307668	chr7:106307668:G:A	5.98657e-45	-2.31342	-1.78975	1.72873e-05	-2.29635	-1.77752
106308034	chr7:106308034:A:G	6.01708e-44	-8.19721e-10	-1.7955	0.000183665	-8.19721e-10	-1.71073
106308398	chr7:106308398:A:G	3.59636e-43	-8.19721e-10	-0.00759554	0.00110343	-8.19721e-10	0.082334
106308684	chr7:106308684:T:TC	2.66064e-43	-8.19721e-10	-0.30895	0.000767803	-8.19721e-10	-0.280313
106308732	chr7:106308732:A:G	4.59541e-43	-8.19721e-10	0.237542	0.00144359	-8.19721e-10	0.351045
106308745	chr7:106308745:T:C	5.20916e-44	-8.19721e-10	-1.93968	0.000147199	-8.19721e-10	-1.93206
106309076	chr7:106309076:C:CCAAA	2.70507e-43	-8.19721e-10	-0.29239	0.000785935	-8.19721e-10	-0.256972
106309641	chr7:106309641:T:C	5.20711e-44	-8.19721e-10	-1.94008	0.000147626	-8.19721e-10	-1.92916
106309829	chr7:106309829:T:C	1.62985e-44	-1.44065	-1.66096	2.63356e-05	-1.87603	-1.77689
106310044	chr7:106310044:C:T	5.80849e-44	-0.995594	-0.835189	7.7796e-05	-1.53055	-1.0392
106310057	chr7:106310057:C:T	6.04822e-44	-8.19721e-10	-1.79034	0.000174748	-8.19721e-10	-1.7605
106310176	chr7:106310176:G:A	2.88935e-44	-2.52907	-1.18586e-09	8.31225e-05	-2.50353	-1.18586e-09
106310200	chr7:106310200:C:T	6.50163e-44	-8.19721e-10	-1.71805	0.000186969	-8.19721e-10	-1.6929
106310269	chr7:106310269:C:T	5.24451e-44	-8.19721e-10	-1.93292	0.000156757	-8.19721e-10	-1.86915
106310813	chr7:106310813:A:G	5.62202e-43	0.439173	-1.18586e-09	0.000809327	-0.227643	-1.18586e-09
106311105	chr7:106311105:A:G	5.49929e-45	-2.24998	-1.93809	1.24833e-05	-2.46232	-1.93713
106311219	chr7:106311219:T:C	6.08702e-45	-2.25684	-1.82969	1.58169e-05	-2.51113	-1.65163
106311241	chr7:106311241:T:C	2.54582e-43	-8.19721e-10	-0.353066	0.00096738	-8.19721e-10	-0.0492547
106311274	chr7:106311274:G:T	6.70374e-45	-2.44221	-1.54781	2.09516e-05	-2.38068	-1.50096
106311329	chr7:106311329:A:G	1.19239e-43	-8.19721e-10	-1.11156	0.000265148	-8.19721e-10	-1.34356
106311403	chr7:106311403:T:C	8.05687e-44	-8.19721e-10	-1.50358	0.000232335	-8.19721e-10	-1.47567
106311642	chr7:106311642:T:C	6.08903e-44	-8.19721e-10	-1.78361	0.000149818	-8.19721e-10	-1.91443
106311653	chr7:106311653:C:T	5.64311e-45	-2.52685	-1.63541	1.69648e-05	-2.44883	-1.64388
106311659	chr7:106311659:G:C	5.48581e-44	-8.19721e-10	-1.88794	0.000146073	-8.19721e-10	-1.93974
106311923	chr7:106311923:C:T	2.13346e-44	-1.81227	-1.02008	4.84293e-05	-2.31128	-0.732458
106312095	chr7:106312095:C:T	5.20885e-44	-8.19721e-10	-1.93974	0.000152157	-8.19721e-10	-1.89893
106312292	chr7:106312292:A:G	7.78709e-44	-8.19721e-10	-1.53764	0.000183675	-8.19721e-10	-1.71068
106312390	chr7:106312390:G:A	5.58144e-44	-8.19721e-10	-1.87065	0.000175977	-8.19721e-10	-1.75349
106312976	chr7:106312976:A:G	1.03903e-43	-8.19721e-10	-1.24923	0.000323107	-8.19721e-10	-1.14586
106313539	chr7:106313539:T:C	5.20888e-44	-8.19721e-10	-1.93974	0.00014632	-8.19721e-10	-1.93805
106313743	chr7:106313743:G:C	2.96433e-44	-2.50345	-1.18586e-09	8.22853e-05	-2.51365	-1.18586e-09
106314294	chr7:106314294:T:C	2.67962e-42	-2.22283	4.22357	0.00207079	-2.49423	3.20607
106314295	chr7:106314295:G:A	5.3371e-44	-8.19721e-10	-1.91542	0.000154571	-8.19721e-10	-1.88319
106314304	chr7:106314304:C:T	1.72666e-44	-1.7376	-1.30631	2.12642e-05	-2.24649	-1.62033
106314543	chr7:106314543:T:C	5.65448e-45	-2.50347	-1.65677	1.31123e-05	-2.5451	-1.80519
106314576	chr7:106314576:C:T	4.53932e-45	-2.52953	-1.85038	1.2058e-05	-2.54532	-1.8888
106315276	chr7:106315276:C:T	5.24576e-44	-8.19721e-10	-1.93268	0.000149125	-8.19721e-10	-1.91906
106315384	chr7:106315384:A:G	5.29143e-44	-8.19721e-10	-1.92401	0.000152714	-8.19721e-10	-1.89528
106315609	chr7:106315609:G:A	4.51758e-45	-2.51001	-1.8747	1.19306e-05	-2.53747	-1.90727
106315753	chr7:106315753:C:T	5.65732e-45	-2.50072	-1.65902	1.60894e-05	-2.4999	-1.64579
106315823	chr7:106315823:G:A	8.36693e-44	-8.19721e-10	-1.46582	0.00018641	-8.19721e-10	-1.69589
106315932	chr7:106315932:T:C	1.39465e-43	-8.19721e-10	-0.954874	0.000273412	-8.19721e-10	-1.31287
106316009	chr7:106316009:T:A	8.4786e-44	-8.19721e-10	-1.45256	0.000188187	-8.19721e-10	-1.68641
106316080	chr7:106316080:C:T	1.60311e-43	-8.19721e-10	-0.815571	0.000300147	-8.19721e-10	-1.21957
106316177	chr7:106316177:T:C	8.6106e-45	-1.80511	-1.93458	2.23948e-05	-1.87543	-1.93958
106316293	chr7:106316293:T:C	1.01277e-43	-8.19721e-10	-1.27483	0.000213281	-8.19721e-10	-1.56124
106316334	chr7:106316334:A:G	6.03135e-44	-8.19721e-10	-1.79313	0.000161673	-8.19721e-10	-1.83827
106316412	chr7:106316412:G:A	5.20777e-44	-8.19721e-10	-1.93995	0.000147963	-8.19721e-10	-1.92688
106316458	chr7:106316458:T:A	5.86942e-44	-8.19721e-10	-1.82035	0.000174637	-8.19721e-10	-1.76114
106316505	chr7:106316505:G:A	7.31595e-44	-8.19721e-10	-1.60005	0.000169674	-8.19721e-10	-1.78997
106316510	chr7:106316510:G:A	1.06002e-43	-8.19721e-10	-1.22923	0.000220402	-8.19721e-10	-1.52839
106316923	chr7:106316923:A:C	8.29414e-44	-8.19721e-10	-1.47455	0.00018517	-8.19721e-10	-1.70257
106316988	chr7:106316988:A:G	5.21782e-44	-8.19721e-10	-1.93802	0.000146489	-8.19721e-10	-1.93689
106317011	chr7:106317011:A:G	2.15505e-44	-2.52387	-0.298425	5.2342e-05	-2.53139	-0.434657
106317257	chr7:106317257:T:C	8.16069e-44	-8.19721e-10	-1.49077	0.000183071	-8.19721e-10	-1.71397
106317308	chr7:106317308:C:T	1.42603e-43	-8.19721e-10	-0.932625	0.000277359	-8.19721e-10	-1.29853
106317350	chr7:106317350:A:G	8.24959e-44	-8.19721e-10	-1.47994	0.000184534	-8.19721e-10	-1.70601
106317404	chr7:106317404:T:C	7.99528e-45	-1.87686	-1.93698	2.08922e-05	-1.94437	-1.9401
106317466	chr7:106317466:A:G	5.22098e-44	-8.19721e-10	-1.93742	0.000146598	-8.19721e-10	-1.93615
106317488	chr7:106317488:C:T	9.05378e-45	-2.23349	-1.45601	1.67905e-05	-2.4109	-1.69214
106317560	chr7:106317560:A:G	5.22308e-44	-8.19721e-10	-1.93702	0.00014628	-8.19721e-10	-1.93833
106317602	chr7:106317602:C:T	5.72769e-44	-8.19721e-10	-1.84479	0.000171123	-8.19721e-10	-1.78146
106317731	chr7:106317731:G:A	5.23585e-44	-8.19721e-10	-1.93457	0.000147704	-8.19721e-10	-1.92863
106318136	chr7:106318136:C:T	3.21566e-44	-2.42207	-1.18586e-09	9.65124e-05	-2.35417	-1.18586e-09
106318137	chr7:106318137:A:G	4.00076e-44	-2.0258	-0.177814	0.000105536	-2.45228	0.187483
106318362	chr7:106318362:TAGGGACATCA:T	6.50561e-44	-8.19721e-10	-1.71744	0.000183573	-8.19721e-10	-1.71123
106318541	chr7:106318541:A:C	3.60273e-44	-2.30841	-1.18586e-09	9.46816e-05	-2.37333	-1.18586e-09
106318886	chr7:106318886:CT:C	1.08971e-43	-8.19721e-10	-1.2016	0.000352212	-8.19721e-10	-1.05961
106318967	chr7:106318967:G:A	4.43905e-45	-2.52961	-1.87263	1.18786e-05	-2.54595	-1.90315
106319237	chr7:106319237:AAG:A	8.33613e-44	-8.19721e-10	-1.4695	0.000185784	-8.19721e-10	-1.69926
106319268	chr7:106319268:C:A	1.19133e-42	-8.19721e-10	1.19014	0.00301785	-8.19721e-10	1.08845
106319269	chr7:106319269:A:G	5.28955e-44	-8.19721e-10	-1.92437	0.000157222	-8.19721e-10	-1.86619
106319671	chr7:106319671:G:A	8.34814e-44	-8.19721e-10	-1.46806	0.000185977	-8.19721e-10	-1.69823
106320220	chr7:106320220:C:T	1.84983e-44	-1.73547	-1.23954	2.20817e-05	-2.25451	-1.57459
106320406	chr7:106320406:T:G	5.33514e-44	-8.19721e-10	-1.91579	0.000161189	-8.19721e-10	-1.84127
106320484	chr7:106320484:C:A	8.64825e-44	-8.19721e-10	-1.43275	0.000190427	-8.19721e-10	-1.67458
106320536	chr7:106320536:C:T	5.21032e-44	-8.19721e-10	-1.93946	0.000146521	-8.19721e-10	-1.93668
106320538	chr7:106320538:C:T	1.42031e-43	-8.19721e-10	-0.936639	0.000276943	-8.19721e-10	-1.30003
106320581	chr7:106320581:G:A	5.32874e-44	-1.91699	-1.18586e-09	0.000134277	-2.02394	-1.18586e-09
106320603	chr7:106320603:C:T	5.20916e-44	-8.19721e-10	-1.93968	0.000146139	-8.19721e-10	-1.93929
106320951	chr7:106320951:C:T	5.67928e-44	-8.19721e-10	-1.85328	0.000152144	-8.19721e-10	-1.89902
106321165	chr7:106321165:G:A	9.47379e-44	-8.19721e-10	-1.34157	0.000220611	-8.19721e-10	-1.52745
106321206	chr7:106321206:A:G	4.26023e-43	-2.5445	2.7063	0.000496608	-2.47739	1.76135
106321355	chr7:106321355:C:T	9.28033e-45	-1.76029	-1.90451	2.33984e-05	-1.85249	-1.91869
106321477	chr7:106321477:T:G	3.06353e-44	-2.47054	-1.18586e-09	9.76959e-05	-2.34199	-1.18586e-09
106321478	chr7:106321478:G:A	1.9616e-43	-0.613755	-1.18586e-09	0.000291003	-1.25051	-1.18586e-09
106321485	chr7:106321485:C:A	1.51894e-43	-8.19721e-10	-0.869507	0.000286423	-8.19721e-10	-1.26638
106321536	chr7:106321536:A:T	8.05834e-44	-8.19721e-10	-1.5034	0.000181202	-8.19721e-10	-1.72423
106321774	chr7:106321774:C:T	5.28179e-44	-8.19721e-10	-1.92584	0.000149587	-8.19721e-10	-1.91597
106321995	chr7:106321995:A:T	1.06833e-43	-8.19721e-10	-1.22142	0.000221518	-8.19721e-10	-1.52334
106322014	chr7:106322014:G:A	4.76684e-45	-2.54557	-1.78543	1.25599e-05	-2.50043	-1.8929
106322249	chr7:106322249:A:C	1.03523e-44	-1.98956	-1.56592	3.0516e-05	-2.05204	-1.45356
106322589	chr7:106322589:T:C	7.48589e-45	-1.96033	-1.91934	1.90779e-05	-2.04504	-1.93027
106322641	chr7:106322641:A:C	5.91998e-44	-8.19721e-10	-1.81177	0.000169162	-8.19721e-10	-1.79299
106322664	chr7:106322664:T:C	5.63973e-45	-2.50311	-1.65974	1.55316e-05	-2.47911	-1.70185
106322815	chr7:106322815:T:C	7.34603e-44	-8.19721e-10	-1.59594	0.000170202	-8.19721e-10	-1.78686
106322894	chr7:106322894:A:T	7.89755e-44	-8.19721e-10	-1.52355	0.00017846	-8.19721e-10	-1.73948
106323013	chr7:106323013:AT:A	9.22969e-44	-8.19721e-10	-1.36768	0.000245063	-8.19721e-10	-1.42233
106323052	chr7:106323052:CAG:C	5.22133e-44	-8.19721e-10	-1.93735	0.000146578	-8.19721e-10	-1.93629
106323192	chr7:106323192:C:T	1.0072e-43	-8.19721e-10	-1.28035	0.000288226	-8.19721e-10	-1.2601
106323196	chr7:106323196:G:GA	5.84095e-44	-8.19721e-10	-1.82521	0.000179045	-8.19721e-10	-1.73621
106323201	chr7:106323201:G:A	7.65683e-44	-8.19721e-10	-1.5545	0.000174833	-8.19721e-10	-1.76002
106323284	chr7:106323284:G:A	4.3509e-44	-2.08439	-0.0353239	0.000144573	-2.46435	0.514287
106323715	chr7:106323715:A:T	5.83164e-44	-8.19721e-10	-1.8268	0.000178282	-8.19721e-10	-1.74048
106323953	chr7:106323953:A:T	1.14058e-42	-2.05027	3.19688	0.000863245	-2.43303	2.26988
106324062	chr7:106324062:A:T	5.96e-44	-8.19721e-10	-1.80503	0.000184067	-8.19721e-10	-1.70855
106324067	chr7:106324067:A:G	5.21708e-44	-8.19721e-10	-1.93816	0.00014678	-8.19721e-10	-1.93491
106324284	chr7:106324284:T:C	6.10778e-44	-8.19721e-10	-1.78054	0.000189841	-8.19721e-10	-1.67766
106324584	chr7:106324584:C:A	5.2369e-44	-8.19721e-10	-1.93437	0.000147672	-8.19721e-10	-1.92885
106324705	chr7:106324705:C:T	8.08131e-44	-8.19721e-10	-1.50055	0.000181196	-8.19721e-10	-1.72427
106324938	chr7:106324938:A:T	1.31952e-43	-8.19721e-10	-1.01025	0.000260995	-8.19721e-10	-1.35934
106324939	chr7:106324939:C:T	9.41205e-43	-2.12188	3.07635	0.000777064	-2.46592	2.1976
106325017	chr7:106325017:G:A	5.6053e-45	-2.54253	-1.62645	1.60182e-05	-2.51789	-1.63223
106325068	chr7:106325068:C:T	1.55823e-43	-8.19721e-10	-0.843968	0.000296233	-8.19721e-10	-1.2327
106325227	chr7:106325227:A:G	7.95288e-44	-8.19721e-10	-1.51657	0.000211297	-8.19721e-10	-1.57058
106325243	chr7:106325243:G:T	5.98738e-44	-2.0008	0.200353	0.000200722	-2.41498	0.793054
106325441	chr7:106325441:C:G	3.57458e-43	-2.44884	2.43517	0.000532817	-2.53825	1.89258
106325771	chr7:106325771:T:C	5.3185e-44	-8.19721e-10	-1.91891	0.000153822	-8.19721e-10	-1.88805
106325777	chr7:106325777:G:T	7.97842e-44	-8.19721e-10	-1.51336	0.000184336	-8.19721e-10	-1.70709
106325838	chr7:106325838:C:G	5.77487e-44	-8.19721e-10	-1.83659	0.000166639	-8.19721e-10	-1.80802
106325917	chr7:106325917:C:G	5.94658e-44	-8.19721e-10	-1.80729	0.000157544	-8.19721e-10	-1.86414
106326163	chr7:106326163:T:C	5.61835e-44	-8.19721e-10	-1.86406	0.000166974	-8.19721e-10	-1.80601
106326353	chr7:106326353:G:T	5.31688e-44	-8.19721e-10	-1.91922	0.000154704	-8.19721e-10	-1.88233
106326468	chr7:106326468:T:G	1.03255e-43	-8.19721e-10	-1.25549	0.0002154	-8.19721e-10	-1.55135
106326652	chr7:106326652:G:A	1.38986e-43	-8.19721e-10	-0.958314	0.000271768	-8.19721e-10	-1.3189
106326824	chr7:106326824:G:A	5.34738e-44	-8.19721e-10	-1.9135	0.000153156	-8.19721e-10	-1.89239
106327260	chr7:106327260:T:A	7.64724e-44	-8.19721e-10	-1.55576	0.000174413	-8.19721e-10	-1.76242
106327461	chr7:106327461:C:T	1.25257e-43	-8.19721e-10	-1.06232	0.000248744	-8.19721e-10	-1.40742
106327611	chr7:106327611:C:T	6.72499e-44	-8.19721e-10	-1.68427	0.000190458	-8.19721e-10	-1.67441
106327650	chr7:106327650:G:A	1.38849e-43	-8.19721e-10	-0.959298	0.0002713	-8.19721e-10	-1.32062
106327773	chr7:106327773:A:G	6.69975e-44	-8.19721e-10	-1.68803	0.000190223	-8.19721e-10	-1.67565
106327962	chr7:106327962:T:C	4.97407e-45	-2.49695	-1.7915	1.37094e-05	-2.47013	-1.83563
106328158	chr7:106328158:A:G	5.31231e-44	-8.19721e-10	-1.92008	0.000149531	-8.19721e-10	-1.91634
106328260	chr7:106328260:G:T	8.30492e-44	-8.19721e-10	-1.47325	0.000184981	-8.19721e-10	-1.70359
106328331	chr7:106328331:C:T	8.39168e-44	-8.19721e-10	-1.46286	0.000186357	-8.19721e-10	-1.69618
106328550	chr7:106328550:C:T	5.20777e-44	-8.19721e-10	-1.93995	0.00014634	-8.19721e-10	-1.93791
106328594	chr7:106328594:G:A	8.41554e-44	-8.19721e-10	-1.46002	0.000186743	-8.19721e-10	-1.69411
106328743	chr7:106328743:A:G	5.27877e-44	-8.19721e-10	-1.92641	0.000154523	-8.19721e-10	-1.8835
106328773	chr7:106328773:T:C	8.77786e-45	-1.81549	-1.90496	2.21697e-05	-1.90691	-1.91821
106328837	chr7:106328837:C:T	8.34061e-44	-8.19721e-10	-1.46897	0.000185547	-8.19721e-10	-1.70054
106329213	chr7:106329213:C:T	4.21401e-44	-2.17015	0.0184653	7.4307e-05	-2.43951	-0.176126
106329466	chr7:106329466:G:A	4.28432e-44	-2.13466	-0.000476639	7.43713e-05	-2.41982	-0.194959
106329580	chr7:106329580:C:T	1.01728e-43	-8.19721e-10	-1.27038	0.000212975	-8.19721e-10	-1.56267
106329639	chr7:106329639:C:G	1.06273e-44	-1.92219	-1.60706	3.22819e-05	-1.96457	-1.48477
106329669	chr7:106329669:G:A	4.98101e-44	-2.01164	0.0271739	0.00016223	-2.38555	0.550723
106330222	chr7:106330222:C:A	4.32412e-44	-2.12365	-0.00224462	7.48062e-05	-2.41313	-0.195816
106330887	chr7:106330887:T:C	5.63576e-44	-8.19721e-10	-1.86097	0.000170974	-8.19721e-10	-1.78234
106330988	chr7:106330988:C:T	1.086e-43	-2.5175	1.31249	0.000172995	-2.54099	0.770408
106331270	chr7:106331270:T:C	7.64409e-44	-2.09098	0.534816	8.34842e-05	-2.34044	-0.158749
106331433	chr7:106331433:G:A	4.75338e-45	-2.49558	-1.83826	1.22933e-05	-2.52979	-1.88499
106331484	chr7:106331484:T:G	7.43256e-45	-1.97065	-1.91617	1.92944e-05	-2.03476	-1.92927
106331674	chr7:106331674:A:T	6.14739e-44	-8.19721e-10	-1.77407	0.000179156	-8.19721e-10	-1.73559
106331741	chr7:106331741:C:T	9.90772e-44	-8.19721e-10	-1.29679	0.000209686	-8.19721e-10	-1.57823
106331760	chr7:106331760:G:A	5.21295e-44	-8.19721e-10	-1.93896	0.00014647	-8.19721e-10	-1.93702
106331763	chr7:106331763:G:T	5.20981e-44	-8.19721e-10	-1.93956	0.000146315	-8.19721e-10	-1.93808
106331993	chr7:106331993:C:T	8.34697e-44	-8.19721e-10	-1.4682	0.000177235	-8.19721e-10	-1.74637
106332217	chr7:106332217:T:C	9.03363e-45	-1.77951	-1.91222	2.27971e-05	-1.87136	-1.92586
106332486	chr7:106332486:T:C	1.08741e-43	-2.51779	1.31408	0.000131427	-2.5464	0.501009
106332519	chr7:106332519:C:T	4.5545e-45	-2.51578	-1.8608	1.19723e-05	-2.53984	-1.90141
106332582	chr7:106332582:A:C	1.65075e-43	-8.19721e-10	-0.786288	0.000289345	-8.19721e-10	-1.25623
106332615	chr7:106332615:C:T	5.24828e-44	-8.19721e-10	-1.9322	0.000146019	-8.19721e-10	-1.94011
106332747	chr7:106332747:G:A	4.58175e-44	-2.15929	0.0912707	0.000156133	-2.48658	0.61344
106332822	chr7:106332822:TC:T	5.20752e-44	-8.19721e-10	-1.94	0.000146045	-8.19721e-10	-1.93993
106332870	chr7:106332870:A:G	1.67333e-43	-1.86946	1.09676	0.000154925	-2.18833	0.307426
106333043	chr7:106333043:A:T	4.5171e-44	-2.1516	0.0693654	0.000153701	-2.48565	0.596808
106333198	chr7:106333198:G:T	5.21105e-44	-8.19721e-10	-1.93932	0.00014784	-8.19721e-10	-1.92771
106333264	chr7:106333264:G:A	1.66651e-44	-2.50247	-0.5769	4.31524e-05	-2.41145	-0.747658
106333401	chr7:106333401:C:T	4.0225e-43	-2.11799	2.22238	0.000354258	-2.46036	1.40654
106333402	chr7:106333402:G:A	9.25694e-45	-1.76568	-1.90163	1.25857e-05	-2.45924	-1.93205
106333488	chr7:106333488:A:G	5.58548e-44	-8.19721e-10	-1.86993	0.000173307	-8.19721e-10	-1.76878
106333808	chr7:106333808:T:C	5.21609e-44	-8.19721e-10	-1.93835	0.000146823	-8.19721e-10	-1.93461
106334021	chr7:106334021:T:C	7.76839e-45	-1.96763	-1.875	1.99972e-05	-2.02949	-1.89876
106334343	chr7:106334343:G:A	5.22683e-44	-8.19721e-10	-1.9363	0.000147224	-8.19721e-10	-1.93189
106334686	chr7:106334686:T:G	1.26011e-43	-2.49435	1.43803	0.00014299	-2.54396	0.582887
106335075	chr7:106335075:G:A	7.90515e-44	-8.19721e-10	-1.52259	0.000179126	-8.19721e-10	-1.73576
106335225	chr7:106335225:C:T	5.30945e-44	-8.19721e-10	-1.92061	0.000153422	-8.19721e-10	-1.89065
106335387	chr7:106335387:G:C	2.86312e-44	-2.53819	-1.18586e-09	7.99987e-05	-2.54183	-1.18586e-09
106335455	chr7:106335455:C:G	6.24314e-44	-8.19721e-10	-1.75862	0.000182088	-8.19721e-10	-1.71935
106335619	chr7:106335619:G:A	1.08286e-43	-8.19721e-10	-1.20791	0.000246121	-8.19721e-10	-1.41802
106335684	chr7:106335684:G:C	3.20873e-44	-2.42423	-1.18586e-09	0.000100731	-2.3114	-1.18586e-09
106336310	chr7:106336310:C:A	5.21329e-44	-8.19721e-10	-1.93889	0.000146067	-8.19721e-10	-1.93978
106336581	chr7:106336581:T:C	6.97931e-44	-8.19721e-10	-1.64715	0.000198465	-8.19721e-10	-1.63324
106336768	chr7:106336768:A:G	8.19659e-44	-8.19721e-10	-1.48638	0.000183828	-8.19721e-10	-1.70984
106336769	chr7:106336769:G:A	5.22307e-44	-8.19721e-10	-1.93702	0.000148718	-8.19721e-10	-1.9218
106336925	chr7:106336925:A:G	1.15617e-44	-1.68403	-1.76096	2.81273e-05	-1.89505	-1.69205
106337416	chr7:106337416:G:A	3.03498e-44	-2.4799	-1.18586e-09	8.09385e-05	-2.53016	-1.18586e-09
106337456	chr7:106337456:G:A	5.84716e-44	-8.19721e-10	-1.82415	0.00018442	-8.19721e-10	-1.70663
106337483	chr7:106337483:T:G	7.07799e-44	-8.19721e-10	-1.63311	0.000185496	-8.19721e-10	-1.70081
106337751	chr7:106337751:C:T	7.49689e-44	-8.19721e-10	-1.57561	0.000173003	-8.19721e-10	-1.77054
106337844	chr7:106337844:C:A	3.29059e-44	-2.39904	-1.18586e-09	0.000129594	-2.05944	-1.18586e-09
106337879	chr7:106337879:GT:G	4.45777e-44	-1.96616	-0.129289	0.000138926	-2.3619	0.371996
106337972	chr7:106337972:T:C	8.91024e-45	-1.78997	-1.91552	2.19585e-05	-1.97119	-1.86351
106338042	chr7:106338042:G:A	9.18375e-44	-8.19721e-10	-1.37267	0.000244352	-8.19721e-10	-1.42524
106338256	chr7:106338256:A:G	1.00028e-43	-8.19721e-10	-1.28724	0.000245131	-8.19721e-10	-1.42205
106338923	chr7:106338923:C:T	7.51743e-44	-8.19721e-10	-1.57288	0.000174591	-8.19721e-10	-1.7614
106338932	chr7:106338932:C:A	5.53661e-44	-8.19721e-10	-1.87872	0.000146174	-8.19721e-10	-1.93905
106339078	chr7:106339078:C:T	3.28389e-44	-2.40107	-1.18586e-09	8.44702e-05	-2.48745	-1.18586e-09
106339081	chr7:106339081:T:A	5.20891e-44	-8.19721e-10	-1.93973	0.000152448	-8.19721e-10	-1.89702
106339447	chr7:106339447:G:T	4.26508e-44	-2.16074	0.0210993	0.000149244	-2.48952	0.571256
106339471	chr7:106339471:T:C	8.14643e-44	-2.16938	0.67686	0.000179072	-2.47744	0.741384
106339746	chr7:106339746:G:C	3.61044e-44	-2.17338	-0.132891	9.07126e-05	-2.47647	0.0603181
106339911	chr7:106339911:A:G	9.34321e-44	-8.19721e-10	-1.35545	0.000200728	-8.19721e-10	-1.62189
106339966	chr7:106339966:T:A	3.61774e-44	-2.19368	-0.110572	9.17483e-05	-2.48552	0.0807214
106340505	chr7:106340505:A:G	6.17273e-44	-8.19721e-10	-1.76996	0.000179937	-8.19721e-10	-1.73124
106340629	chr7:106340629:A:G	5.38232e-44	-8.19721e-10	-1.90698	0.000158043	-8.19721e-10	-1.86098
106340877	chr7:106340877:G:T	5.20928e-44	-8.19721e-10	-1.93966	0.000146025	-8.19721e-10	-1.94007
106341163	chr7:106341163:T:C	5.72679e-44	-8.19721e-10	-1.84495	0.000153731	-8.19721e-10	-1.88864
106341542	chr7:106341542:G:A	4.87794e-45	-2.36921	-1.93876	1.31019e-05	-2.49947	-1.85162
106341697	chr7:106341697:T:G	4.4423e-44	-2.15456	0.0556341	0.000155159	-2.49074	0.611337
106342001	chr7:106342001:G:A	1.14274e-44	-1.56011	-1.89656	2.88317e-05	-1.64871	-1.91365
106342189	chr7:106342189:C:G	5.84553e-44	-8.19721e-10	-1.82442	0.00015158	-8.19721e-10	-1.90273
106342233	chr7:106342233:G:A	5.35321e-44	-8.19721e-10	-1.91241	0.000149209	-8.19721e-10	-1.9185
106342388	chr7:106342388:A:G	8.20006e-45	-2.33128	-1.45726	1.68796e-05	-2.48761	-1.61013
106342602	chr7:106342602:A:G	7.46643e-44	-8.19721e-10	-1.57969	0.000173568	-8.19721e-10	-1.76727
106342805	chr7:106342805:T:A	6.69065e-44	-8.19721e-10	-1.68939	0.000190182	-8.19721e-10	-1.67586
106343252	chr7:106343252:T:G	5.26478e-45	-2.50209	-1.72956	1.55449e-05	-2.44513	-1.73499
106343282	chr7:106343282:G:C	1.03779e-43	-2.46044	1.21001	0.000373199	-2.53867	1.53693
106343495	chr7:106343495:T:C	5.36939e-44	-8.19721e-10	-1.90939	0.000149779	-8.19721e-10	-1.91469
106343582	chr7:106343582:G:C	5.21006e-44	-8.19721e-10	-1.93951	0.000146469	-8.19721e-10	-1.93703
106343695	chr7:106343695:C:T	9.38329e-45	-1.71437	-1.93938	2.25777e-05	-1.91034	-1.89654
106343733	chr7:106343733:C:T	6.54745e-44	-8.19721e-10	-1.71103	0.000180127	-8.19721e-10	-1.73019
106343741	chr7:106343741:C:T	5.34732e-44	-1.85374	-0.0597658	0.000164162	-2.30054	0.477551
106343854	chr7:106343854:A:G	7.85226e-43	-8.19721e-10	0.773284	0.00156544	-8.19721e-10	0.432078
106344050	chr7:106344050:C:T	4.42422e-44	-1.97197	-0.131037	0.000141368	-2.36481	0.392333
106344080	chr7:106344080:G:A	1.09668e-44	-2.42639	-1.07143	2.24725e-05	-2.51186	-1.29969
106344222	chr7:106344222:A:C	5.4263e-44	-8.19721e-10	-1.89885	0.000153293	-8.19721e-10	-1.8915
106344303	chr7:106344303:A:T	5.4017e-44	-8.19721e-10	-1.90339	0.000154117	-8.19721e-10	-1.88613
106344399	chr7:106344399:G:A	6.11472e-44	-8.19721e-10	-1.7794	0.000182855	-8.19721e-10	-1.71515
106344476	chr7:106344476:C:A	6.01933e-44	-8.19721e-10	-1.79513	0.000179391	-8.19721e-10	-1.73428
106344483	chr7:106344483:G:T	5.4382e-44	-8.19721e-10	-1.89666	0.00015355	-8.19721e-10	-1.88982
106344554	chr7:106344554:T:C	8.91392e-44	-8.19721e-10	-1.40249	0.000247412	-8.19721e-10	-1.41279
106344731	chr7:106344731:C:T	7.60226e-44	-8.19721e-10	-1.56166	0.00017206	-8.19721e-10	-1.776
106345339	chr7:106345339:AAT:A	5.21087e-44	-8.19721e-10	-1.93936	0.000146088	-8.19721e-10	-1.93964
106345386	chr7:106345386:G:C	7.80213e-44	-8.19721e-10	-1.53571	0.000172976	-8.19721e-10	-1.77069
106345424	chr7:106345424:T:C	8.97766e-44	-8.19721e-10	-1.39536	0.000229115	-8.19721e-10	-1.48962
106345498	chr7:106345498:G:A	8.96577e-45	-1.76937	-1.92991	2.09296e-05	-1.9444	-1.93828
106345669	chr7:106345669:C:A	4.69267e-43	-2.34172	2.6002	0.000435764	-2.54249	1.69574
106346086	chr7:106346086:C:T	5.67002e-44	-8.19721e-10	-1.85491	0.000157782	-8.19721e-10	-1.86263
106346548	chr7:106346548:A:G	5.39477e-44	-8.19721e-10	-1.90467	0.000155311	-8.19721e-10	-1.87842
106346707	chr7:106346707:A:G	9.27985e-45	-2.53905	-1.12579	2.05267e-05	-2.5457	-1.35642
106346734	chr7:106346734:TCAAA:T	4.93984e-45	-2.54209	-1.75327	1.39061e-05	-2.52542	-1.7661
106347294	chr7:106347294:T:A	5.62745e-44	-8.19721e-10	-1.86245	0.000149587	-8.19721e-10	-1.91597
106347352	chr7:106347352:G:A	5.21678e-44	-8.19721e-10	-1.93822	0.000151339	-8.19721e-10	-1.90432
106347638	chr7:106347638:A:G	4.35007e-45	-2.54623	-1.87627	1.18357e-05	-2.53947	-1.91325
106348182	chr7:106348182:A:G	4.24221e-45	-2.50865	-1.93895	1.32205e-05	-2.41846	-1.92361
106348194	chr7:106348194:A:C	5.28483e-44	-8.19721e-10	-1.92526	0.000147676	-8.19721e-10	-1.92882
106348302	chr7:106348302:C:T	5.26096e-44	-8.19721e-10	-1.92979	0.000148406	-8.19721e-10	-1.92389
106348397	chr7:106348397:G:A	5.55211e-44	-8.19721e-10	-1.87592	0.000148159	-8.19721e-10	-1.92556
106348457	chr7:106348457:A:T	4.68471e-45	-2.40967	-1.93871	1.68643e-05	-2.20354	-1.89511
106348842	chr7:106348842:T:C	6.37039e-44	-8.19721e-10	-1.73844	0.000155887	-8.19721e-10	-1.87471
106348935	chr7:106348935:A:G	5.64325e-44	-8.19721e-10	-1.85964	0.000149544	-8.19721e-10	-1.91626
106348952	chr7:106348952:T:C	5.21336e-44	-8.19721e-10	-1.93888	0.000146024	-8.19721e-10	-1.94008
106348968	chr7:106348968:C:T	5.02697e-45	-2.35531	-1.92256	1.77808e-05	-2.12972	-1.91601
106348977	chr7:106348977:T:C	5.56828e-44	-8.19721e-10	-1.87302	0.000148817	-8.19721e-10	-1.92113
106349034	chr7:106349034:T:C	5.24747e-44	-8.19721e-10	-1.93236	0.000148928	-8.19721e-10	-1.92038
106349067	chr7:106349067:T:TG	7.49791e-44	-8.19721e-10	-1.57548	0.000262774	-8.19721e-10	-1.35255
106349127	chr7:106349127:A:G	7.49767e-44	-8.19721e-10	-1.57551	0.000198003	-8.19721e-10	-1.63556
106349412	chr7:106349412:A:G	5.61574e-44	-8.19721e-10	-1.86453	0.000149463	-8.19721e-10	-1.9168
106349669	chr7:106349669:T:G	9.4696e-44	-1.6661	0.324081	9.47852e-05	-2.03596	-0.336269
106350277	chr7:106350277:G:A	5.58307e-44	-8.19721e-10	-1.87036	0.000150649	-8.19721e-10	-1.90889
106351344	chr7:106351344:C:T	6.99737e-44	-8.19721e-10	-1.64457	0.000171233	-8.19721e-10	-1.78082
106351523	chr7:106351523:C:T	5.26388e-44	-8.19721e-10	-1.92923	0.000146711	-8.19721e-10	-1.93538
106351678	chr7:106351678:C:T	1.00846e-44	-2.47385	-1.10782	2.78241e-05	-2.34744	-1.25051
106351894	chr7:106351894:A:G	5.79424e-45	-2.51903	-1.61679	1.52261e-05	-2.38954	-1.8113
106351982	chr7:106351982:C:T	5.49963e-44	-8.19721e-10	-1.88542	0.000147712	-8.19721e-10	-1.92858
106352062	chr7:106352062:C:A	6.62027e-44	-8.19721e-10	-1.69997	0.000183053	-8.19721e-10	-1.71407
106352065	chr7:106352065:G:A	5.75808e-45	-2.52515	-1.61693	1.47152e-05	-2.42299	-1.81198
106352099	chr7:106352099:C:CG	5.79466e-45	-2.52912	-1.60663	1.46806e-05	-2.43212	-1.8052
106352257	chr7:106352257:A:C	5.55849e-44	-8.19721e-10	-1.87478	0.000148321	-8.19721e-10	-1.92447
106352358	chr7:106352358:G:A	3.47199e-44	-2.34538	-1.18586e-09	0.000106442	-2.25625	-1.18586e-09
106352376	chr7:106352376:T:C	5.65284e-44	-8.19721e-10	-1.85794	0.000149611	-8.19721e-10	-1.9158
106352435	chr7:106352435:G:A	1.01766e-44	-1.6328	-1.9398	1.30435e-05	-2.43773	-1.91783
106352599	chr7:106352599:T:C	5.64981e-44	-8.19721e-10	-1.85848	0.000149577	-8.19721e-10	-1.91603
106352677	chr7:106352677:G:A	5.83294e-45	-2.5275	-1.60167	1.47704e-05	-2.42808	-1.80314
106352689	chr7:106352689:G:A	3.56455e-44	-2.08603	-0.233035	0.000117261	-2.42879	0.269346
106352887	chr7:106352887:G:A	5.27179e-44	-8.19721e-10	-1.92773	0.000146297	-8.19721e-10	-1.93821
106353009	chr7:106353009:C:T	5.22956e-45	-2.54276	-1.6956	1.40758e-05	-2.45644	-1.82295
106353033	chr7:106353033:G:A	4.17006e-45	-2.54612	-1.91864	1.14932e-05	-2.54398	-1.93812
106353097	chr7:106353097:C:T	5.09997e-45	-2.54074	-1.72271	1.39363e-05	-2.44779	-1.84156
106353121	chr7:106353121:C:T	4.25517e-44	-2.03626	-0.105708	0.000138657	-2.40073	0.408888
106353151	chr7:106353151:T:G	5.23212e-44	-8.19721e-10	-1.93529	0.000155838	-8.19721e-10	-1.87503
106353182	chr7:106353182:A:G	4.96171e-45	-2.54072	-1.75022	1.36897e-05	-2.44768	-1.85952
106353228	chr7:106353228:T:C	2.90527e-44	-2.52358	-1.18586e-09	8.13433e-05	-2.52517	-1.18586e-09
106353372	chr7:106353372:G:A	3.51531e-44	-2.33298	-1.18586e-09	8.63844e-05	-2.46504	-1.18586e-09
106353607	chr7:106353607:T:G	5.6559e-44	-8.19721e-10	-1.8574	0.000149654	-8.19721e-10	-1.91552
106353619	chr7:106353619:T:A	5.06942e-45	-2.54323	-1.72623	1.35419e-05	-2.47322	-1.84484
106353801	chr7:106353801:GA:G	5.50192e-44	-8.19721e-10	-1.88501	0.000147378	-8.19721e-10	-1.93085
106353904	chr7:106353904:T:C	5.43757e-44	-8.19721e-10	-1.89677	0.000146977	-8.19721e-10	-1.93357
106354066	chr7:106354066:A:C	5.23073e-44	-8.19721e-10	-1.93555	0.000146704	-8.19721e-10	-1.93543
106354090	chr7:106354090:C:T	5.30152e-44	-8.19721e-10	-1.92211	0.000146676	-8.19721e-10	-1.93562
106354124	chr7:106354124:A:G	5.73875e-44	-8.19721e-10	-1.84286	0.000152203	-8.19721e-10	-1.89863
106354182	chr7:106354182:C:G	5.39818e-44	-8.19721e-10	-1.90404	0.000146695	-8.19721e-10	-1.93549
106354223	chr7:106354223:A:G	4.76112e-45	-2.39463	-1.93757	1.45263e-05	-2.31196	-1.93592
106354280	chr7:106354280:G:A	1.99523e-44	-2.17334	-0.726005	7.10645e-05	-2.49437	-0.165887
106354421	chr7:106354421:G:A	5.30828e-44	-8.19721e-10	-1.92084	0.000146789	-8.19721e-10	-1.93485
106354452	chr7:106354452:T:C	1.23242e-44	-1.96241	-1.41871	2.48246e-05	-2.32429	-1.38772
106354982	chr7:106354982:T:G	1.55914e-44	-1.78769	-1.35827	2.72219e-05	-2.21881	-1.40101
106354991	chr7:106354991:T:C	5.48591e-44	-8.19721e-10	-1.88792	0.000146249	-8.19721e-10	-1.93853
106355012	chr7:106355012:C:T	9.48765e-43	-8.19721e-10	0.962474	0.0023742	-8.19721e-10	0.84857
106355374	chr7:106355374:C:T	6.17803e-44	-8.19721e-10	-1.7691	0.000165839	-8.19721e-10	-1.81283
106355892	chr7:106355892:T:C	7.15092e-44	-8.19721e-10	-1.62286	0.000248331	-8.19721e-10	-1.40908
106356232	chr7:106356232:A:G	7.4989e-44	-8.19721e-10	-1.57535	0.000259282	-8.19721e-10	-1.36593
106356240	chr7:106356240:C:T	6.81523e-45	-2.50576	-1.46776	1.82778e-05	-2.31864	-1.69952
106356465	chr7:106356465:T:C	5.5829e-44	-8.19721e-10	-1.87039	0.000148736	-8.19721e-10	-1.92167
106356488	chr7:106356488:A:T	4.38861e-45	-2.54325	-1.87043	1.19359e-05	-2.52982	-1.91447
106356528	chr7:106356528:G:A	3.15678e-44	-2.44055	-1.18586e-09	9.81092e-05	-2.33776	-1.18586e-09
106356607	chr7:106356607:C:T	1.0863e-44	-2.49431	-1.01302	2.99716e-05	-2.38024	-1.14335
106356653	chr7:106356653:T:A	1.50129e-43	-8.19721e-10	-0.881191	0.000402584	-8.19721e-10	-0.925942
106356669	chr7:106356669:C:T	5.63097e-44	-8.19721e-10	-1.86182	0.000150076	-8.19721e-10	-1.9127
106356786	chr7:106356786:C:T	1.20829e-44	-2.49707	-0.903822	3.23748e-05	-2.38671	-1.05976
106356970	chr7:106356970:C:T	5.90241e-44	-8.19721e-10	-1.81474	0.000161424	-8.19721e-10	-1.83981
106356978	chr7:106356978:A:G	1.07586e-44	-1.96845	-1.54853	2.17844e-05	-2.31785	-1.5248
106357079	chr7:106357079:G:A	5.4379e-44	-8.19721e-10	-1.89671	0.000147117	-8.19721e-10	-1.93262
106357193	chr7:106357193:T:C	1.07665e-43	-8.19721e-10	-1.21366	0.000287152	-8.19721e-10	-1.26383
106357225	chr7:106357225:C:T	5.44403e-44	-8.19721e-10	-1.89558	0.000147186	-8.19721e-10	-1.93215
106357443	chr7:106357443:A:C	5.21863e-44	-8.19721e-10	-1.93787	0.000153023	-8.19721e-10	-1.89326
106357500	chr7:106357500:A:C	8.36405e-44	-1.81854	0.352381	8.55187e-05	-2.14392	-0.331187
106358257	chr7:106358257:C:T	5.02811e-45	-2.33757	-1.94007	1.79771e-05	-2.11068	-1.92407
106358443	chr7:106358443:T:C	1.89595e-44	-2.54638	-0.403996	3.57226e-05	-2.48185	-0.866216
106358740	chr7:106358740:C:T	8.64471e-45	-1.861	-1.87474	1.22157e-05	-2.49535	-1.92577
106358771	chr7:106358771:A:G	5.45442e-44	-8.19721e-10	-1.89368	0.000147264	-8.19721e-10	-1.93162
106358783	chr7:106358783:T:C	5.71084e-44	-2.10434	0.256603	0.000199833	-2.41624	0.789876
106358787	chr7:106358787:C:G	5.51425e-44	-8.19721e-10	-1.88277	0.000147973	-8.19721e-10	-1.92681
106358959	chr7:106358959:G:A	4.67612e-45	-2.54416	-1.80606	1.22603e-05	-2.53131	-1.88617
106358978	chr7:106358978:T:G	7.20439e-44	-8.19721e-10	-1.61541	0.000250743	-8.19721e-10	-1.39942
106359027	chr7:106359027:G:A	5.26284e-44	-2.27572	0.346292	0.000204251	-2.49641	0.891911
106359077	chr7:106359077:G:A	5.4953e-44	-8.19721e-10	-1.88621	0.000147353	-8.19721e-10	-1.93102
106359093	chr7:106359093:C:T	2.91603e-44	-2.50025	-0.0196271	6.56819e-05	-2.25318	-0.485845
106359509	chr7:106359509:T:C	1.05297e-44	-2.52216	-1.01632	2.75714e-05	-2.43603	-1.17104
106359755	chr7:106359755:A:T	3.01974e-44	-2.48493	-1.18586e-09	7.96639e-05	-2.54603	-1.18586e-09
106359892	chr7:106359892:C:T	5.35746e-44	-8.19721e-10	-1.91161	0.000146265	-8.19721e-10	-1.93842
106360158	chr7:106360158:C:T	5.58259e-45	-2.23399	-1.93905	1.16507e-05	-2.53531	-1.93317
106360736	chr7:106360736:AC:A	5.61329e-44	-8.19721e-10	-1.86497	0.000148899	-8.19721e-10	-1.92058
106360851	chr7:106360851:T:G	5.37489e-44	-2.0057	0.0973336	0.000178226	-2.42238	0.681583
106361059	chr7:106361059:C:G	5.21464e-44	-8.19721e-10	-1.93863	0.000146924	-8.19721e-10	-1.93393
106361103	chr7:106361103:T:A	7.24014e-45	-2.51491	-1.39814	2.44403e-05	-2.32442	-1.40319
106361278	chr7:106361278:G:A	5.35992e-44	-8.19721e-10	-1.91115	0.000146244	-8.19721e-10	-1.93857
106361396	chr7:106361396:C:T	1.1736e-44	-2.39923	-1.0308	3.41752e-05	-2.23954	-1.1528
106361457	chr7:106361457:G:A	5.34779e-44	-8.19721e-10	-1.91342	0.000146163	-8.19721e-10	-1.93912
106361522	chr7:106361522:C:T	1.17177e-44	-1.50899	-1.92259	1.33481e-05	-2.39237	-1.94011
106361577	chr7:106361577:C:G	5.31228e-44	-8.19721e-10	-1.92008	0.000146841	-8.19721e-10	-1.9345
106361625	chr7:106361625:C:G	8.23076e-45	-2.53482	-1.24999	3.55368e-05	-2.53402	-0.819256
106361723	chr7:106361723:A:C	5.48876e-44	-8.19721e-10	-1.8874	0.00014745	-8.19721e-10	-1.93036
106361998	chr7:106361998:T:G	5.27206e-44	-8.19721e-10	-1.92768	0.000157552	-8.19721e-10	-1.86409
106362114	chr7:106362114:T:TA	5.44091e-44	-8.19721e-10	-1.89616	0.00014697	-8.19721e-10	-1.93362
106362178	chr7:106362178:T:C	7.1268e-45	-2.04287	-1.88596	1.15752e-05	-2.54095	-1.93403
106362322	chr7:106362322:T:A	5.37192e-44	-8.19721e-10	-1.90892	0.000146269	-8.19721e-10	-1.9384
106362778	chr7:106362778:C:G	5.26058e-44	-8.19721e-10	-1.92986	0.000146031	-8.19721e-10	-1.94003
106362859	chr7:106362859:A:C	5.98207e-44	-8.19721e-10	-1.80134	0.000179734	-8.19721e-10	-1.73237
106363101	chr7:106363101:A:T	5.72538e-44	-8.19721e-10	-1.84519	0.000173779	-8.19721e-10	-1.76606
106363355	chr7:106363355:G:A	6.60346e-44	-8.19721e-10	-1.70251	0.000169498	-8.19721e-10	-1.791
106363424	chr7:106363424:C:T	9.63428e-44	-2.10172	0.776946	0.000154793	-2.37127	0.489511
106363894	chr7:106363894:T:C	5.45283e-44	-8.19721e-10	-1.89397	0.000176071	-8.19721e-10	-1.75296
106364137	chr7:106364137:G:C	5.44363e-44	-8.19721e-10	-1.89566	0.000146611	-8.19721e-10	-1.93607
106364347	chr7:106364347:A:G	5.27837e-44	-8.19721e-10	-1.92648	0.000146433	-8.19721e-10	-1.93728
106364381	chr7:106364381:C:T	4.39561e-45	-2.5464	-1.86568	1.18716e-05	-2.54127	-1.90843
106364481	chr7:106364481:G:A	5.72411e-45	-2.21344	-1.93456	2.07865e-05	-1.96044	-1.92911
106364641	chr7:106364641:A:G	5.50443e-44	-8.19721e-10	-1.88455	0.000147724	-8.19721e-10	-1.9285
106364796	chr7:106364796:T:G	5.29258e-44	-8.19721e-10	-1.9238	0.00014665	-8.19721e-10	-1.9358
106364964	chr7:106364964:T:C	5.35957e-44	-8.19721e-10	-1.91122	0.00014633	-8.19721e-10	-1.93798
106365391	chr7:106365391:A:G	5.55882e-45	-2.24641	-1.93089	2.11915e-05	-1.98192	-1.88832
106365479	chr7:106365479:C:G	5.90375e-44	-8.19721e-10	-1.81451	0.000200545	-8.19721e-10	-1.62281
106365511	chr7:106365511:C:G	5.20753e-44	-8.19721e-10	-1.94	0.000147654	-8.19721e-10	-1.92897
106365689	chr7:106365689:G:A	5.20882e-44	-8.19721e-10	-1.93975	0.000146091	-8.19721e-10	-1.93961
106366246	chr7:106366246:A:G	8.00367e-44	-2.30479	0.794587	0.000137903	-2.50534	0.508046
106366499	chr7:106366499:T:C	5.64799e-44	-8.19721e-10	-1.8588	0.000152413	-8.19721e-10	-1.89725
106366506	chr7:106366506:G:A	8.65145e-44	-2.03615	0.603773	0.000138142	-2.32225	0.326685
106366565	chr7:106366565:A:T	2.84196e-44	-2.54561	-1.18586e-09	7.96865e-05	-2.54575	-1.18586e-09
106366629	chr7:106366629:G:A	5.21457e-44	-8.19721e-10	-1.93865	0.000146021	-8.19721e-10	-1.9401
106366753	chr7:106366753:G:A	5.40655e-44	-8.19721e-10	-1.90249	0.000146579	-8.19721e-10	-1.93628
106366907	chr7:106366907:GA:G	4.42895e-45	-2.5419	-1.86263	1.20102e-05	-2.52574	-1.91235
106367111	chr7:106367111:C:T	5.23088e-45	-2.33709	-1.90102	1.93373e-05	-2.13801	-1.8238
106367289	chr7:106367289:G:A	8.51344e-44	-8.19721e-10	-1.44846	0.000190131	-8.19721e-10	-1.67613
106367374	chr7:106367374:T:C	7.18571e-45	-2.10567	-1.81492	1.45828e-05	-2.54628	-1.69772
106367586	chr7:106367586:T:C	5.28279e-44	-8.19721e-10	-1.92565	0.000146027	-8.19721e-10	-1.94006
106367751	chr7:106367751:C:T	4.98208e-45	-2.49541	-1.79143	1.60583e-05	-2.40728	-1.74034
106367986	chr7:106367986:T:C	7.12243e-44	-8.19721e-10	-1.62685	0.000196566	-8.19721e-10	-1.64285
106368241	chr7:106368241:C:T	5.33515e-44	-8.19721e-10	-1.91579	0.000157653	-8.19721e-10	-1.86345
106368815	chr7:106368815:C:T	9.70849e-44	-8.19721e-10	-1.3171	0.000257745	-8.19721e-10	-1.37188
106369237	chr7:106369237:C:T	5.40484e-44	-8.19721e-10	-1.90281	0.000149166	-8.19721e-10	-1.91879
106369275	chr7:106369275:C:T	7.25507e-45	-2.40537	-1.50561	2.28031e-05	-2.54467	-1.25228
106369750	chr7:106369750:C:A	5.31279e-44	-8.19721e-10	-1.91998	0.000157912	-8.19721e-10	-1.86181
106369986	chr7:106369986:T:C	1.08107e-44	-1.96162	-1.55053	3.14078e-05	-1.83969	-1.6371
106370413	chr7:106370413:G:A	5.33166e-44	-8.19721e-10	-1.91644	0.000148555	-8.19721e-10	-1.92289
106370616	chr7:106370616:A:G	8.2733e-44	-8.19721e-10	-1.47707	0.000183896	-8.19721e-10	-1.70947
106370673	chr7:106370673:C:T	2.17689e-43	-8.19721e-10	-0.50962	0.000437002	-8.19721e-10	-0.843908
106371054	chr7:106371054:T:G	5.5286e-44	-8.19721e-10	-1.88017	0.000148615	-8.19721e-10	-1.92249
106371099	chr7:106371099:T:C	5.54399e-44	-8.19721e-10	-1.87739	0.000163596	-8.19721e-10	-1.82645
106371312	chr7:106371312:A:G	5.20877e-44	-8.19721e-10	-1.93976	0.000147422	-8.19721e-10	-1.93055
106373054	chr7:106373054:C:T	7.21939e-44	-8.19721e-10	-1.61333	0.000188145	-8.19721e-10	-1.68663
106373186	chr7:106373186:G:C	5.207e-44	-8.19721e-10	-1.9401	0.000158562	-8.19721e-10	-1.8577
106373210	chr7:106373210:G:C	6.29356e-44	-8.19721e-10	-1.75058	0.000175473	-8.19721e-10	-1.75636
106373324	chr7:106373324:G:C	6.05482e-44	-8.19721e-10	-1.78925	0.000156933	-8.19721e-10	-1.86802
106373399	chr7:106373399:T:C	6.64963e-44	-8.19721e-10	-1.69554	0.000176499	-8.19721e-10	-1.75053
106373414	chr7:106373414:C:T	6.08743e-44	-8.19721e-10	-1.78388	0.00017247	-8.19721e-10	-1.77362
106374221	chr7:106374221:C:T	1.90163e-44	-1.61989	-1.3275	0.000122459	-0.938049	-1.17802
106374232	chr7:106374232:A:G	1.86175e-44	-1.72848	-1.24011	0.00012617	-1.06362	-1.02259
106374646	chr7:106374646:A:G	5.2626e-44	-8.19721e-10	-1.92948	0.000146102	-8.19721e-10	-1.93954
106374736	chr7:106374736:G:A	1.58353e-43	-8.19721e-10	-0.827862	0.000386147	-8.19721e-10	-0.967629
106374796	chr7:106374796:C:T	5.52367e-44	-8.19721e-10	-1.88106	0.000154464	-8.19721e-10	-1.88389
106375060	chr7:106375060:C:T	3.63311e-44	-2.30001	-1.18586e-09	0.000103191	-2.28727	-1.18586e-09
106375569	chr7:106375569:G:A	5.21543e-44	-8.19721e-10	-1.93848	0.000154367	-8.19721e-10	-1.88451
106375642	chr7:106375642:C:T	5.23698e-44	-8.19721e-10	-1.93436	0.0001483	-8.19721e-10	-1.92461
106375643	chr7:106375643:G:A	5.27552e-44	-8.19721e-10	-1.92702	0.000148557	-8.19721e-10	-1.92288
106375768	chr7:106375768:C:T	5.94257e-44	-8.19721e-10	-1.80796	0.000162643	-8.19721e-10	-1.83229
106375843	chr7:106375843:C:T	5.96284e-44	-8.19721e-10	-1.80456	0.000163159	-8.19721e-10	-1.82912
106375865	chr7:106375865:A:G	4.1847e-45	-2.53132	-1.92994	1.31551e-05	-2.4151	-1.93194
106376968	chr7:106376968:C:T	4.15287e-45	-2.53621	-1.93267	1.3188e-05	-2.41408	-1.93046
106377491	chr7:106377491:A:G	5.49414e-44	-8.19721e-10	-1.88642	0.000150309	-8.19721e-10	-1.91115
106377587	chr7:106377587:C:A	9.94393e-44	-8.19721e-10	-1.29314	0.000271663	-8.19721e-10	-1.31928
106377759	chr7:106377759:A:G	4.17492e-45	-2.53733	-1.92627	1.29691e-05	-2.42438	-1.93689
106377912	chr7:106377912:C:T	6.33754e-45	-2.51866	-1.52753	1.66012e-05	-2.54624	-1.56813
106378048	chr7:106378048:A:G	6.74402e-45	-2.51973	-1.4643	1.76647e-05	-2.54619	-1.50609
106378063	chr7:106378063:C:T	8.39135e-44	-8.19721e-10	-1.4629	0.000237729	-8.19721e-10	-1.45271
106378103	chr7:106378103:T:C	6.00318e-45	-2.51242	-1.58798	1.40013e-05	-2.54478	-1.73992
106378350	chr7:106378350:G:A	7.03252e-44	-8.19721e-10	-1.63956	0.000195816	-8.19721e-10	-1.64667
106378358	chr7:106378358:T:C	7.29805e-45	-2.51738	-1.3877	1.63677e-05	-2.54278	-1.58575
106378464	chr7:106378464:T:C	4.52152e-44	-2.08125	-1.18586e-09	0.000100773	-2.31097	-1.18586e-09
106378513	chr7:106378513:T:A	6.37417e-45	-2.50154	-1.53889	1.43605e-05	-2.5464	-1.71297
106378556	chr7:106378556:T:C	4.40355e-45	-2.54403	-1.86625	1.35549e-05	-2.46439	-1.85271
106378771	chr7:106378771:G:A	5.2084e-44	-8.19721e-10	-1.93983	0.000156982	-8.19721e-10	-1.86772
106378906	chr7:106378906:G:A	5.40809e-44	-8.19721e-10	-1.90221	0.000155155	-8.19721e-10	-1.87942
106378997	chr7:106378997:G:C	8.09593e-44	-1.49874	-1.18586e-09	0.000141216	-1.97356	-1.18586e-09
106379259	chr7:106379259:C:A	5.88677e-44	-8.19721e-10	-1.8174	0.000162766	-8.19721e-10	-1.83153
106379735	chr7:106379735:A:C	9.18202e-44	-8.19721e-10	-1.37285	0.000349083	-8.19721e-10	-1.06854
106379874	chr7:106379874:A:C	2.84586e-44	-2.54424	-1.18586e-09	8.08581e-05	-2.53115	-1.18586e-09
106380155	chr7:106380155:A:T	3.16201e-44	-2.02865	-0.410248	9.73263e-05	-2.0907	-0.255081
106380431	chr7:106380431:T:C	1.44171e-44	-2.5255	-0.698771	5.34357e-05	-2.53922	-0.406149
106380478	chr7:106380478:G:A	1.81468e-44	-2.07625	-0.917942	5.5543e-05	-2.12327	-0.783416
106380550	chr7:106380550:A:C	5.302e-44	-8.19721e-10	-1.92202	0.000149397	-8.19721e-10	-1.91724
106380593	chr7:106380593:G:A	2.3398e-43	-8.19721e-10	-0.437451	0.000624758	-8.19721e-10	-0.486481
106380998	chr7:106380998:T:C	4.48355e-43	-8.19721e-10	0.212898	0.00108624	-8.19721e-10	0.0666309
106381076	chr7:106381076:A:G	9.44515e-44	-8.19721e-10	-1.3446	0.000243099	-8.19721e-10	-1.43038
106381357	chr7:106381357:T:C	9.53527e-44	-8.19721e-10	-1.3351	0.000243709	-8.19721e-10	-1.42787
106381410	chr7:106381410:C:A	8.17183e-45	-2.1039	-1.6881	1.92018e-05	-2.21637	-1.75247
106381502	chr7:106381502:G:C	4.58488e-45	-2.48813	-1.88179	1.1818e-05	-2.54588	-1.90835
106381696	chr7:106381696:G:A	4.69051e-45	-2.48451	-1.86264	1.42898e-05	-2.40739	-1.85691
106381764	chr7:106381764:T:C	6.02565e-44	-8.19721e-10	-1.79408	0.000246242	-8.19721e-10	-1.41753
106381819	chr7:106381819:G:A	1.19642e-43	-8.19721e-10	-1.10818	0.00045276	-8.19721e-10	-0.808484
106381870	chr7:106381870:ACAAT:A	1.0028e-43	-8.19721e-10	-1.28472	0.000259942	-8.19721e-10	-1.36339
106381881	chr7:106381881:G:A	5.23518e-44	-8.19721e-10	-1.9347	0.000146333	-8.19721e-10	-1.93796
106382078	chr7:106382078:A:G	6.25953e-45	-2.19787	-1.86071	1.9574e-05	-2.10387	-1.84577
106382095	chr7:106382095:C:A	6.84181e-44	-8.19721e-10	-1.66705	0.000174718	-8.19721e-10	-1.76067
106382114	chr7:106382114:G:A	1.00737e-43	-8.19721e-10	-1.28017	0.000260782	-8.19721e-10	-1.36016
106382374	chr7:106382374:GAA:G	6.35276e-44	-8.19721e-10	-1.74121	0.00016662	-8.19721e-10	-1.80813
106382560	chr7:106382560:GTC:G	8.98038e-44	-8.19721e-10	-1.39506	0.000235434	-8.19721e-10	-1.46241
106383065	chr7:106383065:G:T	7.16581e-44	-8.19721e-10	-1.62078	0.000184507	-8.19721e-10	-1.70616
106383196	chr7:106383196:C:T	8.32698e-44	-8.19721e-10	-1.4706	0.00021451	-8.19721e-10	-1.55549
106383251	chr7:106383251:G:A	6.43436e-44	-8.19721e-10	-1.72845	0.000163782	-8.19721e-10	-1.82531
106383381	chr7:106383381:A:G	6.56581e-45	-2.20956	-1.80125	1.58379e-05	-2.33016	-1.83127
106383393	chr7:106383393:A:C	7.43573e-45	-2.17931	-1.70708	1.99356e-05	-2.2814	-1.64994
106383578	chr7:106383578:T:C	3.99586e-44	-0.647193	-1.55765	0.000108934	-0.804059	-1.42905
106383773	chr7:106383773:C:T	1.71409e-43	-8.19721e-10	-0.748636	0.000879884	-8.19721e-10	-0.144056
106383780	chr7:106383780:A:G	5.43729e-44	-8.19721e-10	-1.89682	0.000148502	-8.19721e-10	-1.92325
106383852	chr7:106383852:T:C	2.85989e-44	-2.53932	-1.18586e-09	7.96361e-05	-2.54638	-1.18586e-09
106383903	chr7:106383903:C:T	1.08676e-43	-8.19721e-10	-1.20432	0.000370346	-8.19721e-10	-1.00941
106383926	chr7:106383926:G:A	1.1361e-44	-1.96791	-1.49459	3.00217e-05	-2.06046	-1.46146
106384449	chr7:106384449:G:A	2.22714e-44	-1.43099	-1.3584	5.84127e-05	-1.54917	-1.30715
106384493	chr7:106384493:T:C	4.60386e-44	-0.38379	-1.67942	0.000122486	-0.560916	-1.55493
106385379	chr7:106385379:T:C	5.70717e-44	-8.19721e-10	-1.84838	0.000157123	-8.19721e-10	-1.86682
106385489	chr7:106385489:G:A	5.59546e-44	-1.86815	-1.18586e-09	0.000172337	-1.77439	-1.18586e-09
106385536	chr7:106385536:C:G	9.94709e-44	-8.19721e-10	-1.29282	0.00024843	-8.19721e-10	-1.40869
106385555	chr7:106385555:A:T	5.86103e-44	-8.19721e-10	-1.82178	0.00014946	-8.19721e-10	-1.91682
106385810	chr7:106385810:C:A	3.22181e-44	-2.42016	-1.18586e-09	8.68241e-05	-2.45996	-1.18586e-09
106385851	chr7:106385851:G:C	1.56797e-44	-1.72616	-1.41416	4.20848e-05	-1.81131	-1.37285
106385968	chr7:106385968:T:C	5.0653e-44	-0.431068	-1.53662	0.000140007	-0.590773	-1.39138
106386127	chr7:106386127:A:C	9.63076e-44	-8.19721e-10	-1.32514	0.000286747	-8.19721e-10	-1.26525
106386555	chr7:106386555:A:G	8.64043e-44	-8.19721e-10	-1.43365	0.000217998	-8.19721e-10	-1.53936
106386640	chr7:106386640:C:T	8.52827e-44	-8.19721e-10	-1.44672	0.00021543	-8.19721e-10	-1.55121
106386839	chr7:106386839:C:T	9.53378e-44	-8.19721e-10	-1.33526	0.000285881	-8.19721e-10	-1.26827
106387061	chr7:106387061:C:A	2.088e-44	-1.37447	-1.47942	5.40024e-05	-1.49697	-1.43785
106387228	chr7:106387228:C:T	2.84541e-44	-2.5444	-1.18586e-09	8.20014e-05	-2.51711	-1.18586e-09
106387350	chr7:106387350:A:G	1.28518e-44	-1.42149	-1.91772	2.86597e-05	-1.62827	-1.94009
106388063	chr7:106388063:AGATGTTCAGTG:A	3.45277e-43	-8.19721e-10	-0.0483406	0.00209051	-8.19721e-10	0.72132
106388107	chr7:106388107:A:C	7.02135e-44	-8.19721e-10	-1.64115	0.000180472	-8.19721e-10	-1.72827
106388257	chr7:106388257:A:G	8.07807e-44	-8.19721e-10	-1.50095	0.000233995	-8.19721e-10	-1.46855
106388290	chr7:106388290:G:A	5.95096e-44	-8.19721e-10	-1.80655	0.000157885	-8.19721e-10	-1.86198
106388318	chr7:106388318:A:G	1.36263e-44	-1.35913	-1.92155	3.54911e-05	-1.45752	-1.89704
106388400	chr7:106388400:A:G	5.63618e-44	-8.19721e-10	-1.8609	0.000156572	-8.19721e-10	-1.87033
106388425	chr7:106388425:T:C	5.42898e-44	-8.19721e-10	-1.89835	0.000150622	-8.19721e-10	-1.90907
106389284	chr7:106389284:T:C	5.98225e-44	-8.19721e-10	-1.8013	0.000177756	-8.19721e-10	-1.74344
106389402	chr7:106389402:T:G	5.67125e-44	-8.19721e-10	-1.85469	0.00016773	-8.19721e-10	-1.80149
106389441	chr7:106389441:T:C	2.88064e-44	-2.53209	-1.18586e-09	7.96352e-05	-2.54639	-1.18586e-09
106389445	chr7:106389445:G:A	5.82716e-44	-8.19721e-10	-1.82757	0.000173872	-8.19721e-10	-1.76552
106389671	chr7:106389671:C:T	3.69657e-43	-8.19721e-10	0.0198872	0.00118477	-8.19721e-10	0.153462
106389672	chr7:106389672:G:A	5.7082e-44	-8.19721e-10	-1.8482	0.000152678	-8.19721e-10	-1.89551
106389718	chr7:106389718:T:C	6.18167e-44	-8.19721e-10	-1.76851	0.000184246	-8.19721e-10	-1.70758
106389826	chr7:106389826:T:A	5.23603e-44	-8.19721e-10	-1.93454	0.0001462	-8.19721e-10	-1.93887
106389855	chr7:106389855:G:A	9.19054e-43	-8.19721e-10	0.930658	0.00221499	-8.19721e-10	0.779157
106390399	chr7:106390399:A:C	2.09066e-43	-0.550038	-1.18586e-09	0.000276124	-1.303	-1.18586e-09
106390462	chr7:106390462:C:T	5.97927e-44	-8.19721e-10	-1.8018	0.000176932	-8.19721e-10	-1.74808
106390661	chr7:106390661:C:T	1.37646e-44	-2.54636	-0.724227	3.78909e-05	-2.54564	-0.743493
106391029	chr7:106391029:T:C	8.05631e-45	-2.52243	-1.2838	2.69155e-05	-2.46292	-1.16822
106391106	chr7:106391106:G:C	6.11177e-44	-8.19721e-10	-1.77989	0.000181834	-8.19721e-10	-1.72075
106391228	chr7:106391228:ATTTGT:A	2.69599e-43	-8.19721e-10	-0.295753	0.00084501	-8.19721e-10	-0.184497
106391242	chr7:106391242:TTAAC:T	1.91074e-44	-1.14823	-1.79438	5.38171e-05	-1.14341	-1.79484
106391264	chr7:106391264:C:T	2.90774e-44	-2.52273	-1.18586e-09	8.27371e-05	-2.50818	-1.18586e-09
106391827	chr7:106391827:T:C	4.74257e-45	-2.5458	-1.79031	1.4558e-05	-2.37841	-1.86729
106392021	chr7:106392021:A:G	1.2601e-44	-2.54622	-0.812691	3.48221e-05	-2.54521	-0.828379
106392200	chr7:106392200:A:T	1.21432e-44	-2.54605	-0.849864	3.34189e-05	-2.54483	-0.869895
106392226	chr7:106392226:C:T	8.36143e-44	-8.19721e-10	-1.46647	0.000242556	-8.19721e-10	-1.43261
106392395	chr7:106392395:C:T	8.89203e-44	-8.19721e-10	-1.40495	0.000257923	-8.19721e-10	-1.37118
106392416	chr7:106392416:G:A	2.51134e-43	-8.19721e-10	-0.366701	0.000788768	-8.19721e-10	-0.253374
106392455	chr7:106392455:A:G	3.34172e-44	-2.38362	-1.18586e-09	8.19345e-05	-2.51793	-1.18586e-09
106392849	chr7:106392849:T:C	8.95209e-45	-2.54238	-1.15842	2.4356e-05	-2.54112	-1.18994
106392916	chr7:106392916:T:C	5.5919e-44	-8.19721e-10	-1.86878	0.000151063	-8.19721e-10	-1.90615
106392934	chr7:106392934:A:C	1.25063e-44	-2.51171	-0.854751	3.51618e-05	-2.40122	-0.962671
106393444	chr7:106393444:A:T	8.82031e-45	-2.54389	-1.17174	2.38517e-05	-2.54314	-1.20885
106393514	chr7:106393514:A:T	1.0225e-44	-2.421	-1.14686	2.72856e-05	-2.4061	-1.21138
106394040	chr7:106394040:G:A	2.51324e-44	-2.50273	-0.165805	6.95892e-05	-2.51256	-0.168673
106394401	chr7:106394401:C:T	1.07985e-43	-8.19721e-10	-1.21069	0.000359362	-8.19721e-10	-1.03952
106394555	chr7:106394555:A:G	7.75444e-44	-8.19721e-10	-1.54184	0.000224423	-8.19721e-10	-1.51032
106394993	chr7:106394993:A:T	5.63943e-44	-8.19721e-10	-1.86032	0.000165302	-8.19721e-10	-1.81607
106395047	chr7:106395047:A:G	9.77413e-45	-2.34669	-1.26625	2.64483e-05	-2.32707	-1.32159
106395253	chr7:106395253:G:A	5.22762e-44	-8.19721e-10	-1.93615	0.00014602	-8.19721e-10	-1.9401
106395350	chr7:106395350:G:C	3.13651e-44	-2.44699	-1.18586e-09	0.000170723	-1.7838	-1.18586e-09
106395713	chr7:106395713:G:A	9.31263e-45	-1.73097	-1.93034	1.41467e-05	-2.34973	-1.92463
106396287	chr7:106396287:G:C	7.07124e-45	-2.00448	-1.93217	2.242e-05	-1.89738	-1.91651
106396497	chr7:106396497:G:T	5.08058e-43	-8.19721e-10	0.337908	0.00348114	-8.19721e-10	1.23127
106396553	chr7:106396553:G:A	5.07307e-43	-8.19721e-10	0.336429	0.00347501	-8.19721e-10	1.22951
106397063	chr7:106397063:T:C	4.86523e-43	-8.19721e-10	0.294596	0.00312618	-8.19721e-10	1.12372
106398864	chr7:106398864:C:T	6.14921e-45	-2.20402	-1.87235	1.80706e-05	-2.15171	-1.87785
106398926	chr7:106398926:T:C	2.15597e-43	-8.19721e-10	-0.519276	0.000517597	-8.19721e-10	-0.674648
106398931	chr7:106398931:T:C	6.12416e-44	-8.19721e-10	-1.77786	0.000155148	-8.19721e-10	-1.87947
106398987	chr7:106398987:T:C	1.24782e-43	-8.19721e-10	-1.06612	0.000324841	-8.19721e-10	-1.14051
106399114	chr7:106399114:G:A	2.84153e-44	-2.54576	-1.18586e-09	7.99071e-05	-2.54298	-1.18586e-09
106399138	chr7:106399138:T:C	5.26937e-44	-8.19721e-10	-1.92819	0.000146104	-8.19721e-10	-1.93953
106399297	chr7:106399297:G:T	1.76479e-43	-8.19721e-10	-0.719488	0.000426886	-8.19721e-10	-0.867328
106399381	chr7:106399381:T:A	2.3102e-43	-8.19721e-10	-0.450183	0.000646132	-8.19721e-10	-0.452841
106399456	chr7:106399456:T:C	3.16308e-44	-2.43856	-1.18586e-09	8.1218e-05	-2.52671	-1.18586e-09
106399531	chr7:106399531:C:T	6.72783e-44	-8.19721e-10	-1.68385	0.000158967	-8.19721e-10	-1.85515
106399825	chr7:106399825:G:A	1.37082e-44	-2.54549	-0.729203	3.47859e-05	-2.54244	-0.832189
106399914	chr7:106399914:G:A	1.41061e-44	-2.53193	-0.714158	3.59431e-05	-2.52383	-0.818082
106400188	chr7:106400188:T:G	1.84736e-43	-8.19721e-10	-0.673757	0.000640611	-8.19721e-10	-0.461423
106400342	chr7:106400342:T:G	3.17922e-44	-2.43347	-1.18586e-09	8.07416e-05	-2.53259	-1.18586e-09
106400352	chr7:106400352:A:G	1.80654e-43	-8.19721e-10	-0.696105	0.000435799	-8.19721e-10	-0.846664
106400627	chr7:106400627:T:C	2.14445e-44	-1.46564	-1.36157	6.28824e-05	-1.57759	-1.20498
106400654	chr7:106400654:C:A	1.37607e-44	-2.52509	-0.745783	3.51484e-05	-2.51581	-0.848459
106400795	chr7:106400795:A:T	4.4607e-44	-2.0948	-1.18586e-09	9.84821e-05	-2.33397	-1.18586e-09
106400840	chr7:106400840:C:T	6.89471e-45	-2.43455	-1.52738	1.89193e-05	-2.37186	-1.6118
106400886	chr7:106400886:T:G	5.28278e-44	-8.19721e-10	-1.92565	0.000146792	-8.19721e-10	-1.93483
106401189	chr7:106401189:C:T	2.18513e-44	-2.53411	-0.274311	6.45455e-05	-2.51605	-0.240422
106401231	chr7:106401231:C:G	5.6904e-44	-8.19721e-10	-1.85132	0.00022649	-8.19721e-10	-1.50114
106401407	chr7:106401407:A:C	1.27865e-44	-2.50001	-0.84429	3.15426e-05	-2.50405	-0.968454
106401468	chr7:106401468:G:T	2.33578e-43	-8.19721e-10	-0.439172	0.000557028	-8.19721e-10	-0.60123
106401518	chr7:106401518:G:A	4.68327e-43	0.256479	-1.18586e-09	0.00198898	0.671533	-1.18586e-09
106402200	chr7:106402200:C:T	5.23869e-44	-8.19721e-10	-1.93403	0.000146187	-8.19721e-10	-1.93896
106402206	chr7:106402206:A:G	1.21843e-44	-2.52868	-0.863856	3.11857e-05	-2.52011	-0.963776
106402323	chr7:106402323:T:A	5.25268e-44	-8.19721e-10	-1.93136	0.000151846	-8.19721e-10	-1.90098
106402482	chr7:106402482:T:C	1.29706e-44	-2.53662	-0.793385	3.30547e-05	-2.52985	-0.895838
106402658	chr7:106402658:G:A	1.90763e-44	-2.53373	-0.410511	5.70574e-05	-2.51442	-0.365372
106403581	chr7:106403581:C:A	2.06698e-44	-2.52236	-0.341648	6.29147e-05	-2.50596	-0.276105
106403749	chr7:106403749:G:A	1.93085e-44	-2.54414	-0.388004	5.82096e-05	-2.53764	-0.322155
106404517	chr7:106404517:T:C	1.14554e-44	-2.53775	-0.916478	2.94671e-05	-2.52954	-1.01102
106404678	chr7:106404678:G:A	5.72118e-44	-8.19721e-10	-1.84593	0.000187447	-8.19721e-10	-1.69035
106404982	chr7:106404982:G:A	9.39656e-44	-8.19721e-10	-1.34976	0.000232841	-8.19721e-10	-1.47349
106404993	chr7:106404993:A:G	6.64896e-44	-8.19721e-10	-1.69564	0.000181879	-8.19721e-10	-1.72051
106405341	chr7:106405341:T:C	1.01149e-44	-2.51462	-1.06406	2.63999e-05	-2.50262	-1.14787
106405367	chr7:106405367:A:T	1.32809e-44	-2.52625	-0.780114	3.86108e-05	-2.50336	-0.766953
106405800	chr7:106405800:G:T	1.31731e-43	-8.19721e-10	-1.01193	0.0003327	-8.19721e-10	-1.1166
106406155	chr7:106406155:A:G	5.7638e-44	-8.19721e-10	-1.8385	0.000165876	-8.19721e-10	-1.8126
106406360	chr7:106406360:T:TA	9.50242e-45	-2.5464	-1.09474	2.45338e-05	-2.54494	-1.17886
106406760	chr7:106406760:G:A	1.47733e-43	-8.19721e-10	-0.897282	0.000365016	-8.19721e-10	-1.02391
106408085	chr7:106408085:G:A	2.02991e-44	-2.52894	-0.353175	6.15644e-05	-2.51371	-0.290054
106408514	chr7:106408514:T:C	1.17819e-43	-8.19721e-10	-1.12353	0.000297524	-8.19721e-10	-1.22835
106409057	chr7:106409057:T:C	4.09626e-43	0.122557	-1.18586e-09	0.000408791	-0.910642	-1.18586e-09
106409177	chr7:106409177:A:G	5.75865e-45	-2.21768	-1.9243	1.22297e-05	-2.48215	-1.93783
106409296	chr7:106409296:G:A	1.69295e-43	-8.19721e-10	-0.761043	0.000574942	-8.19721e-10	-0.569577
106409346	chr7:106409346:G:A	1.30364e-43	-8.19721e-10	-1.02235	0.000597305	-8.19721e-10	-0.531418
106409444	chr7:106409444:C:T	7.04217e-44	-8.19721e-10	-1.63819	0.000203026	-8.19721e-10	-1.61051
106409718	chr7:106409718:C:T	4.59083e-45	-2.44743	-1.92119	1.32505e-05	-2.42167	-1.91814
106410123	chr7:106410123:A:G	6.67276e-45	-2.31499	-1.67966	1.92613e-05	-2.22808	-1.73767
106410312	chr7:106410312:C:T	2.32359e-44	-2.45311	-0.293884	7.2514e-05	-2.42314	-0.21693
106410680	chr7:106410680:G:A	6.62692e-44	-8.19721e-10	-1.69896	0.000203115	-8.19721e-10	-1.61008
106410896	chr7:106410896:T:C	5.45414e-45	-2.36188	-1.83443	1.58044e-05	-2.39444	-1.76912
106410971	chr7:106410971:G:A	4.7711e-45	-2.40741	-1.9227	1.40996e-05	-2.38918	-1.88852
106410980	chr7:106410980:T:G	5.72199e-44	-8.19721e-10	-1.84579	0.000155427	-8.19721e-10	-1.87767
106411370	chr7:106411370:T:C	7.71447e-44	-8.19721e-10	-1.547	0.000209592	-8.19721e-10	-1.57868
106411669	chr7:106411669:G:T	8.21712e-44	-8.19721e-10	-1.48388	0.000212024	-8.19721e-10	-1.56715
106411873	chr7:106411873:G:T	9.26199e-44	-8.19721e-10	-1.36418	0.000227437	-8.19721e-10	-1.49697
106411998	chr7:106411998:T:C	6.66795e-44	-8.19721e-10	-1.69279	0.00018395	-8.19721e-10	-1.70918
106412015	chr7:106412015:C:T	7.39294e-44	-8.19721e-10	-1.58958	0.000212661	-8.19721e-10	-1.56414
106412246	chr7:106412246:C:T	2.94757e-44	-2.50912	-1.18586e-09	7.9763e-05	-2.54479	-1.18586e-09
106412267	chr7:106412267:A:G	1.31125e-43	-8.19721e-10	-1.01653	0.000436781	-8.19721e-10	-0.844414
106412340	chr7:106412340:C:T	5.91936e-44	-8.19721e-10	-1.81187	0.000152194	-8.19721e-10	-1.89869
106412427	chr7:106412427:T:C	8.17547e-45	-1.86986	-1.92169	1.61666e-05	-2.22503	-1.91587
106412487	chr7:106412487:T:C	1.11546e-43	-8.19721e-10	-1.17825	0.000488602	-8.19721e-10	-0.732297
106412753	chr7:106412753:T:C	8.95322e-45	-2.45258	-1.24809	2.92204e-05	-2.41939	-1.12959
106412915	chr7:106412915:A:C	1.52206e-43	-8.19721e-10	-0.867451	0.000719083	-8.19721e-10	-0.345869
106412977	chr7:106412977:A:G	4.15495e-44	-2.1658	-1.18586e-09	9.25374e-05	-2.39623	-1.18586e-09
106412983	chr7:106412983:G:T	5.80002e-45	-2.53253	-1.6023	1.65708e-05	-2.52371	-1.59249
106413634	chr7:106413634:T:C	5.58142e-44	-8.19721e-10	-1.87066	0.000157872	-8.19721e-10	-1.86206
106413757	chr7:106413757:C:T	5.68282e-45	-2.41201	-1.74323	1.74871e-05	-2.35307	-1.70931
106413845	chr7:106413845:A:G	6.99837e-44	-8.19721e-10	-1.64442	0.000232358	-8.19721e-10	-1.47556
106414051	chr7:106414051:A:T	5.23225e-44	-8.19721e-10	-1.93526	0.000165551	-8.19721e-10	-1.81456
106414099	chr7:106414099:C:T	5.55247e-44	-8.19721e-10	-1.87586	0.000217558	-8.19721e-10	-1.54138
106414277	chr7:106414277:C:T	4.46979e-44	-2.09276	-1.18586e-09	0.000111339	-2.21126	-1.18586e-09
106414363	chr7:106414363:C:T	9.03998e-45	-2.30056	-1.39047	3.33579e-05	-2.15697	-1.25959
106414481	chr7:106414481:G:A	6.88352e-45	-2.53735	-1.4262	1.9561e-05	-2.51684	-1.43346
106414606	chr7:106414606:T:C	5.21102e-44	-8.19721e-10	-1.93933	0.000146933	-8.19721e-10	-1.93387
106414759	chr7:106414759:G:A	8.26769e-44	-8.19721e-10	-1.47775	0.000286065	-8.19721e-10	-1.26763
106414774	chr7:106414774:G:A	8.69745e-45	-2.30277	-1.42689	2.8123e-05	-2.05502	-1.53224
106414778	chr7:106414778:C:T	6.90127e-44	-8.19721e-10	-1.6584	0.000226209	-8.19721e-10	-1.50239
106414807	chr7:106414807:T:C	5.46455e-44	-8.19721e-10	-1.89182	0.000159126	-8.19721e-10	-1.85415
106414854	chr7:106414854:T:C	5.76015e-44	-8.19721e-10	-1.83914	0.000160449	-8.19721e-10	-1.84587
106414927	chr7:106414927:G:A	5.36735e-44	-8.19721e-10	-1.90977	0.000159608	-8.19721e-10	-1.85112
106414946	chr7:106414946:C:T	1.92021e-43	-8.19721e-10	-0.635082	0.000517813	-8.19721e-10	-0.674232
106414980	chr7:106414980:T:C	9.96065e-44	-1.29146	-1.18586e-09	0.000259516	-1.36503	-1.18586e-09
106415058	chr7:106415058:A:G	4.92988e-45	-2.35822	-1.93915	1.48987e-05	-2.28451	-1.93807
106415189	chr7:106415189:T:C	5.04803e-45	-2.35304	-1.92065	1.53099e-05	-2.27831	-1.91703
106415484	chr7:106415484:G:A	2.88064e-44	-2.53209	-1.18586e-09	0.000101992	-2.29896	-1.18586e-09
106415681	chr7:106415681:C:T	3.4787e-43	-8.19721e-10	-0.0408577	0.00115238	-8.19721e-10	0.125736
106415883	chr7:106415883:T:C	7.13916e-44	-8.19721e-10	-1.62451	0.000180789	-8.19721e-10	-1.72652
106415930	chr7:106415930:T:C	1.13058e-44	-2.06809	-1.39929	2.28838e-05	-2.01032	-1.7831
106415967	chr7:106415967:T:A	3.5055e-43	1.62126	-1.65444	0.000311787	0.749609	-1.93113
106415993	chr7:106415993:T:C	5.71319e-44	-8.19721e-10	-1.84733	0.000172152	-8.19721e-10	-1.77547
106416406	chr7:106416406:T:G	5.63351e-43	2.04995	-1.60873	0.000466652	1.14333	-1.92159
106416432	chr7:106416432:C:T	7.30118e-45	-2.51196	-1.39269	2.79861e-05	-2.31894	-1.2732
106416616	chr7:106416616:C:G	1.98123e-42	3.52298	-1.82419	0.00157853	2.37138	-1.93098
106417007	chr7:106417007:T:TTGCTGCC	5.21536e-44	-8.19721e-10	-1.9385	0.000158415	-8.19721e-10	-1.85863
106417242	chr7:106417242:C:T	1.3862e-44	-2.51688	-0.746654	3.32484e-05	-2.3526	-1.06723
106417249	chr7:106417249:G:A	7.21653e-45	-2.51333	-1.40298	2.0005e-05	-2.34401	-1.58385
106418579	chr7:106418579:A:G	5.6447e-44	-8.19721e-10	-1.85939	0.000146498	-8.19721e-10	-1.93684
106418706	chr7:106418706:C:T	4.09057e-45	-2.5451	-1.93891	1.15681e-05	-2.54089	-1.9347
106418859	chr7:106418859:C:T	7.21169e-44	-8.19721e-10	-1.6144	0.000152086	-8.19721e-10	-1.8994
106418872	chr7:106418872:C:T	9.93031e-45	-2.49181	-1.10529	2.72959e-05	-2.28273	-1.33438
106419334	chr7:106419334:G:A	5.43544e-44	-8.19721e-10	-1.89716	0.000147954	-8.19721e-10	-1.92695
106419378	chr7:106419378:T:C	5.56719e-45	-2.25711	-1.91869	3.33713e-05	-1.47606	-1.94009
106419538	chr7:106419538:C:T	3.87364e-44	-1.13291	-1.103	0.000105201	-0.905036	-1.36293
106419574	chr7:106419574:G:T	2.10186e-42	1.75789	-1.18586e-09	0.00235679	0.84121	-1.18586e-09
106419665	chr7:106419665:A:G	1.19025e-44	-2.38356	-1.03238	4.75754e-05	-1.77205	-1.28948
106419767	chr7:106419767:G:T	6.8241e-44	-1.89855	0.228911	0.000252459	-2.33033	0.937736
106419801	chr7:106419801:CCTTT:C	7.00445e-44	-8.19721e-10	-1.64356	0.000260388	-8.19721e-10	-1.36167
106419984	chr7:106419984:A:AT	3.2188e-43	-8.19721e-10	-0.11851	0.00100254	-8.19721e-10	-0.0135506
106420157	chr7:106420157:C:A	3.51262e-43	1.35817	-1.38932	0.000741968	0.507901	-0.822441
106420231	chr7:106420231:A:G	7.33378e-44	-8.19721e-10	-1.59761	0.000161942	-8.19721e-10	-1.83661
106420519	chr7:106420519:A:C	5.28376e-44	-8.19721e-10	-1.92546	0.000147983	-8.19721e-10	-1.92675
106420941	chr7:106420941:G:A	1.24583e-44	-2.49564	-0.874658	3.29545e-05	-2.28792	-1.14079
106421043	chr7:106421043:A:G	1.48239e-44	-2.01008	-1.18637	4.62259e-05	-1.78879	-1.30151
106421049	chr7:106421049:C:T	7.21614e-45	-2.0889	-1.82747	1.63889e-05	-2.42563	-1.70161
106421105	chr7:106421105:T:C	9.38524e-45	-2.47019	-1.18336	2.62813e-05	-2.22774	-1.42725
106421119	chr7:106421119:T:A	5.6458e-44	-8.19721e-10	-1.85919	0.000150193	-8.19721e-10	-1.91192
106421189	chr7:106421189:C:T	7.23951e-43	-8.19721e-10	0.692037	0.00345373	-8.19721e-10	1.22336
106421316	chr7:106421316:T:C	1.35022e-43	-0.987252	-1.18586e-09	9.23197e-05	-2.39859	-1.18586e-09
106421635	chr7:106421635:C:T	1.15207e-44	-2.49614	-0.952399	3.07106e-05	-2.29137	-1.20787
106421711	chr7:106421711:T:C	1.23238e-44	-2.51291	-0.868242	3.18037e-05	-2.33029	-1.13397
106422106	chr7:106422106:G:A	6.7647e-44	-8.19721e-10	-1.67838	0.00016725	-8.19721e-10	-1.80436
106422167	chr7:106422167:T:C	6.97205e-45	-2.06179	-1.88899	2.34966e-05	-1.85056	-1.91643
106422520	chr7:106422520:A:G	6.674e-45	-2.05761	-1.93686	4.50144e-05	-1.18306	-1.9338
106422559	chr7:106422559:T:C	4.31106e-43	-8.19721e-10	0.173667	0.00136514	-8.19721e-10	0.295167
106422883	chr7:106422883:G:A	4.69488e-44	-2.04363	-1.18586e-09	0.000409011	-0.910103	-1.18586e-09
106422907	chr7:106422907:G:A	1.20157e-44	-2.16079	-1.24568	7.67952e-05	-1.39685	-1.18585
106422963	chr7:106422963:A:T	7.25528e-44	-8.19721e-10	-1.60837	0.000146296	-8.19721e-10	-1.93822
106423085	chr7:106423085:G:A	4.93087e-45	-2.36366	-1.93351	1.89988e-05	-2.04558	-1.93389
106423086	chr7:106423086:G:A	5.0146e-45	-2.34682	-1.93351	1.95187e-05	-2.01859	-1.93389
106423144	chr7:106423144:T:G	6.81764e-45	-2.14574	-1.82744	1.71825e-05	-2.44981	-1.63014
106423222	chr7:106423222:C:T	6.76868e-45	-2.54572	-1.43466	1.72358e-05	-2.50473	-1.57212
106423314	chr7:106423314:C:T	1.05931e-44	-1.60539	-1.92709	5.57954e-05	-0.962695	-1.93946
106423362	chr7:106423362:A:G	6.58565e-44	-8.19721e-10	-1.70521	0.000164078	-8.19721e-10	-1.82351
106424053	chr7:106424053:A:G	5.68875e-44	-8.19721e-10	-1.85161	0.00014733	-8.19721e-10	-1.93117
106424112	chr7:106424112:T:C	7.06632e-45	-2.08583	-1.85152	4.25414e-05	-1.26366	-1.90971
106424519	chr7:106424519:C:G	4.97866e-43	2.15977	-1.84213	0.000532249	1.2788	-1.92553
106424662	chr7:106424662:G:T	1.88911e-44	-2.20809	-0.745906	3.61097e-05	-2.26241	-1.07488
106424728	chr7:106424728:G:A	5.38902e-45	-2.35307	-1.85526	2.05137e-05	-1.98489	-1.91786
106425546	chr7:106425546:C:T	6.65317e-43	-8.19721e-10	0.607576	0.0017045	-8.19721e-10	0.517182
106425971	chr7:106425971:T:C	1.6216e-44	-1.99189	-1.1148	1.87022e-05	-2.35569	-1.63951
106426094	chr7:106426094:C:G	6.21318e-45	-2.13698	-1.92903	3.46033e-05	-1.4407	-1.93919
106426561	chr7:106426561:A:G	3.11343e-44	-2.45438	-1.18586e-09	0.000101881	-2.30004	-1.18586e-09
106426568	chr7:106426568:A:G	9.1047e-44	-8.19721e-10	-1.38131	0.000171677	-8.19721e-10	-1.77823
106426823	chr7:106426823:C:T	8.69474e-44	-8.19721e-10	-1.42738	0.000158248	-8.19721e-10	-1.85968
106426991	chr7:106426991:G:A	4.32419e-44	-1.34834	-0.777538	0.000165996	-0.824677	-0.987207
106427043	chr7:106427043:C:T	6.23679e-43	-8.19721e-10	0.542948	0.00159135	-8.19721e-10	0.44849
106427522	chr7:106427522:C:G	4.89326e-45	-2.54582	-1.75901	1.44957e-05	-2.49316	-1.75683
106427616	chr7:106427616:A:G	5.59174e-44	-8.19721e-10	-1.86881	0.00014662	-8.19721e-10	-1.936
106427717	chr7:106427717:C:T	1.36286e-44	-1.7416	-1.53892	5.57104e-05	-1.39431	-1.50937
106427718	chr7:106427718:G:A	5.49511e-44	-8.19721e-10	-1.88624	0.000166815	-8.19721e-10	-1.80696
106427892	chr7:106427892:C:T	5.90728e-45	-2.29682	-1.81968	1.39605e-05	-2.53807	-1.74955
106428384	chr7:106428384:C:T	4.14763e-45	-2.54078	-1.92937	1.31168e-05	-2.54601	-1.80394
106428480	chr7:106428480:G:C	9.18891e-45	-1.94623	-1.72846	1.56186e-05	-2.3551	-1.82028
106428623	chr7:106428623:A:G	5.26115e-44	-8.19721e-10	-1.92975	0.000147091	-8.19721e-10	-1.9328
106428675	chr7:106428675:A:G	5.10579e-45	-2.35407	-1.90824	2.30119e-05	-1.84983	-1.93801
106428755	chr7:106428755:G:A	6.16617e-44	-8.19721e-10	-1.77103	0.000186462	-8.19721e-10	-1.69562
106429020	chr7:106429020:G:A	7.33537e-45	-2.42817	-1.47181	1.61473e-05	-2.54555	-1.59655
106429134	chr7:106429134:A:C	5.51572e-44	-8.19721e-10	-1.8825	0.000160468	-8.19721e-10	-1.84575
106429721	chr7:106429721:A:G	1.03301e-44	-2.46539	-1.09224	2.24748e-05	-2.5381	-1.27334
106430575	chr7:106430575:G:A	5.97429e-45	-2.21855	-1.88667	2.80448e-05	-1.66742	-1.92263
106430828	chr7:106430828:A:G	1.49569e-43	-8.19721e-10	-0.884931	0.000508781	-8.19721e-10	-0.691829
106430846	chr7:106430846:T:A	7.62991e-44	-8.19721e-10	-1.55803	0.000187948	-8.19721e-10	-1.68768
106431179	chr7:106431179:C:A	4.35364e-45	-2.48301	-1.93866	1.3644e-05	-2.44873	-1.86181
106431474	chr7:106431474:A:G	5.31548e-44	-8.19721e-10	-1.91948	0.000152869	-8.19721e-10	-1.89427
106431903	chr7:106431903:A:C	5.24441e-44	-8.19721e-10	-1.93294	0.000146089	-8.19721e-10	-1.93963
106432174	chr7:106432174:A:G	5.22948e-44	-8.19721e-10	-1.93579	0.000157105	-8.19721e-10	-1.86693
106432227	chr7:106432227:C:T	9.91525e-45	-1.97166	-1.62696	3.57895e-05	-1.50222	-1.84397
106432229	chr7:106432229:G:A	5.22224e-44	-8.19721e-10	-1.93718	0.000146236	-8.19721e-10	-1.93862
106432547	chr7:106432547:C:A	4.79728e-45	-2.38583	-1.9388	2.71905e-05	-1.74179	-1.87919
106432646	chr7:106432646:G:T	2.09267e-44	-2.52114	-0.330516	9.91737e-05	-2.53283	0.20586
106432658	chr7:106432658:G:A	1.35725e-43	-8.19721e-10	-0.982055	0.000432752	-8.19721e-10	-0.853681
106432803	chr7:106432803:G:A	6.33907e-45	-2.10585	-1.9401	2.90131e-05	-1.63538	-1.92072
106433006	chr7:106433006:A:G	5.62295e-45	-2.30989	-1.85594	2.56055e-05	-1.94067	-1.74037
106433571	chr7:106433571:T:C	7.06194e-45	-2.24021	-1.69776	1.31301e-05	-2.45869	-1.89025
106434022	chr7:106434022:A:C	6.89942e-45	-2.06646	-1.89479	1.49865e-05	-2.2988	-1.9179
106434397	chr7:106434397:A:G	1.05915e-43	-8.19721e-10	-1.23005	0.000327473	-8.19721e-10	-1.13244
106434496	chr7:106434496:T:A	6.95674e-45	-2.4729	-1.48008	3.21672e-05	-2.30522	-1.14767
106434866	chr7:106434866:C:T	1.17203e-44	-2.36093	-1.07043	4.39686e-05	-1.74203	-1.39834
106434988	chr7:106434988:G:T	5.38607e-44	-8.19721e-10	-1.90629	0.000146904	-8.19721e-10	-1.93406
106435641	chr7:106435641:G:T	3.17998e-44	-2.43323	-1.18586e-09	8.44428e-05	-2.48777	-1.18586e-09
106435971	chr7:106435971:ATG:A	1.18349e-44	-2.2843	-1.13733	5.10502e-05	-1.53122	-1.45981
106436035	chr7:106436035:T:C	4.01872e-44	-0.560921	-1.63822	3.15867e-05	-1.56416	-1.90695
106436247	chr7:106436247:G:A	1.10627e-44	-1.64703	-1.84208	6.66925e-05	-0.83567	-1.88808
106436248	chr7:106436248:TG:T	8.2419e-45	-2.10489	-1.67856	1.7326e-05	-2.32195	-1.74969
106436294	chr7:106436294:C:A	1.07355e-43	-8.19721e-10	-1.21655	0.000332486	-8.19721e-10	-1.11725
106436538	chr7:106436538:T:C	3.03464e-43	-0.909509	0.732086	0.000217613	-1.8069	0.265775
106436541	chr7:106436541:A:C	8.8761e-45	-2.04004	-1.66928	1.82827e-05	-2.27625	-1.74164
106436642	chr7:106436642:G:A	5.21166e-44	-8.19721e-10	-1.9392	0.000146239	-8.19721e-10	-1.9386
106436644	chr7:106436644:T:A	1.2489e-44	-2.21339	-1.15445	5.80117e-05	-1.39263	-1.47057
106436830	chr7:106436830:G:T	5.26621e-44	-8.19721e-10	-1.92879	0.000146935	-8.19721e-10	-1.93385
106436996	chr7:106436996:C:T	8.10393e-44	-8.19721e-10	-1.49775	0.000233153	-8.19721e-10	-1.47215
106437001	chr7:106437001:T:G	6.01149e-44	-8.19721e-10	-1.79643	0.00015734	-8.19721e-10	-1.86544
106437179	chr7:106437179:A:T	5.25903e-44	-8.19721e-10	-1.93015	0.000155178	-8.19721e-10	-1.87928
106437185	chr7:106437185:C:T	1.021e-43	-8.19721e-10	-1.26674	0.000314779	-8.19721e-10	-1.17197
106437429	chr7:106437429:C:T	1.18349e-44	-1.98861	-1.43303	4.24016e-05	-1.86828	-1.30838
106437508	chr7:106437508:T:C	6.28531e-44	-8.19721e-10	-1.75189	0.000156913	-8.19721e-10	-1.86815
106437870	chr7:106437870:T:C	5.23458e-44	-8.19721e-10	-1.93482	0.000146987	-8.19721e-10	-1.9335
106437896	chr7:106437896:G:A	1.57271e-44	-1.50805	-1.62926	9.51962e-05	-0.577557	-1.79035
106438219	chr7:106438219:T:C	5.78505e-44	-8.19721e-10	-1.83483	0.000154347	-8.19721e-10	-1.88464
106438484	chr7:106438484:G:C	3.32314e-44	-2.38919	-1.18586e-09	7.96347e-05	-2.5464	-1.18586e-09
106438624	chr7:106438624:T:C	3.91911e-44	-1.99655	-0.227692	0.000200561	-1.76692	0.144194
106438789	chr7:106438789:C:T	8.80468e-45	-2.07813	-1.63927	1.83009e-05	-2.30109	-1.7158
106438893	chr7:106438893:G:A	1.31644e-44	-1.65435	-1.66082	7.16773e-05	-0.851383	-1.80029
106439036	chr7:106439036:A:T	8.34531e-45	-2.10785	-1.66314	1.7553e-05	-2.32302	-1.7356
106439280	chr7:106439280:A:G	9.91469e-45	-2.37818	-1.22049	5.4568e-05	-2.12322	-0.801179
106439281	chr7:106439281:T:C	9.98281e-45	-2.38723	-1.20459	5.49437e-05	-2.13712	-0.780415
106439362	chr7:106439362:T:G	5.53011e-44	-8.19721e-10	-1.87989	0.000161488	-8.19721e-10	-1.83942
106439383	chr7:106439383:G:A	8.68893e-45	-2.09408	-1.63656	1.81379e-05	-2.31373	-1.71211
106439554	chr7:106439554:A:G	5.22415e-44	-8.19721e-10	-1.93681	0.000146675	-8.19721e-10	-1.93563
106439594	chr7:106439594:G:A	6.92449e-44	-1.93496	0.279921	0.000228172	-1.75761	0.263865
106439703	chr7:106439703:T:C	7.58535e-44	-8.19721e-10	-1.56388	0.000173174	-8.19721e-10	-1.76955
106439895	chr7:106439895:T:C	8.22776e-44	-8.19721e-10	-1.48259	0.000159786	-8.19721e-10	-1.85001
106439913	chr7:106439913:C:T	1.24958e-44	-1.49575	-1.87154	6.66757e-05	-0.792964	-1.93104
106440179	chr7:106440179:G:A	7.37217e-45	-2.5432	-1.35177	1.94456e-05	-2.5464	-1.40982
106440196	chr7:106440196:A:G	1.34917e-44	-2.21233	-1.07828	6.16869e-05	-1.39185	-1.40992
106440328	chr7:106440328:A:C	1.07493e-43	-8.19721e-10	-1.21526	0.000332952	-8.19721e-10	-1.11585
106440352	chr7:106440352:G:A	1.30338e-44	-2.23067	-1.09447	4.42712e-05	-2.12121	-1.0123
106440469	chr7:106440469:C:T	1.07212e-43	-8.19721e-10	-1.21788	0.000332005	-8.19721e-10	-1.11869
106440566	chr7:106440566:C:G	3.60493e-44	-2.3078	-1.18586e-09	0.000244205	-1.42584	-1.18586e-09
106440692	chr7:106440692:C:A	2.35711e-44	-2.26852	-0.464147	9.78535e-05	-1.8871	-0.453271
106440813	chr7:106440813:G:A	4.18116e-44	-2.29267	0.133153	0.000133264	-1.95512	-0.0763884
106440829	chr7:106440829:C:T	3.56949e-44	-2.21722	-0.100463	0.00016331	-2.10728	0.279087
106441230	chr7:106441230:C:T	2.02658e-44	-2.35712	-0.526635	7.80632e-05	-2.05086	-0.515463
106441255	chr7:106441255:C:T	5.22427e-44	-8.19721e-10	-1.93679	0.00014656	-8.19721e-10	-1.93641
106441506	chr7:106441506:TAAC:T	5.21932e-44	-8.19721e-10	-1.93773	0.000152242	-8.19721e-10	-1.89837
106441692	chr7:106441692:G:A	3.94864e-44	-1.92909	-0.287639	0.000202361	-1.69138	0.0775816
106441722	chr7:106441722:G:A	1.45124e-43	-8.19721e-10	-0.915102	0.00022196	-8.19721e-10	-1.52135
106442181	chr7:106442181:T:C	5.37741e-44	-8.19721e-10	-1.9079	0.000146102	-8.19721e-10	-1.93954
106442275	chr7:106442275:C:T	1.02818e-43	-8.19721e-10	-1.25973	0.000317206	-8.19721e-10	-1.16429
106442401	chr7:106442401:T:C	5.89411e-44	-8.19721e-10	-1.81615	0.000155552	-8.19721e-10	-1.87687
106442611	chr7:106442611:C:T	1.19279e-44	-2.22229	-1.19152	5.51923e-05	-1.41194	-1.50108
106442663	chr7:106442663:A:G	1.2613e-44	-2.41115	-0.946814	7.5823e-05	-2.19842	-0.39702
106442678	chr7:106442678:G:A	3.26315e-44	-1.84957	-0.557843	0.000156524	-1.5934	-0.277235
106442690	chr7:106442690:T:C	4.19493e-45	-2.52719	-1.93163	1.23601e-05	-2.46941	-1.93996
106442922	chr7:106442922:G:T	4.44837e-44	-2.30726	0.209697	0.000138358	-1.99589	0.00189209
106443002	chr7:106443002:A:G	7.22608e-44	-2.05709	0.444687	0.000330054	-1.94778	0.823193
106443145	chr7:106443145:C:T	1.0919e-44	-2.06025	-1.44193	3.92953e-05	-1.9357	-1.31704
106443209	chr7:106443209:T:A	5.415e-44	-8.19721e-10	-1.90093	0.000146642	-8.19721e-10	-1.93585
106443752	chr7:106443752:A:T	1.77972e-44	-1.20376	-1.80989	2.26584e-05	-2.02146	-1.78185
106444300	chr7:106444300:A:C	2.30329e-44	-2.33327	-0.422489	8.67439e-05	-2.0185	-0.442389
106444461	chr7:106444461:G:T	6.0927e-44	-8.19721e-10	-1.78301	0.000146112	-8.19721e-10	-1.93947
106444743	chr7:106444743:C:T	3.19257e-44	-2.32215	-0.107126	0.000128427	-2.279	0.210518
106445273	chr7:106445273:T:C	8.70904e-44	-2.05936	0.633615	0.000391375	-1.92769	0.973507
106445589	chr7:106445589:C:T	9.1904e-44	-8.19721e-10	-1.37194	0.000167893	-8.19721e-10	-1.80052
106445729	chr7:106445729:T:C	7.12762e-43	-8.19721e-10	0.67646	0.00304469	-8.19721e-10	1.09731
106445909	chr7:106445909:T:C	4.54246e-44	-2.3515	0.274863	0.000132268	-2.06651	0.0274972
106445951	chr7:106445951:G:T	3.01039e-43	-2.53823	2.35278	0.00053905	-2.44999	1.81595
106446070	chr7:106446070:C:A	8.26368e-44	-8.19721e-10	-1.47823	0.000159141	-8.19721e-10	-1.85406
106446811	chr7:106446811:T:A	2.06063e-43	-0.721641	0.157137	0.000158848	-1.68098	-0.174914
106447272	chr7:106447272:T:C	8.49265e-45	-2.47668	-1.27681	3.81546e-05	-2.30973	-0.972465
106447370	chr7:106447370:C:T	5.35517e-44	-8.19721e-10	-1.91204	0.000147363	-8.19721e-10	-1.93094
106447592	chr7:106447592:A:G	7.24656e-44	-8.19721e-10	-1.60958	0.000218352	-8.19721e-10	-1.53774
106447832	chr7:106447832:C:T	1.29879e-44	-2.36153	-0.967141	4.6839e-05	-1.75777	-1.31936
106447938	chr7:106447938:C:T	1.26876e-44	-2.35426	-0.997799	4.63293e-05	-1.74427	-1.3438
106447987	chr7:106447987:C:T	2.0465e-42	1.7312	-1.18586e-09	0.000958949	-0.0580075	-1.18586e-09
106448066	chr7:106448066:GAC:G	2.97583e-44	-2.49958	-1.18586e-09	8.46638e-05	-2.48516	-1.18586e-09
106448240	chr7:106448240:T:A	7.62633e-45	-2.46374	-1.39734	3.52288e-05	-2.28747	-1.07451
106448385	chr7:106448385:G:A	3.64663e-44	-2.2963	-1.18586e-09	8.13948e-05	-2.52453	-1.18586e-09
106448689	chr7:106448689:T:C	9.64155e-44	-2.54367	1.21965	0.000205704	-2.45081	0.853405
106448897	chr7:106448897:G:A	7.75099e-45	-2.47129	-1.37358	3.62762e-05	-2.30288	-1.0298
106448918	chr7:106448918:T:C	5.20776e-44	-8.19721e-10	-1.93995	0.000146081	-8.19721e-10	-1.93969
106448993	chr7:106448993:T:C	8.90004e-45	-2.35715	-1.34948	3.57978e-05	-2.30759	-1.03837
106449102	chr7:106449102:C:G	1.74916e-43	-2.54418	1.8158	0.000393632	-2.3637	1.41527
106449173	chr7:106449173:C:A	1.06799e-43	-8.19721e-10	-1.22174	0.000184826	-8.19721e-10	-1.70443
106449254	chr7:106449254:A:G	1.48051e-44	-2.54467	-0.65305	7.14015e-05	-2.45846	-0.197063
106449532	chr7:106449532:G:A	6.31393e-44	-2.21487	0.467527	0.00018574	-2.12346	0.423967
106449644	chr7:106449644:G:A	4.78482e-45	-2.39718	-1.93006	2.18969e-05	-1.90519	-1.93231
106449840	chr7:106449840:T:G	7.11187e-44	-8.19721e-10	-1.62834	0.000203345	-8.19721e-10	-1.60894
106449916	chr7:106449916:G:C	9.45215e-44	-8.19721e-10	-1.34386	0.000171361	-8.19721e-10	-1.78007
106450699	chr7:106450699:C:T	1.12108e-43	-8.19721e-10	-1.17322	0.000351889	-8.19721e-10	-1.06053
106450893	chr7:106450893:A:G	7.50645e-45	-2.51	-1.36692	3.17807e-05	-2.38922	-1.07576
106451612	chr7:106451612:G:A	1.04309e-43	-8.19721e-10	-1.24533	0.000179331	-8.19721e-10	-1.73461
106451727	chr7:106451727:G:A	1.1186e-43	-8.19721e-10	-1.17544	0.000351058	-8.19721e-10	-1.0629
106451800	chr7:106451800:C:T	3.61762e-44	-0.590616	-1.71367	3.0245e-05	-1.58563	-1.92888
106452021	chr7:106452021:C:T	1.00945e-43	-8.19721e-10	-1.27811	0.000178002	-8.19721e-10	-1.74205
106452085	chr7:106452085:G:T	9.6227e-45	-2.28432	-1.34424	3.62193e-05	-2.2205	-1.11375
106452213	chr7:106452213:G:A	2.02476e-43	-2.54492	1.96285	0.000509847	-2.37032	1.68058
106452262	chr7:106452262:A:G	1.14691e-44	-2.48653	-0.9665	3.839e-05	-2.53865	-0.737396
106452267	chr7:106452267:G:A	9.33501e-44	-1.98645	0.630123	0.000290437	-1.78586	0.533405
106452735	chr7:106452735:C:T	4.8804e-44	-2.21703	0.212151	0.00022153	-2.08785	0.564566
106452839	chr7:106452839:T:C	7.14929e-43	-8.19721e-10	0.679496	0.00305466	-8.19721e-10	1.10058
106453220	chr7:106453220:A:T	5.56044e-44	-8.19721e-10	-1.87443	0.000148964	-8.19721e-10	-1.92014
106453357	chr7:106453357:TGAGA:T	5.20891e-44	-8.19721e-10	-1.93973	0.000157687	-8.19721e-10	-1.86323
106453414	chr7:106453414:CCAAA:C	4.6959e-44	-2.54566	0.502243	0.000115161	-2.37974	0.202231
106453577	chr7:106453577:C:T	1.16401e-43	-8.19721e-10	-1.13564	0.000366595	-8.19721e-10	-1.01959
106453578	chr7:106453578:G:A	8.18855e-44	-2.5441	1.05674	0.000201205	-2.35829	0.738771
106454111	chr7:106454111:T:C	5.94321e-44	-8.19721e-10	-1.80785	0.000192631	-8.19721e-10	-1.66307
106454193	chr7:106454193:A:G	1.33577e-44	-2.25596	-1.04463	3.42651e-05	-2.18948	-1.20024
106454248	chr7:106454248:A:G	1.97546e-43	-2.54615	1.93943	0.00048863	-2.38989	1.65765
106454270	chr7:106454270:C:T	7.37145e-45	-2.54316	-1.35192	1.93794e-05	-2.54567	-1.41396
106454918	chr7:106454918:C:T	4.7489e-45	-2.54244	-1.79233	1.43265e-05	-2.42928	-1.83246
106455164	chr7:106455164:C:T	6.70695e-44	-1.86932	0.182365	0.000359773	-1.58681	0.548439
106455332	chr7:106455332:G:A	9.91168e-45	-2.33568	-1.26329	3.9183e-05	-2.27926	-0.976345
106455535	chr7:106455535:A:G	1.8533e-43	-2.54276	1.87221	0.000472151	-2.35372	1.58717
106455850	chr7:106455850:T:C	7.73089e-45	-2.49488	-1.35259	3.28752e-05	-2.35702	-1.07411
106455943	chr7:106455943:C:A	1.76059e-44	-2.15062	-0.873831	7.89359e-05	-1.2965	-1.25871
106456225	chr7:106456225:C:T	3.93225e-44	-0.478819	-1.74207	3.23984e-05	-1.51127	-1.93447
106456256	chr7:106456256:T:C	1.23395e-44	-2.10703	-1.27285	3.72249e-05	-2.02556	-1.28131
106456466	chr7:106456466:C:A	1.32839e-44	-2.18756	-1.11858	6.19694e-05	-1.35452	-1.44269
106457057	chr7:106457057:T:C	8.43001e-45	-2.48756	-1.27333	3.65169e-05	-2.34462	-0.98145
106457226	chr7:106457226:C:T	9.90737e-45	-2.31784	-1.28156	3.92465e-05	-2.26008	-0.993903
106457344	chr7:106457344:A:G	3.56174e-44	-2.54506	0.225203	6.40804e-05	-2.35951	-0.404192
106457558	chr7:106457558:T:C	9.24145e-45	-2.54142	-1.12757	3.87763e-05	-2.41645	-0.849588
106457592	chr7:106457592:G:C	5.33598e-44	-8.19721e-10	-1.91563	0.000147549	-8.19721e-10	-1.92969
106457716	chr7:106457716:C:G	1.57217e-43	-2.48866	1.6536	0.00046659	-2.16209	1.3837
106457998	chr7:106457998:A:C	5.63931e-44	-2.01898	0.158642	0.000289117	-1.77317	0.516154
106458578	chr7:106458578:G:A	1.62846e-43	-8.19721e-10	-0.799881	0.000623712	-8.19721e-10	-0.488156
106458798	chr7:106458798:C:T	1.38392e-43	-2.53182	1.56922	0.000370268	-2.29647	1.28685
106458855	chr7:106458855:T:G	1.07302e-43	-8.19721e-10	-1.21704	0.000338121	-8.19721e-10	-1.10044
106460075	chr7:106460075:C:T	5.94142e-44	-8.19721e-10	-1.80815	0.000192522	-8.19721e-10	-1.66363
106460153	chr7:106460153:C:T	1.26275e-44	-2.25475	-1.10206	5.51352e-05	-1.48353	-1.43053
106460235	chr7:106460235:C:G	6.30403e-44	-8.19721e-10	-1.74891	0.000210721	-8.19721e-10	-1.57331
106460858	chr7:106460858:T:C	6.13793e-44	-8.19721e-10	-1.77562	0.000146216	-8.19721e-10	-1.93876
106461172	chr7:106461172:G:C	1.09423e-44	-2.49236	-1.00769	3.67239e-05	-2.53545	-0.784971
106461432	chr7:106461432:G:A	2.99026e-44	-2.49474	-1.18586e-09	0.000109167	-2.23096	-1.18586e-09
106461483	chr7:106461483:C:T	1.65625e-44	-2.54625	-0.539297	9.77197e-05	-2.43853	0.0967851
106461692	chr7:106461692:TTTTC:T	1.10648e-43	-8.19721e-10	-1.18633	0.000348166	-8.19721e-10	-1.07117
106462228	chr7:106462228:A:G	2.45212e-44	-2.5464	-0.146753	5.22773e-05	-2.41053	-0.556751
106462339	chr7:106462339:C:T	1.04416e-44	-2.40303	-1.14385	3.75504e-05	-1.84914	-1.44902
106462411	chr7:106462411:G:A	2.73997e-44	-2.54567	-0.0364814	5.6434e-05	-2.43332	-0.457455
106462615	chr7:106462615:G:A	8.69489e-45	-2.35175	-1.3782	3.27098e-05	-2.29928	-1.13689
106462720	chr7:106462720:A:G	4.81802e-44	-2.23209	0.214348	0.000218639	-2.08894	0.552515
106462731	chr7:106462731:T:G	1.50574e-44	-2.32402	-0.856791	4.61463e-05	-2.01026	-1.08177
106463071	chr7:106463071:G:C	3.69245e-44	-2.28381	-1.18586e-09	0.000256218	-1.37782	-1.18586e-09
106463203	chr7:106463203:A:G	2.56868e-44	-2.54637	-0.100345	5.36504e-05	-2.42003	-0.52133
106463209	chr7:106463209:G:A	2.66551e-44	-2.54229	-0.0674158	5.85546e-05	-2.36111	-0.492771
106463385	chr7:106463385:T:C	1.23573e-44	-2.34043	-1.03801	4.634e-05	-1.71623	-1.37161
106463466	chr7:106463466:C:T	2.85065e-44	-2.5451	0.00254394	5.77692e-05	-2.43945	-0.427941
106463787	chr7:106463787:T:G	4.25869e-45	-2.52456	-1.91917	1.24252e-05	-2.46612	-1.938
106463819	chr7:106463819:C:T	2.57079e-44	-2.54604	-0.0998482	5.48413e-05	-2.40047	-0.518931
106463828	chr7:106463828:AT:A	6.10119e-44	-8.19721e-10	-1.78162	0.000159291	-8.19721e-10	-1.85311
106464235	chr7:106464235:C:G	2.47542e-44	-2.53282	-0.150876	4.81539e-05	-2.46835	-0.581098
106464274	chr7:106464274:A:C	7.43479e-45	-2.54531	-1.34121	2.71069e-05	-2.44892	-1.17514
106464698	chr7:106464698:A:G	1.71832e-43	-8.19721e-10	-0.746173	0.000345299	-8.19721e-10	-1.07944
106464711	chr7:106464711:G:A	1.20935e-43	-8.19721e-10	-1.09743	0.000383155	-8.19721e-10	-0.975406
106464716	chr7:106464716:G:A	1.52608e-44	-2.17807	-0.989327	5.14573e-05	-2.00028	-0.98281
106465245	chr7:106465245:G:A	1.09254e-44	-2.43334	-1.06826	3.82495e-05	-1.89499	-1.38473
106465269	chr7:106465269:A:G	5.22602e-44	-8.19721e-10	-1.93645	0.000149488	-8.19721e-10	-1.91663
106465630	chr7:106465630:G:T	1.11671e-43	-8.19721e-10	-1.17713	0.0003543	-8.19721e-10	-1.0537
106465753	chr7:106465753:T:C	9.4204e-45	-2.27704	-1.37277	3.88322e-05	-2.20951	-1.05508
106465892	chr7:106465892:A:G	2.96891e-44	-2.45786	-0.0440497	0.000142698	-2.42023	0.457117
106465993	chr7:106465993:T:G	5.90386e-44	-2.26545	0.450954	0.000276916	-2.13439	0.834253
106466674	chr7:106466674:GTTC:G	2.55426e-44	-2.54623	-0.106107	5.3689e-05	-2.39807	-0.542571
106467050	chr7:106467050:G:A	1.24706e-43	-8.19721e-10	-1.06673	0.000199511	-8.19721e-10	-1.62797
106467181	chr7:106467181:C:T	1.2002e-44	-2.383	-1.02461	5.17703e-05	-2.33338	-0.64365
106467277	chr7:106467277:T:C	5.90013e-44	-8.19721e-10	-1.81513	0.000197756	-8.19721e-10	-1.63681
106467667	chr7:106467667:A:T	1.24758e-44	-2.34905	-1.01985	5.46712e-05	-2.29381	-0.628697
106467698	chr7:106467698:C:T	7.32075e-45	-2.53505	-1.36692	2.23948e-05	-2.5398	-1.27522
106468689	chr7:106468689:G:T	2.09124e-44	-2.41265	-0.43969	5.63744e-05	-2.14923	-0.742598
106469036	chr7:106469036:A:G	1.26056e-44	-2.52949	-0.829061	3.09708e-05	-2.4081	-1.0827
106469513	chr7:106469513:T:C	9.54841e-44	-8.19721e-10	-1.33373	0.000517035	-8.19721e-10	-0.675735
106469588	chr7:106469588:A:G	1.46245e-44	-2.4777	-0.732287	3.761e-05	-2.29478	-1.00179
106469981	chr7:106469981:A:G	1.33273e-44	-2.48267	-0.820199	3.45192e-05	-2.30397	-1.07836
106470004	chr7:106470004:T:C	5.22141e-44	-8.19721e-10	-1.93734	0.000146596	-8.19721e-10	-1.93617
106470191	chr7:106470191:AG:A	9.49235e-45	-2.14685	-1.49536	2.32431e-05	-2.18356	-1.59428
106470207	chr7:106470207:C:T	9.48434e-45	-2.14692	-1.49613	2.32285e-05	-2.18351	-1.59496
106470353	chr7:106470353:T:C	6.09402e-45	-2.41944	-1.66594	1.3481e-05	-2.54621	-1.77636
106470436	chr7:106470436:C:G	1.32751e-43	-8.19721e-10	-1.00421	0.000425029	-8.19721e-10	-0.871688
106470509	chr7:106470509:A:C	1.26549e-43	-8.19721e-10	-1.05206	0.000350568	-8.19721e-10	-1.06429
106470554	chr7:106470554:T:C	1.10583e-44	-2.53886	-0.950646	2.85544e-05	-2.36757	-1.20446
106470742	chr7:106470742:C:T	5.54861e-44	-8.19721e-10	-1.87655	0.000158088	-8.19721e-10	-1.8607
106470850	chr7:106470850:C:T	7.64242e-45	-1.9787	-1.88027	2.83106e-05	-1.87763	-1.70298
106470937	chr7:106470937:G:A	7.01613e-45	-2.20786	-1.73661	2.36882e-05	-1.83547	-1.9234
106470968	chr7:106470968:C:T	5.42834e-44	-8.19721e-10	-1.89847	0.000154336	-8.19721e-10	-1.88471
106471226	chr7:106471226:A:G	1.03191e-44	-1.80409	-1.7546	5.0466e-05	-1.64526	-1.35728
106471805	chr7:106471805:T:C	1.5347e-43	-8.19721e-10	-0.859184	0.000497202	-8.19721e-10	-0.714849
106472044	chr7:106472044:G:A	2.46577e-43	-8.19721e-10	-0.385012	0.00102815	-8.19721e-10	0.0116661
106472460	chr7:106472460:A:G	1.15419e-44	-2.03839	-1.40832	3.28081e-05	-2.08572	-1.34745
106472757	chr7:106472757:C:T	8.33357e-45	-2.51249	-1.25991	2.5395e-05	-2.46226	-1.22703
106473047	chr7:106473047:C:T	1.08557e-43	-8.19721e-10	-1.20541	0.000194861	-8.19721e-10	-1.65156
106473253	chr7:106473253:G:A	7.06291e-44	-8.19721e-10	-1.63525	0.000212271	-8.19721e-10	-1.56598
106473402	chr7:106473402:C:A	5.60618e-44	-8.19721e-10	-1.86623	0.000160088	-8.19721e-10	-1.84812
106473946	chr7:106473946:A:G	4.32434e-45	-2.49161	-1.93682	1.95507e-05	-2.259	-1.69184
106474255	chr7:106474255:T:A	8.086e-45	-2.47832	-1.32424	2.53196e-05	-2.4077	-1.28457
106474491	chr7:106474491:C:T	1.11479e-43	-8.19721e-10	-1.17885	0.000185893	-8.19721e-10	-1.69867
106474526	chr7:106474526:C:T	1.04314e-44	-2.15853	-1.38933	3.51312e-05	-2.202	-1.16276
106475273	chr7:106475273:A:G	8.6775e-45	-1.85757	-1.87438	4.12055e-05	-1.73856	-1.46672
106475967	chr7:106475967:C:T	6.34725e-45	-2.3013	-1.74336	2.06299e-05	-1.97197	-1.92514
106476107	chr7:106476107:T:A	9.83142e-44	-8.19721e-10	-1.30452	0.000257671	-8.19721e-10	-1.37216
106476160	chr7:106476160:G:A	5.78241e-44	-8.19721e-10	-1.83528	0.000146028	-8.19721e-10	-1.94005
106476200	chr7:106476200:T:C	5.39093e-44	-1.90539	-1.18586e-09	0.00013856	-1.99254	-1.18586e-09
106476349	chr7:106476349:C:A	9.57128e-44	-8.19721e-10	-1.33134	0.000170002	-8.19721e-10	-1.78803
106476601	chr7:106476601:C:T	6.65037e-45	-2.29287	-1.70515	2.10716e-05	-1.96191	-1.91401
106476748	chr7:106476748:A:C	9.57903e-45	-1.9667	-1.66641	4.52347e-05	-1.83117	-1.28081
106476861	chr7:106476861:T:A	5.42399e-44	-8.19721e-10	-1.89927	0.000153763	-8.19721e-10	-1.88843
106476943	chr7:106476943:C:A	8.27244e-44	-8.19721e-10	-1.47717	0.000157081	-8.19721e-10	-1.86708
106477031	chr7:106477031:A:C	7.40617e-44	-8.19721e-10	-1.58779	0.000148209	-8.19721e-10	-1.92522
106477516	chr7:106477516:C:T	1.17711e-44	-2.22975	-1.19729	3.68858e-05	-2.2486	-1.06741
106477888	chr7:106477888:C:A	2.84388e-44	-2.54493	-1.18586e-09	9.44031e-05	-2.37627	-1.18586e-09
106478342	chr7:106478342:G:A	5.20791e-44	-8.19721e-10	-1.93992	0.000163647	-8.19721e-10	-1.82613
106478848	chr7:106478848:T:A	5.3745e-44	-8.19721e-10	-1.90844	0.00017702	-8.19721e-10	-1.74758
106479066	chr7:106479066:T:C	5.59429e-44	-8.19721e-10	-1.86836	0.000188851	-8.19721e-10	-1.68289
106479607	chr7:106479607:G:T	8.36101e-44	-8.19721e-10	-1.46652	0.000160345	-8.19721e-10	-1.84652
106479795	chr7:106479795:T:C	1.16167e-43	-8.19721e-10	-1.13766	0.0003664	-8.19721e-10	-1.02012
106480503	chr7:106480503:C:A	1.58672e-43	-2.49201	1.66616	0.000391181	-2.3497	1.39502
106481413	chr7:106481413:C:T	8.54572e-45	-2.40383	-1.34343	2.64965e-05	-2.42243	-1.22441
106481454	chr7:106481454:G:A	5.56836e-44	-8.19721e-10	-1.873	0.000147278	-8.19721e-10	-1.93152
106481534	chr7:106481534:C:A	6.63075e-45	-2.06113	-1.93984	1.59152e-05	-2.26918	-1.88739
106481619	chr7:106481619:A:G	8.31485e-44	-8.19721e-10	-1.47206	0.000263733	-8.19721e-10	-1.34891
106481689	chr7:106481689:G:T	9.14575e-44	-8.19721e-10	-1.37681	0.000292233	-8.19721e-10	-1.24629
106481857	chr7:106481857:T:C	5.22254e-45	-2.35751	-1.88219	1.9049e-05	-2.47122	-1.50561
106481913	chr7:106481913:A:G	3.24933e-44	-2.47625	0.0645911	0.000155714	-2.41037	0.534547
106482016	chr7:106482016:A:C	1.32254e-44	-2.51838	-0.792165	0.000124138	-2.31639	0.213944
106482242	chr7:106482242:T:C	3.68969e-44	-2.28456	-1.18586e-09	0.000109507	-2.22786	-1.18586e-09
106482432	chr7:106482432:G:C	7.9172e-44	-8.19721e-10	-1.52106	0.000153723	-8.19721e-10	-1.8887
106482922	chr7:106482922:C:T	1.29396e-43	-8.19721e-10	-1.02981	0.000397082	-8.19721e-10	-0.939702
106482971	chr7:106482971:G:T	1.09503e-44	-2.5143	-0.985025	5.89851e-05	-2.34162	-0.504942
106483326	chr7:106483326:T:C	5.52786e-45	-2.34656	-1.83632	2.20097e-05	-2.48707	-1.34529
106483372	chr7:106483372:T:A	6.55092e-45	-2.11768	-1.89541	1.22656e-05	-2.4821	-1.93495
106483465	chr7:106483465:T:C	6.97991e-45	-2.05648	-1.89318	1.19999e-05	-2.50355	-1.9354
106483737	chr7:106483737:A:G	3.97997e-43	-8.19721e-10	0.0937563	0.00176364	-8.19721e-10	0.55129
106484122	chr7:106484122:G:A	8.63172e-45	-2.36895	-1.36829	2.5743e-05	-2.45918	-1.2165
106485401	chr7:106485401:T:C	2.14378e-44	-2.16839	-0.659144	5.24562e-05	-2.22177	-0.742098
106485857	chr7:106485857:A:G	4.61224e-45	-2.5333	-1.83068	1.22643e-05	-2.54278	-1.87437
106486116	chr7:106486116:A:G	1.06752e-43	-8.19721e-10	-1.22218	0.000270255	-8.19721e-10	-1.32448
106486672	chr7:106486672:A:C	4.82213e-45	-2.41468	-1.90479	4.40441e-05	-1.31938	-1.81927
106486855	chr7:106486855:G:A	8.66786e-45	-2.02287	-1.7102	1.23574e-05	-2.51315	-1.89644
106487001	chr7:106487001:C:G	2.08996e-44	-2.53715	-0.315814	0.000149626	-2.50275	0.587046
106487018	chr7:106487018:A:G	6.2711e-44	-8.19721e-10	-1.75415	0.000172945	-8.19721e-10	-1.77087
106487111	chr7:106487111:T:C	2.92634e-44	-2.51635	-1.18586e-09	8.81995e-05	-2.44424	-1.18586e-09
106487377	chr7:106487377:T:C	5.26399e-44	-8.19721e-10	-1.92921	0.000148039	-8.19721e-10	-1.92637
106487573	chr7:106487573:A:G	1.26696e-43	-8.19721e-10	-1.0509	0.000381093	-8.19721e-10	-0.980802
106487883	chr7:106487883:T:C	5.34312e-45	-2.32368	-1.8932	1.80734e-05	-2.49605	-1.53335
106487938	chr7:106487938:T:C	5.23081e-45	-2.34293	-1.89519	1.81383e-05	-2.48641	-1.53941
106488105	chr7:106488105:T:C	3.17814e-44	-0.688726	-1.74508	3.04517e-05	-1.80121	-1.7065
106488173	chr7:106488173:T:C	5.38382e-45	-2.30569	-1.9036	1.73801e-05	-2.50312	-1.5654
106488421	chr7:106488421:G:A	1.2671e-43	-8.19721e-10	-1.05079	0.000381231	-8.19721e-10	-0.980441
106488439	chr7:106488439:G:T	6.41334e-44	-8.19721e-10	-1.73172	0.000177144	-8.19721e-10	-1.74689
106488612	chr7:106488612:C:T	3.04168e-44	-2.54372	0.0660291	8.76067e-05	-1.7153	-0.735686
106488684	chr7:106488684:G:C	5.31138e-45	-2.36475	-1.85808	2.11571e-05	-2.47463	-1.39724
106488739	chr7:106488739:AAG:A	5.68432e-44	-2.54566	0.693266	0.000329137	-2.09674	0.969368
106488743	chr7:106488743:T:C	5.51393e-44	-2.5463	0.663474	0.000326083	-2.07362	0.936928
106488837	chr7:106488837:G:A	5.19425e-45	-2.35267	-1.89246	1.8469e-05	-2.4808	-1.52695
106488855	chr7:106488855:C:T	2.10206e-44	-2.54356	-0.30362	0.000150637	-2.52224	0.613271
106488930	chr7:106488930:T:C	1.08878e-43	-8.19721e-10	-1.20246	0.000316224	-8.19721e-10	-1.16739
106488993	chr7:106488993:G:T	1.26603e-43	-8.19721e-10	-1.05163	0.000380861	-8.19721e-10	-0.981411
106489268	chr7:106489268:G:C	5.12327e-45	-2.34988	-1.90901	1.74646e-05	-2.48196	-1.5817
106489349	chr7:106489349:C:T	1.90333e-44	-2.16124	-0.785259	4.79713e-05	-2.21101	-0.842236
106489358	chr7:106489358:G:A	5.60065e-44	-2.5464	0.679181	0.000347007	-2.05443	0.97993
106489369	chr7:106489369:A:G	5.16762e-45	-2.34275	-1.90752	1.75596e-05	-2.48628	-1.57196
106489384	chr7:106489384:C:T	5.14793e-45	-2.34757	-1.90652	1.75725e-05	-2.48343	-1.57408
106489391	chr7:106489391:C:T	5.21618e-44	-8.19721e-10	-1.93834	0.000179676	-8.19721e-10	-1.73269
106489469	chr7:106489469:A:G	3.1279e-44	-2.44974	-1.18586e-09	8.91415e-05	-2.43362	-1.18586e-09
106489478	chr7:106489478:T:C	4.49233e-44	-2.08773	-1.18586e-09	0.00013122	-2.04697	-1.18586e-09
106489486	chr7:106489486:T:G	5.25587e-45	-2.32841	-1.90493	1.74963e-05	-2.4936	-1.56826
106489546	chr7:106489546:A:G	5.11681e-45	-2.35051	-1.90965	1.74208e-05	-2.48221	-1.58397
106489556	chr7:106489556:G:A	5.17091e-45	-2.3453	-1.90434	1.76827e-05	-2.48508	-1.56618
106489667	chr7:106489667:A:T	2.84773e-44	-2.54358	-1.18586e-09	8.34273e-05	-2.49987	-1.18586e-09
106489720	chr7:106489720:A:T	5.19357e-45	-2.34235	-1.90291	1.77332e-05	-2.48634	-1.56207
106489723	chr7:106489723:A:G	1.09274e-43	-8.19721e-10	-1.19883	0.000317367	-8.19721e-10	-1.16379
106489752	chr7:106489752:C:G	5.15546e-45	-2.35024	-1.90239	1.78807e-05	-2.48186	-1.55827
106489788	chr7:106489788:T:C	5.19523e-45	-2.35014	-1.8948	1.82776e-05	-2.48209	-1.53608
106489852	chr7:106489852:A:G	5.08919e-45	-2.36506	-1.90051	1.81188e-05	-2.47338	-1.55352
106489859	chr7:106489859:T:G	5.14672e-45	-2.35332	-1.901	1.79626e-05	-2.48032	-1.55523
106489881	chr7:106489881:G:GT	5.1617e-45	-2.34471	-1.90671	1.75493e-05	-2.48504	-1.57379
106489883	chr7:106489883:G:T	5.17396e-45	-2.34824	-1.90081	1.79325e-05	-2.48307	-1.55416
106490203	chr7:106490203:C:T	5.11497e-45	-2.35596	-1.90456	1.77731e-05	-2.47879	-1.56736
106490230	chr7:106490230:A:C	5.13211e-45	-2.36314	-1.89403	1.84362e-05	-2.47464	-1.53489
106490238	chr7:106490238:G:A	8.04072e-45	-1.87183	-1.93634	1.93369e-05	-2.11453	-1.8473
106490262	chr7:106490262:A:G	5.28224e-45	-2.34168	-1.88666	1.93189e-05	-2.48776	-1.475
106490400	chr7:106490400:T:C	5.06227e-45	-2.35472	-1.91615	1.70626e-05	-2.47984	-1.60712
106490624	chr7:106490624:G:A	5.07399e-45	-2.35323	-1.91533	1.71032e-05	-2.48051	-1.60407
106490767	chr7:106490767:C:G	5.13546e-45	-2.34653	-1.90999	1.73719e-05	-2.48433	-1.58466
106490815	chr7:106490815:T:C	5.20507e-45	-2.34078	-1.90227	1.77487e-05	-2.48741	-1.56013
106490863	chr7:106490863:T:C	5.16133e-45	-2.34543	-1.90606	1.75881e-05	-2.48495	-1.57168
106490897	chr7:106490897:T:G	5.089e-45	-2.35741	-1.90819	1.75854e-05	-2.47801	-1.57877
106490960	chr7:106490960:A:T	5.14949e-45	-2.3472	-1.90659	1.75738e-05	-2.48401	-1.57343
106490974	chr7:106490974:G:A	5.15545e-45	-2.35172	-1.90092	1.79437e-05	-2.48178	-1.55482
106491062	chr7:106491062:C:T	3.66316e-43	-8.19721e-10	0.0108077	0.00058215	-8.19721e-10	-0.557117
106491224	chr7:106491224:T:TA	5.18641e-45	-2.34678	-1.89986	1.79561e-05	-2.48408	-1.55184
106491258	chr7:106491258:C:A	6.46335e-44	-8.19721e-10	-1.72396	0.000198156	-8.19721e-10	-1.63479
106491359	chr7:106491359:C:T	1.14433e-44	-2.54637	-0.908907	0.000129642	-2.12084	0.0617674
106491447	chr7:106491447:T:C	2.16539e-44	-2.54517	-0.272326	0.000124114	-2.52874	0.426103
106491463	chr7:106491463:C:T	5.32054e-45	-2.34103	-1.88008	1.96807e-05	-2.48806	-1.45614
106491468	chr7:106491468:C:A	5.26135e-45	-2.35299	-1.87931	1.98495e-05	-2.48172	-1.45394
106491469	chr7:106491469:A:G	5.2817e-45	-2.34748	-1.88096	1.96752e-05	-2.48488	-1.45961
106491490	chr7:106491490:C:A	5.34828e-45	-2.33938	-1.87653	1.98695e-05	-2.48995	-1.44472
106491493	chr7:106491493:G:A	5.41994e-45	-2.32683	-1.87578	1.97877e-05	-2.49616	-1.44262
106491548	chr7:106491548:T:C	5.40084e-45	-2.34777	-1.85837	2.09261e-05	-2.4843	-1.39854
106491556	chr7:106491556:A:G	5.29186e-45	-2.35889	-1.86763	2.05708e-05	-2.47798	-1.42199
106491666	chr7:106491666:C:A	1.27821e-43	-8.19721e-10	-1.04205	0.000384284	-8.19721e-10	-0.972463
106491679	chr7:106491679:A:G	5.24954e-45	-2.35691	-1.87764	1.99532e-05	-2.47955	-1.45091
106491687	chr7:106491687:T:G	5.29917e-45	-2.34618	-1.87895	1.9774e-05	-2.48544	-1.45404
106491722	chr7:106491722:A:G	5.48739e-44	-8.19721e-10	-1.88765	0.000148361	-8.19721e-10	-1.9242
106491821	chr7:106491821:C:T	5.10443e-45	-2.35952	-1.90306	1.79188e-05	-2.47693	-1.56106
106491834	chr7:106491834:C:T	4.78576e-45	-2.46702	-1.86002	1.24924e-05	-2.49685	-1.90187
106491851	chr7:106491851:A:G	6.18041e-44	-8.19721e-10	-1.76872	0.000170889	-8.19721e-10	-1.78283
106491900	chr7:106491900:T:C	4.47721e-45	-2.46852	-1.92517	3.495e-05	-1.50524	-1.86468
106491993	chr7:106491993:T:C	5.12462e-44	-2.54629	0.590247	0.000310653	-2.04503	0.85986
106492013	chr7:106492013:G:A	5.11062e-45	-2.35915	-1.90222	1.79578e-05	-2.47693	-1.55889
106492032	chr7:106492032:G:T	5.15739e-45	-2.36	-1.89226	1.84828e-05	-2.47649	-1.53052
106492096	chr7:106492096:A:G	1.68769e-43	-8.19721e-10	-0.764159	0.000553844	-8.19721e-10	-0.606963
106492460	chr7:106492460:G:C	2.261e-44	-2.54628	-0.228009	0.000133408	-2.53371	0.503275
106492630	chr7:106492630:G:A	8.3049e-44	-8.19721e-10	-1.47326	0.000222449	-8.19721e-10	-1.51915
106492753	chr7:106492753:G:T	5.20774e-44	-8.19721e-10	-1.93996	0.000156504	-8.19721e-10	-1.87077
106493001	chr7:106493001:C:A	2.07577e-44	-2.1463	-0.713472	5.36284e-05	-2.20228	-0.739484
106493004	chr7:106493004:G:A	2.0413e-44	-2.15172	-0.724798	5.27616e-05	-2.20737	-0.750689
106493134	chr7:106493134:C:T	5.23092e-44	-8.19721e-10	-1.93552	0.000152699	-8.19721e-10	-1.89538
106493185	chr7:106493185:A:G	2.05134e-44	-2.54546	-0.32615	0.000115102	-2.52823	0.350207
106493186	chr7:106493186:G:C	1.93321e-44	-2.54223	-0.38869	0.000103335	-2.53519	0.249316
106493663	chr7:106493663:G:C	1.18883e-44	-1.9899	-1.42723	1.45919e-05	-2.524	-1.71938
106493730	chr7:106493730:G:A	2.05398e-44	-2.18413	-0.6862	5.29274e-05	-2.23989	-0.715038
106494072	chr7:106494072:G:A	4.76617e-45	-2.54637	-1.78477	1.94021e-05	-2.01961	-1.93885
106494380	chr7:106494380:C:T	8.92958e-45	-2.53565	-1.16767	2.50242e-05	-2.4895	-1.2145
106494519	chr7:106494519:A:C	6.19114e-45	-2.31107	-1.7585	2.17346e-05	-2.42135	-1.42359
106494581	chr7:106494581:A:G	5.52244e-44	-8.19721e-10	-1.88128	0.000147828	-8.19721e-10	-1.9278
106494909	chr7:106494909:C:T	2.84059e-44	-2.54609	-1.18586e-09	8.47292e-05	-2.48439	-1.18586e-09
106494910	chr7:106494910:G:A	1.32521e-43	-8.19721e-10	-1.00595	0.000395697	-8.19721e-10	-0.943197
106494959	chr7:106494959:G:A	2.47299e-44	-2.54602	-0.138658	6.62392e-05	-1.76418	-0.966397
106495012	chr7:106495012:G:T	9.68242e-45	-2.42065	-1.20172	3.16962e-05	-2.42287	-1.04477
106495083	chr7:106495083:C:T	3.05579e-44	-2.47307	-1.18586e-09	0.000124007	-2.10351	-1.18586e-09
106495688	chr7:106495688:T:C	6.14278e-45	-2.17953	-1.89788	1.20515e-05	-2.53915	-1.8955
106495784	chr7:106495784:G:A	1.42378e-43	-8.19721e-10	-0.934201	0.000423698	-8.19721e-10	-0.874824
106496127	chr7:106496127:T:C	8.84267e-45	-2.06436	-1.64874	2.28025e-05	-2.39047	-1.40651
106496188	chr7:106496188:A:G	6.3887e-44	-8.19721e-10	-1.73557	0.000171779	-8.19721e-10	-1.77764
106496284	chr7:106496284:C:T	6.83281e-44	-8.19721e-10	-1.66837	0.000146559	-8.19721e-10	-1.93642
106496479	chr7:106496479:A:T	5.72134e-44	-8.19721e-10	-1.8459	0.000157952	-8.19721e-10	-1.86156
106496567	chr7:106496567:G:T	1.29899e-44	-1.86386	-1.46465	1.41819e-05	-2.54056	-1.73133
106496905	chr7:106496905:A:G	1.34812e-44	-2.52406	-0.767336	7.59153e-05	-2.53823	-0.0559965
106497550	chr7:106497550:T:A	1.52737e-44	-2.48655	-0.68001	0.000106813	-2.50878	0.256013
106497613	chr7:106497613:C:A	1.44745e-43	-8.19721e-10	-0.917714	0.000435904	-8.19721e-10	-0.846423
106497695	chr7:106497695:C:G	3.02711e-43	-8.19721e-10	-0.179908	0.00132194	-8.19721e-10	0.263009
106498098	chr7:106498098:A:G	6.57187e-44	-8.19721e-10	-1.7073	0.000146088	-8.19721e-10	-1.93964
106498124	chr7:106498124:G:A	4.82318e-45	-2.41654	-1.90271	1.26421e-05	-2.51048	-1.87633
106498252	chr7:106498252:C:T	1.15951e-44	-2.16744	-1.27467	2.14282e-05	-2.29624	-1.5629
106498424	chr7:106498424:G:A	4.53576e-45	-2.48121	-1.89948	2.0066e-05	-2.46039	-1.46443
106498882	chr7:106498882:A:C	1.326e-44	-2.23281	-1.07513	2.32895e-05	-2.24249	-1.53335
106499035	chr7:106499035:C:T	5.80962e-44	-8.19721e-10	-1.83059	0.000159806	-8.19721e-10	-1.84989
106500474	chr7:106500474:G:C	4.35605e-45	-2.48349	-1.93763	2.0519e-05	-2.03023	-1.87226
106501179	chr7:106501179:AAAG:A	7.27308e-45	-2.23243	-1.67608	1.62363e-05	-2.24139	-1.89521
106501323	chr7:106501323:T:C	1.04759e-43	-8.19721e-10	-1.24103	0.00018676	-8.19721e-10	-1.69402
106501654	chr7:106501654:C:CT	3.6962e-44	-2.2828	-1.18586e-09	8.029e-05	-2.5382	-1.18586e-09
106501671	chr7:106501671:A:G	6.72392e-45	-2.31608	-1.67094	1.75548e-05	-2.14713	-1.91139
106501690	chr7:106501690:C:T	4.63221e-45	-2.54632	-1.81334	1.94856e-05	-2.01423	-1.93994
106501750	chr7:106501750:C:T	5.96014e-44	-8.19721e-10	-1.80501	0.00014615	-8.19721e-10	-1.93921
106502325	chr7:106502325:C:T	1.76828e-44	-2.50254	-0.517554	7.4833e-05	-2.42813	-0.180458
106503135	chr7:106503135:T:C	5.36478e-44	-8.19721e-10	-1.91025	0.000201027	-8.19721e-10	-1.62041
106503177	chr7:106503177:A:G	3.12503e-43	-8.19721e-10	-0.148074	0.00134738	-8.19721e-10	0.282071
106503382	chr7:106503382:T:C	5.34531e-44	-8.19721e-10	-1.91388	0.000154454	-8.19721e-10	-1.88395
106503432	chr7:106503432:G:A	2.54442e-44	-2.3486	-0.307602	6.71016e-05	-2.38433	-0.333303
106503577	chr7:106503577:C:T	6.12748e-44	-8.19721e-10	-1.77732	0.000146162	-8.19721e-10	-1.93913
106503690	chr7:106503690:T:C	4.51097e-43	-8.19721e-10	0.218994	0.00197776	-8.19721e-10	0.665872
106503702	chr7:106503702:G:A	8.98497e-44	-8.19721e-10	-1.39455	0.000217653	-8.19721e-10	-1.54094
106503926	chr7:106503926:C:G	5.3425e-44	-8.19721e-10	-1.91441	0.000163466	-8.19721e-10	-1.82724
106503969	chr7:106503969:C:T	1.28674e-43	-8.19721e-10	-1.03541	0.000611281	-8.19721e-10	-0.508289
106503991	chr7:106503991:T:A	8.14234e-44	-8.19721e-10	-1.49302	0.000346435	-8.19721e-10	-1.07615
106504204	chr7:106504204:G:A	1.19524e-43	-8.19721e-10	-1.10917	0.00020261	-8.19721e-10	-1.61256
106504228	chr7:106504228:A:AT	5.58901e-43	-8.19721e-10	0.433285	0.000723568	-8.19721e-10	-0.339651
106504236	chr7:106504236:T:C	5.9991e-44	-8.19721e-10	-1.79849	0.000171152	-8.19721e-10	-1.7813
106504477	chr7:106504477:T:A	6.19831e-44	-8.19721e-10	-1.76583	0.000165992	-8.19721e-10	-1.81191
106504659	chr7:106504659:G:C	5.25684e-44	-8.19721e-10	-1.93057	0.000153982	-8.19721e-10	-1.88701
106505366	chr7:106505366:G:A	8.62519e-44	-1.43542	-1.18586e-09	8.11347e-05	-2.52773	-1.18586e-09
106505682	chr7:106505682:G:T	7.6225e-44	-8.19721e-10	-1.559	0.000250487	-8.19721e-10	-1.40044
106506398	chr7:106506398:A:G	6.70471e-45	-2.53786	-1.45202	2.51195e-05	-2.38666	-1.31354
106506866	chr7:106506866:T:C	5.49224e-44	-8.19721e-10	-1.88677	0.000146534	-8.19721e-10	-1.93659
106507195	chr7:106507195:G:A	6.19747e-44	-8.19721e-10	-1.76596	0.000152219	-8.19721e-10	-1.89852
106507212	chr7:106507212:A:C	4.24881e-45	-2.50678	-1.93927	2.01171e-05	-2.09314	-1.82913
106507370	chr7:106507370:A:C	6.94034e-45	-2.0246	-1.93073	1.45896e-05	-2.31042	-1.93312
106507687	chr7:106507687:T:C	6.4355e-44	-8.19721e-10	-1.72827	0.000151699	-8.19721e-10	-1.90195
106507730	chr7:106507730:C:T	6.76634e-45	-2.05522	-1.9255	1.47966e-05	-2.29168	-1.93776
106507868	chr7:106507868:A:G	5.20961e-44	-8.19721e-10	-1.9396	0.000162819	-8.19721e-10	-1.83121
106507925	chr7:106507925:A:G	1.02789e-43	-8.19721e-10	-1.26001	0.00029439	-8.19721e-10	-1.23894
106508108	chr7:106508108:C:A	8.87695e-45	-2.23773	-1.4715	1.84125e-05	-2.38558	-1.62524
106508137	chr7:106508137:G:A	6.90466e-44	-8.19721e-10	-1.65791	0.000220414	-8.19721e-10	-1.52834
106508201	chr7:106508201:G:A	8.83869e-45	-2.36737	-1.34618	1.87731e-05	-2.47517	-1.51625
106508297	chr7:106508297:G:A	1.46221e-40	6.00019	-1.18586e-09	0.0135159	2.58778	-1.18586e-09
106508694	chr7:106508694:G:T	6.52724e-45	-2.46385	-1.55286	1.50256e-05	-2.53014	-1.68395
106508930	chr7:106508930:C:T	5.69894e-44	-8.19721e-10	-1.84982	0.000146042	-8.19721e-10	-1.93995
106508965	chr7:106508965:T:C	7.45084e-45	-2.40782	-1.47654	1.64599e-05	-2.50046	-1.62246
106509329	chr7:106509329:G:A	8.01827e-45	-2.40808	-1.40288	1.7462e-05	-2.50262	-1.5612
106509810	chr7:106509810:C:G	4.33332e-45	-2.4924	-1.93395	1.92233e-05	-2.1769	-1.79082
106509928	chr7:106509928:G:A	5.695e-44	-8.19721e-10	-1.85051	0.000146079	-8.19721e-10	-1.9397
106509954	chr7:106509954:A:G	8.17387e-45	-2.34534	-1.4464	1.7508e-05	-2.45304	-1.60815
106510649	chr7:106510649:T:A	1.10803e-43	-8.19721e-10	-1.18494	0.000302377	-8.19721e-10	-1.21217
106511515	chr7:106511515:AC:A	8.46846e-45	-2.32564	-1.4307	1.83372e-05	-2.45182	-1.56309
106511519	chr7:106511519:T:C	7.89134e-44	-8.19721e-10	-1.52434	0.000261007	-8.19721e-10	-1.3593
106511698	chr7:106511698:C:T	5.25242e-44	-8.19721e-10	-1.93141	0.000153718	-8.19721e-10	-1.88872
106511699	chr7:106511699:G:A	1.31713e-43	-8.19721e-10	-1.01206	0.000269621	-8.19721e-10	-1.32683
106512214	chr7:106512214:T:C	1.35742e-43	-8.19721e-10	-0.981933	0.000275481	-8.19721e-10	-1.30533
106512281	chr7:106512281:A:G	2.37868e-44	-2.53992	-0.183638	0.000144073	-2.54112	0.587589
106512694	chr7:106512694:G:A	3.57306e-44	-2.31668	-1.18586e-09	7.96482e-05	-2.54623	-1.18586e-09
106512718	chr7:106512718:T:C	1.71143e-44	-1.42952	-1.62326	2.36161e-05	-2.47683	-1.28508
106512973	chr7:106512973:T:C	1.1913e-44	-2.02748	-1.38758	1.98835e-05	-2.32847	-1.60548
106513092	chr7:106513092:A:G	1.17589e-43	-8.19721e-10	-1.12549	0.000187573	-8.19721e-10	-1.68968
106513398	chr7:106513398:G:A	5.04154e-45	-2.42583	-1.84915	1.63462e-05	-2.2352	-1.89465
106513443	chr7:106513443:A:C	6.79143e-44	-8.19721e-10	-1.67444	0.000188616	-8.19721e-10	-1.68413
106513773	chr7:106513773:A:G	5.72106e-44	-8.19721e-10	-1.84595	0.000146031	-8.19721e-10	-1.94003
106513833	chr7:106513833:G:T	4.76636e-45	-2.41483	-1.91627	1.55194e-05	-2.24996	-1.9318
106513895	chr7:106513895:A:T	1.84697e-44	-1.36081	-1.61575	2.34871e-05	-2.45853	-1.30886
106514693	chr7:106514693:CACATA:C	8.26985e-44	-8.19721e-10	-1.47749	0.000170155	-8.19721e-10	-1.78714
106514774	chr7:106514774:A:G	8.71744e-45	-2.37213	-1.35524	1.89674e-05	-2.47286	-1.50827
106514951	chr7:106514951:A:G	7.99635e-44	-8.19721e-10	-1.51112	0.000262	-8.19721e-10	-1.3555
106514959	chr7:106514959:G:A	5.97957e-45	-2.43906	-1.66527	1.29229e-05	-2.53935	-1.82549
106515675	chr7:106515675:A:C	5.24145e-44	-8.19721e-10	-1.9335	0.000160543	-8.19721e-10	-1.84528
106516224	chr7:106516224:C:T	6.25519e-45	-2.50493	-1.55435	1.61313e-05	-2.20418	-1.9389
106516247	chr7:106516247:A:T	8.2595e-44	-8.19721e-10	-1.47874	0.000276536	-8.19721e-10	-1.3015
106516283	chr7:106516283:G:A	5.89929e-44	-8.19721e-10	-1.81527	0.00017469	-8.19721e-10	-1.76083
106516334	chr7:106516334:C:T	4.33033e-45	-2.50502	-1.92202	1.88702e-05	-2.04621	-1.94005
106516426	chr7:106516426:A:C	1.77466e-44	-2.5331	-0.483395	0.000125395	-2.50798	0.415607
106517031	chr7:106517031:C:T	4.38093e-45	-2.50261	-1.91282	1.85913e-05	-2.06181	-1.93934
106517463	chr7:106517463:T:A	4.08883e-45	-2.5464	-1.93803	1.16711e-05	-2.54019	-1.92654
106518108	chr7:106518108:A:G	4.31128e-45	-2.50081	-1.93064	1.81253e-05	-2.1146	-1.91193
106518121	chr7:106518121:G:T	5.20813e-44	-8.19721e-10	-1.93988	0.000168214	-8.19721e-10	-1.79861
106519254	chr7:106519254:C:T	7.86581e-44	-8.19721e-10	-1.52758	0.000174477	-8.19721e-10	-1.76205
106519350	chr7:106519350:C:T	3.77217e-44	-2.26245	-1.18586e-09	8.75933e-05	-2.45114	-1.18586e-09
106519517	chr7:106519517:T:G	5.29765e-44	-8.19721e-10	-1.92284	0.000195058	-8.19721e-10	-1.65055
106519715	chr7:106519715:T:C	1.23833e-43	-8.19721e-10	-1.07375	0.000201413	-8.19721e-10	-1.61849
106520531	chr7:106520531:T:C	5.24242e-44	-8.19721e-10	-1.93332	0.00016001	-8.19721e-10	-1.84861
106521510	chr7:106521510:G:A	7.04578e-44	-8.19721e-10	-1.63767	0.000196794	-8.19721e-10	-1.64169
106521893	chr7:106521893:T:C	7.79041e-45	-2.23846	-1.60134	2.03749e-05	-2.38983	-1.51971
106522390	chr7:106522390:A:G	5.771e-44	-8.19721e-10	-1.83726	0.000146083	-8.19721e-10	-1.93967
106522537	chr7:106522537:A:G	4.63467e-45	-2.48774	-1.87138	1.29384e-05	-2.49636	-1.86729
106522645	chr7:106522645:G:A	9.08577e-44	-8.19721e-10	-1.38339	0.000175912	-8.19721e-10	-1.75386
106522840	chr7:106522840:A:T	8.55233e-45	-2.50884	-1.23765	2.14847e-05	-2.54613	-1.31037
106522966	chr7:106522966:A:C	6.20341e-44	-2.53175	0.766742	0.000452816	-2.54594	1.73758
106523256	chr7:106523256:A:AT	8.23248e-44	-8.19721e-10	-1.48202	0.000277185	-8.19721e-10	-1.29916
106523314	chr7:106523314:CT:C	1.72596e-44	-2.50363	-0.540693	4.23524e-05	-2.52875	-0.649069
106523680	chr7:106523680:G:A	8.34049e-45	-1.88597	-1.8856	1.23705e-05	-2.54495	-1.86358
106523870	chr7:106523870:G:A	7.88278e-45	-2.51422	-1.31379	1.83545e-05	-2.54634	-1.46763
106523937	chr7:106523937:T:C	9.58515e-45	-2.53598	-1.0965	2.46428e-05	-2.54004	-1.17932
106524043	chr7:106524043:A:G	5.83282e-44	-8.19721e-10	-1.8266	0.000146169	-8.19721e-10	-1.93908
106524046	chr7:106524046:T:C	2.90929e-44	-2.52219	-1.18586e-09	0.000107947	-2.24221	-1.18586e-09
106524204	chr7:106524204:C:T	2.87842e-44	-2.53286	-1.18586e-09	8.12272e-05	-2.5266	-1.18586e-09
106524244	chr7:106524244:C:T	7.19125e-45	-2.50227	-1.41755	1.69369e-05	-2.5448	-1.54955
106524273	chr7:106524273:C:T	8.78482e-44	-8.19721e-10	-1.41708	0.000298202	-8.19721e-10	-1.22607
106524361	chr7:106524361:T:C	4.2936e-45	-2.49674	-1.93882	2.0555e-05	-2.10569	-1.79505
106524472	chr7:106524472:A:G	1.2861e-43	-8.19721e-10	-1.0359	0.000397992	-8.19721e-10	-0.937415
106524537	chr7:106524537:C:T	6.9161e-44	-8.19721e-10	-1.65625	0.000192035	-8.19721e-10	-1.66617
106524946	chr7:106524946:C:G	7.63964e-45	-1.98317	-1.87617	2.62987e-05	-1.72981	-1.92451
106525168	chr7:106525168:G:C	1.27306e-44	-2.42037	-0.928309	6.45135e-05	-1.52989	-1.22708
106525393	chr7:106525393:T:C	5.58545e-44	-8.19721e-10	-1.86994	0.000146097	-8.19721e-10	-1.93957
106525468	chr7:106525468:A:G	2.46256e-43	-0.386314	-1.18586e-09	0.000324181	-1.14254	-1.18586e-09
106525472	chr7:106525472:G:T	5.22799e-44	-8.19721e-10	-1.93608	0.000150422	-8.19721e-10	-1.9104
106525633	chr7:106525633:A:T	3.98717e-44	-2.20702	-1.18586e-09	9.36723e-05	-2.38404	-1.18586e-09
106525930	chr7:106525930:T:C	6.33785e-44	-2.53919	0.795624	0.000422006	-2.54567	1.66685
106525949	chr7:106525949:C:T	4.65616e-45	-2.50575	-1.84874	1.57019e-05	-2.29547	-1.8746
106525965	chr7:106525965:C:G	4.50973e-45	-2.52364	-1.86281	1.77466e-05	-2.22695	-1.8207
106526055	chr7:106526055:A:G	9.6031e-44	-8.19721e-10	-1.32802	0.00019455	-8.19721e-10	-1.65315
106526259	chr7:106526259:A:G	4.52142e-45	-2.44499	-1.93887	4.72721e-05	-1.13412	-1.9338
106526340	chr7:106526340:G:A	1.97538e-43	-8.19721e-10	-0.606754	0.0005937	-8.19721e-10	-0.537472
106526509	chr7:106526509:G:A	1.81107e-43	-1.57397	0.880369	0.000240296	-2.53395	1.09197
106526538	chr7:106526538:C:T	1.11115e-44	-1.83511	-1.6496	2.25904e-05	-2.27844	-1.52788
106526539	chr7:106526539:G:A	1.96061e-44	-1.89233	-1.02452	5.38696e-05	-2.31818	-0.619095
106526684	chr7:106526684:C:G	5.33099e-45	-2.39315	-1.826	3.27068e-05	-1.85016	-1.5861
106527033	chr7:106527033:T:A	4.29364e-44	-2.54628	0.413309	0.000384473	-2.54208	1.57011
106527216	chr7:106527216:A:G	5.41735e-44	-8.19721e-10	-1.9005	0.000146747	-8.19721e-10	-1.93514
106527268	chr7:106527268:C:A	9.80823e-44	-1.63664	0.329757	0.000106768	-2.54025	0.287061
106527330	chr7:106527330:A:T	3.92181e-44	-2.54633	0.322776	0.000301327	-2.54241	1.32676
106527584	chr7:106527584:T:A	2.23333e-44	-1.78019	-1.00642	3.10668e-05	-2.5461	-0.941607
106527856	chr7:106527856:G:A	2.52422e-44	-1.58776	-1.07641	3.33845e-05	-2.53974	-0.876012
106527946	chr7:106527946:C:T	2.01311e-44	-1.79635	-1.09407	2.87202e-05	-2.54572	-1.02053
106528357	chr7:106528357:A:G	5.59619e-44	-8.19721e-10	-1.86802	0.00014602	-8.19721e-10	-1.9401
106528907	chr7:106528907:T:A	6.63621e-45	-2.35092	-1.64923	1.69497e-05	-2.52128	-1.57232
106529057	chr7:106529057:C:A	2.31521e-44	-1.84397	-0.906632	6.41551e-05	-2.28445	-0.478097
106529081	chr7:106529081:G:A	1.87273e-44	-1.87877	-1.08394	5.08464e-05	-2.30447	-0.690572
106529640	chr7:106529640:T:C	1.48406e-44	-1.75418	-1.44114	4.00386e-05	-2.0948	-1.1392
106529675	chr7:106529675:G:C	5.23348e-44	-8.19721e-10	-1.93503	0.000146028	-8.19721e-10	-1.94004
106529677	chr7:106529677:G:A	4.37067e-45	-2.50197	-1.9158	1.50881e-05	-2.27418	-1.93576
106529728	chr7:106529728:C:G	5.20945e-44	-8.19721e-10	-1.93963	0.000150314	-8.19721e-10	-1.91112
106529770	chr7:106529770:A:G	5.27148e-44	-8.19721e-10	-1.92779	0.000146193	-8.19721e-10	-1.93892
106529880	chr7:106529880:T:C	1.90659e-44	-1.91763	-1.02716	2.78455e-05	-2.38485	-1.21232
106529884	chr7:106529884:G:A	2.65464e-44	-1.59827	-1.01553	3.58938e-05	-2.54139	-0.801891
106530000	chr7:106530000:G:T	3.30533e-44	-1.54681	-0.847762	4.26943e-05	-2.53691	-0.632874
106530120	chr7:106530120:C:T	2.25112e-44	-1.53458	-1.24409	3.86131e-05	-2.53216	-0.738099
106530135	chr7:106530135:G:A	5.67771e-44	-8.19721e-10	-1.85355	0.000152157	-8.19721e-10	-1.89893
106530157	chr7:106530157:T:C	7.18101e-44	-8.19721e-10	-1.61866	0.000223089	-8.19721e-10	-1.51628
106530307	chr7:106530307:G:A	5.25293e-44	-8.19721e-10	-1.93132	0.000162587	-8.19721e-10	-1.83263
106530348	chr7:106530348:A:G	5.8197e-44	-8.19721e-10	-1.82885	0.000204146	-8.19721e-10	-1.60501
106530367	chr7:106530367:G:T	3.04572e-44	-2.47636	-1.18586e-09	0.000108976	-2.23272	-1.18586e-09
106530619	chr7:106530619:T:C	6.00854e-45	-2.54017	-1.55934	2.09809e-05	-2.41717	-1.46306
106530858	chr7:106530858:A:G	5.60447e-44	-8.19721e-10	-1.86654	0.000150813	-8.19721e-10	-1.9078
106530901	chr7:106530901:G:C	1.05341e-44	-1.68038	-1.85769	2.89547e-05	-1.74679	-1.81132
106530988	chr7:106530988:G:C	7.59919e-45	-2.16215	-1.7025	1.47342e-05	-2.43694	-1.79674
106531067	chr7:106531067:C:T	1.29933e-43	-8.19721e-10	-1.02567	0.000194937	-8.19721e-10	-1.65117
106531157	chr7:106531157:T:C	2.83971e-44	-2.5464	-1.18586e-09	8.57942e-05	-2.47189	-1.18586e-09
106531194	chr7:106531194:C:T	4.51155e-45	-2.4684	-1.91765	1.56549e-05	-2.33464	-1.83842
106531253	chr7:106531253:C:T	4.65001e-45	-2.53855	-1.81727	1.59934e-05	-2.39753	-1.75414
106531677	chr7:106531677:C:T	7.91768e-44	-8.19721e-10	-1.521	0.000374634	-8.19721e-10	-0.997896
106531900	chr7:106531900:CT:C	5.67908e-44	-8.19721e-10	-1.85331	0.000152119	-8.19721e-10	-1.89918
106531954	chr7:106531954:G:A	5.56296e-44	-8.19721e-10	-1.87397	0.000155648	-8.19721e-10	-1.87625
106532028	chr7:106532028:T:C	4.52502e-45	-2.47386	-1.9092	1.67332e-05	-2.33091	-1.77554
106532351	chr7:106532351:T:C	5.27396e-44	-8.19721e-10	-1.92732	0.000165242	-8.19721e-10	-1.81643
106532388	chr7:106532388:C:T	2.13067e-44	-2.54586	-0.287813	6.5318e-05	-2.5435	-0.201081
106532858	chr7:106532858:T:C	3.67948e-44	-2.0421	-0.245229	0.000129897	-2.40507	0.347965
106532989	chr7:106532989:C:T	5.25149e-44	-8.19721e-10	-1.93159	0.000162808	-8.19721e-10	-1.83128
106533378	chr7:106533378:G:A	6.64303e-44	-8.19721e-10	-1.69653	0.000183778	-8.19721e-10	-1.71012
106533427	chr7:106533427:C:A	4.25561e-45	-2.53314	-1.9113	2.06344e-05	-2.17106	-1.72583
106533520	chr7:106533520:A:G	5.21974e-44	-8.19721e-10	-1.93766	0.000154856	-8.19721e-10	-1.88135
106533543	chr7:106533543:CA:C	8.58287e-45	-2.54489	-1.19802	3.96725e-05	-2.48996	-0.753231
106533919	chr7:106533919:G:A	5.20942e-44	-8.19721e-10	-1.93963	0.00014793	-8.19721e-10	-1.9271
106534447	chr7:106534447:C:T	1.0154e-44	-2.54113	-1.03369	4.12242e-05	-2.50125	-0.703574
106534563	chr7:106534563:C:A	7.78836e-44	-8.19721e-10	-1.53747	0.000272932	-8.19721e-10	-1.31462
106534655	chr7:106534655:G:A	1.46602e-44	-2.545	-0.662545	4.4655e-05	-2.5452	-0.579683
106534665	chr7:106534665:G:A	6.78705e-44	-1.98522	0.31013	0.000219484	-2.37133	0.838765
106534680	chr7:106534680:A:T	6.89876e-45	-2.46901	-1.49234	1.79356e-05	-2.5312	-1.50586
106534896	chr7:106534896:C:T	4.54958e-45	-2.54435	-1.8333	1.58655e-05	-2.48835	-1.67134
106534984	chr7:106534984:C:T	4.52822e-45	-2.44677	-1.93558	1.39032e-05	-2.37181	-1.91991
106535119	chr7:106535119:C:T	8.98576e-45	-2.53345	-1.1636	3.21396e-05	-2.51699	-0.936771
106535242	chr7:106535242:C:T	8.29584e-44	-8.19721e-10	-1.47435	0.000295103	-8.19721e-10	-1.23652
106535249	chr7:106535249:G:C	8.29338e-44	-8.19721e-10	-1.47464	0.000295	-8.19721e-10	-1.23687
106535255	chr7:106535255:G:A	2.37167e-43	-0.423922	-1.18586e-09	0.000266407	-1.33882	-1.18586e-09
106535411	chr7:106535411:A:G	5.59976e-44	-8.19721e-10	-1.86738	0.000156807	-8.19721e-10	-1.86883
106535423	chr7:106535423:T:C	4.50632e-45	-2.46961	-1.91759	1.62067e-05	-2.33846	-1.79996
106535449	chr7:106535449:C:T	8.29433e-44	-8.19721e-10	-1.47453	0.000295011	-8.19721e-10	-1.23683
106535474	chr7:106535474:T:G	6.17151e-45	-2.49379	-1.57895	2.23499e-05	-2.37627	-1.44076
106535824	chr7:106535824:G:A	4.90841e-45	-2.48668	-1.81505	1.5132e-05	-2.32819	-1.87884
106535833	chr7:106535833:T:C	8.16156e-44	-8.19721e-10	-1.49067	0.000283	-8.19721e-10	-1.2784
106535887	chr7:106535887:AGG:A	8.53552e-44	-8.19721e-10	-1.44587	0.000305571	-8.19721e-10	-1.20166
106535890	chr7:106535890:ATGTGCTCGAGTTGTAGAGCAC:A	8.1468e-44	-8.19721e-10	-1.49248	0.00028858	-8.19721e-10	-1.25887
106536051	chr7:106536051:T:C	4.21871e-44	-2.22617	0.0755957	0.000149704	-2.49275	0.57756
106536841	chr7:106536841:A:T	6.52138e-44	-8.19721e-10	-1.71502	0.000171941	-8.19721e-10	-1.77669
106536960	chr7:106536960:G:A	5.35574e-44	-8.19721e-10	-1.91193	0.000153436	-8.19721e-10	-1.89056
106537192	chr7:106537192:G:C	6.10208e-44	-8.19721e-10	-1.78147	0.000161954	-8.19721e-10	-1.83653
106537379	chr7:106537379:G:A	1.98371e-43	-0.602547	-1.18586e-09	0.000147188	-1.93213	-1.18586e-09
106537602	chr7:106537602:C:T	1.4901e-44	-2.52556	-0.665696	9.6608e-05	-2.53623	0.183042
106537790	chr7:106537790:C:T	1.11005e-44	-2.50384	-0.98186	5.48234e-05	-2.53424	-0.385491
106538081	chr7:106538081:A:G	1.12888e-44	-2.48787	-0.981013	5.94775e-05	-2.51997	-0.318275
106538642	chr7:106538642:C:A	1.33369e-44	-2.45854	-0.843607	6.68762e-05	-2.22714	-0.493863
106538717	chr7:106538717:G:A	4.51163e-45	-2.5213	-1.86473	1.75298e-05	-2.30351	-1.75644
106539703	chr7:106539703:C:T	1.30495e-44	-2.54437	-0.779573	4.08844e-05	-2.53434	-0.678757
106539738	chr7:106539738:G:C	5.75536e-45	-2.52381	-1.61875	1.79467e-05	-2.52909	-1.50735
106539775	chr7:106539775:G:A	1.42364e-44	-2.45018	-0.786708	7.39102e-05	-2.21149	-0.409503
106539996	chr7:106539996:G:A	4.9779e-45	-2.48417	-1.80351	1.77057e-05	-2.23083	-1.81913
106540445	chr7:106540445:C:T	3.29974e-43	-8.19721e-10	-0.093675	0.00164426	-8.19721e-10	0.4812
106540471	chr7:106540471:TTTC:T	7.58632e-44	-8.19721e-10	-1.56376	0.000249612	-8.19721e-10	-1.40394
106540533	chr7:106540533:C:T	1.3549e-44	-2.48181	-0.804563	6.0931e-05	-2.25618	-0.557925
106540927	chr7:106540927:T:C	3.20337e-44	-2.4259	-1.18586e-09	8.36774e-05	-2.49688	-1.18586e-09
106541346	chr7:106541346:C:T	1.32599e-44	-2.52463	-0.78332	4.96008e-05	-2.40158	-0.618259
106541609	chr7:106541609:C:T	1.54149e-44	-2.51487	-0.642486	6.83387e-05	-2.37607	-0.323303
106542213	chr7:106542213:A:C	5.05077e-45	-2.54434	-1.7288	1.33538e-05	-2.53828	-1.79376
106542331	chr7:106542331:T:A	1.34361e-44	-2.51633	-0.778412	5.11999e-05	-2.38015	-0.60796
106542534	chr7:106542534:G:A	7.1616e-45	-2.54597	-1.37798	2.27587e-05	-2.45606	-1.34284
106542630	chr7:106542630:C:A	1.25599e-44	-2.51181	-0.850367	4.76819e-05	-2.36879	-0.690507
106542637	chr7:106542637:T:C	1.31931e-44	-2.50906	-0.803929	5.06964e-05	-2.36337	-0.634625
106542845	chr7:106542845:A:C	3.80993e-44	-2.25249	-1.18586e-09	8.11488e-05	-2.52756	-1.18586e-09
106543459	chr7:106543459:T:C	6.82713e-44	-8.19721e-10	-1.6692	0.000203287	-8.19721e-10	-1.60923
106544289	chr7:106544289:C:T	5.40218e-44	-8.19721e-10	-1.9033	0.000148652	-8.19721e-10	-1.92224
106544370	chr7:106544370:G:A	1.29838e-43	-8.19721e-10	-1.0264	0.000477971	-8.19721e-10	-0.754296
106545144	chr7:106545144:C:T	8.0808e-44	-8.19721e-10	-1.50061	0.000252964	-8.19721e-10	-1.3906
106545790	chr7:106545790:A:T	2.79851e-44	-1.71697	-0.84404	5.65355e-05	-2.54494	-0.344036
106545991	chr7:106545991:CTTGAAAATGGTAG:C	9.40406e-45	-2.52702	-1.12452	3.41579e-05	-2.32926	-1.06359
106546039	chr7:106546039:G:A	2.85165e-44	-2.54221	-1.18586e-09	0.000100229	-2.31639	-1.18586e-09
106546320	chr7:106546320:T:C	5.30905e-44	-8.19721e-10	-1.92069	0.000155756	-8.19721e-10	-1.87555
106546378	chr7:106546378:C:T	7.28518e-45	-2.52009	-1.38676	2.78243e-05	-2.29789	-1.30004
106546529	chr7:106546529:T:C	6.81805e-45	-2.52524	-1.44787	2.55663e-05	-2.30781	-1.37476
106546550	chr7:106546550:G:A	8.86328e-44	-8.19721e-10	-1.40819	0.000315204	-8.19721e-10	-1.17063
106546756	chr7:106546756:T:C	4.6126e-45	-2.42636	-1.93754	1.238e-05	-2.53417	-1.8736
106547064	chr7:106547064:TGTGTGTGTGTGTGCATGTGTGTGC:T	9.75229e-44	-8.19721e-10	-1.3126	0.000488339	-8.19721e-10	-0.732837
106547832	chr7:106547832:A:G	5.23686e-44	-8.19721e-10	-1.93438	0.00015242	-8.19721e-10	-1.8972
106548063	chr7:106548063:A:G	1.06552e-43	-8.19721e-10	-1.22406	0.000314445	-8.19721e-10	-1.17304
106548216	chr7:106548216:T:C	6.18494e-44	-8.19721e-10	-1.76799	0.000154492	-8.19721e-10	-1.8837
106548588	chr7:106548588:C:T	5.66651e-44	-8.19721e-10	-1.85553	0.000146021	-8.19721e-10	-1.9401
106548749	chr7:106548749:A:G	1.3922e-44	-2.47354	-0.785674	6.02232e-05	-2.30444	-0.521349
106548877	chr7:106548877:GATTA:G	3.62223e-43	-8.19721e-10	-0.00042884	0.00131632	-8.19721e-10	0.258749
106549180	chr7:106549180:A:G	3.00587e-44	-2.52619	0.0366534	8.33453e-05	-2.29614	-0.204709
106549424	chr7:106549424:G:A	4.16741e-45	-2.53741	-1.92798	1.9054e-05	-2.15655	-1.82002
106549811	chr7:106549811:T:A	1.32095e-44	-2.47326	-0.838485	5.54802e-05	-2.3151	-0.59272
106549884	chr7:106549884:T:C	6.24327e-44	-8.19721e-10	-1.7586	0.000155255	-8.19721e-10	-1.87878
106550098	chr7:106550098:T:A	6.9249e-44	-1.65498	-1.18586e-09	0.000112881	-2.19751	-1.18586e-09
106550549	chr7:106550549:C:T	1.27681e-44	-2.50316	-0.84258	4.89159e-05	-2.37292	-0.660826
106550552	chr7:106550552:A:T	5.77688e-44	-8.19721e-10	-1.83624	0.000177331	-8.19721e-10	-1.74583
106551224	chr7:106551224:G:A	5.4135e-44	-1.90121	-1.18586e-09	0.000131187	-2.04722	-1.18586e-09
106552001	chr7:106552001:A:G	7.32838e-44	-8.19721e-10	-1.59835	0.000163741	-8.19721e-10	-1.82556
106552130	chr7:106552130:T:C	5.9353e-44	-8.19721e-10	-1.80919	0.000175359	-8.19721e-10	-1.75701
106552146	chr7:106552146:C:G	5.97974e-44	-8.19721e-10	-1.80173	0.000148322	-8.19721e-10	-1.92446
106552254	chr7:106552254:G:A	5.86507e-44	-8.19721e-10	-1.82109	0.000147662	-8.19721e-10	-1.92892
106552267	chr7:106552267:G:A	5.5643e-44	-1.87373	-1.18586e-09	0.000323238	-1.14546	-1.18586e-09
106552515	chr7:106552515:C:T	5.36906e-45	-2.5089	-1.70314	1.85392e-05	-2.25195	-1.752
106552925	chr7:106552925:C:T	1.46261e-43	-0.907292	-1.18586e-09	9.83338e-05	-2.33548	-1.18586e-09
106553010	chr7:106553010:T:C	5.92341e-43	-8.19721e-10	0.491395	0.00109083	-8.19721e-10	0.070844
106553071	chr7:106553071:A:G	6.35503e-44	-8.19721e-10	-1.74086	0.00018848	-8.19721e-10	-1.68485
106553509	chr7:106553509:G:A	6.7669e-45	-2.07235	-1.9083	1.15224e-05	-2.53945	-1.9401
106553574	chr7:106553574:C:T	7.10677e-44	-8.19721e-10	-1.62906	0.000172545	-8.19721e-10	-1.77319
106553581	chr7:106553581:T:C	7.41167e-44	-8.19721e-10	-1.58705	0.00020395	-8.19721e-10	-1.60597
106553821	chr7:106553821:T:C	4.78779e-45	-2.51873	-1.80789	1.67291e-05	-2.54215	-1.56455
106554081	chr7:106554081:A:T	6.02141e-44	-8.19721e-10	-1.79478	0.000178633	-8.19721e-10	-1.73851
106554215	chr7:106554215:C:T	1.01375e-43	-8.19721e-10	-1.27386	0.000188284	-8.19721e-10	-1.6859
106554278	chr7:106554278:C:T	6.08544e-45	-2.15572	-1.93107	1.17045e-05	-2.52826	-1.93562
106554414	chr7:106554414:A:C	4.18151e-44	-2.45643	0.297003	0.000473604	-2.19573	1.43225
106554479	chr7:106554479:A:G	5.25669e-44	-8.19721e-10	-1.9306	0.000149982	-8.19721e-10	-1.91333
106554514	chr7:106554514:T:C	4.18543e-45	-2.5377	-1.92337	1.93015e-05	-2.15218	-1.81149
106554579	chr7:106554579:C:G	4.26188e-44	-2.44217	0.301774	0.000465546	-2.16711	1.38647
106554661	chr7:106554661:T:C	4.9461e-44	-2.45661	0.465109	0.000553571	-2.19215	1.5847
106554963	chr7:106554963:T:C	4.30611e-45	-2.53755	-1.89511	1.48317e-05	-2.35351	-1.87357
106555177	chr7:106555177:T:C	4.2795e-45	-2.53439	-1.90446	1.48524e-05	-2.34087	-1.88482
106555540	chr7:106555540:C:T	1.04142e-43	-2.50439	1.25745	0.000471898	-2.27558	1.5085
106555621	chr7:106555621:T:C	8.6172e-44	-8.19721e-10	-1.43634	0.000280961	-8.19721e-10	-1.28563
106555643	chr7:106555643:G:A	5.21419e-44	-8.19721e-10	-1.93872	0.000148934	-8.19721e-10	-1.92034
106555695	chr7:106555695:G:A	8.5712e-44	-8.19721e-10	-1.44169	0.000279527	-8.19721e-10	-1.29075
106555880	chr7:106555880:C:G	4.08148e-43	0.118943	-1.18586e-09	0.000206095	-1.59551	-1.18586e-09
106556005	chr7:106556005:T:C	4.37026e-45	-2.53213	-1.88573	2.01813e-05	-2.18894	-1.73015
106556138	chr7:106556138:C:T	5.40015e-44	-8.19721e-10	-1.90368	0.000147591	-8.19721e-10	-1.9294
106556141	chr7:106556141:T:C	5.39535e-44	-8.19721e-10	-1.90457	0.000147668	-8.19721e-10	-1.92888
106556161	chr7:106556161:C:T	5.31319e-44	-8.19721e-10	-1.91991	0.000149369	-8.19721e-10	-1.91743
106556553	chr7:106556553:C:T	6.95126e-45	-2.42284	-1.53092	3.57415e-05	-2.5304	-0.817127
106556720	chr7:106556720:A:T	5.7532e-44	-8.19721e-10	-1.84035	0.000146753	-8.19721e-10	-1.9351
106556739	chr7:106556739:C:T	4.17392e-45	-2.54061	-1.92322	1.97251e-05	-2.13221	-1.80975
106556824	chr7:106556824:T:C	4.65211e-44	-2.41527	0.362492	0.000531991	-2.11826	1.47104
106557005	chr7:106557005:T:C	5.53699e-44	-8.19721e-10	-1.87865	0.000151404	-8.19721e-10	-1.90389
106557080	chr7:106557080:A:T	3.80261e-44	-2.40914	0.154727	0.000422295	-2.10691	1.22877
106557157	chr7:106557157:T:C	6.12396e-44	-8.19721e-10	-1.77789	0.000166041	-8.19721e-10	-1.81161
106557201	chr7:106557201:T:A	7.0556e-44	-1.63628	-1.18586e-09	9.07931e-05	-2.41526	-1.18586e-09
106557228	chr7:106557228:T:C	6.20909e-44	-8.19721e-10	-1.76409	0.000219805	-8.19721e-10	-1.53111
106557321	chr7:106557321:T:C	4.2408e-45	-2.53512	-1.91281	1.94388e-05	-2.17287	-1.7837
106557482	chr7:106557482:G:A	1.17729e-43	-2.45342	1.32911	0.000574659	-2.16267	1.5926
106557781	chr7:106557781:C:G	6.60075e-44	-8.19721e-10	-1.70292	0.000160542	-8.19721e-10	-1.84529
106557869	chr7:106557869:A:T	2.8398e-44	-2.54637	-1.18586e-09	8.91778e-05	-2.43321	-1.18586e-09
106557953	chr7:106557953:C:T	4.33561e-44	-2.40755	0.284314	0.000487005	-2.11585	1.38027
106558001	chr7:106558001:T:C	6.393e-44	-8.19721e-10	-1.7349	0.000199855	-8.19721e-10	-1.62626
106558283	chr7:106558283:A:T	2.6267e-44	-2.40306	-0.221318	0.000287238	-2.10739	0.843856
106558620	chr7:106558620:G:A	1.11893e-43	-1.17514	-1.18586e-09	7.99352e-05	-2.54263	-1.18586e-09
106558944	chr7:106558944:T:C	5.90389e-45	-2.50487	-1.6122	2.64318e-05	-2.28295	-1.36633
106560232	chr7:106560232:G:A	9.64005e-44	-8.19721e-10	-1.32418	0.000230947	-8.19721e-10	-1.48166
106560235	chr7:106560235:A:T	6.3423e-44	-8.19721e-10	-1.74286	0.000152264	-8.19721e-10	-1.89823
106560460	chr7:106560460:A:C	4.57014e-45	-2.53327	-1.83987	1.59196e-05	-2.29563	-1.86067
106560706	chr7:106560706:G:A	4.22698e-45	-2.54298	-1.90822	2.09195e-05	-2.11187	-1.77129
106560846	chr7:106560846:C:A	6.79534e-44	-8.19721e-10	-1.67386	0.000157257	-8.19721e-10	-1.86597
106561708	chr7:106561708:C:A	6.49181e-44	-8.19721e-10	-1.71956	0.00023472	-8.19721e-10	-1.46545
106562314	chr7:106562314:C:T	8.62019e-44	-8.19721e-10	-1.43599	0.000280591	-8.19721e-10	-1.28695
106562437	chr7:106562437:G:A	1.68147e-43	-8.19721e-10	-0.767846	0.000484902	-8.19721e-10	-0.739898
106563181	chr7:106563181:A:G	5.21227e-44	-8.19721e-10	-1.93909	0.000147307	-8.19721e-10	-1.93133
106563414	chr7:106563414:A:C	9.62922e-45	-2.52621	-1.10168	2.33596e-05	-2.13992	-1.63292
106563703	chr7:106563703:CTGTT:C	5.22565e-44	-8.19721e-10	-1.93652	0.000146262	-8.19721e-10	-1.93844
106563774	chr7:106563774:A:G	5.56654e-44	-8.19721e-10	-1.87333	0.000146913	-8.19721e-10	-1.93401
106563927	chr7:106563927:A:G	7.46206e-44	-8.19721e-10	-1.58027	0.000213801	-8.19721e-10	-1.5588
106564320	chr7:106564320:T:A	2.10823e-43	-0.54167	-1.18586e-09	0.000140499	-1.97864	-1.18586e-09
106564353	chr7:106564353:A:G	6.11447e-44	-1.77944	-1.18586e-09	0.000159812	-1.84985	-1.18586e-09
106564372	chr7:106564372:A:G	8.4095e-44	-8.19721e-10	-1.46074	0.000242698	-8.19721e-10	-1.43203
106564410	chr7:106564410:T:C	5.88283e-44	-8.19721e-10	-1.81806	0.000172061	-8.19721e-10	-1.77599
106564594	chr7:106564594:A:T	1.81307e-43	-8.19721e-10	-0.692494	0.000533094	-8.19721e-10	-0.645148
106564655	chr7:106564655:A:G	3.13741e-43	-8.19721e-10	-0.144119	0.000529199	-8.19721e-10	-0.652481
106564853	chr7:106564853:A:G	1.87738e-44	-2.34782	-0.612407	4.40732e-05	-2.54331	-0.594685
106564903	chr7:106564903:T:C	7.43709e-44	-8.19721e-10	-1.58362	0.000187852	-8.19721e-10	-1.68819
106565229	chr7:106565229:T:C	8.06696e-44	-8.19721e-10	-1.50233	0.000201207	-8.19721e-10	-1.61951
106565641	chr7:106565641:T:C	8.85598e-44	-8.19721e-10	-1.40901	0.000215482	-8.19721e-10	-1.55097
106565933	chr7:106565933:T:C	2.01086e-44	-2.29892	-0.59262	4.23293e-05	-2.54639	-0.631971
106565983	chr7:106565983:G:A	8.03662e-44	-8.19721e-10	-1.50609	0.000170909	-8.19721e-10	-1.78272
106566024	chr7:106566024:G:A	6.92932e-44	-8.19721e-10	-1.65434	0.000157685	-8.19721e-10	-1.86325
106566165	chr7:106566165:T:C	1.14759e-44	-2.03527	-1.41717	2.06484e-05	-2.54624	-1.34996
106566347	chr7:106566347:G:A	7.9509e-44	-8.19721e-10	-1.51682	0.000221035	-8.19721e-10	-1.52552
106566378	chr7:106566378:C:T	5.03235e-45	-2.54452	-1.73228	2.00894e-05	-2.51091	-1.41274
106566431	chr7:106566431:C:T	3.62788e-44	-2.30145	-1.18586e-09	0.000380315	-0.982846	-1.18586e-09
106567247	chr7:106567247:G:A	5.86025e-44	-8.19721e-10	-1.82191	0.000159238	-8.19721e-10	-1.85344
106567385	chr7:106567385:T:C	5.48634e-45	-2.35017	-1.84025	1.6464e-05	-2.45503	-1.66764
106567420	chr7:106567420:C:T	1.33643e-43	-0.997512	-1.18586e-09	0.000123486	-2.10772	-1.18586e-09
106567687	chr7:106567687:G:A	5.66457e-44	-1.85587	-1.18586e-09	0.000122023	-2.11964	-1.18586e-09
106567773	chr7:106567773:G:GA	5.49001e-44	-8.19721e-10	-1.88717	0.000156735	-8.19721e-10	-1.86929
106567828	chr7:106567828:G:A	1.42218e-44	-2.51199	-0.725921	3.48131e-05	-2.22621	-1.14764
106567893	chr7:106567893:A:G	1.00497e-43	-8.19721e-10	-1.28256	0.000508501	-8.19721e-10	-0.692379
106567909	chr7:106567909:T:A	1.71375e-43	-8.19721e-10	-0.748831	0.000560682	-8.19721e-10	-0.594691
106568540	chr7:106568540:T:G	5.6488e-45	-2.5464	-1.61484	5.53887e-05	-1.87388	-1.03559
106569431	chr7:106569431:A:G	1.55089e-43	0.5549	-1.40359	7.49121e-05	-1.31817	-1.28936
106569661	chr7:106569661:C:T	1.9518e-44	-0.983697	-1.93765	3.89699e-05	-1.3284	-1.93266
106570096	chr7:106570096:A:G	3.24074e-44	-2.46794	0.0536347	0.000199869	-2.41409	0.787905
106570506	chr7:106570506:C:T	4.7782e-45	-2.44376	-1.88486	1.40174e-05	-2.43876	-1.84479
106570557	chr7:106570557:A:G	1.06159e-44	-1.73859	-1.79175	2.25385e-05	-1.87532	-1.9333
106570635	chr7:106570635:T:TG	4.81753e-45	-2.45591	-1.86452	1.4621e-05	-2.31289	-1.9285
106570756	chr7:106570756:T:C	9.48644e-45	-2.34963	-1.2932	3.40233e-05	-2.4806	-0.916199
106570813	chr7:106570813:T:C	6.67605e-44	-8.19721e-10	-1.69158	0.000162003	-8.19721e-10	-1.83623
106571082	chr7:106571082:T:TC	1.41484e-44	-1.72278	-1.52031	2.42503e-05	-2.30594	-1.42948
106571370	chr7:106571370:A:T	3.49175e-43	-8.19721e-10	-0.0371138	0.000479513	-8.19721e-10	-0.751074
106571889	chr7:106571889:T:C	5.85053e-45	-2.18634	-1.93981	1.2955e-05	-2.49221	-1.87015
106571913	chr7:106571913:C:T	2.62495e-44	-2.54222	-0.0828199	6.40563e-05	-2.54636	-0.217722
106572125	chr7:106572125:C:T	1.8552e-44	-1.23628	-1.73583	3.10634e-05	-1.99287	-1.49495
106572175	chr7:106572175:T:C	5.72475e-44	-8.19721e-10	-1.8453	0.000147972	-8.19721e-10	-1.92682
106572194	chr7:106572194:T:G	5.31716e-43	-8.19721e-10	0.383422	0.000664541	-8.19721e-10	-0.42475
106572276	chr7:106572276:G:C	1.81045e-44	-2.54096	-0.455562	0.000120649	-1.68885	-0.442116
106572361	chr7:106572361:G:A	5.23436e-44	-8.19721e-10	-1.93486	0.00014675	-8.19721e-10	-1.93511
106572421	chr7:106572421:G:A	9.59653e-45	-2.41978	-1.2115	2.34118e-05	-2.48514	-1.28546
106572927	chr7:106572927:C:T	1.01538e-44	-2.44248	-1.13236	2.28811e-05	-2.48003	-1.3135
106572993	chr7:106572993:T:C	4.14484e-45	-2.54432	-1.9265	3.15716e-05	-1.85349	-1.6181
106573811	chr7:106573811:A:G	4.19854e-45	-2.54375	-1.9142	1.28334e-05	-2.44017	-1.93162
106573905	chr7:106573905:T:G	8.17369e-45	-2.39672	-1.39504	1.6552e-05	-2.37206	-1.74527
106574176	chr7:106574176:A:G	7.36833e-44	-8.19721e-10	-1.59291	0.000192	-8.19721e-10	-1.66635
106574819	chr7:106574819:A:C	5.33463e-44	-8.19721e-10	-1.91588	0.000149048	-8.19721e-10	-1.91958
106575395	chr7:106575395:A:G	7.94186e-44	-8.19721e-10	-1.51795	0.000205548	-8.19721e-10	-1.59816
106575712	chr7:106575712:C:T	2.94065e-43	-8.19721e-10	-0.208885	0.000419307	-8.19721e-10	-0.885242
106576137	chr7:106576137:A:G	1.74995e-44	-2.43025	-0.600262	4.41453e-05	-2.36532	-0.77104
106576209	chr7:106576209:T:C	6.40371e-45	-2.34594	-1.68987	1.78222e-05	-2.39854	-1.64486
106576833	chr7:106576833:T:C	4.24594e-45	-2.50747	-1.93925	1.49454e-05	-2.49298	-1.72647
106577009	chr7:106577009:G:A	1.05728e-43	-8.19721e-10	-1.23181	0.000316734	-8.19721e-10	-1.16578
106577043	chr7:106577043:T:C	2.2269e-43	-0.486906	-1.18586e-09	0.000115586	-2.17383	-1.18586e-09
106577187	chr7:106577187:C:T	6.01108e-44	-8.19721e-10	-1.7965	0.000147448	-8.19721e-10	-1.93037
106577567	chr7:106577567:T:G	4.23164e-45	-2.53561	-1.91449	1.2402e-05	-2.47276	-1.93323
106577678	chr7:106577678:G:A	4.16535e-45	-2.53838	-1.92751	1.24027e-05	-2.46712	-1.93881
106577707	chr7:106577707:C:T	7.43791e-45	-2.4306	-1.45549	1.67936e-05	-2.33929	-1.76356
106577756	chr7:106577756:T:C	4.33238e-45	-2.48678	-1.93979	1.3882e-05	-2.51575	-1.7775
106577781	chr7:106577781:A:T	1.2189e-43	-1.08957	-1.18586e-09	0.000239207	-1.44652	-1.18586e-09
106577796	chr7:106577796:T:C	2.70936e-43	-8.19721e-10	-0.290806	0.000379368	-8.19721e-10	-0.985339
106577936	chr7:106577936:T:C	5.87576e-44	-8.19721e-10	-1.81927	0.000146058	-8.19721e-10	-1.93984
106577980	chr7:106577980:G:T	7.56579e-45	-2.40118	-1.46787	1.57234e-05	-2.37454	-1.79416
106578284	chr7:106578284:A:T	4.26105e-45	-2.52416	-1.91901	1.21119e-05	-2.49389	-1.93577
106578434	chr7:106578434:G:C	1.3704e-43	-8.19721e-10	-0.972415	0.000339405	-8.19721e-10	-1.09665
106578746	chr7:106578746:A:G	6.15273e-44	-8.19721e-10	-1.77321	0.00014608	-8.19721e-10	-1.93969
106578917	chr7:106578917:G:A	2.31241e-43	-8.19721e-10	-0.449227	0.00135853	-8.19721e-10	0.290315
106579593	chr7:106579593:A:C	7.66238e-44	-8.19721e-10	-1.55378	0.000197704	-8.19721e-10	-1.63707
106579604	chr7:106579604:T:C	7.28955e-43	-8.19721e-10	0.698925	0.000844267	-8.19721e-10	-0.185377
106579869	chr7:106579869:A:G	5.25153e-44	-8.19721e-10	-1.93158	0.000147059	-8.19721e-10	-1.93301
106580149	chr7:106580149:G:A	9.54955e-45	-2.41046	-1.22574	1.83712e-05	-2.3588	-1.65426
106580152	chr7:106580152:G:A	5.26528e-44	-8.19721e-10	-1.92897	0.000147413	-8.19721e-10	-1.93061
106580231	chr7:106580231:A:T	5.33154e-44	-8.19721e-10	-1.91646	0.000179412	-8.19721e-10	-1.73416
106580657	chr7:106580657:T:C	6.23117e-44	-8.19721e-10	-1.76054	0.000221391	-8.19721e-10	-1.52392
106580738	chr7:106580738:T:G	2.13735e-44	-2.48449	-0.346047	9.31255e-05	-2.1633	-0.226599
106581002	chr7:106581002:G:T	5.55383e-45	-2.52784	-1.65036	1.16635e-05	-2.54639	-1.92099
106581154	chr7:106581154:C:T	1.03562e-43	-8.19721e-10	-1.25252	0.000156216	-8.19721e-10	-1.8726
106581237	chr7:106581237:A:T	3.0798e-44	-2.49735	0.0321119	0.000138979	-2.13485	0.145331
106581492	chr7:106581492:T:C	1.13491e-44	-2.48934	-0.974216	2.51716e-05	-2.21565	-1.48248
106581536	chr7:106581536:T:C	6.57854e-45	-2.27398	-1.73489	1.59766e-05	-2.45815	-1.69457
106581882	chr7:106581882:T:C	9.09281e-45	-2.50115	-1.18405	3.67143e-05	-1.6474	-1.67328
106582080	chr7:106582080:C:T	5.78858e-44	-8.19721e-10	-1.83421	0.000187833	-8.19721e-10	-1.68829
106582140	chr7:106582140:G:A	5.21393e-44	-8.19721e-10	-1.93877	0.000163592	-8.19721e-10	-1.82647
106582144	chr7:106582144:G:A	2.8544e-44	-2.54124	-1.18586e-09	0.000168371	-1.79768	-1.18586e-09
106582196	chr7:106582196:A:G	5.26215e-44	-8.19721e-10	-1.92956	0.000147191	-8.19721e-10	-1.93211
106582359	chr7:106582359:G:C	4.49566e-43	-8.19721e-10	0.215595	0.000584757	-8.19721e-10	-0.552649
106582751	chr7:106582751:C:T	7.76703e-44	-8.19721e-10	-1.54021	0.000199574	-8.19721e-10	-1.62766
106582774	chr7:106582774:G:A	1.13138e-43	-8.19721e-10	-1.16408	0.000177069	-8.19721e-10	-1.74731
106582789	chr7:106582789:G:A	8.50603e-44	-8.19721e-10	-1.44933	0.000216489	-8.19721e-10	-1.5463
106583043	chr7:106583043:C:T	7.8845e-44	-8.19721e-10	-1.5252	0.000202243	-8.19721e-10	-1.61437
106583630	chr7:106583630:A:G	5.23264e-44	-8.19721e-10	-1.93519	0.000158338	-8.19721e-10	-1.85911
106583652	chr7:106583652:C:T	4.38108e-45	-2.54559	-1.8698	2.18518e-05	-1.97527	-1.86429
106583885	chr7:106583885:T:C	1.7785e-42	-8.19721e-10	1.59084	0.000866714	-8.19721e-10	-0.159136
106584242	chr7:106584242:A:G	1.24463e-43	-8.19721e-10	-1.06868	0.000217853	-8.19721e-10	-1.54003
106584245	chr7:106584245:C:A	4.27369e-45	-2.54162	-1.89859	2.01291e-05	-2.02612	-1.89556
106584310	chr7:106584310:T:C	5.55896e-44	-8.19721e-10	-1.87469	0.000152843	-8.19721e-10	-1.89444
106584524	chr7:106584524:A:G	5.39814e-45	-2.50381	-1.70283	1.72613e-05	-2.20251	-1.87287
106584729	chr7:106584729:C:T	5.99151e-44	-8.19721e-10	-1.79976	0.000151313	-8.19721e-10	-1.90449
106584800	chr7:106584800:C:T	4.63071e-45	-2.52951	-1.83047	1.94328e-05	-2.11466	-1.84222
106584819	chr7:106584819:T:G	6.26166e-45	-2.22471	-1.83354	1.39626e-05	-2.48428	-1.80318
106584822	chr7:106584822:T:C	1.46987e-44	-2.4036	-0.801336	5.0169e-05	-2.32612	-0.682329
106584845	chr7:106584845:C:T	5.12097e-45	-2.44213	-1.81722	1.46229e-05	-2.32306	-1.9182
106585420	chr7:106585420:C:T	2.5942e-43	-8.19721e-10	-0.33424	0.000294716	-8.19721e-10	-1.23783
106585941	chr7:106585941:T:C	7.90215e-44	-8.19721e-10	-1.52297	0.000202541	-8.19721e-10	-1.61291
106585968	chr7:106585968:T:G	5.20744e-44	-8.19721e-10	-1.94001	0.000148294	-8.19721e-10	-1.92465
106585971	chr7:106585971:T:G	6.19558e-44	-8.19721e-10	-1.76627	0.000208757	-8.19721e-10	-1.58268
106586279	chr7:106586279:A:G	5.76671e-44	-8.19721e-10	-1.838	0.000146221	-8.19721e-10	-1.93872
106586339	chr7:106586339:T:C	1.37004e-43	-0.97268	-1.18586e-09	0.000263265	-1.35068	-1.18586e-09
106586473	chr7:106586473:T:C	8.82079e-44	-8.19721e-10	-1.41299	0.000262065	-8.19721e-10	-1.35525
106586506	chr7:106586506:T:C	1.17373e-44	-1.60328	-1.82664	7.66591e-05	-1.43227	-1.15221
106586550	chr7:106586550:G:A	5.67562e-44	-8.19721e-10	-1.85392	0.000185107	-8.19721e-10	-1.70291
106586607	chr7:106586607:G:A	5.74902e-44	-8.19721e-10	-1.84107	0.000188647	-8.19721e-10	-1.68397
106586663	chr7:106586663:G:T	8.14523e-45	-2.50258	-1.29267	2.00671e-05	-2.19727	-1.7275
106586959	chr7:106586959:C:T	6.93367e-44	-8.19721e-10	-1.65371	0.000152348	-8.19721e-10	-1.89768
106587090	chr7:106587090:A:C	1.79583e-43	-8.19721e-10	-0.70205	0.00116717	-8.19721e-10	0.138488
106587426	chr7:106587426:G:T	7.32493e-44	-8.19721e-10	-1.59882	0.000222169	-8.19721e-10	-1.52041
106587501	chr7:106587501:A:G	8.3841e-45	-2.44716	-1.3192	3.47951e-05	-2.3831	-0.991271
106588236	chr7:106588236:C:T	7.45772e-44	-8.19721e-10	-1.58085	0.000146451	-8.19721e-10	-1.93716
106588716	chr7:106588716:CT:C	5.2111e-44	-8.19721e-10	-1.93931	0.000160506	-8.19721e-10	-1.84552
106589033	chr7:106589033:A:G	1.23177e-44	-2.37907	-1.00258	4.09263e-05	-2.29879	-0.913284
106589132	chr7:106589132:C:T	7.57658e-43	-8.19721e-10	0.737545	0.000976797	-8.19721e-10	-0.0395663
106589505	chr7:106589505:T:C	1.9177e-44	-2.51076	-0.428213	6.52093e-05	-2.43189	-0.314355
106589680	chr7:106589680:C:T	1.53667e-43	-8.19721e-10	-0.857903	0.000331203	-8.19721e-10	-1.12112
106589854	chr7:106589854:C:T	6.03373e-44	-8.19721e-10	-1.79274	0.000160705	-8.19721e-10	-1.84428
106589897	chr7:106589897:C:T	5.26523e-44	-8.19721e-10	-1.92898	0.000147476	-8.19721e-10	-1.93018
106589898	chr7:106589898:G:A	1.87317e-44	-2.54499	-0.417485	0.000116975	-1.84549	-0.316395
106589999	chr7:106589999:G:T	6.58484e-44	-2.19069	0.485358	5.96305e-05	-2.52768	-0.307998
106590238	chr7:106590238:G:A	5.12786e-44	-2.2019	0.246484	4.67053e-05	-2.52587	-0.554117
106590494	chr7:106590494:G:C	5.73723e-44	-8.19721e-10	-1.84313	0.000156707	-8.19721e-10	-1.86947
106591452	chr7:106591452:G:A	5.32742e-44	-8.19721e-10	-1.91723	0.000166998	-8.19721e-10	-1.80587
106591564	chr7:106591564:G:A	1.29787e-44	-2.41929	-0.910088	3.68683e-05	-2.33586	-0.980629
106591916	chr7:106591916:T:C	6.00284e-45	-2.16772	-1.93274	2.22081e-05	-2.1021	-1.72129
106591921	chr7:106591921:G:A	1.46543e-43	-8.19721e-10	-0.90537	0.000203054	-8.19721e-10	-1.61037
106591992	chr7:106591992:G:A	1.15763e-44	-2.43351	-1.01022	3.76898e-05	-2.35467	-0.939792
106592038	chr7:106592038:T:C	3.16474e-44	-2.52482	0.0867936	0.000154907	-2.04176	0.160743
106592729	chr7:106592729:A:C	6.02749e-44	-8.19721e-10	-1.79377	0.000177133	-8.19721e-10	-1.74695
106592818	chr7:106592818:A:G	1.12373e-44	-2.18951	-1.28393	1.39811e-05	-2.48167	-1.80447
106592863	chr7:106592863:G:A	5.66708e-44	-8.19721e-10	-1.85543	0.000147659	-8.19721e-10	-1.92894
106593352	chr7:106593352:T:TA	4.59219e-44	-2.53289	0.467142	0.000238583	-1.98038	0.53125
106593355	chr7:106593355:G:T	8.16092e-44	-8.19721e-10	-1.49075	0.000207799	-8.19721e-10	-1.58727
106594339	chr7:106594339:A:G	5.69203e-44	-8.19721e-10	-1.85104	0.000232321	-8.19721e-10	-1.47573
106594353	chr7:106594353:G:C	5.30582e-44	-8.19721e-10	-1.9213	0.000165704	-8.19721e-10	-1.81364
106594804	chr7:106594804:A:G	4.91467e-44	-1.99788	-1.18586e-09	9.26609e-05	-2.3949	-1.18586e-09
106595504	chr7:106595504:TTCTC:T	1.17268e-44	-2.5204	-0.910417	3.79152e-05	-2.43922	-0.84927
106595722	chr7:106595722:T:C	5.37212e-44	-8.19721e-10	-1.90888	0.000150323	-8.19721e-10	-1.91106
106595824	chr7:106595824:T:C	5.39666e-44	-8.19721e-10	-1.90432	0.000150939	-8.19721e-10	-1.90697
106596203	chr7:106596203:G:T	1.10534e-44	-2.5464	-0.943551	4.96828e-05	-2.04715	-0.971041
106596271	chr7:106596271:T:G	4.78615e-45	-2.48181	-1.84515	1.24114e-05	-2.52468	-1.88055
106596645	chr7:106596645:G:C	5.4289e-44	-8.19721e-10	-1.89837	0.000151573	-8.19721e-10	-1.90278
106596747	chr7:106596747:G:T	5.38291e-44	-8.19721e-10	-1.90687	0.000150471	-8.19721e-10	-1.91008
106597616	chr7:106597616:A:G	4.67188e-45	-2.54465	-1.80648	1.83957e-05	-2.53844	-1.47329
106597851	chr7:106597851:T:A	6.95135e-45	-2.13344	-1.82031	1.4177e-05	-2.50279	-1.76944
106598772	chr7:106598772:A:G	6.71431e-45	-2.46909	-1.51935	2.36484e-05	-2.34192	-1.41863
106599285	chr7:106599285:A:G	7.00731e-45	-2.40797	-1.53776	2.43427e-05	-2.22412	-1.5075
106599440	chr7:106599440:C:T	3.95631e-43	-8.19721e-10	0.0877952	0.00160322	-8.19721e-10	0.455923
106599807	chr7:106599807:C:T	5.63228e-44	-2.34553	0.483946	0.000143469	-2.34431	0.386582
106600035	chr7:106600035:G:T	7.15503e-44	-8.19721e-10	-1.62229	0.000154738	-8.19721e-10	-1.88211
106600285	chr7:106600285:G:A	1.70187e-44	-1.86535	-1.19302	2.76128e-05	-2.32895	-1.27662
106600399	chr7:106600399:T:A	1.42614e-43	-8.19721e-10	-0.932547	0.00089238	-8.19721e-10	-0.129954
106600635	chr7:106600635:T:C	6.38073e-44	-8.19721e-10	-1.73682	0.000152716	-8.19721e-10	-1.89527
106601045	chr7:106601045:G:A	1.01105e-44	-2.43641	-1.14271	2.52695e-05	-2.35658	-1.33766
106601193	chr7:106601193:T:C	1.23822e-43	-8.19721e-10	-1.07384	0.000186867	-8.19721e-10	-1.69345
106601651	chr7:106601651:T:C	6.15654e-45	-2.34842	-1.72675	4.63403e-05	-1.24249	-1.84535
106601779	chr7:106601779:G:T	9.91932e-45	-2.22458	-1.37362	2.5621e-05	-2.1572	-1.52323
106601931	chr7:106601931:C:T	1.35012e-44	-2.27102	-1.01889	3.7289e-05	-2.1849	-1.12025
106602474	chr7:106602474:T:C	5.16564e-45	-2.47708	-1.77358	2.1266e-05	-1.94142	-1.92532
106602771	chr7:106602771:G:C	6.91341e-43	0.645946	-1.18586e-09	0.000119858	-2.13754	-1.18586e-09
106602813	chr7:106602813:T:C	8.29081e-44	-8.19721e-10	-1.47495	0.000154176	-8.19721e-10	-1.88575
106602938	chr7:106602938:T:C	5.53958e-44	-8.19721e-10	-1.87818	0.000146128	-8.19721e-10	-1.93936
106602988	chr7:106602988:A:G	7.07055e-43	0.668421	-1.18586e-09	0.0001216	-2.12311	-1.18586e-09
106603108	chr7:106603108:A:G	8.76624e-45	-1.84061	-1.88117	0.000162507	-0.175376	-1.65775
106603180	chr7:106603180:A:T	1.0325e-44	-2.19242	-1.3657	2.69147e-05	-2.11719	-1.51398
106603769	chr7:106603769:TA:T	5.96697e-45	-2.51445	-1.592	2.40076e-05	-2.02876	-1.71672
106603919	chr7:106603919:A:C	1.30847e-42	-8.19721e-10	1.28392	0.00145235	-8.19721e-10	0.35709
106604726	chr7:106604726:A:G	2.66622e-44	-0.669636	-1.93981	1.53736e-05	-2.25845	-1.93274
106606144	chr7:106606144:A:G	1.51631e-43	-0.871239	-1.18586e-09	0.000142416	-1.9651	-1.18586e-09
106606437	chr7:106606437:T:A	5.4652e-43	-8.19721e-10	0.410884	0.000717908	-8.19721e-10	-0.347504
106606698	chr7:106606698:G:T	4.45387e-45	-2.53571	-1.86321	6.03627e-05	-0.960822	-1.86265
106606699	chr7:106606699:A:T	4.43899e-45	-2.53462	-1.86764	5.93123e-05	-0.973962	-1.86707
106606991	chr7:106606991:A:G	6.9308e-44	-8.19721e-10	-1.65413	0.000148764	-8.19721e-10	-1.92149
106607306	chr7:106607306:T:C	5.46443e-43	-8.19721e-10	0.410743	0.000717744	-8.19721e-10	-0.347733
106607916	chr7:106607916:A:C	5.20863e-44	-8.19721e-10	-1.93979	0.000183608	-8.19721e-10	-1.71104
106608002	chr7:106608002:C:T	2.49665e-43	-8.19721e-10	-0.372568	0.000210179	-8.19721e-10	-1.57589
106608058	chr7:106608058:G:C	2.15901e-43	-8.19721e-10	-0.517865	0.00020043	-8.19721e-10	-1.62338
106608079	chr7:106608079:T:C	8.26977e-44	-0.416364	-1.06113	3.35347e-05	-2.4414	-0.969862
106608383	chr7:106608383:A:G	2.4026e-44	-0.969517	-1.74403	7.72831e-05	-0.932311	-1.64406
106609467	chr7:106609467:G:C	5.36729e-43	-8.19721e-10	0.392807	0.000387232	-8.19721e-10	-0.964822
106609700	chr7:106609700:T:C	7.95621e-44	-8.19721e-10	-1.51615	0.000179587	-8.19721e-10	-1.73318
106609718	chr7:106609718:G:A	7.89883e-45	-2.45184	-1.37413	2.45929e-05	-2.40615	-1.31524
106609776	chr7:106609776:C:G	9.69024e-44	-8.19721e-10	-1.31898	0.000185092	-8.19721e-10	-1.70299
106610101	chr7:106610101:G:A	7.42913e-44	-8.19721e-10	-1.58469	0.000266547	-8.19721e-10	-1.3383
106610394	chr7:106610394:T:TA	1.79406e-43	-8.19721e-10	-0.703035	0.000315332	-8.19721e-10	-1.17022
106610660	chr7:106610660:A:T	7.95066e-44	-8.19721e-10	-1.51685	0.000153555	-8.19721e-10	-1.88979
106610772	chr7:106610772:G:A	1.16692e-43	-8.19721e-10	-1.13315	0.000190344	-8.19721e-10	-1.67501
106611453	chr7:106611453:C:T	4.2372e-45	-2.50869	-1.9401	1.24607e-05	-2.46627	-1.935
106611567	chr7:106611567:A:G	1.2634e-43	-8.19721e-10	-1.05371	0.000199944	-8.19721e-10	-1.62581
106612434	chr7:106612434:T:C	2.57634e-43	-8.19721e-10	-0.341147	0.000229776	-8.19721e-10	-1.48674
106613129	chr7:106613129:C:T	1.26454e-43	-8.19721e-10	-1.05281	0.000565185	-8.19721e-10	-0.586693
106613159	chr7:106613159:G:A	6.05101e-45	-2.54629	-1.54617	3.68313e-05	-1.42601	-1.89149
106613571	chr7:106613571:A:T	5.27781e-44	-8.19721e-10	-1.92659	0.000200689	-8.19721e-10	-1.62209
106613637	chr7:106613637:T:C	1.9717e-44	-2.39049	-0.520714	2.36381e-05	-2.21705	-1.54393
106613753	chr7:106613753:C:T	6.20902e-45	-2.26414	-1.80255	1.53033e-05	-2.32802	-1.86775
106613773	chr7:106613773:C:T	5.38881e-44	-8.19721e-10	-1.90578	0.00016029	-8.19721e-10	-1.84686
106614387	chr7:106614387:T:G	5.772e-44	-0.0450165	-1.79207	1.25843e-05	-2.48213	-1.90927
106614443	chr7:106614443:A:G	2.22997e-44	-2.40092	-0.387196	2.55239e-05	-2.19702	-1.48721
106614452	chr7:106614452:C:G	5.62367e-44	-8.19721e-10	-1.86312	0.00014617	-8.19721e-10	-1.93908
106615818	chr7:106615818:G:A	9.20537e-45	-2.50657	-1.16633	3.594e-05	-1.64372	-1.69828
106615838	chr7:106615838:A:G	5.57335e-45	-2.54588	-1.62881	2.4755e-05	-2.0261	-1.68872
106615856	chr7:106615856:T:C	1.04034e-44	-2.22322	-1.32734	1.51042e-05	-2.37936	-1.82951
106616260	chr7:106616260:A:G	9.71339e-44	-8.19721e-10	-1.3166	0.000185386	-8.19721e-10	-1.70141
106616707	chr7:106616707:C:T	1.67185e-43	-8.19721e-10	-0.773587	0.000594437	-8.19721e-10	-0.536231
106616740	chr7:106616740:G:A	5.72784e-45	-2.54332	-1.60403	3.84827e-05	-1.44924	-1.8244
106617149	chr7:106617149:C:T	9.61771e-44	-8.19721e-10	-1.3265	0.000183323	-8.19721e-10	-1.71259
106617543	chr7:106617543:A:G	8.28637e-45	-2.3836	-1.39447	1.76507e-05	-2.19209	-1.86098
106617815	chr7:106617815:G:A	1.11567e-43	-8.19721e-10	-1.17806	0.000201561	-8.19721e-10	-1.61775
106618583	chr7:106618583:C:T	9.55704e-45	-1.84634	-1.78907	7.17158e-05	-0.810945	-1.84019
106619780	chr7:106619780:C:T	3.96145e-44	-2.39594	0.182452	2.85266e-05	-2.54546	-1.02755
106620041	chr7:106620041:A:G	8.39362e-44	-8.19721e-10	-1.46263	0.000146407	-8.19721e-10	-1.93745
106620174	chr7:106620174:CT:C	6.52039e-44	-8.19721e-10	-1.71517	0.000146574	-8.19721e-10	-1.93631
106620177	chr7:106620177:A:C	6.51192e-44	-8.19721e-10	-1.71647	0.000146599	-8.19721e-10	-1.93614
106620465	chr7:106620465:T:C	1.86815e-44	-1.04934	-1.91581	1.22351e-05	-2.50481	-1.91472
106620838	chr7:106620838:A:T	5.38121e-44	-8.19721e-10	-1.90719	0.000176908	-8.19721e-10	-1.74822
106620889	chr7:106620889:A:C	6.91972e-44	-0.549803	-1.10592	1.98313e-05	-2.19871	-1.73787
106620981	chr7:106620981:T:C	1.9103e-44	-1.00482	-1.93802	2.34296e-05	-1.86509	-1.90475
106621161	chr7:106621161:C:T	3.3271e-43	-8.19721e-10	-0.0854174	0.000247618	-8.19721e-10	-1.41196
106621329	chr7:106621329:C:T	9.6825e-45	-1.75852	-1.86385	1.46453e-05	-2.30554	-1.93418
106621464	chr7:106621464:G:A	5.05648e-45	-2.50522	-1.7668	4.26991e-05	-1.43671	-1.73296
106621513	chr7:106621513:C:T	4.31278e-43	-8.19721e-10	0.174066	0.000261432	-8.19721e-10	-1.35767
106621634	chr7:106621634:G:T	4.53354e-44	-2.0786	-1.18586e-09	7.96505e-05	-2.5462	-1.18586e-09
106621880	chr7:106621880:C:G	3.67286e-43	-8.19721e-10	0.0134531	0.000241496	-8.19721e-10	-1.43699
106622767	chr7:106622767:A:G	1.80954e-43	-8.19721e-10	-0.694446	0.000358106	-8.19721e-10	-1.04302
106622907	chr7:106622907:A:G	4.20025e-43	-8.19721e-10	0.147628	0.000257531	-8.19721e-10	-1.3727
106623434	chr7:106623434:C:T	1.23097e-44	-1.93935	-1.44295	2.2485e-05	-2.26132	-1.54968
106623620	chr7:106623620:G:A	9.71585e-44	-8.19721e-10	-1.31634	0.00029964	-8.19721e-10	-1.22126
106623789	chr7:106623789:G:A	4.33995e-45	-2.53881	-1.88601	5.96148e-05	-1.32447	-1.51147
106623832	chr7:106623832:T:A	1.59332e-43	-8.19721e-10	-0.821699	0.000325178	-8.19721e-10	-1.13947
106624226	chr7:106624226:A:G	8.47285e-45	-1.84396	-1.91186	1.34429e-05	-2.43134	-1.89405
106624648	chr7:106624648:A:G	5.57893e-44	-8.19721e-10	-1.8711	0.000160688	-8.19721e-10	-1.84438
106624706	chr7:106624706:T:G	1.75173e-43	-8.19721e-10	-0.726913	0.000197777	-8.19721e-10	-1.6367
106624997	chr7:106624997:A:G	2.9946e-42	2.11188	-1.18586e-09	0.00139119	0.314073	-1.18586e-09
106626368	chr7:106626368:C:T	2.57429e-44	-1.11835	-1.52618	2.58274e-05	-2.14623	-1.52618
106626504	chr7:106626504:AGTTAT:A	4.41427e-42	2.49991	-1.18586e-09	0.00180376	0.573784	-1.18586e-09
106626689	chr7:106626689:G:A	4.55976e-42	2.53234	-1.18586e-09	0.00184925	0.59869	-1.18586e-09
106626909	chr7:106626909:C:T	1.1995e-44	-1.53314	-1.87506	1.17043e-05	-2.54558	-1.91831
106627078	chr7:106627078:T:C	1.58197e-44	-1.54282	-1.58861	1.32707e-05	-2.54474	-1.79355
106627702	chr7:106627702:G:A	8.92101e-45	-1.76495	-1.93933	1.58457e-05	-2.31149	-1.84946
106627911	chr7:106627911:G:C	5.20893e-44	-8.19721e-10	-1.93973	0.000146414	-8.19721e-10	-1.93741
106627996	chr7:106627996:G:A	1.21238e-44	-1.51484	-1.88268	1.18103e-05	-2.54591	-1.90897
106628083	chr7:106628083:A:G	7.3376e-43	-8.19721e-10	0.705495	0.000337277	-8.19721e-10	-1.10294
106628679	chr7:106628679:T:C	1.23095e-44	-1.60098	-1.78133	1.14593e-05	-2.54559	-1.93945
106629521	chr7:106629521:T:C	5.6994e-43	-8.19721e-10	0.452843	0.000510411	-8.19721e-10	-0.688629
106629569	chr7:106629569:T:A	8.26407e-44	-8.19721e-10	-1.47819	0.000156699	-8.19721e-10	-1.86952
106629765	chr7:106629765:G:A	4.40811e-42	2.49851	-1.18586e-09	0.00180446	0.574172	-1.18586e-09
106630105	chr7:106630105:C:A	5.63384e-44	-8.19721e-10	-1.86131	0.000152663	-8.19721e-10	-1.89561
106630515	chr7:106630515:C:A	2.88655e-42	-8.19721e-10	2.07513	0.00251744	-8.19721e-10	0.907153
106630531	chr7:106630531:C:T	5.74763e-44	-1.84132	-1.18586e-09	9.5656e-05	-2.36309	-1.18586e-09
106631384	chr7:106631384:C:CAT	1.08385e-43	-2.51934	1.31235	0.00027814	-2.45793	1.16221
106631620	chr7:106631620:C:A	3.39293e-44	-2.16616	-0.20225	0.000464904	-0.668828	-0.113188
106631621	chr7:106631621:C:T	3.32106e-44	-2.12824	-0.261576	0.000478736	-0.578841	-0.173855
106632363	chr7:106632363:T:C	9.28082e-44	-8.19721e-10	-1.36215	0.000190212	-8.19721e-10	-1.67571
106632376	chr7:106632376:C:T	3.16856e-44	-2.43682	-1.18586e-09	8.3281e-05	-2.50163	-1.18586e-09
106633814	chr7:106633814:C:T	7.62966e-44	-8.19721e-10	-1.55806	0.000152367	-8.19721e-10	-1.89755
106634185	chr7:106634185:T:C	2.12025e-43	-8.19721e-10	-0.535983	0.00022318	-8.19721e-10	-1.51587
106634237	chr7:106634237:GA:G	1.38913e-44	-1.3497	-1.91173	1.4317e-05	-2.53314	-1.72925
106634254	chr7:106634254:C:T	7.64336e-44	-8.19721e-10	-1.55627	0.000146421	-8.19721e-10	-1.93736
106634422	chr7:106634422:C:A	1.70172e-43	-8.19721e-10	-0.755878	0.000399454	-8.19721e-10	-0.933748
106634947	chr7:106634947:C:A	9.91156e-44	0.370617	-1.66702	0.000279147	0.105357	-1.39746
106635254	chr7:106635254:G:A	3.187e-44	-0.654983	-1.77604	2.30527e-05	-2.02735	-1.75871
106635814	chr7:106635814:A:G	6.55978e-44	-1.70915	-1.18586e-09	9.18606e-05	-2.40357	-1.18586e-09
106636133	chr7:106636133:G:A	2.62431e-44	-1.60851	-1.01677	8.77146e-05	-1.72063	-0.729125
106636853	chr7:106636853:C:T	1.01525e-44	-2.20792	-1.36704	2.00185e-05	-2.4026	-1.52459
106636932	chr7:106636932:A:G	2.84245e-44	-2.54544	-1.18586e-09	8.24049e-05	-2.5122	-1.18586e-09
106637213	chr7:106637213:T:C	2.14608e-44	-2.14057	-0.68589	7.37098e-05	-2.30884	-0.314869
106637345	chr7:106637345:C:A	4.95672e-42	2.61581	-1.18586e-09	0.00145142	0.356455	-1.18586e-09
106637406	chr7:106637406:A:C	2.84022e-44	-2.54622	-1.18586e-09	8.62586e-05	-2.4665	-1.18586e-09
106638286	chr7:106638286:C:T	2.84473e-44	-2.54463	-1.18586e-09	8.92992e-05	-2.43185	-1.18586e-09
106638324	chr7:106638324:A:G	4.85802e-45	-2.37195	-1.94011	1.24704e-05	-2.49057	-1.90992
106639025	chr7:106639025:T:C	1.63564e-43	-8.19721e-10	-0.795486	0.000173873	-8.19721e-10	-1.76552
106639052	chr7:106639052:A:C	3.78865e-44	-2.25809	-1.18586e-09	7.9732e-05	-2.54517	-1.18586e-09
106639105	chr7:106639105:C:A	2.2505e-44	-0.841746	-1.9372	2.2796e-05	-1.89227	-1.90499
106639180	chr7:106639180:A:T	3.19697e-44	-2.4279	-1.18586e-09	8.63588e-05	-2.46533	-1.18586e-09
106639204	chr7:106639204:T:C	9.26152e-44	0.343217	-1.70745	1.35282e-05	-2.39285	-1.92623
106639625	chr7:106639625:T:C	1.05884e-43	0.0978128	-1.32816	2.67723e-05	-2.05243	-1.58405
106640034	chr7:106640034:G:C	9.07928e-44	-8.19721e-10	-1.38411	0.000146657	-8.19721e-10	-1.93575
106640054	chr7:106640054:G:A	1.46194e-43	0.375501	-1.28326	2.30397e-05	-2.19431	-1.59231
106640699	chr7:106640699:G:A	5.40376e-45	-2.44769	-1.75791	1.26177e-05	-2.50694	-1.88181
106640794	chr7:106640794:A:T	5.40202e-45	-2.44597	-1.75994	1.26138e-05	-2.50607	-1.88298
106641252	chr7:106641252:T:G	8.01745e-45	-2.0323	-1.77877	9.90793e-05	-0.663208	-1.66472
106641764	chr7:106641764:A:G	3.61455e-43	-8.19721e-10	-0.00254978	0.000261224	-8.19721e-10	-1.35847
106641966	chr7:106641966:G:A	5.56224e-44	-8.19721e-10	-1.8741	0.000146366	-8.19721e-10	-1.93774
106642011	chr7:106642011:A:G	8.14687e-45	-2.47023	-1.32482	3.01223e-05	-1.99407	-1.52451
106642800	chr7:106642800:A:G	5.6631e-44	-8.19721e-10	-1.85613	0.000176858	-8.19721e-10	-1.7485
106643082	chr7:106643082:G:A	2.80361e-43	-2.22767	1.97105	7.04611e-05	-2.53459	-0.134196
106643128	chr7:106643128:C:T	4.58877e-45	-2.44835	-1.92072	1.25649e-05	-2.50459	-1.88835
106643159	chr7:106643159:C:G	2.24514e-44	-0.882349	-1.89898	2.2468e-05	-1.88686	-1.92489
106643384	chr7:106643384:A:G	2.30779e-44	-0.873686	-1.88012	2.24732e-05	-1.89037	-1.92115
106643402	chr7:106643402:T:C	5.06966e-45	-2.33068	-1.93874	1.20888e-05	-2.50081	-1.93075
106643802	chr7:106643802:A:G	8.16008e-45	-2.14171	-1.65172	1.77022e-05	-2.53867	-1.51149
106644438	chr7:106644438:G:T	7.13877e-44	-8.19721e-10	-1.62456	0.000147382	-8.19721e-10	-1.93082
106644485	chr7:106644485:A:T	5.01555e-45	-2.54629	-1.73386	4.33471e-05	-1.48742	-1.66719
106644550	chr7:106644550:A:G	2.28982e-44	-0.827738	-1.93389	2.41279e-05	-1.9114	-1.82908
106644592	chr7:106644592:T:C	1.90243e-43	-8.19721e-10	-0.644386	0.000183801	-8.19721e-10	-1.70999
106645357	chr7:106645357:T:A	1.16175e-43	-1.13759	-1.18586e-09	9.04108e-05	-2.41948	-1.18586e-09
106646331	chr7:106646331:C:A	1.0541e-43	-8.19721e-10	-1.23483	0.000150068	-8.19721e-10	-1.91275
106646352	chr7:106646352:A:G	9.97286e-43	-8.19721e-10	1.01235	0.000705339	-8.19721e-10	-0.365167
106646540	chr7:106646540:G:C	5.21254e-44	-8.19721e-10	-1.93904	0.000150324	-8.19721e-10	-1.91105
106646993	chr7:106646993:T:C	2.55752e-44	-0.753663	-1.8974	2.11232e-05	-1.95956	-1.91392
106647121	chr7:106647121:A:C	1.71761e-43	-2.23873	1.49215	5.06562e-05	-2.53148	-0.467307
106647289	chr7:106647289:G:A	6.88836e-42	2.9449	-1.18586e-09	0.00185926	0.604089	-1.18586e-09
106647333	chr7:106647333:T:C	6.95356e-45	-2.49423	-1.4592	2.23372e-05	-2.21254	-1.60505
106647509	chr7:106647509:C:T	9.89401e-45	-2.12967	-1.47109	1.23721e-05	-2.54433	-1.86407
106647766	chr7:106647766:C:G	5.64138e-42	2.7452	-1.18586e-09	0.00159676	0.451887	-1.18586e-09
106648236	chr7:106648236:T:C	5.49538e-44	-8.19721e-10	-1.8862	0.000169998	-8.19721e-10	-1.78806
106648478	chr7:106648478:C:T	3.12799e-44	-2.44971	-1.18586e-09	0.000117268	-2.15938	-1.18586e-09
106648664	chr7:106648664:G:C	7.01027e-44	-8.19721e-10	-1.64273	0.000182679	-8.19721e-10	-1.71611
106648750	chr7:106648750:T:C	2.52618e-44	-0.730699	-1.93269	2.25126e-05	-1.97701	-1.83276
106648929	chr7:106648929:A:G	9.85231e-44	-8.19721e-10	-1.3024	0.00126404	-8.19721e-10	0.218221
106649346	chr7:106649346:C:T	6.27382e-42	2.85145	-1.18586e-09	0.00164067	0.479014	-1.18586e-09
106649439	chr7:106649439:C:T	4.37868e-45	-2.54276	-1.87318	4.78102e-05	-1.58034	-1.47626
106649660	chr7:106649660:G:A	5.76365e-44	-8.19721e-10	-1.83853	0.000158041	-8.19721e-10	-1.86099
106649874	chr7:106649874:T:C	2.5252e-44	-0.771887	-1.8919	2.13231e-05	-1.94692	-1.91713
106650018	chr7:106650018:T:G	6.40733e-44	-8.19721e-10	-1.73266	0.000158473	-8.19721e-10	-1.85826
106650074	chr7:106650074:A:G	2.31128e-44	-0.880978	-1.87132	2.2504e-05	-1.88138	-1.92877
106650157	chr7:106650157:C:T	2.49149e-44	-0.788035	-1.88919	2.15368e-05	-1.93464	-1.91944
106651129	chr7:106651129:A:AAGT	4.42595e-45	-2.52569	-1.87951	8.16949e-05	-1.0846	-1.43625
106651311	chr7:106651311:G:A	2.41701e-42	-8.19721e-10	1.8976	0.00211958	-8.19721e-10	0.735129
106652167	chr7:106652167:C:T	5.09829e-45	-2.50951	-1.75428	6.98458e-05	-1.0095	-1.66806
106652536	chr7:106652536:G:A	8.81733e-44	-8.19721e-10	-1.41338	0.000149776	-8.19721e-10	-1.9147
106652831	chr7:106652831:A:G	3.9206e-44	-1.24315	-0.980711	1.78776e-05	-2.4922	-1.5481
106652928	chr7:106652928:C:T	3.03325e-44	-2.48047	-1.18586e-09	9.15566e-05	-2.40689	-1.18586e-09
106653166	chr7:106653166:A:G	1.45123e-43	-8.19721e-10	-0.915109	0.000164267	-8.19721e-10	-1.82235
106653236	chr7:106653236:G:A	3.24438e-44	-1.23354	-1.17964	1.55913e-05	-2.48996	-1.68717
106653423	chr7:106653423:CAAGA:C	3.68033e-44	-2.2871	-1.18586e-09	0.000197022	-1.64053	-1.18586e-09
106653541	chr7:106653541:C:T	1.17748e-43	-8.19721e-10	-1.12414	0.000257472	-8.19721e-10	-1.37294
106653542	chr7:106653542:G:A	4.95874e-45	-2.48055	-1.81099	5.39923e-05	-1.1598	-1.77521
106654037	chr7:106654037:A:G	9.17804e-44	0.566518	-1.93981	1.2736e-05	-2.44257	-1.93684
106654628	chr7:106654628:C:G	1.25136e-42	3.13221	-1.89292	0.000336961	0.00604786	-1.10993
106654820	chr7:106654820:T:C	1.26877e-43	-8.19721e-10	-1.04947	0.000275483	-8.19721e-10	-1.30532
106654988	chr7:106654988:C:T	5.25191e-44	-8.19721e-10	-1.93151	0.000309797	-8.19721e-10	-1.18793
106655031	chr7:106655031:T:C	4.23801e-44	-1.32992	-0.816092	1.87394e-05	-2.29617	-1.69705
106655081	chr7:106655081:T:C	1.05341e-42	2.96909	-1.90199	0.000297184	-0.0751179	-1.15438
106655183	chr7:106655183:C:T	2.14852e-44	-0.893635	-1.93169	1.17282e-05	-2.52629	-1.93556
106655268	chr7:106655268:G:A	1.08756e-43	-8.19721e-10	-1.20358	0.000149245	-8.19721e-10	-1.91825
106655563	chr7:106655563:G:A	5.61804e-44	-8.19721e-10	-1.86412	0.000164628	-8.19721e-10	-1.82016
106655715	chr7:106655715:C:G	2.85535e-44	-2.54091	-1.18586e-09	0.000240704	-1.44028	-1.18586e-09
106655718	chr7:106655718:T:TA	1.0505e-42	1.93877	-0.874431	0.000391807	-0.825613	-0.127463
106655917	chr7:106655917:A:G	9.70025e-44	0.621609	-1.93956	1.27911e-05	-2.44404	-1.93106
106656056	chr7:106656056:A:G	4.98519e-45	-2.3531	-1.93312	6.88864e-05	-1.42155	-1.26983
106656275	chr7:106656275:C:T	1.78065e-43	-8.19721e-10	-0.71054	0.000165388	-8.19721e-10	-1.81555
106656622	chr7:106656622:A:G	9.81441e-44	0.633508	-1.93976	1.29033e-05	-2.43454	-1.93183
106657385	chr7:106657385:G:A	5.43554e-44	-0.511755	-1.38539	2.17979e-05	-1.92939	-1.91265
106657614	chr7:106657614:T:C	5.06006e-43	-8.19721e-10	0.333861	0.000424854	-8.19721e-10	-0.8721
106657910	chr7:106657910:G:C	1.98279e-43	-8.19721e-10	-0.603013	0.000169352	-8.19721e-10	-1.79187
106658108	chr7:106658108:T:C	1.06122e-43	-0.0163461	-1.21175	0.000246923	-1.08918	-0.325589
106658375	chr7:106658375:C:G	8.96587e-45	-1.91921	-1.78005	1.50976e-05	-2.50397	-1.70534
106658778	chr7:106658778:C:T	5.3338e-44	-8.19721e-10	-1.91604	0.000207257	-8.19721e-10	-1.58988
106658958	chr7:106658958:A:G	8.39785e-44	0.470625	-1.93275	1.24793e-05	-2.45969	-1.94009
106659332	chr7:106659332:T:A	8.48557e-44	0.471248	-1.92298	1.25793e-05	-2.45521	-1.93659
106659514	chr7:106659514:T:C	1.16851e-43	-8.19721e-10	-1.13179	0.000146244	-8.19721e-10	-1.93857
106662056	chr7:106662056:T:C	7.46512e-44	-8.19721e-10	-1.57986	0.000484991	-8.19721e-10	-0.739715
106662245	chr7:106662245:T:C	5.76417e-45	-2.53428	-1.60675	1.6525e-05	-2.19863	-1.92034
106662560	chr7:106662560:T:C	9.08465e-44	-8.19721e-10	-1.38352	0.000194108	-8.19721e-10	-1.65543
106663160	chr7:106663160:C:G	5.62232e-44	-8.19721e-10	-1.86336	0.000148092	-8.19721e-10	-1.92601
106663481	chr7:106663481:T:C	8.68221e-44	-8.19721e-10	-1.42883	0.000186372	-8.19721e-10	-1.6961
106663532	chr7:106663532:G:A	4.60873e-45	-2.54593	-1.81881	1.42937e-05	-2.45827	-1.80576
106664433	chr7:106664433:C:T	5.71047e-45	-2.51052	-1.63987	6.41591e-05	-1.00823	-1.75425
106664533	chr7:106664533:TAGC:T	2.0144e-44	-0.968344	-1.92144	1.24263e-05	-2.46451	-1.93952
106664697	chr7:106664697:T:C	2.4371e-42	-8.19721e-10	1.90588	0.00054666	-8.19721e-10	-0.620018
106665033	chr7:106665033:C:A	1.3352e-44	-2.28412	-1.0169	3.97264e-05	-1.32103	-1.9208
106665538	chr7:106665538:A:G	3.71614e-41	4.63034	-1.18586e-09	0.00245572	0.882328	-1.18586e-09
106665576	chr7:106665576:T:C	1.78403e-44	-2.51984	-0.491391	5.09013e-05	-1.06776	-1.9262
106665735	chr7:106665735:G:T	1.60481e-42	2.51587	-1.0278	3.34682e-05	-2.43439	-0.978859
106665955	chr7:106665955:A:G	2.4728e-44	-1.03342	-1.65133	2.26843e-05	-2.08804	-1.71413
106666132	chr7:106666132:A:G	5.14729e-45	-2.47288	-1.78134	3.73637e-05	-1.40872	-1.89442
106666175	chr7:106666175:G:A	1.64279e-44	-1.37381	-1.71989	1.89746e-05	-2.04601	-1.93473
106666205	chr7:106666205:C:T	6.12088e-44	-1.7784	-1.18586e-09	8.05687e-05	-2.53473	-1.18586e-09
106666217	chr7:106666217:A:C	5.76399e-44	-0.0241239	-1.81435	3.32305e-05	-1.54281	-1.87756
106666303	chr7:106666303:A:G	1.03337e-44	-1.99522	-1.56205	4.84219e-05	-2.53077	-0.513127
106666327	chr7:106666327:A:G	5.73839e-44	-8.19721e-10	-1.84292	0.000148668	-8.19721e-10	-1.92213
106666347	chr7:106666347:C:T	5.44723e-38	13.5961	-1.67562	0.000107448	-1.39142	-0.855415
106666417	chr7:106666417:A:G	6.38986e-45	-2.41893	-1.61904	1.66446e-05	-2.36783	-1.74393
106666725	chr7:106666725:G:A	1.15013e-43	-8.19721e-10	-1.14765	0.00015005	-8.19721e-10	-1.91288
106666906	chr7:106666906:A:G	7.75517e-44	-8.19721e-10	-1.54174	0.000227687	-8.19721e-10	-1.49587
106667414	chr7:106667414:C:T	1.39449e-43	-0.954986	-1.18586e-09	9.07962e-05	-2.41523	-1.18586e-09
106667534	chr7:106667534:T:A	4.54334e-39	10.0831	-0.646657	0.000526786	0.681044	-1.33809
106667613	chr7:106667613:AT:A	1.27056e-20	53.7016	-1.79022	1.14812e-05	-2.54306	-1.94007
106667760	chr7:106667760:A:G	2.68209e-39	9.70448	-0.795062	0.000398342	0.498192	-1.43473
106668197	chr7:106668197:G:A	2.88303e-39	9.59216	-0.610497	0.000414887	0.425939	-1.32178
106668214	chr7:106668214:A:T	2.64297e-43	-8.19721e-10	-0.315615	0.000158485	-8.19721e-10	-1.85819
106668229	chr7:106668229:G:T	5.77206e-20	55.2659	-1.8409	1.14628e-05	-2.54468	-1.94005
106668458	chr7:106668458:G:T	5.52579e-44	-8.19721e-10	-1.88068	0.000158315	-8.19721e-10	-1.85926
106668866	chr7:106668866:A:G	2.84814e-44	-2.54344	-1.18586e-09	0.000218083	-1.53897	-1.18586e-09
106668902	chr7:106668902:A:G	1.79564e-41	3.90301	-1.18586e-09	0.000131838	-2.04227	-1.18586e-09
106668989	chr7:106668989:A:G	4.06121e-44	-0.984205	-1.20442	0.000344999	-2.53815	1.45784
106669197	chr7:106669197:C:T	1.18533e-43	0.751128	-1.86862	0.00018095	-1.02736	-0.698269
106670181	chr7:106670181:C:A	4.53817e-39	10.0112	-0.575806	0.000519674	0.625786	-1.29643
106670559	chr7:106670559:T:C	8.05412e-44	-0.870111	-0.633808	1.40857e-05	-2.45185	-1.82684
106670956	chr7:106670956:TTAATA:T	1.87e-43	-8.19721e-10	-0.66158	0.000150981	-8.19721e-10	-1.90669
106671029	chr7:106671029:T:C	3.19791e-43	-0.125021	-1.18586e-09	8.64015e-05	-2.46484	-1.18586e-09
106671180	chr7:106671180:T:G	4.43826e-44	-0.856518	-1.24332	0.000321229	-2.52658	1.37489
106671738	chr7:106671738:TTA:T	9.70148e-21	53.4481	-1.80648	1.15395e-05	-2.53837	-1.9397
106671826	chr7:106671826:C:T	1.32019e-43	0.65649	-1.66623	0.000109154	-1.09412	-1.13696
106671853	chr7:106671853:C:G	3.17501e-39	9.74409	-0.665958	0.000429666	0.500494	-1.36133
106672830	chr7:106672830:C:G	9.09102e-26	39.5467	0.517044	1.84213e-05	-2.19837	-1.81197
106673004	chr7:106673004:C:A	4.66493e-40	8.4883	-1.32799	0.000172407	0.0496371	-1.82363
106673162	chr7:106673162:G:T	3.02302e-44	-1.04537	-1.43848	9.13572e-05	-2.5383	0.12923
106673611	chr7:106673611:G:T	2.95133e-44	-1.06982	-1.43803	9.06988e-05	-2.54002	0.12372
106673648	chr7:106673648:A:C	7.33399e-44	-0.831637	-0.765946	1.36841e-05	-2.44362	-1.86399
106673741	chr7:106673741:C:T	8.29967e-44	-8.19721e-10	-1.47389	0.000147132	-8.19721e-10	-1.93251
106673758	chr7:106673758:G:C	2.86267e-44	-1.0986	-1.43975	9.07621e-05	-2.5418	0.126195
106673950	chr7:106673950:A:C	8.39305e-44	-0.698889	-0.76381	1.4167e-05	-2.40959	-1.86334
106674178	chr7:106674178:A:C	2.54446e-43	-0.353599	-1.18586e-09	9.14686e-05	-2.40785	-1.18586e-09
106674515	chr7:106674515:A:G	4.86904e-43	-8.19721e-10	0.29538	0.000223802	-8.19721e-10	-1.51308
106675136	chr7:106675136:A:T	2.45233e-44	-0.951597	-1.74147	6.81077e-05	-2.53541	-0.167345
106675143	chr7:106675143:G:C	2.36607e-44	-0.972788	-1.75608	6.50525e-05	-2.53709	-0.211566
106675144	chr7:106675144:G:C	2.32248e-44	-0.991383	-1.75608	6.49611e-05	-2.53849	-0.211566
106675489	chr7:106675489:C:T	7.68822e-43	-8.19721e-10	0.752172	0.000382061	-8.19721e-10	-0.978266
106675651	chr7:106675651:C:G	7.0011e-44	-8.19721e-10	-1.64404	0.000146604	-8.19721e-10	-1.93611
106675775	chr7:106675775:A:G	1.25347e-39	9.0101	-0.861357	0.000256852	0.116337	-1.49168
106675800	chr7:106675800:T:C	6.70924e-44	-8.19721e-10	-1.68662	0.000151697	-8.19721e-10	-1.90196
106675841	chr7:106675841:C:T	2.98621e-44	-0.576192	-1.91991	3.19823e-05	-2.49283	-0.965835
106675879	chr7:106675879:G:A	3.25554e-44	-0.889926	-1.51982	0.000188815	-2.53245	0.849371
106676033	chr7:106676033:G:A	1.90875e-40	8.04336	-1.77667	0.00020051	-0.0753557	-1.54762
106676075	chr7:106676075:A:T	3.09355e-43	1.74899	-1.90719	1.63138e-05	-2.53135	-1.60048
106676223	chr7:106676223:C:T	1.03381e-20	53.4624	-1.75724	1.16229e-05	-2.53762	-1.93325
106676370	chr7:106676370:C:T	2.9707e-40	8.38414	-1.67511	0.000178942	-0.0376447	-1.69914
106676510	chr7:106676510:C:A	4.37249e-43	-8.19721e-10	0.187814	0.000185977	-8.19721e-10	-1.69822
106676595	chr7:106676595:A:T	1.50698e-39	9.07374	-0.740805	0.000286445	0.14912	-1.41542
106676911	chr7:106676911:C:T	1.21617e-43	-8.19721e-10	-1.09181	0.000147215	-8.19721e-10	-1.93195
106677019	chr7:106677019:G:C	2.68822e-44	-1.05516	-1.54606	7.24384e-05	-2.53902	-0.102091
106677126	chr7:106677126:A:G	5.207e-44	-8.19721e-10	-1.9401	0.000172691	-8.19721e-10	-1.77234
106677211	chr7:106677211:A:G	2.26172e-19	56.6945	-1.90381	1.54218e-05	-2.53905	-1.64901
106677530	chr7:106677530:C:T	4.7309e-21	52.6491	-1.72564	1.18098e-05	-2.52952	-1.9254
106677580	chr7:106677580:T:C	7.19448e-44	-8.19721e-10	-1.61679	0.000148448	-8.19721e-10	-1.92361
106677814	chr7:106677814:T:C	5.86134e-44	-0.786729	-1.035	1.31409e-05	-2.43239	-1.91573
106678009	chr7:106678009:A:G	2.71743e-43	-0.287829	-1.18586e-09	0.000114272	-2.18526	-1.18586e-09
106678032	chr7:106678032:A:G	2.02728e-40	8.05806	-1.73112	0.000162917	-0.187495	-1.64311
106678119	chr7:106678119:A:G	1.00371e-43	-8.19721e-10	-1.28382	0.00015198	-8.19721e-10	-1.9001
106679193	chr7:106679193:T:C	5.20926e-44	-8.19721e-10	-1.93967	0.000173182	-8.19721e-10	-1.7695
106679303	chr7:106679303:C:A	3.45534e-44	-0.796696	-1.55349	0.000177566	-2.52379	0.779288
106679431	chr7:106679431:C:T	7.17158e-22	45.7626	3.27434	1.49643e-05	-2.29482	-1.92336
106679488	chr7:106679488:C:T	4.55063e-42	2.53033	-1.18586e-09	0.000579313	-0.562003	-1.18586e-09
106679607	chr7:106679607:C:T	6.57807e-44	-8.19721e-10	-1.70636	0.000146088	-8.19721e-10	-1.93964
106680136	chr7:106680136:C:A	6.68713e-44	-8.19721e-10	-1.68992	0.000529525	-8.19721e-10	-0.651866
106680163	chr7:106680163:A:G	5.55027e-43	-8.19721e-10	0.426329	0.000211234	-8.19721e-10	-1.57088
106680393	chr7:106680393:C:T	7.18048e-44	-8.19721e-10	-1.61874	0.000148474	-8.19721e-10	-1.92343
106680554	chr7:106680554:A:AT	3.05716e-44	-0.692435	-1.78018	0.0001056	-2.50846	0.244269
106680955	chr7:106680955:A:C	1.41074e-42	-8.19721e-10	1.35918	0.000213942	-8.19721e-10	-1.55814
106680959	chr7:106680959:A:G	3.74852e-18	59.1291	-1.53059	1.18634e-05	-2.54523	-1.90515
106681057	chr7:106681057:T:A	2.59627e-40	8.27271	-1.6984	0.000172551	-0.096758	-1.6764
106681526	chr7:106681526:C:A	1.52991e-14	65.5486	0.364052	1.28085e-05	-2.52711	-1.84663
106681573	chr7:106681573:A:G	5.30032e-44	-8.19721e-10	-1.92234	0.000147585	-8.19721e-10	-1.92944
106681574	chr7:106681574:C:G	2.76086e-13	69.2417	-0.436078	1.22181e-05	-2.52656	-1.89436
106681934	chr7:106681934:G:C	1.16566e-39	8.88996	-0.813842	0.000251216	0.0635472	-1.46108
106682169	chr7:106682169:T:C	1.41702e-42	-8.19721e-10	1.36362	0.00116869	-8.19721e-10	0.139794
106682181	chr7:106682181:T:C	4.43134e-43	2.10425	-1.90306	1.70816e-05	-2.51167	-1.57417
106682616	chr7:106682616:G:A	4.09386e-44	-2.18061	-1.18586e-09	0.000100862	-2.31009	-1.18586e-09
106683290	chr7:106683290:T:G	3.35354e-44	-2.38009	-1.18586e-09	0.000200894	-1.62107	-1.18586e-09
106683468	chr7:106683468:G:A	3.05787e-18	59.2357	-1.84087	1.15199e-05	-2.54557	-1.9342
106683531	chr7:106683531:C:T	4.42479e-43	0.199706	-1.18586e-09	9.24227e-05	-2.39747	-1.18586e-09
106683554	chr7:106683554:C:T	8.41749e-44	-8.19721e-10	-1.45979	0.000146026	-8.19721e-10	-1.94006
106683798	chr7:106683798:G:T	4.48858e-21	44.4546	6.41626	1.75143e-05	-2.12674	-1.93409
106684016	chr7:106684016:C:T	5.64338e-44	-0.110127	-1.74949	5.52247e-05	-2.40117	-0.511269
106684100	chr7:106684100:AC:A	2.20339e-15	64.1049	-0.130082	1.27568e-05	-2.54146	-1.83632
106684166	chr7:106684166:G:C	1.76545e-15	63.8028	-0.0495449	1.2991e-05	-2.54332	-1.81626
106684297	chr7:106684297:T:A	1.55042e-15	63.6868	-0.0633735	1.29312e-05	-2.54443	-1.81977
106684355	chr7:106684355:CT:C	1.06754e-43	-8.19721e-10	-1.22216	0.000209631	-8.19721e-10	-1.5785
106684558	chr7:106684558:A:G	1.44467e-22	45.442	1.99269	1.69176e-05	-2.3156	-1.7799
106684654	chr7:106684654:T:C	1.08962e-21	47.0529	2.40232	1.50026e-05	-2.36876	-1.84686
106684694	chr7:106684694:C:T	3.87385e-43	-8.19721e-10	0.0667315	0.000188217	-8.19721e-10	-1.68625
106684733	chr7:106684733:T:C	5.34699e-44	-0.0684031	-1.84517	7.46951e-05	-2.38912	-0.221314
106684818	chr7:106684818:C:T	4.67524e-40	8.32742	-1.1649	0.000145117	-0.0867639	-1.85954
106685017	chr7:106685017:G:A	1.45058e-39	9.10863	-0.813842	0.000278116	0.165273	-1.46108
106685185	chr7:106685185:G:C	1.17733e-43	-8.19721e-10	-1.12427	0.000163361	-8.19721e-10	-1.82788
106685402	chr7:106685402:C:T	7.8525e-44	-1.52927	-1.18586e-09	8.07486e-05	-2.53251	-1.18586e-09
106685425	chr7:106685425:A:G	5.23065e-44	-1.93557	-1.18586e-09	0.000101192	-2.30683	-1.18586e-09
106685488	chr7:106685488:T:A	4.73427e-22	46.3471	2.27448	1.59006e-05	-2.3303	-1.82719
106685650	chr7:106685650:T:A	5.09358e-44	-1.96212	-1.18586e-09	9.01107e-05	-2.42281	-1.18586e-09
106686121	chr7:106686121:G:T	3.69878e-44	-0.432793	-1.84931	7.66837e-05	-2.47106	-0.113093
106686397	chr7:106686397:G:A	1.31137e-43	-8.19721e-10	-1.01645	0.000159424	-8.19721e-10	-1.85228
106686443	chr7:106686443:C:T	5.61749e-22	46.5439	2.24878	1.63995e-05	-2.30883	-1.81777
106686839	chr7:106686839:TTC:T	1.89745e-43	-8.19721e-10	-0.647007	0.000180459	-8.19721e-10	-1.72834
106686885	chr7:106686885:C:A	3.84737e-43	-8.19721e-10	0.0598714	0.000178161	-8.19721e-10	-1.74116
106686927	chr7:106686927:T:A	5.21061e-44	-8.19721e-10	-1.93941	0.000155126	-8.19721e-10	-1.87961
106687142	chr7:106687142:G:C	1.90254e-43	-0.644326	-1.18586e-09	9.74348e-05	-2.34466	-1.18586e-09
106687218	chr7:106687218:G:T	1.20595e-43	-1.10025	-1.18586e-09	8.49311e-05	-2.48201	-1.18586e-09
106687220	chr7:106687220:G:T	3.06614e-43	-8.19721e-10	-0.167098	0.000161624	-8.19721e-10	-1.83858
106687395	chr7:106687395:A:G	1.66417e-43	-8.19721e-10	-0.778188	0.000177524	-8.19721e-10	-1.74474
106687417	chr7:106687417:C:G	1.04855e-39	8.78408	-0.813842	0.00023864	0.0121915	-1.46108
106687528	chr7:106687528:C:T	3.83556e-43	0.0567976	-1.18586e-09	0.000104101	-2.27848	-1.18586e-09
106687688	chr7:106687688:G:T	1.22629e-17	60.3509	-1.5672	1.17074e-05	-2.54623	-1.91739
106687838	chr7:106687838:A:G	5.53984e-44	-8.19721e-10	-1.87814	0.000186886	-8.19721e-10	-1.69335
106688075	chr7:106688075:G:A	3.90959e-44	-0.496664	-1.73001	5.64502e-05	-2.49255	-0.397933
106688199	chr7:106688199:A:C	9.60354e-24	42.7118	2.01197	1.83703e-05	-2.30216	-1.71095
106688430	chr7:106688430:C:T	1.17513e-42	1.23375	-0.0573055	1.89531e-05	-2.33786	-1.64402
106688837	chr7:106688837:G:A	7.75254e-41	7.30508	-1.93941	0.00010186	-0.547242	-1.753
106688986	chr7:106688986:A:C	1.27448e-39	8.97644	-0.81108	0.000262616	0.106124	-1.45928
106689022	chr7:106689022:C:T	5.22226e-44	-8.19721e-10	-1.93717	0.000157654	-8.19721e-10	-1.86344
106689063	chr7:106689063:G:T	5.20766e-44	-8.19721e-10	-1.93997	0.000154308	-8.19721e-10	-1.8849
106689108	chr7:106689108:A:C	1.29904e-39	8.99829	-0.813842	0.000264672	0.115727	-1.46108
106689323	chr7:106689323:T:C	1.45724e-39	9.11321	-0.813842	0.000279804	0.171326	-1.46108
106689480	chr7:106689480:T:A	1.0636e-43	-8.19721e-10	-1.22586	0.000177163	-8.19721e-10	-1.74678
106689568	chr7:106689568:T:C	9.53212e-24	42.9376	1.77862	1.69209e-05	-2.31212	-1.78318
106689842	chr7:106689842:G:A	4.0193e-43	-8.19721e-10	0.103591	0.000180898	-8.19721e-10	-1.72591
106690336	chr7:106690336:G:A	1.52288e-14	65.4821	0.42593	1.39227e-05	-2.53612	-1.7542
106690391	chr7:106690391:T:C	1.62158e-39	9.3373	-0.93107	0.000289836	0.282689	-1.53722
106690481	chr7:106690481:T:G	8.25073e-44	-1.4798	-1.18586e-09	8.00101e-05	-2.54169	-1.18586e-09
106690568	chr7:106690568:T:C	1.02913e-21	47.2129	2.18513	1.59424e-05	-2.34714	-1.80773
106690910	chr7:106690910:A:G	1.01783e-42	1.03275	-1.18586e-09	8.05363e-05	-2.53514	-1.18586e-09
106691210	chr7:106691210:T:C	1.41557e-39	9.0842	-0.813842	0.000275841	0.157062	-1.46108
106691491	chr7:106691491:C:T	1.11125e-40	6.52688	-0.801152	6.66444e-05	-0.791945	-1.93253
106692475	chr7:106692475:GTAGA:G	2.64008e-14	66.2314	0.226884	1.33945e-05	-2.52521	-1.80379
106692601	chr7:106692601:G:A	6.25569e-44	-8.19721e-10	-1.75661	0.000168807	-8.19721e-10	-1.79509
106692610	chr7:106692610:G:A	1.14456e-43	-8.19721e-10	-1.1525	0.000164679	-8.19721e-10	-1.81985
106692617	chr7:106692617:T:C	1.70913e-39	9.27265	-0.813842	0.000301926	0.247417	-1.46108
106693185	chr7:106693185:A:G	7.66184e-44	-1.55385	-1.18586e-09	8.11773e-05	-2.52721	-1.18586e-09
106693198	chr7:106693198:C:T	1.50985e-39	9.14868	-0.813842	0.00028344	0.184236	-1.46108
106693800	chr7:106693800:A:G	3.97083e-43	0.0914587	-1.18586e-09	8.98356e-05	-2.42586	-1.18586e-09
106693873	chr7:106693873:G:C	4.45271e-44	-0.324525	-1.77206	6.31158e-05	-2.46225	-0.316629
106694282	chr7:106694282:A:C	2.8585e-43	-8.19721e-10	-0.237222	0.000204741	-8.19721e-10	-1.6021
106694472	chr7:106694472:C:T	7.58606e-22	46.5205	2.57254	1.48123e-05	-2.34122	-1.88717
106695192	chr7:106695192:T:C	7.99573e-19	57.9144	-1.86095	1.16005e-05	-2.53536	-1.93744
106695594	chr7:106695594:A:G	1.8336e-40	7.19991	-0.973395	9.10778e-05	-0.472329	-1.9398
106696331	chr7:106696331:T:G	6.28453e-44	-8.19721e-10	-1.75201	0.000167903	-8.19721e-10	-1.80046
106696365	chr7:106696365:C:T	3.94372e-19	46.4724	8.87425	1.67923e-05	-2.24551	-1.85741
106696905	chr7:106696905:C:T	5.33124e-18	59.8138	-1.86309	1.14798e-05	-2.54456	-1.9387
106697027	chr7:106697027:T:A	2.88304e-43	-8.19721e-10	-0.228671	0.000151016	-8.19721e-10	-1.90646
106697099	chr7:106697099:T:C	1.36929e-43	-0.973225	-1.18586e-09	8.77683e-05	-2.44915	-1.18586e-09
106697151	chr7:106697151:A:G	3.7229e-43	-8.19721e-10	0.0269861	0.000156549	-8.19721e-10	-1.87047
106697386	chr7:106697386:A:G	2.18938e-43	-8.19721e-10	-0.503898	0.000149952	-8.19721e-10	-1.91353
106697630	chr7:106697630:T:C	2.97561e-43	-8.19721e-10	-0.197067	0.000151803	-8.19721e-10	-1.90126
106697850	chr7:106697850:G:A	3.63221e-43	-8.19721e-10	0.0023232	0.000166655	-8.19721e-10	-1.80792
106697929	chr7:106697929:T:A	4.96486e-43	0.314868	-1.18586e-09	0.000163333	-1.82805	-1.18586e-09
106697995	chr7:106697995:G:T	7.87063e-44	-8.19721e-10	-1.52696	0.000146488	-8.19721e-10	-1.9369
106698017	chr7:106698017:G:C	1.83939e-14	67.0113	-0.914367	1.58665e-05	-2.54586	-1.61378
106698020	chr7:106698020:A:T	6.8868e-44	-8.19721e-10	-1.6605	0.000146995	-8.19721e-10	-1.93345
106698097	chr7:106698097:A:G	6.13763e-44	-8.19721e-10	-1.77566	0.000171621	-8.19721e-10	-1.77855
106698543	chr7:106698543:T:C	1.37265e-13	68.8435	-0.736755	1.49115e-05	-2.53421	-1.6875
106698760	chr7:106698760:G:T	1.66857e-43	-8.19721e-10	-0.775549	0.000216467	-8.19721e-10	-1.54641
106698973	chr7:106698973:G:T	4.5526e-44	-2.0744	-1.18586e-09	9.57059e-05	-2.36257	-1.18586e-09
106699194	chr7:106699194:C:T	4.73692e-26	39.7477	-0.335892	1.98026e-05	-2.05084	-1.8872
106699332	chr7:106699332:CA:C	1.74144e-39	9.23181	-0.754273	0.000304924	0.215549	-1.41933
106700375	chr7:106700375:T:G	9.7569e-44	-8.19721e-10	-1.31213	0.00015132	-8.19721e-10	-1.90445
106700379	chr7:106700379:T:G	4.56792e-15	63.7376	0.96628	1.53379e-05	-2.54528	-1.64824
106700548	chr7:106700548:C:T	3.60495e-43	-8.19721e-10	-0.00520918	0.000174965	-8.19721e-10	-1.75926
106700994	chr7:106700994:T:C	2.47025e-43	-8.19721e-10	-0.383199	0.000184811	-8.19721e-10	-1.70451
106701259	chr7:106701259:T:C	2.26315e-39	9.57706	-0.837481	0.000342572	0.389069	-1.47643
106701374	chr7:106701374:C:T	1.54402e-39	9.22872	-0.871505	0.00028441	0.224994	-1.49842
106701819	chr7:106701819:TAC:T	1.59308e-41	-8.19721e-10	3.78332	0.00200358	-8.19721e-10	0.678844
106701991	chr7:106701991:C:T	4.21011e-44	-0.441723	-1.71089	5.3502e-05	-2.48271	-0.461421
106702298	chr7:106702298:A:T	2.2773e-25	40.4298	0.55223	1.77722e-05	-2.14057	-1.90564
106702316	chr7:106702316:G:A	1.0811e-43	-8.19721e-10	-1.20954	0.000154867	-8.19721e-10	-1.88128
106702745	chr7:106702745:A:G	4.45893e-18	59.6256	-1.85354	1.14837e-05	-2.5464	-1.93652
106702859	chr7:106702859:T:C	3.40167e-15	63.706	0.703123	1.42728e-05	-2.54542	-1.72007
106702942	chr7:106702942:C:T	2.53297e-39	9.63191	-0.779699	0.000365966	0.415988	-1.43729
106703100	chr7:106703100:CTTAT:C	1.04816e-43	-8.19721e-10	-1.24048	0.000149959	-8.19721e-10	-1.91349
106703971	chr7:106703971:T:C	7.49793e-43	-8.19721e-10	0.727109	0.000201457	-8.19721e-10	-1.61827
106704119	chr7:106704119:C:A	2.33997e-43	-8.19721e-10	-0.437379	0.000165077	-8.19721e-10	-1.81743
106704142	chr7:106704142:C:T	2.51014e-43	-8.19721e-10	-0.367177	0.000168518	-8.19721e-10	-1.7968
106704409	chr7:106704409:G:A	2.00186e-44	-0.991291	-1.90473	2.94401e-05	-2.5373	-1.00418
106704842	chr7:106704842:TTC:T	2.31792e-13	66.3083	2.32244	1.28391e-05	-2.53664	-1.83471
106704858	chr7:106704858:T:A	3.13374e-43	-8.19721e-10	-0.145289	0.000146381	-8.19721e-10	-1.93763
106705601	chr7:106705601:T:G	2.24409e-43	-8.19721e-10	-0.479218	0.000176722	-8.19721e-10	-1.74927
106705913	chr7:106705913:G:A	5.2336e-44	-8.19721e-10	-1.935	0.000161081	-8.19721e-10	-1.84194
106705915	chr7:106705915:C:T	8.43516e-44	-8.19721e-10	-1.45769	0.000263272	-8.19721e-10	-1.35066
106705977	chr7:106705977:C:G	2.2545e-43	-8.19721e-10	-0.47459	0.000177044	-8.19721e-10	-1.74745
106705983	chr7:106705983:C:T	1.52912e-43	-8.19721e-10	-0.862827	0.000175333	-8.19721e-10	-1.75716
106705984	chr7:106705984:G:A	5.72069e-13	66.2083	3.32584	1.16386e-05	-2.54049	-1.92903
106706555	chr7:106706555:T:C	1.66555e-43	-8.19721e-10	-0.77736	0.000146379	-8.19721e-10	-1.93765
106706800	chr7:106706800:C:T	4.61555e-44	-2.06067	-1.18586e-09	9.53053e-05	-2.36676	-1.18586e-09
106707209	chr7:106707209:T:C	3.69479e-44	-0.546693	-1.73648	5.3765e-05	-2.497	-0.442223
106707618	chr7:106707618:T:G	7.04178e-28	36.683	-1.47992	2.59344e-05	-2.41715	-1.25113
106707810	chr7:106707810:G:C	3.28543e-14	65.1463	1.53062	1.40443e-05	-2.54429	-1.73734
106708000	chr7:106708000:A:G	4.23799e-43	-8.19721e-10	0.156571	0.000147576	-8.19721e-10	-1.9295
106708207	chr7:106708207:G:T	1.19818e-39	8.92304	-0.819415	0.000254348	0.0809776	-1.46612
106708717	chr7:106708717:C:A	4.58474e-33	23.4277	-0.166623	1.16406e-05	-2.53089	-1.93846
106708945	chr7:106708945:A:G	8.55914e-44	-8.19721e-10	-1.4431	0.000154881	-8.19721e-10	-1.88119
106709133	chr7:106709133:G:A	5.21492e-44	-8.19721e-10	-1.93858	0.000176093	-8.19721e-10	-1.75283
106709358	chr7:106709358:G:A	1.33072e-39	8.99354	-0.785003	0.000267712	0.108284	-1.44222
106709569	chr7:106709569:T:TG	4.03439e-43	-8.19721e-10	0.107339	0.000146067	-8.19721e-10	-1.93978
106709694	chr7:106709694:A:G	2.33391e-23	42.1814	3.43033	1.83772e-05	-2.19542	-1.81732
106709819	chr7:106709819:G:T	5.83124e-44	-8.19721e-10	-1.82687	0.000174274	-8.19721e-10	-1.76322
106709829	chr7:106709829:G:A	4.03439e-43	-8.19721e-10	0.107339	0.000146067	-8.19721e-10	-1.93978
106710182	chr7:106710182:G:A	2.01163e-19	47.2516	7.42184	1.49573e-05	-2.28945	-1.9292
106710229	chr7:106710229:T:A	2.71703e-43	-8.19721e-10	-0.287979	0.000149941	-8.19721e-10	-1.9136
106710559	chr7:106710559:T:C	2.08055e-42	-8.19721e-10	1.7477	0.000671603	-8.19721e-10	-0.414178
106710979	chr7:106710979:C:T	2.66029e-43	-8.19721e-10	-0.309083	0.000149552	-8.19721e-10	-1.9162
106711006	chr7:106711006:C:T	2.31956e-12	68.1998	2.73417	1.18238e-05	-2.51377	-1.93996
106711705	chr7:106711705:A:G	5.82771e-44	-8.19721e-10	-1.82748	0.000176259	-8.19721e-10	-1.75189
106711756	chr7:106711756:G:A	4.90178e-44	-0.521394	-1.47911	3.47473e-05	-2.50395	-0.871799
106711781	chr7:106711781:A:T	2.42768e-12	67.8636	3.11597	1.2042e-05	-2.51722	-1.91823
106711951	chr7:106711951:C:T	2.38175e-43	-8.19721e-10	-0.41968	0.000148243	-8.19721e-10	-1.92499
106712516	chr7:106712516:G:A	2.70332e-43	-8.19721e-10	-0.293038	0.000149848	-8.19721e-10	-1.91423
106712519	chr7:106712519:G:A	1.55677e-42	3.38812	-1.93044	0.000478476	-0.612755	-0.140484
106712926	chr7:106712926:T:C	4.88745e-15	63.5649	1.2066	1.20534e-05	-2.53718	-1.89732
106713252	chr7:106713252:T:C	1.782e-21	47.4581	2.48897	1.64464e-05	-2.32074	-1.803
106713261	chr7:106713261:T:C	2.01856e-42	3.61654	-1.89909	0.000437818	-0.476885	-0.365158
106713323	chr7:106713323:C:T	2.07398e-43	-8.19721e-10	-0.558047	0.000150733	-8.19721e-10	-1.90833
106713370	chr7:106713370:T:G	1.64581e-43	-0.789282	-1.18586e-09	9.23941e-05	-2.39778	-1.18586e-09
106713400	chr7:106713400:A:G	2.10878e-43	-8.19721e-10	-0.54141	0.000146488	-8.19721e-10	-1.93691
106713403	chr7:106713403:G:A	2.07897e-43	-8.19721e-10	-0.555647	0.000146396	-8.19721e-10	-1.93753
106713819	chr7:106713819:A:T	3.25188e-21	47.7959	2.75273	2.67409e-05	-2.32869	-1.30896
106714119	chr7:106714119:A:C	8.93383e-44	-8.19721e-10	-1.40026	0.000158074	-8.19721e-10	-1.86078
106714195	chr7:106714195:G:T	6.10582e-44	-8.19721e-10	-1.78086	0.000166875	-8.19721e-10	-1.8066
106714363	chr7:106714363:G:A	1.12557e-43	-8.19721e-10	-1.16923	0.000148061	-8.19721e-10	-1.92622
106714437	chr7:106714437:A:G	1.87612e-39	9.33883	-0.786796	0.000313513	0.26739	-1.4434
106714529	chr7:106714529:T:A	6.15562e-44	-8.19721e-10	-1.77274	0.000150452	-8.19721e-10	-1.9102
106714743	chr7:106714743:A:C	3.47346e-20	47.8287	5.08843	2.45186e-05	-2.30138	-1.42304
106715321	chr7:106715321:A:G	2.20392e-41	4.10789	-1.18586e-09	0.00133658	0.274025	-1.18586e-09
106715367	chr7:106715367:G:A	1.13087e-42	-8.19721e-10	1.13805	0.000196181	-8.19721e-10	-1.64481
106715406	chr7:106715406:G:A	6.76932e-44	-8.19721e-10	-1.6777	0.000161114	-8.19721e-10	-1.84173
106715497	chr7:106715497:G:A	1.1827e-12	67.7458	2.51465	1.17962e-05	-2.52141	-1.93466
106715944	chr7:106715944:G:A	3.31136e-44	-0.819627	-1.57311	3.80588e-05	-2.53334	-0.751368
106715981	chr7:106715981:T:A	4.38527e-43	-8.19721e-10	0.190734	0.000146907	-8.19721e-10	-1.93405
106715986	chr7:106715986:G:A	1.42241e-41	-8.19721e-10	3.67001	0.00249792	-8.19721e-10	0.89937
106716200	chr7:106716200:T:C	2.1635e-21	47.679	2.46206	1.63859e-05	-2.3293	-1.79813
106716355	chr7:106716355:A:T	1.4474e-43	-8.19721e-10	-0.917747	0.000154798	-8.19721e-10	-1.88173
106716494	chr7:106716494:C:G	6.49788e-44	-8.19721e-10	-1.71863	0.000165811	-8.19721e-10	-1.813
106716699	chr7:106716699:G:A	2.70296e-43	-8.19721e-10	-0.293171	0.00014978	-8.19721e-10	-1.91468
106716835	chr7:106716835:C:A	1.29203e-39	8.99845	-0.819415	0.000261008	0.106823	-1.46612
106717041	chr7:106717041:T:G	2.54786e-21	48.0265	2.27815	2.78392e-05	-2.34086	-1.25654
106717243	chr7:106717243:C:T	1.0263e-43	-8.19721e-10	-1.26156	0.000151504	-8.19721e-10	-1.90323
106717523	chr7:106717523:T:C	4.08909e-44	-2.18178	-1.18586e-09	8.83968e-05	-2.44201	-1.18586e-09
106718770	chr7:106718770:C:T	3.24078e-12	68.6687	2.5997	1.16565e-05	-2.52928	-1.9387
106718831	chr7:106718831:A:G	2.19217e-43	-8.19721e-10	-0.502626	0.000151331	-8.19721e-10	-1.90438
106719091	chr7:106719091:A:C	1.69816e-43	-8.19721e-10	-0.757973	0.000146815	-8.19721e-10	-1.93467
106719198	chr7:106719198:C:T	5.97965e-40	9.0815	-1.67289	0.000232776	0.389063	-1.86283
106719307	chr7:106719307:G:T	1.06747e-41	3.38294	-1.18586e-09	0.000180517	-1.72802	-1.18586e-09
106719963	chr7:106719963:C:T	1.83419e-43	1.01466	-1.69557	1.93257e-05	-2.24982	-1.71259
106720069	chr7:106720069:G:C	5.91811e-44	-8.19721e-10	-1.81208	0.000188649	-8.19721e-10	-1.68396
106720077	chr7:106720077:T:C	3.67469e-43	-8.19721e-10	0.0139516	0.000295	-8.19721e-10	-1.23687
106720154	chr7:106720154:G:A	2.03452e-44	-0.966615	-1.91323	2.95497e-05	-2.53637	-1.0014
106720163	chr7:106720163:T:C	5.35556e-44	-8.19721e-10	-1.91197	0.000210082	-8.19721e-10	-1.57635
106720219	chr7:106720219:T:C	1.40442e-39	9.08187	-0.819415	0.000273895	0.155019	-1.46612
106720273	chr7:106720273:T:C	3.54774e-43	-8.19721e-10	-0.0212058	0.000146713	-8.19721e-10	-1.93536
106720459	chr7:106720459:A:T	2.50002e-43	-8.19721e-10	-0.371221	0.000148454	-8.19721e-10	-1.92357
106720503	chr7:106720503:T:C	1.59514e-39	9.2092	-0.819415	0.000291284	0.216571	-1.46612
106721055	chr7:106721055:A:C	1.63867e-39	9.23612	-0.819415	0.00029161	0.217691	-1.46612
106721143	chr7:106721143:C:G	2.50016e-43	-8.19721e-10	-0.371161	0.000148455	-8.19721e-10	-1.92356
106721397	chr7:106721397:T:C	8.27703e-15	65.7497	-0.451398	1.14917e-05	-2.54459	-1.93763
106721593	chr7:106721593:G:A	1.48318e-39	9.13682	-0.81981	0.000280098	0.177668	-1.46638
106721764	chr7:106721764:T:C	2.66134e-14	65.0431	1.42316	1.19943e-05	-2.53216	-1.90725
106721923	chr7:106721923:ACT:A	2.18682e-43	-8.19721e-10	-0.50507	0.000172605	-8.19721e-10	-1.77284
106722224	chr7:106722224:T:A	1.30664e-39	9.00969	-0.819415	0.000262639	0.113054	-1.46612
106722778	chr7:106722778:C:T	1.57093e-43	-8.19721e-10	-0.835847	0.000169602	-8.19721e-10	-1.79039
106722798	chr7:106722798:C:T	2.22803e-43	-8.19721e-10	-0.486399	0.000146736	-8.19721e-10	-1.93521
106723634	chr7:106723634:G:A	5.89906e-44	-8.19721e-10	-1.81531	0.000189871	-8.19721e-10	-1.6775
106723646	chr7:106723646:A:G	8.41166e-43	-8.19721e-10	0.842101	0.000146023	-8.19721e-10	-1.94008
106723781	chr7:106723781:A:T	6.26833e-44	-1.75459	-1.18586e-09	8.03147e-05	-2.53789	-1.18586e-09
106724104	chr7:106724104:G:A	2.99572e-44	-1.31353	-1.17939	1.15593e-05	-2.54215	-1.9342
106724153	chr7:106724153:A:G	1.09494e-11	69.9134	2.5725	1.20112e-05	-2.50178	-1.93622
106724546	chr7:106724546:A:G	2.04058e-43	-8.19721e-10	-0.574284	0.00015494	-8.19721e-10	-1.88081
106724587	chr7:106724587:G:C	5.91152e-44	-8.19721e-10	-1.8132	0.000188942	-8.19721e-10	-1.6824
106724694	chr7:106724694:T:G	5.36726e-44	-0.331522	-1.57826	4.08704e-05	-2.46507	-0.748375
106724805	chr7:106724805:A:AT	1.12651e-41	5.35181	-1.91503	2.82306e-05	-2.4966	-1.08684
106724921	chr7:106724921:T:C	8.70132e-27	39.2002	-1.48283	2.59949e-05	-2.48015	-1.18579
106724936	chr7:106724936:A:C	5.52029e-44	-0.183778	-1.69789	5.57092e-05	-2.42649	-0.477208
106724974	chr7:106724974:A:C	8.19852e-44	-8.19721e-10	-1.48615	0.00014642	-8.19721e-10	-1.93737
106725106	chr7:106725106:T:C	2.19252e-43	-8.19721e-10	-0.502467	0.000146907	-8.19721e-10	-1.93405
106725343	chr7:106725343:A:C	5.56204e-44	-8.19721e-10	-1.87414	0.00016271	-8.19721e-10	-1.83188
106725462	chr7:106725462:C:T	4.33806e-44	-2.12268	-1.18586e-09	0.000190324	-1.67512	-1.18586e-09
106725575	chr7:106725575:A:G	5.3907e-14	66.8714	0.300727	1.33365e-05	-2.49458	-1.83877
106726186	chr7:106726186:T:A	2.09303e-44	-0.933543	-1.91795	2.66673e-05	-2.53218	-1.10822
106726335	chr7:106726335:G:A	1.09745e-16	49.7695	11.2058	1.43065e-05	-2.32391	-1.93923
106727182	chr7:106727182:G:A	1.74149e-43	-8.19721e-10	-0.732777	0.000163405	-8.19721e-10	-1.82761
106727190	chr7:106727190:G:A	2.4961e-08	77.9939	2.22377	4.07405e-05	-2.41654	-0.800079
106727632	chr7:106727632:A:T	6.08953e-44	-8.19721e-10	-1.78353	0.000182151	-8.19721e-10	-1.71901
106727649	chr7:106727649:A:G	2.43869e-43	-8.19721e-10	-0.396058	0.000148146	-8.19721e-10	-1.92565
106727694	chr7:106727694:G:A	2.08947e-43	-8.19721e-10	-0.550607	0.000146484	-8.19721e-10	-1.93693
106727893	chr7:106727893:T:A	1.09428e-44	-1.96728	-1.53272	1.91567e-05	-2.04554	-1.92566
106728640	chr7:106728640:CAATTGATTTCCAACAAGGGAAATTTTTTCCCATTG:C	5.91713e-44	-0.220175	-1.59208	4.46464e-05	-2.44382	-0.681256
106728778	chr7:106728778:C:T	2.42783e-43	-8.19721e-10	-0.400519	0.000148153	-8.19721e-10	-1.9256
106728822	chr7:106728822:T:G	3.48028e-44	-1.2993	-1.04369	1.17091e-05	-2.54218	-1.92131
106728979	chr7:106728979:C:T	4.56783e-44	-2.07106	-1.18586e-09	8.76251e-05	-2.45078	-1.18586e-09
106729319	chr7:106729319:A:G	3.93863e-43	-8.19721e-10	0.0833149	0.000148613	-8.19721e-10	-1.9225
106729744	chr7:106729744:T:C	7.47209e-44	-8.19721e-10	-1.57893	0.000146104	-8.19721e-10	-1.93953
106729850	chr7:106729850:G:T	2.82028e-43	-8.19721e-10	-0.25068	0.000150605	-8.19721e-10	-1.90919
106729946	chr7:106729946:G:A	1.99362e-43	-8.19721e-10	-0.597563	0.000169923	-8.19721e-10	-1.7885
106730198	chr7:106730198:C:G	9.62063e-06	73.9498	12.2222	1.30664e-05	-2.54533	-1.80847
106730624	chr7:106730624:A:G	2.05203e-42	-8.19721e-10	1.7339	0.000377421	-8.19721e-10	-0.990483
106731018	chr7:106731018:A:G	4.48212e-40	8.99632	-1.87598	0.000194463	0.216677	-1.87028
106731072	chr7:106731072:C:G	5.90872e-44	-8.19721e-10	-1.81367	0.000189417	-8.19721e-10	-1.6799
106731698	chr7:106731698:C:T	1.91113e-43	-8.19721e-10	-0.639823	0.000153693	-8.19721e-10	-1.88889
106731773	chr7:106731773:C:G	0.900613	76.2807	21.3383	1.16304e-05	-2.54197	-1.92825
106731872	chr7:106731872:G:A	5.61121e-44	-8.19721e-10	-1.86534	0.000148749	-8.19721e-10	-1.92159
106732176	chr7:106732176:T:C	0.0889225	74.7499	20.5537	1.14828e-05	-2.54476	-1.93824
106732269	chr7:106732269:A:G	3.48412e-42	2.26328	-1.18586e-09	0.000493496	-0.722331	-1.18586e-09
106732314	chr7:106732314:C:T	0.00250855	74.7532	16.9824	1.2237e-05	-2.54486	-1.87452
106732420	chr7:106732420:G:T	1.68308e-43	-8.19721e-10	-0.766894	0.000146161	-8.19721e-10	-1.93914
106732457	chr7:106732457:G:A	0.0018509	74.5513	16.8802	1.22947e-05	-2.54553	-1.86915
106732492	chr7:106732492:T:C	1.31256e-39	8.91379	-0.718994	0.000263526	0.0518304	-1.40153
106732541	chr7:106732541:T:C	6.00529e-44	-8.19721e-10	-1.79746	0.000185099	-8.19721e-10	-1.70296
106732819	chr7:106732819:G:A	6.61186e-44	-8.19721e-10	-1.70124	0.00053654	-8.19721e-10	-0.638705
106732868	chr7:106732868:C:T	2.88069e-43	-8.19721e-10	-0.229486	0.000195644	-8.19721e-10	-1.64755
106733200	chr7:106733200:C:T	0.00126767	73.2178	17.8352	1.1534e-05	-2.54628	-1.93227
106733272	chr7:106733272:C:T	0.00482809	74.1408	18.2496	1.14882e-05	-2.54481	-1.93772
106733428	chr7:106733428:G:A	2.26148e-42	-8.19721e-10	1.83109	0.000419722	-8.19721e-10	-0.884253
106733747	chr7:106733747:G:C	1.94439e-38	10.7398	0.150587	2.0974e-05	-2.20409	-1.67647
106734102	chr7:106734102:T:G	5.03874e-19	45.9773	9.6144	2.00839e-05	-1.98437	-1.93956
106734224	chr7:106734224:A:T	4.80704e-42	3.45241	-0.867264	1.65145e-05	-2.3386	-1.78101
106734388	chr7:106734388:T:G	5.53925e-44	-8.19721e-10	-1.87824	0.000209605	-8.19721e-10	-1.57862
106734540	chr7:106734540:C:G	2.87701e-43	-0.230767	-1.18586e-09	9.50667e-05	-2.36927	-1.18586e-09
106735615	chr7:106735615:T:A	1.45359e-29	33.0291	-1.70638	2.29946e-05	-2.5439	-1.24469
106736167	chr7:106736167:G:A	1.03696e-44	-2.51104	-1.04277	1.42047e-05	-2.37758	-1.89269
106736232	chr7:106736232:T:C	9.64697e-43	-8.19721e-10	0.979127	0.000482593	-8.19721e-10	-0.744672
106736655	chr7:106736655:C:T	1.60674e-43	-8.19721e-10	-0.813309	0.000230483	-8.19721e-10	-1.48367
106736662	chr7:106736662:T:C	1.77835e-43	-8.19721e-10	-0.711833	0.000148032	-8.19721e-10	-1.92642
106736812	chr7:106736812:C:T	1.56167e-43	-8.19721e-10	-0.841765	0.000150601	-8.19721e-10	-1.90921
106736920	chr7:106736920:C:T	1.5416e-43	-8.19721e-10	-0.854698	0.000150935	-8.19721e-10	-1.907
106737016	chr7:106737016:G:A	1.30148e-44	-2.50639	-0.820212	2.53609e-05	-2.51885	-1.17179
106737347	chr7:106737347:A:G	7.0768e-45	-2.19097	-1.7449	1.48016e-05	-2.48603	-1.74308
106737412	chr7:106737412:T:C	7.03991e-44	-8.19721e-10	-1.63851	0.000148035	-8.19721e-10	-1.92639
106737778	chr7:106737778:C:G	6.36825e-44	-8.19721e-10	-1.73878	0.00014662	-8.19721e-10	-1.936
106737783	chr7:106737783:G:A	5.26311e-43	2.2024	-1.82919	0.000316457	0.323134	-1.48979
106737956	chr7:106737956:G:A	1.46814e-43	0.0920298	-0.995553	2.36548e-05	-2.43467	-1.32561
106738041	chr7:106738041:A:T	2.02832e-43	-8.19721e-10	-0.580308	0.000146415	-8.19721e-10	-1.9374
106738146	chr7:106738146:A:G	5.48809e-44	-8.19721e-10	-1.88752	0.00014821	-8.19721e-10	-1.92521
106738188	chr7:106738188:C:T	3.77003e-44	-2.26302	-1.18586e-09	8.09e-05	-2.53063	-1.18586e-09
106738208	chr7:106738208:A:G	2.00567e-43	-8.19721e-10	-0.59154	0.000146237	-8.19721e-10	-1.93862
106738368	chr7:106738368:T:C	8.07914e-44	-0.282134	-1.21868	7.80275e-05	-2.49382	-0.0729597
106738629	chr7:106738629:A:AGAT	2.49387e-40	6.26405	0.270022	5.87474e-05	-1.75624	-1.09436
106738747	chr7:106738747:G:C	2.97095e-43	-8.19721e-10	-0.198636	0.000207276	-8.19721e-10	-1.58979
106738913	chr7:106738913:A:G	1.09184e-43	-8.19721e-10	-1.19965	0.000165786	-8.19721e-10	-1.81315
106739327	chr7:106739327:T:C	5.21871e-44	-8.19721e-10	-1.93785	0.000220613	-8.19721e-10	-1.52743
106739552	chr7:106739552:G:A	8.77142e-42	0.796508	2.39006	4.16488e-05	-2.47801	-0.716563
106739558	chr7:106739558:C:G	5.25103e-41	5.35401	-0.377931	0.000284755	-0.329827	-0.94239
106739822	chr7:106739822:T:C	7.41183e-44	-8.19721e-10	-1.58702	0.000168871	-8.19721e-10	-1.79471
106740284	chr7:106740284:T:C	5.90731e-41	5.44168	-0.347834	0.000309174	-0.274613	-0.915329
106740328	chr7:106740328:T:A	5.66752e-44	-8.19721e-10	-1.85535	0.000200159	-8.19721e-10	-1.62474
106740367	chr7:106740367:A:AT	8.90567e-42	0.762626	2.43913	4.29687e-05	-2.48231	-0.681063
106740455	chr7:106740455:T:G	3.4118e-43	-8.19721e-10	-0.0602767	0.000223092	-8.19721e-10	-1.51626
106740539	chr7:106740539:T:A	4.2872e-44	-2.13447	-1.18586e-09	0.000705081	-0.365532	-1.18586e-09
106741162	chr7:106741162:A:G	4.25697e-41	5.30737	-0.541163	0.000242271	-0.355375	-1.07841
106741530	chr7:106741530:G:GT	3.26764e-44	-2.40603	-1.18586e-09	0.000274397	-1.30927	-1.18586e-09
106741765	chr7:106741765:G:A	4.81286e-44	-2.01881	-1.18586e-09	8.12303e-05	-2.52656	-1.18586e-09
106741872	chr7:106741872:A:T	1.25238e-38	7.26327	3.18718	3.79448e-05	-1.81278	-1.47494
106742125	chr7:106742125:C:G	1.56996e-43	-8.19721e-10	-0.836466	0.000226453	-8.19721e-10	-1.50131
106742285	chr7:106742285:T:C	4.99928e-44	-1.98081	-1.18586e-09	0.00014973	-1.91501	-1.18586e-09
106742596	chr7:106742596:T:C	3.54887e-44	-2.32347	-1.18586e-09	0.000123836	-2.10489	-1.18586e-09
106742683	chr7:106742683:A:G	4.6457e-42	0.387099	2.16391	9.31364e-05	-2.35926	-0.030519
106742712	chr7:106742712:C:T	1.04823e-41	0.594091	2.77066	5.12111e-05	-2.4921	-0.495791
106743264	chr7:106743264:C:T	7.44202e-45	-2.18889	-1.69666	1.54636e-05	-2.48549	-1.69987
106743438	chr7:106743438:T:C	9.53067e-43	0.775861	0.191137	2.41564e-05	-2.47556	-1.26374
106743475	chr7:106743475:C:T	6.81702e-44	-1.67068	-1.18586e-09	8.00194e-05	-2.54158	-1.18586e-09
106745060	chr7:106745060:G:A	1.20045e-44	-2.26788	-1.13953	2.41936e-05	-2.5172	-1.22056
106745176	chr7:106745176:T:C	1.92302e-43	-8.19721e-10	-0.633621	0.000260537	-8.19721e-10	-1.3611
106745313	chr7:106745313:G:A	8.42506e-43	-8.19721e-10	0.843694	0.000251133	-8.19721e-10	-1.39786
106745513	chr7:106745513:A:G	1.12131e-43	-8.19721e-10	-1.17302	0.000153886	-8.19721e-10	-1.88764
106746055	chr7:106746055:C:T	2.29345e-42	-8.19721e-10	1.84512	0.00117524	-8.19721e-10	0.145382
106746235	chr7:106746235:T:C	4.2411e-43	-8.19721e-10	0.157306	0.000300313	-8.19721e-10	-1.21902
106746878	chr7:106746878:G:A	7.96267e-42	0.763049	2.32678	4.10237e-05	-2.47545	-0.734247
106747369	chr7:106747369:T:C	8.27895e-42	0.766071	2.36271	4.00243e-05	-2.48039	-0.753969
106747398	chr7:106747398:G:C	6.10456e-44	-8.19721e-10	-1.78107	0.000146033	-8.19721e-10	-1.94001
106747639	chr7:106747639:T:C	1.37202e-43	-8.19721e-10	-0.971233	0.00015869	-8.19721e-10	-1.85689
106748775	chr7:106748775:T:C	4.30711e-43	-8.19721e-10	0.172749	0.000251085	-8.19721e-10	-1.39806
106749357	chr7:106749357:G:A	1.67481e-42	1.53077	-1.18586e-09	0.000196321	-1.6441	-1.18586e-09
106749541	chr7:106749541:T:C	1.48866e-41	0.898473	2.81706	5.09564e-05	-2.4638	-0.529075
106749570	chr7:106749570:C:T	7.53092e-44	-8.19721e-10	-1.57108	0.000184779	-8.19721e-10	-1.70469
106749949	chr7:106749949:C:T	5.61925e-43	2.28476	-1.84608	0.000324317	0.393787	-1.53591
106750130	chr7:106750130:T:G	7.98568e-44	-8.19721e-10	-1.51245	0.000149256	-8.19721e-10	-1.91818
106750275	chr7:106750275:T:C	9.9725e-43	-8.19721e-10	1.01231	0.000516544	-8.19721e-10	-0.676685
106750311	chr7:106750311:T:A	6.64127e-38	9.48883	2.62988	2.84136e-05	-2.41977	-1.1572
106750313	chr7:106750313:T:A	6.48092e-44	-8.19721e-10	-1.72124	0.000148577	-8.19721e-10	-1.92274
106750858	chr7:106750858:A:G	7.64882e-44	-8.19721e-10	-1.55555	0.000182699	-8.19721e-10	-1.71601
106750893	chr7:106750893:CT:C	7.46711e-44	-8.19721e-10	-1.57959	0.000186188	-8.19721e-10	-1.69709
106751016	chr7:106751016:G:A	7.51305e-44	-8.19721e-10	-1.57346	0.000185319	-8.19721e-10	-1.70176
106751487	chr7:106751487:G:GC	7.70985e-44	-8.19721e-10	-1.5476	0.000181209	-8.19721e-10	-1.72419
106751663	chr7:106751663:A:G	5.73594e-44	-8.19721e-10	-1.84335	0.000192614	-8.19721e-10	-1.66316
106751678	chr7:106751678:C:T	5.65677e-44	-8.19721e-10	-1.85725	0.00019738	-8.19721e-10	-1.63872
106751734	chr7:106751734:G:C	9.7235e-43	0.987028	-1.18586e-09	0.000131039	-2.04835	-1.18586e-09
106751739	chr7:106751739:C:T	5.73093e-44	-8.19721e-10	-1.84422	0.000146104	-8.19721e-10	-1.93952
106751818	chr7:106751818:C:T	7.25012e-44	-8.19721e-10	-1.60908	0.000148981	-8.19721e-10	-1.92003
106751866	chr7:106751866:T:C	1.91952e-44	-1.00132	-1.93671	2.03208e-05	-2.53647	-1.37573
106752182	chr7:106752182:G:A	1.92283e-44	-1.00073	-1.93557	2.06065e-05	-2.53615	-1.36209
106752278	chr7:106752278:T:A	5.25807e-44	-8.19721e-10	-1.93034	0.000352674	-8.19721e-10	-1.0583
106752587	chr7:106752587:T:C	4.8082e-44	-2.53685	0.517072	1.33158e-05	-2.43563	-1.89927
106752769	chr7:106752769:T:C	6.53486e-45	-2.47184	-1.5437	1.64318e-05	-2.47769	-1.64694
106753137	chr7:106753137:AC:A	5.72298e-44	-8.19721e-10	-1.84561	0.000193134	-8.19721e-10	-1.66046
106753186	chr7:106753186:A:T	8.10283e-43	-8.19721e-10	0.804696	0.000346641	-8.19721e-10	-1.07556
106753787	chr7:106753787:T:A	5.87266e-45	-2.52532	-1.59706	1.16623e-05	-2.52806	-1.93942
106753790	chr7:106753790:T:A	8.10374e-44	-8.19721e-10	-1.49778	0.00019549	-8.19721e-10	-1.64834
106754207	chr7:106754207:C:T	4.07981e-43	-8.19721e-10	0.118533	0.000241099	-8.19721e-10	-1.43864
106754426	chr7:106754426:TACCTAAAG:T	6.37092e-43	-8.19721e-10	0.564226	0.000200014	-8.19721e-10	-1.62546
106754479	chr7:106754479:T:C	3.16594e-42	-1.30661	3.47413	0.000187342	-2.52524	0.834335
106754492	chr7:106754492:G:A	4.10315e-43	-8.19721e-10	0.124237	0.000241784	-8.19721e-10	-1.4358
106754608	chr7:106754608:T:C	5.28858e-44	-8.19721e-10	-1.92455	0.000376951	-8.19721e-10	-0.991731
106754762	chr7:106754762:G:A	1.26835e-42	-8.19721e-10	1.25279	0.000312825	-8.19721e-10	-1.1782
106754842	chr7:106754842:G:A	6.57485e-43	0.671186	-0.0754513	2.23757e-05	-2.51454	-1.30134
106754858	chr7:106754858:A:G	3.05073e-42	-1.22758	3.35803	0.000173769	-2.51331	0.747189
106755257	chr7:106755257:A:G	1.21385e-43	0.717106	-1.81082	0.000119895	-0.687738	-1.4495
106755271	chr7:106755271:T:C	5.5573e-44	-2.54607	0.671082	1.43321e-05	-2.34389	-1.91745
106755406	chr7:106755406:G:A	3.02338e-42	-1.24965	3.37109	0.000174833	-2.51672	0.756704
106755433	chr7:106755433:A:G	6.95959e-44	-2.54521	0.895232	1.45016e-05	-2.3562	-1.89339
106755494	chr7:106755494:C:T	1.63566e-38	2.94376	7.77369	0.000135792	-2.05876	0.0460411
106755521	chr7:106755521:CATGTGCCCCCAGACCTA:C	5.76532e-44	-2.5461	0.707858	1.44234e-05	-2.34158	-1.91342
106755873	chr7:106755873:T:C	1.53298e-43	-0.860304	-1.18586e-09	8.34772e-05	-2.49927	-1.18586e-09
106756111	chr7:106756111:T:C	6.73974e-44	-0.931661	-0.750421	6.00004e-05	-2.51738	-0.312118
106756137	chr7:106756137:T:C	5.93992e-44	-8.19721e-10	-1.80841	0.000203746	-8.19721e-10	-1.60697
106756383	chr7:106756383:A:T	7.57667e-41	5.62735	-0.284624	0.000369142	-0.14929	-0.863373
106756398	chr7:106756398:C:T	6.08925e-41	5.74619	-0.62201	0.00036317	-0.0792646	-0.949709
106756549	chr7:106756549:T:C	2.93319e-43	-8.19721e-10	-0.211428	0.000240614	-8.19721e-10	-1.44065
106756567	chr7:106756567:G:A	7.87929e-42	4.48658	-1.40728	5.89366e-05	-0.959205	-1.88818
106757054	chr7:106757054:G:A	3.88828e-43	-8.19721e-10	0.0704492	0.000265336	-8.19721e-10	-1.34285
106757227	chr7:106757227:G:C	2.068e-43	-8.19721e-10	-0.560937	0.00023496	-8.19721e-10	-1.46443
106757228	chr7:106757228:C:T	2.068e-43	-8.19721e-10	-0.560937	0.00023496	-8.19721e-10	-1.46443
106757263	chr7:106757263:T:C	4.12922e-41	5.29632	-0.56058	0.000301752	-0.319245	-0.894995
106757309	chr7:106757309:T:C	4.95372e-43	-8.19721e-10	0.312622	0.000319767	-8.19721e-10	-1.15625
106757707	chr7:106757707:G:A	1.03581e-39	4.44625	3.51175	0.000140873	-1.98922	0.0132318
106757916	chr7:106757916:C:T	7.0249e-43	-0.871322	1.53326	2.9325e-05	-2.54619	-0.999216
106757981	chr7:106757981:TC:T	7.80316e-43	-0.855223	1.62224	3.06202e-05	-2.54625	-0.955939
106758174	chr7:106758174:T:C	2.4445e-43	-8.19721e-10	-0.393677	0.000181625	-8.19721e-10	-1.7219
106758344	chr7:106758344:C:T	8.54579e-41	6.71136	-1.24826	0.000152067	-1.01542	-0.884106
106758623	chr7:106758623:A:T	1.34899e-44	-2.54629	-0.744452	2.2386e-05	-2.34848	-1.46692
106759073	chr7:106759073:C:G	9.72591e-45	-2.39921	-1.21868	1.4173e-05	-2.50405	-1.76845
106759221	chr7:106759221:A:G	5.20765e-44	-8.19721e-10	-1.93997	0.000272319	-8.19721e-10	-1.31687
106759436	chr7:106759436:G:A	4.36401e-45	-2.51251	-1.90678	1.8008e-05	-2.3944	-1.63863
106759484	chr7:106759484:A:T	7.15747e-45	-2.05708	-1.86745	1.29446e-05	-2.53152	-1.83165
106759502	chr7:106759502:G:A	3.75628e-44	-0.676713	-1.58996	6.07663e-05	-0.87691	-1.9399
106759657	chr7:106759657:T:C	5.23176e-44	-8.19721e-10	-1.93536	0.000211039	-8.19721e-10	-1.5718
106759660	chr7:106759660:G:C	9.77284e-43	2.92808	-1.93599	3.40273e-05	-1.68009	-1.71659
106760088	chr7:106760088:G:A	3.95615e-44	-2.21483	-1.18586e-09	8.10052e-05	-2.52933	-1.18586e-09
106760215	chr7:106760215:C:G	6.69015e-45	-2.08863	-1.90343	1.19303e-05	-2.52454	-1.92022
106760411	chr7:106760411:C:T	1.13915e-44	-1.54497	-1.91485	1.54056e-05	-2.28512	-1.90399
106760781	chr7:106760781:T:C	5.77107e-44	-8.19721e-10	-1.83724	0.000208034	-8.19721e-10	-1.58614
106761004	chr7:106761004:A:C	2.9937e-42	-8.19721e-10	2.11158	0.00658271	-8.19721e-10	1.86836
106761409	chr7:106761409:A:G	9.52883e-45	-1.70326	-1.93511	1.76156e-05	-2.1251	-1.92997
106762054	chr7:106762054:A:C	6.68639e-44	-8.19721e-10	-1.69003	0.0002835	-8.19721e-10	-1.27663
106762119	chr7:106762119:C:T	3.78401e-44	-0.639534	-1.61978	3.74268e-05	-1.40366	-1.8978
106762190	chr7:106762190:C:T	9.81265e-44	-8.19721e-10	-1.30643	0.000146342	-8.19721e-10	-1.9379
106762694	chr7:106762694:G:A	6.45701e-44	-8.19721e-10	-1.72494	0.000277598	-8.19721e-10	-1.29767
106762853	chr7:106762853:C:T	9.84316e-45	-1.66868	-1.93723	1.70658e-05	-2.15312	-1.93365
106762958	chr7:106762958:T:C	4.72238e-45	-2.48651	-1.85386	1.24515e-05	-2.46332	-1.93868
106763114	chr7:106763114:A:G	4.39442e-44	-2.10977	-1.18586e-09	0.00010224	-2.29652	-1.18586e-09
106763511	chr7:106763511:G:T	9.61774e-45	-2.39077	-1.23831	2.25469e-05	-2.53643	-1.27182
106763816	chr7:106763816:A:G	4.24112e-44	-2.36199	0.216711	0.000173754	-1.76372	-0.00248282
106764068	chr7:106764068:A:G	1.27921e-44	-1.58399	-1.75987	2.36249e-05	-2.04473	-1.71682
106764291	chr7:106764291:A:C	8.06769e-45	-1.87697	-1.92785	1.24302e-05	-2.46846	-1.93526
106764433	chr7:106764433:G:A	8.76515e-45	-2.37947	-1.34244	2.04069e-05	-2.53329	-1.37468
106764617	chr7:106764617:G:T	4.61486e-45	-2.50902	-1.85439	1.25563e-05	-2.47866	-1.91496
106765278	chr7:106765278:T:G	4.48378e-42	-8.19721e-10	2.51553	0.00499772	-8.19721e-10	1.59289
106765512	chr7:106765512:A:G	1.07998e-44	-1.57974	-1.93341	1.55111e-05	-2.26212	-1.92017
106765863	chr7:106765863:A:T	5.97848e-42	3.45351	-0.650273	9.29294e-05	-0.687096	-1.70491
106766066	chr7:106766066:T:C	7.04474e-44	-8.19721e-10	-1.63782	0.000192025	-8.19721e-10	-1.66622
106766206	chr7:106766206:C:CT	2.85065e-44	-2.54255	-1.18586e-09	0.000111035	-2.214	-1.18586e-09
106766217	chr7:106766217:C:T	2.13962e-43	-0.526887	-1.18586e-09	0.000208055	-1.58604	-1.18586e-09
106766378	chr7:106766378:C:T	2.92198e-44	-2.36253	-0.155317	2.38855e-05	-2.54414	-1.20643
106766484	chr7:106766484:A:G	5.71598e-43	-8.19721e-10	0.455748	0.000349731	-8.19721e-10	-1.06668
106766566	chr7:106766566:A:T	3.58977e-44	-2.31201	-1.18586e-09	0.000227316	-1.49751	-1.18586e-09
106766671	chr7:106766671:G:A	2.15282e-44	-1.75895	-1.06438	2.32496e-05	-2.10081	-1.67674
106766704	chr7:106766704:C:T	1.36055e-44	-1.34222	-1.93999	1.76841e-05	-2.11125	-1.93993
106766734	chr7:106766734:C:T	1.37072e-44	-1.33478	-1.93999	1.77678e-05	-2.10654	-1.93991
106766799	chr7:106766799:A:G	1.43011e-44	-1.29226	-1.94009	1.82321e-05	-2.08056	-1.9401
106766980	chr7:106766980:T:C	6.16974e-44	-8.19721e-10	-1.77045	0.000150249	-8.19721e-10	-1.91155
106767299	chr7:106767299:G:A	7.22523e-44	-8.19721e-10	-1.61252	0.000196773	-8.19721e-10	-1.6418
106767368	chr7:106767368:A:G	7.46616e-44	-8.19721e-10	-1.57972	0.000156693	-8.19721e-10	-1.86956
106767982	chr7:106767982:GC:G	1.08285e-43	-8.19721e-10	-1.20792	0.000811398	-8.19721e-10	-0.225088
106768106	chr7:106768106:T:C	3.60467e-44	-2.34803	0.0401529	2.77249e-05	-2.54515	-1.05636
106768123	chr7:106768123:C:T	1.33496e-44	-1.36585	-1.93535	1.75414e-05	-2.12374	-1.93554
106768159	chr7:106768159:C:T	1.29779e-44	-1.39326	-1.93618	1.72343e-05	-2.14068	-1.93627
106768706	chr7:106768706:T:C	5.6179e-44	-8.19721e-10	-1.86414	0.000180503	-8.19721e-10	-1.7281
106768756	chr7:106768756:G:C	1.58142e-44	-1.23261	-1.89918	1.83079e-05	-2.10402	-1.91249
106768924	chr7:106768924:C:T	1.03463e-44	-2.48758	-1.06847	3.22325e-05	-2.54582	-0.905051
106768973	chr7:106768973:G:A	1.18808e-44	-1.63489	-1.78287	1.43322e-05	-2.43732	-1.82402
106768982	chr7:106768982:A:C	3.74851e-44	-2.26875	-1.18586e-09	0.000347964	-1.07175	-1.18586e-09
106769006	chr7:106769006:G:A	8.56031e-44	-0.67584	-0.767126	6.28366e-05	-1.73001	-1.0533
106769047	chr7:106769047:A:G	3.05131e-44	-1.10934	-1.36519	2.27764e-05	-1.96521	-1.83291
106769053	chr7:106769053:T:C	3.08891e-44	-1.09413	-1.36816	2.29514e-05	-1.95605	-1.83442
106769389	chr7:106769389:T:A	2.86278e-44	-1.03245	-1.50586	2.27531e-05	-1.91597	-1.88317
106769451	chr7:106769451:T:G	2.43968e-44	-2.46416	-0.234072	2.8435e-05	-2.31751	-1.25872
106769459	chr7:106769459:G:A	1.05289e-44	-1.65886	-1.8797	1.31352e-05	-2.44733	-1.90122
106769508	chr7:106769508:C:T	2.65579e-44	-1.0893	-1.52406	2.17811e-05	-1.95299	-1.88981
106769574	chr7:106769574:G:A	9.65028e-45	-1.68846	-1.93724	1.25203e-05	-2.45654	-1.93996
106769623	chr7:106769623:C:T	2.68308e-44	-1.04862	-1.55451	2.10587e-05	-1.97719	-1.89934
106770331	chr7:106770331:G:A	2.80561e-43	0.269305	-0.525202	0.000272207	-0.471297	-0.845987
106770969	chr7:106770969:C:T	9.5493e-45	-2.33008	-1.30614	2.16564e-05	-2.35928	-1.48926
106770978	chr7:106770978:A:T	2.20795e-44	-1.56335	-1.23469	1.91172e-05	-2.16324	-1.81001
106771142	chr7:106771142:A:T	1.91626e-44	-1.54896	-1.39077	1.83455e-05	-2.15386	-1.86061
106771245	chr7:106771245:G:A	1.97475e-44	-1.57145	-1.33821	1.8485e-05	-2.16733	-1.83955
106771259	chr7:106771259:T:A	2.43059e-43	-8.19721e-10	-0.399381	0.00042311	-8.19721e-10	-0.876214
106771412	chr7:106771412:T:C	2.13951e-43	0.432785	-0.959723	0.000226482	-0.329033	-1.17215
106771477	chr7:106771477:T:C	1.02855e-44	-2.44564	-1.11632	3.07078e-05	-2.53836	-0.960974
106771636	chr7:106771636:G:A	1.85888e-43	0.313556	-0.9811	0.000204344	-0.420883	-1.18316
106771692	chr7:106771692:C:G	7.9513e-44	-8.19721e-10	-1.51677	0.000215697	-8.19721e-10	-1.54997
106772508	chr7:106772508:A:C	2.08801e-44	-1.63709	-1.2168	1.9093e-05	-2.19723	-1.77729
106772768	chr7:106772768:A:C	2.32829e-43	-0.442381	-1.18586e-09	0.000136592	-2.00685	-1.18586e-09
106772831	chr7:106772831:A:G	8.24989e-44	-8.19721e-10	-1.4799	0.000221102	-8.19721e-10	-1.52522
106772873	chr7:106772873:A:G	3.83488e-44	-2.20794	-0.0380246	3.72043e-05	-2.23225	-1.07517
106773112	chr7:106773112:C:A	6.02654e-44	-8.19721e-10	-1.79393	0.000232666	-8.19721e-10	-1.47424
106773160	chr7:106773160:A:T	2.87775e-44	-2.53309	-1.18586e-09	7.96535e-05	-2.54616	-1.18586e-09
106773291	chr7:106773291:C:T	2.84124e-44	-2.54586	-1.18586e-09	0.000122172	-2.11841	-1.18586e-09
106773680	chr7:106773680:T:C	2.84507e-44	-2.54452	-1.18586e-09	0.000125259	-2.09346	-1.18586e-09
106773916	chr7:106773916:T:G	3.66763e-44	-1.9123	-0.378255	3.67815e-05	-2.19951	-1.11934
106774121	chr7:106774121:G:T	6.90235e-45	-2.53139	-1.42944	1.34048e-05	-2.45661	-1.87162
106774433	chr7:106774433:AATCTGAAATGCTCCAATGAGC:A	2.7557e-44	-2.23775	-0.338686	3.27585e-05	-2.24554	-1.18914
106774710	chr7:106774710:A:G	3.48344e-44	-2.33314	-0.00893756	3.37649e-05	-2.22137	-1.18305
106775414	chr7:106775414:T:A	1.12702e-44	-1.54598	-1.92455	1.37161e-05	-2.37286	-1.93242
106775549	chr7:106775549:A:G	1.1999e-44	-1.83692	-1.57095	1.9119e-05	-2.47905	-1.49411
106776021	chr7:106776021:G:A	8.77328e-44	0.504126	-1.92252	0.000104274	-0.345071	-1.93175
106776036	chr7:106776036:T:A	1.09094e-43	-8.19721e-10	-1.20048	0.000202871	-8.19721e-10	-1.61128
106776073	chr7:106776073:A:T	1.32529e-43	-1.00589	-1.18586e-09	9.28327e-05	-2.39305	-1.18586e-09
106776353	chr7:106776353:T:C	1.21242e-44	-1.48138	-1.9161	1.38583e-05	-2.36786	-1.9271
106776617	chr7:106776617:G:A	2.40605e-44	-1.68513	-1.02698	2.52192e-05	-2.42174	-1.2745
106776801	chr7:106776801:T:C	2.09436e-41	3.8548	0.2021	0.000220412	-1.04054	-0.487806
106776802	chr7:106776802:G:A	5.40739e-45	-2.46482	-1.7401	1.73396e-05	-2.54395	-1.52691
106777110	chr7:106777110:G:A	8.58744e-45	-2.15532	-1.58707	1.4369e-05	-2.36026	-1.89851
106777517	chr7:106777517:G:A	5.38791e-44	-1.05359	-0.852354	7.47317e-05	-1.01269	-1.59725
106777641	chr7:106777641:A:G	8.64056e-44	-1.43364	-1.18586e-09	0.000165743	-1.81341	-1.18586e-09
106778062	chr7:106778062:T:TGA	1.33606e-43	-8.19721e-10	-0.997789	0.000209647	-8.19721e-10	-1.57842
106778526	chr7:106778526:G:A	4.53901e-44	-1.12752	-0.94987	6.08723e-05	-1.16418	-1.65089
106778550	chr7:106778550:C:T	9.35151e-44	0.51929	-1.87385	9.83181e-05	-0.540337	-1.7953
106778575	chr7:106778575:A:G	5.24243e-45	-2.49459	-1.74131	1.37577e-05	-2.40188	-1.90037
106778734	chr7:106778734:G:T	5.20909e-44	-8.19721e-10	-1.9397	0.000154469	-8.19721e-10	-1.88385
106779279	chr7:106779279:T:C	5.6534e-44	-8.19721e-10	-1.85785	0.000148001	-8.19721e-10	-1.92663
106779527	chr7:106779527:T:C	1.8655e-42	3.57588	-1.93728	0.000177687	0.190588	-1.93441
106779530	chr7:106779530:C:G	3.22022e-44	-2.42065	-1.18586e-09	0.000115201	-2.17717	-1.18586e-09
106780404	chr7:106780404:T:C	1.55181e-43	0.0413136	-0.889408	7.18439e-05	-1.0923	-1.55705
106780558	chr7:106780558:T:C	8.45207e-45	-1.88354	-1.87473	1.37062e-05	-2.36606	-1.93993
106780622	chr7:106780622:C:T	2.95969e-43	0.272684	-0.475116	6.87129e-05	-1.27362	-1.42029
106780664	chr7:106780664:G:A	5.9466e-45	-2.29701	-1.81286	1.28151e-05	-2.45206	-1.92116
106781270	chr7:106781270:A:G	7.64691e-45	-1.98529	-1.8731	1.30851e-05	-2.41248	-1.93989
106781929	chr7:106781929:T:C	1.23306e-43	-8.19721e-10	-1.07802	0.000206652	-8.19721e-10	-1.59281
106782118	chr7:106782118:G:A	1.30389e-43	0.100151	-1.12232	7.28357e-05	-1.26488	-1.37076
106782271	chr7:106782271:C:T	9.57741e-43	2.87024	-1.89835	0.000117605	-0.217102	-1.93941
106782620	chr7:106782620:A:G	1.51181e-44	-1.36724	-1.80955	1.66429e-05	-2.27221	-1.83966
106782663	chr7:106782663:G:A	2.52087e-44	-1.37022	-1.29528	2.83509e-05	-2.29701	-1.28218
106782725	chr7:106782725:T:C	3.82102e-44	-2.24958	-1.18586e-09	0.000121928	-2.12042	-1.18586e-09
106782803	chr7:106782803:T:A	6.71791e-44	-8.19721e-10	-1.68533	0.000148482	-8.19721e-10	-1.92338
106783222	chr7:106783222:C:G	7.06108e-44	-8.19721e-10	-1.6355	0.00015066	-8.19721e-10	-1.90882
106783243	chr7:106783243:T:C	3.36261e-44	-1.14537	-1.23202	1.9029e-05	-2.21055	-1.76733
106783542	chr7:106783542:T:A	6.68478e-44	-8.19721e-10	-1.69027	0.000148293	-8.19721e-10	-1.92466
106784268	chr7:106784268:T:G	5.62944e-44	-8.19721e-10	-1.86209	0.000154979	-8.19721e-10	-1.88055
106784697	chr7:106784697:A:C	1.53519e-44	-1.37071	-1.79074	1.6434e-05	-2.2989	-1.82559
106785061	chr7:106785061:TTTTC:T	8.83433e-44	-8.19721e-10	-1.41146	0.000169357	-8.19721e-10	-1.79184
106785117	chr7:106785117:T:A	5.89746e-44	-8.19721e-10	-1.81558	0.000151032	-8.19721e-10	-1.90636
106785156	chr7:106785156:G:A	9.45353e-44	-8.19721e-10	-1.34371	0.000176525	-8.19721e-10	-1.75038
106785658	chr7:106785658:C:T	5.46224e-44	-0.237404	-1.65484	5.48932e-05	-1.21218	-1.70627
106786142	chr7:106786142:A:G	8.82754e-45	-2.53904	-1.17577	1.89441e-05	-2.27306	-1.70929
106786223	chr7:106786223:G:T	2.98389e-44	-1.3188	-1.17808	1.64075e-05	-2.31314	-1.81296
106786836	chr7:106786836:C:T	6.43684e-44	-8.19721e-10	-1.72806	0.000147203	-8.19721e-10	-1.93203
106787278	chr7:106787278:G:T	6.66177e-44	-8.19721e-10	-1.69372	0.000148068	-8.19721e-10	-1.92617
106787430	chr7:106787430:T:G	2.85876e-44	-2.53972	-1.18586e-09	0.000101967	-2.29919	-1.18586e-09
106787724	chr7:106787724:A:G	5.53604e-45	-2.31547	-1.86594	1.18916e-05	-2.52125	-1.92676
106787805	chr7:106787805:C:T	6.1919e-45	-2.47784	-1.5916	1.44279e-05	-2.434	-1.82068
106787918	chr7:106787918:C:T	6.52904e-44	-8.19721e-10	-1.71384	0.000147256	-8.19721e-10	-1.93167
106788373	chr7:106788373:A:G	5.58953e-45	-2.31287	-1.85892	1.18835e-05	-2.51921	-1.92949
106788585	chr7:106788585:C:G	9.22847e-44	-8.19721e-10	-1.36781	0.000218417	-8.19721e-10	-1.53744
106788857	chr7:106788857:G:A	7.45788e-43	2.65861	-1.93686	0.000136749	-0.0893016	-1.9164
106789043	chr7:106789043:T:A	6.11402e-45	-2.48406	-1.59804	1.448e-05	-2.42633	-1.82474
106789062	chr7:106789062:T:C	3.02233e-44	-2.48407	-1.18586e-09	8.98511e-05	-2.42569	-1.18586e-09
106789111	chr7:106789111:C:T	4.06902e-43	-8.19721e-10	0.115886	0.000291259	-8.19721e-10	-1.24963
106789342	chr7:106789342:A:G	2.5621e-43	-8.19721e-10	-0.346689	0.00120669	-8.19721e-10	0.171787
106789708	chr7:106789708:G:A	6.02639e-45	-2.23664	-1.8599	1.3323e-05	-2.39544	-1.93891
106789750	chr7:106789750:G:A	5.27309e-44	-8.19721e-10	-1.92749	0.000148648	-8.19721e-10	-1.92227
106789882	chr7:106789882:G:C	2.37195e-43	-0.423807	-1.18586e-09	0.000131215	-2.04701	-1.18586e-09
106790047	chr7:106790047:G:A	5.4042e-44	-8.19721e-10	-1.90293	0.000152517	-8.19721e-10	-1.89657
106790092	chr7:106790092:G:A	6.3137e-45	-2.44992	-1.60005	1.39173e-05	-2.46393	-1.82678
106790119	chr7:106790119:G:A	6.05759e-45	-2.35814	-1.73324	1.24241e-05	-2.47485	-1.92936
106790139	chr7:106790139:A:G	5.90874e-45	-2.39594	-1.72031	1.20413e-05	-2.50974	-1.92576
106790217	chr7:106790217:C:T	5.54657e-45	-2.52394	-1.65556	1.48719e-05	-2.37013	-1.85424
106790791	chr7:106790791:G:A	6.04021e-45	-2.37459	-1.71966	1.23383e-05	-2.48542	-1.92571
106791067	chr7:106791067:A:G	8.5717e-44	-8.19721e-10	-1.44164	0.000204388	-8.19721e-10	-1.60383
106791074	chr7:106791074:A:G	2.53128e-44	-0.883241	-1.77814	4.0425e-05	-1.49415	-1.73025
106791607	chr7:106791607:C:T	6.10402e-45	-2.54194	-1.5418	1.31375e-05	-2.53899	-1.80939
106792435	chr7:106792435:T:C	5.67038e-45	-2.52797	-1.62947	1.54015e-05	-2.34469	-1.8447
106792476	chr7:106792476:C:T	5.83456e-45	-2.52117	-1.60772	1.52498e-05	-2.36456	-1.83472
106792666	chr7:106792666:C:G	8.17926e-45	-2.21668	-1.57441	1.32026e-05	-2.5337	-1.80973
106792720	chr7:106792720:C:T	1.34289e-44	-1.42175	-1.87353	5.67209e-05	-1.11661	-1.76909
106792822	chr7:106792822:G:A	9.67256e-45	-2.16325	-1.46014	1.40324e-05	-2.54152	-1.74096
106793082	chr7:106793082:G:A	8.23001e-44	-1.48232	-1.18586e-09	0.000171921	-1.77681	-1.18586e-09
106793152	chr7:106793152:C:T	2.66861e-44	-1.02241	-1.58613	5.90084e-05	-0.91687	-1.9293
106793486	chr7:106793486:G:A	3.23352e-44	-1.35834	-1.05819	5.63988e-05	-2.29965	-0.591747
106793510	chr7:106793510:G:A	6.24829e-44	-8.19721e-10	-1.75779	0.000146378	-8.19721e-10	-1.93766
106793559	chr7:106793559:T:C	8.99434e-45	-2.24746	-1.44863	1.38566e-05	-2.46376	-1.83133
106793763	chr7:106793763:G:A	1.84198e-44	-1.15509	-1.82417	4.98924e-05	-1.24613	-1.76785
106793964	chr7:106793964:G:A	2.34307e-44	-1.16561	-1.57303	5.22452e-05	-1.04088	-1.92702
106793966	chr7:106793966:A:G	1.90176e-44	-1.09806	-1.84926	1.81523e-05	-2.15082	-1.87424
106793992	chr7:106793992:G:A	2.17537e-44	-1.20011	-1.6128	5.02129e-05	-1.07427	-1.9333
106794015	chr7:106794015:G:A	2.21157e-44	-1.18891	-1.60749	5.07068e-05	-1.06505	-1.93273
106794165	chr7:106794165:C:T	2.26231e-44	-1.16991	-1.60381	5.16673e-05	-1.04669	-1.93233
106794590	chr7:106794590:G:A	1.03786e-44	-2.23459	-1.31836	3.73019e-05	-1.45394	-1.85086
106795020	chr7:106795020:G:T	7.09553e-43	2.17021	-1.49826	0.000246492	0.456072	-1.87259
106795252	chr7:106795252:C:T	2.49809e-44	-1.02672	-1.64785	2.19114e-05	-2.13257	-1.70427
106795333	chr7:106795333:C:G	5.26285e-44	-8.19721e-10	-1.92943	0.000150045	-8.19721e-10	-1.91291
106795527	chr7:106795527:T:G	5.23005e-44	-8.19721e-10	-1.93568	0.000150056	-8.19721e-10	-1.91284
106795572	chr7:106795572:A:T	4.66624e-43	-8.19721e-10	0.252835	0.0026262	-8.19721e-10	0.949449
106795785	chr7:106795785:T:C	8.0262e-44	-8.19721e-10	-1.50739	0.000192445	-8.19721e-10	-1.66403
106796018	chr7:106796018:G:C	4.33367e-44	-0.800059	-1.32363	6.9807e-05	-1.40453	-1.27358
106796563	chr7:106796563:T:C	8.08702e-44	-8.19721e-10	-1.49984	0.00019385	-8.19721e-10	-1.65676
106797165	chr7:106797165:T:C	1.15641e-44	-1.56122	-1.88356	6.37829e-05	-0.913813	-1.85455
106797331	chr7:106797331:T:C	1.66224e-44	-1.1529	-1.92903	3.00613e-05	-1.74775	-1.77286
106797548	chr7:106797548:T:A	6.65335e-45	-2.47703	-1.52054	1.47714e-05	-2.54388	-1.68727
106797596	chr7:106797596:T:C	1.10212e-43	-1.19028	-1.18586e-09	9.69462e-05	-2.34969	-1.18586e-09
106797715	chr7:106797715:G:A	7.30133e-45	-2.53599	-1.36864	2.74063e-05	-2.14094	-1.47214
106797745	chr7:106797745:C:T	1.3498e-44	-1.3628	-1.92735	2.52484e-05	-1.75619	-1.93889
106798099	chr7:106798099:G:A	5.30737e-44	-8.19721e-10	-1.92101	0.000148314	-8.19721e-10	-1.92451
106798511	chr7:106798511:A:G	3.0027e-44	-0.687063	-1.80353	2.34992e-05	-1.9319	-1.83498
106798574	chr7:106798574:C:A	1.53491e-44	-2.13384	-1.02779	1.96708e-05	-2.54406	-1.40065
106798720	chr7:106798720:C:T	1.34556e-43	-0.990706	-1.18586e-09	0.000323844	-1.14358	-1.18586e-09
106798743	chr7:106798743:C:A	3.37074e-42	-8.19721e-10	2.2302	0.00344006	-8.19721e-10	1.2194
106798788	chr7:106798788:TTTTG:T	2.50761e-44	-0.892922	-1.77785	2.14162e-05	-2.04514	-1.81456
106798814	chr7:106798814:T:C	6.90113e-44	0.27323	-1.93165	6.2598e-05	-0.92283	-1.86428
106799046	chr7:106799046:AC:A	8.1126e-44	-8.19721e-10	-1.49668	0.000194342	-8.19721e-10	-1.65422
106799134	chr7:106799134:G:A	5.23823e-44	-8.19721e-10	-1.93412	0.000149358	-8.19721e-10	-1.9175
106799485	chr7:106799485:T:C	5.27128e-44	-8.19721e-10	-1.92783	0.000148001	-8.19721e-10	-1.92663
106799586	chr7:106799586:G:A	7.0008e-45	-2.47647	-1.4702	1.63411e-05	-2.54444	-1.58572
106799732	chr7:106799732:T:C	1.03379e-43	-8.19721e-10	-1.25429	0.000281596	-8.19721e-10	-1.28337
106799762	chr7:106799762:G:A	4.3947e-45	-2.51982	-1.89247	1.5224e-05	-2.33661	-1.86436
106799993	chr7:106799993:C:T	5.29063e-44	-8.19721e-10	-1.92416	0.000148746	-8.19721e-10	-1.92161
106800049	chr7:106800049:T:G	2.98026e-44	-0.831781	-1.66631	2.46795e-05	-2.00318	-1.7147
106800206	chr7:106800206:T:G	5.68288e-45	-2.31977	-1.83546	1.52412e-05	-2.44316	-1.75668
106800229	chr7:106800229:G:T	5.27188e-44	-8.19721e-10	-1.92772	0.000147919	-8.19721e-10	-1.92718
106800488	chr7:106800488:A:G	8.14077e-44	-8.19721e-10	-1.49322	0.00019485	-8.19721e-10	-1.65161
106801016	chr7:106801016:G:C	3.60444e-43	1.36129	-1.36664	0.000121953	-0.33019	-1.79002
106801224	chr7:106801224:C:A	1.54941e-44	-1.22105	-1.93118	2.82511e-05	-1.64553	-1.93719
106801226	chr7:106801226:C:T	2.3576e-44	-0.978594	-1.75386	2.05761e-05	-2.10332	-1.7964
106801248	chr7:106801248:C:T	1.13141e-43	0.113108	-1.27716	8.88474e-05	-1.12463	-1.3123
106801632	chr7:106801632:G:A	7.00129e-45	-2.49505	-1.45154	1.66107e-05	-2.54023	-1.57358
106801693	chr7:106801693:C:A	1.02184e-43	0.623985	-1.8899	6.26829e-05	-1.11525	-1.6705
106802289	chr7:106802289:T:A	1.58792e-44	-2.18358	-0.944098	2.14801e-05	-2.53884	-1.31788
106802460	chr7:106802460:A:G	5.33366e-44	-8.19721e-10	-1.91607	0.000147416	-8.19721e-10	-1.93059
106802775	chr7:106802775:G:A	7.89765e-45	-2.4967	-1.32943	1.89962e-05	-2.53975	-1.43986
106802908	chr7:106802908:A:G	6.67381e-45	-2.39611	-1.59839	0.000105334	-1.72057	-0.546142
106802962	chr7:106802962:C:G	1.99927e-44	-1.67921	-1.21811	3.97089e-05	-2.06001	-1.18226
106803050	chr7:106803050:C:T	8.32971e-44	-0.264677	-1.2056	7.34269e-05	-1.38527	-1.24228
106803238	chr7:106803238:T:A	5.26969e-44	-8.19721e-10	-1.92813	0.00014781	-8.19721e-10	-1.92792
106803274	chr7:106803274:A:G	1.75409e-44	-1.74918	-1.27897	3.53756e-05	-2.10837	-1.24946
106803411	chr7:106803411:C:T	9.61663e-44	-1.32661	-1.18586e-09	9.32858e-05	-2.38818	-1.18586e-09
106803687	chr7:106803687:T:G	1.6995e-43	-8.19721e-10	-0.757181	0.000829931	-8.19721e-10	-0.202503
106803937	chr7:106803937:T:C	1.64376e-43	-8.19721e-10	-0.790529	0.000882282	-8.19721e-10	-0.141334
106804069	chr7:106804069:G:A	2.78649e-44	-0.888109	-1.67721	2.30152e-05	-2.05478	-1.73291
106804344	chr7:106804344:A:C	1.61636e-44	-1.21084	-1.89908	3.94948e-05	-1.44544	-1.80224
106804382	chr7:106804382:A:G	3.19779e-43	-8.19721e-10	-0.125059	0.000391629	-8.19721e-10	-0.953531
106804703	chr7:106804703:C:T	1.08831e-43	-8.19721e-10	-1.2029	0.000512459	-8.19721e-10	-0.684625
106804704	chr7:106804704:A:G	7.71099e-44	0.0824811	-1.62994	3.59241e-05	-1.40445	-1.93799
106804925	chr7:106804925:C:T	4.34883e-44	-1.65349	-0.4667	9.01844e-05	-1.6548	-0.767191
106804984	chr7:106804984:G:A	2.49249e-44	-0.939815	-1.737	2.174e-05	-2.06483	-1.77986
106805019	chr7:106805019:C:G	7.90218e-44	0.205329	-1.72829	4.8155e-05	-1.11056	-1.93886
106805128	chr7:106805128:A:G	8.18347e-44	0.242183	-1.73017	4.93598e-05	-1.08567	-1.93904
106805310	chr7:106805310:C:T	1.69646e-43	-8.19721e-10	-0.758976	0.000236376	-8.19721e-10	-1.45842
106805551	chr7:106805551:T:C	2.71811e-44	-0.854826	-1.73534	2.28328e-05	-2.01734	-1.77831
106805916	chr7:106805916:A:T	2.32316e-44	-1.63697	-1.11021	1.69292e-05	-2.30904	-1.78576
106805930	chr7:106805930:T:C	5.07427e-44	-1.96592	-1.18586e-09	0.000144968	-1.94733	-1.18586e-09
106806050	chr7:106806050:A:G	9.56338e-44	-8.19721e-10	-1.33216	0.000165135	-8.19721e-10	-1.81708
106806310	chr7:106806310:T:A	3.12928e-44	-0.713551	-1.73575	2.46227e-05	-1.94153	-1.77865
106806365	chr7:106806365:T:C	3.23768e-44	-1.79518	-0.620062	3.96672e-05	-2.13112	-1.1122
106806454	chr7:106806454:A:C	5.59167e-45	-2.53811	-1.6333	1.39246e-05	-2.50183	-1.78836
106806488	chr7:106806488:T:C	7.52205e-44	-8.19721e-10	-1.57226	0.000188246	-8.19721e-10	-1.6861
106806503	chr7:106806503:T:C	4.09515e-45	-2.54292	-1.93997	1.27619e-05	-2.54283	-1.83455
106806645	chr7:106806645:G:A	6.28024e-44	-8.19721e-10	-1.75269	0.000152933	-8.19721e-10	-1.89384
106806880	chr7:106806880:G:A	3.84779e-43	-0.826069	0.886051	0.000694616	-2.53698	2.15649
106807343	chr7:106807343:G:A	2.88193e-44	-2.53164	-1.18586e-09	8.01772e-05	-2.53961	-1.18586e-09
106808157	chr7:106808157:G:A	1.90059e-44	-1.83689	-1.11105	1.2524e-05	-2.4992	-1.897
106808465	chr7:106808465:T:C	4.60911e-45	-2.54354	-1.82111	1.77209e-05	-2.53623	-1.51287
106808678	chr7:106808678:G:A	6.1231e-45	-2.22829	-1.85233	1.18207e-05	-2.51393	-1.94006
106809299	chr7:106809299:C:T	8.19868e-43	-8.19721e-10	0.816456	0.000823213	-8.19721e-10	-0.210631
106809501	chr7:106809501:CAT:C	1.01932e-44	-2.13597	-1.435	1.31999e-05	-2.54352	-1.80012
106809642	chr7:106809642:A:G	4.21035e-45	-2.54374	-1.9114	1.71669e-05	-2.50766	-1.5732
106809914	chr7:106809914:T:C	5.04682e-45	-2.5376	-1.73633	2.04617e-05	-2.53544	-1.36985
106810175	chr7:106810175:T:C	4.78486e-45	-2.54043	-1.7868	1.29837e-05	-2.48943	-1.87073
106810302	chr7:106810302:A:G	6.48346e-44	-8.19721e-10	-1.72085	0.000271676	-8.19721e-10	-1.31924
106810309	chr7:106810309:A:G	7.59535e-44	-0.00187034	-1.5607	6.5762e-05	-0.941536	-1.79627
106810735	chr7:106810735:G:A	5.3966e-44	-8.19721e-10	-1.90433	0.000147764	-8.19721e-10	-1.92823
106811006	chr7:106811006:A:G	2.17479e-43	-8.19721e-10	-0.510585	0.000233857	-8.19721e-10	-1.46914
106811609	chr7:106811609:G:T	5.71846e-44	-8.19721e-10	-1.8464	0.000146061	-8.19721e-10	-1.93982
106811697	chr7:106811697:G:A	5.24009e-44	-8.19721e-10	-1.93376	0.000146119	-8.19721e-10	-1.93942
106812177	chr7:106812177:T:A	2.87948e-44	-2.53249	-1.18586e-09	9.60505e-05	-2.35897	-1.18586e-09
106812689	chr7:106812689:C:T	6.30525e-45	-2.18	-1.8713	1.23905e-05	-2.52663	-1.88029
106812726	chr7:106812726:C:T	6.61578e-44	-8.19721e-10	-1.70065	0.000183322	-8.19721e-10	-1.7126
106813208	chr7:106813208:G:A	4.28621e-44	-2.1347	-1.18586e-09	9.75866e-05	-2.34311	-1.18586e-09
106813271	chr7:106813271:C:A	4.10004e-45	-2.54281	-1.93888	1.73506e-05	-2.47917	-1.59104
106813307	chr7:106813307:T:C	9.1603e-44	-8.19721e-10	-1.37522	0.000227223	-8.19721e-10	-1.49791
106813315	chr7:106813315:A:G	5.84778e-43	-8.19721e-10	0.478544	0.000727965	-8.19721e-10	-0.333592
106813415	chr7:106813415:A:T	4.38072e-45	-2.53824	-1.87724	1.42834e-05	-2.47098	-1.79377
106813870	chr7:106813870:T:C	5.49576e-44	-8.19721e-10	-1.88613	0.000152532	-8.19721e-10	-1.89647
106813905	chr7:106813905:C:T	4.13078e-45	-2.54612	-1.9281	1.57971e-05	-2.44437	-1.71965
106814175	chr7:106814175:G:A	5.21345e-44	-8.19721e-10	-1.93886	0.000146061	-8.19721e-10	-1.93982
106814552	chr7:106814552:T:G	5.23061e-44	-8.19721e-10	-1.93557	0.000149372	-8.19721e-10	-1.91741
106815053	chr7:106815053:T:C	1.59408e-43	-8.19721e-10	-0.821221	0.000278139	-8.19721e-10	-1.29573
106815073	chr7:106815073:C:T	8.06311e-44	-8.19721e-10	-1.5028	0.000220708	-8.19721e-10	-1.527
106815106	chr7:106815106:G:A	7.3442e-44	-8.19721e-10	-1.59619	0.000222546	-8.19721e-10	-1.51871
106815624	chr7:106815624:C:T	5.29949e-44	-8.19721e-10	-1.92249	0.000154177	-8.19721e-10	-1.88574
106816007	chr7:106816007:G:T	1.62189e-43	-0.803924	-1.18586e-09	9.42487e-05	-2.37791	-1.18586e-09
106816023	chr7:106816023:T:C	8.02014e-44	-8.19721e-10	-1.50815	0.000219728	-8.19721e-10	-1.53145
106816049	chr7:106816049:C:T	4.09032e-45	-2.5445	-1.93957	1.70657e-05	-2.38504	-1.70173
106816236	chr7:106816236:C:T	6.51814e-44	-8.19721e-10	-1.71551	0.000181107	-8.19721e-10	-1.72476
106816670	chr7:106816670:C:A	1.99282e-43	-8.19721e-10	-0.597966	0.00211639	-8.19721e-10	0.733624
106818090	chr7:106818090:C:T	7.26557e-44	-8.19721e-10	-1.60696	0.000189311	-8.19721e-10	-1.68045
106818424	chr7:106818424:C:G	6.95254e-45	-2.4012	-1.55238	3.60742e-05	-1.75464	-1.58363
106818523	chr7:106818523:C:A	5.91739e-44	-8.19721e-10	-1.81221	0.000159935	-8.19721e-10	-1.84908
106818529	chr7:106818529:C:G	4.14274e-45	-2.54637	-1.92496	1.29703e-05	-2.4265	-1.93469
106818730	chr7:106818730:G:A	7.22038e-45	-2.54433	-1.37145	1.52348e-05	-2.49021	-1.71006
106818805	chr7:106818805:A:G	4.63203e-45	-2.53345	-1.82624	1.56703e-05	-2.32168	-1.8504
106818816	chr7:106818816:G:A	4.65772e-45	-2.53369	-1.82047	1.57704e-05	-2.32289	-1.84282
106818940	chr7:106818940:G:A	2.91756e-44	-2.51935	-1.18586e-09	7.96779e-05	-2.54585	-1.18586e-09
106819115	chr7:106819115:G:C	6.14676e-45	-2.25691	-1.81986	3.69748e-05	-1.44115	-1.87245
106819471	chr7:106819471:G:A	5.2047e-45	-2.33307	-1.91005	1.51342e-05	-2.28168	-1.92521
106819851	chr7:106819851:A:G	9.1579e-45	-2.27132	-1.40675	2.11212e-05	-2.22317	-1.6504
106819917	chr7:106819917:C:T	5.2116e-44	-8.19721e-10	-1.93922	0.000190886	-8.19721e-10	-1.67217
106819922	chr7:106819922:A:G	9.98833e-44	-8.19721e-10	-1.28868	0.00022035	-8.19721e-10	-1.52863
106819984	chr7:106819984:A:G	4.79292e-44	-2.44662	0.423656	0.000166016	-1.8423	0.0305409
106820134	chr7:106820134:A:G	7.37126e-45	-2.41612	-1.47897	3.87164e-05	-1.76648	-1.50111
106820410	chr7:106820410:T:C	5.66259e-45	-2.29761	-1.8612	3.40064e-05	-1.50873	-1.88857
106820883	chr7:106820883:C:T	2.14777e-44	-2.49421	-0.33146	7.74145e-05	-2.37949	-0.195182
106821065	chr7:106821065:T:C	2.19903e-44	-2.47107	-0.331017	8.00167e-05	-2.34681	-0.194801
106821585	chr7:106821585:G:A	5.30347e-44	-8.19721e-10	-1.92174	0.000149232	-8.19721e-10	-1.91834
106821939	chr7:106821939:C:T	2.10263e-44	-2.48212	-0.364799	7.5737e-05	-2.36404	-0.232541
106821975	chr7:106821975:A:G	5.31666e-45	-2.29209	-1.92975	3.54274e-05	-1.48025	-1.87611
106822117	chr7:106822117:G:A	7.6219e-44	-8.19721e-10	-1.55908	0.000189303	-8.19721e-10	-1.68049
106822591	chr7:106822591:T:A	6.08232e-44	-8.19721e-10	-1.78472	0.000147815	-8.19721e-10	-1.92788
106822611	chr7:106822611:A:G	8.09377e-45	-2.21974	-1.58185	5.11439e-05	-1.33027	-1.65893
106823148	chr7:106823148:C:T	6.02818e-45	-2.18316	-1.91308	1.84113e-05	-2.10962	-1.90126
106824039	chr7:106824039:C:A	5.30265e-44	-8.19721e-10	-1.9219	0.000149259	-8.19721e-10	-1.91816
106824613	chr7:106824613:T:C	5.45656e-44	-8.19721e-10	-1.89328	0.000146029	-8.19721e-10	-1.94004
106825202	chr7:106825202:A:G	4.95656e-45	-2.52999	-1.76199	1.71448e-05	-2.32108	-1.76107
106825666	chr7:106825666:G:A	5.20854e-44	-8.19721e-10	-1.9398	0.000155686	-8.19721e-10	-1.876
106826321	chr7:106826321:G:A	3.6942e-44	-2.28334	-1.18586e-09	7.97161e-05	-2.54537	-1.18586e-09
106826370	chr7:106826370:T:C	1.47294e-43	-8.19721e-10	-0.900257	0.000976063	-8.19721e-10	-0.0403186
106826552	chr7:106826552:G:A	5.58609e-43	2.37227	-1.93951	0.000611943	1.42202	-1.92922
106826564	chr7:106826564:T:G	1.67596e-43	-8.19721e-10	-0.771131	0.000303075	-8.19721e-10	-1.20987
106826578	chr7:106826578:T:G	6.75255e-44	0.217267	-1.89745	9.53965e-05	-0.45857	-1.90723
106827010	chr7:106827010:T:C	6.43576e-45	-2.51281	-1.51801	2.12867e-05	-2.32639	-1.53938
106827537	chr7:106827537:C:A	5.20772e-44	-8.19721e-10	-1.93996	0.000146058	-8.19721e-10	-1.93984
106827752	chr7:106827752:G:A	5.59332e-44	-8.19721e-10	-1.86853	0.000161066	-8.19721e-10	-1.84203
106827899	chr7:106827899:C:T	5.64904e-44	-8.19721e-10	-1.85862	0.000171367	-8.19721e-10	-1.78004
106827923	chr7:106827923:G:C	5.03507e-44	-1.60157	-0.372104	0.000755229	-0.311117	0.0142925
106828005	chr7:106828005:G:T	4.49492e-44	-2.08715	-1.18586e-09	8.12551e-05	-2.52625	-1.18586e-09
106828105	chr7:106828105:C:T	8.52168e-45	-2.06244	-1.68764	2.18683e-05	-1.9693	-1.86951
106828285	chr7:106828285:A:G	2.87123e-44	-2.53536	-1.18586e-09	8.84923e-05	-2.44093	-1.18586e-09
106828371	chr7:106828371:C:T	7.56296e-45	-2.19588	-1.67355	1.89076e-05	-2.12228	-1.862
106829308	chr7:106829308:C:T	5.28888e-44	-8.19721e-10	-1.9245	0.000147558	-8.19721e-10	-1.92963
106829571	chr7:106829571:A:G	1.69274e-42	-8.19721e-10	1.54141	0.00109728	-8.19721e-10	0.0767449
106829852	chr7:106829852:T:TC	5.29167e-44	-8.19721e-10	-1.92397	0.00014762	-8.19721e-10	-1.92921
106829956	chr7:106829956:CT:C	1.3548e-43	-8.19721e-10	-0.983861	0.000397562	-8.19721e-10	-0.938495
106830003	chr7:106830003:C:A	5.29116e-44	-8.19721e-10	-1.92407	0.000147609	-8.19721e-10	-1.92928
106830531	chr7:106830531:C:T	5.26309e-44	-8.19721e-10	-1.92938	0.000147043	-8.19721e-10	-1.93312
106830547	chr7:106830547:G:A	4.55503e-45	-2.4461	-1.93036	1.21116e-05	-2.49084	-1.93884
106830752	chr7:106830752:G:A	1.71891e-43	-8.19721e-10	-0.745826	0.000318606	-8.19721e-10	-1.15989
106830779	chr7:106830779:A:G	5.39128e-44	-8.19721e-10	-1.90532	0.000183127	-8.19721e-10	-1.71367
106830929	chr7:106830929:G:A	1.42017e-43	-8.19721e-10	-0.936744	0.00027286	-8.19721e-10	-1.31489
106831392	chr7:106831392:G:A	6.7147e-44	-8.19721e-10	-1.6858	0.000202061	-8.19721e-10	-1.61528
106831501	chr7:106831501:G:A	9.07081e-44	-8.19721e-10	-1.38504	0.000341851	-8.19721e-10	-1.08947
106831624	chr7:106831624:G:A	5.23362e-44	-8.19721e-10	-1.935	0.0001464	-8.19721e-10	-1.9375
106831840	chr7:106831840:T:C	6.59181e-44	-8.19721e-10	-1.70427	0.000177312	-8.19721e-10	-1.74593
106832348	chr7:106832348:C:T	1.22358e-43	-8.19721e-10	-1.08574	0.00034944	-8.19721e-10	-1.06751
106832393	chr7:106832393:C:T	3.1043e-44	-2.45731	-1.18586e-09	9.48903e-05	-2.37112	-1.18586e-09
106832777	chr7:106832777:C:T	8.13533e-44	-8.19721e-10	-1.49389	0.000241106	-8.19721e-10	-1.43861
106833315	chr7:106833315:A:G	5.46501e-44	-8.19721e-10	-1.89174	0.000158313	-8.19721e-10	-1.85927
106833527	chr7:106833527:A:G	3.48403e-44	-2.34191	-1.18586e-09	9.52415e-05	-2.36743	-1.18586e-09
106833782	chr7:106833782:G:A	5.36848e-44	-8.19721e-10	-1.90956	0.00014829	-8.19721e-10	-1.92468
106833837	chr7:106833837:T:C	8.09723e-43	0.804004	-1.18586e-09	0.00248969	0.89607	-1.18586e-09
106834005	chr7:106834005:G:A	1.07209e-43	-8.19721e-10	-1.21791	0.000177318	-8.19721e-10	-1.7459
106834065	chr7:106834065:C:T	3.5355e-43	-8.19721e-10	-0.0246619	0.00045258	-8.19721e-10	-0.80888
106834091	chr7:106834091:C:T	2.53828e-44	-0.730836	-1.92778	8.57487e-05	-0.655137	-1.81729
106834268	chr7:106834268:T:C	5.20749e-44	-8.19721e-10	-1.94001	0.000150097	-8.19721e-10	-1.91256
106834386	chr7:106834386:GA:G	5.30177e-44	-8.19721e-10	-1.92206	0.000146152	-8.19721e-10	-1.9392
106834407	chr7:106834407:C:T	5.32006e-44	-8.19721e-10	-1.91862	0.000146272	-8.19721e-10	-1.93838
106834581	chr7:106834581:C:T	7.19524e-44	-8.19721e-10	-1.61668	0.000206525	-8.19721e-10	-1.59343
106834595	chr7:106834595:C:T	8.04823e-44	-8.19721e-10	-1.50465	0.000294557	-8.19721e-10	-1.23837
106834821	chr7:106834821:T:C	2.15313e-44	-0.923985	-1.8992	6.7891e-05	-0.893701	-1.81224
106834823	chr7:106834823:C:T	5.30131e-44	-8.19721e-10	-1.92215	0.000146151	-8.19721e-10	-1.9392
106834878	chr7:106834878:C:T	7.52794e-44	-8.19721e-10	-1.57148	0.00015862	-8.19721e-10	-1.85733
106835482	chr7:106835482:C:T	1.934e-44	-1.15116	-1.77935	0.000250881	0.115434	-1.5143
106835505	chr7:106835505:C:T	3.82341e-44	-2.24896	-1.18586e-09	7.96358e-05	-2.54638	-1.18586e-09
106835559	chr7:106835559:A:T	8.04823e-44	-8.19721e-10	-1.50465	0.000294557	-8.19721e-10	-1.23837
106835620	chr7:106835620:A:G	5.40697e-44	-8.19721e-10	-1.90241	0.000149594	-8.19721e-10	-1.91592
106835668	chr7:106835668:C:T	5.27515e-44	-8.19721e-10	-1.9271	0.000146963	-8.19721e-10	-1.93366
106836148	chr7:106836148:C:T	5.72161e-44	-8.19721e-10	-1.84585	0.000169898	-8.19721e-10	-1.78865
106836615	chr7:106836615:C:T	6.21112e-44	-8.19721e-10	-1.76376	0.000174438	-8.19721e-10	-1.76228
106836916	chr7:106836916:C:G	5.30689e-44	-8.19721e-10	-1.9211	0.000147536	-8.19721e-10	-1.92977
106837031	chr7:106837031:C:T	5.79264e-44	-8.19721e-10	-1.83351	0.000172487	-8.19721e-10	-1.77352
106837033	chr7:106837033:C:A	4.47306e-45	-2.45558	-1.93903	1.28168e-05	-2.45434	-1.91876
106837180	chr7:106837180:G:A	6.22855e-44	-8.19721e-10	-1.76096	0.000191486	-8.19721e-10	-1.66903
106837382	chr7:106837382:A:C	5.56166e-44	-8.19721e-10	-1.87421	0.000153168	-8.19721e-10	-1.89231
106837544	chr7:106837544:C:T	5.97468e-44	-8.19721e-10	-1.80257	0.000156163	-8.19721e-10	-1.87294
106837756	chr7:106837756:G:A	6.60358e-44	-8.19721e-10	-1.70249	0.000150066	-8.19721e-10	-1.91277
106837992	chr7:106837992:T:C	1.23854e-44	-2.10244	-1.27373	0.00015969	-1.15668	-0.69393
106838179	chr7:106838179:T:A	4.74522e-45	-2.50202	-1.83353	1.21226e-05	-2.50517	-1.9236
106838188	chr7:106838188:C:G	5.4752e-44	-8.19721e-10	-1.88987	0.000160582	-8.19721e-10	-1.84504
106838192	chr7:106838192:T:C	1.24185e-43	-8.19721e-10	-1.07091	0.000431335	-8.19721e-10	-0.85696
106838376	chr7:106838376:C:A	8.52777e-44	-1.44677	-1.18586e-09	0.000262378	-1.35406	-1.18586e-09
106838469	chr7:106838469:A:G	2.51994e-44	-0.768499	-1.89737	0.000362574	0.702559	-1.73318
106838994	chr7:106838994:A:C	2.24365e-44	-0.866309	-1.91569	6.97299e-05	-0.832764	-1.84645
106839151	chr7:106839151:T:C	8.4733e-44	-8.19721e-10	-1.45318	0.000221436	-8.19721e-10	-1.52371
106839187	chr7:106839187:T:G	2.18818e-44	-0.868613	-1.93842	5.97785e-05	-0.895271	-1.93793
106839692	chr7:106839692:G:A	2.30199e-44	-0.84148	-1.91485	7.1877e-05	-0.807346	-1.84154
106840015	chr7:106840015:A:G	5.21091e-44	-8.19721e-10	-1.93935	0.000147466	-8.19721e-10	-1.93024
106840091	chr7:106840091:T:C	2.54634e-44	-0.74027	-1.91517	7.72097e-05	-0.73227	-1.84505
106840269	chr7:106840269:C:T	5.83267e-44	-8.19721e-10	-1.82663	0.000183275	-8.19721e-10	-1.71286
106841153	chr7:106841153:T:C	4.36038e-44	-2.11754	-1.18586e-09	0.000115008	-2.17885	-1.18586e-09
106841642	chr7:106841642:T:C	5.75863e-44	-0.923979	-0.915424	0.000662407	0.379181	-0.807146
106841668	chr7:106841668:A:G	5.23177e-44	-8.19721e-10	-1.93535	0.000146105	-8.19721e-10	-1.93952
106841707	chr7:106841707:T:A	5.42165e-44	-8.19721e-10	-1.8997	0.00014631	-8.19721e-10	-1.93812
106842005	chr7:106842005:C:T	6.04959e-44	-8.19721e-10	-1.79011	0.000157545	-8.19721e-10	-1.86414
106842073	chr7:106842073:A:G	2.88497e-44	-2.53059	-1.18586e-09	0.000170244	-1.78661	-1.18586e-09
106842262	chr7:106842262:T:C	5.57682e-44	-8.19721e-10	-1.87148	0.000149522	-8.19721e-10	-1.9164
106842310	chr7:106842310:A:G	2.36316e-44	-0.865473	-1.86463	6.98971e-05	-0.921728	-1.75509
106842319	chr7:106842319:A:G	6.20567e-44	-8.19721e-10	-1.76464	0.000148403	-8.19721e-10	-1.92391
106842512	chr7:106842512:G:A	4.97958e-45	-2.42709	-1.86025	1.40638e-05	-2.54623	-1.73401
106842521	chr7:106842521:A:G	5.15596e-45	-2.53739	-1.71515	1.73438e-05	-2.22299	-1.84763
106842751	chr7:106842751:C:A	5.65668e-44	-8.19721e-10	-1.85726	0.000155132	-8.19721e-10	-1.87957
106842769	chr7:106842769:T:C	4.35507e-44	-2.11876	-1.18586e-09	9.70262e-05	-2.34886	-1.18586e-09
106842815	chr7:106842815:G:T	1.07703e-43	-8.19721e-10	-1.21331	0.00018462	-8.19721e-10	-1.70554
106843286	chr7:106843286:T:C	4.33566e-45	-2.50008	-1.92574	1.28567e-05	-2.50106	-1.86893
106843990	chr7:106843990:G:A	1.18873e-44	-1.47731	-1.93991	2.0521e-05	-1.97138	-1.93102
106845157	chr7:106845157:G:A	1.55089e-43	-8.19721e-10	-0.848686	0.00023623	-8.19721e-10	-1.45904
106845255	chr7:106845255:C:T	5.21175e-44	-8.19721e-10	-1.93919	0.000146081	-8.19721e-10	-1.93968
106845307	chr7:106845307:G:C	6.88419e-44	-8.19721e-10	-1.66088	0.000187612	-8.19721e-10	-1.68947
106845789	chr7:106845789:A:G	3.1412e-44	-2.4455	-1.18586e-09	8.04871e-05	-2.53575	-1.18586e-09
106845948	chr7:106845948:A:G	7.58448e-44	-8.19721e-10	-1.564	0.000323644	-8.19721e-10	-1.1442
106846135	chr7:106846135:AAG:A	7.06879e-44	-8.19721e-10	-1.63441	0.000161499	-8.19721e-10	-1.83935
106846142	chr7:106846142:T:C	7.07908e-44	-8.19721e-10	-1.63296	0.000161639	-8.19721e-10	-1.83848
106846529	chr7:106846529:G:A	1.26011e-43	0.870751	-1.92707	0.000460048	1.1409	-1.93341
106846629	chr7:106846629:C:A	5.40475e-44	-8.19721e-10	-1.90283	0.000151011	-8.19721e-10	-1.9065
106847532	chr7:106847532:G:A	2.85817e-43	-8.19721e-10	-0.237337	0.000619663	-8.19721e-10	-0.49467
106847694	chr7:106847694:T:G	6.4154e-44	-8.19721e-10	-1.7314	0.000184375	-8.19721e-10	-1.70687
106847756	chr7:106847756:T:C	4.4612e-44	-2.09468	-1.18586e-09	0.000119894	-2.13724	-1.18586e-09
106848447	chr7:106848447:T:C	1.90231e-43	0.910586	-1.55503	0.000631784	1.26624	-1.74154
106848558	chr7:106848558:G:T	1.12732e-44	-2.52075	-0.949505	2.61393e-05	-2.38209	-1.27832
106848709	chr7:106848709:C:T	7.55187e-45	-1.95147	-1.91942	7.03976e-05	-0.730355	-1.93933
106848756	chr7:106848756:G:A	5.213e-44	-8.19721e-10	-1.93895	0.000147987	-8.19721e-10	-1.92672
106849114	chr7:106849114:T:C	3.1688e-44	-1.25592	-1.18083	0.000122503	-0.959284	-1.15643
106849217	chr7:106849217:C:T	3.27688e-43	1.0231	-1.12372	0.000906403	1.32888	-1.44324
106849468	chr7:106849468:C:A	7.43023e-44	-8.19721e-10	-1.58455	0.000150239	-8.19721e-10	-1.91162
106849681	chr7:106849681:C:T	1.12222e-44	-1.54509	-1.92971	2.68681e-05	-1.71573	-1.91717
106849973	chr7:106849973:A:G	2.61404e-44	-0.724245	-1.90496	6.19967e-05	-0.901634	-1.89513
106850153	chr7:106850153:G:A	5.37691e-45	-2.52379	-1.68678	2.67669e-05	-2.06283	-1.57386
106850198	chr7:106850198:G:A	2.66899e-43	0.753848	-1.05967	0.000707898	1.02665	-1.38819
106850496	chr7:106850496:T:C	5.65704e-44	-8.19721e-10	-1.8572	0.000185926	-8.19721e-10	-1.6985
106851188	chr7:106851188:G:A	7.75516e-45	-1.91	-1.93433	7.65811e-05	-0.646487	-1.93901
106851232	chr7:106851232:A:G	1.2174e-43	-0.198275	-0.892525	0.000179599	-0.599854	-1.13326
106851606	chr7:106851606:G:A	2.26094e-43	-8.19721e-10	-0.471738	0.000483607	-8.19721e-10	-0.742572
106852228	chr7:106852228:A:G	6.68688e-44	-8.19721e-10	-1.68996	0.000252105	-8.19721e-10	-1.394
106852331	chr7:106852331:C:A	4.26387e-43	1.16238	-0.999723	0.00118822	1.49784	-1.34147
106852543	chr7:106852543:A:C	6.28381e-44	-8.19721e-10	-1.75213	0.000146928	-8.19721e-10	-1.9339
106852573	chr7:106852573:A:G	6.64285e-44	-8.19721e-10	-1.69656	0.000250162	-8.19721e-10	-1.40174
106852922	chr7:106852922:G:C	4.19255e-45	-2.53165	-1.92773	1.21988e-05	-2.5459	-1.87661
106852933	chr7:106852933:A:G	9.76615e-44	-8.19721e-10	-1.31118	0.000347354	-8.19721e-10	-1.0735
106853037	chr7:106853037:C:T	3.79648e-43	1.04007	-0.99351	0.00104294	1.3623	-1.33635
106853181	chr7:106853181:G:A	1.15965e-44	-1.78391	-1.65807	1.52066e-05	-2.541	-1.66112
106853308	chr7:106853308:T:C	9.42852e-44	-8.19721e-10	-1.34636	0.000330981	-8.19721e-10	-1.12178
106853593	chr7:106853593:C:T	5.29112e-44	-8.19721e-10	-1.92407	0.000154479	-8.19721e-10	-1.88379
106853644	chr7:106853644:C:CA	9.55026e-44	-8.19721e-10	-1.33353	0.000336382	-8.19721e-10	-1.1056
106853648	chr7:106853648:C:T	5.22768e-44	-8.19721e-10	-1.93614	0.00015067	-8.19721e-10	-1.90875
106853649	chr7:106853649:C:A	9.43082e-44	-8.19721e-10	-1.34612	0.000331449	-8.19721e-10	-1.12037
106853873	chr7:106853873:C:T	8.08202e-45	-2.36426	-1.43879	1.94382e-05	-2.51549	-1.44111
106853920	chr7:106853920:C:T	2.24427e-44	-0.859661	-1.92206	5.39717e-05	-1.02024	-1.91514
106854509	chr7:106854509:T:C	6.18113e-44	-8.19721e-10	-1.7686	0.000146194	-8.19721e-10	-1.93891
106854623	chr7:106854623:G:GAATA	1.99985e-44	-1.6911	-1.20593	2.38985e-05	-2.53796	-1.21208
106854934	chr7:106854934:C:T	8.40613e-43	-8.19721e-10	0.841444	0.00780948	-8.19721e-10	2.03925
106854973	chr7:106854973:G:A	6.24172e-44	-8.19721e-10	-1.75885	0.000170248	-8.19721e-10	-1.78659
106855071	chr7:106855071:C:T	3.03752e-44	-2.47906	-1.18586e-09	8.61937e-05	-2.46725	-1.18586e-09
106855237	chr7:106855237:A:G	6.11528e-44	-8.19721e-10	-1.77931	0.000173201	-8.19721e-10	-1.7694
106855364	chr7:106855364:T:C	7.42126e-45	-2.00985	-1.87849	1.29652e-05	-2.45525	-1.90633
106855531	chr7:106855531:G:A	6.09674e-44	-8.19721e-10	-1.78235	0.000172771	-8.19721e-10	-1.77188
106855855	chr7:106855855:T:C	2.04327e-43	-8.19721e-10	-0.572966	0.000379578	-8.19721e-10	-0.984787
106856001	chr7:106856001:A:G	8.13299e-45	-2.14316	-1.65359	4.64174e-05	-1.30054	-1.78564
106856065	chr7:106856065:T:C	1.33427e-44	-1.73594	-1.56577	1.64994e-05	-2.53106	-1.58946
106856135	chr7:106856135:G:A	6.0338e-44	-8.19721e-10	-1.79272	0.000150102	-8.19721e-10	-1.91253
106856194	chr7:106856194:T:C	1.05154e-43	-8.19721e-10	-1.23726	0.000324207	-8.19721e-10	-1.14246
106856565	chr7:106856565:T:C	5.20755e-44	-8.19721e-10	-1.93999	0.000151279	-8.19721e-10	-1.90472
106857002	chr7:106857002:C:T	6.66907e-45	-2.26767	-1.72754	3.58126e-05	-1.5021	-1.84344
106857643	chr7:106857643:G:A	1.20361e-43	-1.10219	-1.18586e-09	0.000352012	-1.06018	-1.18586e-09
106857826	chr7:106857826:T:C	5.20956e-45	-2.50542	-1.73678	1.87015e-05	-2.39165	-1.60359
106857958	chr7:106857958:C:T	1.48547e-43	-8.19721e-10	-0.891786	0.000334493	-8.19721e-10	-1.11123
106858032	chr7:106858032:A:G	1.3044e-44	-1.63927	-1.6851	6.34278e-05	-0.882423	-1.89152
106858343	chr7:106858343:T:C	5.34106e-44	-8.19721e-10	-1.91468	0.000151633	-8.19721e-10	-1.90238
106858655	chr7:106858655:T:C	1.90995e-44	-1.13232	-1.81071	8.11008e-05	-0.588051	-1.9401
106859007	chr7:106859007:C:T	1.49046e-43	-8.19721e-10	-0.888431	0.000333838	-8.19721e-10	-1.11319
106859114	chr7:106859114:G:A	7.64318e-45	-1.94973	-1.90915	1.74224e-05	-2.25845	-1.80764
106859224	chr7:106859224:T:G	1.3127e-44	-1.39938	-1.91863	9.70726e-05	-0.614412	-1.73397
106859371	chr7:106859371:C:T	6.31107e-44	-8.19721e-10	-1.7478	0.000177243	-8.19721e-10	-1.74632
106859568	chr7:106859568:C:G	4.76122e-45	-2.52212	-1.81007	1.30207e-05	-2.45501	-1.90229
106859651	chr7:106859651:A:C	4.09484e-45	-2.54285	-1.94011	2.36718e-05	-1.84514	-1.91442
106859805	chr7:106859805:T:C	6.48229e-44	-8.19721e-10	-1.72103	0.000181706	-8.19721e-10	-1.72146
106860197	chr7:106860197:G:A	6.46094e-44	-8.19721e-10	-1.72433	0.000204484	-8.19721e-10	-1.60336
106860422	chr7:106860422:G:T	7.15155e-45	-1.99215	-1.93321	1.32915e-05	-2.43563	-1.90109
106860485	chr7:106860485:T:C	1.16331e-43	-8.19721e-10	-1.13625	0.000358141	-8.19721e-10	-1.04292
106860540	chr7:106860540:C:A	6.20352e-44	-1.76499	-1.18586e-09	0.000173845	-1.76568	-1.18586e-09
106860547	chr7:106860547:G:A	1.74596e-43	-8.19721e-10	-0.730212	0.000386474	-8.19721e-10	-0.966782
106860737	chr7:106860737:G:C	2.97566e-44	-2.49964	-1.18586e-09	8.03918e-05	-2.53693	-1.18586e-09
106860817	chr7:106860817:C:T	2.89076e-44	-0.808607	-1.71998	0.000258846	0.0318759	-1.39949
106860886	chr7:106860886:A:C	1.53759e-43	-8.19721e-10	-0.857302	0.000342352	-8.19721e-10	-1.08801
106860913	chr7:106860913:G:A	8.42152e-45	-1.83048	-1.93142	1.62066e-05	-2.1994	-1.93903
106860994	chr7:106860994:A:G	6.85038e-45	-2.11258	-1.85581	1.40784e-05	-2.43326	-1.84594
106861053	chr7:106861053:A:G	6.95887e-45	-2.09072	-1.86195	1.41696e-05	-2.42184	-1.8509
106861353	chr7:106861353:C:T	5.20696e-44	-8.19721e-10	-1.94011	0.000149611	-8.19721e-10	-1.91581
106861425	chr7:106861425:G:A	4.42557e-45	-2.54257	-1.86272	1.34265e-05	-2.39434	-1.93227
106861886	chr7:106861886:C:T	2.58775e-42	1.96586	-1.18586e-09	0.0059756	1.77159	-1.18586e-09
106862519	chr7:106862519:G:A	6.22041e-44	-8.19721e-10	-1.76227	0.000177014	-8.19721e-10	-1.74762
106862624	chr7:106862624:G:A	7.40656e-45	-1.95205	-1.93827	1.2956e-05	-2.44692	-1.91536
106862751	chr7:106862751:C:T	1.70667e-43	-8.19721e-10	-0.752974	0.000398653	-8.19721e-10	-0.935753
106862953	chr7:106862953:A:G	6.00359e-44	0.079432	-1.87718	5.18347e-05	-1.29444	-1.68135
106863098	chr7:106863098:T:G	2.28083e-43	0.374082	-0.837061	0.00161432	1.51458	-1.05176
106863229	chr7:106863229:A:C	7.98751e-45	-1.88943	-1.92538	1.30244e-05	-2.42002	-1.937
106863661	chr7:106863661:G:A	7.91677e-44	-8.19721e-10	-1.52112	0.000218576	-8.19721e-10	-1.53671
106863667	chr7:106863667:T:C	2.97628e-43	-8.19721e-10	-0.196842	0.000615479	-8.19721e-10	-0.501444
106863716	chr7:106863716:G:A	5.23678e-44	-8.19721e-10	-1.9344	0.000166595	-8.19721e-10	-1.80828
106863922	chr7:106863922:TGC:T	2.03898e-43	-8.19721e-10	-0.57507	0.000514472	-8.19721e-10	-0.680704
106863932	chr7:106863932:C:A	8.81826e-44	-8.19721e-10	-1.41328	0.000176406	-8.19721e-10	-1.75106
106864539	chr7:106864539:A:G	3.81366e-44	-2.25151	-1.18586e-09	0.000135343	-2.01604	-1.18586e-09
106864612	chr7:106864612:T:C	3.4716e-43	0.530466	-0.573367	0.000436386	-0.106636	-0.738684
106866005	chr7:106866005:A:G	5.97238e-45	-2.45411	-1.65143	1.90641e-05	-2.35707	-1.61897
106866075	chr7:106866075:A:C	1.02715e-43	-8.19721e-10	-1.26073	0.000246512	-8.19721e-10	-1.41644
106866290	chr7:106866290:G:A	1.80398e-42	1.60506	-1.18586e-09	0.00448918	1.48558	-1.18586e-09
106866621	chr7:106866621:T:A	9.98562e-44	-0.852215	-0.436741	0.000317984	-0.623247	-0.538598
106866635	chr7:106866635:A:T	5.96021e-45	-2.1677	-1.93988	1.18862e-05	-2.51469	-1.93378
106866688	chr7:106866688:ACTCTT:A	1.78258e-43	-8.19721e-10	-0.709456	0.000385994	-8.19721e-10	-0.968023
106867491	chr7:106867491:G:A	8.44155e-44	-8.19721e-10	-1.45694	0.000219948	-8.19721e-10	-1.53045
106868542	chr7:106868542:T:C	4.57424e-45	-2.47422	-1.89803	1.54162e-05	-2.3696	-1.81883
106868550	chr7:106868550:C:T	1.80731e-43	-8.19721e-10	-0.695677	0.000403245	-8.19721e-10	-0.924302
106868886	chr7:106868886:C:A	7.36579e-45	-1.95605	-1.93979	1.28549e-05	-2.43162	-1.9385
106869126	chr7:106869126:A:G	1.0864e-43	-1.20465	-1.18586e-09	9.91554e-05	-2.32716	-1.18586e-09
106869488	chr7:106869488:A:G	5.2496e-44	-8.19721e-10	-1.93195	0.000167166	-8.19721e-10	-1.80486
106869722	chr7:106869722:T:G	6.69431e-43	-8.19721e-10	0.613741	0.0058835	-8.19721e-10	1.75606
106870903	chr7:106870903:T:A	5.92111e-45	-2.17448	-1.93968	1.78447e-05	-2.10205	-1.94009
106871250	chr7:106871250:A:G	1.7811e-43	-8.19721e-10	-0.710284	0.00046322	-8.19721e-10	-0.785643
106871342	chr7:106871342:G:C	2.76192e-43	-8.19721e-10	-0.27159	0.000716218	-8.19721e-10	-0.349861
106871623	chr7:106871623:A:G	4.26852e-45	-2.54051	-1.90091	1.15739e-05	-2.53532	-1.93977
106871740	chr7:106871740:C:T	4.76294e-45	-2.40085	-1.93097	2.27565e-05	-1.88706	-1.91194
106872566	chr7:106872566:C:T	3.51502e-43	0.604986	-0.63546	0.000427194	-0.0828571	-0.78375
106873481	chr7:106873481:T:C	7.78159e-45	-1.9137	-1.92722	1.3013e-05	-2.41797	-1.93993
106873672	chr7:106873672:G:A	1.71336e-43	-8.19721e-10	-0.749063	0.000434782	-8.19721e-10	-0.849002
106875377	chr7:106875377:T:C	7.06958e-45	-1.99712	-1.93976	1.26186e-05	-2.45664	-1.93204
106875709	chr7:106875709:A:C	1.12157e-44	-2.37847	-1.09691	3.2271e-05	-2.29767	-1.152
106875851	chr7:106875851:G:A	7.04201e-45	-2.00972	-1.93107	1.24676e-05	-2.46173	-1.93899
106875911	chr7:106875911:T:TG	1.55483e-44	-1.26263	-1.8861	0.000115166	-0.568045	-1.60943
106876174	chr7:106876174:A:G	2.9628e-44	-0.732926	-1.77104	0.000172994	-0.078523	-1.69207
106876270	chr7:106876270:G:A	4.45498e-45	-2.50193	-1.89673	1.15066e-05	-2.54208	-1.93884
106876454	chr7:106876454:C:T	6.41083e-44	-8.19721e-10	-1.73211	0.000171889	-8.19721e-10	-1.777
106876691	chr7:106876691:G:A	3.71611e-43	0.619485	-0.594325	0.000464585	-0.039075	-0.743626
106876755	chr7:106876755:G:T	6.11594e-44	-8.19721e-10	-1.7792	0.000232143	-8.19721e-10	-1.47649
106877015	chr7:106877015:T:C	8.29099e-43	-8.19721e-10	0.827652	0.00617566	-8.19721e-10	1.80453
106877126	chr7:106877126:A:G	4.86534e-43	0.774662	-0.480042	0.000583016	0.0957016	-0.651333
106877598	chr7:106877598:A:G	5.42461e-44	-8.19721e-10	-1.89916	0.000176604	-8.19721e-10	-1.74994
106877654	chr7:106877654:C:T	3.1219e-44	-2.45166	-1.18586e-09	0.000101307	-2.30569	-1.18586e-09
106877844	chr7:106877844:C:T	5.74623e-44	-0.0790909	-1.76247	6.01465e-05	-1.36501	-1.46205
106878186	chr7:106878186:G:T	3.58381e-43	0.658961	-0.670052	0.000446258	-0.0111402	-0.811808
106878219	chr7:106878219:T:C	5.48764e-44	-8.19721e-10	-1.8876	0.000156779	-8.19721e-10	-1.86901
106879498	chr7:106879498:T:C	4.28959e-45	-2.54229	-1.89421	1.16184e-05	-2.53229	-1.93897
106879739	chr7:106879739:A:G	5.50235e-44	-8.19721e-10	-1.88493	0.000157095	-8.19721e-10	-1.86699
106879755	chr7:106879755:C:G	3.60866e-44	-2.30676	-1.18586e-09	8.01885e-05	-2.53947	-1.18586e-09
106880160	chr7:106880160:T:C	7.34786e-45	-2.25221	-1.64607	2.07587e-05	-2.20219	-1.68869
106880274	chr7:106880274:T:A	7.36269e-45	-2.22107	-1.67519	2.09031e-05	-2.16882	-1.71513
106881707	chr7:106881707:G:A	5.81109e-44	-8.19721e-10	-1.83033	0.00016227	-8.19721e-10	-1.83458
106882147	chr7:106882147:A:G	1.62437e-44	-1.38134	-1.72364	0.000135222	-0.729613	-1.28731
106883225	chr7:106883225:G:C	7.44265e-45	-1.95119	-1.93427	1.27786e-05	-2.43798	-1.93809
106883987	chr7:106883987:G:A	7.1423e-44	-8.19721e-10	-1.62407	0.000187359	-8.19721e-10	-1.69082
106884244	chr7:106884244:C:T	7.91495e-45	-1.89834	-1.92559	1.3072e-05	-2.41328	-1.9401
106884911	chr7:106884911:G:C	2.08222e-44	-1.3258	-1.53087	0.000178723	-0.654253	-1.08376
106885453	chr7:106885453:A:G	5.2526e-44	-8.19721e-10	-1.93138	0.000152502	-8.19721e-10	-1.89667
106885607	chr7:106885607:ATAG:A	5.57641e-44	-8.19721e-10	-1.87156	0.000160894	-8.19721e-10	-1.8431
106886456	chr7:106886456:A:C	5.80362e-44	-1.83162	-1.18586e-09	0.000104783	-2.27195	-1.18586e-09
106886721	chr7:106886721:T:C	1.332e-43	-1.00083	-1.18586e-09	0.00010693	-2.25167	-1.18586e-09
106887751	chr7:106887751:T:C	5.82917e-44	-1.82723	-1.18586e-09	0.000134446	-2.02268	-1.18586e-09
106887768	chr7:106887768:G:A	4.20509e-45	-2.54469	-1.9117	1.16756e-05	-2.52641	-1.93994
106888089	chr7:106888089:T:C	3.28124e-44	-0.597415	-1.80446	0.000136626	-0.0980249	-1.90857
106888370	chr7:106888370:T:C	4.22851e-45	-2.54548	-1.90536	1.20127e-05	-2.5361	-1.90178
106888679	chr7:106888679:C:T	5.31515e-44	-8.19721e-10	-1.91954	0.000152923	-8.19721e-10	-1.89391
106888743	chr7:106888743:C:T	5.45887e-44	-8.19721e-10	-1.89286	0.000155561	-8.19721e-10	-1.87681
106888804	chr7:106888804:C:T	4.53629e-43	0.894081	-0.669489	0.000529297	0.19431	-0.846605
106889085	chr7:106889085:T:C	5.47501e-44	-8.19721e-10	-1.88991	0.000152678	-8.19721e-10	-1.89551
106889515	chr7:106889515:G:T	9.48494e-44	-8.19721e-10	-1.3404	0.000241442	-8.19721e-10	-1.43722
106890109	chr7:106890109:G:A	7.24998e-45	-1.97797	-1.93372	1.26522e-05	-2.44758	-1.93844
106890423	chr7:106890423:C:T	7.44697e-44	-1.07481	-0.507489	0.000232189	-0.879482	-0.596811
106890482	chr7:106890482:C:T	4.45466e-44	-0.494053	-1.6021	0.000268275	0.378608	-1.71044
106891953	chr7:106891953:T:C	6.71573e-45	-2.32577	-1.66246	1.95885e-05	-2.25137	-1.69753
106892172	chr7:106892172:A:G	5.72531e-45	-2.31064	-1.83715	1.71248e-05	-2.2453	-1.83801
106892206	chr7:106892206:A:C	9.8467e-45	-1.7132	-1.89235	5.09955e-05	-1.14318	-1.84893
106892440	chr7:106892440:C:G	1.6656e-44	-1.35072	-1.72919	0.000138419	-0.694956	-1.2986
106892472	chr7:106892472:C:T	4.16137e-45	-2.54304	-1.9238	1.17226e-05	-2.54091	-1.92141
106893262	chr7:106893262:A:G	2.85293e-44	-2.54176	-1.18586e-09	8.44341e-05	-2.48787	-1.18586e-09
106893525	chr7:106893525:A:G	6.45143e-44	-8.19721e-10	-1.7258	0.000167914	-8.19721e-10	-1.8004
106893559	chr7:106893559:A:C	5.34485e-44	-8.19721e-10	-1.91397	0.000182029	-8.19721e-10	-1.71968
106894622	chr7:106894622:T:C	5.06377e-45	-2.47577	-1.7948	1.79335e-05	-2.39815	-1.63902
106894743	chr7:106894743:G:A	5.01694e-44	-1.97728	-1.18586e-09	0.000110802	-2.2161	-1.18586e-09
106895622	chr7:106895622:C:T	3.09159e-44	-2.46142	-1.18586e-09	9.02909e-05	-2.42081	-1.18586e-09
106896531	chr7:106896531:G:C	5.5303e-44	-8.19721e-10	-1.87986	0.000200504	-8.19721e-10	-1.62301
106896783	chr7:106896783:C:T	1.01306e-44	-2.23293	-1.3442	6.0828e-05	-1.55548	-1.26032
106896797	chr7:106896797:T:C	2.59316e-43	-8.19721e-10	-0.334641	0.000912001	-8.19721e-10	-0.108205
106897357	chr7:106897357:A:G	2.58296e-43	-8.19721e-10	-0.338583	0.000912113	-8.19721e-10	-0.108082
106897952	chr7:106897952:C:T	1.31688e-44	-1.44675	-1.86809	0.000103069	-0.525307	-1.76314
106898033	chr7:106898033:C:T	2.83984e-44	-2.54636	-1.18586e-09	8.02505e-05	-2.53869	-1.18586e-09
106898038	chr7:106898038:G:C	6.83334e-44	-8.19721e-10	-1.66829	0.000197022	-8.19721e-10	-1.64053
106898117	chr7:106898117:AT:A	1.85753e-44	-1.39195	-1.5789	0.000152798	-0.741088	-1.15364
106898213	chr7:106898213:A:G	5.46587e-44	-8.19721e-10	-1.89158	0.000170728	-8.19721e-10	-1.78377
106898675	chr7:106898675:G:T	3.06505e-44	-2.47004	-1.18586e-09	9.84627e-05	-2.33417	-1.18586e-09
106898805	chr7:106898805:A:G	1.33641e-43	-8.19721e-10	-0.997529	0.000340209	-8.19721e-10	-1.09429
106899198	chr7:106899198:T:C	5.47689e-44	-8.19721e-10	-1.88957	0.000156381	-8.19721e-10	-1.87155
106899726	chr7:106899726:T:G	3.31269e-43	0.319051	-0.408808	0.000727232	0.191327	-0.525927
106900122	chr7:106900122:G:A	3.26271e-44	-2.40754	-1.18586e-09	8.07834e-05	-2.53207	-1.18586e-09
106900249	chr7:106900249:C:G	6.34926e-43	-8.19721e-10	0.560821	0.00526278	-8.19721e-10	1.64457
106900324	chr7:106900324:G:A	5.9168e-43	-8.19721e-10	0.490278	0.00481608	-8.19721e-10	1.55587
106900997	chr7:106900997:T:G	2.88589e-44	-2.53027	-1.18586e-09	8.03517e-05	-2.53743	-1.18586e-09
106901610	chr7:106901610:G:C	4.42619e-44	-1.02395	-1.07862	0.000335231	0.136828	-1.24585
106901939	chr7:106901939:C:A	4.53532e-45	-2.54607	-1.83473	1.20142e-05	-2.51858	-1.91918
106902247	chr7:106902247:CTT:C	2.73318e-44	-1.10731	-1.47733	0.000215994	0.0274533	-1.57605
106902640	chr7:106902640:A:G	5.80865e-44	-8.19721e-10	-1.83075	0.000163942	-8.19721e-10	-1.82433
106903422	chr7:106903422:A:C	5.22212e-44	-8.19721e-10	-1.9372	0.000170264	-8.19721e-10	-1.7865
106903483	chr7:106903483:A:C	5.24221e-44	-8.19721e-10	-1.93336	0.0001475	-8.19721e-10	-1.93002
106903666	chr7:106903666:C:G	1.31525e-43	-0.195444	-0.818044	0.000807086	1.03986	-1.27027
106904783	chr7:106904783:A:G	4.18254e-44	-1.07359	-1.08559	0.000313728	0.0596849	-1.23501
106905407	chr7:106905407:A:G	6.85038e-44	-8.19721e-10	-1.6658	0.000271042	-8.19721e-10	-1.32157
106905424	chr7:106905424:A:G	8.20376e-44	-8.19721e-10	-1.48551	0.000245425	-8.19721e-10	-1.42085
106905642	chr7:106905642:C:T	1.88647e-43	0.208089	-0.860898	0.000471882	0.0928118	-0.859929
106905859	chr7:106905859:T:G	2.17802e-44	-1.28367	-1.52802	0.00018308	-0.6037	-1.11022
106905933	chr7:106905933:A:G	1.25036e-43	-8.19721e-10	-1.06408	0.000298812	-8.19721e-10	-1.22403
106906212	chr7:106906212:G:A	3.63518e-44	-1.12752	-1.17192	0.000257321	-0.0422793	-1.33124
106907442	chr7:106907442:A:G	7.8256e-44	-8.19721e-10	-1.5327	0.000163024	-8.19721e-10	-1.82995
106907476	chr7:106907476:A:G	3.3638e-44	-2.29639	-0.080639	0.000316858	-1.64909	0.483695
106907581	chr7:106907581:T:C	6.93639e-44	-8.19721e-10	-1.65332	0.000194622	-8.19721e-10	-1.65279
106907908	chr7:106907908:A:G	5.84026e-44	0.0293102	-1.85464	7.4347e-05	-0.94388	-1.67122
106909457	chr7:106909457:C:T	4.6266e-45	-2.49283	-1.86804	1.56318e-05	-2.42699	-1.74754
106909758	chr7:106909758:C:T	6.56476e-44	-8.19721e-10	-1.70839	0.00021586	-8.19721e-10	-1.54922
106909887	chr7:106909887:T:TGTCAG	8.77895e-44	-8.19721e-10	-1.41775	0.00021024	-8.19721e-10	-1.57559
106910216	chr7:106910216:T:C	3.93588e-44	-1.06266	-1.15731	0.00029848	0.068977	-1.29412
106910653	chr7:106910653:G:A	3.03083e-44	-2.48127	-1.18586e-09	8.33843e-05	-2.50039	-1.18586e-09
106910961	chr7:106910961:A:G	4.16027e-45	-2.52758	-1.93952	1.15811e-05	-2.54598	-1.92849
106911055	chr7:106911055:CTT:C	6.99377e-45	-2.28506	-1.66261	2.03605e-05	-2.19863	-1.71162
106911550	chr7:106911550:T:C	2.98423e-44	-2.49676	-1.18586e-09	8.42222e-05	-2.49039	-1.18586e-09
106911803	chr7:106911803:A:G	5.90711e-44	-8.19721e-10	-1.81395	0.000185533	-8.19721e-10	-1.70061
106911915	chr7:106911915:C:CAG	3.87656e-44	-1.06496	-1.1702	0.000293772	0.0669142	-1.30796
106911975	chr7:106911975:C:T	6.03559e-44	-8.19721e-10	-1.79243	0.000216252	-8.19721e-10	-1.5474
106912093	chr7:106912093:A:T	5.56832e-45	-2.29898	-1.87661	1.67888e-05	-2.20978	-1.89335
106912304	chr7:106912304:A:G	5.5003e-45	-2.25603	-1.93185	1.17654e-05	-2.54047	-1.91822
106912341	chr7:106912341:G:T	1.24653e-43	-8.19721e-10	-1.06716	0.000294501	-8.19721e-10	-1.23856
106912365	chr7:106912365:GA:G	1.71538e-43	0.0321549	-0.780038	0.00122646	1.42349	-1.23545
106912428	chr7:106912428:AAG:A	5.86818e-44	-8.19721e-10	-1.82056	0.000191731	-8.19721e-10	-1.66775
106912433	chr7:106912433:T:TAAA	5.87032e-44	-8.19721e-10	-1.82019	0.000191825	-8.19721e-10	-1.66726
106912995	chr7:106912995:T:C	5.29584e-44	-8.19721e-10	-1.92318	0.000149056	-8.19721e-10	-1.91953
106913146	chr7:106913146:C:G	5.86164e-45	-2.39924	-1.72502	1.79799e-05	-2.31192	-1.72267
106913794	chr7:106913794:T:C	1.29643e-44	-1.97487	-1.35561	3.27527e-05	-1.81867	-1.61619
106914522	chr7:106914522:C:G	2.06918e-43	0.146449	-0.706812	0.0015363	1.56898	-1.1557
106914608	chr7:106914608:A:G	2.16636e-43	0.176443	-0.690913	0.00161413	1.60585	-1.14314
106914614	chr7:106914614:A:G	1.98307e-43	0.0861348	-0.689004	0.00144571	1.494	-1.14149
106915085	chr7:106915085:C:T	6.3888e-44	-8.19721e-10	-1.73556	0.000153029	-8.19721e-10	-1.89322
106915138	chr7:106915138:T:A	5.45407e-44	-8.19721e-10	-1.89374	0.000155682	-8.19721e-10	-1.87603
106915357	chr7:106915357:G:C	5.92926e-44	-8.19721e-10	-1.8102	0.000212595	-8.19721e-10	-1.56446
106915411	chr7:106915411:G:A	1.63221e-43	-0.215035	-0.582547	0.00118001	1.19798	-1.04855
106915421	chr7:106915421:G:A	4.51327e-44	-0.940263	-1.14282	0.000354095	0.229148	-1.28343
106915427	chr7:106915427:C:G	5.70948e-45	-2.38278	-1.76779	1.75813e-05	-2.28971	-1.76731
106916145	chr7:106916145:C:T	5.91919e-44	-8.19721e-10	-1.8119	0.000185063	-8.19721e-10	-1.70315
106916502	chr7:106916502:G:A	2.06914e-44	-1.28731	-1.57566	0.000178104	-0.591017	-1.15046
106916616	chr7:106916616:A:G	6.37262e-45	-2.29415	-1.74653	1.56566e-05	-2.31423	-1.85873
106916656	chr7:106916656:G:A	4.19647e-45	-2.52416	-1.93429	1.29662e-05	-2.43657	-1.92494
106916815	chr7:106916815:G:A	4.26726e-44	-0.273995	-1.86514	5.75732e-05	-1.18049	-1.6903
106917279	chr7:106917279:G:A	4.89287e-45	-2.37151	-1.9334	1.33995e-05	-2.39132	-1.93731
106917664	chr7:106917664:G:C	4.13201e-44	-1.04679	-1.12455	0.000309946	0.0878723	-1.27532
106917780	chr7:106917780:C:T	7.41538e-44	-8.19721e-10	-1.58655	0.00018367	-8.19721e-10	-1.71071
106917913	chr7:106917913:C:T	6.02487e-45	-2.17078	-1.92601	1.20703e-05	-2.52357	-1.90953
106918734	chr7:106918734:A:G	2.33653e-43	-8.19721e-10	-0.438851	0.000428309	-8.19721e-10	-0.864001
106919206	chr7:106919206:C:T	7.99494e-45	-2.344	-1.46988	2.10002e-05	-2.22266	-1.65665
106919487	chr7:106919487:G:C	1.63662e-43	-8.19721e-10	-0.794885	0.000409769	-8.19721e-10	-0.908252
106919530	chr7:106919530:C:T	2.87473e-43	-8.19721e-10	-0.23156	0.00137852	-8.19721e-10	0.304919
106919946	chr7:106919946:G:C	3.04224e-44	-2.47751	-1.18586e-09	8.23691e-05	-2.51264	-1.18586e-09
106920524	chr7:106920524:G:A	2.10374e-43	0.00722061	-0.551023	0.00144826	1.37162	-1.01734
106921066	chr7:106921066:T:C	3.69773e-44	-0.909458	-1.37293	0.000211003	0.0368822	-1.60886
106921208	chr7:106921208:C:T	5.58107e-44	-8.19721e-10	-1.87072	0.000168977	-8.19721e-10	-1.79408
106921302	chr7:106921302:G:A	6.29754e-44	-8.19721e-10	-1.74994	0.000151963	-8.19721e-10	-1.90021
106921663	chr7:106921663:C:A	6.78538e-44	-8.19721e-10	-1.67533	0.000169196	-8.19721e-10	-1.79279
106921740	chr7:106921740:T:C	5.80855e-45	-2.19404	-1.93932	1.1895e-05	-2.52926	-1.91847
106922238	chr7:106922238:A:G	5.46974e-44	-8.19721e-10	-1.89087	0.00015529	-8.19721e-10	-1.87855
106922403	chr7:106922403:A:G	7.08366e-44	-8.19721e-10	-1.63231	0.000197719	-8.19721e-10	-1.637
106923218	chr7:106923218:T:C	1.1957e-43	-8.19721e-10	-1.10878	0.00028353	-8.19721e-10	-1.27653
106923932	chr7:106923932:C:G	5.68926e-45	-2.38439	-1.76972	2.82063e-05	-1.86294	-1.72136
106924093	chr7:106924093:A:T	5.3448e-45	-2.32999	-1.88658	1.61052e-05	-2.25199	-1.89271
106924789	chr7:106924789:C:T	9.31865e-45	-1.75116	-1.9095	5.04278e-05	-1.14878	-1.85453
106924804	chr7:106924804:C:T	5.80862e-44	-8.19721e-10	-1.83076	0.000146264	-8.19721e-10	-1.93843
106925114	chr7:106925114:G:A	3.25365e-44	-2.41033	-1.18586e-09	8.07548e-05	-2.53243	-1.18586e-09
106926132	chr7:106926132:A:C	3.15431e-44	-2.44133	-1.18586e-09	8.7665e-05	-2.45032	-1.18586e-09
106926336	chr7:106926336:G:A	3.96325e-44	-2.21304	-1.18586e-09	0.000109879	-2.22446	-1.18586e-09
106926436	chr7:106926436:G:A	5.30242e-44	-8.19721e-10	-1.92194	0.000161499	-8.19721e-10	-1.83935
106926557	chr7:106926557:C:T	1.00255e-43	-1.28497	-1.18586e-09	9.97904e-05	-2.32077	-1.18586e-09
106926663	chr7:106926663:C:T	6.2444e-45	-2.28383	-1.77717	1.40781e-05	-2.5438	-1.73543
106926733	chr7:106926733:A:G	4.44815e-45	-2.50249	-1.89771	1.45379e-05	-2.4406	-1.80649
106927249	chr7:106927249:C:T	7.5545e-44	-8.19721e-10	-1.56796	0.000237173	-8.19721e-10	-1.45505
106927504	chr7:106927504:C:G	5.37736e-44	-8.19721e-10	-1.9079	0.000164472	-8.19721e-10	-1.8211
106927630	chr7:106927630:C:T	5.44753e-44	-8.19721e-10	-1.89494	0.000146628	-8.19721e-10	-1.93595
106928000	chr7:106928000:T:C	5.36871e-44	-8.19721e-10	-1.90952	0.000176329	-8.19721e-10	-1.75149
106928044	chr7:106928044:T:G	5.25625e-45	-2.29329	-1.93998	1.16505e-05	-2.54497	-1.92352
106928170	chr7:106928170:T:C	5.24308e-44	-8.19721e-10	-1.93319	0.000154885	-8.19721e-10	-1.88117
106929677	chr7:106929677:G:A	4.30169e-43	-0.198455	0.369946	0.000856347	-0.244879	0.0737087
106929800	chr7:106929800:A:T	4.21356e-45	-2.54599	-1.90839	1.38275e-05	-2.52731	-1.76988
106930383	chr7:106930383:C:T	4.13513e-45	-2.54291	-1.93026	1.18865e-05	-2.53796	-1.91048
106930451	chr7:106930451:T:A	5.31172e-44	-0.77043	-1.14976	0.000290589	0.194949	-1.44689
106930764	chr7:106930764:A:G	7.36325e-44	-8.19721e-10	-1.5936	0.000201857	-8.19721e-10	-1.61628
106931278	chr7:106931278:G:A	2.25732e-43	-8.19721e-10	-0.473337	0.000415779	-8.19721e-10	-0.893693
106931522	chr7:106931522:C:T	4.33917e-45	-2.50021	-1.92479	1.22725e-05	-2.48772	-1.92876
106931649	chr7:106931649:T:G	4.75787e-45	-2.41381	-1.91907	1.37096e-05	-2.43378	-1.87197
106931822	chr7:106931822:G:T	4.20623e-45	-2.53752	-1.9186	1.16371e-05	-2.54315	-1.9265
106932160	chr7:106932160:A:G	2.41834e-44	-1.87977	-0.827253	0.000212287	-0.747861	-0.818046
106932601	chr7:106932601:C:T	1.86739e-44	-1.38273	-1.58283	0.000154287	-0.719459	-1.16557
106932891	chr7:106932891:AT:A	6.71265e-44	-0.744809	-0.9413	0.000637441	0.493654	-0.960039
106933665	chr7:106933665:A:G	5.95196e-44	-8.19721e-10	-1.80638	0.000211986	-8.19721e-10	-1.56733
106933977	chr7:106933977:C:A	5.13073e-44	-0.896403	-1.05845	0.00046117	0.300976	-1.09106
106933993	chr7:106933993:T:C	5.28793e-44	-8.19721e-10	-1.92468	0.000161593	-8.19721e-10	-1.83876
106934624	chr7:106934624:G:A	4.31786e-45	-2.49058	-1.93935	1.22978e-05	-2.53244	-1.88199
106934971	chr7:106934971:C:T	1.52465e-44	-1.23428	-1.93406	0.000101566	-0.538719	-1.76442
106935152	chr7:106935152:T:C	6.73438e-44	-1.68288	-1.18586e-09	0.000114701	-2.18151	-1.18586e-09
106936330	chr7:106936330:C:T	7.24687e-44	-8.19721e-10	-1.60953	0.000298827	-8.19721e-10	-1.22398
106936423	chr7:106936423:G:A	2.98031e-44	-2.49808	-1.18586e-09	9.37581e-05	-2.38313	-1.18586e-09
106936434	chr7:106936434:G:A	1.14147e-44	-1.54906	-1.90872	3.4453e-05	-1.54495	-1.8393
106937460	chr7:106937460:T:C	4.36777e-45	-2.49155	-1.92689	1.8144e-05	-2.10271	-1.92279
106937550	chr7:106937550:A:C	4.08137e-45	-2.54638	-1.93988	2.0391e-05	-1.98636	-1.92239
106937604	chr7:106937604:G:T	2.18786e-43	-8.19721e-10	-0.504592	0.000558588	-8.19721e-10	-0.598434
106937903	chr7:106937903:C:A	2.18055e-43	-1.22188	0.713933	0.000331325	-1.82138	0.70063
106938080	chr7:106938080:A:G	6.40588e-45	-2.24162	-1.79386	2.15322e-05	-2.29512	-1.55918
106938496	chr7:106938496:G:A	6.54195e-44	-1.73268	0.0208143	0.000517205	-0.772706	0.0973
106938627	chr7:106938627:TTAAAG:T	5.44815e-44	-8.19721e-10	-1.89483	0.00017849	-8.19721e-10	-1.73931
106938931	chr7:106938931:G:A	5.53907e-44	-8.19721e-10	-1.87828	0.000175622	-8.19721e-10	-1.75551
106939133	chr7:106939133:A:G	5.58528e-44	-8.19721e-10	-1.86997	0.000153187	-8.19721e-10	-1.89219
106939247	chr7:106939247:T:C	5.25507e-44	-8.19721e-10	-1.93091	0.000147536	-8.19721e-10	-1.92977
106939252	chr7:106939252:G:T	8.24191e-44	-0.301687	-1.17918	0.00116316	1.44597	-1.31092
106939351	chr7:106939351:C:T	5.55679e-44	-8.19721e-10	-1.87508	0.000170493	-8.19721e-10	-1.78515
106939352	chr7:106939352:G:A	8.65174e-44	-8.19721e-10	-1.43234	0.000268654	-8.19721e-10	-1.33042
106939473	chr7:106939473:C:T	5.26323e-44	-8.19721e-10	-1.92936	0.000158305	-8.19721e-10	-1.85932
106939636	chr7:106939636:C:A	4.09567e-44	-1.27782	-0.902352	0.000160124	-1.13993	-0.707966
106939829	chr7:106939829:G:A	6.68837e-45	-2.14081	-1.85151	1.97915e-05	-2.28289	-1.65571
106940029	chr7:106940029:A:G	5.52417e-44	-8.19721e-10	-1.88097	0.000146154	-8.19721e-10	-1.93919
106940549	chr7:106940549:C:G	1.55241e-43	-8.19721e-10	-0.847707	0.000253685	-8.19721e-10	-1.38775
106940692	chr7:106940692:A:G	2.31066e-43	-8.19721e-10	-0.449983	0.000298328	-8.19721e-10	-1.22565
106941318	chr7:106941318:C:T	7.57899e-44	-8.19721e-10	-1.56472	0.000227133	-8.19721e-10	-1.49831
106941475	chr7:106941475:C:A	6.53949e-44	-8.19721e-10	-1.71224	0.000152247	-8.19721e-10	-1.89834
106941616	chr7:106941616:C:T	5.23947e-44	-8.19721e-10	-1.93388	0.000146565	-8.19721e-10	-1.93638
106941621	chr7:106941621:G:A	7.0661e-45	-2.0099	-1.92748	1.45126e-05	-2.32355	-1.92527
106941759	chr7:106941759:A:G	5.26999e-44	-8.19721e-10	-1.92807	0.000159239	-8.19721e-10	-1.85344
106941844	chr7:106941844:T:C	7.26804e-45	-1.97485	-1.93435	1.5001e-05	-2.30091	-1.91482
106941941	chr7:106941941:A:G	5.20829e-44	-8.19721e-10	-1.93985	0.000152038	-8.19721e-10	-1.89972
106942218	chr7:106942218:G:A	2.49835e-44	-0.808428	-1.86604	0.000150941	0.0331521	-1.94011
106942973	chr7:106942973:T:C	7.52021e-44	-8.19721e-10	-1.57251	0.000216314	-8.19721e-10	-1.54711
106943017	chr7:106943017:A:G	3.70345e-44	-2.28084	-1.18586e-09	9.3434e-05	-2.38659	-1.18586e-09
106943086	chr7:106943086:T:C	7.43176e-45	-1.96098	-1.92594	1.49691e-05	-2.29119	-1.92667
106943276	chr7:106943276:T:G	6.90374e-44	-8.19721e-10	-1.65804	0.000189598	-8.19721e-10	-1.67894
106943866	chr7:106943866:G:A	1.5323e-43	-8.19721e-10	-0.860749	0.00048137	-8.19721e-10	-0.747209
106944634	chr7:106944634:C:T	5.23244e-44	-8.19721e-10	-1.93522	0.000149261	-8.19721e-10	-1.91815
106944903	chr7:106944903:C:A	1.14276e-44	-1.53669	-1.91997	6.99717e-05	-0.826672	-1.84908
106945106	chr7:106945106:C:G	1.03188e-43	-8.19721e-10	-1.25613	0.000317503	-8.19721e-10	-1.16336
106946052	chr7:106946052:T:C	3.09275e-44	-0.858398	-1.60264	4.24949e-05	-1.66642	-1.50805
106946261	chr7:106946261:C:T	1.69202e-44	-1.35982	-1.70436	0.000104763	-0.555939	-1.71621
106946351	chr7:106946351:CT:C	2.55853e-44	-2.04909	-0.601581	4.97453e-05	-2.3838	-0.633127
106946537	chr7:106946537:T:C	1.12857e-44	-1.5423	-1.92685	6.83202e-05	-0.835	-1.86464
106946632	chr7:106946632:C:T	3.4577e-44	-2.3495	-1.18586e-09	8.29971e-05	-2.50504	-1.18586e-09
106946693	chr7:106946693:C:T	7.66753e-44	-1.55311	-1.18586e-09	0.000238735	-1.44849	-1.18586e-09
106946802	chr7:106946802:A:G	3.16353e-44	-0.82162	-1.6168	4.28113e-05	-1.64077	-1.52627
106947362	chr7:106947362:C:T	4.25507e-44	-0.819756	-1.32223	9.14403e-05	-1.12578	-1.28238
106947451	chr7:106947451:T:C	5.25239e-45	-2.44763	-1.78637	1.35676e-05	-2.4031	-1.91306
106947519	chr7:106947519:T:C	3.31364e-44	-0.799235	-1.59282	4.45657e-05	-1.62642	-1.50046
106947536	chr7:106947536:A:T	1.15464e-44	-1.5261	-1.92022	7.0698e-05	-0.815636	-1.84979
106947761	chr7:106947761:C:A	7.51185e-43	0.728965	-1.18586e-09	0.000628462	-0.48057	-1.18586e-09
106947981	chr7:106947981:A:G	9.0202e-45	-1.98877	-1.70445	5.68363e-05	-1.28443	-1.59924
106948455	chr7:106948455:G:A	6.12819e-44	-8.19721e-10	-1.7772	0.000161905	-8.19721e-10	-1.83683
106948472	chr7:106948472:T:C	5.83389e-45	-2.51448	-1.61452	1.36214e-05	-2.48342	-1.82879
106948565	chr7:106948565:G:A	1.46002e-44	-1.35926	-1.8524	0.000100662	-0.52135	-1.79073
106948580	chr7:106948580:C:T	5.23775e-44	-8.19721e-10	-1.93421	0.000146913	-8.19721e-10	-1.93401
106948785	chr7:106948785:T:C	3.19203e-44	-0.819182	-1.61026	4.31743e-05	-1.63752	-1.52108
106949515	chr7:106949515:G:A	8.72192e-44	-1.36602	-0.0582462	0.000113403	-1.98388	-0.209019
106950168	chr7:106950168:G:A	3.65704e-44	-1.66764	-0.62581	4.79638e-05	-2.12889	-0.924512
106950647	chr7:106950647:T:G	4.29553e-44	-1.30733	-0.825192	5.28551e-05	-1.91032	-1.04598
106950963	chr7:106950963:A:G	5.87032e-44	-8.19721e-10	-1.82019	0.000157676	-8.19721e-10	-1.8633
106951212	chr7:106951212:C:T	5.97258e-44	-8.19721e-10	-1.80292	0.000215258	-8.19721e-10	-1.55201
106951331	chr7:106951331:A:C	6.99212e-45	-2.33457	-1.61333	2.97492e-05	-1.843	-1.68804
106951346	chr7:106951346:T:C	2.29614e-44	-0.973359	-1.78552	3.18946e-05	-1.74203	-1.71937
106951347	chr7:106951347:G:A	4.73095e-44	-0.307342	-1.72863	0.000183542	0.0931026	-1.8045
106952087	chr7:106952087:AAAG:A	1.11798e-44	-1.76075	-1.71782	5.683e-05	-1.23557	-1.64821
106953150	chr7:106953150:T:C	9.14555e-45	-1.88116	-1.79826	4.41526e-05	-1.39363	-1.74256
106953176	chr7:106953176:G:C	5.25609e-44	-8.19721e-10	-1.93071	0.000147217	-8.19721e-10	-1.93194
106953828	chr7:106953828:C:G	8.8354e-44	-1.41134	-1.18586e-09	0.000105574	-2.26443	-1.18586e-09
106954188	chr7:106954188:A:AG	8.69236e-44	-8.19721e-10	-1.42766	0.00017198	-8.19721e-10	-1.77646
106954417	chr7:106954417:G:A	2.8679e-44	-2.53652	-1.18586e-09	8.24862e-05	-2.51121	-1.18586e-09
106954752	chr7:106954752:T:C	4.98841e-45	-2.4073	-1.87827	1.37154e-05	-2.52615	-1.77917
106954765	chr7:106954765:T:C	1.00155e-44	-2.38533	-1.20322	2.88171e-05	-2.52234	-1.04054
106955071	chr7:106955071:A:T	3.37208e-44	-2.37457	-1.18586e-09	8.85283e-05	-2.44052	-1.18586e-09
106955517	chr7:106955517:A:G	1.0473e-44	-1.67307	-1.87082	6.78005e-05	-0.925035	-1.78224
106955877	chr7:106955877:C:G	8.77824e-44	-8.19721e-10	-1.41783	0.000172788	-8.19721e-10	-1.77178
106956039	chr7:106956039:C:T	5.8482e-44	-8.19721e-10	-1.82397	0.00015762	-8.19721e-10	-1.86366
106956251	chr7:106956251:G:C	5.20701e-44	-8.19721e-10	-1.9401	0.000152596	-8.19721e-10	-1.89605
106956339	chr7:106956339:G:T	1.01906e-44	-1.68531	-1.88591	6.11203e-05	-0.944927	-1.86608
106957422	chr7:106957422:C:T	6.40173e-44	-8.19721e-10	-1.73353	0.000204678	-8.19721e-10	-1.60241
106957482	chr7:106957482:C:A	1.43041e-44	-2.01745	-1.21469	0.000118647	-0.990711	-1.15699
106957717	chr7:106957717:C:T	5.47321e-44	-8.19721e-10	-1.89024	0.000159814	-8.19721e-10	-1.84983
106957863	chr7:106957863:C:CCT	5.31154e-45	-2.42012	-1.80268	1.60978e-05	-2.52611	-1.61905
106958233	chr7:106958233:C:T	1.33097e-44	-2.06339	-1.24081	0.000105992	-1.07326	-1.18722
106958889	chr7:106958889:G:A	6.93474e-44	-8.19721e-10	-1.65356	0.000170688	-8.19721e-10	-1.78401
106958904	chr7:106958904:G:C	6.86709e-45	-2.53268	-1.43327	1.9004e-05	-2.52234	-1.45686
106959090	chr7:106959090:CA:C	5.42366e-44	-8.19721e-10	-1.89933	0.000183201	-8.19721e-10	-1.71326
106959589	chr7:106959589:A:T	3.23513e-44	-2.41603	-1.18586e-09	8.1439e-05	-2.52399	-1.18586e-09
106959985	chr7:106959985:G:A	5.94329e-45	-2.50021	-1.61022	1.58542e-05	-2.51063	-1.64978
106960396	chr7:106960396:A:G	1.32205e-44	-2.05882	-1.2521	0.000106321	-1.07221	-1.18517
106960858	chr7:106960858:C:T	8.62023e-45	-2.53896	-1.19962	2.2046e-05	-2.5446	-1.28612
106961121	chr7:106961121:C:T	6.56372e-45	-2.43257	-1.57856	1.57028e-05	-2.53703	-1.63297
106961206	chr7:106961206:C:T	1.18064e-43	-8.19721e-10	-1.12146	0.000547856	-8.19721e-10	-0.617832
106961232	chr7:106961232:C:G	1.07401e-44	-1.65402	-1.86468	6.96255e-05	-0.911927	-1.76879
106962323	chr7:106962323:A:G	5.40721e-45	-2.52693	-1.67803	1.68983e-05	-2.53583	-1.5608
106963564	chr7:106963564:T:C	5.61001e-44	-8.19721e-10	-1.86555	0.000167482	-8.19721e-10	-1.80297
106964002	chr7:106964002:A:G	9.83812e-44	-8.19721e-10	-1.30384	0.000184547	-8.19721e-10	-1.70594
106964032	chr7:106964032:G:A	8.28935e-45	-2.45967	-1.31804	2.06003e-05	-2.54341	-1.35513
106964138	chr7:106964138:C:G	7.90695e-45	-2.03207	-1.79287	2.44537e-05	-1.9834	-1.74366
106964694	chr7:106964694:G:A	6.17331e-45	-2.54245	-1.53	1.80275e-05	-2.53435	-1.4976
106964728	chr7:106964728:C:T	4.60714e-45	-2.54373	-1.82135	1.34815e-05	-2.52512	-1.79741
106965596	chr7:106965596:G:A	1.79479e-44	-1.06514	-1.94007	9.83667e-05	-0.420214	-1.91493
106965882	chr7:106965882:G:C	6.7322e-45	-2.23095	-1.75484	5.35217e-05	-1.25878	-1.68498
106966033	chr7:106966033:C:T	4.72757e-45	-2.5438	-1.79547	1.38333e-05	-2.52516	-1.77161
106966103	chr7:106966103:C:A	1.7042e-43	-8.19721e-10	-0.754423	0.000345019	-8.19721e-10	-1.08025
106966576	chr7:106966576:C:T	5.4957e-45	-2.32226	-1.86646	2.18381e-05	-2.02383	-1.81636
106966611	chr7:106966611:C:T	9.29604e-45	-2.53249	-1.13061	2.40941e-05	-2.54209	-1.19979
106966710	chr7:106966710:C:T	7.86105e-45	-2.45912	-1.37165	2.29672e-05	-2.53885	-1.25093
106966964	chr7:106966964:T:C	8.90304e-44	-8.19721e-10	-1.40371	0.000257195	-8.19721e-10	-1.37401
106966992	chr7:106966992:T:C	6.35319e-44	-8.19721e-10	-1.74115	0.000150608	-8.19721e-10	-1.90917
106968016	chr7:106968016:A:G	5.53534e-44	-8.19721e-10	-1.87895	0.000163123	-8.19721e-10	-1.82934
106968238	chr7:106968238:G:T	5.50005e-44	-8.19721e-10	-1.88535	0.000188987	-8.19721e-10	-1.68217
106968592	chr7:106968592:T:C	5.33035e-45	-2.28064	-1.93863	2.06203e-05	-1.9728	-1.92478
106968658	chr7:106968658:C:A	4.13115e-45	-2.5381	-1.93604	1.16369e-05	-2.54089	-1.92877
106969562	chr7:106969562:C:G	5.07311e-45	-2.33728	-1.93145	1.93722e-05	-2.05252	-1.90749
106969742	chr7:106969742:C:T	5.27864e-45	-2.3187	-1.91032	2.06362e-05	-2.02676	-1.87004
106969747	chr7:106969747:A:G	8.51059e-45	-2.1275	-1.62388	6.91528e-05	-1.16272	-1.52481
106970014	chr7:106970014:T:G	9.83131e-44	-1.30453	-1.18586e-09	0.000498784	-0.711673	-1.18586e-09
106970281	chr7:106970281:G:A	5.1002e-45	-2.33005	-1.93335	1.95205e-05	-2.04232	-1.91006
106970297	chr7:106970297:C:T	5.23779e-44	-8.19721e-10	-1.9342	0.000151691	-8.19721e-10	-1.902
106970298	chr7:106970298:G:A	8.42834e-44	-8.19721e-10	-1.4585	0.00017369	-8.19721e-10	-1.76657
106970301	chr7:106970301:A:T	5.17396e-45	-2.32298	-1.92607	1.99855e-05	-2.03161	-1.89723
106970516	chr7:106970516:GA:G	3.75818e-44	-2.26617	-1.18586e-09	7.96582e-05	-2.5461	-1.18586e-09
106970950	chr7:106970950:G:A	2.16058e-44	-0.929726	-1.89	3.80638e-05	-1.39354	-1.89104
106971515	chr7:106971515:A:C	9.57583e-44	-8.19721e-10	-1.33086	0.000174967	-8.19721e-10	-1.75925
106971588	chr7:106971588:C:T	4.04333e-44	-2.19303	-1.18586e-09	8.59056e-05	-2.4706	-1.18586e-09
106971696	chr7:106971696:C:A	6.88096e-45	-2.20245	-1.76148	1.95186e-05	-2.34129	-1.61119
106972037	chr7:106972037:G:A	5.40077e-44	-8.19721e-10	-1.90356	0.000157624	-8.19721e-10	-1.86363
106972344	chr7:106972344:T:C	6.90651e-44	-8.19721e-10	-1.65764	0.000214142	-8.19721e-10	-1.55721
106972371	chr7:106972371:G:A	5.74317e-45	-2.47573	-1.66895	1.82699e-05	-2.28692	-1.73167
106972800	chr7:106972800:T:G	1.21301e-43	-8.19721e-10	-1.09441	0.000371656	-8.19721e-10	-1.00588
106974286	chr7:106974286:A:C	8.74981e-45	-2.43741	-1.28625	2.30762e-05	-2.43697	-1.34808
106974323	chr7:106974323:G:A	1.85134e-44	-1.03442	-1.93978	0.000136655	-0.0881021	-1.91828
106974994	chr7:106974994:A:C	4.49605e-45	-2.54528	-1.84421	1.3094e-05	-2.51954	-1.83215
106976185	chr7:106976185:A:T	6.20627e-45	-2.45066	-1.61647	2.18317e-05	-2.16404	-1.67644
106976673	chr7:106976673:G:A	1.10718e-43	-1.1857	-1.18586e-09	0.000776321	-0.269279	-1.18586e-09
106977503	chr7:106977503:C:T	5.41108e-44	-8.19721e-10	-1.90165	0.000161404	-8.19721e-10	-1.83994
106977536	chr7:106977536:G:A	1.52618e-44	-1.23054	-1.93679	0.000108573	-0.334388	-1.90204
106977629	chr7:106977629:C:T	1.00809e-44	-2.44115	-1.14089	3.64741e-05	-2.18214	-1.1451
106977877	chr7:106977877:T:C	7.27915e-45	-2.44209	-1.46558	2.49703e-05	-2.15845	-1.54771
106978567	chr7:106978567:C:G	7.37731e-45	-1.98006	-1.91422	6.56732e-05	-0.827021	-1.91213
106978747	chr7:106978747:A:G	7.90305e-45	-2.40243	-1.423	2.08123e-05	-2.41892	-1.46938
106978954	chr7:106978954:A:G	5.22106e-44	-8.19721e-10	-1.9374	0.000153728	-8.19721e-10	-1.88866
106979027	chr7:106979027:G:A	6.50592e-45	-2.31195	-1.70803	1.65273e-05	-2.51093	-1.6079
106979164	chr7:106979164:C:T	9.23505e-44	-8.19721e-10	-1.3671	0.000175468	-8.19721e-10	-1.75639
106979457	chr7:106979457:A:C	7.22824e-45	-2.40358	-1.51111	1.9214e-05	-2.4191	-1.5491
106979686	chr7:106979686:G:A	5.64241e-44	-8.19721e-10	-1.85979	0.000165103	-8.19721e-10	-1.81728
106980153	chr7:106980153:C:T	5.30376e-44	-8.19721e-10	-1.92169	0.000173393	-8.19721e-10	-1.76829
106980855	chr7:106980855:C:G	9.59013e-45	-1.88128	-1.75067	6.52309e-05	-1.13897	-1.60694
106981131	chr7:106981131:G:A	1.51741e-42	1.43207	-1.18586e-09	0.00174832	0.542566	-1.18586e-09
106981818	chr7:106981818:G:C	5.80597e-44	-8.19721e-10	-1.83121	0.000154545	-8.19721e-10	-1.88336
106982004	chr7:106982004:G:A	5.39489e-44	-8.19721e-10	-1.90465	0.000147516	-8.19721e-10	-1.92991
106982107	chr7:106982107:A:G	8.25771e-45	-1.91044	-1.8711	8.52607e-05	-0.563984	-1.91415
106982489	chr7:106982489:T:C	9.52448e-44	-8.19721e-10	-1.33624	0.00026496	-8.19721e-10	-1.34427
106982669	chr7:106982669:G:A	2.92191e-44	-2.51786	-1.18586e-09	8.06303e-05	-2.53397	-1.18586e-09
106983052	chr7:106983052:A:C	5.24135e-44	-8.19721e-10	-1.93352	0.00015041	-8.19721e-10	-1.91048
106983111	chr7:106983111:T:G	6.9085e-44	-8.19721e-10	-1.65735	0.000154917	-8.19721e-10	-1.88096
106983325	chr7:106983325:A:T	2.56144e-44	-1.49395	-1.15558	0.000110692	-0.64967	-1.56743
106983351	chr7:106983351:TAG:T	4.21947e-45	-2.51327	-1.9397	1.44345e-05	-2.38395	-1.87027
106983355	chr7:106983355:A:T	4.21323e-45	-2.51476	-1.93969	1.43929e-05	-2.38716	-1.86995
106983716	chr7:106983716:C:T	5.25638e-44	-8.19721e-10	-1.93066	0.00015136	-8.19721e-10	-1.90418
106984031	chr7:106984031:T:C	5.25477e-44	-8.19721e-10	-1.93097	0.000152048	-8.19721e-10	-1.89965
106984336	chr7:106984336:T:C	3.24812e-44	-1.20032	-1.21171	0.000110536	-0.660321	-1.55818
106984939	chr7:106984939:C:T	3.33047e-44	-1.18742	-1.19957	0.000112722	-0.649533	-1.54939
106985593	chr7:106985593:C:T	5.39128e-44	-8.19721e-10	-1.90532	0.00014682	-8.19721e-10	-1.93464
106985659	chr7:106985659:G:C	6.99854e-44	-8.19721e-10	-1.6444	0.000155832	-8.19721e-10	-1.87507
106985859	chr7:106985859:G:A	1.36533e-44	-1.4028	-1.8759	7.81042e-05	-0.737297	-1.8285
106986483	chr7:106986483:T:C	6.30207e-45	-2.19306	-1.85875	1.49524e-05	-2.2912	-1.92777
106986535	chr7:106986535:A:C	5.44466e-44	-8.19721e-10	-1.89547	0.000147378	-8.19721e-10	-1.93085
106987132	chr7:106987132:C:T	6.59629e-44	-8.19721e-10	-1.70359	0.00022074	-8.19721e-10	-1.52686
106987284	chr7:106987284:T:G	1.3769e-44	-1.3564	-1.91386	8.03943e-05	-0.668123	-1.86878
106987620	chr7:106987620:T:C	1.1716e-44	-1.53014	-1.90159	7.77973e-05	-0.714678	-1.85506
106988212	chr7:106988212:T:C	1.99431e-44	-1.23559	-1.66422	0.00012861	-0.537153	-1.52991
106988425	chr7:106988425:C:A	1.14695e-42	1.15217	-1.18586e-09	0.00120353	0.169171	-1.18586e-09
106988503	chr7:106988503:T:C	2.64635e-44	-1.02928	-1.58764	0.00020329	-0.152748	-1.45646
106988525	chr7:106988525:T:C	5.79637e-44	-8.19721e-10	-1.83287	0.000172037	-8.19721e-10	-1.77614
106988796	chr7:106988796:T:C	6.79962e-44	-8.19721e-10	-1.67324	0.000187299	-8.19721e-10	-1.69114
106988933	chr7:106988933:C:G	5.59344e-45	-2.25341	-1.91768	1.91295e-05	-2.12004	-1.85258
106989510	chr7:106989510:T:C	5.22935e-44	-8.19721e-10	-1.93581	0.000147504	-8.19721e-10	-1.92999
106990924	chr7:106990924:G:C	1.51631e-44	-2.13637	-1.03745	4.08234e-05	-2.284	-0.930586
106991338	chr7:106991338:T:C	4.25343e-44	-2.14238	-1.18586e-09	0.000134425	-2.02284	-1.18586e-09
106991668	chr7:106991668:A:G	1.15491e-44	-1.59259	-1.85349	7.63298e-05	-0.807597	-1.78119
106991711	chr7:106991711:G:A	5.83676e-43	-8.19721e-10	0.476658	0.0012226	-8.19721e-10	0.184888
106991822	chr7:106991822:A:G	3.85338e-44	-2.31243	0.0712804	0.000126767	-2.36368	0.282181
106992091	chr7:106992091:G:A	6.95225e-44	-1.65104	-1.18586e-09	0.000154367	-1.88451	-1.18586e-09
106992291	chr7:106992291:A:G	1.45154e-43	-8.19721e-10	-0.914893	0.000400499	-8.19721e-10	-0.931135
106992528	chr7:106992528:C:T	5.41313e-43	-8.19721e-10	0.401311	0.00180982	-8.19721e-10	0.577135
106992589	chr7:106992589:T:A	5.62274e-43	-8.19721e-10	0.439302	0.00117959	-8.19721e-10	0.14908
106992655	chr7:106992655:A:G	7.71893e-44	-2.28723	0.740808	0.000228755	-2.34349	0.852293
106992711	chr7:106992711:T:C	1.95579e-44	-2.14786	-0.77145	5.07652e-05	-2.28912	-0.707517
106992829	chr7:106992829:A:G	3.61147e-44	-2.28661	-0.0193808	0.000118498	-2.33902	0.19007
106993670	chr7:106993670:C:T	6.66497e-45	-2.06116	-1.93467	3.38888e-05	-1.48111	-1.91965
106993950	chr7:106993950:A:G	5.59191e-43	-8.19721e-10	0.433804	0.00187718	-8.19721e-10	0.61368
106993967	chr7:106993967:C:T	6.02133e-43	-8.19721e-10	0.507791	0.00125342	-8.19721e-10	0.209788
106993993	chr7:106993993:T:C	3.34836e-44	-2.38163	-1.18586e-09	0.000110038	-2.22302	-1.18586e-09
106994345	chr7:106994345:G:A	1.74729e-43	-8.19721e-10	-0.729451	0.000612609	-8.19721e-10	-0.506119
106994390	chr7:106994390:A:G	9.07511e-44	-8.19721e-10	-1.38457	0.000310245	-8.19721e-10	-1.18648
106994641	chr7:106994641:A:G	4.64133e-43	0.247484	-1.18586e-09	0.000767632	-0.280535	-1.18586e-09
106994877	chr7:106994877:G:A	4.96867e-43	-8.19721e-10	0.315634	0.00104812	-8.19721e-10	0.0309096
106995505	chr7:106995505:C:T	4.3959e-43	-8.19721e-10	0.193156	0.000934048	-8.19721e-10	-0.0843178
106995678	chr7:106995678:G:C	2.35156e-44	-2.15501	-0.580009	6.25013e-05	-2.32402	-0.464642
106995799	chr7:106995799:C:A	5.8612e-44	-8.19721e-10	-1.82175	0.000160636	-8.19721e-10	-1.84471
106996925	chr7:106996925:G:A	6.39275e-45	-2.52941	-1.50811	2.39769e-05	-2.46999	-1.27677
106996953	chr7:106996953:T:A	5.97996e-44	-8.19721e-10	-1.80169	0.000168102	-8.19721e-10	-1.79927
106997010	chr7:106997010:A:G	6.13324e-44	-8.19721e-10	-1.77638	0.000149295	-8.19721e-10	-1.91792
106997071	chr7:106997071:T:C	8.82776e-45	-1.77475	-1.94003	6.89959e-05	-0.750662	-1.93914
106997322	chr7:106997322:C:T	1.69976e-43	-8.19721e-10	-0.757032	0.00040303	-8.19721e-10	-0.924835
106997702	chr7:106997702:T:C	5.77683e-44	-8.19721e-10	-1.83625	0.000158038	-8.19721e-10	-1.86101
106997899	chr7:106997899:T:C	1.21631e-43	-8.19721e-10	-1.0917	0.000212961	-8.19721e-10	-1.56273
106998117	chr7:106998117:A:G	2.70871e-44	-2.15893	-0.434695	7.29441e-05	-2.32801	-0.306146
106998334	chr7:106998334:A:C	6.70005e-45	-2.0655	-1.92507	2.66153e-05	-1.73428	-1.90808
106998601	chr7:106998601:A:C	2.37447e-44	-2.13218	-0.593144	6.27026e-05	-2.30662	-0.478819
106998626	chr7:106998626:T:A	2.35294e-44	-2.14662	-0.587813	6.23379e-05	-2.31818	-0.473094
106998769	chr7:106998769:A:T	5.89269e-44	-2.09834	0.281947	0.000802586	-0.730223	0.494216
106998845	chr7:106998845:G:C	6.43119e-45	-2.10157	-1.92996	2.51482e-05	-1.78393	-1.91513
106999073	chr7:106999073:C:T	6.22122e-44	-8.19721e-10	-1.76214	0.000156009	-8.19721e-10	-1.87394
106999453	chr7:106999453:T:C	1.18021e-44	-2.46851	-0.955906	3.24516e-05	-2.51164	-0.932452
106999557	chr7:106999557:T:C	1.96902e-43	-0.60998	-1.18586e-09	0.000278175	-1.29559	-1.18586e-09
106999656	chr7:106999656:C:T	2.24265e-44	-2.11061	-0.671834	5.55861e-05	-2.28732	-0.618592
107000101	chr7:107000101:TTATA:T	7.54692e-44	-8.19721e-10	-1.56896	0.000281393	-8.19721e-10	-1.28409
107000350	chr7:107000350:T:C	7.35461e-44	-8.19721e-10	-1.59478	0.000271438	-8.19721e-10	-1.32011
107000567	chr7:107000567:A:G	9.06459e-44	-8.19721e-10	-1.38573	0.000197343	-8.19721e-10	-1.6389
107000842	chr7:107000842:T:A	8.67828e-44	-8.19721e-10	-1.42928	0.000201118	-8.19721e-10	-1.61995
107000916	chr7:107000916:G:T	8.44137e-44	-8.19721e-10	-1.45696	0.000188356	-8.19721e-10	-1.68551
107001000	chr7:107001000:T:A	6.35223e-44	-8.19721e-10	-1.7413	0.000188774	-8.19721e-10	-1.68329
107001108	chr7:107001108:C:A	9.31403e-43	-8.19721e-10	0.944005	0.00315181	-8.19721e-10	1.13189
107001484	chr7:107001484:T:C	9.05432e-44	-8.19721e-10	-1.38686	0.000197532	-8.19721e-10	-1.63794
107001896	chr7:107001896:C:T	6.34309e-44	-1.74274	-1.18586e-09	9.37568e-05	-2.38314	-1.18586e-09
107001923	chr7:107001923:A:G	5.08525e-45	-2.33425	-1.93209	2.12729e-05	-1.95434	-1.91207
107001989	chr7:107001989:G:C	5.44501e-45	-2.29756	-1.90043	2.3005e-05	-1.89199	-1.89614
107002129	chr7:107002129:C:A	1.01371e-44	-2.31059	-1.2659	3.02798e-05	-2.28079	-1.23258
107002712	chr7:107002712:C:A	1.27507e-44	-2.20409	-1.143	2.49096e-05	-2.38632	-1.32228
107002782	chr7:107002782:C:A	1.28964e-44	-2.10283	-1.23291	2.47108e-05	-2.31991	-1.39669
107002883	chr7:107002883:T:C	7.57699e-44	-8.19721e-10	-1.56499	0.000161821	-8.19721e-10	-1.83736
107004249	chr7:107004249:C:T	5.58185e-44	-8.19721e-10	-1.87058	0.000168708	-8.19721e-10	-1.79567
107004317	chr7:107004317:C:T	5.22067e-44	-8.19721e-10	-1.93748	0.000150268	-8.19721e-10	-1.91143
107004861	chr7:107004861:T:G	8.26483e-45	-2.05713	-1.72355	1.69971e-05	-2.38526	-1.70554
107005637	chr7:107005637:AG:A	7.00362e-44	-8.19721e-10	-1.64368	0.000234073	-8.19721e-10	-1.46821
107005649	chr7:107005649:A:G	4.60632e-45	-2.42522	-1.94004	1.24543e-05	-2.46217	-1.93961
107005655	chr7:107005655:G:A	3.55398e-44	-0.951251	-1.37078	0.000410454	0.131791	-1.03837
107005687	chr7:107005687:G:A	1.00109e-43	-8.19721e-10	-1.28643	0.000275928	-8.19721e-10	-1.30371
107005706	chr7:107005706:G:A	7.897e-44	-1.52362	-1.18586e-09	0.000133548	-2.02938	-1.18586e-09
107006603	chr7:107006603:T:G	6.9715e-44	-8.19721e-10	-1.64827	0.00023236	-8.19721e-10	-1.47556
107006708	chr7:107006708:C:T	1.14578e-43	-8.19721e-10	-1.15143	0.000440949	-8.19721e-10	-0.834917
107007144	chr7:107007144:G:A	5.2224e-44	-8.19721e-10	-1.93714	0.000147259	-8.19721e-10	-1.93165
107008438	chr7:107008438:G:A	1.18439e-43	-8.19721e-10	-1.11829	0.000361374	-8.19721e-10	-1.03393
107008789	chr7:107008789:G:A	4.90463e-44	-0.447657	-1.55227	0.000612071	0.852684	-1.35968
107009071	chr7:107009071:AT:A	5.64788e-44	-8.19721e-10	-1.85882	0.000146289	-8.19721e-10	-1.93826
107009899	chr7:107009899:A:C	5.21701e-44	-8.19721e-10	-1.93818	0.000147487	-8.19721e-10	-1.93011
107010095	chr7:107010095:T:C	3.23667e-44	-0.879143	-1.53641	0.000368681	0.317055	-1.33097
107010531	chr7:107010531:C:T	1.13399e-43	-8.19721e-10	-1.16177	0.000188189	-8.19721e-10	-1.6864
107010592	chr7:107010592:C:T	6.31926e-44	-8.19721e-10	-1.7465	0.000194618	-8.19721e-10	-1.6528
107010684	chr7:107010684:C:T	7.11511e-44	-8.19721e-10	-1.62788	0.000171432	-8.19721e-10	-1.77966
107010852	chr7:107010852:G:A	4.33659e-45	-2.48805	-1.93755	1.30634e-05	-2.42558	-1.92845
107011120	chr7:107011120:C:T	5.84494e-44	-8.19721e-10	-1.82453	0.000155132	-8.19721e-10	-1.87957
107011342	chr7:107011342:C:T	1.0047e-44	-2.02851	-1.5569	0.000109054	-0.941389	-1.29061
107011647	chr7:107011647:C:T	5.26441e-44	-8.19721e-10	-1.92913	0.000146213	-8.19721e-10	-1.93878
107011680	chr7:107011680:A:G	7.83916e-44	-8.19721e-10	-1.53097	0.000166576	-8.19721e-10	-1.8084
107012021	chr7:107012021:T:C	5.34565e-44	-8.19721e-10	-1.91382	0.000155497	-8.19721e-10	-1.87722
107012024	chr7:107012024:G:GT	8.07106e-45	-2.47004	-1.33436	2.01314e-05	-2.54507	-1.3765
107012264	chr7:107012264:G:A	5.90261e-44	-8.19721e-10	-1.81471	0.000166009	-8.19721e-10	-1.8118
107012406	chr7:107012406:T:C	4.84233e-45	-2.50539	-1.8099	1.57178e-05	-2.47302	-1.69603
107012669	chr7:107012669:A:T	1.21553e-44	-1.97853	-1.4164	2.96619e-05	-2.48997	-1.04401
107012698	chr7:107012698:A:G	1.10622e-44	-2.10913	-1.38002	0.000108568	-1.09738	-1.13909
107013138	chr7:107013138:C:T	1.25657e-43	-8.19721e-10	-1.05913	0.000384159	-8.19721e-10	-0.972788
107013258	chr7:107013258:T:C	9.9325e-44	-8.19721e-10	-1.29429	0.000335339	-8.19721e-10	-1.1087
107013851	chr7:107013851:G:A	6.09817e-45	-2.52059	-1.56411	1.93646e-05	-2.15782	-1.80258
107014300	chr7:107014300:C:T	8.50309e-44	-8.19721e-10	-1.44967	0.000196561	-8.19721e-10	-1.64287
107014410	chr7:107014410:A:C	6.34451e-43	-8.19721e-10	0.560073	0.0019401	-8.19721e-10	0.646648
107014432	chr7:107014432:T:C	4.728e-45	-2.39926	-1.93992	1.17815e-05	-2.54236	-1.91496
107014915	chr7:107014915:G:A	4.19052e-45	-2.52292	-1.93695	1.28331e-05	-2.49759	-1.87423
107015000	chr7:107015000:A:G	4.33876e-45	-2.53233	-1.89277	1.73459e-05	-2.176	-1.89449
107015012	chr7:107015012:G:C	9.95769e-44	-8.19721e-10	-1.29176	0.000328329	-8.19721e-10	-1.12983
107015038	chr7:107015038:C:A	5.24157e-44	-8.19721e-10	-1.93348	0.000151986	-8.19721e-10	-1.90006
107015087	chr7:107015087:A:G	2.88872e-44	-2.52929	-1.18586e-09	7.97111e-05	-2.54544	-1.18586e-09
107015313	chr7:107015313:T:C	7.19152e-45	-2.01912	-1.90066	3.50387e-05	-1.55058	-1.81681
107015544	chr7:107015544:T:C	1.33346e-42	1.30284	-1.18586e-09	0.0463859	3.8209	-1.18586e-09
107015575	chr7:107015575:T:C	4.12283e-45	-2.53945	-1.9367	1.19494e-05	-2.51734	-1.92582
107015711	chr7:107015711:G:T	5.87004e-44	-8.19721e-10	-1.82024	0.00015574	-8.19721e-10	-1.87566
107015873	chr7:107015873:G:A	5.23532e-44	-8.19721e-10	-1.93467	0.000146749	-8.19721e-10	-1.93512
107015962	chr7:107015962:A:T	4.08251e-45	-2.54634	-1.93963	1.43084e-05	-2.32735	-1.93565
107015968	chr7:107015968:G:A	2.21692e-44	-1.46556	-1.32842	0.000189197	-0.592326	-1.08873
107015981	chr7:107015981:G:A	6.76658e-44	-8.19721e-10	-1.67811	0.000209132	-8.19721e-10	-1.58088
107016102	chr7:107016102:C:A	5.42207e-44	-8.19721e-10	-1.89962	0.00014979	-8.19721e-10	-1.91461
107016400	chr7:107016400:C:T	4.13123e-45	-2.54529	-1.92882	1.45387e-05	-2.31854	-1.92849
107017289	chr7:107017289:T:C	5.95784e-44	-8.19721e-10	-1.8054	0.000159103	-8.19721e-10	-1.8543
107017515	chr7:107017515:G:A	8.25848e-45	-2.51309	-1.26835	2.79109e-05	-2.48775	-1.10708
107017864	chr7:107017864:T:A	5.20048e-45	-2.44427	-1.79966	1.44955e-05	-2.54509	-1.70492
107017866	chr7:107017866:G:A	1.0566e-43	-8.19721e-10	-1.23246	0.00029763	-8.19721e-10	-1.22799
107018263	chr7:107018263:C:T	1.17514e-43	-8.19721e-10	-1.12613	0.000217217	-8.19721e-10	-1.54295
107018302	chr7:107018302:A:G	8.04917e-44	-8.19721e-10	-1.50453	0.000222977	-8.19721e-10	-1.51678
107018540	chr7:107018540:G:A	7.1096e-45	-2.52925	-1.40199	2.37343e-05	-2.51059	-1.24634
107018654	chr7:107018654:T:C	7.04601e-44	-8.19721e-10	-1.63764	0.000244456	-8.19721e-10	-1.42481
107019177	chr7:107019177:G:T	4.15979e-45	-2.52918	-1.93805	1.75611e-05	-2.12035	-1.9378
107019397	chr7:107019397:T:C	3.44685e-43	-0.775716	0.725659	0.0302264	1.49646	1.89617
107019571	chr7:107019571:C:T	3.03984e-44	-2.4783	-1.18586e-09	9.68689e-05	-2.35049	-1.18586e-09
107019657	chr7:107019657:C:T	2.86317e-44	-2.53817	-1.18586e-09	8.00115e-05	-2.54168	-1.18586e-09
107019797	chr7:107019797:A:G	4.12605e-45	-2.54222	-1.93315	1.62702e-05	-2.20435	-1.93016
107019813	chr7:107019813:C:A	4.40591e-43	-0.533694	0.729124	0.0408474	1.82892	1.86484
107019827	chr7:107019827:A:T	7.4845e-44	-8.19721e-10	-1.57727	0.000209163	-8.19721e-10	-1.58073
107020278	chr7:107020278:T:C	6.00734e-45	-2.52966	-1.57005	1.68307e-05	-2.54503	-1.55561
107020323	chr7:107020323:A:G	1.23657e-43	-8.19721e-10	-1.07518	0.000292825	-8.19721e-10	-1.24427
107020622	chr7:107020622:G:A	1.16397e-43	-8.19721e-10	-1.13568	0.000275916	-8.19721e-10	-1.30375
107020731	chr7:107020731:C:A	4.40848e-45	-2.52753	-1.88163	1.97234e-05	-2.10781	-1.83423
107020786	chr7:107020786:G:A	7.17356e-45	-2.5306	-1.39169	2.37188e-05	-2.54369	-1.21388
107020875	chr7:107020875:T:A	6.48568e-45	-2.52752	-1.49557	2.20158e-05	-2.49318	-1.33891
107021638	chr7:107021638:A:G	5.91679e-45	-2.52546	-1.58943	1.65112e-05	-2.54578	-1.57403
107021650	chr7:107021650:T:C	5.49769e-44	-8.19721e-10	-1.88577	0.000172482	-8.19721e-10	-1.77355
107022723	chr7:107022723:A:G	9.49826e-45	-2.14025	-1.50133	2.57504e-05	-2.5317	-1.1437
107022912	chr7:107022912:T:C	1.52847e-43	-8.19721e-10	-0.863248	0.000451048	-8.19721e-10	-0.812271
107023038	chr7:107023038:G:A	4.9865e-45	-2.54049	-1.74546	1.60485e-05	-2.52631	-1.62191
107023075	chr7:107023075:G:T	4.92145e-45	-2.46037	-1.83872	1.3794e-05	-2.54621	-1.7534
107023109	chr7:107023109:G:C	5.43831e-45	-2.39348	-1.80574	1.45144e-05	-2.53527	-1.71343
107023562	chr7:107023562:C:T	1.06032e-43	-8.19721e-10	-1.22895	0.000254318	-8.19721e-10	-1.38526
107024189	chr7:107024189:T:C	8.71357e-44	-8.19721e-10	-1.42522	0.000337063	-8.19721e-10	-1.10358
107024402	chr7:107024402:T:A	4.97365e-45	-2.35954	-1.92899	2.93281e-05	-1.61933	-1.92597
107024694	chr7:107024694:C:T	6.53303e-44	-8.19721e-10	-1.71323	0.000165686	-8.19721e-10	-1.81375
107024799	chr7:107024799:C:T	6.18944e-44	-8.19721e-10	-1.76726	0.000267768	-8.19721e-10	-1.33373
107025064	chr7:107025064:GT:G	1.12341e-43	-8.19721e-10	-1.17115	0.000465815	-8.19721e-10	-0.780057
107025100	chr7:107025100:T:C	3.35724e-43	-0.0763975	-1.18586e-09	0.00062999	-0.478141	-1.18586e-09
107025204	chr7:107025204:C:T	1.07339e-43	-8.19721e-10	-1.2167	0.000255372	-8.19721e-10	-1.38112
107025539	chr7:107025539:G:A	5.04344e-45	-2.35493	-1.91967	1.39957e-05	-2.35813	-1.92697
107025712	chr7:107025712:C:T	4.50058e-45	-2.44903	-1.93946	2.01914e-05	-2.00697	-1.91162
107026306	chr7:107026306:A:C	7.62959e-45	-2.3918	-1.46886	1.96398e-05	-2.37019	-1.5761
107026406	chr7:107026406:C:T	2.23133e-42	-8.19721e-10	1.81766	0.00469616	-8.19721e-10	1.53065
107027101	chr7:107027101:C:T	1.46212e-43	-0.907628	-1.18586e-09	0.000412698	-0.90113	-1.18586e-09
107027321	chr7:107027321:A:G	1.66356e-43	-8.19721e-10	-0.778555	0.000586073	-8.19721e-10	-0.550401
107028233	chr7:107028233:T:C	1.33441e-43	-8.19721e-10	-0.999026	0.00023447	-8.19721e-10	-1.46652
107028592	chr7:107028592:G:A	1.67709e-43	-8.19721e-10	-0.770455	0.000459296	-8.19721e-10	-0.794151
107028614	chr7:107028614:G:A	6.6056e-45	-2.29346	-1.71131	3.21278e-05	-1.97371	-1.48041
107029413	chr7:107029413:G:A	3.03087e-44	-2.48125	-1.18586e-09	7.98572e-05	-2.54361	-1.18586e-09
107029414	chr7:107029414:C:T	3.28639e-44	-2.40031	-1.18586e-09	8.59567e-05	-2.47	-1.18586e-09
107029843	chr7:107029843:G:A	6.85606e-45	-2.45576	-1.5118	2.86961e-05	-2.25452	-1.31256
107030252	chr7:107030252:A:G	8.46307e-45	-2.43155	-1.32543	2.13274e-05	-2.408	-1.45585
107030715	chr7:107030715:G:A	3.06546e-44	-2.4699	-1.18586e-09	9.04494e-05	-2.41905	-1.18586e-09
107030728	chr7:107030728:G:A	8.77748e-45	-2.24298	-1.47751	2.26778e-05	-2.21529	-1.58717
107031431	chr7:107031431:A:G	6.37802e-45	-2.47253	-1.5673	2.6447e-05	-2.14921	-1.49949
107031559	chr7:107031559:A:G	4.75539e-45	-2.44384	-1.88957	1.27488e-05	-2.44208	-1.93633
107032327	chr7:107032327:T:G	1.00899e-43	-8.19721e-10	-1.27856	0.000201223	-8.19721e-10	-1.61943
107032362	chr7:107032362:A:G	5.29335e-44	-8.19721e-10	-1.92365	0.000159854	-8.19721e-10	-1.84959
107032516	chr7:107032516:G:T	5.42234e-45	-2.49245	-1.70971	2.081e-05	-2.34449	-1.54392
107032551	chr7:107032551:A:G	4.36429e-45	-2.54024	-1.87899	1.36714e-05	-2.40509	-1.90345
107032566	chr7:107032566:T:C	4.44521e-45	-2.4609	-1.93996	2.12542e-05	-1.94108	-1.92621
107033096	chr7:107033096:T:A	8.98371e-45	-2.18707	-1.51021	2.32692e-05	-2.16235	-1.61436
107034225	chr7:107034225:T:C	1.63395e-43	-8.19721e-10	-0.796517	0.00028431	-8.19721e-10	-1.27378
107034641	chr7:107034641:A:G	6.1247e-44	-8.19721e-10	-1.77777	0.000212936	-8.19721e-10	-1.56286
107034753	chr7:107034753:C:A	4.77664e-45	-2.4946	-1.83435	1.77994e-05	-2.30656	-1.73812
107036355	chr7:107036355:T:A	5.59193e-45	-2.52874	-1.64263	1.34054e-05	-2.51158	-1.81661
107036658	chr7:107036658:G:A	5.39511e-45	-2.48013	-1.72707	2.03652e-05	-2.25463	-1.65538
107036890	chr7:107036890:T:G	5.34103e-44	-8.19721e-10	-1.91468	0.000152703	-8.19721e-10	-1.89535
107037004	chr7:107037004:A:G	5.45103e-44	-8.19721e-10	-1.8943	0.000146185	-8.19721e-10	-1.93897
107037986	chr7:107037986:T:C	1.17302e-43	-8.19721e-10	-1.12793	0.000224787	-8.19721e-10	-1.50869
107038241	chr7:107038241:TTC:T	5.85225e-44	-8.19721e-10	-1.82328	0.000170442	-8.19721e-10	-1.78545
107038362	chr7:107038362:G:A	3.29456e-44	-2.39783	-1.18586e-09	0.000126561	-2.08312	-1.18586e-09
107038403	chr7:107038403:A:G	5.60954e-44	-8.19721e-10	-1.86563	0.000155779	-8.19721e-10	-1.8754
107038533	chr7:107038533:G:A	5.50182e-45	-2.45103	-1.73658	2.32013e-05	-1.87489	-1.90475
107038672	chr7:107038672:T:C	5.47428e-44	-8.19721e-10	-1.89004	0.000204807	-8.19721e-10	-1.60178
107039189	chr7:107039189:G:A	4.34149e-45	-2.48447	-1.94	2.02183e-05	-1.99572	-1.92154
107039211	chr7:107039211:C:T	5.04134e-45	-2.38687	-1.88815	1.37563e-05	-2.39721	-1.90514
107039312	chr7:107039312:C:T	6.1616e-45	-2.26387	-1.81048	1.49972e-05	-2.43889	-1.77709
107040170	chr7:107040170:A:G	7.5767e-44	-8.19721e-10	-1.56503	0.000208838	-8.19721e-10	-1.58228
107040308	chr7:107040308:T:C	1.19291e-43	-8.19721e-10	-1.11112	0.000447801	-8.19721e-10	-0.819497
107040692	chr7:107040692:C:T	2.03257e-43	-8.19721e-10	-0.578216	0.000614409	-8.19721e-10	-0.503185
107040874	chr7:107040874:C:T	8.11194e-45	-2.29469	-1.50466	2.24615e-05	-2.27367	-1.53837
107041083	chr7:107041083:G:A	5.21701e-44	-8.19721e-10	-1.93818	0.000153946	-8.19721e-10	-1.88725
107041671	chr7:107041671:C:T	5.36622e-44	-1.90998	-1.18586e-09	0.000114882	-2.17994	-1.18586e-09
107041745	chr7:107041745:T:C	8.21772e-45	-2.36077	-1.42563	2.10036e-05	-2.33389	-1.54527
107042340	chr7:107042340:C:T	5.47188e-45	-2.25301	-1.94006	1.2888e-05	-2.43081	-1.93673
107042439	chr7:107042439:G:A	1.22765e-43	-8.19721e-10	-1.08242	0.000232193	-8.19721e-10	-1.47628
107042526	chr7:107042526:T:C	5.05659e-45	-2.45773	-1.81426	2.27445e-05	-1.91639	-1.88313
107043802	chr7:107043802:A:C	4.47174e-45	-2.45532	-1.93959	2.19322e-05	-1.91677	-1.91912
107043831	chr7:107043831:A:G	2.92346e-44	-2.51733	-1.18586e-09	9.05712e-05	-2.41771	-1.18586e-09
107044193	chr7:107044193:C:G	4.90345e-45	-2.44763	-1.85512	1.3197e-05	-2.53675	-1.80711
107045003	chr7:107045003:G:T	5.63171e-45	-2.51964	-1.64464	2.1324e-05	-2.4036	-1.46042
107045195	chr7:107045195:G:T	5.70141e-45	-2.49989	-1.65209	1.73841e-05	-2.24556	-1.82273
107045364	chr7:107045364:A:T	1.64927e-43	-8.19721e-10	-0.787183	0.000580638	-8.19721e-10	-0.559718
107046003	chr7:107046003:G:T	5.97193e-45	-2.47739	-1.62823	2.34689e-05	-2.2342	-1.53397
107046122	chr7:107046122:G:A	1.65777e-43	-8.19721e-10	-0.782044	0.000583838	-8.19721e-10	-0.554222
107046277	chr7:107046277:A:G	1.10164e-43	-8.19721e-10	-1.19071	0.000213828	-8.19721e-10	-1.55867
107046471	chr7:107046471:C:G	4.34825e-45	-2.4876	-1.93531	1.96159e-05	-2.01044	-1.93707
107047393	chr7:107047393:G:A	4.30221e-45	-2.49604	-1.93752	1.91908e-05	-2.03504	-1.93438
107047618	chr7:107047618:A:G	2.50838e-43	-0.367878	-1.18586e-09	0.000765263	-0.283626	-1.18586e-09
107048071	chr7:107048071:T:C	2.8592e-44	-2.53956	-1.18586e-09	8.52682e-05	-2.47804	-1.18586e-09
107048135	chr7:107048135:T:C	1.45433e-44	-2.39796	-0.817596	3.08641e-05	-2.44413	-1.05012
107048697	chr7:107048697:C:T	4.59771e-44	-2.06454	-1.18586e-09	0.0001035	-2.28428	-1.18586e-09
107048809	chr7:107048809:T:C	5.50154e-45	-2.33045	-1.85721	1.39539e-05	-2.47775	-1.81034
107048976	chr7:107048976:C:T	7.50292e-45	-2.23497	-1.64242	1.85244e-05	-2.41967	-1.58509
107049771	chr7:107049771:A:G	9.05385e-44	-8.19721e-10	-1.38691	0.000352838	-8.19721e-10	-1.05784
107049935	chr7:107049935:AAT:A	2.98146e-44	-2.49769	-1.18586e-09	9.40103e-05	-2.38044	-1.18586e-09
107050080	chr7:107050080:C:T	4.30527e-45	-2.49877	-1.93408	1.90508e-05	-2.04012	-1.93662
107050608	chr7:107050608:T:C	4.62664e-45	-2.53355	-1.82731	1.39675e-05	-2.47062	-1.8165
107050955	chr7:107050955:G:A	2.35504e-43	-0.43096	-1.18586e-09	0.00056692	-0.583627	-1.18586e-09
107050959	chr7:107050959:G:T	3.5304e-44	-2.32869	-1.18586e-09	0.000141223	-1.97351	-1.18586e-09
107050987	chr7:107050987:C:T	5.21194e-44	-8.19721e-10	-1.93915	0.000148693	-8.19721e-10	-1.92196
107051041	chr7:107051041:G:A	7.52003e-45	-2.27859	-1.59652	1.88386e-05	-2.45219	-1.53575
107051504	chr7:107051504:C:T	3.39998e-44	-2.36633	-1.18586e-09	9.41491e-05	-2.37897	-1.18586e-09
107051620	chr7:107051620:A:G	5.71271e-44	-8.19721e-10	-1.84741	0.000148289	-8.19721e-10	-1.92468
107051926	chr7:107051926:C:G	5.58673e-44	-8.19721e-10	-1.86971	0.000147098	-8.19721e-10	-1.93275
107052146	chr7:107052146:G:A	8.7324e-45	-2.16645	-1.5592	2.10738e-05	-2.37771	-1.4981
107052184	chr7:107052184:C:T	6.06334e-45	-2.21632	-1.87411	1.50394e-05	-2.41021	-1.80296
107052185	chr7:107052185:G:A	5.25808e-44	-8.19721e-10	-1.93034	0.000153386	-8.19721e-10	-1.89089
107053367	chr7:107053367:A:G	6.77305e-45	-2.53875	-1.44098	2.58676e-05	-2.44409	-1.22677
107053829	chr7:107053829:G:A	7.49646e-45	-2.28788	-1.59038	1.8972e-05	-2.45465	-1.52623
107054146	chr7:107054146:G:A	6.20429e-45	-2.30411	-1.76334	1.58867e-05	-2.45768	-1.70069
107054382	chr7:107054382:TATAGCGGCAC:T	2.84276e-44	-2.54533	-1.18586e-09	8.41868e-05	-2.49081	-1.18586e-09
107055301	chr7:107055301:G:GT	5.53287e-44	-8.19721e-10	-1.8794	0.000154457	-8.19721e-10	-1.88393
107056073	chr7:107056073:A:C	5.42923e-44	-8.19721e-10	-1.8983	0.000161863	-8.19721e-10	-1.8371
107056184	chr7:107056184:G:T	5.83103e-44	-8.19721e-10	-1.82691	0.000153936	-8.19721e-10	-1.88731
107056308	chr7:107056308:T:C	5.22242e-44	-8.19721e-10	-1.93714	0.000146025	-8.19721e-10	-1.94007
107057224	chr7:107057224:A:G	8.07294e-44	-8.19721e-10	-1.50158	0.000222431	-8.19721e-10	-1.51923
107058001	chr7:107058001:T:C	4.54964e-45	-2.47172	-1.90592	2.04706e-05	-1.96638	-1.93848
107058223	chr7:107058223:T:C	5.88921e-45	-2.47522	-1.64434	2.39716e-05	-1.97276	-1.77421
107059378	chr7:107059378:G:A	4.43862e-45	-2.51026	-1.89208	1.8239e-05	-2.08569	-1.93459
107059939	chr7:107059939:G:A	2.90101e-44	-2.52504	-1.18586e-09	8.06207e-05	-2.53409	-1.18586e-09
107060219	chr7:107060219:G:A	1.5029e-43	-0.880118	-1.18586e-09	0.000208598	-1.58344	-1.18586e-09
107060339	chr7:107060339:G:A	7.31656e-44	-8.19721e-10	-1.59996	0.000164045	-8.19721e-10	-1.8237
107060569	chr7:107060569:T:C	2.66987e-44	-2.26637	-0.341706	6.88524e-05	-2.16106	-0.530817
107061093	chr7:107061093:A:G	5.2105e-44	-8.19721e-10	-1.93943	0.000154288	-8.19721e-10	-1.88502
107061439	chr7:107061439:AT:A	5.93402e-45	-2.32066	-1.79133	1.51277e-05	-2.47399	-1.73333
107061447	chr7:107061447:A:G	1.19287e-43	-8.19721e-10	-1.11116	0.000524486	-8.19721e-10	-0.661426
107061993	chr7:107061993:C:G	4.15628e-45	-2.54152	-1.92654	1.21741e-05	-2.54584	-1.8787
107062074	chr7:107062074:T:C	2.86036e-44	-2.53915	-1.18586e-09	8.22426e-05	-2.51417	-1.18586e-09
107062188	chr7:107062188:A:G	5.3958e-45	-2.50422	-1.70285	2.1142e-05	-2.29113	-1.58145
107062583	chr7:107062583:A:G	5.35054e-44	-8.19721e-10	-1.91291	0.000164279	-8.19721e-10	-1.82228
107062814	chr7:107062814:C:T	7.26989e-44	-8.19721e-10	-1.60636	0.000192115	-8.19721e-10	-1.66575
107063143	chr7:107063143:A:G	9.42894e-44	-1.34632	-1.18586e-09	0.00025792	-1.3712	-1.18586e-09
107063688	chr7:107063688:A:G	5.6758e-44	-8.19721e-10	-1.85389	0.000147935	-8.19721e-10	-1.92707
107064018	chr7:107064018:C:T	1.33693e-43	-8.19721e-10	-0.997143	0.000246585	-8.19721e-10	-1.41614
107064023	chr7:107064023:TG:T	5.20701e-44	-8.19721e-10	-1.9401	0.000147048	-8.19721e-10	-1.93309
107064095	chr7:107064095:C:T	8.118e-44	-8.19721e-10	-1.49602	0.00021352	-8.19721e-10	-1.56012
107064645	chr7:107064645:T:C	1.02025e-43	-8.19721e-10	-1.26747	0.000372683	-8.19721e-10	-1.00312
107065346	chr7:107065346:G:A	8.40386e-45	-2.26838	-1.49562	2.25454e-05	-2.2465	-1.56181
107066001	chr7:107066001:A:G	1.38773e-43	-8.19721e-10	-0.959845	0.000519298	-8.19721e-10	-0.671367
107066557	chr7:107066557:T:A	1.15242e-43	-8.19721e-10	-1.14565	0.000220729	-8.19721e-10	-1.52691
107066854	chr7:107066854:G:C	2.85148e-44	-2.54226	-1.18586e-09	8.00798e-05	-2.54082	-1.18586e-09
107067088	chr7:107067088:G:T	7.34162e-44	-8.19721e-10	-1.59654	0.000187114	-8.19721e-10	-1.69213
107068602	chr7:107068602:A:G	6.19669e-44	-8.19721e-10	-1.76609	0.000152196	-8.19721e-10	-1.89868
107068657	chr7:107068657:A:G	1.41178e-44	-2.13392	-1.11134	2.82693e-05	-2.34032	-1.24175
107068910	chr7:107068910:T:G	4.47018e-44	-2.09267	-1.18586e-09	9.35433e-05	-2.38542	-1.18586e-09
107069130	chr7:107069130:T:C	1.44884e-43	-8.19721e-10	-0.916753	0.00035128	-8.19721e-10	-1.06226
107069158	chr7:107069158:A:G	8.64793e-44	-8.19721e-10	-1.43278	0.000239866	-8.19721e-10	-1.44376
107069170	chr7:107069170:A:G	1.02343e-43	-8.19721e-10	-1.26436	0.000275693	-8.19721e-10	-1.30456
107070321	chr7:107070321:G:A	2.48818e-43	-8.19721e-10	-0.375967	0.00101336	-8.19721e-10	-0.00281773
107070953	chr7:107070953:G:A	6.20183e-45	-2.21945	-1.84839	2.01941e-05	-1.98518	-1.93327
107071334	chr7:107071334:A:T	5.84328e-44	-8.19721e-10	-1.82481	0.000198166	-8.19721e-10	-1.63474
107071850	chr7:107071850:G:A	2.8618e-44	-2.53865	-1.18586e-09	7.97143e-05	-2.5454	-1.18586e-09
107072926	chr7:107072926:A:T	2.8518e-44	-2.54215	-1.18586e-09	8.22709e-05	-2.51383	-1.18586e-09
107073311	chr7:107073311:C:T	7.83173e-44	-8.19721e-10	-1.53192	0.000263863	-8.19721e-10	-1.34842
107073370	chr7:107073370:G:A	1.09908e-44	-1.99755	-1.49808	2.87747e-05	-1.81561	-1.74874
107073460	chr7:107073460:T:C	6.56606e-45	-2.29521	-1.71556	1.96029e-05	-2.07098	-1.87719
107073720	chr7:107073720:T:C	9.33701e-45	-1.92696	-1.73174	2.86159e-05	-1.73418	-1.83571
107074276	chr7:107074276:G:T	8.01778e-44	-8.19721e-10	-1.50844	0.000218439	-8.19721e-10	-1.53734
107074573	chr7:107074573:C:T	9.70383e-44	-8.19721e-10	-1.31758	0.000339656	-8.19721e-10	-1.09591
107074837	chr7:107074837:A:G	7.30818e-45	-2.04756	-1.85613	1.65191e-05	-2.28456	-1.83477
107074875	chr7:107074875:G:C	2.58973e-44	-1.93117	-0.707379	7.98897e-05	-1.89207	-0.651123
107074920	chr7:107074920:T:C	6.51704e-44	-8.19721e-10	-1.71568	0.000171634	-8.19721e-10	-1.77848
107075006	chr7:107075006:T:C	3.04861e-44	-2.47542	-1.18586e-09	8.62209e-05	-2.46693	-1.18586e-09
107075939	chr7:107075939:T:C	1.64577e-44	-2.18381	-0.908081	3.22268e-05	-2.18402	-1.26703
107076337	chr7:107076337:C:A	5.21652e-44	-8.19721e-10	-1.93827	0.00014877	-8.19721e-10	-1.92144
107076560	chr7:107076560:G:A	1.9867e-43	-8.19721e-10	-0.601044	0.000777604	-8.19721e-10	-0.267629
107076764	chr7:107076764:A:G	1.43977e-43	-8.19721e-10	-0.923032	0.00029947	-8.19721e-10	-1.22183
107076772	chr7:107076772:A:G	8.43079e-45	-1.90434	-1.85646	1.84479e-05	-2.17615	-1.83274
107077306	chr7:107077306:A:G	1.42352e-43	-8.19721e-10	-0.934383	0.000296027	-8.19721e-10	-1.23339
107077740	chr7:107077740:G:C	1.91488e-43	-8.19721e-10	-0.637861	0.000746722	-8.19721e-10	-0.308153
107077851	chr7:107077851:A:T	7.89673e-45	-2.41893	-1.4073	1.78989e-05	-2.31887	-1.72023
107077902	chr7:107077902:T:C	4.63974e-45	-2.42576	-1.93227	1.57925e-05	-2.22423	-1.94008
107078102	chr7:107078102:C:T	7.36769e-44	-8.19721e-10	-1.593	0.000240568	-8.19721e-10	-1.44084
107078594	chr7:107078594:C:T	8.27825e-44	-8.19721e-10	-1.47647	0.00025416	-8.19721e-10	-1.38588
107078968	chr7:107078968:C:T	9.1811e-45	-1.85253	-1.82301	1.98765e-05	-2.138	-1.79631
107079091	chr7:107079091:T:C	7.03469e-45	-2.44185	-1.49998	1.63111e-05	-2.34865	-1.78335
107079315	chr7:107079315:ACTTAT:A	7.22181e-44	-8.19721e-10	-1.613	0.000238399	-8.19721e-10	-1.4499
107080055	chr7:107080055:G:A	7.13148e-44	-8.19721e-10	-1.62558	0.00025898	-8.19721e-10	-1.36709
107080162	chr7:107080162:G:A	3.41455e-44	-2.36206	-1.18586e-09	9.68187e-05	-2.35101	-1.18586e-09
107080487	chr7:107080487:G:A	3.01076e-44	-1.32336	-1.16455	6.0264e-05	-1.60801	-1.2171
107080617	chr7:107080617:G:A	1.25719e-43	-8.19721e-10	-1.05864	0.000271282	-8.19721e-10	-1.32069
107081069	chr7:107081069:T:C	6.05758e-45	-2.43544	-1.65594	1.46883e-05	-2.40209	-1.83471
107081474	chr7:107081474:A:C	1.69325e-44	-1.70278	-1.36068	5.57193e-05	-1.99133	-0.912191
107081710	chr7:107081710:G:A	1.23671e-44	-1.94607	-1.43158	2.89339e-05	-1.88904	-1.66979
107082477	chr7:107082477:A:G	3.06311e-44	-2.47067	-1.18586e-09	8.80673e-05	-2.44574	-1.18586e-09
107082563	chr7:107082563:A:G	5.74622e-44	-1.36201	-0.479545	0.000105336	-1.70394	-0.562756
107082878	chr7:107082878:C:T	1.21445e-44	-2.1427	-1.25311	2.93144e-05	-1.89149	-1.65428
107083022	chr7:107083022:T:C	1.53293e-43	-1.62446	0.764131	0.000291658	-1.90818	0.659919
107083187	chr7:107083187:A:G	5.22602e-44	-8.19721e-10	-1.93645	0.000153852	-8.19721e-10	-1.88785
107083440	chr7:107083440:G:A	2.87692e-44	-2.53338	-1.18586e-09	8.44525e-05	-2.48766	-1.18586e-09
107083481	chr7:107083481:A:G	1.14357e-44	-2.22783	-1.22811	2.67495e-05	-1.99745	-1.63988
107084114	chr7:107084114:C:T	6.20793e-45	-2.47203	-1.59484	1.39665e-05	-2.49946	-1.78773
107084367	chr7:107084367:AATGTT:A	1.72205e-44	-1.14798	-1.89861	3.99055e-05	-1.43288	-1.80445
107085108	chr7:107085108:G:A	9.172e-44	-8.19721e-10	-1.37395	0.000269241	-8.19721e-10	-1.32824
107085385	chr7:107085385:C:G	7.67111e-45	-2.50937	-1.34585	1.64277e-05	-2.53245	-1.59242
107085391	chr7:107085391:T:G	1.02061e-43	-8.19721e-10	-1.26712	0.000209878	-8.19721e-10	-1.57732
107085444	chr7:107085444:A:G	1.28606e-43	-8.19721e-10	-1.03593	0.000274525	-8.19721e-10	-1.3088
107085682	chr7:107085682:C:T	1.17895e-44	-1.83075	-1.59473	3.6355e-05	-2.1001	-1.23041
107085703	chr7:107085703:G:C	9.71976e-44	-8.19721e-10	-1.31594	0.000254834	-8.19721e-10	-1.38323
107085769	chr7:107085769:G:A	1.25862e-44	-1.75711	-1.60297	3.78e-05	-2.04953	-1.24201
107086755	chr7:107086755:C:T	4.75008e-45	-2.45593	-1.87859	1.16308e-05	-2.53408	-1.93611
107087770	chr7:107087770:A:G	5.52293e-45	-2.43543	-1.74835	1.3238e-05	-2.47379	-1.86696
107087901	chr7:107087901:T:TTTAATTTATATATTTTAAC	3.36977e-44	-2.37526	-1.18586e-09	0.000100783	-2.31087	-1.18586e-09
107088692	chr7:107088692:C:T	1.76683e-44	-1.13759	-1.88333	4.15271e-05	-1.41809	-1.77941
107089588	chr7:107089588:A:C	6.47842e-44	-1.56431	-0.157315	0.000134925	-1.87059	-0.148536
107089766	chr7:107089766:A:G	1.74679e-44	-1.18835	-1.84397	3.47902e-05	-1.48326	-1.89125
107089824	chr7:107089824:A:T	1.10417e-43	-8.19721e-10	-1.18842	0.000330883	-8.19721e-10	-1.12208
107091489	chr7:107091489:G:A	6.49123e-45	-2.35993	-1.66231	1.4472e-05	-2.42161	-1.83002
107091642	chr7:107091642:A:C	7.21031e-45	-2.41308	-1.50409	1.553e-05	-2.45221	-1.72886
107091853	chr7:107091853:AT:A	1.28862e-43	-8.19721e-10	-1.03394	0.000274976	-8.19721e-10	-1.30716
107092305	chr7:107092305:A:C	3.05669e-44	-2.47277	-1.18586e-09	8.77942e-05	-2.44885	-1.18586e-09
107092425	chr7:107092425:AGAT:A	1.96247e-43	-8.19721e-10	-0.613316	0.000437217	-8.19721e-10	-0.843415
107092918	chr7:107092918:C:T	1.61361e-44	-1.50603	-1.60559	3.38837e-05	-1.81792	-1.58299
107093195	chr7:107093195:T:C	5.70741e-44	-8.19721e-10	-1.84834	0.000149314	-8.19721e-10	-1.91779
107093227	chr7:107093227:G:A	7.35093e-44	-8.19721e-10	-1.59528	0.000168761	-8.19721e-10	-1.79536
107094033	chr7:107094033:G:C	7.74417e-44	-1.54316	-1.18586e-09	0.00031745	-1.16352	-1.18586e-09
107094115	chr7:107094115:T:G	6.128e-44	-1.77723	-1.18586e-09	0.000208463	-1.58408	-1.18586e-09
107094300	chr7:107094300:A:G	1.25066e-44	-1.7978	-1.56863	3.9091e-05	-2.06588	-1.19208
107094791	chr7:107094791:C:T	6.98845e-45	-2.44058	-1.50785	1.68027e-05	-2.41417	-1.68813
107095043	chr7:107095043:G:A	1.67954e-44	-1.47818	-1.5934	3.54758e-05	-1.78417	-1.57082
107095139	chr7:107095139:C:T	1.67753e-44	-1.44583	-1.62694	3.52785e-05	-1.75681	-1.60376
107095181	chr7:107095181:T:C	3.01884e-44	-2.48523	-1.18586e-09	8.01895e-05	-2.53945	-1.18586e-09
107095285	chr7:107095285:A:G	3.52959e-44	-1.44851	-0.880411	8.10496e-05	-1.77282	-0.755964
107095410	chr7:107095410:G:A	7.97756e-45	-2.44306	-1.37299	1.66616e-05	-2.47663	-1.63411
107095414	chr7:107095414:T:G	7.52455e-45	-2.45683	-1.41769	1.59514e-05	-2.48807	-1.66623
107095415	chr7:107095415:G:A	1.45556e-44	-1.59754	-1.61718	4.23025e-05	-1.91909	-1.25991
107095486	chr7:107095486:C:A	1.52791e-44	-1.55899	-1.60721	4.48912e-05	-1.87617	-1.24344
107095619	chr7:107095619:G:A	1.17058e-43	-8.19721e-10	-1.13002	0.000313402	-8.19721e-10	-1.17636
107095627	chr7:107095627:T:C	5.86283e-44	-8.19721e-10	-1.82147	0.000198446	-8.19721e-10	-1.63333
107095688	chr7:107095688:G:A	1.21546e-43	-8.19721e-10	-1.09239	0.000252956	-8.19721e-10	-1.39063
107095709	chr7:107095709:C:T	1.03769e-43	-8.19721e-10	-1.25052	0.000309682	-8.19721e-10	-1.1883
107096143	chr7:107096143:T:C	1.07467e-43	-8.19721e-10	-1.2155	0.000321834	-8.19721e-10	-1.14981
107096164	chr7:107096164:G:A	5.19301e-45	-2.44643	-1.79894	1.27398e-05	-2.49086	-1.88826
107096287	chr7:107096287:G:A	1.29668e-44	-1.75259	-1.5777	3.93454e-05	-2.04201	-1.20945
107096339	chr7:107096339:C:T	2.87194e-44	-2.53512	-1.18586e-09	7.96362e-05	-2.54638	-1.18586e-09
107096543	chr7:107096543:A:C	2.83321e-44	-1.51531	-1.03339	6.53806e-05	-1.82902	-0.914597
107096707	chr7:107096707:T:G	1.05811e-43	-8.19721e-10	-1.23103	0.000308979	-8.19721e-10	-1.19057
107097103	chr7:107097103:A:G	2.19147e-44	-1.3397	-1.46582	5.36908e-05	-1.60136	-1.33925
107097415	chr7:107097415:A:T	1.30543e-43	-8.19721e-10	-1.02099	0.000452648	-8.19721e-10	-0.80873
107097434	chr7:107097434:G:C	5.08285e-45	-2.47836	-1.78846	1.25411e-05	-2.51373	-1.8811
107097442	chr7:107097442:T:A	5.26496e-44	-8.19721e-10	-1.92903	0.000157157	-8.19721e-10	-1.8666
107097466	chr7:107097466:T:C	9.06249e-44	-8.19721e-10	-1.38596	0.000290772	-8.19721e-10	-1.25131
107097533	chr7:107097533:A:G	1.22599e-43	-8.19721e-10	-1.08377	0.000342808	-8.19721e-10	-1.08667
107097691	chr7:107097691:T:G	2.31492e-44	-1.48635	-1.26437	5.10219e-05	-1.80954	-1.18205
107097693	chr7:107097693:A:G	2.27463e-44	-1.48378	-1.28451	5.00592e-05	-1.80746	-1.20318
107097694	chr7:107097694:G:A	2.29919e-44	-1.48858	-1.26897	5.06632e-05	-1.81163	-1.18702
107098378	chr7:107098378:G:C	1.11931e-44	-2.15817	-1.31922	2.49328e-05	-2.12357	-1.58409
107098422	chr7:107098422:G:C	2.35874e-44	-1.43582	-1.29615	5.10886e-05	-1.76957	-1.22071
107098452	chr7:107098452:G:A	5.81477e-44	-8.19721e-10	-1.8297	0.000197279	-8.19721e-10	-1.63923
107098775	chr7:107098775:A:G	6.32236e-44	-8.19721e-10	-1.74601	0.000217866	-8.19721e-10	-1.53997
107099482	chr7:107099482:C:T	6.07668e-43	-8.19721e-10	0.516941	0.00248679	-8.19721e-10	0.894901
107099700	chr7:107099700:G:A	6.0255e-45	-2.41779	-1.6789	1.40176e-05	-2.4572	-1.82633
107099816	chr7:107099816:A:G	1.60525e-43	-8.19721e-10	-0.81424	0.000367726	-8.19721e-10	-1.01651
107099876	chr7:107099876:C:T	1.02825e-43	-8.19721e-10	-1.25966	0.000300804	-8.19721e-10	-1.21739
107100150	chr7:107100150:T:C	1.28831e-43	-8.19721e-10	-1.03418	0.000274944	-8.19721e-10	-1.30728
107100349	chr7:107100349:C:G	7.96733e-44	-8.19721e-10	-1.51475	0.000216216	-8.19721e-10	-1.54757
107100490	chr7:107100490:T:G	2.65022e-43	-8.19721e-10	-0.312876	0.000371261	-8.19721e-10	-1.00694
107100929	chr7:107100929:T:C	3.38939e-44	-2.36945	-1.18586e-09	8.35538e-05	-2.49835	-1.18586e-09
107101139	chr7:107101139:T:TA	1.0327e-43	-8.19721e-10	-1.25534	0.000301445	-8.19721e-10	-1.21526
107101144	chr7:107101144:T:A	1.11097e-43	-8.19721e-10	-1.18229	0.000323815	-8.19721e-10	-1.14367
107101175	chr7:107101175:A:G	5.53051e-44	-8.19721e-10	-1.87982	0.000181382	-8.19721e-10	-1.72324
107101376	chr7:107101376:A:G	5.31368e-44	-8.19721e-10	-1.91982	0.000153271	-8.19721e-10	-1.89164
107102254	chr7:107102254:A:G	4.07108e-44	-2.46241	0.276214	8.15054e-05	-2.44807	-0.0751068
107102347	chr7:107102347:C:G	3.41448e-44	-2.36208	-1.18586e-09	9.7505e-05	-2.34394	-1.18586e-09
107102403	chr7:107102403:C:G	9.9865e-44	-8.19721e-10	-1.28887	0.000206616	-8.19721e-10	-1.59299
107103433	chr7:107103433:C:T	4.03853e-44	-1.99703	-0.197189	0.000115214	-1.8222	-0.35485
107103531	chr7:107103531:C:T	1.20663e-43	-8.19721e-10	-1.09969	0.000252309	-8.19721e-10	-1.39319
107103612	chr7:107103612:C:G	1.29349e-43	-8.19721e-10	-1.03017	0.00036282	-8.19721e-10	-1.02994
107104067	chr7:107104067:T:G	1.90743e-44	-1.47525	-1.4691	4.15313e-05	-1.80638	-1.39102
107104069	chr7:107104069:T:C	1.92197e-44	-1.47194	-1.46481	4.18364e-05	-1.80369	-1.38639
107104070	chr7:107104070:G:A	1.28811e-43	-8.19721e-10	-1.03434	0.00036133	-8.19721e-10	-1.03405
107104468	chr7:107104468:C:T	9.65337e-45	-1.85812	-1.76726	2.85176e-05	-2.12346	-1.44986
107105076	chr7:107105076:G:T	2.2484e-44	-1.36795	-1.41193	4.6417e-05	-1.71699	-1.36918
107105346	chr7:107105346:T:C	5.47816e-44	-1.88933	-1.18586e-09	0.000119571	-2.13993	-1.18586e-09
107105607	chr7:107105607:T:G	1.02485e-42	-8.19721e-10	1.03961	0.00526485	-8.19721e-10	1.64496
107105875	chr7:107105875:G:C	5.44719e-43	-8.19721e-10	0.407583	0.00220737	-8.19721e-10	0.775709
107106374	chr7:107106374:T:G	5.51772e-44	-8.19721e-10	-1.88214	0.000156972	-8.19721e-10	-1.86778
107107051	chr7:107107051:T:C	7.09606e-44	-8.19721e-10	-1.63056	0.000251292	-8.19721e-10	-1.39723
107107324	chr7:107107324:G:A	6.58515e-45	-2.43208	-1.57579	1.46305e-05	-2.46525	-1.77548
107107633	chr7:107107633:C:G	2.08309e-44	-1.57669	-1.27956	4.65382e-05	-1.88695	-1.19662
107107771	chr7:107107771:C:T	5.96457e-44	-8.19721e-10	-1.80426	0.000211089	-8.19721e-10	-1.57157
107107942	chr7:107107942:T:TG	1.04391e-44	-2.35926	-1.18787	2.30179e-05	-2.17644	-1.61113
107108380	chr7:107108380:A:G	2.38764e-44	-1.49935	-1.22045	5.01518e-05	-1.81957	-1.18922
107109151	chr7:107109151:G:A	6.80576e-45	-2.47551	-1.49941	1.48421e-05	-2.50227	-1.72411
107110142	chr7:107110142:G:A	1.05894e-43	-8.19721e-10	-1.23025	0.000309242	-8.19721e-10	-1.18972
107110566	chr7:107110566:G:A	1.46318e-44	-1.86138	-1.34811	3.38358e-05	-1.83226	-1.57007
107110803	chr7:107110803:G:A	1.05955e-43	-8.19721e-10	-1.22967	0.00030943	-8.19721e-10	-1.18911
107111218	chr7:107111218:C:T	2.83977e-44	-2.54638	-1.18586e-09	8.09538e-05	-2.52997	-1.18586e-09
107111307	chr7:107111307:G:T	1.1095e-43	-8.19721e-10	-1.1836	0.000379996	-8.19721e-10	-0.983684
107112423	chr7:107112423:A:G	9.02384e-44	-8.19721e-10	-1.39023	0.000228699	-8.19721e-10	-1.49144
107112803	chr7:107112803:A:G	2.84573e-44	-1.6353	-0.908988	6.76064e-05	-1.92592	-0.784222
107113272	chr7:107113272:C:T	3.30141e-44	-2.39575	-1.18586e-09	8.25417e-05	-2.51054	-1.18586e-09
107114688	chr7:107114688:A:G	1.10222e-44	-1.8773	-1.61548	3.39094e-05	-2.14164	-1.25851
107114832	chr7:107114832:C:T	1.07286e-43	-8.19721e-10	-1.21719	0.000313392	-8.19721e-10	-1.17639
107114976	chr7:107114976:A:G	1.28915e-43	-8.19721e-10	-1.03354	0.000275101	-8.19721e-10	-1.30671
107115117	chr7:107115117:CTAAA:C	5.79511e-43	-8.19721e-10	0.469497	0.00235586	-8.19721e-10	0.840816
107116336	chr7:107116336:C:T	5.23703e-44	-8.19721e-10	-1.93435	0.000146377	-8.19721e-10	-1.93766
107116429	chr7:107116429:A:G	9.29525e-44	-8.19721e-10	-1.3606	0.000273016	-8.19721e-10	-1.31431
107116763	chr7:107116763:A:G	9.21519e-44	-8.19721e-10	-1.36925	0.000270515	-8.19721e-10	-1.32352
107116957	chr7:107116957:A:G	1.51533e-43	-8.19721e-10	-0.871886	0.00031357	-8.19721e-10	-1.17582
107117430	chr7:107117430:A:G	7.28366e-44	-8.19721e-10	-1.60447	0.000244502	-8.19721e-10	-1.42462
107117858	chr7:107117858:A:G	2.8421e-44	-2.54556	-1.18586e-09	8.13384e-05	-2.52523	-1.18586e-09
107117923	chr7:107117923:A:G	9.13585e-44	-8.19721e-10	-1.3779	0.000293257	-8.19721e-10	-1.2428
107118051	chr7:107118051:T:C	9.12474e-43	-8.19721e-10	0.923473	0.0047993	-8.19721e-10	1.55238
107118514	chr7:107118514:C:G	2.28128e-43	-8.19721e-10	-0.462781	0.000480093	-8.19721e-10	-0.749865
107118944	chr7:107118944:A:C	6.0279e-45	-2.50936	-1.58693	1.36673e-05	-2.52708	-1.78177
107119531	chr7:107119531:C:T	1.38542e-44	-1.6685	-1.5956	4.0865e-05	-1.98101	-1.23256
107119603	chr7:107119603:C:T	3.90776e-44	-1.54142	-0.685721	9.26539e-05	-1.84479	-0.550184
107120053	chr7:107120053:C:T	4.03474e-44	-1.5224	-0.672762	9.56614e-05	-1.82921	-0.53382
107120157	chr7:107120157:C:T	1.43309e-44	-1.64655	-1.58372	4.25415e-05	-1.95663	-1.21674
107120473	chr7:107120473:A:T	1.24831e-43	-8.19721e-10	-1.06573	0.000268364	-8.19721e-10	-1.3315
107120974	chr7:107120974:A:G	2.67922e-42	-8.19721e-10	2.00059	0.0141563	-8.19721e-10	2.63407
107121037	chr7:107121037:A:T	2.69196e-43	-8.19721e-10	-0.297246	0.000547128	-8.19721e-10	-0.619164
107121131	chr7:107121131:G:A	2.53075e-43	-8.19721e-10	-0.359001	0.000732435	-8.19721e-10	-0.327471
107121334	chr7:107121334:A:G	5.50423e-45	-2.48423	-1.70294	1.30631e-05	-2.51463	-1.83942
107121463	chr7:107121463:A:G	6.13845e-44	-8.19721e-10	-1.77553	0.000220155	-8.19721e-10	-1.52951
107121527	chr7:107121527:C:T	5.25891e-44	-8.19721e-10	-1.93018	0.00014617	-8.19721e-10	-1.93907
107121681	chr7:107121681:A:G	2.62257e-43	-8.19721e-10	-0.323362	0.000974091	-8.19721e-10	-0.0423405
107122154	chr7:107122154:A:G	9.12224e-44	-8.19721e-10	-1.37939	0.000266863	-8.19721e-10	-1.33711
107122294	chr7:107122294:C:T	1.40713e-44	-1.74526	-1.50329	4.42004e-05	-2.02909	-1.10602
107122402	chr7:107122402:T:A	3.24905e-44	-1.53851	-0.873231	7.65914e-05	-1.8449	-0.740457
107122613	chr7:107122613:G:A	1.3217e-44	-1.68051	-1.63067	3.85696e-05	-1.98672	-1.28466
107122773	chr7:107122773:G:A	7.10805e-45	-2.4967	-1.43476	1.99743e-05	-2.29908	-1.63031
107124051	chr7:107124051:A:G	5.39065e-43	-8.19721e-10	0.397149	0.00218255	-8.19721e-10	0.764406
107125143	chr7:107125143:A:G	1.50193e-43	-8.19721e-10	-0.880769	0.000413562	-8.19721e-10	-0.899039
107125503	chr7:107125503:G:C	2.95539e-44	-2.50647	-1.18586e-09	9.42263e-05	-2.37815	-1.18586e-09
107125540	chr7:107125540:G:A	6.07605e-44	-8.19721e-10	-1.78575	0.000217298	-8.19721e-10	-1.54257
107125622	chr7:107125622:G:A	1.25205e-43	-8.19721e-10	-1.06273	0.000432523	-8.19721e-10	-0.85421
107126220	chr7:107126220:C:T	1.4448e-43	-8.19721e-10	-0.919548	0.000405023	-8.19721e-10	-0.919901
107126367	chr7:107126367:G:A	2.8402e-44	-2.54623	-1.18586e-09	8.02655e-05	-2.53851	-1.18586e-09
107127638	chr7:107127638:TC:T	7.19344e-44	-8.19721e-10	-1.61693	0.000242782	-8.19721e-10	-1.43168
107127911	chr7:107127911:C:T	7.41026e-45	-2.46572	-1.42411	1.64918e-05	-2.36248	-1.7585
107128052	chr7:107128052:C:T	2.89251e-44	-2.52798	-1.18586e-09	8.01402e-05	-2.54007	-1.18586e-09
107128558	chr7:107128558:A:G	1.17284e-43	-8.19721e-10	-1.12809	0.000417782	-8.19721e-10	-0.888885
107129194	chr7:107129194:G:A	1.48251e-44	-1.56584	-1.63053	3.21099e-05	-1.85415	-1.60053
107129714	chr7:107129714:G:T	1.1229e-43	-8.19721e-10	-1.17161	0.000336721	-8.19721e-10	-1.10459
107129818	chr7:107129818:A:G	2.87746e-44	-2.53319	-1.18586e-09	7.96349e-05	-2.54639	-1.18586e-09
107130266	chr7:107130266:G:A	6.40735e-45	-2.47066	-1.56458	1.42367e-05	-2.49832	-1.7697
107130741	chr7:107130741:G:C	6.40339e-44	-8.19721e-10	-1.73327	0.000203751	-8.19721e-10	-1.60695
107131258	chr7:107131258:C:T	3.58505e-44	-1.38147	-0.931857	9.2795e-05	-1.6954	-0.69805
107131904	chr7:107131904:C:T	5.54478e-44	-8.19721e-10	-1.87725	0.000147645	-8.19721e-10	-1.92904
107132011	chr7:107132011:A:G	8.06527e-43	-8.19721e-10	0.80005	0.00151837	-8.19721e-10	0.40155
107132180	chr7:107132180:T:C	6.11751e-45	-2.47847	-1.60306	1.37661e-05	-2.50607	-1.79557
107132458	chr7:107132458:A:G	2.84659e-44	-2.54398	-1.18586e-09	7.9788e-05	-2.54447	-1.18586e-09
107132867	chr7:107132867:A:G	1.38146e-44	-1.43281	-1.83415	3.16598e-05	-1.69941	-1.76939
107132984	chr7:107132984:C:A	9.60927e-45	-1.70104	-1.92892	4.6522e-05	-1.15328	-1.93064
107133317	chr7:107133317:A:G	2.37968e-43	-8.19721e-10	-0.420552	0.000691107	-8.19721e-10	-0.385552
107133430	chr7:107133430:A:T	1.06068e-43	-8.19721e-10	-1.2286	0.000309686	-8.19721e-10	-1.18829
107134008	chr7:107134008:T:C	2.8812e-44	-1.51931	-1.01259	6.4747e-05	-1.84012	-0.913235
107134011	chr7:107134011:T:C	7.90064e-45	-2.09995	-1.72579	3.21849e-05	-1.57184	-1.88051
107134091	chr7:107134091:C:T	5.27154e-44	-8.19721e-10	-1.92778	0.000148061	-8.19721e-10	-1.92622
107134119	chr7:107134119:C:A	3.09633e-44	-2.45988	-1.18586e-09	8.31967e-05	-2.50264	-1.18586e-09
107134638	chr7:107134638:A:G	1.39957e-43	-8.19721e-10	-0.951354	0.000554382	-8.19721e-10	-0.605992
107134646	chr7:107134646:A:G	4.47292e-44	-1.55023	-0.541827	0.000106343	-1.85712	-0.400059
107134719	chr7:107134719:T:G	4.55305e-44	-1.52339	-0.550916	0.000107796	-1.83448	-0.409134
107134749	chr7:107134749:T:C	2.32347e-43	-8.19721e-10	-0.444456	0.000578937	-8.19721e-10	-0.562653
107134817	chr7:107134817:A:G	2.84249e-44	-2.54542	-1.18586e-09	8.23408e-05	-2.51298	-1.18586e-09
107134822	chr7:107134822:C:T	1.59843e-43	-8.19721e-10	-0.818499	0.000425669	-8.19721e-10	-0.870183
107134991	chr7:107134991:A:G	1.40971e-43	-8.19721e-10	-0.944136	0.000296926	-8.19721e-10	-1.23036
107135072	chr7:107135072:A:G	1.06122e-43	-8.19721e-10	-1.2281	0.000309938	-8.19721e-10	-1.18747
107135090	chr7:107135090:G:A	2.87639e-44	-2.53357	-1.18586e-09	7.96429e-05	-2.54629	-1.18586e-09
107135306	chr7:107135306:T:G	7.42332e-44	-8.19721e-10	-1.58548	0.000202372	-8.19721e-10	-1.61374
107135704	chr7:107135704:TA:T	1.22438e-44	-1.89033	-1.49734	3.95092e-05	-2.1503	-1.09701
107135788	chr7:107135788:G:T	2.1807e-43	-8.19721e-10	-0.507874	0.000870742	-8.19721e-10	-0.1545
107136439	chr7:107136439:T:C	5.34465e-45	-2.46067	-1.75592	1.34118e-05	-2.43312	-1.89459
107136600	chr7:107136600:G:A	3.74576e-44	-1.45435	-0.815127	7.55821e-05	-1.77172	-0.826902
107137361	chr7:107137361:G:A	6.33953e-44	-8.19721e-10	-1.7433	0.000211903	-8.19721e-10	-1.56772
107137608	chr7:107137608:A:G	1.09127e-43	-8.19721e-10	-1.20017	0.000333272	-8.19721e-10	-1.11489
107137806	chr7:107137806:GTTGAGTAACT:G	7.74216e-44	-8.19721e-10	-1.54342	0.000264773	-8.19721e-10	-1.34497
107137931	chr7:107137931:CTG:C	4.34548e-44	-1.1356	-0.985362	0.000109144	-1.43903	-0.792152
107137946	chr7:107137946:G:C	2.8818e-44	-2.53169	-1.18586e-09	8.00191e-05	-2.54158	-1.18586e-09
107137983	chr7:107137983:A:C	1.06595e-43	-8.19721e-10	-1.22365	0.000216163	-8.19721e-10	-1.54781
107139035	chr7:107139035:C:T	1.60343e-44	-2.46999	-0.647965	8.12729e-05	-2.51821	-0.00782261
107139939	chr7:107139939:C:T	4.86441e-45	-2.42052	-1.89022	1.24316e-05	-2.47	-1.93361
107140289	chr7:107140289:T:C	6.16732e-44	-8.19721e-10	-1.77084	0.000286726	-8.19721e-10	-1.26532
107140623	chr7:107140623:G:A	2.39403e-44	-1.29932	-1.4178	5.90742e-05	-1.56436	-1.28069
107140753	chr7:107140753:C:G	1.70316e-43	-8.19721e-10	-0.755031	0.000538253	-8.19721e-10	-0.635518
107141000	chr7:107141000:G:A	1.53873e-44	-1.75836	-1.40079	4.81928e-05	-2.0725	-0.976137
107141079	chr7:107141079:A:G	6.99994e-45	-2.44698	-1.4998	1.51766e-05	-2.48075	-1.72334
107141641	chr7:107141641:G:A	2.04211e-44	-1.39053	-1.48559	5.03753e-05	-1.64647	-1.35787
107142238	chr7:107142238:G:A	2.13365e-44	-1.36285	-1.46942	5.22359e-05	-1.62264	-1.34543
107142416	chr7:107142416:A:T	9.60613e-44	-8.19721e-10	-1.3277	0.000200758	-8.19721e-10	-1.62174
107142837	chr7:107142837:A:G	1.65652e-44	-1.32169	-1.76369	4.09039e-05	-1.57663	-1.63599
107142883	chr7:107142883:C:CTG	2.84749e-44	-2.54366	-1.18586e-09	9.93845e-05	-2.32485	-1.18586e-09
107143789	chr7:107143789:G:C	1.03329e-44	-1.70238	-1.85498	3.18088e-05	-1.69179	-1.77231
107143950	chr7:107143950:A:C	1.06551e-43	-8.19721e-10	-1.22406	0.000279436	-8.19721e-10	-1.29107
107144106	chr7:107144106:C:T	8.81302e-45	-1.94197	-1.77448	3.32301e-05	-1.61005	-1.81034
107144185	chr7:107144185:A:G	5.44505e-44	-8.19721e-10	-1.8954	0.000164628	-8.19721e-10	-1.82016
107144198	chr7:107144198:T:G	1.28864e-43	-8.19721e-10	-1.03393	0.000333881	-8.19721e-10	-1.11306
107144210	chr7:107144210:C:T	5.63137e-44	-8.19721e-10	-1.86175	0.000173108	-8.19721e-10	-1.76993
107144363	chr7:107144363:G:A	5.85185e-45	-2.49807	-1.62786	1.31719e-05	-2.47749	-1.86827
107144370	chr7:107144370:A:G	1.16944e-44	-2.07079	-1.36279	4.99153e-05	-1.54336	-1.47015
107144547	chr7:107144547:A:T	5.21971e-44	-8.19721e-10	-1.93766	0.000146555	-8.19721e-10	-1.93644
107144934	chr7:107144934:G:A	5.32795e-44	-8.19721e-10	-1.91714	0.000148018	-8.19721e-10	-1.92651
107145087	chr7:107145087:C:A	1.1946e-43	-8.19721e-10	-1.1097	0.000253442	-8.19721e-10	-1.38871
107145865	chr7:107145865:G:A	9.2929e-44	-8.19721e-10	-1.36085	0.000204932	-8.19721e-10	-1.60117
107145975	chr7:107145975:A:G	5.72052e-44	-8.19721e-10	-1.84604	0.000180138	-8.19721e-10	-1.73012
107146029	chr7:107146029:C:T	1.15628e-44	-1.50549	-1.93941	4.91485e-05	-1.10294	-1.92606
107146517	chr7:107146517:G:A	6.81394e-44	-8.19721e-10	-1.67113	0.0001889	-8.19721e-10	-1.68263
107146620	chr7:107146620:T:G	1.43468e-44	-1.4396	-1.78956	5.64286e-05	-1.03874	-1.85213
107146977	chr7:107146977:A:G	3.30098e-43	-0.0932981	-1.18586e-09	0.000515444	-0.678818	-1.18586e-09
107147077	chr7:107147077:AT:A	4.05138e-44	-1.06979	-1.12126	0.000150394	-1.15418	-0.7564
107147080	chr7:107147080:T:C	4.06781e-44	-1.06574	-1.12126	0.000150931	-1.15063	-0.7564
107147298	chr7:107147298:C:T	6.75515e-44	-8.19721e-10	-1.6798	0.00018762	-8.19721e-10	-1.68943
107147307	chr7:107147307:G:C	6.89373e-44	-8.19721e-10	-1.65949	0.000191541	-8.19721e-10	-1.66875
107147501	chr7:107147501:A:G	8.94079e-44	-8.19721e-10	-1.39948	0.00020527	-8.19721e-10	-1.59952
107147720	chr7:107147720:T:C	6.8807e-45	-2.42192	-1.54205	1.6716e-05	-2.43424	-1.67324
107147805	chr7:107147805:T:C	5.49046e-44	-8.19721e-10	-1.88709	0.000147987	-8.19721e-10	-1.92672
107147882	chr7:107147882:G:A	6.85381e-44	-8.19721e-10	-1.6653	0.000190495	-8.19721e-10	-1.67422
107148019	chr7:107148019:T:C	5.26466e-44	-8.19721e-10	-1.92909	0.000147549	-8.19721e-10	-1.92968
107148071	chr7:107148071:T:A	5.26588e-44	-1.92885	-1.18586e-09	9.62926e-05	-2.35645	-1.18586e-09
107148176	chr7:107148176:A:C	1.25717e-44	-1.4248	-1.93645	5.19712e-05	-1.03783	-1.93533
107148492	chr7:107148492:A:G	6.62408e-44	-1.69939	-1.18586e-09	0.000152559	-1.89629	-1.18586e-09
107148627	chr7:107148627:A:G	1.19477e-43	-8.19721e-10	-1.10957	0.00025345	-8.19721e-10	-1.38868
107148707	chr7:107148707:T:G	2.23381e-44	-1.45631	-1.33008	7.27503e-05	-1.08103	-1.55578
107148708	chr7:107148708:A:T	2.24804e-44	-1.45	-1.33005	7.32306e-05	-1.07371	-1.55652
107149758	chr7:107149758:T:C	1.06205e-43	-8.19721e-10	-1.22731	0.000295516	-8.19721e-10	-1.23512
107149785	chr7:107149785:G:T	1.25963e-43	-8.19721e-10	-1.0567	0.000297509	-8.19721e-10	-1.2284
107149934	chr7:107149934:T:C	8.10966e-44	-8.19721e-10	-1.49705	0.000238747	-8.19721e-10	-1.44844
107149966	chr7:107149966:C:T	1.00666e-43	-8.19721e-10	-1.28088	0.000257189	-8.19721e-10	-1.37403
107150586	chr7:107150586:CAG:C	1.80417e-44	-1.47342	-1.52658	6.59351e-05	-1.09484	-1.64034
107151002	chr7:107151002:G:A	5.24147e-44	-8.19721e-10	-1.9335	0.000146101	-8.19721e-10	-1.93955
107151393	chr7:107151393:T:G	1.05747e-43	-8.19721e-10	-1.23164	0.000292895	-8.19721e-10	-1.24403
107151887	chr7:107151887:C:T	1.59216e-44	-1.56239	-1.56262	5.96771e-05	-1.16898	-1.66592
107152072	chr7:107152072:C:T	1.66961e-44	-1.44722	-1.6303	6.36698e-05	-1.04588	-1.72426
107152109	chr7:107152109:A:G	7.58546e-45	-2.11985	-1.74661	2.38096e-05	-1.93962	-1.81414
107152259	chr7:107152259:T:C	1.34128e-44	-1.63908	-1.6574	4.99747e-05	-1.26406	-1.74827
107152411	chr7:107152411:A:G	3.758e-44	-2.26621	-1.18586e-09	9.21693e-05	-2.40022	-1.18586e-09
107153076	chr7:107153076:C:T	5.4372e-44	-8.19721e-10	-1.89684	0.00014607	-8.19721e-10	-1.93976
107153402	chr7:107153402:G:T	8.53556e-44	-1.44586	-1.18586e-09	0.00017503	-1.75889	-1.18586e-09
107153655	chr7:107153655:C:T	1.73751e-44	-1.57135	-1.4663	6.31264e-05	-1.19134	-1.58736
107154343	chr7:107154343:A:T	5.41664e-44	-8.19721e-10	-1.90063	0.000152152	-8.19721e-10	-1.89897
107154598	chr7:107154598:C:A	1.25018e-44	-1.5634	-1.80341	4.87197e-05	-1.17478	-1.86298
107154706	chr7:107154706:A:G	5.53357e-44	-8.19721e-10	-1.87927	0.000180993	-8.19721e-10	-1.72539
107155616	chr7:107155616:G:T	1.17423e-43	-8.19721e-10	-1.1269	0.000310332	-8.19721e-10	-1.1862
107155753	chr7:107155753:TG:T	3.33666e-44	-2.38513	-1.18586e-09	9.80398e-05	-2.33847	-1.18586e-09
107156092	chr7:107156092:C:T	1.31117e-44	-1.41833	-1.90086	3.48559e-05	-1.43364	-1.93899
107157810	chr7:107157810:G:A	2.88485e-44	-2.53063	-1.18586e-09	8.15203e-05	-2.52299	-1.18586e-09
107158390	chr7:107158390:C:T	6.48702e-43	-8.19721e-10	0.582286	0.000777045	-8.19721e-10	-0.268348
107158598	chr7:107158598:T:C	3.50101e-44	-1.45734	-0.879715	0.00010458	-1.05828	-1.21561
107158954	chr7:107158954:G:A	7.00413e-44	-8.19721e-10	-1.6436	0.000196464	-8.19721e-10	-1.64337
107159335	chr7:107159335:T:C	1.75665e-43	-8.19721e-10	-0.72411	0.000400685	-8.19721e-10	-0.930669
107159552	chr7:107159552:G:A	3.95485e-44	-0.751618	-1.46354	0.000120238	-0.509724	-1.62465
107160084	chr7:107160084:G:A	1.25835e-43	-8.19721e-10	-1.05771	0.000263328	-8.19721e-10	-1.35044
107160571	chr7:107160571:G:C	4.79167e-45	-2.45001	-1.87579	1.27559e-05	-2.46171	-1.91614
107161708	chr7:107161708:TGTG:T	1.13079e-43	-8.19721e-10	-1.1646	0.00024152	-8.19721e-10	-1.43689
107161947	chr7:107161947:G:A	9.2483e-44	-8.19721e-10	-1.36566	0.000266328	-8.19721e-10	-1.33912
107162378	chr7:107162378:T:C	1.47197e-44	-1.80327	-1.40023	4.92409e-05	-1.52096	-1.50616
107162440	chr7:107162440:G:A	1.38198e-43	-8.19721e-10	-0.964001	0.000284693	-8.19721e-10	-1.27243
107162448	chr7:107162448:G:A	9.1484e-44	-8.19721e-10	-1.37652	0.000243678	-8.19721e-10	-1.428
107162460	chr7:107162460:A:G	6.40873e-44	-8.19721e-10	-1.73244	0.000221058	-8.19721e-10	-1.52542
107163355	chr7:107163355:C:T	3.14624e-44	-2.44389	-1.18586e-09	8.85467e-05	-2.44032	-1.18586e-09
107163518	chr7:107163518:T:C	1.90373e-44	-1.43737	-1.50892	7.01181e-05	-1.04787	-1.62579
107163804	chr7:107163804:T:C	1.81278e-44	-1.43767	-1.55757	6.71299e-05	-1.0493	-1.66791
107164297	chr7:107164297:C:CAT	1.82259e-44	-1.40895	-1.58089	6.81148e-05	-1.01691	-1.68574
107164319	chr7:107164319:T:A	8.20828e-44	-8.19721e-10	-1.48496	0.000328719	-8.19721e-10	-1.12864
107164949	chr7:107164949:T:C	9.88961e-44	-0.94922	-0.349397	0.000435567	-0.977188	0.129991
107166385	chr7:107166385:C:T	4.89942e-45	-2.41439	-1.88919	1.31224e-05	-2.4245	-1.92503
107166603	chr7:107166603:T:G	1.43237e-43	-8.19721e-10	-0.92819	0.000363289	-8.19721e-10	-1.02865
107167003	chr7:107167003:T:C	1.84696e-44	-1.18564	-1.79092	7.28982e-05	-0.759575	-1.87521
107167338	chr7:107167338:C:G	1.53321e-44	-1.32699	-1.83574	5.98891e-05	-0.92882	-1.90253
107167490	chr7:107167490:T:C	1.46898e-43	-8.19721e-10	-0.902952	0.000369841	-8.19721e-10	-1.01077
107168011	chr7:107168011:A:G	5.32587e-44	-8.19721e-10	-1.91753	0.000147285	-8.19721e-10	-1.93148
107168097	chr7:107168097:A:G	6.24936e-44	-8.19721e-10	-1.75762	0.000175066	-8.19721e-10	-1.75868
107168156	chr7:107168156:A:G	5.48561e-44	-8.19721e-10	-1.88797	0.00015726	-8.19721e-10	-1.86594
107168230	chr7:107168230:G:C	9.68378e-44	-8.19721e-10	-1.31965	0.000218953	-8.19721e-10	-1.53499
107168487	chr7:107168487:C:T	5.44191e-45	-2.52349	-1.67506	2.46112e-05	-2.21733	-1.50332
107169403	chr7:107169403:G:A	9.37072e-44	-8.19721e-10	-1.35251	0.000247891	-8.19721e-10	-1.41086
107169439	chr7:107169439:G:C	1.50223e-44	-1.44638	-1.73677	3.76598e-05	-1.4225	-1.87275
107169662	chr7:107169662:A:C	1.69276e-44	-1.47284	-1.5909	5.53243e-05	-1.24229	-1.66835
107169699	chr7:107169699:C:A	1.26707e-43	-8.19721e-10	-1.05081	0.000325821	-8.19721e-10	-1.1375
107169705	chr7:107169705:G:T	4.92919e-44	-1.99493	-1.18586e-09	9.34572e-05	-2.38634	-1.18586e-09
107169765	chr7:107169765:C:G	6.38909e-43	-8.19721e-10	0.567075	0.000755746	-8.19721e-10	-0.29614
107170047	chr7:107170047:C:G	6.00783e-44	-8.19721e-10	-1.79704	0.000170657	-8.19721e-10	-1.78419
107170484	chr7:107170484:TC:T	5.4975e-44	-8.19721e-10	-1.88581	0.000148204	-8.19721e-10	-1.92526
107170552	chr7:107170552:A:T	1.1341e-44	-1.63091	-1.83335	4.27632e-05	-1.25092	-1.91725
107170668	chr7:107170668:A:G	8.82791e-44	-1.41218	-1.18586e-09	0.000208204	-1.58533	-1.18586e-09
107170777	chr7:107170777:C:T	6.12163e-44	-1.77827	-1.18586e-09	0.000251676	-1.3957	-1.18586e-09
107170940	chr7:107170940:A:G	9.05084e-44	-8.19721e-10	-1.38724	0.000206295	-8.19721e-10	-1.59454
107170973	chr7:107170973:AC:A	6.20599e-44	-1.76459	-1.18586e-09	0.0001197	-2.13886	-1.18586e-09
107171238	chr7:107171238:T:G	5.33175e-44	-8.19721e-10	-1.91642	0.000146197	-8.19721e-10	-1.93889
107171328	chr7:107171328:C:T	1.0409e-43	-8.19721e-10	-1.24743	0.00025233	-8.19721e-10	-1.39311
107171502	chr7:107171502:T:G	1.13448e-43	-8.19721e-10	-1.16134	0.000241497	-8.19721e-10	-1.43699
107171801	chr7:107171801:A:G	1.50605e-44	-1.56769	-1.61292	3.65163e-05	-1.52673	-1.79935
107172343	chr7:107172343:A:T	1.15093e-44	-1.60339	-1.84614	4.39862e-05	-1.21723	-1.92274
107172772	chr7:107172772:T:G	9.11961e-44	-8.19721e-10	-1.37968	0.000240442	-8.19721e-10	-1.44136
107173717	chr7:107173717:A:G	9.52761e-44	-8.19721e-10	-1.33591	0.000216111	-8.19721e-10	-1.54805
107174098	chr7:107174098:G:A	1.01788e-44	-1.66897	-1.90342	4.03767e-05	-1.28558	-1.94001
107174129	chr7:107174129:T:C	1.30396e-44	-1.53999	-1.7847	5.66046e-05	-1.15373	-1.73403
107174348	chr7:107174348:T:C	1.13373e-43	-8.19721e-10	-1.16201	0.000241363	-8.19721e-10	-1.43755
107174708	chr7:107174708:A:T	8.26761e-44	-8.19721e-10	-1.47776	0.000263018	-8.19721e-10	-1.35162
107174709	chr7:107174709:T:C	7.49669e-44	-1.57564	-1.18586e-09	0.000161921	-1.83674	-1.18586e-09
107175309	chr7:107175309:C:G	9.44376e-45	-1.75975	-1.88758	3.93244e-05	-1.39901	-1.85299
107175382	chr7:107175382:G:C	5.21673e-44	-8.19721e-10	-1.93823	0.000146749	-8.19721e-10	-1.93512
107176388	chr7:107176388:A:G	8.42021e-44	-8.19721e-10	-1.45947	0.000196156	-8.19721e-10	-1.64494
107176746	chr7:107176746:G:A	6.97886e-44	-8.19721e-10	-1.64722	0.000159599	-8.19721e-10	-1.85118
107177158	chr7:107177158:TATTTC:T	3.1888e-44	-2.43046	-1.18586e-09	8.95842e-05	-2.42867	-1.18586e-09
107177194	chr7:107177194:A:G	1.02824e-44	-1.64984	-1.91242	4.11989e-05	-1.26533	-1.9401
107177456	chr7:107177456:A:G	2.0273e-44	-1.2844	-1.599	4.77087e-05	-1.26951	-1.78922
107177979	chr7:107177979:T:C	6.12514e-44	-8.19721e-10	-1.7777	0.000173997	-8.19721e-10	-1.76481
107177990	chr7:107177990:C:T	5.34227e-44	-8.19721e-10	-1.91445	0.000157429	-8.19721e-10	-1.86487
107178286	chr7:107178286:T:C	9.92258e-45	-1.70717	-1.8907	3.88236e-05	-1.32693	-1.93788
107178424	chr7:107178424:TAA:T	1.08312e-44	-1.6968	-1.81345	4.06146e-05	-1.31196	-1.90776
107178810	chr7:107178810:A:T	1.10537e-44	-1.69744	-1.79248	4.10608e-05	-1.31167	-1.89712
107178811	chr7:107178811:T:A	8.97578e-44	-1.39557	-1.18586e-09	0.000211305	-1.57054	-1.18586e-09
107178831	chr7:107178831:G:C	1.18947e-43	-8.19721e-10	-1.11401	0.00031478	-8.19721e-10	-1.17197
107179028	chr7:107179028:C:T	5.72605e-44	-8.19721e-10	-1.84508	0.000159857	-8.19721e-10	-1.84956
107179243	chr7:107179243:C:T	7.86558e-44	-1.52761	-1.18586e-09	0.000166964	-1.80607	-1.18586e-09
107179592	chr7:107179592:C:T	6.90449e-44	-8.19721e-10	-1.65793	0.000168108	-8.19721e-10	-1.79924
107180489	chr7:107180489:C:T	8.89577e-44	-8.19721e-10	-1.40453	0.000204715	-8.19721e-10	-1.60223
107180571	chr7:107180571:G:A	1.37505e-44	-1.4333	-1.83832	3.61381e-05	-1.41588	-1.92062
107181069	chr7:107181069:T:C	2.94101e-44	-2.51135	-1.18586e-09	8.93519e-05	-2.43126	-1.18586e-09
107181098	chr7:107181098:T:C	5.83711e-44	-8.19721e-10	-1.82587	0.000161392	-8.19721e-10	-1.84001
107181619	chr7:107181619:A:G	5.25141e-44	-8.19721e-10	-1.93161	0.000149129	-8.19721e-10	-1.91904
107182109	chr7:107182109:TC:T	5.25227e-44	-8.19721e-10	-1.93144	0.000149161	-8.19721e-10	-1.91882
107182958	chr7:107182958:T:A	5.25283e-44	-8.19721e-10	-1.93134	0.000149183	-8.19721e-10	-1.91867
107183289	chr7:107183289:C:T	9.99338e-45	-1.65098	-1.93978	4.11648e-05	-1.28321	-1.92305
107183506	chr7:107183506:A:G	1.24075e-44	-1.56721	-1.80718	4.58354e-05	-1.18242	-1.91637
107183619	chr7:107183619:A:T	5.72869e-44	-8.19721e-10	-1.84462	0.000161836	-8.19721e-10	-1.83726
107184014	chr7:107184014:C:T	3.37077e-44	-2.37496	-1.18586e-09	9.9692e-05	-2.32176	-1.18586e-09
107184135	chr7:107184135:G:A	1.29229e-44	-1.45795	-1.87573	3.45127e-05	-1.44702	-1.9355
107184389	chr7:107184389:T:C	5.28395e-44	-8.19721e-10	-1.92543	0.000146045	-8.19721e-10	-1.93993
107184549	chr7:107184549:C:T	1.01498e-43	-8.19721e-10	-1.27265	0.000236238	-8.19721e-10	-1.45901
107185166	chr7:107185166:A:G	6.16127e-44	-8.19721e-10	-1.77182	0.000175224	-8.19721e-10	-1.75778
107185183	chr7:107185183:G:T	1.11045e-44	-1.63566	-1.84968	4.21925e-05	-1.25794	-1.92367
107185544	chr7:107185544:A:C	6.09925e-44	-8.19721e-10	-1.78194	0.000173144	-8.19721e-10	-1.76972
107185583	chr7:107185583:A:C	5.22777e-44	-8.19721e-10	-1.93612	0.000154581	-8.19721e-10	-1.88313
107185994	chr7:107185994:G:A	9.98716e-45	-1.65128	-1.9401	4.08836e-05	-1.2853	-1.92782
107186108	chr7:107186108:G:A	8.6338e-44	-8.19721e-10	-1.43442	0.00019953	-8.19721e-10	-1.62788
107186321	chr7:107186321:T:TA	7.15668e-44	-8.19721e-10	-1.62206	0.000243432	-8.19721e-10	-1.42901
107187067	chr7:107187067:G:A	8.01395e-45	-1.95719	-1.85431	2.80338e-05	-1.69574	-1.89469
107187125	chr7:107187125:C:T	6.38688e-44	-8.19721e-10	-1.73586	0.000179935	-8.19721e-10	-1.73125
107187349	chr7:107187349:G:A	9.10566e-44	-8.19721e-10	-1.38121	0.000302788	-8.19721e-10	-1.21081
107187351	chr7:107187351:A:C	1.0552e-44	-1.6006	-1.93577	4.28264e-05	-1.22899	-1.9377
107187638	chr7:107187638:CTTCACTTT:C	1.1027e-44	-1.64306	-1.84928	4.15673e-05	-1.27288	-1.92365
107187689	chr7:107187689:C:T	6.20837e-44	-8.19721e-10	-1.7642	0.000174754	-8.19721e-10	-1.76046
107188386	chr7:107188386:A:G	5.9138e-44	-8.19721e-10	-1.81281	0.000167681	-8.19721e-10	-1.80178
107188553	chr7:107188553:G:A	9.52821e-44	-1.33585	-1.18586e-09	0.000246799	-1.41527	-1.18586e-09
107188778	chr7:107188778:T:C	1.11038e-44	-1.58398	-1.90142	4.33114e-05	-1.21649	-1.93894
107189093	chr7:107189093:A:T	5.38884e-44	-8.19721e-10	-1.90577	0.000167956	-8.19721e-10	-1.80014
107189766	chr7:107189766:T:C	5.21095e-44	-8.19721e-10	-1.93934	0.00015202	-8.19721e-10	-1.89983
107189802	chr7:107189802:C:T	1.116e-43	-8.19721e-10	-1.17776	0.000292812	-8.19721e-10	-1.24432
107190072	chr7:107190072:C:T	5.8183e-44	-8.19721e-10	-1.82909	0.000171342	-8.19721e-10	-1.78018
107190618	chr7:107190618:T:TA	6.00174e-44	-8.19721e-10	-1.79805	0.000170091	-8.19721e-10	-1.78751
107191916	chr7:107191916:G:A	9.64708e-45	-1.68706	-1.93897	3.88756e-05	-1.32995	-1.93352
107192419	chr7:107192419:GTAT:G	1.11797e-43	-8.19721e-10	-1.176	0.00023843	-8.19721e-10	-1.44977
107192832	chr7:107192832:T:C	3.14575e-44	-2.44405	-1.18586e-09	7.96404e-05	-2.54632	-1.18586e-09
107193352	chr7:107193352:G:A	1.09485e-44	-1.66442	-1.83506	4.05336e-05	-1.30437	-1.91734
107193508	chr7:107193508:T:C	6.0241e-44	-8.19721e-10	-1.79433	0.000194438	-8.19721e-10	-1.65373
107193694	chr7:107193694:A:G	1.14503e-44	-1.72182	-1.73285	4.00661e-05	-1.37184	-1.86148
107193722	chr7:107193722:G:GT	1.14545e-44	-1.71967	-1.73464	4.01391e-05	-1.36896	-1.86253
107193992	chr7:107193992:A:G	9.23248e-44	0.277931	-1.6453	0.000286174	0.354344	-1.62159
107194289	chr7:107194289:A:C	5.42442e-44	-8.19721e-10	-1.89919	0.000147054	-8.19721e-10	-1.93305
107194450	chr7:107194450:G:A	7.67875e-44	-8.19721e-10	-1.55165	0.000241557	-8.19721e-10	-1.43674
107194508	chr7:107194508:T:C	5.42442e-44	-8.19721e-10	-1.89919	0.000147054	-8.19721e-10	-1.93305
107195064	chr7:107195064:G:A	1.15083e-43	-8.19721e-10	-1.14704	0.000701831	-8.19721e-10	-0.370152
107195428	chr7:107195428:T:C	5.2112e-44	-8.19721e-10	-1.93929	0.000151633	-8.19721e-10	-1.90239
107195462	chr7:107195462:A:G	8.51423e-44	-8.19721e-10	-1.44836	0.000198045	-8.19721e-10	-1.63535
107195797	chr7:107195797:T:C	1.43363e-44	-1.46955	-1.76034	3.65226e-05	-1.44239	-1.88352
107196300	chr7:107196300:G:A	1.01763e-43	-8.19721e-10	-1.27004	0.00028526	-8.19721e-10	-1.27045
107196303	chr7:107196303:G:T	8.90945e-44	-8.19721e-10	-1.40299	0.000204958	-8.19721e-10	-1.60104
107196308	chr7:107196308:A:AC	7.08213e-44	-8.19721e-10	-1.63253	0.000207627	-8.19721e-10	-1.5881
107197236	chr7:107197236:G:A	5.69062e-44	-1.85128	-1.18586e-09	0.000129139	-2.06296	-1.18586e-09
107197421	chr7:107197421:T:G	1.82273e-44	-1.27062	-1.71914	4.54421e-05	-1.24287	-1.86454
107197509	chr7:107197509:C:T	1.63331e-43	-8.19721e-10	-0.796907	0.000430401	-8.19721e-10	-0.859128
107198547	chr7:107198547:A:G	5.48808e-44	-8.19721e-10	-1.88752	0.000154065	-8.19721e-10	-1.88647
107198812	chr7:107198812:T:C	6.06764e-44	-8.19721e-10	-1.78713	0.00017174	-8.19721e-10	-1.77786
107199230	chr7:107199230:C:T	5.3096e-44	-8.19721e-10	-1.92059	0.000148622	-8.19721e-10	-1.92244
107199271	chr7:107199271:G:A	5.20734e-44	-8.19721e-10	-1.94003	0.000146022	-8.19721e-10	-1.94009
107199357	chr7:107199357:C:T	5.28421e-44	-8.19721e-10	-1.92538	0.000146069	-8.19721e-10	-1.93977
107200137	chr7:107200137:T:C	8.69103e-44	-8.19721e-10	-1.42781	0.000257121	-8.19721e-10	-1.3743
107202238	chr7:107202238:A:ATCTT	1.33264e-44	-1.60766	-1.69528	4.72208e-05	-1.23256	-1.83645
107202405	chr7:107202405:G:A	7.11995e-44	-8.19721e-10	-1.6272	0.000272516	-8.19721e-10	-1.31615
107202838	chr7:107202838:A:G	5.20746e-44	-8.19721e-10	-1.94001	0.000154635	-8.19721e-10	-1.88278
107203223	chr7:107203223:A:G	5.53992e-44	-8.19721e-10	-1.87812	0.000150009	-8.19721e-10	-1.91315
107203836	chr7:107203836:T:C	1.25099e-44	-1.53402	-1.83214	4.70409e-05	-1.15655	-1.91628
107204249	chr7:107204249:C:T	7.86892e-45	-2.13287	-1.6969	2.35796e-05	-1.92244	-1.84103
107204438	chr7:107204438:TA:T	5.30821e-44	-8.19721e-10	-1.92085	0.000152997	-8.19721e-10	-1.89342
107204513	chr7:107204513:A:G	6.0838e-44	-8.19721e-10	-1.78447	0.000157901	-8.19721e-10	-1.86188
107204654	chr7:107204654:T:C	1.59349e-44	-1.8896	-1.23457	5.49882e-05	-2.01892	-0.897806
107205037	chr7:107205037:C:T	9.66824e-45	-1.7499	-1.87394	3.64592e-05	-1.39191	-1.93574
107205524	chr7:107205524:A:G	1.07829e-44	-1.67199	-1.84274	4.02759e-05	-1.3074	-1.92069
107205809	chr7:107205809:C:T	5.21625e-44	-8.19721e-10	-1.93832	0.000146326	-8.19721e-10	-1.93801
107206583	chr7:107206583:G:T	5.20801e-44	-8.19721e-10	-1.9399	0.000146247	-8.19721e-10	-1.93855
107206738	chr7:107206738:G:GAA	1.01202e-44	-1.66871	-1.90944	4.03941e-05	-1.28567	-1.9395
107206992	chr7:107206992:A:AAAAC	1.00365e-44	-1.67753	-1.90893	4.00859e-05	-1.29359	-1.93923
107207047	chr7:107207047:T:G	1.20699e-44	-1.69503	-1.70694	2.89927e-05	-1.69185	-1.86495
107207241	chr7:107207241:A:G	1.11015e-44	-1.59519	-1.89042	4.3951e-05	-1.20109	-1.93967
107207271	chr7:107207271:T:C	8.99355e-45	-2.32928	-1.3669	2.30003e-05	-2.4422	-1.34614
107207303	chr7:107207303:G:A	5.21207e-44	-8.19721e-10	-1.93912	0.000146051	-8.19721e-10	-1.93989
107207880	chr7:107207880:T:C	1.05934e-44	-1.67124	-1.86122	4.08437e-05	-1.28509	-1.929
107208489	chr7:107208489:A:G	6.246e-44	-8.19721e-10	-1.75816	0.000207212	-8.19721e-10	-1.5901
107208510	chr7:107208510:G:T	5.65433e-44	-1.42277	-0.434908	0.000232364	-1.47216	-0.00337615
107208740	chr7:107208740:G:C	1.28984e-44	-1.41831	-1.91727	6.35468e-05	-0.955261	-1.81681
107208781	chr7:107208781:CAT:C	5.41195e-44	-8.19721e-10	-1.90149	0.000155871	-8.19721e-10	-1.87482
107208800	chr7:107208800:A:G	6.34369e-44	-8.19721e-10	-1.74264	0.000180897	-8.19721e-10	-1.72592
107208948	chr7:107208948:C:T	5.95008e-45	-2.23658	-1.8727	2.32308e-05	-1.84412	-1.93424
107209224	chr7:107209224:G:A	1.43445e-43	-8.19721e-10	-0.926738	0.000385692	-8.19721e-10	-0.968806
107209267	chr7:107209267:A:G	2.8952e-44	-2.52705	-1.18586e-09	9.14145e-05	-2.40844	-1.18586e-09
107209736	chr7:107209736:C:T	7.92853e-44	-8.19721e-10	-1.51963	0.000226989	-8.19721e-10	-1.49895
107209818	chr7:107209818:T:C	5.23869e-44	-8.19721e-10	-1.93403	0.000146251	-8.19721e-10	-1.93852
107209835	chr7:107209835:G:A	5.92203e-44	-8.19721e-10	-1.81142	0.00019615	-8.19721e-10	-1.64496
107210103	chr7:107210103:G:T	1.06386e-44	-1.69018	-1.83802	4.04564e-05	-1.30363	-1.91999
107210310	chr7:107210310:T:G	1.06345e-44	-1.70904	-1.81955	3.96704e-05	-1.33064	-1.9126
107210493	chr7:107210493:C:A	5.50143e-44	-8.19721e-10	-1.88509	0.000161448	-8.19721e-10	-1.83966
107210657	chr7:107210657:T:C	5.96753e-44	-1.80377	-1.18586e-09	0.000266109	-1.33994	-1.18586e-09
107211309	chr7:107211309:T:C	1.03945e-44	-1.68357	-1.86784	4.0037e-05	-1.30212	-1.93192
107211494	chr7:107211494:A:T	9.82854e-45	-1.70622	-1.90118	3.86856e-05	-1.33086	-1.93751
107211979	chr7:107211979:A:AT	5.21964e-44	-8.19721e-10	-1.93767	0.000146044	-8.19721e-10	-1.93994
107212185	chr7:107212185:T:C	5.2782e-45	-2.36202	-1.86708	1.57566e-05	-2.25812	-1.90846
107212282	chr7:107212282:T:C	5.75737e-44	-8.19721e-10	-1.83962	0.000175516	-8.19721e-10	-1.75612
107212448	chr7:107212448:T:C	1.06265e-43	-8.19721e-10	-1.22675	0.000288942	-8.19721e-10	-1.25762
107213214	chr7:107213214:G:A	1.12827e-44	-1.59617	-1.87325	4.55053e-05	-1.17298	-1.93303
107213912	chr7:107213912:T:C	5.09643e-44	-1.96156	-1.18586e-09	0.000117879	-2.15418	-1.18586e-09
107214274	chr7:107214274:G:T	5.97418e-44	-8.19721e-10	-1.80266	0.0002002	-8.19721e-10	-1.62453
107214345	chr7:107214345:T:C	9.13581e-44	-8.19721e-10	-1.3779	0.000333803	-8.19721e-10	-1.1133
107214438	chr7:107214438:A:C	2.83972e-44	-2.5464	-1.18586e-09	8.13515e-05	-2.52507	-1.18586e-09
107214496	chr7:107214496:AT:A	9.85585e-45	-1.70726	-1.89736	4.13599e-05	-1.33631	-1.86522
107214541	chr7:107214541:T:G	5.42356e-44	-8.19721e-10	-1.89935	0.000151635	-8.19721e-10	-1.90237
107214576	chr7:107214576:T:C	5.58235e-44	-8.19721e-10	-1.87049	0.000178796	-8.19721e-10	-1.7376
107214782	chr7:107214782:CATG:C	5.84018e-44	-8.19721e-10	-1.82534	0.000150641	-8.19721e-10	-1.90895
107215170	chr7:107215170:G:T	5.31762e-44	-8.19721e-10	-1.91908	0.000151901	-8.19721e-10	-1.90062
107215525	chr7:107215525:G:A	7.39799e-44	-8.19721e-10	-1.58889	0.000165917	-8.19721e-10	-1.81236
107215557	chr7:107215557:G:A	8.92185e-45	-1.78954	-1.91464	2.45424e-05	-1.78392	-1.93952
107215589	chr7:107215589:G:A	1.99534e-44	-1.29967	-1.59961	7.24586e-05	-0.807416	-1.83341
107215867	chr7:107215867:A:G	3.37579e-44	-0.600956	-1.77252	0.00011357	-0.412647	-1.77878
107216399	chr7:107216399:G:A	3.96283e-44	-2.21314	-1.18586e-09	9.57634e-05	-2.36196	-1.18586e-09
107217531	chr7:107217531:T:C	7.03913e-44	-8.19721e-10	-1.63862	0.000200187	-8.19721e-10	-1.62459
107217614	chr7:107217614:C:T	5.81291e-44	-8.19721e-10	-1.83002	0.000159647	-8.19721e-10	-1.85088
107218298	chr7:107218298:T:C	2.82345e-43	1.62722	-1.87678	0.00423851	3.15476	-1.72664
107219681	chr7:107219681:G:T	1.15768e-44	-1.83442	-1.60927	7.00803e-05	-1.20925	-1.46495
107219800	chr7:107219800:A:C	1.58375e-44	-1.53108	-1.59923	5.58889e-05	-1.09309	-1.80739
107220054	chr7:107220054:T:C	6.87891e-44	-8.19721e-10	-1.66164	0.000248934	-8.19721e-10	-1.40666
107220082	chr7:107220082:C:T	1.01501e-43	-8.19721e-10	-1.27262	0.0002239	-8.19721e-10	-1.51265
107221087	chr7:107221087:A:C	1.20503e-43	-8.19721e-10	-1.10101	0.000303932	-8.19721e-10	-1.20704
107221260	chr7:107221260:G:A	6.95998e-44	-8.19721e-10	-1.64993	0.000199278	-8.19721e-10	-1.62914
107221324	chr7:107221324:C:T	4.57479e-44	-2.06954	-1.18586e-09	9.00294e-05	-2.42371	-1.18586e-09
107221760	chr7:107221760:G:A	2.65146e-43	-8.19721e-10	-0.312407	0.000373328	-8.19721e-10	-1.00139
107221937	chr7:107221937:C:T	5.33618e-44	-8.19721e-10	-1.91559	0.000146094	-8.19721e-10	-1.93959
107222047	chr7:107222047:G:A	9.25408e-44	-8.19721e-10	-1.36504	0.000207545	-8.19721e-10	-1.5885
107222423	chr7:107222423:C:G	1.34341e-43	-8.19721e-10	-0.992304	0.00037294	-8.19721e-10	-1.00243
107222518	chr7:107222518:T:A	1.51819e-44	-1.40303	-1.76955	3.82961e-05	-1.38844	-1.89006
107222623	chr7:107222623:G:A	5.97333e-44	-8.19721e-10	-1.8028	0.000149067	-8.19721e-10	-1.91945
107222678	chr7:107222678:T:C	1.43442e-44	-1.5033	-1.72604	3.551e-05	-1.48892	-1.86511
107222725	chr7:107222725:T:C	1.16081e-44	-1.59542	-1.84556	4.47841e-05	-1.1997	-1.92229
107222728	chr7:107222728:A:G	1.18369e-44	-1.57395	-1.84751	4.59103e-05	-1.17397	-1.92319
107223299	chr7:107223299:T:C	1.06027e-44	-1.89421	-1.63737	3.3025e-05	-1.61178	-1.8148
107223354	chr7:107223354:G:A	2.04396e-43	-8.19721e-10	-0.572627	0.000540865	-8.19721e-10	-0.630675
107223361	chr7:107223361:T:C	5.6645e-44	-8.19721e-10	-1.85588	0.000149624	-8.19721e-10	-1.91572
107223792	chr7:107223792:A:G	9.87e-45	-1.72534	-1.87784	3.79859e-05	-1.35925	-1.92738
107224129	chr7:107224129:G:A	6.38965e-44	-8.19721e-10	-1.73542	0.000210744	-8.19721e-10	-1.5732
107224875	chr7:107224875:T:C	4.94393e-45	-2.5186	-1.77593	1.37931e-05	-2.47462	-1.82506
107225257	chr7:107225257:C:T	6.83258e-44	-8.19721e-10	-1.6684	0.000171654	-8.19721e-10	-1.77837
107225475	chr7:107225475:C:T	1.06281e-44	-1.68413	-1.84506	4.06656e-05	-1.29624	-1.92223
107225733	chr7:107225733:T:C	1.37621e-44	-1.40783	-1.86294	3.71176e-05	-1.37687	-1.93288
107225849	chr7:107225849:C:T	1.70881e-43	-8.19721e-10	-0.751719	0.000455941	-8.19721e-10	-0.801481
107225877	chr7:107225877:T:C	5.14581e-43	-8.19721e-10	0.350665	0.00123255	-8.19721e-10	0.192997
107226070	chr7:107226070:A:T	2.32097e-42	1.85705	-1.18586e-09	0.00353744	1.24731	-1.18586e-09
107227322	chr7:107227322:T:TA	5.65758e-44	-8.19721e-10	-1.85711	0.000189778	-8.19721e-10	-1.67799
107227558	chr7:107227558:T:C	1.17814e-44	-1.62026	-1.8059	4.53625e-05	-1.24352	-1.86564
107227702	chr7:107227702:G:T	6.10199e-44	-8.19721e-10	-1.78149	0.000161932	-8.19721e-10	-1.83667
107228440	chr7:107228440:T:C	4.59463e-45	-2.48536	-1.88244	1.3316e-05	-2.42252	-1.91236
107228624	chr7:107228624:T:TA	1.45643e-43	-8.19721e-10	-0.911527	0.000370676	-8.19721e-10	-1.00852
107229280	chr7:107229280:C:T	2.92384e-44	-2.51721	-1.18586e-09	8.09939e-05	-2.52947	-1.18586e-09
107229333	chr7:107229333:C:T	7.67145e-44	-8.19721e-10	-1.5526	0.000220929	-8.19721e-10	-1.52601
107229849	chr7:107229849:T:TA	5.49964e-44	-8.19721e-10	-1.88542	0.000147803	-8.19721e-10	-1.92797
107229915	chr7:107229915:A:G	5.21139e-44	-8.19721e-10	-1.93926	0.000157157	-8.19721e-10	-1.8666
107230982	chr7:107230982:G:A	3.91852e-44	-2.22439	-1.18586e-09	9.55364e-05	-2.36434	-1.18586e-09
107231148	chr7:107231148:A:AT	5.21083e-44	-8.19721e-10	-1.93936	0.000156136	-8.19721e-10	-1.87312
107231507	chr7:107231507:T:C	6.76983e-45	-2.22331	-1.7569	1.59385e-05	-2.50747	-1.64763
```
