## Supplementary material for "Characterization of shared and ancestry-specific signals driving complex traits using multi-ancestry fine-mapping": susiex_nc3.cs80.cs

```
CS_ID	SNP	BP	REF_ALLELE	ALT_ALLELE	REF_FRQ	BETA	SE	-LOG10P	CS_PIP	OVRL_PIP
1	chr7:106731773:C:G	106731773	G,G	C,C	1,1	inf,inf	inf,inf	35.5924,11.2236	0.899977	0.89998
2	chr7:107015544:T:C	107015544	C,NA	T,NA	1,NA	inf,NA	inf,NA	2.71241,NA	0.02894	0.0567515
2	chr7:107019813:C:A	107019813	A,A	C,C	1,1	inf,inf	inf,inf	1.71859,2.00875	0.0197019	0.0387376
2	chr7:107019397:T:C	107019397	C,C	T,T	1,1	inf,inf	inf,inf	1.57718,2.00585	0.0148487	0.0292715
2	chr7:106508297:G:A	106508297	A,NA	G,NA	1,NA	-inf,NA	inf,NA	4.57245,NA	0.0130797	0.0259997
2	chr7:107120974:A:G	107120974	NA,G	NA,A	NA,1	NA,inf	NA,inf	NA,2.60822	0.0107751	0.0214189
2	chr7:106761004:A:C	106761004	NA,C	NA,A	NA,1	NA,-inf	NA,inf	NA,2.43519	0.00683128	0.0136227
2	chr7:106854934:C:T	106854934	NA,T	NA,C	NA,1	NA,inf	NA,inf	NA,1.90746	0.00674229	0.0134443
2	chr7:106861886:C:T	106861886	T,NA	C,NA	1,NA	inf,NA	inf,NA	2.64477,NA	0.00593578	0.011845
2	chr7:106877015:T:C	106877015	NA,C	NA,T	NA,1	NA,inf	NA,inf	NA,1.91944	0.00526941	0.010513
2	chr7:106765278:T:G	106765278	NA,G	NA,T	NA,1	NA,inf	NA,inf	NA,2.63521	0.00519219	0.0103627
2	chr7:106869722:T:G	106869722	NA,G	NA,T	NA,1	NA,inf	NA,inf	NA,1.78424	0.00515267	0.0102831
2	chr7:107026406:C:T	107026406	NA,T	NA,C	NA,1	NA,-inf	NA,inf	NA,2.29798	0.00491315	0.00980509
2	chr7:106254097:G:A	106254097	NA,A	NA,G	NA,1	NA,inf	NA,inf	NA,2.08321	0.00464801	0.00927861
2	chr7:106900249:C:G	106900249	NA,G	NA,C	NA,1	NA,inf	NA,inf	NA,1.7616	0.0045917	0.00916583
2	chr7:106866290:G:A	106866290	A,NA	G,NA	1,NA	inf,NA	inf,NA	2.46834,NA	0.00448028	0.00894736
2	chr7:107105607:T:G	107105607	NA,G	NA,T	NA,1	NA,inf	NA,inf	NA,2.09722	0.00423787	0.00845326
2	chr7:106900324:G:A	106900324	NA,A	NA,G	NA,1	NA,inf	NA,inf	NA,1.72413	0.00421505	0.00841556
2	chr7:106265609:A:T	106265609	NA,T	NA,A	NA,1	NA,inf	NA,inf	NA,2.01508	0.00409586	0.00817853
2	chr7:107226070:A:T	107226070	T,NA	A,NA	1,NA	inf,NA	inf,NA	2.52169,NA	0.00397984	0.00794957
2	chr7:107118051:T:C	107118051	NA,C	NA,T	NA,1	NA,inf	NA,inf	NA,2.04495	0.00384043	0.00766151
2	chr7:106396497:G:T	106396497	NA,T	NA,G	NA,1	NA,-inf	NA,inf	NA,1.53877	0.00363173	0.0072544
2	chr7:106421189:C:T	106421189	NA,T	NA,C	NA,1	NA,inf	NA,inf	NA,1.7196	0.00362756	0.00724566
2	chr7:106396553:G:A	106396553	NA,A	NA,G	NA,1	NA,-inf	NA,inf	NA,1.53799	0.00362547	0.00724193
2	chr7:106798743:C:A	106798743	NA,A	NA,C	NA,1	NA,-inf	NA,inf	NA,2.49555	0.00359558	0.00718159
2	chr7:106261536:A:G	106261536	NA,G	NA,A	NA,1	NA,inf	NA,inf	NA,1.95413	0.00354967	0.00708993
2	chr7:107218298:T:C	107218298	C,C	T,T	1,1	inf,inf	inf,inf	2.64994,0.17254	0.00344512	0.00686373
2	chr7:107001108:C:A	107001108	NA,A	NA,C	NA,1	NA,inf	NA,inf	NA,1.83527	0.00337696	0.00674642
2	chr7:106397063:T:C	106397063	NA,C	NA,T	NA,1	NA,-inf	NA,inf	NA,1.51659	0.00326497	0.00652295
2	chr7:106319268:C:A	106319268	NA,A	NA,C	NA,1	NA,-inf	NA,inf	NA,1.96089	0.00324455	0.00648203
2	chr7:106452839:T:C	106452839	NA,C	NA,T	NA,1	NA,-inf	NA,inf	NA,1.71602	0.00318862	0.00637058
2	chr7:106445729:T:C	106445729	NA,C	NA,T	NA,1	NA,-inf	NA,inf	NA,1.71447	0.00317836	0.00635011
2	chr7:106795572:A:T	106795572	NA,T	NA,A	NA,1	NA,inf	NA,inf	NA,1.48482	0.00282068	0.00563612
2	chr7:106715986:G:A	106715986	NA,A	NA,G	NA,1	NA,inf	NA,inf	NA,3.17163	0.00269853	0.0053924
2	chr7:106630515:C:A	106630515	NA,A	NA,C	NA,1	NA,-inf	NA,inf	NA,2.40489	0.00269811	0.00539153
2	chr7:106419574:G:T	106419574	T,NA	G,NA	1,NA	-inf,NA	inf,NA	2.45466,NA	0.00269147	0.00538103
2	chr7:106300205:T:C	106300205	NA,C	NA,T	NA,1	NA,inf	NA,inf	NA,1.78742	0.00267502	0.00534542
2	chr7:106355012:C:T	106355012	NA,T	NA,C	NA,1	NA,-inf	NA,inf	NA,1.84578	0.00255994	0.00511603
2	chr7:106833837:T:C	106833837	C,NA	T,NA	1,NA	inf,NA	inf,NA	2.06733,NA	0.00255098	0.00509904
2	chr7:106303015:T:C	106303015	NA,C	NA,T	NA,1	NA,inf	NA,inf	NA,1.74813	0.00245897	0.00491423
2	chr7:106389855:G:A	106389855	NA,A	NA,G	NA,1	NA,inf	NA,inf	NA,1.82717	0.00241473	0.00482586
2	chr7:106665538:A:G	106665538	G,NA	A,NA	1,NA	-inf,NA	inf,NA	3.96309,NA	0.00236469	0.00472556
2	chr7:106304839:A:G	106304839	NA,G	NA,A	NA,1	NA,inf	NA,inf	NA,1.72655	0.00235555	0.00470779
2	chr7:106651311:G:A	106651311	NA,A	NA,G	NA,1	NA,-inf	NA,inf	NA,2.31874	0.00227218	0.00454136
2	chr7:106816670:C:A	106816670	NA,A	NA,C	NA,1	NA,inf	NA,inf	NA,1.0329	0.00225982	0.00451679
2	chr7:106258428:C:T	106258428	NA,T	NA,C	NA,1	NA,inf	NA,inf	NA,1.74784	0.00225202	0.00450071
2	chr7:106314294:T:C	106314294	C,C	T,T	1,1	-inf,-inf	inf,inf	0.355931,3.41702	0.00224622	0.00449085
2	chr7:106388063:AGATGTTCAGTG:A	106388063	NA,A	NA,AGATGTTCAGTG	NA,1	NA,-inf	NA,inf	NA,1.33318	0.00220252	0.00440274
2	chr7:106701819:TAC:T	106701819	NA,T	NA,TAC	NA,1	NA,inf	NA,inf	NA,3.22756	0.00216489	0.00432716
2	chr7:106401518:G:A	106401518	A,NA	G,NA	1,NA	-inf,NA	inf,NA	1.77991,NA	0.00215879	0.00431419
2	chr7:106251984:TC:T	106251984	NA,T	NA,TC	NA,1	NA,inf	NA,inf	NA,1.72846	0.00212478	0.00424672
2	chr7:107099482:C:T	107099482	NA,T	NA,C	NA,1	NA,inf	NA,inf	NA,1.79627	0.00211937	0.00423319
2	chr7:106503690:T:C	106503690	NA,C	NA,T	NA,1	NA,-inf	NA,inf	NA,1.47018	0.00210406	0.00420602
2	chr7:107014410:A:C	107014410	NA,C	NA,A	NA,1	NA,-inf	NA,inf	NA,1.65989	0.00207684	0.00415042
2	chr7:106993950:A:G	106993950	NA,G	NA,A	NA,1	NA,inf	NA,inf	NA,1.57527	0.00201857	0.00403537
2	chr7:107115117:CTAAA:C	107115117	NA,C	NA,CTAAA	NA,1	NA,inf	NA,inf	NA,1.77063	0.00201312	0.0040212
2	chr7:106992528:C:T	106992528	NA,T	NA,C	NA,1	NA,inf	NA,inf	NA,1.55808	0.00194806	0.00389456
2	chr7:106981131:G:A	106981131	A,NA	G,NA	1,NA	inf,NA	inf,NA	2.33044,NA	0.0019473	0.00389319
2	chr7:107105875:G:C	107105875	NA,C	NA,G	NA,1	NA,inf	NA,inf	NA,1.72769	0.00191929	0.00383407
2	chr7:107124051:A:G	107124051	NA,G	NA,A	NA,1	NA,inf	NA,inf	NA,1.73133	0.00187227	0.00374015
2	chr7:106483737:A:G	106483737	NA,G	NA,A	NA,1	NA,-inf	NA,inf	NA,1.4074	0.00186708	0.00373275
2	chr7:106416616:C:G	106416616	G,G	C,C	1,1	-inf,inf	inf,inf	3.28059,0.204019	0.00181351	0.00362784
2	chr7:106425546:C:T	106425546	NA,T	NA,C	NA,1	NA,-inf	NA,inf	NA,1.67419	0.00181193	0.00362249
2	chr7:106647289:G:A	106647289	A,NA	G,NA	1,NA	-inf,NA	inf,NA	3.16446,NA	0.00179707	0.00359223
2	chr7:106626689:G:A	106626689	A,NA	G,NA	1,NA	-inf,NA	inf,NA	2.96333,NA	0.0017941	0.00358628
2	chr7:106599440:C:T	106599440	NA,T	NA,C	NA,1	NA,-inf	NA,inf	NA,1.38548	0.00177584	0.00355022
2	chr7:106540445:C:T	106540445	NA,T	NA,C	NA,1	NA,inf	NA,inf	NA,1.30581	0.00177289	0.00354407
2	chr7:106267701:C:T	106267701	NA,T	NA,C	NA,1	NA,inf	NA,inf	NA,1.57205	0.0017605	0.0035195
2	chr7:106629765:G:A	106629765	A,NA	G,NA	1,NA	-inf,NA	inf,NA	2.94698,NA	0.00175182	0.00350184
2	chr7:106626504:AGTTAT:A	106626504	A,NA	AGTTAT,NA	1,NA	-inf,NA	inf,NA	2.94767,NA	0.00175107	0.00350034
2	chr7:107132011:A:G	107132011	NA,G	NA,A	NA,1	NA,-inf	NA,inf	NA,1.73987	0.00172906	0.00345631
2	chr7:106251226:A:C	106251226	NA,C	NA,A	NA,1	NA,-inf	NA,inf	NA,1.52804	0.00172754	0.00345395
2	chr7:106343854:A:G	106343854	NA,G	NA,A	NA,1	NA,-inf	NA,inf	NA,1.74254	0.00172482	0.00344829
2	chr7:106427043:C:T	106427043	NA,T	NA,C	NA,1	NA,-inf	NA,inf	NA,1.64095	0.00169304	0.00338501
2	chr7:106649346:C:T	106649346	T,NA	C,NA	1,NA	-inf,NA	inf,NA	3.11935,NA	0.00159138	0.0031814
2	chr7:106603919:A:C	106603919	NA,C	NA,A	NA,1	NA,inf	NA,inf	NA,2.0081	0.0015761	0.00315125
2	chr7:106308732:A:G	106308732	NA,G	NA,A	NA,1	NA,inf	NA,inf	NA,1.48099	0.00154966	0.00309838
2	chr7:106647766:C:G	106647766	G,NA	C,NA	1,NA	-inf,NA	inf,NA	3.0685,NA	0.0015494	0.00309754
2	chr7:106307133:A:G	106307133	NA,G	NA,A	NA,1	NA,inf	NA,inf	NA,1.47489	0.00147137	0.00294198
2	chr7:106863098:T:G	106863098	G,G	T,T	1,1	-inf,-inf	inf,inf	1.90809,0.886686	0.00147119	0.00294163
2	chr7:106422559:T:C	106422559	NA,C	NA,T	NA,1	NA,-inf	NA,inf	NA,1.44664	0.00146147	0.00292234
2	chr7:106578917:G:A	106578917	NA,A	NA,G	NA,1	NA,inf	NA,inf	NA,1.11536	0.00145934	0.00291775
2	chr7:106548877:GATTA:G	106548877	NA,G	NA,GATTA	NA,1	NA,inf	NA,inf	NA,1.34782	0.00144306	0.00288522
2	chr7:106715321:A:G	106715321	G,NA	A,NA	1,NA	inf,NA	inf,NA	3.64969,NA	0.00144215	0.00288267
2	chr7:106503177:A:G	106503177	NA,G	NA,A	NA,1	NA,-inf	NA,inf	NA,1.27573	0.00143972	0.00287896
2	chr7:106297701:T:G	106297701	NA,G	NA,T	NA,1	NA,inf	NA,inf	NA,1.47321	0.00143903	0.00287736
2	chr7:106648929:A:G	106648929	NA,G	NA,A	NA,1	NA,-inf	NA,inf	NA,0.590599	0.00143045	0.00286049
2	chr7:106637345:C:A	106637345	A,NA	C,NA	1,NA	-inf,NA	inf,NA	3.00602,NA	0.00141213	0.0028233
2	chr7:106914608:A:G	106914608	G,G	A,A	1,1	inf,inf	inf,inf	1.82049,0.996305	0.00140611	0.00281106
2	chr7:106497695:C:G	106497695	NA,G	NA,C	NA,1	NA,-inf	NA,inf	NA,1.2614	0.00140538	0.00281034
2	chr7:106624997:A:G	106624997	G,NA	A,NA	1,NA	-inf,NA	inf,NA	2.75307,NA	0.00137193	0.002743
2	chr7:106988425:C:A	106988425	A,NA	C,NA	1,NA	inf,NA	inf,NA	2.18844,NA	0.00136146	0.00272255
2	chr7:107225877:T:C	107225877	NA,C	NA,T	NA,1	NA,-inf	NA,inf	NA,1.53422	0.0013544	0.00270793
2	chr7:106914522:C:G	106914522	G,G	C,C	1,1	inf,inf	inf,inf	1.80506,0.987137	0.00134023	0.00267945
2	chr7:106789342:A:G	106789342	NA,G	NA,A	NA,1	NA,inf	NA,inf	NA,1.16498	0.00130747	0.00261449
2	chr7:106919530:C:T	106919530	NA,T	NA,C	NA,1	NA,inf	NA,inf	NA,1.31993	0.0013003	0.00259974
2	chr7:106389671:C:T	106389671	NA,T	NA,C	NA,1	NA,inf	NA,inf	NA,1.35822	0.00129609	0.00259167
2	chr7:106993967:C:T	106993967	NA,T	NA,C	NA,1	NA,inf	NA,inf	NA,1.64713	0.00128749	0.00257487
2	chr7:106746055:C:T	106746055	NA,T	NA,C	NA,1	NA,inf	NA,inf	NA,2.28246	0.00128365	0.00256693
2	chr7:106682169:T:C	106682169	NA,C	NA,T	NA,1	NA,-inf	NA,inf	NA,2.0528	0.0012632	0.00252599
2	chr7:106914614:A:G	106914614	G,G	A,A	1,1	inf,inf	inf,inf	1.77391,0.997391	0.00126304	0.00252523
2	chr7:106920524:G:A	106920524	A,A	G,G	1,1	inf,inf	inf,inf	1.73463,1.07569	0.00126175	0.00252261
2	chr7:106991711:G:A	106991711	NA,A	NA,G	NA,1	NA,inf	NA,inf	NA,1.63111	0.0012563	0.00251252
2	chr7:106587090:A:C	106587090	NA,C	NA,A	NA,1	NA,inf	NA,inf	NA,0.974052	0.00125551	0.00251048
2	chr7:106829571:A:G	106829571	NA,G	NA,A	NA,1	NA,inf	NA,inf	NA,2.10969	0.00123006	0.00246003
2	chr7:106415681:C:T	106415681	NA,T	NA,C	NA,1	NA,inf	NA,inf	NA,1.33693	0.00122775	0.00245526
2	chr7:106992589:T:A	106992589	NA,A	NA,T	NA,1	NA,inf	NA,inf	NA,1.61162	0.00121312	0.00242621
2	chr7:106553010:T:C	106553010	NA,C	NA,T	NA,1	NA,inf	NA,inf	NA,1.5928	0.00121206	0.00242385
2	chr7:106308398:A:G	106308398	NA,G	NA,A	NA,1	NA,inf	NA,inf	NA,1.35961	0.00117167	0.00234309
2	chr7:106380998:T:C	106380998	NA,C	NA,T	NA,1	NA,inf	NA,inf	NA,1.469	0.00117139	0.00234246
2	chr7:106852331:C:A	106852331	A,A	C,C	1,1	-inf,inf	inf,inf	2.24744,0.817195	0.00115314	0.00230654
2	chr7:106472044:G:A	106472044	NA,A	NA,G	NA,1	NA,inf	NA,inf	NA,1.14931	0.00110507	0.00221003
2	chr7:106239333:A:C	106239333	NA,C	NA,A	NA,1	NA,-inf	NA,inf	NA,1.31506	0.00109879	0.00219754
2	chr7:106994877:G:A	106994877	NA,A	NA,G	NA,1	NA,inf	NA,inf	NA,1.54686	0.00108088	0.00216187
2	chr7:106311241:T:C	106311241	NA,C	NA,T	NA,1	NA,-inf	NA,inf	NA,1.14554	0.00107728	0.00215457
2	chr7:106912365:GA:G	106912365	G,G	GA,GA	1,1	inf,inf	inf,inf	1.74587,0.945203	0.00107711	0.00215368
2	chr7:106419984:A:AT	106419984	NA,AT	NA,A	NA,1	NA,-inf	NA,inf	NA,1.2935	0.00107519	0.00215032
2	chr7:106589132:C:T	106589132	NA,T	NA,C	NA,1	NA,inf	NA,inf	NA,1.73094	0.00106518	0.00213027
2	chr7:106826370:T:C	106826370	NA,C	NA,T	NA,1	NA,inf	NA,inf	NA,0.863398	0.00105707	0.00211364
2	chr7:106939252:G:T	106939252	T,T	G,G	1,1	inf,inf	inf,inf	1.56995,0.701971	0.00104101	0.00208124
2	chr7:106915411:G:A	106915411	A,A	G,G	1,1	inf,inf	inf,inf	1.61699,1.0578	0.00103681	0.00207316
2	chr7:106600399:T:A	106600399	NA,A	NA,T	NA,1	NA,inf	NA,inf	NA,0.812836	0.00101475	0.00202955
2	chr7:106853037:C:T	106853037	T,T	C,C	1,1	-inf,inf	inf,inf	2.18722,0.820795	0.00101434	0.00202904
2	chr7:106275966:T:C	106275966	NA,C	NA,T	NA,1	NA,-inf	NA,inf	NA,1.28111	0.00101222	0.00202449
2	chr7:106447987:C:T	106447987	T,NA	C,NA	1,NA	-inf,NA	inf,NA	2.529,NA	0.00100215	0.00200421
2	chr7:107121681:A:G	107121681	NA,G	NA,A	NA,1	NA,inf	NA,inf	NA,1.23765	0.000998373	0.00199576
2	chr7:106995505:C:T	106995505	NA,T	NA,C	NA,1	NA,inf	NA,inf	NA,1.48213	0.000966087	0.00193238
2	chr7:106803937:T:C	106803937	NA,C	NA,T	NA,1	NA,inf	NA,inf	NA,0.918702	0.000958271	0.00191652
2	chr7:106323953:A:T	106323953	T,T	A,A	1,1	inf,inf	inf,inf	0.473362,2.92552	0.000946984	0.00189454
2	chr7:106383773:C:T	106383773	NA,T	NA,C	NA,1	NA,-inf	NA,inf	NA,0.947637	0.000939885	0.00187993
2	chr7:106583885:T:C	106583885	NA,C	NA,T	NA,1	NA,inf	NA,inf	NA,2.17051	0.00093962	0.00187914
2	chr7:106264898:G:C	106264898	NA,C	NA,G	NA,1	NA,inf	NA,inf	NA,1.24827	0.000935865	0.0018717
2	chr7:106896797:T:C	106896797	NA,C	NA,T	NA,1	NA,inf	NA,inf	NA,1.20734	0.000933642	0.00186746
2	chr7:106897357:A:G	106897357	NA,G	NA,A	NA,1	NA,inf	NA,inf	NA,1.2054	0.000933377	0.00186693
2	chr7:107070321:G:A	107070321	NA,A	NA,G	NA,1	NA,inf	NA,inf	NA,1.27459	0.000932461	0.00186406
2	chr7:106809299:C:T	106809299	NA,T	NA,C	NA,1	NA,inf	NA,inf	NA,1.74682	0.000929352	0.00185882
2	chr7:106274417:G:A	106274417	NA,A	NA,G	NA,1	NA,-inf	NA,inf	NA,1.22231	0.000928413	0.00185695
2	chr7:106391228:ATTTGT:A	106391228	NA,A	NA,ATTTGT	NA,1	NA,inf	NA,inf	NA,1.18993	0.000926506	0.00185299
2	chr7:106278172:G:C	106278172	NA,C	NA,G	NA,1	NA,-inf	NA,inf	NA,1.21984	0.000924388	0.00184891
2	chr7:106579604:T:C	106579604	NA,C	NA,T	NA,1	NA,inf	NA,inf	NA,1.71024	0.000922856	0.00184577
2	chr7:106247720:G:A	106247720	NA,A	NA,G	NA,1	NA,inf	NA,inf	NA,1.23214	0.000917704	0.00183538
2	chr7:106310813:A:G	106310813	G,NA	A,NA	1,NA	inf,NA	inf,NA	1.83895,NA	0.000915216	0.00183064
2	chr7:106271361:C:T	106271361	NA,T	NA,C	NA,1	NA,-inf	NA,inf	NA,1.21396	0.000908293	0.00181674
2	chr7:106803687:T:G	106803687	NA,G	NA,T	NA,1	NA,inf	NA,inf	NA,0.934847	0.000905044	0.00181016
2	chr7:106260021:C:G	106260021	NA,G	NA,C	NA,1	NA,-inf	NA,inf	NA,1.21215	0.000902244	0.00180464
2	chr7:106767982:GC:G	106767982	NA,G	NA,GC	NA,1	NA,inf	NA,inf	NA,0.665129	0.000890106	0.00178029
2	chr7:106282927:T:C	106282927	NA,C	NA,T	NA,1	NA,-inf	NA,inf	NA,1.20175	0.000886473	0.0017731
2	chr7:106849217:C:T	106849217	T,T	C,C	1,1	inf,-inf	inf,inf	2.17904,0.741607	0.000884851	0.00177014
2	chr7:106392416:G:A	106392416	NA,A	NA,G	NA,1	NA,inf	NA,inf	NA,1.15142	0.000865326	0.00173069
2	chr7:106309076:C:CCAAA	106309076	NA,CCAAA	NA,C	NA,1	NA,inf	NA,inf	NA,1.19186	0.000859306	0.00171871
2	chr7:106283848:A:G	106283848	NA,G	NA,A	NA,1	NA,inf	NA,inf	NA,1.17975	0.000855881	0.00171181
2	chr7:106994641:A:G	106994641	G,NA	A,NA	1,NA	inf,NA	inf,NA	1.75273,NA	0.000854426	0.00170913
2	chr7:107158390:C:T	107158390	NA,T	NA,C	NA,1	NA,-inf	NA,inf	NA,1.65579	0.000851108	0.0017022
2	chr7:106324939:C:T	106324939	T,T	C,C	1,1	inf,inf	inf,inf	0.425697,2.86769	0.000850973	0.00170253
2	chr7:106283088:T:C	106283088	NA,C	NA,T	NA,1	NA,inf	NA,inf	NA,1.17401	0.000845426	0.00169091
2	chr7:106285979:C:T	106285979	NA,T	NA,C	NA,1	NA,-inf	NA,inf	NA,1.17806	0.000842836	0.00168586
2	chr7:107047618:A:G	107047618	G,NA	A,NA	1,NA	inf,NA	inf,NA	1.44824,NA	0.000841818	0.00168392
2	chr7:106308684:T:TC	106308684	NA,TC	NA,T	NA,1	NA,inf	NA,inf	NA,1.18283	0.000839734	0.00167958
2	chr7:107169765:C:G	107169765	NA,G	NA,C	NA,1	NA,-inf	NA,inf	NA,1.64785	0.000828019	0.00165605
2	chr7:106420157:C:A	106420157	A,A	C,C	1,1	-inf,-inf	inf,inf	2.26131,0.551177	0.000824709	0.00165041
2	chr7:107121131:G:A	107121131	NA,A	NA,G	NA,1	NA,-inf	NA,inf	NA,1.13972	0.000814076	0.00162852
2	chr7:106998769:A:T	106998769	T,T	A,A	1,1	-inf,inf	inf,inf	0.532461,1.46916	0.000810087	0.0016192
2	chr7:106813315:A:G	106813315	NA,G	NA,A	NA,1	NA,-inf	NA,inf	NA,1.58854	0.00080963	0.00161938
2	chr7:106976673:G:A	106976673	A,NA	G,NA	1,NA	inf,NA	inf,NA	1.04251,NA	0.000809551	0.00161937
2	chr7:106504228:A:AT	106504228	NA,AT	NA,A	NA,1	NA,-inf	NA,inf	NA,1.55927	0.000808929	0.00161804
2	chr7:106229650:C:CT	106229650	NA,CT	NA,C	NA,1	NA,inf	NA,inf	NA,1.19158	0.000801005	0.00160212
2	chr7:106646352:A:G	106646352	NA,G	NA,A	NA,1	NA,-inf	NA,inf	NA,1.85555	0.000791853	0.00158377
2	chr7:106740539:T:A	106740539	A,NA	T,NA	1,NA	inf,NA	inf,NA	0.439896,NA	0.000788863	0.001578
2	chr7:107135788:G:T	107135788	NA,T	NA,G	NA,1	NA,inf	NA,inf	NA,1.22375	0.000786477	0.00157214
2	chr7:106606437:T:A	106606437	NA,A	NA,T	NA,1	NA,-inf	NA,inf	NA,1.56173	0.000786051	0.00157228
2	chr7:106607306:T:C	106607306	NA,C	NA,T	NA,1	NA,-inf	NA,inf	NA,1.56164	0.000785881	0.00157194
2	chr7:107195064:G:A	107195064	NA,A	NA,G	NA,1	NA,-inf	NA,inf	NA,0.703539	0.000776959	0.00155394
2	chr7:106293695:T:A	106293695	NA,A	NA,T	NA,1	NA,inf	NA,inf	NA,1.12824	0.00077439	0.00154893
2	chr7:106412915:A:C	106412915	NA,C	NA,A	NA,1	NA,-inf	NA,inf	NA,0.876456	0.000774046	0.00154836
2	chr7:106929677:G:A	106929677	A,A	G,G	1,1	inf,inf	inf,inf	1.61052,1.60435	0.00076187	0.00152339
2	chr7:106871342:G:C	106871342	NA,C	NA,G	NA,1	NA,inf	NA,inf	NA,1.23231	0.000751392	0.00150296
2	chr7:107133317:A:G	107133317	NA,G	NA,A	NA,1	NA,inf	NA,inf	NA,1.153	0.000743618	0.00148677
2	chr7:106806880:G:A	106806880	A,A	G,G	1,1	inf,-inf	inf,inf	1.18487,1.81862	0.000738522	0.00147693
2	chr7:106710559:T:C	106710559	NA,C	NA,T	NA,1	NA,inf	NA,inf	NA,2.2399	0.000733145	0.00146646
2	chr7:106252769:A:G	106252769	NA,G	NA,A	NA,1	NA,inf	NA,inf	NA,1.09963	0.000731547	0.00146327
2	chr7:106292337:T:A	106292337	NA,A	NA,T	NA,1	NA,inf	NA,inf	NA,1.07476	0.000728917	0.00145802
2	chr7:106572194:T:G	106572194	NA,G	NA,T	NA,1	NA,inf	NA,inf	NA,1.54849	0.00072791	0.00145601
2	chr7:107076560:G:A	107076560	NA,A	NA,G	NA,1	NA,inf	NA,inf	NA,1.14476	0.000725611	0.00145075
2	chr7:106292330:A:T	106292330	NA,T	NA,A	NA,1	NA,inf	NA,inf	NA,1.07058	0.000723399	0.00144698
2	chr7:106400188:T:G	106400188	NA,G	NA,T	NA,1	NA,-inf	NA,inf	NA,0.96329	0.000719674	0.00143966
2	chr7:106903666:C:G	106903666	G,G	C,C	1,1	inf,inf	inf,inf	1.62674,0.923142	0.00071766	0.00143525
2	chr7:106265212:T:C	106265212	NA,C	NA,T	NA,1	NA,inf	NA,inf	NA,1.08822	0.000713332	0.00142684
2	chr7:106399381:T:A	106399381	NA,A	NA,T	NA,1	NA,inf	NA,inf	NA,1.10221	0.000712975	0.00142614
2	chr7:106947761:C:A	106947761	A,NA	C,NA	1,NA	inf,NA	inf,NA	1.99067,NA	0.000701144	0.00140262
2	chr7:106994345:G:A	106994345	NA,A	NA,G	NA,1	NA,-inf	NA,inf	NA,0.917836	0.000698827	0.00139816
2	chr7:107077740:G:C	107077740	NA,C	NA,G	NA,1	NA,inf	NA,inf	NA,1.12301	0.000698472	0.00139651
2	chr7:106380593:G:A	106380593	NA,A	NA,G	NA,1	NA,inf	NA,inf	NA,1.10514	0.000695147	0.00139047
2	chr7:107025100:T:C	107025100	C,NA	T,NA	1,NA	-inf,NA	inf,NA	1.60551,NA	0.00069477	0.0013896
2	chr7:106850198:G:A	106850198	A,A	G,G	1,1	inf,-inf	inf,inf	2.04587,0.780966	0.000693338	0.00138713
2	chr7:106458578:G:A	106458578	NA,A	NA,G	NA,1	NA,inf	NA,inf	NA,0.908009	0.000688868	0.00137788
2	chr7:106827923:G:C	106827923	C,C	G,G	1,1	inf,inf	inf,inf	0.843861,1.1939	0.000684042	0.00136737
2	chr7:106847532:G:A	106847532	NA,A	NA,G	NA,1	NA,-inf	NA,inf	NA,1.22541	0.000677452	0.00135506
2	chr7:106503969:C:T	106503969	NA,T	NA,C	NA,1	NA,-inf	NA,inf	NA,0.762824	0.000674662	0.00134971
2	chr7:107040692:C:T	107040692	NA,T	NA,C	NA,1	NA,-inf	NA,inf	NA,1.04039	0.000673659	0.0013474
2	chr7:106863667:T:C	106863667	NA,C	NA,T	NA,1	NA,-inf	NA,inf	NA,1.24752	0.000673263	0.00134666
2	chr7:106616707:C:T	106616707	NA,T	NA,C	NA,1	NA,-inf	NA,inf	NA,0.91638	0.000662216	0.00132463
2	chr7:106526340:G:A	106526340	NA,A	NA,G	NA,1	NA,inf	NA,inf	NA,1.01947	0.000654132	0.00130839
2	chr7:106293859:T:C	106293859	NA,C	NA,T	NA,1	NA,inf	NA,inf	NA,1.105	0.000652218	0.0013046
2	chr7:106491062:C:T	106491062	NA,T	NA,C	NA,1	NA,inf	NA,inf	NA,1.34325	0.000649465	0.00129912
2	chr7:107050955:G:A	107050955	A,NA	G,NA	1,NA	inf,NA	inf,NA	1.39349,NA	0.000649187	0.0012987
2	chr7:106409296:G:A	106409296	NA,A	NA,G	NA,1	NA,-inf	NA,inf	NA,0.914322	0.00064598	0.00129228
2	chr7:106899726:T:G	106899726	G,G	T,T	1,1	inf,inf	inf,inf	1.87519,1.19273	0.00064531	0.00129035
2	chr7:106679488:C:T	106679488	T,NA	C,NA	1,NA	-inf,NA	inf,NA	2.87167,NA	0.000644672	0.00128944
2	chr7:106409346:G:A	106409346	NA,A	NA,G	NA,1	NA,-inf	NA,inf	NA,0.786307	0.000643536	0.00128738
2	chr7:107134749:T:C	107134749	NA,C	NA,T	NA,1	NA,-inf	NA,inf	NA,1.09559	0.000642533	0.00128543
2	chr7:106582359:G:C	106582359	NA,C	NA,G	NA,1	NA,inf	NA,inf	NA,1.46144	0.000641181	0.00128258
2	chr7:106613129:C:T	106613129	NA,T	NA,C	NA,1	NA,inf	NA,inf	NA,0.751011	0.000633683	0.00126758
2	chr7:106841642:T:C	106841642	C,C	T,T	1,1	inf,inf	inf,inf	1.21895,0.857596	0.000629243	0.00125825
2	chr7:106848447:T:C	106848447	C,C	T,T	1,1	inf,-inf	inf,inf	2.12582,0.450011	0.000625861	0.00125221
2	chr7:106557482:G:A	106557482	A,A	G,G	1,1	inf,-inf	inf,inf	0.171216,2.03401	0.000623904	0.00124795
2	chr7:106826552:G:A	106826552	A,A	G,G	1,1	-inf,-inf	inf,inf	2.85733,0.0149957	0.000622162	0.00124404
2	chr7:107134638:A:G	107134638	NA,G	NA,A	NA,1	NA,inf	NA,inf	NA,0.799379	0.000622105	0.00124471
2	chr7:106567909:T:A	106567909	NA,A	NA,T	NA,1	NA,inf	NA,inf	NA,0.93735	0.000619942	0.00124003
2	chr7:107121037:A:T	107121037	NA,T	NA,A	NA,1	NA,-inf	NA,inf	NA,1.17599	0.000617176	0.00123443
2	chr7:106424519:C:G	106424519	G,G	C,C	1,1	-inf,inf	inf,inf	2.64245,0.186023	0.000610017	0.00122095
2	chr7:106492096:A:G	106492096	NA,G	NA,A	NA,1	NA,-inf	NA,inf	NA,0.927285	0.000605213	0.00121078
2	chr7:106270916:T:C	106270916	NA,C	NA,T	NA,1	NA,-inf	NA,inf	NA,0.983921	0.000601141	0.00120256
2	chr7:106401468:G:T	106401468	NA,T	NA,G	NA,1	NA,-inf	NA,inf	NA,1.12461	0.000601034	0.00120225
2	chr7:106732819:G:A	106732819	NA,A	NA,G	NA,1	NA,-inf	NA,inf	NA,0.315854	0.000600966	0.00120218
2	chr7:106664697:T:C	106664697	NA,C	NA,T	NA,1	NA,inf	NA,inf	NA,2.31942	0.000597735	0.00119568
2	chr7:106932891:AT:A	106932891	A,A	AT,AT	1,1	-inf,-inf	inf,inf	1.3185,0.844229	0.000594458	0.0011889
2	chr7:106680136:C:A	106680136	NA,A	NA,C	NA,1	NA,-inf	NA,inf	NA,0.325152	0.000592781	0.00118581
2	chr7:106564655:A:G	106564655	NA,G	NA,A	NA,1	NA,inf	NA,inf	NA,1.2614	0.000590114	0.00118045
2	chr7:106937604:G:T	106937604	NA,T	NA,G	NA,1	NA,inf	NA,inf	NA,1.10311	0.000589892	0.00118002
2	chr7:107223354:G:A	107223354	NA,A	NA,G	NA,1	NA,inf	NA,inf	NA,1.04794	0.000589152	0.00117844
2	chr7:106564594:A:T	106564594	NA,T	NA,A	NA,1	NA,inf	NA,inf	NA,0.971523	0.000587706	0.00117557
2	chr7:106254201:A:G	106254201	NA,G	NA,A	NA,1	NA,inf	NA,inf	NA,0.956015	0.000583007	0.00116624
2	chr7:106469513:T:C	106469513	NA,C	NA,T	NA,1	NA,inf	NA,inf	NA,0.576152	0.000582665	0.00116553
2	chr7:107146977:A:G	107146977	G,NA	A,NA	1,NA	inf,NA	inf,NA	1.56993,NA	0.000581896	0.00116418
2	chr7:106750275:T:C	106750275	NA,C	NA,T	NA,1	NA,inf	NA,inf	NA,1.85075	0.000581162	0.00116255
2	chr7:107027321:A:G	107027321	NA,G	NA,A	NA,1	NA,inf	NA,inf	NA,1.01867	0.00057471	0.00114916
2	chr7:106961206:C:T	106961206	NA,T	NA,C	NA,1	NA,inf	NA,inf	NA,0.750704	0.000573029	0.00114631
2	chr7:107046122:G:A	107046122	NA,A	NA,G	NA,1	NA,inf	NA,inf	NA,1.01661	0.000572609	0.00114496
2	chr7:107045364:A:T	107045364	NA,T	NA,A	NA,1	NA,inf	NA,inf	NA,1.01357	0.000569618	0.00113898
2	chr7:106414946:C:T	106414946	NA,T	NA,C	NA,1	NA,inf	NA,inf	NA,1.00564	0.000569597	0.00113936
2	chr7:106325441:C:G	106325441	G,G	C,C	1,1	inf,inf	inf,inf	0.168879,2.57972	0.000564502	0.00112935
2	chr7:106629521:T:C	106629521	NA,C	NA,T	NA,1	NA,inf	NA,inf	NA,1.58051	0.000563519	0.00112728
2	chr7:106445951:G:T	106445951	T,T	G,G	1,1	inf,inf	inf,inf	0.0366113,2.54147	0.000562086	0.00112449
2	chr7:106804703:C:T	106804703	NA,T	NA,C	NA,1	NA,inf	NA,inf	NA,0.673232	0.000560503	0.00112121
2	chr7:106398926:T:C	106398926	NA,C	NA,T	NA,1	NA,inf	NA,inf	NA,1.08011	0.00055931	0.00111881
2	chr7:106430828:A:G	106430828	NA,G	NA,A	NA,1	NA,inf	NA,inf	NA,0.864615	0.000554157	0.00110856
2	chr7:106567893:A:G	106567893	NA,G	NA,A	NA,1	NA,inf	NA,inf	NA,0.625977	0.000553666	0.00110752
2	chr7:106732269:A:G	106732269	G,NA	A,NA	1,NA	-inf,NA	inf,NA	2.74463,NA	0.000549533	0.00109921
2	chr7:106554661:T:C	106554661	C,C	T,T	1,1	inf,inf	inf,inf	0.173923,1.64598	0.000546818	0.00109352
2	chr7:107061447:A:G	107061447	NA,G	NA,A	NA,1	NA,inf	NA,inf	NA,0.782024	0.00054568	0.00109108
2	chr7:106851606:G:A	106851606	NA,A	NA,G	NA,1	NA,inf	NA,inf	NA,1.07161	0.000545356	0.00109105
2	chr7:106238740:G:C	106238740	NA,C	NA,G	NA,1	NA,inf	NA,inf	NA,0.955919	0.000544827	0.00108985
2	chr7:106863922:TGC:T	106863922	NA,T	NA,TGC	NA,1	NA,inf	NA,inf	NA,1.06426	0.00054399	0.00108822
2	chr7:106562437:G:A	106562437	NA,A	NA,G	NA,1	NA,-inf	NA,inf	NA,0.916768	0.000542954	0.00108615
2	chr7:107118514:C:G	107118514	NA,G	NA,C	NA,1	NA,-inf	NA,inf	NA,1.0857	0.000541951	0.00108402
2	chr7:106301646:T:G	106301646	NA,G	NA,T	NA,1	NA,inf	NA,inf	NA,0.947562	0.00054109	0.00108238
2	chr7:106736232:T:C	106736232	NA,C	NA,T	NA,1	NA,inf	NA,inf	NA,1.84395	0.000539448	0.00107908
2	chr7:106662056:T:C	106662056	NA,C	NA,T	NA,1	NA,inf	NA,inf	NA,0.418805	0.000539052	0.0010782
2	chr7:106471805:T:C	106471805	NA,C	NA,T	NA,1	NA,inf	NA,inf	NA,0.883084	0.000538491	0.00107723
2	chr7:106321206:A:G	106321206	G,G	A,A	1,1	inf,inf	inf,inf	0.00941459,2.68688	0.000537586	0.00107557
2	chr7:106877126:A:G	106877126	G,G	A,A	1,1	inf,inf	inf,inf	2.09122,1.14242	0.000537414	0.00107475
2	chr7:106416406:T:G	106416406	G,G	T,T	1,1	-inf,inf	inf,inf	2.58883,0.387421	0.000535781	0.0010724
2	chr7:106547064:TGTGTGTGTGTGTGCATGTGTGTGC:T	106547064	NA,T	NA,TGTGTGTGTGTGTGCATGTGTGTGC	NA,1	NA,inf	NA,inf	NA,0.606553	0.000532104	0.0010644
2	chr7:106943866:G:A	106943866	NA,A	NA,G	NA,1	NA,-inf	NA,inf	NA,0.875122	0.00053018	0.00106057
2	chr7:106412487:T:C	106412487	NA,C	NA,T	NA,1	NA,-inf	NA,inf	NA,0.689855	0.000529706	0.00105972
2	chr7:106631621:C:T	106631621	T,T	C,C	1,1	inf,inf	inf,inf	0.444613,1.19635	0.000529265	0.00105887
2	chr7:106452213:G:A	106452213	A,A	G,G	1,1	-inf,inf	inf,inf	0.0295646,2.34821	0.000528806	0.001058
2	chr7:106571370:A:T	106571370	NA,T	NA,A	NA,1	NA,inf	NA,inf	NA,1.32794	0.000527285	0.00105481
2	chr7:106556824:T:C	106556824	C,C	T,T	1,1	inf,inf	inf,inf	0.216994,1.59193	0.000526561	0.00105303
2	chr7:106259041:T:G	106259041	NA,G	NA,T	NA,1	NA,inf	NA,inf	NA,0.908966	0.000523831	0.00104789
2	chr7:106301004:C:T	106301004	NA,T	NA,C	NA,1	NA,inf	NA,inf	NA,0.943727	0.000523317	0.00104687
2	chr7:106544370:G:A	106544370	NA,A	NA,G	NA,1	NA,inf	NA,inf	NA,0.783214	0.000522652	0.00104549
2	chr7:106970014:T:G	106970014	G,NA	T,NA	1,NA	inf,NA	inf,NA	0.981791,NA	0.000518315	0.00103696
2	chr7:107066001:A:G	107066001	NA,G	NA,A	NA,1	NA,inf	NA,inf	NA,0.900928	0.000516053	0.00103198
2	chr7:107140753:C:G	107140753	NA,G	NA,C	NA,1	NA,inf	NA,inf	NA,1.04944	0.000514838	0.00102956
2	chr7:106631620:C:A	106631620	A,A	C,C	1,1	inf,inf	inf,inf	0.41794,1.22794	0.000514205	0.00102874
2	chr7:106555540:C:T	106555540	T,T	C,C	1,1	inf,-inf	inf,inf	0.107039,1.99839	0.000512279	0.00102473
2	chr7:106296743:T:G	106296743	NA,G	NA,T	NA,1	NA,inf	NA,inf	NA,0.913519	0.000508174	0.00101655
2	chr7:106454248:A:G	106454248	G,G	A,A	1,1	-inf,inf	inf,inf	0.017839,2.33682	0.000507149	0.00101468
2	chr7:107008789:G:A	107008789	A,A	G,G	1,1	inf,inf	inf,inf	1.56781,0.548854	0.000503679	0.00100472
2	chr7:106834065:C:T	106834065	NA,T	NA,C	NA,1	NA,-inf	NA,inf	NA,1.32903	0.000503329	0.00100689
2	chr7:107028592:G:A	107028592	NA,A	NA,G	NA,1	NA,-inf	NA,inf	NA,0.944854	0.000498386	0.000996854
2	chr7:107225849:C:T	107225849	NA,T	NA,C	NA,1	NA,inf	NA,inf	NA,0.946205	0.00049822	0.000996603
2	chr7:106667534:T:A	106667534	A,A	T,T	1,1	inf,inf	inf,inf	6.49489,1.01166	0.000497642	0.000995301
2	chr7:106296312:A:G	106296312	NA,G	NA,A	NA,1	NA,inf	NA,inf	NA,0.909618	0.000496332	0.000992861
2	chr7:107022912:T:C	107022912	NA,C	NA,T	NA,1	NA,-inf	NA,inf	NA,0.877651	0.000495852	0.000991873
2	chr7:106938496:G:A	106938496	A,A	G,G	1,1	-inf,-inf	inf,inf	0.752801,1.37675	0.000494754	0.00098956
2	chr7:106412267:A:G	106412267	NA,G	NA,A	NA,1	NA,-inf	NA,inf	NA,0.766801	0.000491308	0.000982925
2	chr7:106871250:A:G	106871250	NA,G	NA,A	NA,1	NA,inf	NA,inf	NA,0.987982	0.000491054	0.000982344
2	chr7:106670181:C:A	106670181	A,A	C,C	1,1	inf,inf	inf,inf	6.46198,1.0516	0.000490988	0.000981998
2	chr7:106381819:G:A	106381819	NA,A	NA,G	NA,1	NA,inf	NA,inf	NA,0.740934	0.000490776	0.000981713
2	chr7:106888804:C:T	106888804	T,T	C,C	1,1	inf,inf	inf,inf	2.15089,1.03475	0.000490604	0.000981147
2	chr7:106455535:A:G	106455535	G,G	A,A	1,1	-inf,inf	inf,inf	0.0410022,2.30316	0.000490265	0.000980903
2	chr7:107092425:AGAT:A	107092425	NA,A	NA,AGAT	NA,1	NA,-inf	NA,inf	NA,1.00888	0.00048968	0.000979537
2	chr7:107197509:C:T	107197509	NA,T	NA,C	NA,1	NA,-inf	NA,inf	NA,0.882974	0.000489278	0.000978961
2	chr7:106873672:G:A	106873672	NA,A	NA,G	NA,1	NA,inf	NA,inf	NA,0.92592	0.000486253	0.00097278
2	chr7:107025064:GT:G	107025064	NA,G	NA,GT	NA,1	NA,inf	NA,inf	NA,0.745178	0.000486228	0.000972244
2	chr7:106457716:C:G	106457716	G,G	C,C	1,1	-inf,inf	inf,inf	0.147028,2.19469	0.000483759	0.000967851
2	chr7:106557953:C:T	106557953	T,T	C,C	1,1	inf,inf	inf,inf	0.224154,1.55069	0.000482936	0.000965821
2	chr7:106370673:C:T	106370673	NA,T	NA,C	NA,1	NA,-inf	NA,inf	NA,1.06899	0.000481007	0.000962316
2	chr7:106432658:G:A	106432658	NA,A	NA,G	NA,1	NA,inf	NA,inf	NA,0.801063	0.000477889	0.000956025
2	chr7:106657614:T:C	106657614	NA,C	NA,T	NA,1	NA,-inf	NA,inf	NA,1.50944	0.000477876	0.000955947
2	chr7:107006708:C:T	107006708	NA,T	NA,C	NA,1	NA,inf	NA,inf	NA,0.733028	0.000477694	0.000955189
2	chr7:106345669:C:A	106345669	A,A	C,C	1,1	inf,inf	inf,inf	0.263435,2.63826	0.000475368	0.000951169
2	chr7:106497613:C:A	106497613	NA,A	NA,C	NA,1	NA,inf	NA,inf	NA,0.848532	0.000473626	0.000947497
2	chr7:106918734:A:G	106918734	NA,G	NA,A	NA,1	NA,-inf	NA,inf	NA,1.11211	0.000473	0.000946227
2	chr7:106400352:A:G	106400352	NA,G	NA,A	NA,1	NA,inf	NA,inf	NA,0.980284	0.000472773	0.000945752
2	chr7:107027101:C:T	107027101	T,NA	C,NA	1,NA	inf,NA	inf,NA	1.14542,NA	0.000471915	0.000944161
2	chr7:106712519:G:A	106712519	A,A	G,G	1,1	inf,-inf	inf,inf	3.36235,0.0429301	0.000469674	0.00093944
2	chr7:106554414:A:C	106554414	C,C	A,A	1,1	inf,inf	inf,inf	0.174186,1.55721	0.000469304	0.000938557
2	chr7:106771259:T:A	106771259	NA,A	NA,T	NA,1	NA,-inf	NA,inf	NA,1.12294	0.000467356	0.000935084
2	chr7:106838192:T:C	106838192	NA,C	NA,T	NA,1	NA,inf	NA,inf	NA,0.782028	0.000466214	0.000932285
2	chr7:106291393:C:T	106291393	NA,T	NA,C	NA,1	NA,inf	NA,inf	NA,0.851445	0.000465924	0.00093207
2	chr7:106522966:A:C	106522966	C,C	A,A	1,1	-inf,inf	inf,inf	0.0768025,1.7756	0.000465626	0.000931329
2	chr7:106409057:T:C	106409057	C,NA	T,NA	1,NA	inf,NA	inf,NA	1.6743,NA	0.000465528	0.000931413
2	chr7:106286342:A:G	106286342	NA,G	NA,A	NA,1	NA,inf	NA,inf	NA,0.828803	0.000465017	0.000930247
2	chr7:106733428:G:A	106733428	NA,A	NA,G	NA,1	NA,inf	NA,inf	NA,2.28072	0.000464973	0.000930091
2	chr7:106259397:G:A	106259397	NA,A	NA,G	NA,1	NA,inf	NA,inf	NA,0.857865	0.000464758	0.000929753
2	chr7:106399297:G:T	106399297	NA,T	NA,G	NA,1	NA,inf	NA,inf	NA,0.967059	0.000463213	0.000926633
2	chr7:107134822:C:T	107134822	NA,T	NA,C	NA,1	NA,-inf	NA,inf	NA,0.916332	0.000462962	0.000926027
2	chr7:106470436:C:G	106470436	NA,G	NA,C	NA,1	NA,inf	NA,inf	NA,0.797504	0.000461754	0.000923754
2	chr7:107128558:A:G	107128558	NA,G	NA,A	NA,1	NA,-inf	NA,inf	NA,0.721601	0.000461642	0.000923403
2	chr7:106575712:C:T	106575712	NA,T	NA,C	NA,1	NA,inf	NA,inf	NA,1.2364	0.000461641	0.000923522
2	chr7:106992291:A:G	106992291	NA,G	NA,A	NA,1	NA,-inf	NA,inf	NA,0.801157	0.000461583	0.000923647
2	chr7:106554579:C:G	106554579	G,G	C,C	1,1	inf,inf	inf,inf	0.189666,1.56001	0.000461489	0.000922932
2	chr7:106294817:C:T	106294817	NA,T	NA,C	NA,1	NA,inf	NA,inf	NA,0.838427	0.000461247	0.000922725
2	chr7:106495784:G:A	106495784	NA,A	NA,G	NA,1	NA,inf	NA,inf	NA,0.839024	0.00046049	0.000921224
2	chr7:106931278:G:A	106931278	NA,A	NA,G	NA,1	NA,-inf	NA,inf	NA,1.09356	0.000459149	0.000918524
2	chr7:106919487:G:C	106919487	NA,C	NA,G	NA,1	NA,inf	NA,inf	NA,0.899993	0.000458424	0.000917118
2	chr7:106244356:G:A	106244356	NA,A	NA,G	NA,1	NA,inf	NA,inf	NA,0.829829	0.00045807	0.000916374
2	chr7:107125143:A:G	107125143	NA,G	NA,A	NA,1	NA,-inf	NA,inf	NA,0.867243	0.000456121	0.000912407
2	chr7:106356653:T:A	106356653	NA,A	NA,T	NA,1	NA,-inf	NA,inf	NA,0.845537	0.000456106	0.000912451
2	chr7:106422883:G:A	106422883	A,NA	G,NA	1,NA	-inf,NA	inf,NA	0.512721,NA	0.00045276	0.000905642
2	chr7:107126220:C:T	107126220	NA,T	NA,C	NA,1	NA,-inf	NA,inf	NA,0.83119	0.000449702	0.000899716
2	chr7:106997322:C:T	106997322	NA,T	NA,C	NA,1	NA,-inf	NA,inf	NA,0.931758	0.000449217	0.000898597
2	chr7:106634422:C:A	106634422	NA,A	NA,C	NA,1	NA,-inf	NA,inf	NA,0.92256	0.000449015	0.000898264
2	chr7:107164949:T:C	107164949	C,C	T,T	1,1	-inf,inf	inf,inf	1.14627,1.19794	0.000446897	0.000893728
2	chr7:107040308:T:C	107040308	NA,C	NA,T	NA,1	NA,inf	NA,inf	NA,0.810957	0.000446534	0.000892984
2	chr7:106862751:C:T	106862751	NA,T	NA,C	NA,1	NA,inf	NA,inf	NA,0.923468	0.000445764	0.000891807
2	chr7:106846529:G:A	106846529	A,A	G,G	1,1	inf,inf	inf,inf	2.14815,0.0617473	0.000445122	0.000890284
2	chr7:107097415:A:T	107097415	NA,T	NA,A	NA,1	NA,inf	NA,inf	NA,0.885463	0.000444305	0.000888402
2	chr7:106868550:C:T	106868550	NA,T	NA,C	NA,1	NA,-inf	NA,inf	NA,0.972666	0.000444008	0.000888207
2	chr7:106524472:A:G	106524472	NA,G	NA,A	NA,1	NA,-inf	NA,inf	NA,0.766103	0.000442868	0.00088597
2	chr7:106829956:CT:C	106829956	NA,C	NA,CT	NA,1	NA,-inf	NA,inf	NA,0.804542	0.000441743	0.000883626
2	chr7:107159335:T:C	107159335	NA,C	NA,T	NA,1	NA,inf	NA,inf	NA,0.953607	0.000441715	0.000883656
2	chr7:106804382:A:G	106804382	NA,G	NA,A	NA,1	NA,inf	NA,inf	NA,1.26201	0.000441638	0.00088354
2	chr7:106860547:G:A	106860547	NA,A	NA,G	NA,1	NA,inf	NA,inf	NA,0.933689	0.000434035	0.000868343
2	chr7:106933977:C:A	106933977	A,A	C,C	1,1	-inf,-inf	inf,inf	1.23616,0.774282	0.000433506	0.000867074
2	chr7:106609467:G:C	106609467	NA,C	NA,G	NA,1	NA,inf	NA,inf	NA,1.54444	0.000433007	0.00086622
2	chr7:106876691:G:A	106876691	A,A	G,G	1,1	inf,inf	inf,inf	2.01338,1.07571	0.000431981	0.000863956
2	chr7:106482922:C:T	106482922	NA,T	NA,C	NA,1	NA,inf	NA,inf	NA,0.782629	0.000431875	0.000863989
2	chr7:106675489:C:T	106675489	NA,T	NA,C	NA,1	NA,-inf	NA,inf	NA,1.72065	0.000431213	0.000862628
2	chr7:106494910:G:A	106494910	NA,A	NA,G	NA,1	NA,inf	NA,inf	NA,0.796509	0.000430612	0.000861464
2	chr7:106713261:T:C	106713261	C,C	T,T	1,1	inf,-inf	inf,inf	3.47107,0.1023	0.000428636	0.000857373
2	chr7:106905642:C:T	106905642	T,T	C,C	1,1	inf,inf	inf,inf	1.81877,0.928977	0.000428032	0.000855972
2	chr7:106525930:T:C	106525930	C,C	T,T	1,1	-inf,inf	inf,inf	0.0538421,1.80141	0.000428019	0.000856067
2	chr7:106754608:T:C	106754608	NA,C	NA,T	NA,1	NA,-inf	NA,inf	NA,0.0652185	0.000426808	0.000853848
2	chr7:107125622:G:A	107125622	NA,A	NA,G	NA,1	NA,inf	NA,inf	NA,0.85914	0.000425742	0.000851302
2	chr7:106566431:C:T	106566431	T,NA	C,NA	1,NA	inf,NA	inf,NA	0.315915,NA	0.000425628	0.00085156
2	chr7:106866688:ACTCTT:A	106866688	NA,A	NA,ACTCTT	NA,1	NA,-inf	NA,inf	NA,0.964958	0.000424851	0.0008499
2	chr7:107013138:C:T	107013138	NA,T	NA,C	NA,1	NA,-inf	NA,inf	NA,0.761786	0.000423519	0.000847214
2	chr7:106374736:G:A	106374736	NA,A	NA,G	NA,1	NA,inf	NA,inf	NA,0.903445	0.000421692	0.000843571
2	chr7:107209224:G:A	107209224	NA,A	NA,G	NA,1	NA,inf	NA,inf	NA,0.849476	0.000421333	0.00084281
2	chr7:106383903:C:T	106383903	NA,T	NA,C	NA,1	NA,-inf	NA,inf	NA,0.650874	0.000420077	0.00084042
2	chr7:106557080:A:T	106557080	T,T	A,A	1,1	inf,inf	inf,inf	0.223016,1.48176	0.000419867	0.000839719
2	chr7:106855855:T:C	106855855	NA,C	NA,T	NA,1	NA,-inf	NA,inf	NA,1.03775	0.000419666	0.000839561
2	chr7:106730624:A:G	106730624	NA,G	NA,A	NA,1	NA,inf	NA,inf	NA,2.23156	0.000418887	0.000837931
2	chr7:106491666:C:A	106491666	NA,A	NA,C	NA,1	NA,inf	NA,inf	NA,0.774899	0.00041842	0.000837079
2	chr7:106577796:T:C	106577796	NA,C	NA,T	NA,1	NA,inf	NA,inf	NA,1.19276	0.000417988	0.00083621
2	chr7:106464711:G:A	106464711	NA,A	NA,G	NA,1	NA,inf	NA,inf	NA,0.741319	0.000417079	0.0008344
2	chr7:106305138:G:A	106305138	NA,A	NA,G	NA,1	NA,-inf	NA,inf	NA,0.742074	0.000416363	0.000832984
2	chr7:106878186:G:T	106878186	T,T	G,G	1,1	inf,inf	inf,inf	2.03327,1.03233	0.000415773	0.000831544
2	chr7:106479795:T:C	106479795	NA,C	NA,T	NA,1	NA,-inf	NA,inf	NA,0.690138	0.000415691	0.000831674
2	chr7:106488421:G:A	106488421	NA,A	NA,G	NA,1	NA,inf	NA,inf	NA,0.769717	0.000415123	0.000830484
2	chr7:106487573:A:G	106487573	NA,G	NA,A	NA,1	NA,inf	NA,inf	NA,0.769652	0.000414975	0.000830189
2	chr7:106488993:G:T	106488993	NA,T	NA,G	NA,1	NA,inf	NA,inf	NA,0.769211	0.000414728	0.000829693
2	chr7:107221760:G:A	107221760	NA,A	NA,G	NA,1	NA,-inf	NA,inf	NA,1.18437	0.00041214	0.00082447
2	chr7:106480503:C:A	106480503	A,A	C,C	1,1	inf,inf	inf,inf	0.118531,2.19537	0.000412083	0.000824502
2	chr7:106972800:T:G	106972800	NA,G	NA,T	NA,1	NA,inf	NA,inf	NA,0.73519	0.000411189	0.000822608
2	chr7:106531677:C:T	106531677	NA,T	NA,C	NA,1	NA,inf	NA,inf	NA,0.465631	0.000410199	0.000820597
2	chr7:106655718:T:TA	106655718	TA,TA	T,T	1,1	-inf,-inf	inf,inf	2.63802,0.844185	0.00041009	0.000820565
2	chr7:107100490:T:G	107100490	NA,G	NA,T	NA,1	NA,-inf	NA,inf	NA,1.18483	0.000409941	0.000820065
2	chr7:106622767:A:G	106622767	NA,G	NA,A	NA,1	NA,-inf	NA,inf	NA,0.940069	0.00040966	0.000819599
2	chr7:106445273:T:C	106445273	C,C	T,T	1,1	inf,inf	inf,inf	0.48992,1.68992	0.000409547	0.000819474
2	chr7:107222423:C:G	107222423	NA,G	NA,C	NA,1	NA,inf	NA,inf	NA,0.805528	0.000408997	0.000818173
2	chr7:106449102:C:G	106449102	G,G	C,C	1,1	-inf,inf	inf,inf	0.0340188,2.27686	0.000408804	0.000817938
2	chr7:106394401:C:T	106394401	NA,T	NA,C	NA,1	NA,-inf	NA,inf	NA,0.64613	0.000408085	0.000816434
2	chr7:106671853:C:G	106671853	G,G	C,C	1,1	inf,inf	inf,inf	6.3398,1.00083	0.000407725	0.000815505
2	chr7:107099816:A:G	107099816	NA,G	NA,A	NA,1	NA,-inf	NA,inf	NA,0.902716	0.000407085	0.000814356
2	chr7:106864612:T:C	106864612	C,C	T,T	1,1	inf,inf	inf,inf	1.96919,1.08698	0.000406322	0.000812651
2	chr7:107167490:T:C	107167490	NA,C	NA,T	NA,1	NA,inf	NA,inf	NA,0.856455	0.000406155	0.000812502
2	chr7:107228624:T:TA	107228624	NA,TA	NA,T	NA,1	NA,-inf	NA,inf	NA,0.858236	0.00040578	0.000811694
2	chr7:107049771:A:G	107049771	NA,G	NA,A	NA,1	NA,inf	NA,inf	NA,0.527313	0.000404001	0.000808303
2	chr7:106270012:C:T	106270012	NA,T	NA,C	NA,1	NA,-inf	NA,inf	NA,0.83509	0.00040381	0.000807852
2	chr7:107103612:C:G	107103612	NA,G	NA,C	NA,1	NA,-inf	NA,inf	NA,0.76635	0.000403174	0.000806643
2	chr7:107104070:G:A	107104070	NA,A	NA,G	NA,1	NA,-inf	NA,inf	NA,0.763877	0.000401533	0.000803359
2	chr7:106453577:C:T	106453577	NA,T	NA,C	NA,1	NA,inf	NA,inf	NA,0.718069	0.000399373	0.000798984
2	chr7:106752278:T:A	106752278	NA,A	NA,T	NA,1	NA,-inf	NA,inf	NA,0.0507151	0.000399336	0.0007989
2	chr7:107166603:T:G	107166603	NA,G	NA,T	NA,1	NA,inf	NA,inf	NA,0.841322	0.000399206	0.000798605
2	chr7:107008438:G:A	107008438	NA,A	NA,G	NA,1	NA,-inf	NA,inf	NA,0.726099	0.000398478	0.000797134
2	chr7:106872566:C:T	106872566	T,T	C,C	1,1	inf,inf	inf,inf	2.00591,1.05223	0.000398231	0.000796475
2	chr7:106406760:G:A	106406760	NA,A	NA,G	NA,1	NA,-inf	NA,inf	NA,0.864613	0.000397469	0.000795137
2	chr7:106668197:G:A	106668197	A,A	G,G	1,1	inf,inf	inf,inf	6.26986,1.03206	0.000394129	0.000788316
2	chr7:106503991:T:A	106503991	NA,A	NA,T	NA,1	NA,inf	NA,inf	NA,0.464224	0.000393598	0.00078744
2	chr7:106240368:C:G	106240368	NA,G	NA,C	NA,1	NA,inf	NA,inf	NA,0.795118	0.000392528	0.000785273
2	chr7:106768982:A:C	106768982	C,NA	A,NA	1,NA	-inf,NA	inf,NA	0.344853,NA	0.000390579	0.000781342
2	chr7:106860485:T:C	106860485	NA,C	NA,T	NA,1	NA,inf	NA,inf	NA,0.735014	0.000389621	0.000779243
2	chr7:106333401:C:T	106333401	T,T	C,C	1,1	inf,inf	inf,inf	0.428419,2.45525	0.000389396	0.000779219
2	chr7:106766484:A:G	106766484	NA,G	NA,A	NA,1	NA,inf	NA,inf	NA,1.58633	0.000388815	0.000777793
2	chr7:106753186:A:T	106753186	NA,T	NA,A	NA,1	NA,inf	NA,inf	NA,1.7497	0.000388649	0.000777528
2	chr7:106465630:G:T	106465630	NA,T	NA,G	NA,1	NA,inf	NA,inf	NA,0.68978	0.000387958	0.000776152
2	chr7:106318886:CT:C	106318886	NA,C	NA,CT	NA,1	NA,inf	NA,inf	NA,0.673458	0.000387751	0.000775722
2	chr7:106464698:A:G	106464698	NA,G	NA,A	NA,1	NA,inf	NA,inf	NA,0.931843	0.00038617	0.000772555
2	chr7:106857643:G:A	106857643	A,NA	G,NA	1,NA	-inf,NA	inf,NA	1.07455,NA	0.000385838	0.000771836
2	chr7:106458798:C:T	106458798	T,T	C,C	1,1	-inf,inf	inf,inf	0.0745941,2.15279	0.000385399	0.000771115
2	chr7:106852933:A:G	106852933	NA,G	NA,A	NA,1	NA,inf	NA,inf	NA,0.603693	0.000385022	0.000770191
2	chr7:106860886:A:C	106860886	NA,C	NA,A	NA,1	NA,inf	NA,inf	NA,0.861205	0.000384672	0.000769605
2	chr7:107129714:G:T	107129714	NA,T	NA,G	NA,1	NA,inf	NA,inf	NA,0.662339	0.000384555	0.000769413
2	chr7:106450699:C:T	106450699	NA,T	NA,C	NA,1	NA,inf	NA,inf	NA,0.694913	0.000383645	0.000767525
2	chr7:106668989:A:G	106668989	G,G	A,A	1,1	inf,-inf	inf,inf	1.1169,0.660474	0.000383367	0.000766953
2	chr7:106451727:G:A	106451727	NA,A	NA,G	NA,1	NA,inf	NA,inf	NA,0.693544	0.000382754	0.000765742
2	chr7:106343282:G:C	106343282	C,C	G,G	1,1	inf,inf	inf,inf	0.159211,2.0019	0.000382511	0.000765184
2	chr7:106527033:T:A	106527033	A,A	T,T	1,1	inf,inf	inf,inf	0.00486036,1.61704	0.000382503	0.000764972
2	chr7:106832348:C:T	106832348	NA,T	NA,C	NA,1	NA,inf	NA,inf	NA,0.765431	0.000382249	0.00076448
2	chr7:106470509:A:C	106470509	NA,C	NA,A	NA,1	NA,inf	NA,inf	NA,0.770823	0.000381854	0.000763926
2	chr7:106379735:A:C	106379735	NA,C	NA,A	NA,1	NA,inf	NA,inf	NA,0.571846	0.000381775	0.000763708
2	chr7:106831501:G:A	106831501	NA,A	NA,G	NA,1	NA,-inf	NA,inf	NA,0.551187	0.000381572	0.000763321
2	chr7:106966103:C:A	106966103	NA,A	NA,C	NA,1	NA,-inf	NA,inf	NA,0.937412	0.000381566	0.000763342
2	chr7:106461692:TTTTC:T	106461692	NA,T	NA,TTTTC	NA,1	NA,inf	NA,inf	NA,0.684145	0.000381308	0.000762851
2	chr7:107097533:A:G	107097533	NA,G	NA,A	NA,1	NA,-inf	NA,inf	NA,0.734343	0.000381147	0.000762579
2	chr7:107069130:T:C	107069130	NA,C	NA,T	NA,1	NA,inf	NA,inf	NA,0.867482	0.000380345	0.000760797
2	chr7:106578434:G:C	106578434	NA,C	NA,G	NA,1	NA,inf	NA,inf	NA,0.800493	0.000379284	0.000758803
2	chr7:106458855:T:G	106458855	NA,G	NA,T	NA,1	NA,inf	NA,inf	NA,0.652942	0.000379169	0.000758552
2	chr7:106667760:A:G	106667760	G,G	A,A	1,1	inf,inf	inf,inf	6.32143,0.926846	0.000378877	0.000757819
2	chr7:107089824:A:T	107089824	NA,T	NA,A	NA,1	NA,inf	NA,inf	NA,0.652108	0.000377849	0.000755998
2	chr7:107111307:G:T	107111307	NA,T	NA,G	NA,1	NA,inf	NA,inf	NA,0.780294	0.000377574	0.000755031
2	chr7:107064645:T:C	107064645	NA,C	NA,T	NA,1	NA,inf	NA,inf	NA,0.704592	0.000377147	0.000754298
2	chr7:107074573:C:T	107074573	NA,T	NA,C	NA,1	NA,inf	NA,inf	NA,0.588849	0.00037649	0.000753309
2	chr7:106857958:C:T	106857958	NA,T	NA,C	NA,1	NA,inf	NA,inf	NA,0.841631	0.000375821	0.000751899
2	chr7:107024189:T:C	107024189	NA,C	NA,T	NA,1	NA,inf	NA,inf	NA,0.513648	0.000375586	0.000751527
2	chr7:106277305:T:A	106277305	NA,A	NA,T	NA,1	NA,inf	NA,inf	NA,0.761721	0.000375445	0.000751101
2	chr7:106859007:C:T	106859007	NA,T	NA,C	NA,1	NA,inf	NA,inf	NA,0.843691	0.000375072	0.000750398
2	chr7:106628083:A:G	106628083	NA,G	NA,A	NA,1	NA,inf	NA,inf	NA,1.71188	0.000373909	0.000748035
2	chr7:106853644:C:CA	106853644	NA,CA	NA,C	NA,1	NA,inf	NA,inf	NA,0.589076	0.000373067	0.00074628
2	chr7:106589680:C:T	106589680	NA,T	NA,C	NA,1	NA,-inf	NA,inf	NA,0.864593	0.000372366	0.000744954
2	chr7:106455164:C:T	106455164	T,T	C,C	1,1	inf,inf	inf,inf	0.613445,1.46589	0.000372303	0.000744917
2	chr7:107013258:T:C	107013258	NA,C	NA,T	NA,1	NA,-inf	NA,inf	NA,0.616847	0.00037208	0.0007443
2	chr7:106623832:T:A	106623832	NA,A	NA,T	NA,1	NA,-inf	NA,inf	NA,0.868411	0.000371805	0.000743876
2	chr7:107144198:T:G	107144198	NA,G	NA,T	NA,1	NA,-inf	NA,inf	NA,0.77577	0.000368401	0.000737006
2	chr7:106853649:C:A	106853649	NA,A	NA,C	NA,1	NA,inf	NA,inf	NA,0.580882	0.000367656	0.000735459
2	chr7:107096143:T:C	107096143	NA,C	NA,T	NA,1	NA,inf	NA,inf	NA,0.635385	0.000367541	0.000735376
2	chr7:106853308:T:C	106853308	NA,C	NA,T	NA,1	NA,inf	NA,inf	NA,0.580746	0.000367138	0.000734422
2	chr7:106300317:CT:C	106300317	C,C	CT,CT	1,1	-inf,-inf	inf,inf	0.711074,1.3124	0.0003669	0.000733814
2	chr7:106552267:G:A	106552267	A,NA	G,NA	1,NA	inf,NA	inf,NA	0.606734,NA	0.000364704	0.000729702
2	chr7:106898805:A:G	106898805	NA,G	NA,A	NA,1	NA,inf	NA,inf	NA,0.819094	0.000364179	0.000728581
2	chr7:106525468:A:G	106525468	G,NA	A,NA	1,NA	-inf,NA	inf,NA	1.43698,NA	0.000364137	0.00072844
2	chr7:106405800:G:T	106405800	NA,T	NA,G	NA,1	NA,-inf	NA,inf	NA,0.795136	0.000363801	0.000727798
2	chr7:106440328:A:C	106440328	NA,C	NA,A	NA,1	NA,inf	NA,inf	NA,0.668613	0.000363457	0.000727143
2	chr7:106436294:C:A	106436294	NA,A	NA,C	NA,1	NA,inf	NA,inf	NA,0.667806	0.000362959	0.000726147
2	chr7:106756383:A:T	106756383	T,T	A,A	1,1	-inf,-inf	inf,inf	4.4108,1.20806	0.000362625	0.000725305
2	chr7:106440469:C:T	106440469	NA,T	NA,C	NA,1	NA,inf	NA,inf	NA,0.666971	0.000362444	0.000725118
2	chr7:106312976:A:G	106312976	NA,G	NA,A	NA,1	NA,-inf	NA,inf	NA,0.630886	0.0003624	0.000725037
2	chr7:106291089:T:C	106291089	NA,C	NA,T	NA,1	NA,-inf	NA,inf	NA,0.66276	0.000361934	0.00072411
2	chr7:106489358:G:A	106489358	A,A	G,G	1,1	-inf,inf	inf,inf	0.0103618,1.705	0.000361729	0.000723711
2	chr7:107101144:T:A	107101144	NA,A	NA,T	NA,1	NA,-inf	NA,inf	NA,0.671983	0.000361062	0.000722411
2	chr7:106798720:C:T	106798720	T,NA	C,NA	1,NA	-inf,NA	inf,NA	1.12494,NA	0.000360306	0.000720792
2	chr7:106757309:T:C	106757309	NA,C	NA,T	NA,1	NA,inf	NA,inf	NA,1.496	0.000359588	0.000719396
2	chr7:107137608:A:G	107137608	NA,G	NA,A	NA,1	NA,inf	NA,inf	NA,0.713632	0.000358628	0.000717155
2	chr7:107169699:C:A	107169699	NA,A	NA,C	NA,1	NA,inf	NA,inf	NA,0.768699	0.000358564	0.000717317
2	chr7:107094033:G:C	107094033	C,NA	G,NA	1,NA	inf,NA	inf,NA	0.804555,NA	0.000358373	0.000717017
2	chr7:107015012:G:C	107015012	NA,C	NA,G	NA,1	NA,-inf	NA,inf	NA,0.632577	0.000358171	0.000716434
2	chr7:106415967:T:A	106415967	A,A	T,T	1,1	-inf,inf	inf,inf	2.3848,0.35234	0.000357939	0.000716481
2	chr7:106845948:A:G	106845948	NA,G	NA,A	NA,1	NA,inf	NA,inf	NA,0.440699	0.000357926	0.000715896
2	chr7:106756398:C:T	106756398	T,T	C,C	1,1	-inf,-inf	inf,inf	4.46606,1.01905	0.000357854	0.00071577
2	chr7:106434397:A:G	106434397	NA,G	NA,A	NA,1	NA,inf	NA,inf	NA,0.659271	0.00035762	0.000715469
2	chr7:106754762:G:A	106754762	NA,A	NA,G	NA,1	NA,-inf	NA,inf	NA,1.95116	0.000357286	0.000714811
2	chr7:106671180:T:G	106671180	G,G	T,T	1,1	inf,-inf	inf,inf	1.18487,0.636416	0.000356885	0.000713983
2	chr7:106243564:C:A	106243564	NA,A	NA,C	NA,1	NA,inf	NA,inf	NA,0.745092	0.000356385	0.000712975
2	chr7:106830752:G:A	106830752	NA,A	NA,G	NA,1	NA,-inf	NA,inf	NA,0.930683	0.000356372	0.000712988
2	chr7:106749949:C:T	106749949	T,T	C,C	1,1	-inf,-inf	inf,inf	2.74823,0.182658	0.000355133	0.000710552
2	chr7:106398987:T:C	106398987	NA,C	NA,T	NA,1	NA,inf	NA,inf	NA,0.763346	0.000355049	0.000710291
2	chr7:106856194:T:C	106856194	NA,C	NA,T	NA,1	NA,inf	NA,inf	NA,0.670138	0.00035386	0.000707753
2	chr7:107095709:C:T	107095709	NA,T	NA,C	NA,1	NA,inf	NA,inf	NA,0.613799	0.00035357	0.000707427
2	chr7:106945106:C:G	106945106	NA,G	NA,C	NA,1	NA,-inf	NA,inf	NA,0.635174	0.000352062	0.000704338
2	chr7:106654988:C:T	106654988	NA,T	NA,C	NA,1	NA,-inf	NA,inf	NA,0.0460348	0.00035124	0.000702718
2	chr7:107155616:G:T	107155616	NA,T	NA,G	NA,1	NA,inf	NA,inf	NA,0.698151	0.000351181	0.00070261
2	chr7:107164319:T:A	107164319	NA,A	NA,T	NA,1	NA,inf	NA,inf	NA,0.524264	0.000351148	0.000702287
2	chr7:106610394:T:TA	106610394	NA,TA	NA,T	NA,1	NA,inf	NA,inf	NA,0.960086	0.000350492	0.000701207
2	chr7:106269615:A:T	106269615	T,NA	A,NA	1,NA	inf,NA	inf,NA	1.26259,NA	0.000349635	0.000699535
2	chr7:107114832:C:T	107114832	NA,T	NA,C	NA,1	NA,-inf	NA,inf	NA,0.650326	0.000349564	0.00069941
2	chr7:106577009:G:A	106577009	NA,A	NA,G	NA,1	NA,inf	NA,inf	NA,0.65772	0.000349334	0.000698847
2	chr7:106702942:C:T	106702942	T,T	C,C	1,1	inf,inf	inf,inf	6.28832,0.936184	0.000348605	0.000697282
2	chr7:107214345:T:C	107214345	NA,C	NA,T	NA,1	NA,inf	NA,inf	NA,0.607346	0.000348224	0.000696534
2	chr7:106737783:G:A	106737783	A,A	G,G	1,1	inf,inf	inf,inf	2.70626,0.200689	0.000347372	0.000695043
2	chr7:106243826:A:G	106243826	NA,G	NA,A	NA,1	NA,inf	NA,inf	NA,0.548994	0.000346991	0.000694201
2	chr7:106443002:A:G	106443002	G,G	A,A	1,1	inf,inf	inf,inf	0.489554,1.59212	0.000346866	0.000694085
2	chr7:106489723:A:G	106489723	NA,G	NA,A	NA,1	NA,inf	NA,inf	NA,0.679295	0.000346823	0.000693866
2	chr7:106442275:C:T	106442275	NA,T	NA,C	NA,1	NA,inf	NA,inf	NA,0.640449	0.000346673	0.000693571
2	chr7:107116957:A:G	107116957	NA,G	NA,A	NA,1	NA,-inf	NA,inf	NA,0.872998	0.00034649	0.000693156
2	chr7:107178831:G:C	107178831	NA,C	NA,G	NA,1	NA,inf	NA,inf	NA,0.732273	0.000346061	0.000692302
2	chr7:107135072:A:G	107135072	NA,G	NA,A	NA,1	NA,-inf	NA,inf	NA,0.643551	0.000345743	0.000691765
2	chr7:106488930:T:C	106488930	NA,C	NA,T	NA,1	NA,inf	NA,inf	NA,0.677025	0.000345601	0.000691422
2	chr7:107133430:A:T	107133430	NA,T	NA,A	NA,1	NA,-inf	NA,inf	NA,0.643238	0.000345463	0.000691205
2	chr7:107221087:A:C	107221087	NA,C	NA,A	NA,1	NA,inf	NA,inf	NA,0.710533	0.000345357	0.000690971
2	chr7:107110803:G:A	107110803	NA,A	NA,G	NA,1	NA,-inf	NA,inf	NA,0.642573	0.00034518	0.000690639
2	chr7:107110142:G:A	107110142	NA,A	NA,G	NA,1	NA,-inf	NA,inf	NA,0.642206	0.000344974	0.000690227
2	chr7:107096707:T:G	107096707	NA,G	NA,T	NA,1	NA,-inf	NA,inf	NA,0.641723	0.000344683	0.000689644
2	chr7:106838469:A:G	106838469	G,G	A,A	1,1	inf,inf	inf,inf	1.30678,0.137527	0.000344082	0.000688159
2	chr7:106437185:C:T	106437185	NA,T	NA,C	NA,1	NA,inf	NA,inf	NA,0.636107	0.000344033	0.000688289
2	chr7:106994390:A:G	106994390	NA,G	NA,A	NA,1	NA,-inf	NA,inf	NA,0.557358	0.000343213	0.000686597
2	chr7:106488739:AAG:A	106488739	A,A	AAG,AAG	1,1	inf,inf	inf,inf	0.00398255,1.71258	0.000343172	0.000686595
2	chr7:106548063:A:G	106548063	NA,G	NA,A	NA,1	NA,inf	NA,inf	NA,0.671889	0.000342999	0.000686158
2	chr7:107095619:G:A	107095619	NA,A	NA,G	NA,1	NA,-inf	NA,inf	NA,0.730599	0.000342853	0.000685838
2	chr7:106546550:G:A	106546550	NA,A	NA,G	NA,1	NA,inf	NA,inf	NA,0.554212	0.000341331	0.000682843
2	chr7:107005655:G:A	107005655	A,A	G,G	1,1	inf,inf	inf,inf	1.28231,0.671462	0.000341186	0.00068083
2	chr7:106316080:C:T	106316080	NA,T	NA,C	NA,1	NA,-inf	NA,inf	NA,0.877986	0.000340066	0.000680391
2	chr7:106488743:T:C	106488743	C,C	T,T	1,1	-inf,inf	inf,inf	0.00442637,1.69731	0.000339982	0.000680211
2	chr7:106826564:T:G	106826564	NA,G	NA,T	NA,1	NA,inf	NA,inf	NA,0.915014	0.000339782	0.000679791
2	chr7:106746235:T:C	106746235	NA,C	NA,T	NA,1	NA,inf	NA,inf	NA,1.41315	0.000338278	0.000676779
2	chr7:106940692:A:G	106940692	NA,G	NA,A	NA,1	NA,inf	NA,inf	NA,1.08042	0.000338213	0.000676685
2	chr7:106623620:G:A	106623620	NA,A	NA,G	NA,1	NA,-inf	NA,inf	NA,0.586876	0.000337847	0.000675905
2	chr7:107101139:T:TA	107101139	NA,TA	NA,T	NA,1	NA,-inf	NA,inf	NA,0.626527	0.000336346	0.000672966
2	chr7:106535887:AGG:A	106535887	NA,A	NA,AGG	NA,1	NA,inf	NA,inf	NA,0.518348	0.00033614	0.00067246
2	chr7:106510649:T:A	106510649	NA,A	NA,T	NA,1	NA,inf	NA,inf	NA,0.68093	0.000335986	0.000672152
2	chr7:106325068:C:T	106325068	NA,T	NA,C	NA,1	NA,-inf	NA,inf	NA,0.862039	0.000335606	0.000671467
2	chr7:107099876:C:T	107099876	NA,T	NA,C	NA,1	NA,-inf	NA,inf	NA,0.623966	0.000335595	0.000671463
2	chr7:106915421:G:A	106915421	A,A	G,G	1,1	-inf,-inf	inf,inf	1.2107,0.724227	0.000335558	0.000671205
2	chr7:107017866:G:A	107017866	NA,A	NA,G	NA,1	NA,inf	NA,inf	NA,0.63577	0.000335235	0.000670732
2	chr7:107117923:A:G	107117923	NA,G	NA,A	NA,1	NA,inf	NA,inf	NA,0.532886	0.000334952	0.000670177
2	chr7:106654628:C:G	106654628	G,G	C,C	1,1	-inf,-inf	inf,inf	3.23883,0.122342	0.000334179	0.000668558
2	chr7:107097466:T:C	107097466	NA,C	NA,T	NA,1	NA,inf	NA,inf	NA,0.527642	0.000332098	0.000664468
2	chr7:106524273:C:T	106524273	NA,T	NA,C	NA,1	NA,inf	NA,inf	NA,0.5336	0.000331793	0.000663743
2	chr7:106905933:A:G	106905933	NA,G	NA,A	NA,1	NA,-inf	NA,inf	NA,0.753289	0.000331367	0.000662948
2	chr7:107076764:A:G	107076764	NA,G	NA,A	NA,1	NA,-inf	NA,inf	NA,0.842812	0.000331203	0.000662582
2	chr7:106321478:G:A	106321478	A,NA	G,NA	1,NA	inf,NA	inf,NA	1.30444,NA	0.00033036	0.00066098
2	chr7:106936330:C:T	106936330	NA,T	NA,C	NA,1	NA,-inf	NA,inf	NA,0.402066	0.000329592	0.000659339
2	chr7:107149785:G:T	107149785	NA,T	NA,G	NA,1	NA,inf	NA,inf	NA,0.760237	0.00032921	0.000658623
2	chr7:106834595:C:T	106834595	NA,T	NA,C	NA,1	NA,-inf	NA,inf	NA,0.470049	0.000329087	0.000658348
2	chr7:106835559:A:T	106835559	NA,T	NA,A	NA,1	NA,-inf	NA,inf	NA,0.470049	0.000329087	0.000658348
2	chr7:107134991:A:G	107134991	NA,G	NA,A	NA,1	NA,-inf	NA,inf	NA,0.830818	0.000328304	0.000656783
2	chr7:106720077:T:C	106720077	NA,C	NA,T	NA,1	NA,-inf	NA,inf	NA,1.35068	0.000328141	0.000656495
2	chr7:107077306:A:G	107077306	NA,G	NA,A	NA,1	NA,-inf	NA,inf	NA,0.836342	0.000327399	0.000654972
2	chr7:106585420:C:T	106585420	NA,T	NA,C	NA,1	NA,inf	NA,inf	NA,1.17128	0.00032734	0.000654852
2	chr7:106481689:G:T	106481689	NA,T	NA,G	NA,1	NA,inf	NA,inf	NA,0.548541	0.000327225	0.000654694
2	chr7:106912341:G:T	106912341	NA,T	NA,G	NA,1	NA,-inf	NA,inf	NA,0.757231	0.00032721	0.000654568
2	chr7:106701259:T:C	106701259	C,C	T,T	1,1	inf,inf	inf,inf	6.2631,0.902722	0.000326916	0.000653907
2	chr7:106408514:T:C	106408514	NA,C	NA,T	NA,1	NA,-inf	NA,inf	NA,0.727716	0.000326036	0.000652263
2	chr7:107034225:T:C	107034225	NA,C	NA,T	NA,1	NA,inf	NA,inf	NA,0.870964	0.000325872	0.000652075
2	chr7:107187349:G:A	107187349	NA,A	NA,G	NA,1	NA,inf	NA,inf	NA,0.591582	0.000325549	0.00065114
2	chr7:106386127:A:C	106386127	NA,C	NA,A	NA,1	NA,-inf	NA,inf	NA,0.575774	0.00032544	0.000651098
2	chr7:107149758:T:C	107149758	NA,C	NA,T	NA,1	NA,inf	NA,inf	NA,0.661808	0.000325378	0.000650933
2	chr7:106789111:C:T	106789111	NA,T	NA,C	NA,1	NA,inf	NA,inf	NA,1.40791	0.000325063	0.000650285
2	chr7:106323192:C:T	106323192	NA,T	NA,C	NA,1	NA,inf	NA,inf	NA,0.61123	0.000325007	0.000650207
2	chr7:106332582:A:C	106332582	NA,C	NA,A	NA,1	NA,-inf	NA,inf	NA,0.899644	0.000324914	0.000650095
2	chr7:106535242:C:T	106535242	NA,T	NA,C	NA,1	NA,inf	NA,inf	NA,0.498743	0.000324836	0.000649852
2	chr7:106535449:C:T	106535449	NA,T	NA,C	NA,1	NA,inf	NA,inf	NA,0.498619	0.000324736	0.000649651
2	chr7:106535249:G:C	106535249	NA,C	NA,G	NA,1	NA,inf	NA,inf	NA,0.498546	0.000324722	0.000649623
2	chr7:106386839:C:T	106386839	NA,T	NA,C	NA,1	NA,-inf	NA,inf	NA,0.569267	0.000324451	0.000649119
2	chr7:106321485:C:A	106321485	NA,A	NA,C	NA,1	NA,-inf	NA,inf	NA,0.847607	0.000324382	0.000649014
2	chr7:106491993:T:C	106491993	C,C	T,T	1,1	-inf,inf	inf,inf	0.0148625,1.65985	0.000324004	0.000648244
2	chr7:106507925:A:G	106507925	NA,G	NA,A	NA,1	NA,inf	NA,inf	NA,0.638141	0.000323618	0.000647448
2	chr7:106357193:T:C	106357193	NA,C	NA,T	NA,1	NA,-inf	NA,inf	NA,0.649732	0.00032343	0.00064709
2	chr7:107151393:T:G	107151393	NA,G	NA,T	NA,1	NA,inf	NA,inf	NA,0.659035	0.000322571	0.000645319
2	chr7:107189802:C:T	107189802	NA,T	NA,C	NA,1	NA,-inf	NA,inf	NA,0.697748	0.00032182	0.000643783
2	chr7:107140289:T:C	107140289	NA,C	NA,T	NA,1	NA,-inf	NA,inf	NA,0.264412	0.000319023	0.000638208
2	chr7:106799732:T:C	106799732	NA,C	NA,T	NA,1	NA,-inf	NA,inf	NA,0.622417	0.000318759	0.000637734
2	chr7:107212448:T:C	107212448	NA,C	NA,T	NA,1	NA,inf	NA,inf	NA,0.66172	0.000318435	0.000637045
2	chr7:106227795:C:T	106227795	NA,T	NA,C	NA,1	NA,inf	NA,inf	NA,0.642988	0.000318239	0.000636686
2	chr7:106414759:G:A	106414759	NA,A	NA,G	NA,1	NA,inf	NA,inf	NA,0.48873	0.000317867	0.000635937
2	chr7:106535890:ATGTGCTCGAGTTGTAGAGCAC:A	106535890	NA,A	NA,ATGTGCTCGAGTTGTAGAGCAC	NA,1	NA,inf	NA,inf	NA,0.486132	0.000317782	0.000635742
2	chr7:106247001:G:A	106247001	A,NA	G,NA	1,NA	inf,NA	inf,NA	1.18272,NA	0.000317598	0.000635443
2	chr7:106239061:A:G	106239061	NA,G	NA,A	NA,1	NA,inf	NA,inf	NA,0.655927	0.000317246	0.000634691
2	chr7:106901610:G:C	106901610	C,C	G,G	1,1	-inf,-inf	inf,inf	1.16485,0.768037	0.000316577	0.000633235
2	chr7:106762054:A:C	106762054	NA,C	NA,A	NA,1	NA,inf	NA,inf	NA,0.331637	0.000315758	0.000631709
2	chr7:106923218:T:C	106923218	NA,C	NA,T	NA,1	NA,-inf	NA,inf	NA,0.731906	0.000315176	0.000630501
2	chr7:107162440:G:A	107162440	NA,A	NA,G	NA,1	NA,-inf	NA,inf	NA,0.820884	0.000314453	0.000629075
2	chr7:106317308:C:T	106317308	NA,T	NA,C	NA,1	NA,-inf	NA,inf	NA,0.810644	0.000314345	0.000628933
2	chr7:107196300:G:A	107196300	NA,A	NA,G	NA,1	NA,inf	NA,inf	NA,0.635052	0.000314241	0.000628656
2	chr7:107020323:A:G	107020323	NA,G	NA,A	NA,1	NA,inf	NA,inf	NA,0.770462	0.000313778	0.000627815
2	chr7:106320538:C:T	106320538	NA,T	NA,C	NA,1	NA,-inf	NA,inf	NA,0.808889	0.000313715	0.000627672
2	chr7:106654820:T:C	106654820	NA,C	NA,T	NA,1	NA,-inf	NA,inf	NA,0.739807	0.000313409	0.000627055
2	chr7:107000101:TTATA:T	107000101	NA,T	NA,TTATA	NA,1	NA,-inf	NA,inf	NA,0.429649	0.000312673	0.000625494
2	chr7:106390399:A:C	106390399	C,NA	A,NA	1,NA	inf,NA	inf,NA	1.33953,NA	0.000312625	0.000625499
2	chr7:106535833:T:C	106535833	NA,C	NA,T	NA,1	NA,inf	NA,inf	NA,0.487341	0.000311797	0.00062377
2	chr7:106999557:T:C	106999557	C,NA	T,NA	1,NA	inf,NA	inf,NA	1.31595,NA	0.000311731	0.00062371
2	chr7:106254267:C:T	106254267	NA,T	NA,C	NA,1	NA,inf	NA,inf	NA,0.653065	0.000310735	0.000621664
2	chr7:106255985:G:A	106255985	NA,A	NA,G	NA,1	NA,inf	NA,inf	NA,0.655833	0.000310732	0.000621657
2	chr7:106631384:C:CAT	106631384	CAT,CAT	C,C	1,1	-inf,-inf	inf,inf	0.0846121,2.00188	0.000310564	0.000621337
2	chr7:106815053:T:C	106815053	NA,C	NA,T	NA,1	NA,-inf	NA,inf	NA,0.892339	0.000310541	0.000621284
2	chr7:106555621:T:C	106555621	NA,C	NA,T	NA,1	NA,inf	NA,inf	NA,0.522489	0.000310282	0.000620754
2	chr7:106452267:G:A	106452267	A,A	G,G	1,1	inf,inf	inf,inf	0.537177,1.68036	0.000309971	0.000620248
2	chr7:106810302:A:G	106810302	NA,G	NA,A	NA,1	NA,-inf	NA,inf	NA,0.288988	0.000309957	0.00062016
2	chr7:106562314:C:T	106562314	NA,T	NA,C	NA,1	NA,inf	NA,inf	NA,0.522798	0.000309847	0.000619884
2	chr7:106315932:T:C	106315932	NA,C	NA,T	NA,1	NA,-inf	NA,inf	NA,0.797814	0.000309838	0.000619917
2	chr7:106762694:G:A	106762694	NA,A	NA,G	NA,1	NA,inf	NA,inf	NA,0.302065	0.000309651	0.00061949
2	chr7:107193992:A:G	107193992	G,G	A,A	1,1	-inf,inf	inf,inf	1.80266,0.34375	0.000309456	0.000618994
2	chr7:106512214:T:C	106512214	NA,C	NA,T	NA,1	NA,inf	NA,inf	NA,0.792732	0.000309405	0.000619014
2	chr7:107069170:A:G	107069170	NA,G	NA,A	NA,1	NA,inf	NA,inf	NA,0.62052	0.000309097	0.00061843
2	chr7:106555695:G:A	106555695	NA,A	NA,G	NA,1	NA,inf	NA,inf	NA,0.518939	0.000308695	0.000617578
2	chr7:106523256:A:AT	106523256	NA,AT	NA,A	NA,1	NA,inf	NA,inf	NA,0.489285	0.000308638	0.000617434
2	chr7:106759221:A:G	106759221	NA,G	NA,A	NA,1	NA,inf	NA,inf	NA,0.00640444	0.00030796	0.000616126
2	chr7:106516247:A:T	106516247	NA,T	NA,A	NA,1	NA,inf	NA,inf	NA,0.491493	0.000307937	0.000616031
2	chr7:106326652:G:A	106326652	NA,A	NA,G	NA,1	NA,-inf	NA,inf	NA,0.796336	0.000307827	0.000615892
2	chr7:106937903:C:A	106937903	A,A	C,C	1,1	inf,inf	inf,inf	0.998134,1.80877	0.000307757	0.000615796
2	chr7:106327650:G:A	106327650	NA,A	NA,G	NA,1	NA,-inf	NA,inf	NA,0.795255	0.000307432	0.000615103
2	chr7:107010095:T:C	107010095	C,C	T,T	1,1	inf,inf	inf,inf	1.33061,0.561266	0.000307422	0.000613381
2	chr7:106254083:C:T	106254083	NA,T	NA,C	NA,1	NA,-inf	NA,inf	NA,0.620954	0.000307392	0.000615007
2	chr7:107143950:A:C	107143950	NA,C	NA,A	NA,1	NA,-inf	NA,inf	NA,0.670098	0.000307026	0.000614191
2	chr7:106741530:G:GT	106741530	GT,NA	G,NA	1,NA	-inf,NA	inf,NA	0.226367,NA	0.000306528	0.000613334
2	chr7:106830929:G:A	106830929	NA,A	NA,G	NA,1	NA,-inf	NA,inf	NA,0.821027	0.000305512	0.000611247
2	chr7:106740284:T:C	106740284	C,C	T,T	1,1	inf,inf	inf,inf	4.32388,1.17378	0.000304843	0.000609754
2	chr7:107116429:A:G	107116429	NA,G	NA,A	NA,1	NA,-inf	NA,inf	NA,0.559662	0.000304815	0.000609882
2	chr7:107114976:A:G	107114976	NA,G	NA,A	NA,1	NA,-inf	NA,inf	NA,0.777689	0.00030455	0.000609271
2	chr7:107091853:AT:A	107091853	NA,A	NA,AT	NA,1	NA,-inf	NA,inf	NA,0.777442	0.000304414	0.000608999
2	chr7:107100150:T:C	107100150	NA,C	NA,T	NA,1	NA,-inf	NA,inf	NA,0.777296	0.00030438	0.000608932
2	chr7:106377587:C:A	106377587	NA,A	NA,C	NA,1	NA,inf	NA,inf	NA,0.606502	0.000304059	0.000608321
2	chr7:107085444:A:G	107085444	NA,G	NA,A	NA,1	NA,-inf	NA,inf	NA,0.776251	0.000303923	0.000608017
2	chr7:107005687:G:A	107005687	NA,A	NA,G	NA,1	NA,-inf	NA,inf	NA,0.633045	0.000303116	0.000606349
2	chr7:106511699:G:A	106511699	NA,A	NA,G	NA,1	NA,inf	NA,inf	NA,0.775042	0.000302841	0.000605884
2	chr7:107116763:A:G	107116763	NA,G	NA,A	NA,1	NA,-inf	NA,inf	NA,0.554019	0.000302048	0.000604346
2	chr7:106866621:T:A	106866621	A,A	T,T	1,1	inf,inf	inf,inf	1.24562,1.15488	0.000301835	0.000603779
2	chr7:107000350:T:C	107000350	NA,C	NA,T	NA,1	NA,-inf	NA,inf	NA,0.410567	0.000301738	0.000603623
2	chr7:106527330:A:T	106527330	T,T	A,A	1,1	inf,inf	inf,inf	0.00366137,1.5691	0.000301463	0.000602929
2	chr7:106610101:G:A	106610101	NA,A	NA,G	NA,1	NA,-inf	NA,inf	NA,0.401151	0.000301303	0.000602821
2	chr7:106247183:C:T	106247183	NA,T	NA,C	NA,1	NA,inf	NA,inf	NA,0.636912	0.000301066	0.000602323
2	chr7:106534563:C:A	106534563	NA,A	NA,C	NA,1	NA,inf	NA,inf	NA,0.45423	0.000300874	0.000601923
2	chr7:106286252:C:T	106286252	NA,T	NA,C	NA,1	NA,inf	NA,inf	NA,0.576999	0.000300672	0.000601546
2	chr7:107085108:G:A	107085108	NA,A	NA,G	NA,1	NA,-inf	NA,inf	NA,0.550951	0.000300639	0.000601528
2	chr7:106939352:G:A	106939352	NA,A	NA,G	NA,1	NA,-inf	NA,inf	NA,0.521879	0.000300421	0.000600989
2	chr7:107210657:T:C	107210657	C,NA	T,NA	1,NA	inf,NA	inf,NA	0.650587,NA	0.000300362	0.000600972
2	chr7:107080617:G:A	107080617	NA,A	NA,G	NA,1	NA,-inf	NA,inf	NA,0.762934	0.000300327	0.000600823
2	chr7:106905407:A:G	106905407	NA,G	NA,A	NA,1	NA,-inf	NA,inf	NA,0.355604	0.000300046	0.000600264
2	chr7:106714437:A:G	106714437	G,G	A,A	1,1	inf,inf	inf,inf	6.15354,0.932029	0.000299852	0.000599784
2	chr7:106457998:A:C	106457998	C,C	A,A	1,1	inf,inf	inf,inf	0.517982,1.45331	0.000299624	0.000599515
2	chr7:106258793:T:C	106258793	NA,C	NA,T	NA,1	NA,-inf	NA,inf	NA,0.562885	0.000299181	0.000598559
2	chr7:106757054:G:A	106757054	NA,A	NA,G	NA,1	NA,inf	NA,inf	NA,1.36892	0.000298869	0.000597938
2	chr7:106757263:T:C	106757263	C,C	T,T	1,1	-inf,-inf	inf,inf	4.25579,1.05337	0.000298802	0.000597677
2	chr7:106904783:A:G	106904783	G,G	A,A	1,1	-inf,-inf	inf,inf	1.1371,0.759301	0.0002983	0.00059669
2	chr7:107024799:C:T	107024799	NA,T	NA,C	NA,1	NA,-inf	NA,inf	NA,0.267846	0.000298146	0.00059645
2	chr7:107122154:A:G	107122154	NA,G	NA,A	NA,1	NA,-inf	NA,inf	NA,0.547561	0.00029797	0.000596186
2	chr7:107120473:A:T	107120473	NA,T	NA,A	NA,1	NA,-inf	NA,inf	NA,0.758272	0.000297232	0.000594633
2	chr7:106586339:T:C	106586339	C,NA	T,NA	1,NA	inf,NA	inf,NA	1.11967,NA	0.000297002	0.000594248
2	chr7:107020622:G:A	107020622	NA,A	NA,G	NA,1	NA,inf	NA,inf	NA,0.73312	0.000296403	0.000593055
2	chr7:106311329:A:G	106311329	NA,G	NA,A	NA,1	NA,-inf	NA,inf	NA,0.720442	0.00029615	0.000592501
2	chr7:106486116:A:G	106486116	NA,G	NA,A	NA,1	NA,inf	NA,inf	NA,0.667736	0.000296082	0.000592355
2	chr7:106770331:G:A	106770331	A,A	G,G	1,1	-inf,-inf	inf,inf	1.77537,1.06737	0.000295851	0.000591798
2	chr7:106324938:A:T	106324938	NA,T	NA,A	NA,1	NA,-inf	NA,inf	NA,0.765614	0.000295669	0.000591571
2	chr7:106481619:A:G	106481619	NA,G	NA,A	NA,1	NA,inf	NA,inf	NA,0.485111	0.000295439	0.000591104
2	chr7:106586473:T:C	106586473	NA,C	NA,T	NA,1	NA,inf	NA,inf	NA,0.52379	0.000295396	0.00059099
2	chr7:106419801:CCTTT:C	106419801	NA,C	NA,CCTTT	NA,1	NA,inf	NA,inf	NA,0.356382	0.000295374	0.000590948
2	chr7:106655081:T:C	106655081	C,C	T,T	1,1	-inf,-inf	inf,inf	3.16094,0.108738	0.000295301	0.000590791
2	chr7:106917664:G:C	106917664	C,C	G,G	1,1	-inf,-inf	inf,inf	1.1519,0.735606	0.000294842	0.000589773
2	chr7:107161947:G:A	107161947	NA,A	NA,G	NA,1	NA,inf	NA,inf	NA,0.569866	0.000294797	0.000589768
2	chr7:106641764:A:G	106641764	NA,G	NA,A	NA,1	NA,inf	NA,inf	NA,1.3315	0.000294273	0.000588738
2	chr7:106705915:C:T	106705915	NA,T	NA,C	NA,1	NA,inf	NA,inf	NA,0.48658	0.000293975	0.000588154
2	chr7:106392395:C:T	106392395	NA,T	NA,C	NA,1	NA,-inf	NA,inf	NA,0.52226	0.000293178	0.000586567
2	chr7:107202405:G:A	107202405	NA,A	NA,G	NA,1	NA,inf	NA,inf	NA,0.417958	0.000293076	0.000586185
2	chr7:106653541:C:T	106653541	NA,T	NA,C	NA,1	NA,-inf	NA,inf	NA,0.695114	0.000292866	0.000585959
2	chr7:106745176:T:C	106745176	NA,C	NA,T	NA,1	NA,inf	NA,inf	NA,0.993317	0.000292701	0.000585596
2	chr7:106514951:A:G	106514951	NA,G	NA,A	NA,1	NA,inf	NA,inf	NA,0.468605	0.000292024	0.000584203
2	chr7:107149966:C:T	107149966	NA,T	NA,C	NA,1	NA,inf	NA,inf	NA,0.600806	0.000291912	0.000584051
2	chr7:106349067:T:TG	106349067	NA,TG	NA,T	NA,1	NA,inf	NA,inf	NA,0.420924	0.000291891	0.000583972
2	chr7:106699332:CA:C	106699332	C,C	CA,CA	1,1	inf,inf	inf,inf	6.10446,0.950631	0.000291834	0.000583746
2	chr7:107073311:C:T	107073311	NA,T	NA,C	NA,1	NA,-inf	NA,inf	NA,0.457359	0.000291689	0.000583549
2	chr7:106368815:C:T	106368815	NA,T	NA,C	NA,1	NA,inf	NA,inf	NA,0.584916	0.000291361	0.000582915
2	chr7:107160084:G:A	107160084	NA,A	NA,G	NA,1	NA,-inf	NA,inf	NA,0.764945	0.000291248	0.000582661
2	chr7:106621513:C:T	106621513	NA,T	NA,C	NA,1	NA,inf	NA,inf	NA,1.43626	0.000290833	0.000581866
2	chr7:106414980:T:C	106414980	C,NA	T,NA	1,NA	-inf,NA	inf,NA	0.95881,NA	0.00029079	0.000581723
2	chr7:107080055:G:A	107080055	NA,A	NA,G	NA,1	NA,inf	NA,inf	NA,0.368786	0.000290777	0.000581834
2	chr7:106511519:T:C	106511519	NA,C	NA,T	NA,1	NA,inf	NA,inf	NA,0.459783	0.000290754	0.000581663
2	chr7:106692617:T:C	106692617	C,C	T,T	1,1	inf,inf	inf,inf	6.1236,0.916419	0.000288959	0.000577997
2	chr7:107025204:C:T	107025204	NA,T	NA,C	NA,1	NA,-inf	NA,inf	NA,0.650503	0.000288592	0.000577335
2	chr7:106838376:C:A	106838376	A,NA	C,NA	1,NA	-inf,NA	inf,NA	0.88218,NA	0.000288559	0.000577269
2	chr7:106356232:A:G	106356232	NA,G	NA,A	NA,1	NA,inf	NA,inf	NA,0.42087	0.000288191	0.00057657
2	chr7:106558283:A:T	106558283	T,T	A,A	1,1	inf,inf	inf,inf	0.229085,1.27849	0.000287826	0.00057569
2	chr7:106982489:T:C	106982489	NA,C	NA,T	NA,1	NA,inf	NA,inf	NA,0.604266	0.000286678	0.000573564
2	chr7:106382114:G:A	106382114	NA,A	NA,G	NA,1	NA,inf	NA,inf	NA,0.630167	0.000286629	0.000573434
2	chr7:106622907:A:G	106622907	NA,G	NA,A	NA,1	NA,inf	NA,inf	NA,1.42245	0.000286548	0.000573292
2	chr7:106966964:T:C	106966964	NA,C	NA,T	NA,1	NA,inf	NA,inf	NA,0.537777	0.000286547	0.000573292
2	chr7:106940549:C:G	106940549	NA,G	NA,C	NA,1	NA,inf	NA,inf	NA,0.862945	0.000286493	0.000573211
2	chr7:106465993:T:G	106465993	G,G	T,T	1,1	inf,inf	inf,inf	0.34379,1.60631	0.000286088	0.000572428
2	chr7:106745313:G:A	106745313	NA,A	NA,G	NA,1	NA,-inf	NA,inf	NA,1.74876	0.000285976	0.00057216
2	chr7:106247160:C:T	106247160	NA,T	NA,C	NA,1	NA,-inf	NA,inf	NA,0.504957	0.000285876	0.000571938
2	chr7:106381870:ACAAT:A	106381870	NA,A	NA,ACAAT	NA,1	NA,inf	NA,inf	NA,0.627259	0.000285724	0.000571624
2	chr7:107107051:T:C	107107051	NA,C	NA,T	NA,1	NA,inf	NA,inf	NA,0.361707	0.000284984	0.000570214
2	chr7:107200137:T:C	107200137	NA,C	NA,T	NA,1	NA,inf	NA,inf	NA,0.528651	0.000284786	0.000569741
2	chr7:107063143:A:G	107063143	G,NA	A,NA	1,NA	-inf,NA	inf,NA	0.939076,NA	0.000284705	0.000569537
2	chr7:106535255:G:A	106535255	A,NA	G,NA	1,NA	-inf,NA	inf,NA	1.45611,NA	0.00028454	0.000569246
2	chr7:106463071:G:C	106463071	C,NA	G,NA	1,NA	-inf,NA	inf,NA	0.33931,NA	0.000284533	0.000569204
2	chr7:106545144:C:T	106545144	NA,T	NA,C	NA,1	NA,-inf	NA,inf	NA,0.465036	0.000284311	0.000568829
2	chr7:106910216:T:C	106910216	C,C	T,T	1,1	-inf,-inf	inf,inf	1.14295,0.715339	0.000284277	0.000568645
2	chr7:107170777:C:T	107170777	T,NA	C,NA	1,NA	-inf,NA	inf,NA	0.674221,NA	0.000284273	0.000568652
2	chr7:107174708:A:T	107174708	NA,T	NA,A	NA,1	NA,inf	NA,inf	NA,0.524442	0.00028419	0.000568446
2	chr7:107095688:G:A	107095688	NA,A	NA,G	NA,1	NA,inf	NA,inf	NA,0.731465	0.000284077	0.000568306
2	chr7:107064018:C:T	107064018	NA,T	NA,C	NA,1	NA,inf	NA,inf	NA,0.756425	0.00028294	0.000566151
2	chr7:106476107:T:A	106476107	NA,A	NA,T	NA,1	NA,inf	NA,inf	NA,0.613872	0.000282738	0.000565664
2	chr7:106748775:T:C	106748775	NA,C	NA,T	NA,1	NA,inf	NA,inf	NA,1.42553	0.000281941	0.000564078
2	chr7:106327461:C:T	106327461	NA,T	NA,C	NA,1	NA,-inf	NA,inf	NA,0.734466	0.000281853	0.000563931
2	chr7:106852228:A:G	106852228	NA,G	NA,A	NA,1	NA,-inf	NA,inf	NA,0.329872	0.000281835	0.000563848
2	chr7:106739558:C:G	106739558	G,G	C,C	1,1	inf,inf	inf,inf	4.28307,1.15726	0.000281242	0.000562555
2	chr7:107078594:C:T	107078594	NA,T	NA,C	NA,1	NA,-inf	NA,inf	NA,0.501255	0.000280562	0.000561266
2	chr7:107148627:A:G	107148627	NA,G	NA,A	NA,1	NA,-inf	NA,inf	NA,0.733559	0.000280534	0.000561231
2	chr7:107145087:C:A	107145087	NA,A	NA,C	NA,1	NA,-inf	NA,inf	NA,0.733479	0.000280525	0.000561213
2	chr7:107103531:C:T	107103531	NA,T	NA,C	NA,1	NA,-inf	NA,inf	NA,0.735716	0.000280352	0.000560872
2	chr7:107171328:C:T	107171328	NA,T	NA,C	NA,1	NA,-inf	NA,inf	NA,0.644719	0.000280324	0.000560816
2	chr7:107085703:G:C	107085703	NA,C	NA,G	NA,1	NA,-inf	NA,inf	NA,0.613109	0.000280062	0.000560259
2	chr7:106911915:C:CAG	106911915	CAG,CAG	C,C	1,1	-inf,-inf	inf,inf	1.14174,0.707334	0.000279906	0.000559902
2	chr7:106905424:A:G	106905424	NA,G	NA,A	NA,1	NA,inf	NA,inf	NA,0.463809	0.000279827	0.000559878
2	chr7:106852573:A:G	106852573	NA,G	NA,A	NA,1	NA,-inf	NA,inf	NA,0.324431	0.0002797	0.000559578
2	chr7:106243553:A:G	106243553	NA,G	NA,A	NA,1	NA,inf	NA,inf	NA,0.426267	0.000279694	0.000559576
2	chr7:106721055:A:C	106721055	C,C	A,A	1,1	inf,inf	inf,inf	6.10662,0.913126	0.000279408	0.000558897
2	chr7:106505682:G:T	106505682	NA,T	NA,G	NA,1	NA,inf	NA,inf	NA,0.434825	0.000279205	0.000558562
2	chr7:106720503:T:C	106720503	C,C	T,T	1,1	inf,inf	inf,inf	6.09425,0.913126	0.000279098	0.000558276
2	chr7:106344554:T:C	106344554	NA,C	NA,T	NA,1	NA,-inf	NA,inf	NA,0.528578	0.000279018	0.000558246
2	chr7:106621161:C:T	106621161	NA,T	NA,C	NA,1	NA,inf	NA,inf	NA,1.28727	0.000278908	0.000558007
2	chr7:106385536:C:G	106385536	NA,G	NA,C	NA,1	NA,inf	NA,inf	NA,0.604709	0.000278775	0.000557748
2	chr7:106358978:T:G	106358978	NA,G	NA,T	NA,1	NA,inf	NA,inf	NA,0.391121	0.000278755	0.000557695
2	chr7:106690391:T:C	106690391	C,C	T,T	1,1	inf,inf	inf,inf	6.15323,0.848046	0.000277762	0.000555604
2	chr7:106866075:A:C	106866075	NA,C	NA,A	NA,1	NA,inf	NA,inf	NA,0.6205	0.000277475	0.000555157
2	chr7:106381357:T:C	106381357	NA,C	NA,T	NA,1	NA,-inf	NA,inf	NA,0.567044	0.000277075	0.000554354
2	chr7:106381076:A:G	106381076	NA,G	NA,A	NA,1	NA,-inf	NA,inf	NA,0.560948	0.000276361	0.000552926
2	chr7:106323013:AT:A	106323013	NA,A	NA,AT	NA,1	NA,-inf	NA,inf	NA,0.552338	0.000276103	0.000552411
2	chr7:106355892:T:C	106355892	NA,C	NA,T	NA,1	NA,inf	NA,inf	NA,0.38552	0.000276078	0.00055234
2	chr7:106540471:TTTC:T	106540471	NA,T	NA,TTTC	NA,1	NA,inf	NA,inf	NA,0.434358	0.000275835	0.000551845
2	chr7:106392226:C:T	106392226	NA,T	NA,C	NA,1	NA,-inf	NA,inf	NA,0.481076	0.000275642	0.000551485
2	chr7:106381764:T:C	106381764	NA,C	NA,T	NA,1	NA,inf	NA,inf	NA,0.239308	0.000275513	0.000551197
2	chr7:106338042:G:A	106338042	NA,A	NA,G	NA,1	NA,-inf	NA,inf	NA,0.548953	0.000275343	0.000550891
2	chr7:106634947:C:A	106634947	A,A	C,C	1,1	-inf,-inf	inf,inf	1.88949,0.347984	0.000275165	0.000550445
2	chr7:107188553:G:A	107188553	A,NA	G,NA	1,NA	-inf,NA	inf,NA	0.936187,NA	0.000275161	0.000550478
2	chr7:106676595:A:T	106676595	T,T	A,A	1,1	inf,inf	inf,inf	6.03209,0.958522	0.000274474	0.000549027
2	chr7:107137806:GTTGAGTAACT:G	107137806	NA,G	NA,GTTGAGTAACT	NA,1	NA,inf	NA,inf	NA,0.509869	0.000274205	0.000548476
2	chr7:107023562:C:T	107023562	NA,T	NA,C	NA,1	NA,inf	NA,inf	NA,0.674634	0.000274123	0.000548479
2	chr7:106338256:A:G	106338256	NA,G	NA,A	NA,1	NA,-inf	NA,inf	NA,0.608339	0.000274108	0.000548428
2	chr7:106795020:G:T	106795020	T,T	G,G	1,1	inf,-inf	inf,inf	2.67481,0.473547	0.000273996	0.000548342
2	chr7:106335619:G:A	106335619	NA,A	NA,G	NA,1	NA,-inf	NA,inf	NA,0.662009	0.000273596	0.00054741
2	chr7:107169403:G:A	107169403	NA,A	NA,G	NA,1	NA,-inf	NA,inf	NA,0.58617	0.000273357	0.000546855
2	chr7:106907476:A:G	106907476	G,G	A,A	1,1	inf,inf	inf,inf	0.385314,1.40359	0.000272804	0.000545354
2	chr7:106930451:T:A	106930451	A,A	T,T	1,1	inf,inf	inf,inf	1.30779,0.735725	0.000272669	0.000545361
2	chr7:106701374:C:T	106701374	T,T	C,C	1,1	inf,inf	inf,inf	6.10334,0.8829	0.000272658	0.000545397
2	chr7:106419767:G:T	106419767	T,T	G,G	1,1	-inf,inf	inf,inf	0.59898,1.46807	0.000272408	0.000545012
2	chr7:106754492:G:A	106754492	NA,A	NA,G	NA,1	NA,inf	NA,inf	NA,1.39865	0.000271927	0.000544045
2	chr7:106693198:C:T	106693198	T,T	C,C	1,1	inf,inf	inf,inf	6.06658,0.916419	0.00027171	0.000543499
2	chr7:106440566:C:G	106440566	G,NA	C,NA	1,NA	-inf,NA	inf,NA	0.319974,NA	0.000271309	0.000542754
2	chr7:106754207:C:T	106754207	NA,T	NA,C	NA,1	NA,inf	NA,inf	NA,1.39568	0.00027116	0.00054251
2	chr7:107018654:T:C	107018654	NA,C	NA,T	NA,1	NA,-inf	NA,inf	NA,0.382833	0.000270901	0.000541929
2	chr7:107083022:T:C	107083022	C,C	T,T	1,1	-inf,inf	inf,inf	0.754266,1.87715	0.000270881	0.000541655
2	chr7:106756549:T:C	106756549	NA,C	NA,T	NA,1	NA,inf	NA,inf	NA,1.2211	0.000270791	0.00054177
2	chr7:106593352:T:TA	106593352	TA,TA	T,T	1,1	-inf,inf	inf,inf	0.0643215,1.56476	0.000270015	0.000540327
2	chr7:106234297:T:C	106234297	NA,C	NA,T	NA,1	NA,-inf	NA,inf	NA,0.534141	0.000269954	0.000540094
2	chr7:106577781:A:T	106577781	T,NA	A,NA	1,NA	inf,NA	inf,NA	1.05691,NA	0.000269888	0.000540004
2	chr7:107162448:G:A	107162448	NA,A	NA,G	NA,1	NA,inf	NA,inf	NA,0.56596	0.000269193	0.000538551
2	chr7:106621880:C:G	106621880	NA,G	NA,C	NA,1	NA,inf	NA,inf	NA,1.35198	0.000268927	0.000538043
2	chr7:106721593:G:A	106721593	A,A	G,G	1,1	inf,inf	inf,inf	6.06096,0.912897	0.000268659	0.000537397
2	chr7:106689323:T:C	106689323	C,C	T,T	1,1	inf,inf	inf,inf	6.05024,0.916419	0.000268314	0.000536709
2	chr7:106889515:G:T	106889515	NA,T	NA,G	NA,1	NA,inf	NA,inf	NA,0.581896	0.000268266	0.000536722
2	chr7:106655715:C:G	106655715	G,NA	C,NA	1,NA	-inf,NA	inf,NA	0.036638,NA	0.000268203	0.000536635
2	chr7:106275397:G:A	106275397	NA,A	NA,G	NA,1	NA,inf	NA,inf	NA,0.584422	0.000267975	0.000536136
2	chr7:106526509:G:A	106526509	A,A	G,G	1,1	-inf,inf	inf,inf	0.797405,1.78472	0.000267672	0.000535564
2	chr7:107161708:TGTG:T	107161708	NA,T	NA,TGTG	NA,1	NA,-inf	NA,inf	NA,0.699838	0.000267552	0.000535263
2	chr7:106277686:C:T	106277686	NA,T	NA,C	NA,1	NA,-inf	NA,inf	NA,0.484179	0.000267539	0.000535264
2	chr7:107171502:T:G	107171502	NA,G	NA,T	NA,1	NA,-inf	NA,inf	NA,0.701924	0.000267505	0.00053517
2	chr7:107174348:T:C	107174348	NA,C	NA,T	NA,1	NA,-inf	NA,inf	NA,0.70151	0.000267359	0.000534878
2	chr7:106297666:G:A	106297666	A,NA	G,NA	1,NA	inf,NA	inf,NA	0.830292,NA	0.00026714	0.000534509
2	chr7:106685017:G:A	106685017	A,A	G,G	1,1	inf,inf	inf,inf	6.04814,0.916419	0.000266738	0.000533557
2	chr7:107184549:C:T	107184549	NA,T	NA,C	NA,1	NA,-inf	NA,inf	NA,0.615864	0.000266677	0.000533509
2	chr7:107042439:G:A	107042439	NA,A	NA,G	NA,1	NA,inf	NA,inf	NA,0.704782	0.000266251	0.000532767
2	chr7:107220054:T:C	107220054	NA,C	NA,T	NA,1	NA,inf	NA,inf	NA,0.400601	0.000266239	0.000532487
2	chr7:106845157:G:A	106845157	NA,A	NA,G	NA,1	NA,inf	NA,inf	NA,0.865797	0.000265968	0.000532142
2	chr7:107149934:T:C	107149934	NA,C	NA,T	NA,1	NA,inf	NA,inf	NA,0.472843	0.000265915	0.000532053
2	chr7:106927249:C:T	106927249	NA,T	NA,C	NA,1	NA,-inf	NA,inf	NA,0.423761	0.000265887	0.000531934
2	chr7:106233671:G:A	106233671	NA,A	NA,G	NA,1	NA,inf	NA,inf	NA,0.534551	0.000265807	0.000531793
2	chr7:106946693:C:T	106946693	T,NA	C,NA	1,NA	-inf,NA	inf,NA	0.813324,NA	0.000265644	0.00053145
2	chr7:106388257:A:G	106388257	NA,G	NA,A	NA,1	NA,-inf	NA,inf	NA,0.458418	0.000265641	0.000531477
2	chr7:106564372:A:G	106564372	NA,G	NA,A	NA,1	NA,inf	NA,inf	NA,0.517061	0.000265514	0.000531191
2	chr7:107172772:T:G	107172772	NA,G	NA,T	NA,1	NA,-inf	NA,inf	NA,0.567958	0.000265412	0.000530964
2	chr7:106691210:T:C	106691210	C,C	T,T	1,1	inf,inf	inf,inf	6.0369,0.916419	0.000264611	0.000529302
2	chr7:106257833:T:C	106257833	NA,C	NA,T	NA,1	NA,inf	NA,inf	NA,0.482622	0.000264548	0.000529274
2	chr7:106805310:C:T	106805310	NA,T	NA,C	NA,1	NA,-inf	NA,inf	NA,0.917835	0.000264276	0.000528797
2	chr7:107192419:GTAT:G	107192419	NA,G	NA,GTAT	NA,1	NA,-inf	NA,inf	NA,0.692815	0.000264191	0.00052854
2	chr7:106773112:C:A	106773112	NA,A	NA,C	NA,1	NA,-inf	NA,inf	NA,0.226961	0.000264121	0.000528456
2	chr7:106757227:G:C	106757227	NA,C	NA,G	NA,1	NA,inf	NA,inf	NA,1.03386	0.000263912	0.000528011
2	chr7:106757228:C:T	106757228	NA,T	NA,C	NA,1	NA,inf	NA,inf	NA,1.03386	0.000263912	0.000528011
2	chr7:106306570:T:A	106306570	NA,A	NA,T	NA,1	NA,inf	NA,inf	NA,0.479378	0.000263401	0.000526978
2	chr7:106720219:T:C	106720219	C,C	T,T	1,1	inf,inf	inf,inf	6.03565,0.913126	0.000262859	0.000525799
2	chr7:106658108:T:C	106658108	C,C	T,T	1,1	-inf,-inf	inf,inf	1.66582,0.642846	0.000262669	0.0005256
2	chr7:106876755:G:T	106876755	NA,T	NA,G	NA,1	NA,inf	NA,inf	NA,0.241601	0.00026257	0.000525356
2	chr7:106811006:A:G	106811006	NA,G	NA,A	NA,1	NA,inf	NA,inf	NA,1.07003	0.000262062	0.00052427
2	chr7:106254218:T:C	106254218	C,NA	T,NA	1,NA	-inf,NA	inf,NA	1.25864,NA	0.000262041	0.000524389
2	chr7:106560232:G:A	106560232	NA,A	NA,G	NA,1	NA,-inf	NA,inf	NA,0.572131	0.000261914	0.000524043
2	chr7:107078102:C:T	107078102	NA,T	NA,C	NA,1	NA,inf	NA,inf	NA,0.444976	0.000261847	0.000523673
2	chr7:106378063:C:T	106378063	NA,T	NA,C	NA,1	NA,inf	NA,inf	NA,0.510699	0.000261483	0.000523132
2	chr7:107194450:G:A	107194450	NA,A	NA,G	NA,1	NA,inf	NA,inf	NA,0.47341	0.000261276	0.000522622
2	chr7:106561708:C:A	106561708	NA,A	NA,C	NA,1	NA,inf	NA,inf	NA,0.308186	0.000261216	0.000522616
2	chr7:106594339:A:G	106594339	NA,G	NA,A	NA,1	NA,-inf	NA,inf	NA,0.177093	0.000261096	0.000522368
2	chr7:106257209:T:C	106257209	NA,C	NA,T	NA,1	NA,inf	NA,inf	NA,0.420752	0.000260453	0.000521083
2	chr7:107005637:AG:A	107005637	NA,A	NA,AG	NA,1	NA,-inf	NA,inf	NA,0.374414	0.000260267	0.000520675
2	chr7:106404982:G:A	106404982	NA,A	NA,G	NA,1	NA,inf	NA,inf	NA,0.571969	0.000260217	0.000520619
2	chr7:107028233:T:C	107028233	NA,C	NA,T	NA,1	NA,-inf	NA,inf	NA,0.799601	0.000260113	0.000520384
2	chr7:106436996:C:T	106436996	NA,T	NA,C	NA,1	NA,inf	NA,inf	NA,0.475631	0.000259945	0.000520062
2	chr7:107112423:A:G	107112423	NA,G	NA,A	NA,1	NA,inf	NA,inf	NA,0.530392	0.000259471	0.000519151
2	chr7:106413845:A:G	106413845	NA,G	NA,A	NA,1	NA,inf	NA,inf	NA,0.369311	0.000259266	0.000518696
2	chr7:106382560:GTC:G	106382560	NA,G	NA,GTC	NA,1	NA,inf	NA,inf	NA,0.555698	0.00025924	0.000518649
2	chr7:106736655:C:T	106736655	NA,T	NA,C	NA,1	NA,inf	NA,inf	NA,0.892382	0.000258988	0.000518156
2	chr7:106890482:C:T	106890482	T,T	C,C	1,1	-inf,-inf	inf,inf	1.44807,0.414589	0.000258584	0.000517266
2	chr7:107006603:T:G	107006603	NA,G	NA,T	NA,1	NA,-inf	NA,inf	NA,0.370859	0.00025839	0.000516922
2	chr7:106612434:T:C	106612434	NA,C	NA,T	NA,1	NA,inf	NA,inf	NA,1.1596	0.000258161	0.000516478
2	chr7:106411873:G:T	106411873	NA,T	NA,G	NA,1	NA,-inf	NA,inf	NA,0.549808	0.000258109	0.000516408
2	chr7:107069158:A:G	107069158	NA,G	NA,A	NA,1	NA,inf	NA,inf	NA,0.545923	0.000258098	0.000516406
2	chr7:107037986:T:C	107037986	NA,C	NA,T	NA,1	NA,inf	NA,inf	NA,0.677911	0.0002576	0.000515457
2	chr7:106311403:T:C	106311403	NA,C	NA,T	NA,1	NA,-inf	NA,inf	NA,0.476553	0.00025737	0.00051491
2	chr7:106709358:G:A	106709358	A,A	G,G	1,1	inf,inf	inf,inf	5.99462,0.933062	0.000257113	0.000514307
2	chr7:106666906:A:G	106666906	NA,G	NA,A	NA,1	NA,-inf	NA,inf	NA,0.433421	0.000256973	0.000514139
2	chr7:106860817:C:T	106860817	T,T	C,C	1,1	inf,-inf	inf,inf	1.2595,0.313275	0.000256965	0.000514129
2	chr7:106414778:C:T	106414778	NA,T	NA,C	NA,1	NA,-inf	NA,inf	NA,0.347081	0.000255958	0.000512094
2	chr7:107186321:T:TA	107186321	NA,TA	NA,T	NA,1	NA,inf	NA,inf	NA,0.439819	0.000255711	0.000511517
2	chr7:106279045:T:A	106279045	NA,A	NA,T	NA,1	NA,-inf	NA,inf	NA,0.567082	0.000255591	0.000511363
2	chr7:106394555:A:G	106394555	NA,G	NA,A	NA,1	NA,-inf	NA,inf	NA,0.428886	0.000254928	0.000510047
2	chr7:106813307:T:C	106813307	NA,C	NA,T	NA,1	NA,inf	NA,inf	NA,0.554036	0.000254794	0.000509762
2	chr7:107117430:A:G	107117430	NA,G	NA,A	NA,1	NA,inf	NA,inf	NA,0.463503	0.000254669	0.000509409
2	chr7:106766566:A:T	106766566	T,NA	A,NA	1,NA	inf,NA	inf,NA	0.306542,NA	0.000254618	0.000509477
2	chr7:106742125:C:G	106742125	NA,G	NA,C	NA,1	NA,inf	NA,inf	NA,0.879132	0.000254489	0.000509157
2	chr7:106345424:T:C	106345424	NA,C	NA,T	NA,1	NA,-inf	NA,inf	NA,0.544244	0.00025445	0.000509101
2	chr7:106689108:A:C	106689108	C,C	A,A	1,1	inf,inf	inf,inf	5.99734,0.916419	0.000254173	0.000508427
2	chr7:106401231:C:G	106401231	NA,G	NA,C	NA,1	NA,inf	NA,inf	NA,0.180697	0.000253324	0.000506809
2	chr7:107127638:TC:T	107127638	NA,T	NA,TC	NA,1	NA,inf	NA,inf	NA,0.452326	0.000253269	0.000506614
2	chr7:106732492:T:C	106732492	C,C	T,T	1,1	inf,inf	inf,inf	5.95793,0.970812	0.000253232	0.000506544
2	chr7:107066557:T:A	107066557	NA,A	NA,T	NA,1	NA,inf	NA,inf	NA,0.668461	0.000252926	0.000506095
2	chr7:106941318:C:T	106941318	NA,T	NA,C	NA,1	NA,-inf	NA,inf	NA,0.428238	0.000252883	0.000505946
2	chr7:106251388:T:C	106251388	NA,C	NA,T	NA,1	NA,-inf	NA,inf	NA,0.527671	0.000252718	0.000505619
2	chr7:106832777:C:T	106832777	NA,T	NA,C	NA,1	NA,inf	NA,inf	NA,0.54007	0.000252677	0.00050545
2	chr7:106722224:T:A	106722224	A,A	T,T	1,1	inf,inf	inf,inf	6.00241,0.913126	0.000252343	0.000504765
2	chr7:106688986:A:C	106688986	C,C	A,A	1,1	inf,inf	inf,inf	5.98728,0.918017	0.000252249	0.000504579
2	chr7:106674515:A:G	106674515	NA,G	NA,A	NA,1	NA,inf	NA,inf	NA,1.49147	0.000251296	0.00050277
2	chr7:107162460:A:G	107162460	NA,G	NA,A	NA,1	NA,inf	NA,inf	NA,0.280709	0.00025129	0.000502783
2	chr7:106441722:G:A	106441722	NA,A	NA,G	NA,1	NA,-inf	NA,inf	NA,0.819176	0.000251191	0.000502607
2	chr7:106492630:G:A	106492630	NA,A	NA,G	NA,1	NA,-inf	NA,inf	NA,0.482649	0.000251054	0.000502287
2	chr7:107209736:C:T	107209736	NA,T	NA,C	NA,1	NA,inf	NA,inf	NA,0.479932	0.000251027	0.000502119
2	chr7:106716835:C:A	106716835	A,A	C,C	1,1	inf,inf	inf,inf	5.99716,0.913126	0.000250824	0.000501729
2	chr7:106634185:T:C	106634185	NA,C	NA,T	NA,1	NA,inf	NA,inf	NA,1.04985	0.000250762	0.00050169
2	chr7:106740455:T:G	106740455	NA,G	NA,T	NA,1	NA,inf	NA,inf	NA,1.30253	0.000250731	0.000501645
2	chr7:106587426:G:T	106587426	NA,T	NA,G	NA,1	NA,inf	NA,inf	NA,0.394067	0.000250501	0.000501182
2	chr7:106815106:G:A	106815106	NA,A	NA,G	NA,1	NA,inf	NA,inf	NA,0.3994	0.000250424	0.000501015
2	chr7:106298856:A:C	106298856	NA,C	NA,A	NA,1	NA,-inf	NA,inf	NA,0.422085	0.000250134	0.000500444
2	chr7:107057224:A:G	107057224	NA,G	NA,A	NA,1	NA,inf	NA,inf	NA,0.463215	0.000250126	0.000500452
2	chr7:106251018:C:T	106251018	NA,T	NA,C	NA,1	NA,-inf	NA,inf	NA,0.527718	0.000249589	0.00049936
2	chr7:107079315:ACTTAT:A	107079315	NA,A	NA,ACTTAT	NA,1	NA,inf	NA,inf	NA,0.456221	0.00024901	0.000498093
2	chr7:107220082:C:T	107220082	NA,T	NA,C	NA,1	NA,-inf	NA,inf	NA,0.630014	0.000248844	0.000497846
2	chr7:107018302:A:G	107018302	NA,G	NA,A	NA,1	NA,-inf	NA,inf	NA,0.473936	0.000248779	0.000497708
2	chr7:106295898:A:G	106295898	NA,G	NA,A	NA,1	NA,inf	NA,inf	NA,0.495731	0.000248352	0.00049688
2	chr7:106321165:G:A	106321165	NA,A	NA,G	NA,1	NA,-inf	NA,inf	NA,0.573336	0.000247949	0.000496075
2	chr7:106815073:C:T	106815073	NA,T	NA,C	NA,1	NA,inf	NA,inf	NA,0.46731	0.000247906	0.000495981
2	chr7:106321995:A:T	106321995	NA,T	NA,A	NA,1	NA,-inf	NA,inf	NA,0.649202	0.000247829	0.000495861
2	chr7:106987132:C:T	106987132	NA,T	NA,C	NA,1	NA,-inf	NA,inf	NA,0.320312	0.000247529	0.000495205
2	chr7:106739327:T:C	106739327	NA,C	NA,T	NA,1	NA,-inf	NA,inf	NA,0.0208847	0.000247308	0.00049479
2	chr7:106911975:C:T	106911975	NA,T	NA,C	NA,1	NA,-inf	NA,inf	NA,0.214743	0.000247161	0.000494614
2	chr7:106503702:G:A	106503702	NA,A	NA,G	NA,1	NA,-inf	NA,inf	NA,0.524805	0.000246961	0.000494142
2	chr7:106771412:T:C	106771412	C,C	T,T	1,1	-inf,-inf	inf,inf	1.85701,0.819224	0.000246954	0.000494005
2	chr7:106675775:A:G	106675775	G,G	A,A	1,1	inf,inf	inf,inf	6.0025,0.888731	0.000246942	0.000493966
2	chr7:106816023:T:C	106816023	NA,C	NA,T	NA,1	NA,inf	NA,inf	NA,0.46357	0.000246815	0.000493798
2	chr7:106867491:G:A	106867491	NA,A	NA,G	NA,1	NA,-inf	NA,inf	NA,0.501579	0.000246719	0.000493594
2	chr7:106316510:G:A	106316510	NA,A	NA,G	NA,1	NA,-inf	NA,inf	NA,0.644395	0.000246587	0.000493375
2	chr7:106508137:G:A	106508137	NA,A	NA,G	NA,1	NA,inf	NA,inf	NA,0.360389	0.000246005	0.000492158
2	chr7:106566347:G:A	106566347	NA,A	NA,G	NA,1	NA,inf	NA,inf	NA,0.464076	0.000245973	0.000492117
2	chr7:106772831:A:G	106772831	NA,G	NA,A	NA,1	NA,inf	NA,inf	NA,0.49168	0.000245836	0.000491833
2	chr7:106582789:G:A	106582789	NA,A	NA,G	NA,1	NA,-inf	NA,inf	NA,0.488404	0.000245689	0.00049159
2	chr7:106580657:T:C	106580657	NA,C	NA,T	NA,1	NA,inf	NA,inf	NA,0.275243	0.000245602	0.000491371
2	chr7:106668866:A:G	106668866	G,NA	A,NA	1,NA	inf,NA	inf,NA	0.0264531,NA	0.000245562	0.000491329
2	chr7:106447592:A:G	106447592	NA,G	NA,A	NA,1	NA,inf	NA,inf	NA,0.389051	0.000245475	0.000491123
2	chr7:106819922:A:G	106819922	NA,G	NA,A	NA,1	NA,inf	NA,inf	NA,0.614752	0.000245454	0.000491089
2	chr7:106951212:C:T	106951212	NA,T	NA,C	NA,1	NA,inf	NA,inf	NA,0.215953	0.000245137	0.000490473
2	chr7:106906212:G:A	106906212	A,A	G,G	1,1	-inf,-inf	inf,inf	1.10739,0.710009	0.000244982	0.000490045
2	chr7:106386555:A:G	106386555	NA,G	NA,A	NA,1	NA,inf	NA,inf	NA,0.512918	0.000244834	0.000489848
2	chr7:106942973:T:C	106942973	NA,C	NA,T	NA,1	NA,inf	NA,inf	NA,0.409725	0.000244774	0.000489729
2	chr7:106530157:T:C	106530157	NA,C	NA,T	NA,1	NA,inf	NA,inf	NA,0.402561	0.000244694	0.000489548
2	chr7:106708207:G:T	106708207	T,T	G,G	1,1	inf,inf	inf,inf	5.96256,0.913126	0.000244569	0.000489218
2	chr7:107229333:C:T	107229333	NA,T	NA,C	NA,1	NA,inf	NA,inf	NA,0.456042	0.000244488	0.000489043
2	chr7:106439594:G:A	106439594	A,A	G,G	1,1	inf,inf	inf,inf	0.569985,1.49912	0.000244362	0.000488981
2	chr7:106565641:T:C	106565641	NA,C	NA,T	NA,1	NA,-inf	NA,inf	NA,0.517825	0.000244201	0.000488604
2	chr7:106584242:A:G	106584242	NA,G	NA,A	NA,1	NA,inf	NA,inf	NA,0.745364	0.000243964	0.000488106
2	chr7:106863661:G:A	106863661	NA,A	NA,G	NA,1	NA,-inf	NA,inf	NA,0.462666	0.000243538	0.000487231
2	chr7:106788585:C:G	106788585	NA,G	NA,C	NA,1	NA,inf	NA,inf	NA,0.564295	0.000243317	0.000486807
2	chr7:106414099:C:T	106414099	NA,T	NA,C	NA,1	NA,inf	NA,inf	NA,0.151484	0.00024328	0.000486717
2	chr7:107168230:G:C	107168230	NA,C	NA,G	NA,1	NA,-inf	NA,inf	NA,0.601441	0.000243121	0.000486395
2	chr7:106262450:T:G	106262450	G,NA	T,NA	1,NA	-inf,NA	inf,NA	0.840893,NA	0.000242967	0.000486085
2	chr7:106915357:G:C	106915357	NA,C	NA,G	NA,1	NA,-inf	NA,inf	NA,0.197813	0.000242949	0.000486185
2	chr7:106698760:G:T	106698760	NA,T	NA,G	NA,1	NA,inf	NA,inf	NA,0.916351	0.000242904	0.000485978
2	chr7:106557228:T:C	106557228	NA,C	NA,T	NA,1	NA,inf	NA,inf	NA,0.277543	0.000242254	0.000484676
2	chr7:106386640:C:T	106386640	NA,T	NA,C	NA,1	NA,inf	NA,inf	NA,0.503929	0.000242023	0.000484224
2	chr7:106412015:C:T	106412015	NA,T	NA,C	NA,1	NA,-inf	NA,inf	NA,0.394014	0.000241657	0.000483498
2	chr7:106997899:T:C	106997899	NA,C	NA,T	NA,1	NA,inf	NA,inf	NA,0.716375	0.000241589	0.000483372
2	chr7:106681934:G:C	106681934	C,C	G,G	1,1	inf,inf	inf,inf	5.94744,0.916419	0.000241588	0.000483257
2	chr7:106776801:T:C	106776801	C,C	T,T	1,1	-inf,inf	inf,inf	3.46957,1.46228	0.00024156	0.0004833
2	chr7:106839151:T:C	106839151	NA,C	NA,T	NA,1	NA,inf	NA,inf	NA,0.526611	0.00024126	0.000482695
2	chr7:107208510:G:T	107208510	T,T	G,G	1,1	-inf,inf	inf,inf	0.883234,1.14607	0.000241139	0.000482343
2	chr7:106326468:T:G	106326468	NA,G	NA,T	NA,1	NA,-inf	NA,inf	NA,0.628023	0.000241045	0.000482287
2	chr7:106383196:C:T	106383196	NA,T	NA,C	NA,1	NA,inf	NA,inf	NA,0.48795	0.000240957	0.000482092
2	chr7:106534665:G:A	106534665	A,A	G,G	1,1	inf,-inf	inf,inf	0.54223,1.50719	0.000240574	0.000481305
2	chr7:106411669:G:T	106411669	NA,T	NA,G	NA,1	NA,-inf	NA,inf	NA,0.469902	0.00024057	0.000481322
2	chr7:106909758:C:T	106909758	NA,T	NA,C	NA,1	NA,inf	NA,inf	NA,0.322811	0.000240415	0.000480959
2	chr7:107064095:C:T	107064095	NA,T	NA,C	NA,1	NA,inf	NA,inf	NA,0.467155	0.000240105	0.000480404
2	chr7:106835482:C:T	106835482	T,T	C,C	1,1	inf,inf	inf,inf	1.09516,0.272371	0.000240053	0.000480124
2	chr7:107173717:A:G	107173717	NA,G	NA,A	NA,1	NA,-inf	NA,inf	NA,0.590841	0.000240033	0.00048022
2	chr7:106741162:A:G	106741162	G,G	A,A	1,1	inf,inf	inf,inf	4.26123,1.06707	0.000239999	0.000480072
2	chr7:107018263:C:T	107018263	NA,T	NA,C	NA,1	NA,-inf	NA,inf	NA,0.737031	0.000239928	0.000479966
2	chr7:106933665:A:G	106933665	NA,G	NA,A	NA,1	NA,inf	NA,inf	NA,0.215448	0.000239912	0.000480023
2	chr7:106771692:C:G	106771692	NA,G	NA,C	NA,1	NA,inf	NA,inf	NA,0.47114	0.000239329	0.000478801
2	chr7:107015981:G:A	107015981	NA,A	NA,G	NA,1	NA,inf	NA,inf	NA,0.320447	0.000239318	0.000478831
2	chr7:106460235:C:G	106460235	NA,G	NA,C	NA,1	NA,-inf	NA,inf	NA,0.269898	0.000239109	0.000478396
2	chr7:107137983:A:C	107137983	NA,C	NA,A	NA,1	NA,-inf	NA,inf	NA,0.674224	0.000238985	0.000478089
2	chr7:106316293:T:C	106316293	NA,C	NA,T	NA,1	NA,-inf	NA,inf	NA,0.615622	0.000238745	0.000477685
2	chr7:106302683:C:A	106302683	NA,A	NA,C	NA,1	NA,inf	NA,inf	NA,0.491078	0.00023866	0.000477494
2	chr7:106473253:G:A	106473253	NA,A	NA,G	NA,1	NA,inf	NA,inf	NA,0.369704	0.000238633	0.000477436
2	chr7:106329580:C:T	106329580	NA,T	NA,C	NA,1	NA,-inf	NA,inf	NA,0.618586	0.000238371	0.000476938
2	chr7:106909887:T:TGTCAG	106909887	NA,TGTCAG	NA,T	NA,1	NA,inf	NA,inf	NA,0.514614	0.000238302	0.00047679
2	chr7:106680955:A:C	106680955	NA,C	NA,A	NA,1	NA,inf	NA,inf	NA,2.04875	0.000238272	0.000476699
2	chr7:106325227:A:G	106325227	NA,G	NA,A	NA,1	NA,-inf	NA,inf	NA,0.451945	0.000238182	0.000476548
2	chr7:106734388:T:G	106734388	NA,G	NA,T	NA,1	NA,inf	NA,inf	NA,0.142022	0.000237254	0.000474674
2	chr7:107121463:A:G	107121463	NA,G	NA,A	NA,1	NA,inf	NA,inf	NA,0.296753	0.0002372	0.000474457
2	chr7:106759657:T:C	106759657	NA,C	NA,T	NA,1	NA,inf	NA,inf	NA,0.0373988	0.000237183	0.000474539
2	chr7:106608002:C:T	106608002	NA,T	NA,C	NA,1	NA,inf	NA,inf	NA,1.13558	0.00023699	0.000474141
2	chr7:107178811:T:A	107178811	A,NA	T,NA	1,NA	-inf,NA	inf,NA	0.900443,NA	0.00023686	0.000473857
2	chr7:107046277:A:G	107046277	NA,G	NA,A	NA,1	NA,-inf	NA,inf	NA,0.695008	0.000236446	0.000473011
2	chr7:106972344:T:C	106972344	NA,C	NA,T	NA,1	NA,inf	NA,inf	NA,0.379192	0.000235914	0.000471904
2	chr7:107074276:G:T	107074276	NA,T	NA,G	NA,1	NA,inf	NA,inf	NA,0.493845	0.000235904	0.000472003
2	chr7:106593355:G:T	106593355	NA,T	NA,G	NA,1	NA,-inf	NA,inf	NA,0.460326	0.000235789	0.000471783
2	chr7:107019827:A:T	107019827	NA,T	NA,A	NA,1	NA,inf	NA,inf	NA,0.407407	0.000235646	0.000471489
2	chr7:107060219:G:A	107060219	A,NA	G,NA	1,NA	inf,NA	inf,NA	1.1697,NA	0.000235395	0.00047099
2	chr7:106684355:CT:C	106684355	NA,C	NA,CT	NA,1	NA,inf	NA,inf	NA,0.650348	0.000235121	0.000470417
2	chr7:106680163:A:G	106680163	NA,G	NA,A	NA,1	NA,inf	NA,inf	NA,1.57774	0.000235057	0.000470264
2	chr7:106227355:T:G	106227355	NA,G	NA,T	NA,1	NA,-inf	NA,inf	NA,0.462635	0.000234971	0.000470113
2	chr7:106563927:A:G	106563927	NA,G	NA,A	NA,1	NA,inf	NA,inf	NA,0.431228	0.000234951	0.000470056
2	chr7:107040170:A:G	107040170	NA,G	NA,A	NA,1	NA,inf	NA,inf	NA,0.418244	0.000234949	0.000470088
2	chr7:106778062:T:TGA	106778062	NA,TGA	NA,T	NA,1	NA,-inf	NA,inf	NA,0.779069	0.000234949	0.000470117
2	chr7:106658778:C:T	106658778	NA,T	NA,C	NA,1	NA,inf	NA,inf	NA,0.0861618	0.000234739	0.000469659
2	chr7:106760781:T:C	106760781	NA,C	NA,T	NA,1	NA,inf	NA,inf	NA,0.190378	0.000234721	0.000469606
2	chr7:106331741:C:T	106331741	NA,T	NA,C	NA,1	NA,-inf	NA,inf	NA,0.602044	0.000234705	0.000469602
2	chr7:107094115:T:G	107094115	G,NA	T,NA	1,NA	-inf,NA	inf,NA	0.675707,NA	0.000234635	0.000469394
2	chr7:106720163:T:C	106720163	NA,C	NA,T	NA,1	NA,inf	NA,inf	NA,0.0973516	0.000234579	0.000469321
2	chr7:106436538:T:C	106436538	C,C	T,T	1,1	-inf,-inf	inf,inf	1.16496,1.72593	0.000234576	0.00046935
2	chr7:106411370:T:C	106411370	NA,C	NA,T	NA,1	NA,inf	NA,inf	NA,0.440771	0.00023451	0.000469176
2	chr7:107098775:A:G	107098775	NA,G	NA,A	NA,1	NA,inf	NA,inf	NA,0.32675	0.000234426	0.000468905
2	chr7:107196308:A:AC	107196308	NA,AC	NA,A	NA,1	NA,inf	NA,inf	NA,0.364549	0.000234348	0.000468887
2	chr7:107125540:G:A	107125540	NA,A	NA,G	NA,1	NA,inf	NA,inf	NA,0.286791	0.000234302	0.000468663
2	chr7:106766217:C:T	106766217	T,NA	C,NA	1,NA	-inf,NA	inf,NA	1.3634,NA	0.000234097	0.000468344
2	chr7:106263057:T:C	106263057	NA,C	NA,T	NA,1	NA,-inf	NA,inf	NA,0.488661	0.00023391	0.000467992
2	chr7:107100349:C:G	107100349	NA,G	NA,C	NA,1	NA,inf	NA,inf	NA,0.488766	0.000233835	0.000467863
2	chr7:107170668:A:G	107170668	G,NA	A,NA	1,NA	-inf,NA	inf,NA	0.891071,NA	0.000233397	0.00046693
2	chr7:106575395:A:G	106575395	NA,G	NA,A	NA,1	NA,-inf	NA,inf	NA,0.441679	0.00023318	0.000466562
2	chr7:106738747:G:C	106738747	NA,C	NA,G	NA,1	NA,inf	NA,inf	NA,1.22892	0.000233073	0.000466321
2	chr7:106781929:T:C	106781929	NA,C	NA,T	NA,1	NA,inf	NA,inf	NA,0.735649	0.000232739	0.000465646
2	chr7:107222047:G:A	107222047	NA,A	NA,G	NA,1	NA,-inf	NA,inf	NA,0.567295	0.000232486	0.000465108
2	chr7:107085391:T:G	107085391	NA,G	NA,T	NA,1	NA,-inf	NA,inf	NA,0.646286	0.000232275	0.000464669
2	chr7:107034641:A:G	107034641	NA,G	NA,A	NA,1	NA,inf	NA,inf	NA,0.285252	0.000232233	0.000464539
2	chr7:106957422:C:T	106957422	NA,T	NA,C	NA,1	NA,inf	NA,inf	NA,0.280591	0.000232111	0.000464411
2	chr7:106270210:T:A	106270210	NA,A	NA,T	NA,1	NA,-inf	NA,inf	NA,0.471482	0.000232103	0.000464376
2	chr7:106585971:T:G	106585971	NA,G	NA,T	NA,1	NA,inf	NA,inf	NA,0.271024	0.000231671	0.000463501
2	chr7:107208489:A:G	107208489	NA,G	NA,A	NA,1	NA,inf	NA,inf	NA,0.274591	0.000231206	0.000462583
2	chr7:106992655:A:G	106992655	G,G	A,A	1,1	inf,inf	inf,inf	0.324928,1.79348	0.000230974	0.000461983
2	chr7:106555880:C:G	106555880	G,NA	C,NA	1,NA	-inf,NA	inf,NA	1.70282,NA	0.000230687	0.000461489
2	chr7:106409444:C:T	106409444	NA,T	NA,C	NA,1	NA,-inf	NA,inf	NA,0.358198	0.000230508	0.000461193
2	chr7:106834581:C:T	106834581	NA,T	NA,C	NA,1	NA,-inf	NA,inf	NA,0.390102	0.000230468	0.000461101
2	chr7:106791067:A:G	106791067	NA,G	NA,A	NA,1	NA,-inf	NA,inf	NA,0.498379	0.000230133	0.000460482
2	chr7:107032327:T:G	107032327	NA,G	NA,T	NA,1	NA,inf	NA,inf	NA,0.586288	0.000230111	0.000460449
2	chr7:106687417:C:G	106687417	G,G	C,C	1,1	inf,inf	inf,inf	5.89865,0.916419	0.000229811	0.000459703
2	chr7:106585941:T:C	106585941	NA,C	NA,T	NA,1	NA,-inf	NA,inf	NA,0.437927	0.000229804	0.000459807
2	chr7:106452735:C:T	106452735	T,T	C,C	1,1	inf,inf	inf,inf	0.381132,1.48158	0.000229672	0.000459555
2	chr7:106583043:C:T	106583043	NA,T	NA,C	NA,1	NA,-inf	NA,inf	NA,0.436504	0.000229434	0.000459067
2	chr7:107170940:A:G	107170940	NA,G	NA,A	NA,1	NA,-inf	NA,inf	NA,0.557018	0.000229374	0.000458898
2	chr7:106504204:G:A	106504204	NA,A	NA,G	NA,1	NA,-inf	NA,inf	NA,0.705056	0.000229297	0.000458798
2	chr7:106694282:A:C	106694282	NA,C	NA,A	NA,1	NA,inf	NA,inf	NA,1.2215	0.000229185	0.000458514
2	chr7:107102403:C:G	107102403	NA,G	NA,C	NA,1	NA,-inf	NA,inf	NA,0.632394	0.000228755	0.000457628
2	chr7:106449840:T:G	106449840	NA,G	NA,T	NA,1	NA,inf	NA,inf	NA,0.375649	0.000228523	0.00045721
2	chr7:107145865:G:A	107145865	NA,A	NA,G	NA,1	NA,-inf	NA,inf	NA,0.571746	0.000228405	0.000456962
2	chr7:107147501:A:G	107147501	NA,G	NA,A	NA,1	NA,-inf	NA,inf	NA,0.548966	0.000228252	0.000456653
2	chr7:106565229:T:C	106565229	NA,C	NA,T	NA,1	NA,-inf	NA,inf	NA,0.454827	0.00022802	0.000456229
2	chr7:107107771:C:T	107107771	NA,T	NA,C	NA,1	NA,inf	NA,inf	NA,0.268174	0.000228001	0.000456064
2	chr7:107038672:T:C	107038672	NA,C	NA,T	NA,1	NA,-inf	NA,inf	NA,0.138764	0.000227986	0.000456099
2	chr7:106776036:T:A	106776036	NA,A	NA,T	NA,1	NA,inf	NA,inf	NA,0.664303	0.000227973	0.000456108
2	chr7:107196303:G:T	107196303	NA,T	NA,G	NA,1	NA,-inf	NA,inf	NA,0.546526	0.000227923	0.000455995
2	chr7:106719198:C:T	106719198	T,T	C,C	1,1	inf,-inf	inf,inf	6.03057,0.329753	0.000227855	0.000455811
2	chr7:106410680:G:A	106410680	NA,A	NA,G	NA,1	NA,inf	NA,inf	NA,0.320684	0.000227701	0.000455573
2	chr7:107180489:C:T	107180489	NA,T	NA,C	NA,1	NA,-inf	NA,inf	NA,0.545486	0.000227659	0.000455468
2	chr7:106553581:T:C	106553581	NA,C	NA,T	NA,1	NA,inf	NA,inf	NA,0.409737	0.00022761	0.000455396
2	chr7:106530348:A:G	106530348	NA,G	NA,A	NA,1	NA,inf	NA,inf	NA,0.209986	0.000227553	0.000455248
2	chr7:107130741:G:C	107130741	NA,C	NA,G	NA,1	NA,inf	NA,inf	NA,0.289878	0.000227495	0.000455198
2	chr7:106543459:T:C	106543459	NA,C	NA,T	NA,1	NA,-inf	NA,inf	NA,0.34689	0.000227146	0.000454463
2	chr7:106831392:G:A	106831392	NA,A	NA,G	NA,1	NA,inf	NA,inf	NA,0.329801	0.000227077	0.000454318
2	chr7:106519715:T:C	106519715	NA,C	NA,T	NA,1	NA,-inf	NA,inf	NA,0.734982	0.00022704	0.000454257
2	chr7:106930764:A:G	106930764	NA,G	NA,A	NA,1	NA,inf	NA,inf	NA,0.400051	0.00022692	0.000454011
2	chr7:106462720:A:G	106462720	G,G	A,A	1,1	inf,inf	inf,inf	0.369952,1.48248	0.000226794	0.000453797
2	chr7:106591921:G:A	106591921	NA,A	NA,G	NA,1	NA,inf	NA,inf	NA,0.85112	0.000226654	0.000453457
2	chr7:106756137:T:C	106756137	NA,C	NA,T	NA,1	NA,-inf	NA,inf	NA,0.201928	0.00022645	0.00045302
2	chr7:106503135:T:C	106503135	NA,C	NA,T	NA,1	NA,-inf	NA,inf	NA,0.0942529	0.000226435	0.000453048
2	chr7:106582751:C:T	106582751	NA,T	NA,C	NA,1	NA,-inf	NA,inf	NA,0.42599	0.000226385	0.000452966
2	chr7:106608058:G:C	106608058	NA,C	NA,G	NA,1	NA,inf	NA,inf	NA,1.0561	0.000226035	0.000452226
2	chr7:106617815:G:A	106617815	NA,A	NA,G	NA,1	NA,inf	NA,inf	NA,0.679446	0.000225857	0.000451881
2	chr7:106467050:G:A	106467050	NA,A	NA,G	NA,1	NA,-inf	NA,inf	NA,0.733115	0.000225645	0.000451477
2	chr7:106740328:T:A	106740328	NA,A	NA,T	NA,1	NA,inf	NA,inf	NA,0.169268	0.00022559	0.000451352
2	chr7:106860197:G:A	106860197	NA,A	NA,G	NA,1	NA,inf	NA,inf	NA,0.326693	0.000225329	0.000450725
2	chr7:106754426:TACCTAAAG:T	106754426	NA,T	NA,TACCTAAAG	NA,1	NA,inf	NA,inf	NA,1.62817	0.000225239	0.00045064
2	chr7:106260732:T:C	106260732	NA,C	NA,T	NA,1	NA,inf	NA,inf	NA,0.428816	0.000225184	0.000450533
2	chr7:106611567:A:G	106611567	NA,G	NA,A	NA,1	NA,inf	NA,inf	NA,0.750571	0.000225124	0.000450413
2	chr7:106339911:A:G	106339911	NA,G	NA,A	NA,1	NA,-inf	NA,inf	NA,0.564266	0.000224806	0.000449797
2	chr7:106365479:C:G	106365479	NA,G	NA,C	NA,1	NA,inf	NA,inf	NA,0.218525	0.000224762	0.000449685
2	chr7:107000842:T:A	107000842	NA,A	NA,T	NA,1	NA,-inf	NA,inf	NA,0.524152	0.000224718	0.000449589
2	chr7:106683290:T:G	106683290	G,NA	T,NA	1,NA	-inf,NA	inf,NA	0.246312,NA	0.000224589	0.000449342
2	chr7:107098452:G:A	107098452	NA,A	NA,G	NA,1	NA,inf	NA,inf	NA,0.186928	0.000224543	0.000449285
2	chr7:106896531:G:C	106896531	NA,C	NA,G	NA,1	NA,inf	NA,inf	NA,0.146957	0.000224541	0.000449223
2	chr7:106703971:T:C	106703971	NA,C	NA,T	NA,1	NA,inf	NA,inf	NA,1.73279	0.000224465	0.000449075
2	chr7:107137361:G:A	107137361	NA,A	NA,G	NA,1	NA,inf	NA,inf	NA,0.340861	0.000224207	0.000448509
2	chr7:106579593:A:C	106579593	NA,C	NA,A	NA,1	NA,-inf	NA,inf	NA,0.416702	0.00022419	0.000448575
2	chr7:106467277:T:C	106467277	NA,C	NA,T	NA,1	NA,-inf	NA,inf	NA,0.209032	0.000224102	0.000448374
2	chr7:107217531:T:C	107217531	NA,C	NA,T	NA,1	NA,inf	NA,inf	NA,0.379831	0.00022407	0.000448243
2	chr7:106613571:A:T	106613571	NA,T	NA,A	NA,1	NA,inf	NA,inf	NA,0.0687231	0.000223922	0.00044801
2	chr7:106336581:T:C	106336581	NA,C	NA,T	NA,1	NA,inf	NA,inf	NA,0.35887	0.000223918	0.000447995
2	chr7:107224129:G:A	107224129	NA,A	NA,G	NA,1	NA,inf	NA,inf	NA,0.344256	0.000223873	0.000447848
2	chr7:107214274:G:T	107214274	NA,T	NA,G	NA,1	NA,-inf	NA,inf	NA,0.236689	0.000223784	0.000447698
2	chr7:107142416:A:T	107142416	NA,T	NA,A	NA,1	NA,-inf	NA,inf	NA,0.596831	0.00022343	0.000447005
2	chr7:106558001:T:C	106558001	NA,C	NA,T	NA,1	NA,inf	NA,inf	NA,0.29322	0.00022307	0.000446311
2	chr7:107014300:C:T	107014300	NA,T	NA,C	NA,1	NA,inf	NA,inf	NA,0.4888	0.000223033	0.000446258
2	chr7:106771636:G:A	106771636	A,A	G,G	1,1	-inf,-inf	inf,inf	1.79769,0.806817	0.000222874	0.00044584
2	chr7:106249001:A:G	106249001	NA,G	NA,A	NA,1	NA,-inf	NA,inf	NA,0.419723	0.000222776	0.00044572
2	chr7:106624706:T:G	106624706	NA,G	NA,T	NA,1	NA,inf	NA,inf	NA,0.943076	0.000222435	0.000445024
2	chr7:107010592:C:T	107010592	NA,T	NA,C	NA,1	NA,inf	NA,inf	NA,0.264492	0.000222419	0.000445019
2	chr7:106491258:C:A	106491258	NA,A	NA,C	NA,1	NA,-inf	NA,inf	NA,0.298325	0.000222404	0.000444979
2	chr7:107001484:T:C	107001484	NA,C	NA,T	NA,1	NA,inf	NA,inf	NA,0.539697	0.000222341	0.000444869
2	chr7:106271516:A:G	106271516	NA,G	NA,A	NA,1	NA,-inf	NA,inf	NA,0.427007	0.000222234	0.000444633
2	chr7:106922403:A:G	106922403	NA,G	NA,A	NA,1	NA,inf	NA,inf	NA,0.371773	0.000222176	0.000444518
2	chr7:107000567:A:G	107000567	NA,G	NA,A	NA,1	NA,inf	NA,inf	NA,0.540467	0.000222127	0.000444439
2	chr7:107186108:G:A	107186108	NA,A	NA,G	NA,1	NA,-inf	NA,inf	NA,0.525522	0.000221997	0.000444142
2	chr7:106367986:T:C	106367986	NA,C	NA,T	NA,1	NA,-inf	NA,inf	NA,0.373318	0.000221748	0.000443658
2	chr7:106349127:A:G	106349127	NA,G	NA,A	NA,1	NA,-inf	NA,inf	NA,0.416435	0.000221635	0.000443442
2	chr7:106662560:T:C	106662560	NA,C	NA,T	NA,1	NA,-inf	NA,inf	NA,0.529253	0.000221209	0.0004426
2	chr7:106898038:G:C	106898038	NA,C	NA,G	NA,1	NA,-inf	NA,inf	NA,0.348288	0.000221161	0.00044247
2	chr7:107221260:G:A	107221260	NA,A	NA,G	NA,1	NA,inf	NA,inf	NA,0.381926	0.00022113	0.00044234
2	chr7:106732868:C:T	106732868	NA,T	NA,C	NA,1	NA,-inf	NA,inf	NA,1.211	0.000220858	0.000441873
2	chr7:106531067:C:T	106531067	NA,T	NA,C	NA,1	NA,-inf	NA,inf	NA,0.75823	0.000220781	0.000441736
2	chr7:106473047:C:T	106473047	NA,T	NA,C	NA,1	NA,-inf	NA,inf	NA,0.647654	0.0002207	0.000441584
2	chr7:106890423:C:T	106890423	T,T	C,C	1,1	inf,inf	inf,inf	1.12399,1.12084	0.000220622	0.000441339
2	chr7:107195462:A:G	107195462	NA,G	NA,A	NA,1	NA,-inf	NA,inf	NA,0.51597	0.000220386	0.00044092
2	chr7:106751678:C:T	106751678	NA,T	NA,C	NA,1	NA,-inf	NA,inf	NA,0.154284	0.000220099	0.000440329
2	chr7:106262898:C:T	106262898	NA,T	NA,C	NA,1	NA,-inf	NA,inf	NA,0.44066	0.000220059	0.000440283
2	chr7:107135306:T:G	107135306	NA,G	NA,T	NA,1	NA,inf	NA,inf	NA,0.436738	0.000219724	0.00043963
2	chr7:106753790:T:A	106753790	NA,A	NA,T	NA,1	NA,inf	NA,inf	NA,0.471162	0.000219678	0.000439511
2	chr7:106749357:G:A	106749357	A,NA	G,NA	1,NA	-inf,NA	inf,NA	2.3961,NA	0.00021957	0.000439268
2	chr7:106653423:CAAGA:C	106653423	C,NA	CAAGA,NA	1,NA	inf,NA	inf,NA	0.320164,NA	0.000219518	0.000439164
2	chr7:106715367:G:A	106715367	NA,A	NA,G	NA,1	NA,inf	NA,inf	NA,1.93252	0.000219508	0.000439164
2	chr7:106267650:A:G	106267650	NA,G	NA,A	NA,1	NA,-inf	NA,inf	NA,0.429423	0.000219498	0.000439158
2	chr7:106767299:G:A	106767299	NA,A	NA,G	NA,1	NA,inf	NA,inf	NA,0.395754	0.000219321	0.000438795
2	chr7:107209835:G:A	107209835	NA,A	NA,G	NA,1	NA,-inf	NA,inf	NA,0.228037	0.000219309	0.000438747
2	chr7:106907581:T:C	106907581	NA,C	NA,T	NA,1	NA,inf	NA,inf	NA,0.355524	0.000218732	0.000437629
2	chr7:106519517:T:G	106519517	NA,G	NA,T	NA,1	NA,-inf	NA,inf	NA,0.0741122	0.000218656	0.000437475
2	chr7:106521510:G:A	106521510	NA,A	NA,G	NA,1	NA,inf	NA,inf	NA,0.377161	0.000218539	0.000437244
2	chr7:106454111:T:C	106454111	NA,C	NA,T	NA,1	NA,-inf	NA,inf	NA,0.215546	0.000218468	0.000437102
2	chr7:107176388:A:G	107176388	NA,G	NA,A	NA,1	NA,-inf	NA,inf	NA,0.508214	0.000218366	0.000436878
2	chr7:106460075:C:T	106460075	NA,T	NA,C	NA,1	NA,-inf	NA,inf	NA,0.215253	0.000218343	0.000436853
2	chr7:107158954:G:A	107158954	NA,A	NA,G	NA,1	NA,inf	NA,inf	NA,0.385841	0.0002182	0.000436485
2	chr7:106574176:A:G	106574176	NA,G	NA,A	NA,1	NA,-inf	NA,inf	NA,0.38841	0.000217698	0.000435585
2	chr7:106800488:A:G	106800488	NA,G	NA,A	NA,1	NA,inf	NA,inf	NA,0.479148	0.000217533	0.000435228
2	chr7:106526055:A:G	106526055	NA,G	NA,A	NA,1	NA,-inf	NA,inf	NA,0.586886	0.00021736	0.00043489
2	chr7:106378350:G:A	106378350	NA,A	NA,G	NA,1	NA,inf	NA,inf	NA,0.3799	0.000217215	0.000434579
2	chr7:106799046:AC:A	106799046	NA,A	NA,AC	NA,1	NA,inf	NA,inf	NA,0.476732	0.000216977	0.000434116
2	chr7:106632363:T:C	106632363	NA,C	NA,T	NA,1	NA,-inf	NA,inf	NA,0.543483	0.000216609	0.000433396
2	chr7:106796563:T:C	106796563	NA,C	NA,T	NA,1	NA,inf	NA,inf	NA,0.474527	0.000216439	0.000433039
2	chr7:107227322:T:TA	107227322	NA,TA	NA,T	NA,1	NA,inf	NA,inf	NA,0.157227	0.000215827	0.000431846
2	chr7:106968238:G:T	106968238	NA,T	NA,G	NA,1	NA,-inf	NA,inf	NA,0.119321	0.00021555	0.000431308
2	chr7:106753137:AC:A	106753137	NA,A	NA,AC	NA,1	NA,-inf	NA,inf	NA,0.167246	0.000215474	0.000431079
2	chr7:106267254:TAACC:T	106267254	NA,T	NA,TAACC	NA,1	NA,-inf	NA,inf	NA,0.411969	0.000215427	0.000431015
2	chr7:107095627:T:C	107095627	NA,C	NA,T	NA,1	NA,inf	NA,inf	NA,0.250886	0.000215072	0.000430214
2	chr7:106723634:G:A	106723634	NA,A	NA,G	NA,1	NA,inf	NA,inf	NA,0.213742	0.00021498	0.00043012
2	chr7:106327611:C:T	106327611	NA,T	NA,C	NA,1	NA,inf	NA,inf	NA,0.329454	0.000214933	0.00043002
2	chr7:106943276:T:G	106943276	NA,G	NA,T	NA,1	NA,inf	NA,inf	NA,0.343698	0.000214918	0.000430002
2	chr7:106795785:T:C	106795785	NA,C	NA,T	NA,1	NA,inf	NA,inf	NA,0.469224	0.000214905	0.000429971
2	chr7:106751663:A:G	106751663	NA,G	NA,A	NA,1	NA,-inf	NA,inf	NA,0.169624	0.000214886	0.000429902
2	chr7:106819917:C:T	106819917	NA,T	NA,C	NA,1	NA,-inf	NA,inf	NA,0.0167354	0.000214877	0.000429914
2	chr7:107071334:A:T	107071334	NA,T	NA,A	NA,1	NA,inf	NA,inf	NA,0.247699	0.000214712	0.000429493
2	chr7:106327773:A:G	106327773	NA,G	NA,A	NA,1	NA,inf	NA,inf	NA,0.326644	0.00021463	0.000429415
2	chr7:106818090:C:T	106818090	NA,T	NA,C	NA,1	NA,-inf	NA,inf	NA,0.381451	0.000214606	0.000429387
2	chr7:106342805:T:A	106342805	NA,A	NA,T	NA,1	NA,inf	NA,inf	NA,0.325488	0.000214597	0.000429348
2	chr7:106731072:C:G	106731072	NA,G	NA,C	NA,1	NA,inf	NA,inf	NA,0.215402	0.000214465	0.000429089
2	chr7:106453578:G:A	106453578	A,A	G,G	1,1	-inf,inf	inf,inf	0.0347289,1.888	0.000214451	0.000429109
2	chr7:106610772:G:A	106610772	NA,A	NA,G	NA,1	NA,inf	NA,inf	NA,0.702653	0.000214384	0.000428928
2	chr7:106766066:T:C	106766066	NA,C	NA,T	NA,1	NA,inf	NA,inf	NA,0.376345	0.000214161	0.000428473
2	chr7:106324284:T:C	106324284	NA,C	NA,T	NA,1	NA,-inf	NA,inf	NA,0.246606	0.000214138	0.000428434
2	chr7:106724587:G:C	106724587	NA,C	NA,G	NA,1	NA,inf	NA,inf	NA,0.215886	0.00021393	0.000428019
2	chr7:106479066:T:C	106479066	NA,C	NA,T	NA,1	NA,inf	NA,inf	NA,0.151153	0.000213819	0.000427802
2	chr7:106260608:C:T	106260608	NA,T	NA,C	NA,1	NA,-inf	NA,inf	NA,0.386875	0.000213653	0.00042747
2	chr7:106720069:G:C	106720069	NA,C	NA,G	NA,1	NA,inf	NA,inf	NA,0.216999	0.000213596	0.000427351
2	chr7:106320484:C:A	106320484	NA,A	NA,C	NA,1	NA,-inf	NA,inf	NA,0.512302	0.000213533	0.000427246
2	chr7:106524537:C:T	106524537	NA,T	NA,C	NA,1	NA,inf	NA,inf	NA,0.362322	0.000213468	0.000427098
2	chr7:106912433:T:TAAA	106912433	NA,TAAA	NA,T	NA,1	NA,inf	NA,inf	NA,0.229497	0.000213154	0.000426394
2	chr7:106367289:G:A	106367289	NA,A	NA,G	NA,1	NA,-inf	NA,inf	NA,0.502489	0.000213104	0.000426386
2	chr7:106912428:AAG:A	106912428	NA,A	NA,AAG	NA,1	NA,inf	NA,inf	NA,0.229117	0.000213053	0.000426192
2	chr7:106448689:T:C	106448689	C,C	T,T	1,1	inf,inf	inf,inf	0.0178143,1.99429	0.000213042	0.00042625
2	chr7:106231164:G:T	106231164	NA,T	NA,G	NA,1	NA,-inf	NA,inf	NA,0.449254	0.00021304	0.000426244
2	chr7:107147307:G:C	107147307	NA,C	NA,G	NA,1	NA,inf	NA,inf	NA,0.372832	0.000213021	0.000426128
2	chr7:106554215:C:T	106554215	NA,T	NA,C	NA,1	NA,-inf	NA,inf	NA,0.604702	0.00021292	0.00042603
2	chr7:107010531:C:T	107010531	NA,T	NA,C	NA,1	NA,-inf	NA,inf	NA,0.670412	0.000212903	0.000426012
2	chr7:106564903:T:C	106564903	NA,C	NA,T	NA,1	NA,-inf	NA,inf	NA,0.397324	0.000212746	0.00042567
2	chr7:106663481:T:C	106663481	NA,C	NA,T	NA,1	NA,-inf	NA,inf	NA,0.499424	0.000212292	0.00042476
2	chr7:106845307:G:C	106845307	NA,C	NA,G	NA,1	NA,inf	NA,inf	NA,0.344503	0.000212262	0.00042468
2	chr7:106373054:C:T	106373054	NA,T	NA,C	NA,1	NA,inf	NA,inf	NA,0.38307	0.000212204	0.00042457
2	chr7:107000916:G:T	107000916	NA,T	NA,G	NA,1	NA,inf	NA,inf	NA,0.492473	0.000212155	0.000424489
2	chr7:106725462:C:T	106725462	T,NA	C,NA	1,NA	inf,NA	inf,NA	0.440539,NA	0.000212126	0.000424381
2	chr7:107147882:G:A	107147882	NA,A	NA,G	NA,1	NA,inf	NA,inf	NA,0.368199	0.000211888	0.000423863
2	chr7:106601193:T:C	106601193	NA,C	NA,T	NA,1	NA,-inf	NA,inf	NA,0.728508	0.000211662	0.000423494
2	chr7:106822117:G:A	106822117	NA,A	NA,G	NA,1	NA,inf	NA,inf	NA,0.432318	0.000211487	0.000423136
2	chr7:106513092:A:G	106513092	NA,G	NA,A	NA,1	NA,-inf	NA,inf	NA,0.704234	0.00021143	0.000423027
2	chr7:106441692:G:A	106441692	A,A	G,G	1,1	inf,inf	inf,inf	0.575659,1.21383	0.000211408	0.000423025
2	chr7:106501323:T:C	106501323	NA,C	NA,T	NA,1	NA,-inf	NA,inf	NA,0.624652	0.000211298	0.000422784
2	chr7:106883987:G:A	106883987	NA,A	NA,G	NA,1	NA,inf	NA,inf	NA,0.374989	0.00021126	0.000422683
2	chr7:106988796:T:C	106988796	NA,C	NA,T	NA,1	NA,inf	NA,inf	NA,0.338821	0.000211218	0.000422588
2	chr7:106280024:G:C	106280024	NA,C	NA,G	NA,1	NA,-inf	NA,inf	NA,0.412565	0.00021111	0.00042239
2	chr7:106316009:T:A	106316009	NA,A	NA,T	NA,1	NA,-inf	NA,inf	NA,0.498915	0.000211058	0.000422293
2	chr7:106553071:A:G	106553071	NA,G	NA,A	NA,1	NA,-inf	NA,inf	NA,0.28738	0.000210894	0.00042195
2	chr7:107001000:T:A	107001000	NA,A	NA,T	NA,1	NA,-inf	NA,inf	NA,0.293245	0.000210654	0.000421449
2	chr7:106806488:T:C	106806488	NA,C	NA,T	NA,1	NA,inf	NA,inf	NA,0.421838	0.0002105	0.00042116
2	chr7:106474491:C:T	106474491	NA,T	NA,C	NA,1	NA,-inf	NA,inf	NA,0.665572	0.000210235	0.000420645
2	chr7:107146517:G:A	107146517	NA,A	NA,G	NA,1	NA,inf	NA,inf	NA,0.36332	0.000210183	0.000420455
2	chr7:106676510:C:A	106676510	NA,A	NA,C	NA,1	NA,inf	NA,inf	NA,1.42787	0.000210055	0.000420268
2	chr7:106430846:T:A	106430846	NA,A	NA,T	NA,1	NA,inf	NA,inf	NA,0.434907	0.000210009	0.000420169
2	chr7:106684694:C:T	106684694	NA,T	NA,C	NA,1	NA,inf	NA,inf	NA,1.38971	0.000210006	0.000420155
2	chr7:106586607:G:A	106586607	NA,A	NA,G	NA,1	NA,inf	NA,inf	NA,0.196422	0.000209944	0.000420039
2	chr7:106911803:A:G	106911803	NA,G	NA,A	NA,1	NA,inf	NA,inf	NA,0.209889	0.000209849	0.000419868
2	chr7:107062814:C:T	107062814	NA,T	NA,C	NA,1	NA,inf	NA,inf	NA,0.433139	0.000209806	0.000419707
2	chr7:106513443:A:C	106513443	NA,C	NA,A	NA,1	NA,inf	NA,inf	NA,0.348061	0.000209748	0.000419656
2	chr7:106842815:G:T	106842815	NA,T	NA,G	NA,1	NA,-inf	NA,inf	NA,0.645191	0.000209691	0.000419535
2	chr7:106404678:G:A	106404678	NA,A	NA,G	NA,1	NA,inf	NA,inf	NA,0.188333	0.000209669	0.000419486
2	chr7:106732541:T:C	106732541	NA,C	NA,T	NA,1	NA,inf	NA,inf	NA,0.231202	0.000209532	0.000419221
2	chr7:106687838:A:G	106687838	NA,G	NA,A	NA,1	NA,-inf	NA,inf	NA,0.13449	0.000209487	0.000419125
2	chr7:106675879:G:A	106675879	A,A	G,G	1,1	inf,-inf	inf,inf	1.16697,0.454957	0.000209475	0.000419105
2	chr7:106328594:G:A	106328594	NA,A	NA,G	NA,1	NA,-inf	NA,inf	NA,0.49392	0.000209453	0.000419081
2	chr7:107067088:G:T	107067088	NA,T	NA,G	NA,1	NA,-inf	NA,inf	NA,0.407517	0.000209351	0.000418844
2	chr7:106438624:T:C	106438624	C,C	T,T	1,1	inf,inf	inf,inf	0.532443,1.24637	0.000209336	0.000418878
2	chr7:106582080:C:T	106582080	NA,T	NA,C	NA,1	NA,inf	NA,inf	NA,0.203798	0.000209098	0.000418347
2	chr7:106315823:G:A	106315823	NA,A	NA,G	NA,1	NA,-inf	NA,inf	NA,0.489908	0.000209093	0.000418361
2	chr7:106449173:C:A	106449173	NA,A	NA,C	NA,1	NA,-inf	NA,inf	NA,0.638826	0.000209072	0.000418319
2	chr7:106328331:C:T	106328331	NA,T	NA,C	NA,1	NA,-inf	NA,inf	NA,0.491989	0.000209027	0.000418228
2	chr7:106325777:G:T	106325777	NA,T	NA,G	NA,1	NA,-inf	NA,inf	NA,0.446383	0.000208977	0.000418131
2	chr7:107147298:C:T	107147298	NA,T	NA,C	NA,1	NA,inf	NA,inf	NA,0.35634	0.000208799	0.000417687
2	chr7:106428755:G:A	106428755	NA,A	NA,G	NA,1	NA,-inf	NA,inf	NA,0.259391	0.000208743	0.000417649
2	chr7:106359027:G:A	106359027	A,A	G,G	1,1	-inf,inf	inf,inf	0.32435,1.57398	0.000208659	0.000417388
2	chr7:106319671:G:A	106319671	NA,A	NA,G	NA,1	NA,-inf	NA,inf	NA,0.488346	0.000208618	0.000417411
2	chr7:106319237:AAG:A	106319237	NA,A	NA,AAG	NA,1	NA,-inf	NA,inf	NA,0.487359	0.000208407	0.000416989
2	chr7:106229418:C:A	106229418	NA,A	NA,C	NA,1	NA,inf	NA,inf	NA,0.337391	0.00020834	0.000416839
2	chr7:106312292:A:G	106312292	NA,G	NA,A	NA,1	NA,-inf	NA,inf	NA,0.429307	0.000208257	0.00041669
2	chr7:106256428:G:C	106256428	NA,C	NA,G	NA,1	NA,-inf	NA,inf	NA,0.379582	0.000208256	0.000416671
2	chr7:106750893:CT:C	106750893	NA,C	NA,CT	NA,1	NA,-inf	NA,inf	NA,0.393634	0.000208207	0.000416551
2	chr7:106328837:C:T	106328837	NA,T	NA,C	NA,1	NA,-inf	NA,inf	NA,0.487827	0.00020813	0.000416435
2	chr7:106616260:A:G	106616260	NA,G	NA,A	NA,1	NA,inf	NA,inf	NA,0.592289	0.000207976	0.00041611
2	chr7:107193508:T:C	107193508	NA,C	NA,T	NA,1	NA,inf	NA,inf	NA,0.288387	0.000207954	0.000416013
2	chr7:106850496:T:C	106850496	NA,C	NA,T	NA,1	NA,inf	NA,inf	NA,0.178739	0.000207799	0.000415724
2	chr7:106316923:A:C	106316923	NA,C	NA,A	NA,1	NA,-inf	NA,inf	NA,0.483968	0.000207718	0.00041561
2	chr7:106609776:C:G	106609776	NA,G	NA,C	NA,1	NA,inf	NA,inf	NA,0.59075	0.000207652	0.000415463
2	chr7:106324062:A:T	106324062	NA,T	NA,A	NA,1	NA,-inf	NA,inf	NA,0.223322	0.000207631	0.000415417
2	chr7:106328260:G:T	106328260	NA,T	NA,G	NA,1	NA,-inf	NA,inf	NA,0.484895	0.000207504	0.000415182
2	chr7:106310200:C:T	106310200	NA,T	NA,C	NA,1	NA,inf	NA,inf	NA,0.314343	0.000207481	0.000415123
2	chr7:106383065:G:T	106383065	NA,T	NA,G	NA,1	NA,inf	NA,inf	NA,0.38121	0.000207341	0.00041484
2	chr7:106751016:G:A	106751016	NA,A	NA,G	NA,1	NA,-inf	NA,inf	NA,0.398021	0.000207253	0.000414642
2	chr7:106644592:T:C	106644592	NA,C	NA,T	NA,1	NA,inf	NA,inf	NA,0.985309	0.000207208	0.00041457
2	chr7:106337483:T:G	106337483	NA,G	NA,T	NA,1	NA,-inf	NA,inf	NA,0.374457	0.000207202	0.000414575
2	chr7:106847694:T:G	106847694	NA,G	NA,T	NA,1	NA,-inf	NA,inf	NA,0.295735	0.0002072	0.000414545
2	chr7:106318362:TAGGGACATCA:T	106318362	NA,T	NA,TAGGGACATCA	NA,1	NA,inf	NA,inf	NA,0.302442	0.000207156	0.000414462
2	chr7:106533378:G:A	106533378	NA,A	NA,G	NA,1	NA,inf	NA,inf	NA,0.319385	0.000207119	0.000414396
2	chr7:106902247:CTT:C	106902247	C,C	CTT,CTT	1,1	-inf,-inf	inf,inf	1.11895,0.508348	0.000207032	0.000414148
2	chr7:106700994:T:C	106700994	NA,C	NA,T	NA,1	NA,inf	NA,inf	NA,1.14367	0.000207024	0.000414186
2	chr7:106317350:A:G	106317350	NA,G	NA,A	NA,1	NA,-inf	NA,inf	NA,0.480245	0.000207018	0.00041421
2	chr7:106344399:G:A	106344399	NA,A	NA,G	NA,1	NA,-inf	NA,inf	NA,0.244288	0.000206958	0.000414074
2	chr7:106964002:A:G	106964002	NA,G	NA,A	NA,1	NA,-inf	NA,inf	NA,0.603435	0.000206891	0.000413935
2	chr7:106617149:C:T	106617149	NA,T	NA,C	NA,1	NA,-inf	NA,inf	NA,0.580003	0.000206801	0.000413761
2	chr7:106749570:C:T	106749570	NA,T	NA,C	NA,1	NA,-inf	NA,inf	NA,0.399782	0.000206673	0.000413482
2	chr7:106837180:G:A	106837180	NA,A	NA,G	NA,1	NA,inf	NA,inf	NA,0.316235	0.000206499	0.000413096
2	chr7:106325243:G:T	106325243	T,T	G,G	1,1	-inf,inf	inf,inf	0.511477,1.49724	0.000206362	0.000412807
2	chr7:106370616:A:G	106370616	NA,G	NA,A	NA,1	NA,-inf	NA,inf	NA,0.482731	0.000206261	0.000412694
2	chr7:107101175:A:G	107101175	NA,G	NA,A	NA,1	NA,inf	NA,inf	NA,0.129645	0.000206223	0.000412629
2	chr7:106336768:A:G	106336768	NA,G	NA,A	NA,1	NA,-inf	NA,inf	NA,0.475995	0.000206213	0.000412598
2	chr7:106812726:C:T	106812726	NA,T	NA,C	NA,1	NA,inf	NA,inf	NA,0.318983	0.000206201	0.000412553
2	chr7:106727632:A:T	106727632	NA,T	NA,A	NA,1	NA,inf	NA,inf	NA,0.2445	0.000206195	0.000412544
2	chr7:106586550:G:A	106586550	NA,A	NA,G	NA,1	NA,inf	NA,inf	NA,0.181928	0.000206103	0.000412354
2	chr7:106337456:G:A	106337456	NA,A	NA,G	NA,1	NA,inf	NA,inf	NA,0.21156	0.000206037	0.000412228
2	chr7:106389718:T:C	106389718	NA,C	NA,T	NA,1	NA,inf	NA,inf	NA,0.265682	0.000206009	0.00041217
2	chr7:106959090:CA:C	106959090	NA,C	NA,CA	NA,1	NA,-inf	NA,inf	NA,0.117455	0.000205988	0.000412117
2	chr7:106335455:C:G	106335455	NA,G	NA,C	NA,1	NA,inf	NA,inf	NA,0.265706	0.000205783	0.000411714
2	chr7:106719307:G:T	106719307	T,NA	G,NA	1,NA	inf,NA	inf,NA	3.23916,NA	0.000205697	0.000411578
2	chr7:106648664:G:C	106648664	NA,C	NA,G	NA,1	NA,inf	NA,inf	NA,0.366125	0.000205522	0.00041119
2	chr7:106404993:A:G	106404993	NA,G	NA,A	NA,1	NA,-inf	NA,inf	NA,0.317123	0.000205466	0.000411092
2	chr7:106317257:T:C	106317257	NA,C	NA,T	NA,1	NA,-inf	NA,inf	NA,0.472783	0.000205401	0.000410973
2	chr7:106358783:T:C	106358783	C,C	T,T	1,1	-inf,inf	inf,inf	0.447664,1.52657	0.000205023	0.000410125
2	chr7:106237450:C:T	106237450	NA,T	NA,C	NA,1	NA,inf	NA,inf	NA,0.341018	0.000204947	0.000410048
2	chr7:106932160:A:G	106932160	G,G	A,A	1,1	-inf,-inf	inf,inf	0.660828,0.911638	0.000204912	0.000409902
2	chr7:106916145:C:T	106916145	NA,T	NA,C	NA,1	NA,inf	NA,inf	NA,0.24445	0.00020488	0.000409836
2	chr7:106570096:A:G	106570096	G,G	A,A	1,1	inf,inf	inf,inf	0.153134,1.41751	0.000204797	0.000409679
2	chr7:106352062:C:A	106352062	NA,A	NA,C	NA,1	NA,inf	NA,inf	NA,0.323013	0.000204695	0.000409549
2	chr7:106917780:C:T	106917780	NA,T	NA,C	NA,1	NA,inf	NA,inf	NA,0.424932	0.000204633	0.000409375
2	chr7:106750858:A:G	106750858	NA,G	NA,A	NA,1	NA,-inf	NA,inf	NA,0.410776	0.000204383	0.000408901
2	chr7:106859805:T:C	106859805	NA,C	NA,T	NA,1	NA,inf	NA,inf	NA,0.300685	0.000204363	0.000408883
2	chr7:106689842:G:A	106689842	NA,A	NA,G	NA,1	NA,inf	NA,inf	NA,1.3839	0.000204324	0.000408802
2	chr7:106607916:A:C	106607916	NA,C	NA,A	NA,1	NA,inf	NA,inf	NA,0.00365519	0.00020421	0.000408546
2	chr7:106893559:A:C	106893559	NA,C	NA,A	NA,1	NA,inf	NA,inf	NA,0.0945155	0.000204172	0.000408482
2	chr7:106816236:C:T	106816236	NA,T	NA,C	NA,1	NA,inf	NA,inf	NA,0.305192	0.000203946	0.000408043
2	chr7:106840269:C:T	106840269	NA,T	NA,C	NA,1	NA,inf	NA,inf	NA,0.211096	0.000203928	0.000408019
2	chr7:106411998:T:C	106411998	NA,C	NA,T	NA,1	NA,-inf	NA,inf	NA,0.339183	0.000203916	0.000407978
2	chr7:106768706:T:C	106768706	NA,C	NA,T	NA,1	NA,-inf	NA,inf	NA,0.157908	0.0002039	0.000407958
2	chr7:106344476:C:A	106344476	NA,A	NA,C	NA,1	NA,-inf	NA,inf	NA,0.225171	0.00020382	0.000407801
2	chr7:106830779:A:G	106830779	NA,G	NA,A	NA,1	NA,inf	NA,inf	NA,0.112848	0.000203713	0.000407588
2	chr7:106686839:TTC:T	106686839	NA,T	NA,TTC	NA,1	NA,-inf	NA,inf	NA,0.983215	0.000203686	0.000407524
2	chr7:106758174:T:C	106758174	NA,C	NA,T	NA,1	NA,inf	NA,inf	NA,1.13623	0.000203609	0.000407356
2	chr7:106391106:G:C	106391106	NA,C	NA,G	NA,1	NA,inf	NA,inf	NA,0.254763	0.000203489	0.000407128
2	chr7:106308034:A:G	106308034	NA,G	NA,A	NA,1	NA,inf	NA,inf	NA,0.248036	0.000203435	0.000407022
2	chr7:106343733:C:T	106343733	NA,T	NA,C	NA,1	NA,-inf	NA,inf	NA,0.306188	0.000203364	0.000406883
2	chr7:106340505:A:G	106340505	NA,G	NA,A	NA,1	NA,inf	NA,inf	NA,0.255541	0.000203347	0.000406841
2	chr7:106321536:A:T	106321536	NA,T	NA,A	NA,1	NA,-inf	NA,inf	NA,0.464022	0.000203337	0.000406844
2	chr7:106324705:C:T	106324705	NA,T	NA,C	NA,1	NA,-inf	NA,inf	NA,0.466094	0.000203318	0.000406806
2	chr7:106266478:C:T	106266478	NA,T	NA,C	NA,1	NA,-inf	NA,inf	NA,0.361429	0.000203249	0.000406653
2	chr7:106388107:A:C	106388107	NA,C	NA,A	NA,1	NA,inf	NA,inf	NA,0.364324	0.000203077	0.000406311
2	chr7:106415883:T:C	106415883	NA,C	NA,T	NA,1	NA,inf	NA,inf	NA,0.381667	0.000202986	0.000406118
2	chr7:106290437:C:T	106290437	NA,T	NA,C	NA,1	NA,-inf	NA,inf	NA,0.323075	0.000202883	0.000405922
2	chr7:106451612:G:A	106451612	NA,A	NA,G	NA,1	NA,-inf	NA,inf	NA,0.62454	0.000202803	0.000405775
2	chr7:106362859:A:C	106362859	NA,C	NA,A	NA,1	NA,inf	NA,inf	NA,0.228099	0.000202799	0.000405744
2	chr7:106751487:G:GC	106751487	NA,GC	NA,G	NA,1	NA,-inf	NA,inf	NA,0.416215	0.000202731	0.000405597
2	chr7:106331674:A:T	106331674	NA,T	NA,A	NA,1	NA,inf	NA,inf	NA,0.25181	0.000202456	0.000405058
2	chr7:107208800:A:G	107208800	NA,G	NA,A	NA,1	NA,-inf	NA,inf	NA,0.292244	0.000202391	0.000404913
2	chr7:106938627:TTAAAG:T	106938627	NA,T	NA,TTAAAG	NA,1	NA,inf	NA,inf	NA,0.116102	0.000201983	0.000404122
2	chr7:106323196:G:GA	106323196	NA,GA	NA,G	NA,1	NA,-inf	NA,inf	NA,0.203068	0.000201973	0.000404097
2	chr7:106554081:A:T	106554081	NA,T	NA,A	NA,1	NA,-inf	NA,inf	NA,0.230713	0.000201961	0.000404076
2	chr7:106877598:A:G	106877598	NA,G	NA,A	NA,1	NA,-inf	NA,inf	NA,0.0928222	0.000201689	0.000403604
2	chr7:106452021:C:T	106452021	NA,T	NA,C	NA,1	NA,-inf	NA,inf	NA,0.601527	0.000201342	0.000402862
2	chr7:106331993:C:T	106331993	NA,T	NA,C	NA,1	NA,-inf	NA,inf	NA,0.475281	0.000201297	0.000402762
2	chr7:106686885:C:A	106686885	NA,A	NA,C	NA,1	NA,inf	NA,inf	NA,1.36096	0.000201235	0.000402624
2	chr7:106609700:T:C	106609700	NA,C	NA,T	NA,1	NA,inf	NA,inf	NA,0.46451	0.00020119	0.00040252
2	chr7:106323715:A:T	106323715	NA,T	NA,A	NA,1	NA,-inf	NA,inf	NA,0.201415	0.000201114	0.000402379
2	chr7:106335075:G:A	106335075	NA,A	NA,G	NA,1	NA,-inf	NA,inf	NA,0.450898	0.000201002	0.000402173
2	chr7:106241625:C:T	106241625	NA,T	NA,C	NA,1	NA,-inf	NA,inf	NA,0.396899	0.000200982	0.000402122
2	chr7:106938931:G:A	106938931	NA,A	NA,G	NA,1	NA,-inf	NA,inf	NA,0.119416	0.000200766	0.00040176
2	chr7:106834005:G:A	106834005	NA,A	NA,G	NA,1	NA,inf	NA,inf	NA,0.638688	0.000200755	0.000401682
2	chr7:106687395:A:G	106687395	NA,G	NA,A	NA,1	NA,inf	NA,inf	NA,0.90605	0.00020057	0.000401294
2	chr7:106582774:G:A	106582774	NA,A	NA,G	NA,1	NA,-inf	NA,inf	NA,0.674039	0.000200538	0.000401237
2	chr7:107187125:C:T	107187125	NA,T	NA,C	NA,1	NA,inf	NA,inf	NA,0.309392	0.000200399	0.00040089
2	chr7:106921066:T:C	106921066	C,C	T,T	1,1	inf,inf	inf,inf	1.23202,0.591381	0.000200394	0.000400829
2	chr7:106620838:A:T	106620838	NA,T	NA,A	NA,1	NA,inf	NA,inf	NA,0.101639	0.000200317	0.000400789
2	chr7:106592729:A:C	106592729	NA,C	NA,A	NA,1	NA,-inf	NA,inf	NA,0.231212	0.000200304	0.000400764
2	chr7:107214576:T:C	107214576	NA,C	NA,T	NA,1	NA,-inf	NA,inf	NA,0.161974	0.000200304	0.000400736
2	chr7:106322894:A:T	106322894	NA,T	NA,A	NA,1	NA,-inf	NA,inf	NA,0.449979	0.000200298	0.000400763
2	chr7:106580231:A:T	106580231	NA,T	NA,A	NA,1	NA,inf	NA,inf	NA,0.0925028	0.000200226	0.000400602
2	chr7:106863932:C:A	106863932	NA,A	NA,C	NA,1	NA,inf	NA,inf	NA,0.516425	0.000199891	0.000399943
2	chr7:106489391:C:T	106489391	NA,T	NA,C	NA,1	NA,inf	NA,inf	NA,0.0320856	0.000199765	0.000399681
2	chr7:106928000:T:C	106928000	NA,C	NA,T	NA,1	NA,inf	NA,inf	NA,0.091021	0.000199435	0.000399039
2	chr7:106859371:C:T	106859371	NA,T	NA,C	NA,1	NA,inf	NA,inf	NA,0.277892	0.000199376	0.000398906
2	chr7:106488439:G:T	106488439	NA,T	NA,G	NA,1	NA,inf	NA,inf	NA,0.294874	0.00019931	0.000398759
2	chr7:106389284:T:C	106389284	NA,C	NA,T	NA,1	NA,inf	NA,inf	NA,0.234246	0.000199018	0.000398183
2	chr7:106785156:G:A	106785156	NA,A	NA,G	NA,1	NA,inf	NA,inf	NA,0.571424	0.000198885	0.00039792
2	chr7:106449532:G:A	106449532	A,A	G,G	1,1	inf,inf	inf,inf	0.380923,1.59629	0.000198762	0.000397733
2	chr7:106373399:T:C	106373399	NA,C	NA,T	NA,1	NA,-inf	NA,inf	NA,0.321706	0.000198667	0.000397485
2	chr7:106522645:G:A	106522645	NA,A	NA,G	NA,1	NA,-inf	NA,inf	NA,0.539827	0.000198655	0.000397472
2	chr7:106642800:A:G	106642800	NA,G	NA,A	NA,1	NA,inf	NA,inf	NA,0.162276	0.000198583	0.000397312
2	chr7:106779527:T:C	106779527	C,C	T,T	1,1	-inf,inf	inf,inf	3.33717,0.0288342	0.000198579	0.000397424
2	chr7:106705977:C:G	106705977	NA,G	NA,C	NA,1	NA,inf	NA,inf	NA,1.09384	0.000198455	0.000397044
2	chr7:106338923:C:T	106338923	NA,T	NA,C	NA,1	NA,-inf	NA,inf	NA,0.400649	0.000198451	0.00039707
2	chr7:106754479:T:C	106754479	C,C	T,T	1,1	-inf,-inf	inf,inf	0.943443,3.11392	0.000198314	0.000396666
2	chr7:106705983:C:T	106705983	NA,T	NA,C	NA,1	NA,inf	NA,inf	NA,0.856886	0.000198194	0.000396541
2	chr7:106226809:C:A	106226809	NA,A	NA,C	NA,1	NA,inf	NA,inf	NA,0.219376	0.000198183	0.000396519
2	chr7:106709133:G:A	106709133	NA,A	NA,G	NA,1	NA,inf	NA,inf	NA,0.0212725	0.000198166	0.000396487
2	chr7:106705601:T:G	106705601	NA,G	NA,T	NA,1	NA,inf	NA,inf	NA,1.09129	0.0001981	0.000396335
2	chr7:106390462:C:T	106390462	NA,T	NA,C	NA,1	NA,inf	NA,inf	NA,0.234216	0.00019801	0.000396168
2	chr7:106519254:C:T	106519254	NA,T	NA,C	NA,1	NA,-inf	NA,inf	NA,0.436886	0.000197911	0.000395983
2	chr7:106700548:C:T	106700548	NA,T	NA,C	NA,1	NA,-inf	NA,inf	NA,1.32812	0.000197865	0.000395875
2	chr7:106267667:C:T	106267667	NA,T	NA,C	NA,1	NA,-inf	NA,inf	NA,0.217908	0.000197811	0.000395773
2	chr7:106382095:C:A	106382095	NA,A	NA,C	NA,1	NA,-inf	NA,inf	NA,0.338125	0.000197764	0.000395681
2	chr7:106363894:T:C	106363894	NA,C	NA,T	NA,1	NA,inf	NA,inf	NA,0.12494	0.000197673	0.000395495
2	chr7:106373210:G:C	106373210	NA,C	NA,G	NA,1	NA,inf	NA,inf	NA,0.275709	0.000197446	0.000395043
2	chr7:106228149:A:G	106228149	NA,G	NA,A	NA,1	NA,-inf	NA,inf	NA,0.278818	0.000197445	0.000395045
2	chr7:106862519:G:A	106862519	NA,A	NA,G	NA,1	NA,-inf	NA,inf	NA,0.277805	0.000197425	0.000394984
2	chr7:107154706:A:G	107154706	NA,G	NA,A	NA,1	NA,inf	NA,inf	NA,0.181438	0.000197376	0.000394836
2	chr7:106342602:A:G	106342602	NA,G	NA,A	NA,1	NA,-inf	NA,inf	NA,0.395722	0.000197269	0.000394706
2	chr7:106345386:G:C	106345386	NA,C	NA,G	NA,1	NA,-inf	NA,inf	NA,0.423608	0.000197151	0.00039447
2	chr7:107144210:C:T	107144210	NA,T	NA,C	NA,1	NA,-inf	NA,inf	NA,0.151483	0.000197116	0.0003944
2	chr7:106689480:T:A	106689480	NA,A	NA,T	NA,1	NA,-inf	NA,inf	NA,0.616025	0.000197097	0.000394324
2	chr7:106679303:C:A	106679303	A,A	C,C	1,1	inf,-inf	inf,inf	1.21639,0.430935	0.000197093	0.000394336
2	chr7:106312390:G:A	106312390	NA,A	NA,G	NA,1	NA,inf	NA,inf	NA,0.160486	0.000196914	0.000393969
2	chr7:106836615:C:T	106836615	NA,T	NA,C	NA,1	NA,inf	NA,inf	NA,0.261163	0.000196796	0.000393742
2	chr7:106316458:T:A	106316458	NA,A	NA,T	NA,1	NA,-inf	NA,inf	NA,0.209587	0.000196727	0.000393601
2	chr7:106478848:T:A	106478848	NA,A	NA,T	NA,1	NA,inf	NA,inf	NA,0.11107	0.0001966	0.000393347
2	chr7:106676033:G:A	106676033	A,A	G,G	1,1	inf,-inf	inf,inf	5.5448,0.236631	0.000196578	0.000393266
2	chr7:106516283:G:A	106516283	NA,A	NA,G	NA,1	NA,-inf	NA,inf	NA,0.214571	0.000196544	0.00039324
2	chr7:107074920:T:C	107074920	NA,C	NA,T	NA,1	NA,-inf	NA,inf	NA,0.276381	0.000196495	0.000393196
2	chr7:106550552:A:T	106550552	NA,T	NA,A	NA,1	NA,inf	NA,inf	NA,0.210706	0.000196473	0.00039308
2	chr7:106323201:G:A	106323201	NA,A	NA,G	NA,1	NA,-inf	NA,inf	NA,0.427979	0.000196292	0.000392748
2	chr7:106269528:G:A	106269528	NA,A	NA,G	NA,1	NA,-inf	NA,inf	NA,0.342567	0.000196215	0.000392589
2	chr7:106979164:C:T	106979164	NA,T	NA,C	NA,1	NA,-inf	NA,inf	NA,0.570356	0.000196144	0.000392425
2	chr7:106639025:T:C	106639025	NA,C	NA,T	NA,1	NA,inf	NA,inf	NA,0.899736	0.000196081	0.000392311
2	chr7:106793082:G:A	106793082	A,NA	G,NA	1,NA	-inf,NA	inf,NA	0.830797,NA	0.000195959	0.000392107
2	chr7:107212282:T:C	107212282	NA,C	NA,T	NA,1	NA,inf	NA,inf	NA,0.195677	0.000195925	0.000392014
2	chr7:106711705:A:G	106711705	NA,G	NA,A	NA,1	NA,-inf	NA,inf	NA,0.179322	0.000195843	0.00039181
2	chr7:106327260:T:A	106327260	NA,A	NA,T	NA,1	NA,-inf	NA,inf	NA,0.427044	0.00019583	0.000391824
2	chr7:106971515:A:C	106971515	NA,C	NA,A	NA,1	NA,-inf	NA,inf	NA,0.594426	0.000195583	0.000391302
2	chr7:107185166:A:G	107185166	NA,G	NA,A	NA,1	NA,inf	NA,inf	NA,0.277361	0.000195262	0.000390618
2	chr7:106988503:T:C	106988503	C,C	T,T	1,1	-inf,inf	inf,inf	1.18095,0.42389	0.000195178	0.000390259
2	chr7:106677126:A:G	106677126	NA,G	NA,A	NA,1	NA,inf	NA,inf	NA,0.00236784	0.000195167	0.000390487
2	chr7:107168097:A:G	107168097	NA,G	NA,A	NA,1	NA,inf	NA,inf	NA,0.290062	0.000195116	0.000390328
2	chr7:106415993:T:C	106415993	NA,C	NA,T	NA,1	NA,-inf	NA,inf	NA,0.173712	0.000195099	0.000390355
2	chr7:106980153:C:T	106980153	NA,T	NA,C	NA,1	NA,-inf	NA,inf	NA,0.077749	0.000195063	0.000390263
2	chr7:106363101:A:T	106363101	NA,T	NA,A	NA,1	NA,inf	NA,inf	NA,0.188286	0.000194963	0.000390068
2	chr7:106344731:C:T	106344731	NA,T	NA,C	NA,1	NA,-inf	NA,inf	NA,0.412568	0.000194911	0.000389986
2	chr7:106970298:G:A	106970298	NA,A	NA,G	NA,1	NA,-inf	NA,inf	NA,0.501577	0.000194889	0.000389925
2	chr7:106679193:T:C	106679193	NA,C	NA,T	NA,1	NA,inf	NA,inf	NA,0.0121881	0.000194886	0.000389926
2	chr7:106389445:G:A	106389445	NA,A	NA,G	NA,1	NA,inf	NA,inf	NA,0.207329	0.000194883	0.00038991
2	chr7:106552130:T:C	106552130	NA,C	NA,T	NA,1	NA,inf	NA,inf	NA,0.234612	0.000194844	0.000389833
2	chr7:106855237:A:G	106855237	NA,G	NA,A	NA,1	NA,inf	NA,inf	NA,0.251799	0.00019484	0.000389818
2	chr7:107187689:C:T	107187689	NA,T	NA,C	NA,1	NA,inf	NA,inf	NA,0.283813	0.000194837	0.000389769
2	chr7:106553574:C:T	106553574	NA,T	NA,C	NA,1	NA,-inf	NA,inf	NA,0.368284	0.000194674	0.000389509
2	chr7:106487018:A:G	106487018	NA,G	NA,A	NA,1	NA,inf	NA,inf	NA,0.275438	0.000194618	0.000389373
2	chr7:106536841:A:T	106536841	NA,T	NA,A	NA,1	NA,-inf	NA,inf	NA,0.296475	0.00019461	0.000389384
2	chr7:106310057:C:T	106310057	NA,T	NA,C	NA,1	NA,inf	NA,inf	NA,0.249512	0.00019442	0.000388992
2	chr7:107153402:G:T	107153402	T,NA	G,NA	1,NA	-inf,NA	inf,NA	0.878985,NA	0.0001944	0.000388928
2	chr7:106855531:G:A	106855531	NA,A	NA,G	NA,1	NA,inf	NA,inf	NA,0.248963	0.00019436	0.000388858
2	chr7:106698097:A:G	106698097	NA,G	NA,A	NA,1	NA,inf	NA,inf	NA,0.25283	0.000194347	0.000388845
2	chr7:107010684:C:T	107010684	NA,T	NA,C	NA,1	NA,inf	NA,inf	NA,0.362734	0.000194329	0.000388824
2	chr7:106831840:T:C	106831840	NA,C	NA,T	NA,1	NA,inf	NA,inf	NA,0.351717	0.000194306	0.000388732
2	chr7:106337751:C:T	106337751	NA,T	NA,C	NA,1	NA,-inf	NA,inf	NA,0.412821	0.000194256	0.000388676
2	chr7:107145975:A:G	107145975	NA,G	NA,A	NA,1	NA,inf	NA,inf	NA,0.232141	0.000194214	0.000388537
2	chr7:106496188:A:G	106496188	NA,G	NA,A	NA,1	NA,-inf	NA,inf	NA,0.283823	0.000194171	0.000388493
2	chr7:106426568:A:G	106426568	NA,G	NA,A	NA,1	NA,inf	NA,inf	NA,0.542592	0.000194025	0.0003882
2	chr7:107177979:T:C	107177979	NA,C	NA,T	NA,1	NA,inf	NA,inf	NA,0.271635	0.000193972	0.00038804
2	chr7:106955877:C:G	106955877	NA,G	NA,C	NA,1	NA,-inf	NA,inf	NA,0.528454	0.000193944	0.000388036
2	chr7:106333488:A:G	106333488	NA,G	NA,A	NA,1	NA,inf	NA,inf	NA,0.159735	0.000193941	0.00038803
2	chr7:106449916:G:C	106449916	NA,C	NA,G	NA,1	NA,-inf	NA,inf	NA,0.56198	0.000193779	0.000387721
2	chr7:106709819:G:T	106709819	NA,T	NA,G	NA,1	NA,-inf	NA,inf	NA,0.180124	0.000193775	0.000387673
2	chr7:106504236:T:C	106504236	NA,C	NA,T	NA,1	NA,-inf	NA,inf	NA,0.22369	0.000193716	0.000387592
2	chr7:106721923:ACT:A	106721923	NA,A	NA,ACT	NA,1	NA,inf	NA,inf	NA,1.07675	0.000193606	0.000387345
2	chr7:106988525:T:C	106988525	NA,C	NA,T	NA,1	NA,-inf	NA,inf	NA,0.199923	0.000193397	0.000386934
2	chr7:106385489:G:A	106385489	A,NA	G,NA	1,NA	-inf,NA	inf,NA	0.620476,NA	0.000193362	0.000386855
2	chr7:106351344:C:T	106351344	NA,T	NA,C	NA,1	NA,-inf	NA,inf	NA,0.358465	0.000193285	0.000386721
2	chr7:106898213:A:G	106898213	NA,G	NA,A	NA,1	NA,inf	NA,inf	NA,0.120421	0.000193205	0.000386563
2	chr7:107225257:C:T	107225257	NA,T	NA,C	NA,1	NA,inf	NA,inf	NA,0.349676	0.000193173	0.000386469
2	chr7:106373414:C:T	106373414	NA,T	NA,C	NA,1	NA,inf	NA,inf	NA,0.251614	0.000193162	0.000386467
2	chr7:106565983:G:A	106565983	NA,A	NA,G	NA,1	NA,inf	NA,inf	NA,0.459105	0.000193062	0.000386273
2	chr7:107185544:A:C	107185544	NA,C	NA,A	NA,1	NA,inf	NA,inf	NA,0.267634	0.000193053	0.000386201
2	chr7:106954188:A:AG	106954188	NA,AG	NA,A	NA,1	NA,-inf	NA,inf	NA,0.521946	0.000193046	0.000386239
2	chr7:107021650:T:C	107021650	NA,C	NA,T	NA,1	NA,-inf	NA,inf	NA,0.144962	0.000193003	0.000386126
2	chr7:106330887:T:C	106330887	NA,C	NA,T	NA,1	NA,-inf	NA,inf	NA,0.163496	0.000192933	0.000386012
2	chr7:106876454:C:T	106876454	NA,T	NA,C	NA,1	NA,-inf	NA,inf	NA,0.2987	0.000192807	0.000385752
2	chr7:106317602:C:T	106317602	NA,T	NA,C	NA,1	NA,-inf	NA,inf	NA,0.183757	0.000192766	0.000385678
2	chr7:106958889:G:A	106958889	NA,A	NA,G	NA,1	NA,inf	NA,inf	NA,0.352281	0.000192765	0.000385676
2	chr7:106439703:T:C	106439703	NA,C	NA,T	NA,1	NA,inf	NA,inf	NA,0.435805	0.000192746	0.000385638
2	chr7:106827899:C:T	106827899	NA,T	NA,C	NA,1	NA,inf	NA,inf	NA,0.171959	0.000192456	0.000385052
2	chr7:106280994:C:T	106280994	NA,T	NA,C	NA,1	NA,-inf	NA,inf	NA,0.25865	0.000192337	0.000384826
2	chr7:106491851:A:G	106491851	NA,G	NA,A	NA,1	NA,inf	NA,inf	NA,0.262418	0.000192319	0.000384775
2	chr7:106648236:T:C	106648236	NA,C	NA,T	NA,1	NA,inf	NA,inf	NA,0.132191	0.000192297	0.000384743
2	chr7:106363355:G:A	106363355	NA,A	NA,G	NA,1	NA,-inf	NA,inf	NA,0.306591	0.000192248	0.00038465
2	chr7:106657910:G:C	106657910	NA,C	NA,G	NA,1	NA,-inf	NA,inf	NA,0.990477	0.000192228	0.000384615
2	chr7:106514693:CACATA:C	106514693	NA,C	NA,CACATA	NA,1	NA,-inf	NA,inf	NA,0.476855	0.000192184	0.000384524
2	chr7:106476349:C:A	106476349	NA,A	NA,C	NA,1	NA,-inf	NA,inf	NA,0.57074	0.000192166	0.000384493
2	chr7:106860540:C:A	106860540	A,NA	C,NA	1,NA	inf,NA	inf,NA	0.689674,NA	0.000191913	0.000384002
2	chr7:107198812:T:C	107198812	NA,C	NA,T	NA,1	NA,inf	NA,inf	NA,0.262495	0.000191571	0.000383239
2	chr7:106722778:C:T	106722778	NA,T	NA,C	NA,1	NA,inf	NA,inf	NA,0.874977	0.000191534	0.000383215
2	chr7:106564410:T:C	106564410	NA,C	NA,T	NA,1	NA,inf	NA,inf	NA,0.225248	0.00019141	0.000382962
2	chr7:106854973:G:A	106854973	NA,A	NA,G	NA,1	NA,inf	NA,inf	NA,0.269589	0.000191389	0.000382925
2	chr7:107190072:C:T	107190072	NA,T	NA,C	NA,1	NA,inf	NA,inf	NA,0.219646	0.000191291	0.000382679
2	chr7:106322815:T:C	106322815	NA,C	NA,T	NA,1	NA,-inf	NA,inf	NA,0.397619	0.000191202	0.000382564
2	chr7:106903422:A:C	106903422	NA,C	NA,A	NA,1	NA,inf	NA,inf	NA,0.0213072	0.000191198	0.000382531
2	chr7:106692601:G:A	106692601	NA,A	NA,G	NA,1	NA,inf	NA,inf	NA,0.270044	0.000191132	0.000382412
2	chr7:106921208:C:T	106921208	NA,T	NA,C	NA,1	NA,inf	NA,inf	NA,0.147544	0.000191105	0.000382365
2	chr7:106739822:T:C	106739822	NA,C	NA,T	NA,1	NA,inf	NA,inf	NA,0.403929	0.000191014	0.000382176
2	chr7:106785061:TTTTC:T	106785061	NA,T	NA,TTTTC	NA,1	NA,inf	NA,inf	NA,0.527105	0.000190846	0.000381838
2	chr7:106729946:G:A	106729946	NA,A	NA,G	NA,1	NA,inf	NA,inf	NA,1.02585	0.000190635	0.000381401
2	chr7:106316505:G:A	106316505	NA,A	NA,G	NA,1	NA,-inf	NA,inf	NA,0.394492	0.000190621	0.000381402
2	chr7:106322641:A:C	106322641	NA,C	NA,A	NA,1	NA,inf	NA,inf	NA,0.218752	0.000190439	0.000381025
2	chr7:107170047:C:G	107170047	NA,G	NA,C	NA,1	NA,inf	NA,inf	NA,0.25308	0.000190372	0.000380842
2	chr7:106731018:A:G	106731018	G,G	A,A	1,1	inf,inf	inf,inf	5.99455,0.154739	0.000190275	0.000380636
2	chr7:106696331:T:G	106696331	NA,G	NA,T	NA,1	NA,inf	NA,inf	NA,0.274104	0.000190097	0.000380343
2	chr7:107004249:C:T	107004249	NA,T	NA,C	NA,1	NA,inf	NA,inf	NA,0.153824	0.000190014	0.000380173
2	chr7:106445589:C:T	106445589	NA,T	NA,C	NA,1	NA,-inf	NA,inf	NA,0.543955	0.000189832	0.000379823
2	chr7:106280195:G:A	106280195	NA,A	NA,G	NA,1	NA,inf	NA,inf	NA,0.253524	0.00018982	0.000379778
2	chr7:107190618:T:TA	107190618	NA,TA	NA,T	NA,1	NA,inf	NA,inf	NA,0.251891	0.000189788	0.000379675
2	chr7:106939351:C:T	106939351	NA,T	NA,C	NA,1	NA,inf	NA,inf	NA,0.172264	0.000189448	0.000378983
2	chr7:107215525:G:A	107215525	NA,A	NA,G	NA,1	NA,-inf	NA,inf	NA,0.379792	0.00018919	0.000378553
2	chr7:106777641:A:G	106777641	G,NA	A,NA	1,NA	-inf,NA	inf,NA	0.857054,NA	0.000189101	0.000378387
2	chr7:106921663:C:A	106921663	NA,A	NA,C	NA,1	NA,inf	NA,inf	NA,0.355892	0.000189059	0.00037823
2	chr7:106591452:G:A	106591452	NA,A	NA,G	NA,1	NA,-inf	NA,inf	NA,0.077681	0.000189033	0.000378221
2	chr7:106325838:C:G	106325838	NA,G	NA,C	NA,1	NA,-inf	NA,inf	NA,0.18411	0.000189009	0.000378169
2	chr7:106297063:C:A	106297063	NA,A	NA,C	NA,1	NA,-inf	NA,inf	NA,0.245711	0.000188927	0.000378004
2	chr7:106582144:G:A	106582144	A,NA	G,NA	1,NA	inf,NA	inf,NA	0.036663,NA	0.0001889	0.000377972
2	chr7:106704142:C:T	106704142	NA,T	NA,C	NA,1	NA,inf	NA,inf	NA,1.15587	0.000188759	0.000377652
2	chr7:106427718:G:A	106427718	NA,A	NA,G	NA,1	NA,-inf	NA,inf	NA,0.127796	0.000188753	0.000377658
2	chr7:106963564:T:C	106963564	NA,C	NA,T	NA,1	NA,inf	NA,inf	NA,0.163397	0.00018849	0.000377111
2	chr7:107179243:C:T	107179243	T,NA	C,NA	1,NA	inf,NA	inf,NA	0.81383,NA	0.000188446	0.000377058
2	chr7:107189093:A:T	107189093	NA,T	NA,A	NA,1	NA,-inf	NA,inf	NA,0.111935	0.000188404	0.000376935
2	chr7:106230518:A:T	106230518	NA,T	NA,A	NA,1	NA,-inf	NA,inf	NA,0.177787	0.000188356	0.000376862
2	chr7:106763816:A:G	106763816	G,G	A,A	1,1	-inf,-inf	inf,inf	0.275792,1.45608	0.000188345	0.000376812
2	chr7:107012264:G:A	107012264	NA,A	NA,G	NA,1	NA,inf	NA,inf	NA,0.20388	0.000188182	0.000376526
2	chr7:106389402:T:G	106389402	NA,G	NA,T	NA,1	NA,inf	NA,inf	NA,0.177471	0.000188158	0.000376457
2	chr7:106893525:A:G	106893525	NA,G	NA,A	NA,1	NA,inf	NA,inf	NA,0.302215	0.00018815	0.000376447
2	chr7:106837031:C:T	106837031	NA,T	NA,C	NA,1	NA,inf	NA,inf	NA,0.241014	0.000188074	0.000376254
2	chr7:106996953:T:A	106996953	NA,A	NA,T	NA,1	NA,inf	NA,inf	NA,0.244491	0.00018803	0.000376169
2	chr7:107179592:C:T	107179592	NA,T	NA,C	NA,1	NA,-inf	NA,inf	NA,0.36301	0.000187985	0.000376107
2	chr7:106869488:A:G	106869488	NA,G	NA,A	NA,1	NA,inf	NA,inf	NA,0.052149	0.000187832	0.000375804
2	chr7:106422106:G:A	106422106	NA,A	NA,G	NA,1	NA,inf	NA,inf	NA,0.339954	0.000187801	0.000375747
2	chr7:107093227:G:A	107093227	NA,A	NA,G	NA,1	NA,-inf	NA,inf	NA,0.424399	0.000187745	0.000375608
2	chr7:106355374:C:T	106355374	NA,T	NA,C	NA,1	NA,-inf	NA,inf	NA,0.250823	0.000187728	0.000375611
2	chr7:106716494:C:G	106716494	NA,G	NA,C	NA,1	NA,inf	NA,inf	NA,0.302633	0.000187686	0.000375518
2	chr7:106656275:C:T	106656275	NA,T	NA,C	NA,1	NA,-inf	NA,inf	NA,0.93121	0.000187628	0.000375411
2	chr7:106594353:G:C	106594353	NA,C	NA,G	NA,1	NA,-inf	NA,inf	NA,0.0695613	0.000187565	0.000375285
2	chr7:106518121:G:T	106518121	NA,T	NA,G	NA,1	NA,inf	NA,inf	NA,0.00344708	0.000187546	0.000375226
2	chr7:106504477:T:A	106504477	NA,A	NA,T	NA,1	NA,-inf	NA,inf	NA,0.256352	0.000187476	0.000375107
2	chr7:106382374:GAA:G	106382374	NA,G	NA,GAA	NA,1	NA,inf	NA,inf	NA,0.284212	0.000187452	0.000375052
2	chr7:107188386:A:G	107188386	NA,G	NA,A	NA,1	NA,inf	NA,inf	NA,0.237075	0.000187209	0.000374517
2	chr7:106863716:G:A	106863716	NA,A	NA,G	NA,1	NA,inf	NA,inf	NA,0.0443545	0.000187162	0.000374463
2	chr7:106557157:T:C	106557157	NA,C	NA,T	NA,1	NA,-inf	NA,inf	NA,0.24946	0.000187092	0.000374331
2	chr7:107038241:TTC:T	107038241	NA,T	NA,TTC	NA,1	NA,inf	NA,inf	NA,0.260792	0.000187048	0.000374134
2	chr7:106406155:A:G	106406155	NA,G	NA,A	NA,1	NA,inf	NA,inf	NA,0.190318	0.000186915	0.000373973
2	chr7:106842073:A:G	106842073	G,NA	A,NA	1,NA	-inf,NA	inf,NA	0.0788687,NA	0.000186825	0.000373761
2	chr7:106326163:T:C	106326163	NA,C	NA,T	NA,1	NA,inf	NA,inf	NA,0.170772	0.000186705	0.000373546
2	chr7:106282193:G:A	106282193	NA,A	NA,G	NA,1	NA,inf	NA,inf	NA,0.230358	0.000186626	0.000373389
2	chr7:106697850:G:A	106697850	NA,A	NA,G	NA,1	NA,inf	NA,inf	NA,1.35698	0.000186529	0.000373192
2	chr7:106692610:G:A	106692610	NA,A	NA,G	NA,1	NA,inf	NA,inf	NA,0.693653	0.000186499	0.000373145
2	chr7:106669197:C:T	106669197	T,T	C,C	1,1	inf,-inf	inf,inf	2.07463,0.152317	0.000186442	0.000373
2	chr7:107011680:A:G	107011680	NA,G	NA,A	NA,1	NA,-inf	NA,inf	NA,0.458984	0.00018639	0.000372914
2	chr7:106230129:T:C	106230129	NA,C	NA,T	NA,1	NA,-inf	NA,inf	NA,0.169975	0.000186295	0.000372739
2	chr7:106655563:G:A	106655563	NA,A	NA,G	NA,1	NA,inf	NA,inf	NA,0.160385	0.000186192	0.000372529
2	chr7:106738913:A:G	106738913	NA,G	NA,A	NA,1	NA,-inf	NA,inf	NA,0.642295	0.000185929	0.000371988
2	chr7:106414051:A:T	106414051	NA,T	NA,A	NA,1	NA,inf	NA,inf	NA,0.0429987	0.000185903	0.000371939
2	chr7:106714195:G:T	106714195	NA,T	NA,G	NA,1	NA,-inf	NA,inf	NA,0.223702	0.000185895	0.000371914
2	chr7:106806050:A:G	106806050	NA,G	NA,A	NA,1	NA,-inf	NA,inf	NA,0.583388	0.000185785	0.000371709
2	chr7:106927504:C:G	106927504	NA,G	NA,C	NA,1	NA,inf	NA,inf	NA,0.0969277	0.000185629	0.000371409
2	chr7:107024694:C:T	107024694	NA,T	NA,C	NA,1	NA,-inf	NA,inf	NA,0.31967	0.000185615	0.000371358
2	chr7:106836148:C:T	106836148	NA,T	NA,C	NA,1	NA,inf	NA,inf	NA,0.226799	0.000185571	0.000371248
2	chr7:106394993:A:T	106394993	NA,T	NA,A	NA,1	NA,inf	NA,inf	NA,0.171252	0.000185395	0.00037093
2	chr7:106819984:A:G	106819984	G,G	A,A	1,1	inf,inf	inf,inf	0.182948,1.55588	0.000185354	0.00037087
2	chr7:106383251:G:A	106383251	NA,A	NA,G	NA,1	NA,-inf	NA,inf	NA,0.28796	0.000185312	0.000370771
2	chr7:106653166:A:G	106653166	NA,G	NA,A	NA,1	NA,inf	NA,inf	NA,0.831274	0.000185287	0.000370716
2	chr7:106755406:G:A	106755406	A,A	G,G	1,1	-inf,-inf	inf,inf	0.975025,3.06409	0.00018528	0.000370598
2	chr7:106532351:T:C	106532351	NA,C	NA,T	NA,1	NA,inf	NA,inf	NA,0.0695175	0.000185127	0.000370385
2	chr7:106704119:C:A	106704119	NA,A	NA,C	NA,1	NA,inf	NA,inf	NA,1.11742	0.000185019	0.00037017
2	chr7:106685185:G:C	106685185	NA,C	NA,G	NA,1	NA,inf	NA,inf	NA,0.710381	0.000184951	0.000370047
2	chr7:106503926:C:G	106503926	NA,G	NA,C	NA,1	NA,-inf	NA,inf	NA,0.0823401	0.00018485	0.000369859
2	chr7:106420231:A:G	106420231	NA,G	NA,A	NA,1	NA,-inf	NA,inf	NA,0.378606	0.000184764	0.000369674
2	chr7:106339471:T:C	106339471	C,C	T,T	1,1	-inf,inf	inf,inf	0.398837,1.73493	0.000184692	0.00036952
2	chr7:106395350:G:C	106395350	C,NA	G,NA	1,NA	inf,NA	inf,NA	0.215219,NA	0.000184658	0.000369317
2	chr7:106478342:G:A	106478342	NA,A	NA,G	NA,1	NA,inf	NA,inf	NA,0.00642465	0.000184629	0.000369404
2	chr7:106902640:A:G	106902640	NA,G	NA,A	NA,1	NA,inf	NA,inf	NA,0.198676	0.000184608	0.000369362
2	chr7:107183619:A:T	107183619	NA,T	NA,A	NA,1	NA,-inf	NA,inf	NA,0.158507	0.000184552	0.000369298
2	chr7:106371099:T:C	106371099	NA,C	NA,T	NA,1	NA,-inf	NA,inf	NA,0.142613	0.000184543	0.000369234
2	chr7:106697929:T:A	106697929	A,NA	T,NA	1,NA	-inf,NA	inf,NA	1.78794,NA	0.000184534	0.000369195
2	chr7:106285663:C:T	106285663	NA,T	NA,C	NA,1	NA,-inf	NA,inf	NA,0.161304	0.000184394	0.000368931
2	chr7:106552001:A:G	106552001	NA,G	NA,A	NA,1	NA,inf	NA,inf	NA,0.399649	0.000184254	0.000368649
2	chr7:106754858:A:G	106754858	G,G	A,A	1,1	-inf,-inf	inf,inf	0.987168,3.05784	0.000184158	0.000368355
2	chr7:106423362:A:G	106423362	NA,G	NA,A	NA,1	NA,inf	NA,inf	NA,0.319646	0.00018413	0.000368402
2	chr7:107060339:G:A	107060339	NA,A	NA,G	NA,1	NA,-inf	NA,inf	NA,0.404607	0.000184038	0.00036821
2	chr7:106360851:T:G	106360851	G,G	T,T	1,1	-inf,inf	inf,inf	0.506905,1.4411	0.000184009	0.000368102
2	chr7:106979686:G:A	106979686	NA,A	NA,G	NA,1	NA,inf	NA,inf	NA,0.190544	0.00018382	0.000367736
2	chr7:106727182:G:A	106727182	NA,A	NA,G	NA,1	NA,inf	NA,inf	NA,0.924414	0.000183708	0.000367561
2	chr7:106905859:T:G	106905859	G,G	T,T	1,1	inf,-inf	inf,inf	0.998551,0.459603	0.000183682	0.000367518
2	chr7:107210493:C:A	107210493	NA,A	NA,C	NA,1	NA,-inf	NA,inf	NA,0.121224	0.000183606	0.000367368
2	chr7:106968016:A:G	106968016	NA,G	NA,A	NA,1	NA,-inf	NA,inf	NA,0.146663	0.000183391	0.000366918
2	chr7:106851232:A:G	106851232	G,G	A,A	1,1	-inf,inf	inf,inf	1.54122,0.890347	0.000183364	0.000366947
2	chr7:107062583:A:G	107062583	NA,G	NA,A	NA,1	NA,inf	NA,inf	NA,0.112113	0.000183331	0.000366755
2	chr7:106907442:A:G	106907442	NA,G	NA,A	NA,1	NA,-inf	NA,inf	NA,0.451154	0.000183284	0.000366703
2	chr7:106537192:G:C	106537192	NA,C	NA,G	NA,1	NA,-inf	NA,inf	NA,0.238598	0.000183225	0.000366602
2	chr7:106275815:G:A	106275815	NA,A	NA,G	NA,1	NA,inf	NA,inf	NA,0.183614	0.000183105	0.000366351
2	chr7:106330988:C:T	106330988	T,T	C,C	1,1	inf,inf	inf,inf	0.0783159,2.03178	0.000182807	0.000365777
2	chr7:106881707:G:A	106881707	NA,A	NA,G	NA,1	NA,inf	NA,inf	NA,0.198954	0.000182771	0.000365686
2	chr7:107227702:G:T	107227702	NA,T	NA,G	NA,1	NA,inf	NA,inf	NA,0.246064	0.000182723	0.000365589
2	chr7:106582140:G:A	106582140	NA,A	NA,G	NA,1	NA,inf	NA,inf	NA,0.0285846	0.000182723	0.000365588
2	chr7:106948455:G:A	106948455	NA,A	NA,G	NA,1	NA,-inf	NA,inf	NA,0.253577	0.000182546	0.000365227
2	chr7:106532989:C:T	106532989	NA,T	NA,C	NA,1	NA,inf	NA,inf	NA,0.0577582	0.000182494	0.00036512
2	chr7:106379259:C:A	106379259	NA,A	NA,C	NA,1	NA,inf	NA,inf	NA,0.219519	0.00018248	0.000365097
2	chr7:106507868:A:G	106507868	NA,G	NA,A	NA,1	NA,-inf	NA,inf	NA,0.00395021	0.000182366	0.000364874
2	chr7:106715406:G:A	106715406	NA,A	NA,G	NA,1	NA,inf	NA,inf	NA,0.336267	0.000182334	0.00036481
2	chr7:106530307:G:A	106530307	NA,A	NA,G	NA,1	NA,inf	NA,inf	NA,0.0586407	0.000182248	0.000364626
2	chr7:106375843:C:T	106375843	NA,T	NA,C	NA,1	NA,inf	NA,inf	NA,0.237378	0.000182219	0.000364575
2	chr7:106687220:G:T	106687220	NA,T	NA,G	NA,1	NA,inf	NA,inf	NA,1.24759	0.00018207	0.000364282
2	chr7:106570813:T:C	106570813	NA,C	NA,T	NA,1	NA,inf	NA,inf	NA,0.330684	0.000182015	0.000364167
2	chr7:106316334:A:G	106316334	NA,G	NA,A	NA,1	NA,inf	NA,inf	NA,0.238274	0.000181917	0.000363974
2	chr7:106827752:G:A	106827752	NA,A	NA,G	NA,1	NA,-inf	NA,inf	NA,0.152773	0.000181863	0.000363871
2	chr7:106414854:T:C	106414854	NA,C	NA,T	NA,1	NA,-inf	NA,inf	NA,0.180561	0.000181862	0.000363873
2	chr7:106624648:A:G	106624648	NA,G	NA,A	NA,1	NA,inf	NA,inf	NA,0.153012	0.000181847	0.000363838
2	chr7:106256751:A:G	106256751	NA,G	NA,A	NA,1	NA,inf	NA,inf	NA,0.180485	0.00018177	0.000363681
2	chr7:106429134:A:C	106429134	NA,C	NA,A	NA,1	NA,-inf	NA,inf	NA,0.131007	0.000181764	0.000363677
2	chr7:106439362:T:G	106439362	NA,G	NA,T	NA,1	NA,inf	NA,inf	NA,0.134719	0.000181752	0.000363643
2	chr7:106725343:A:C	106725343	NA,C	NA,A	NA,1	NA,-inf	NA,inf	NA,0.129662	0.000181688	0.000363503
2	chr7:106375768:C:T	106375768	NA,T	NA,C	NA,1	NA,inf	NA,inf	NA,0.233984	0.000181672	0.00036348
2	chr7:106997702:T:C	106997702	NA,C	NA,T	NA,1	NA,-inf	NA,inf	NA,0.149366	0.000181659	0.000363529
2	chr7:107176746:G:A	107176746	NA,A	NA,G	NA,1	NA,-inf	NA,inf	NA,0.337344	0.000181651	0.000363464
2	chr7:106236925:C:T	106236925	NA,T	NA,C	NA,1	NA,inf	NA,inf	NA,0.118451	0.000181637	0.000363418
2	chr7:106557781:C:G	106557781	NA,G	NA,C	NA,1	NA,-inf	NA,inf	NA,0.305719	0.000181627	0.000363407
2	chr7:106933993:T:C	106933993	NA,C	NA,T	NA,1	NA,inf	NA,inf	NA,0.0588582	0.000181607	0.000363347
2	chr7:107144185:A:G	107144185	NA,G	NA,A	NA,1	NA,inf	NA,inf	NA,0.146834	0.00018157	0.000363271
2	chr7:106926436:G:A	106926436	NA,A	NA,G	NA,1	NA,inf	NA,inf	NA,0.0647364	0.000181495	0.000363121
2	chr7:106846142:T:C	106846142	NA,C	NA,T	NA,1	NA,-inf	NA,inf	NA,0.378793	0.000181476	0.000363087
2	chr7:106941759:A:G	106941759	NA,G	NA,A	NA,1	NA,-inf	NA,inf	NA,0.0383161	0.00018143	0.000363051
2	chr7:107056073:A:C	107056073	NA,C	NA,A	NA,1	NA,inf	NA,inf	NA,0.129598	0.000181355	0.000362818
2	chr7:107179028:C:T	107179028	NA,T	NA,C	NA,1	NA,inf	NA,inf	NA,0.17255	0.000181352	0.000362855
2	chr7:106479607:G:T	106479607	NA,T	NA,G	NA,1	NA,-inf	NA,inf	NA,0.478366	0.000181334	0.000362827
2	chr7:106846135:AAG:A	106846135	NA,A	NA,AAG	NA,1	NA,-inf	NA,inf	NA,0.377671	0.000181323	0.000362781
2	chr7:106414807:T:C	106414807	NA,C	NA,T	NA,1	NA,-inf	NA,inf	NA,0.111059	0.000181303	0.000362755
2	chr7:107002883:T:C	107002883	NA,C	NA,T	NA,1	NA,-inf	NA,inf	NA,0.434563	0.000181226	0.000362584
2	chr7:106995799:C:A	106995799	NA,A	NA,C	NA,1	NA,inf	NA,inf	NA,0.205461	0.000181214	0.000362573
2	chr7:106356970:C:T	106356970	NA,T	NA,C	NA,1	NA,inf	NA,inf	NA,0.219338	0.000181134	0.000362412
2	chr7:107174709:T:C	107174709	C,NA	T,NA	1,NA	-inf,NA	inf,NA	0.800316,NA	0.000181109	0.000362329
2	chr7:107181098:T:C	107181098	NA,C	NA,T	NA,1	NA,-inf	NA,inf	NA,0.212292	0.000181067	0.000362265
2	chr7:106301736:C:T	106301736	NA,T	NA,C	NA,1	NA,inf	NA,inf	NA,0.139394	0.00018081	0.000361763
2	chr7:106320406:T:G	106320406	NA,G	NA,T	NA,1	NA,inf	NA,inf	NA,0.0932099	0.000180795	0.000361725
2	chr7:106439895:T:C	106439895	NA,C	NA,T	NA,1	NA,-inf	NA,inf	NA,0.469929	0.000180648	0.000361448
2	chr7:106885607:ATAG:A	106885607	NA,A	NA,ATAG	NA,1	NA,inf	NA,inf	NA,0.160895	0.000180643	0.000361408
2	chr7:106686397:G:A	106686397	NA,A	NA,G	NA,1	NA,inf	NA,inf	NA,0.775295	0.000180465	0.000361073
2	chr7:106588716:CT:C	106588716	NA,C	NA,CT	NA,1	NA,-inf	NA,inf	NA,0.00833744	0.00018043	0.000360993
2	chr7:106589854:C:T	106589854	NA,T	NA,C	NA,1	NA,inf	NA,inf	NA,0.245593	0.000180333	0.000360798
2	chr7:106939473:C:T	106939473	NA,T	NA,C	NA,1	NA,-inf	NA,inf	NA,0.0352453	0.000180294	0.000360775
2	chr7:106473402:C:A	106473402	NA,A	NA,C	NA,1	NA,inf	NA,inf	NA,0.163325	0.000180097	0.000360325
2	chr7:106818523:C:A	106818523	NA,A	NA,C	NA,1	NA,inf	NA,inf	NA,0.217344	0.00018005	0.000360246
2	chr7:106499035:C:T	106499035	NA,T	NA,C	NA,1	NA,inf	NA,inf	NA,0.201704	0.000180025	0.000360183
2	chr7:106226758:G:A	106226758	NA,A	NA,G	NA,1	NA,-inf	NA,inf	NA,0.123249	0.00017992	0.000359982
2	chr7:106446070:C:A	106446070	NA,A	NA,C	NA,1	NA,-inf	NA,inf	NA,0.473271	0.000179884	0.000359917
2	chr7:106613773:C:T	106613773	NA,T	NA,C	NA,1	NA,-inf	NA,inf	NA,0.0948977	0.000179871	0.000359881
2	chr7:106244686:C:T	106244686	NA,T	NA,C	NA,1	NA,inf	NA,inf	NA,0.203668	0.000179806	0.000359753
2	chr7:106650018:T:G	106650018	NA,G	NA,T	NA,1	NA,inf	NA,inf	NA,0.294494	0.000179761	0.000359664
2	chr7:106957717:C:T	106957717	NA,T	NA,C	NA,1	NA,-inf	NA,inf	NA,0.131294	0.000179748	0.000359631
2	chr7:106977503:C:T	106977503	NA,T	NA,C	NA,1	NA,inf	NA,inf	NA,0.135341	0.00017974	0.000359576
2	chr7:107217614:C:T	107217614	NA,T	NA,C	NA,1	NA,-inf	NA,inf	NA,0.202651	0.000179734	0.000359603
2	chr7:106705913:G:A	106705913	NA,A	NA,G	NA,1	NA,inf	NA,inf	NA,0.0532938	0.00017966	0.000359444
2	chr7:106414927:G:A	106414927	NA,A	NA,G	NA,1	NA,inf	NA,inf	NA,0.100479	0.000179562	0.000359259
2	chr7:106515675:A:C	106515675	NA,C	NA,A	NA,1	NA,-inf	NA,inf	NA,0.0304261	0.00017943	0.000358993
2	chr7:106884911:G:C	106884911	C,C	G,G	1,1	inf,-inf	inf,inf	0.97426,0.459631	0.000179322	0.000358786
2	chr7:107032362:A:G	107032362	NA,G	NA,A	NA,1	NA,-inf	NA,inf	NA,0.0799784	0.000179225	0.000358576
2	chr7:106583630:A:G	106583630	NA,G	NA,A	NA,1	NA,-inf	NA,inf	NA,0.032111	0.000179209	0.000358566
2	chr7:106463828:AT:A	106463828	NA,A	NA,AT	NA,1	NA,inf	NA,inf	NA,0.251167	0.000179081	0.0003583
2	chr7:106413634:T:C	106413634	NA,C	NA,T	NA,1	NA,-inf	NA,inf	NA,0.1445	0.000179069	0.000358281
2	chr7:106714119:A:C	106714119	NA,C	NA,A	NA,1	NA,inf	NA,inf	NA,0.537945	0.000179068	0.000358279
2	chr7:106257443:A:AC	106257443	NA,AC	NA,A	NA,1	NA,-inf	NA,inf	NA,0.126061	0.000178937	0.000358014
2	chr7:106346086:C:T	106346086	NA,T	NA,C	NA,1	NA,-inf	NA,inf	NA,0.162939	0.00017889	0.000357926
2	chr7:106520531:T:C	106520531	NA,C	NA,T	NA,1	NA,-inf	NA,inf	NA,0.0311429	0.000178874	0.000357881
2	chr7:106668458:G:T	106668458	NA,T	NA,G	NA,1	NA,-inf	NA,inf	NA,0.137691	0.000178841	0.00035782
2	chr7:106833315:A:G	106833315	NA,G	NA,A	NA,1	NA,-inf	NA,inf	NA,0.122525	0.000178748	0.000357639
2	chr7:106649660:G:A	106649660	NA,A	NA,G	NA,1	NA,-inf	NA,inf	NA,0.185189	0.000178701	0.000357545
2	chr7:106388290:G:A	106388290	NA,A	NA,G	NA,1	NA,-inf	NA,inf	NA,0.216526	0.000178677	0.000357497
2	chr7:106399531:C:T	106399531	NA,T	NA,C	NA,1	NA,-inf	NA,inf	NA,0.333897	0.000178662	0.000357468
2	chr7:106453357:TGAGA:T	106453357	NA,T	NA,TGAGA	NA,1	NA,-inf	NA,inf	NA,0.00554248	0.000178662	0.000357468
2	chr7:106916502:G:A	106916502	A,A	G,G	1,1	inf,-inf	inf,inf	0.99606,0.427093	0.000178606	0.000357355
2	chr7:106747639:T:C	106747639	NA,C	NA,T	NA,1	NA,inf	NA,inf	NA,0.789215	0.000178593	0.000357327
2	chr7:106668214:A:T	106668214	NA,T	NA,A	NA,1	NA,inf	NA,inf	NA,1.168	0.000178563	0.000357266
2	chr7:106834878:C:T	106834878	NA,T	NA,C	NA,1	NA,-inf	NA,inf	NA,0.422379	0.00017852	0.000357174
2	chr7:107017289:T:C	107017289	NA,C	NA,T	NA,1	NA,-inf	NA,inf	NA,0.235467	0.000178446	0.000357021
2	chr7:106426823:C:T	106426823	NA,T	NA,C	NA,1	NA,inf	NA,inf	NA,0.518227	0.000178386	0.000356909
2	chr7:106373186:G:C	106373186	NA,C	NA,G	NA,1	NA,inf	NA,inf	NA,0.00660365	0.000178335	0.000356806
2	chr7:106842005:C:T	106842005	NA,T	NA,C	NA,1	NA,inf	NA,inf	NA,0.232184	0.000178303	0.000356749
2	chr7:106689022:C:T	106689022	NA,T	NA,C	NA,1	NA,-inf	NA,inf	NA,0.0256226	0.000178189	0.000356522
2	chr7:106340629:A:G	106340629	NA,G	NA,A	NA,1	NA,-inf	NA,inf	NA,0.102262	0.000178169	0.000356476
2	chr7:106566024:G:A	106566024	NA,A	NA,G	NA,1	NA,inf	NA,inf	NA,0.351332	0.00017807	0.000356279
2	chr7:107229915:A:G	107229915	NA,G	NA,A	NA,1	NA,inf	NA,inf	NA,0.00900368	0.000178058	0.000356266
2	chr7:106956039:C:T	106956039	NA,T	NA,C	NA,1	NA,inf	NA,inf	NA,0.203678	0.000178013	0.000356163
2	chr7:106246347:A:G	106246347	NA,G	NA,A	NA,1	NA,inf	NA,inf	NA,0.159117	0.000178003	0.000356146
2	chr7:106496479:A:T	106496479	NA,T	NA,A	NA,1	NA,inf	NA,inf	NA,0.18521	0.000177949	0.00035603
2	chr7:106470742:C:T	106470742	NA,T	NA,C	NA,1	NA,inf	NA,inf	NA,0.150474	0.000177881	0.000355894
2	chr7:107204513:A:G	107204513	NA,G	NA,A	NA,1	NA,inf	NA,inf	NA,0.249921	0.000177867	0.000355858
2	chr7:106950963:A:G	106950963	NA,G	NA,A	NA,1	NA,-inf	NA,inf	NA,0.211272	0.000177867	0.000355868
2	chr7:106373324:G:C	106373324	NA,C	NA,G	NA,1	NA,-inf	NA,inf	NA,0.230828	0.000177867	0.000355876
2	chr7:106590494:G:C	106590494	NA,C	NA,G	NA,1	NA,-inf	NA,inf	NA,0.170925	0.000177864	0.000355881
2	chr7:106951347:G:A	106951347	A,A	G,G	1,1	inf,inf	inf,inf	1.55636,0.322892	0.000177776	0.000355546
2	chr7:107168156:A:G	107168156	NA,G	NA,A	NA,1	NA,-inf	NA,inf	NA,0.125568	0.000177727	0.0003556
2	chr7:106368241:C:T	106368241	NA,T	NA,C	NA,1	NA,-inf	NA,inf	NA,0.0846023	0.000177721	0.000355587
2	chr7:106629569:T:A	106629569	NA,A	NA,T	NA,1	NA,-inf	NA,inf	NA,0.46455	0.000177678	0.00035551
2	chr7:106567247:G:A	106567247	NA,A	NA,G	NA,1	NA,inf	NA,inf	NA,0.223477	0.000177665	0.000355466
2	chr7:106476943:C:A	106476943	NA,A	NA,C	NA,1	NA,inf	NA,inf	NA,0.47773	0.000177608	0.000355355
2	chr7:106560846:C:A	106560846	NA,A	NA,C	NA,1	NA,inf	NA,inf	NA,0.336187	0.000177578	0.000355294
2	chr7:106437508:T:C	106437508	NA,C	NA,T	NA,1	NA,-inf	NA,inf	NA,0.265926	0.000177552	0.000355248
2	chr7:106385379:T:C	106385379	NA,C	NA,T	NA,1	NA,-inf	NA,inf	NA,0.175741	0.000177484	0.000355111
2	chr7:106325917:C:G	106325917	NA,G	NA,C	NA,1	NA,inf	NA,inf	NA,0.224166	0.000177391	0.00035492
2	chr7:106972037:G:A	106972037	NA,A	NA,G	NA,1	NA,-inf	NA,inf	NA,0.11142	0.000177326	0.000354787
2	chr7:106417007:T:TTGCTGCC	106417007	NA,TTGCTGCC	NA,T	NA,1	NA,-inf	NA,inf	NA,0.0108506	0.000177315	0.000354768
2	chr7:107106374:T:G	107106374	NA,G	NA,T	NA,1	NA,inf	NA,inf	NA,0.132704	0.000177295	0.000354737
3	chr7:107015544:T:C	107015544	C,NA	T,NA	1,NA	inf,NA	inf,NA	2.71241,NA	0.0286404	0.0567515
3	chr7:107019813:C:A	107019813	A,A	C,C	1,1	inf,inf	inf,inf	1.71859,2.00875	0.0194183	0.0387376
3	chr7:107019397:T:C	107019397	C,C	T,T	1,1	inf,inf	inf,inf	1.57718,2.00585	0.0146403	0.0292715
3	chr7:106508297:G:A	106508297	A,NA	G,NA	1,NA	-inf,NA	inf,NA	4.57245,NA	0.0130912	0.0259997
3	chr7:107120974:A:G	107120974	NA,G	NA,A	NA,1	NA,inf	NA,inf	NA,2.60822	0.0107597	0.0214189
3	chr7:106761004:A:C	106761004	NA,C	NA,A	NA,1	NA,-inf	NA,inf	NA,2.43519	0.00683813	0.0136227
3	chr7:106854934:C:T	106854934	NA,T	NA,C	NA,1	NA,inf	NA,inf	NA,1.90746	0.00674755	0.0134443
3	chr7:106861886:C:T	106861886	T,NA	C,NA	1,NA	inf,NA	inf,NA	2.64477,NA	0.00594447	0.011845
3	chr7:106877015:T:C	106877015	NA,C	NA,T	NA,1	NA,inf	NA,inf	NA,1.91944	0.0052714	0.010513
3	chr7:106765278:T:G	106765278	NA,G	NA,T	NA,1	NA,inf	NA,inf	NA,2.63521	0.00519751	0.0103627
3	chr7:106869722:T:G	106869722	NA,G	NA,T	NA,1	NA,inf	NA,inf	NA,1.78424	0.00515695	0.0102831
3	chr7:107026406:C:T	107026406	NA,T	NA,C	NA,1	NA,-inf	NA,inf	NA,2.29798	0.00491609	0.00980509
3	chr7:106254097:G:A	106254097	NA,A	NA,G	NA,1	NA,inf	NA,inf	NA,2.08321	0.00465223	0.00927861
3	chr7:106900249:C:G	106900249	NA,G	NA,C	NA,1	NA,inf	NA,inf	NA,1.7616	0.00459522	0.00916583
3	chr7:106866290:G:A	106866290	A,NA	G,NA	1,NA	inf,NA	inf,NA	2.46834,NA	0.00448719	0.00894736
3	chr7:107105607:T:G	107105607	NA,G	NA,T	NA,1	NA,inf	NA,inf	NA,2.09722	0.00423333	0.00845326
3	chr7:106900324:G:A	106900324	NA,A	NA,G	NA,1	NA,inf	NA,inf	NA,1.72413	0.00421829	0.00841556
3	chr7:106265609:A:T	106265609	NA,T	NA,A	NA,1	NA,inf	NA,inf	NA,2.01508	0.00409946	0.00817853
3	chr7:107226070:A:T	107226070	T,NA	A,NA	1,NA	inf,NA	inf,NA	2.52169,NA	0.0039856	0.00794957
3	chr7:107118051:T:C	107118051	NA,C	NA,T	NA,1	NA,inf	NA,inf	NA,2.04495	0.00383581	0.00766151
3	chr7:106396497:G:T	106396497	NA,T	NA,G	NA,1	NA,-inf	NA,inf	NA,1.53877	0.00363588	0.0072544
3	chr7:106421189:C:T	106421189	NA,T	NA,C	NA,1	NA,inf	NA,inf	NA,1.7196	0.00363127	0.00724566
3	chr7:106396553:G:A	106396553	NA,A	NA,G	NA,1	NA,-inf	NA,inf	NA,1.53799	0.00362962	0.00724193
3	chr7:106798743:C:A	106798743	NA,A	NA,C	NA,1	NA,-inf	NA,inf	NA,2.49555	0.00359895	0.00718159
3	chr7:106261536:A:G	106261536	NA,G	NA,A	NA,1	NA,inf	NA,inf	NA,1.95413	0.00355287	0.00708993
3	chr7:107218298:T:C	107218298	C,C	T,T	1,1	inf,inf	inf,inf	2.64994,0.17254	0.00343043	0.00686373
3	chr7:107001108:C:A	107001108	NA,A	NA,C	NA,1	NA,inf	NA,inf	NA,1.83527	0.00338088	0.00674642
3	chr7:106397063:T:C	106397063	NA,C	NA,T	NA,1	NA,-inf	NA,inf	NA,1.51659	0.00326866	0.00652295
3	chr7:106319268:C:A	106319268	NA,A	NA,C	NA,1	NA,-inf	NA,inf	NA,1.96089	0.00324801	0.00648203
3	chr7:106452839:T:C	106452839	NA,C	NA,T	NA,1	NA,-inf	NA,inf	NA,1.71602	0.00319214	0.00637058
3	chr7:106445729:T:C	106445729	NA,C	NA,T	NA,1	NA,-inf	NA,inf	NA,1.71447	0.00318186	0.00635011
3	chr7:106795572:A:T	106795572	NA,T	NA,A	NA,1	NA,inf	NA,inf	NA,1.48482	0.00282341	0.00563612
3	chr7:106715986:G:A	106715986	NA,A	NA,G	NA,1	NA,inf	NA,inf	NA,3.17163	0.00270117	0.0053924
3	chr7:106630515:C:A	106630515	NA,A	NA,C	NA,1	NA,-inf	NA,inf	NA,2.40489	0.00270071	0.00539153
3	chr7:106419574:G:T	106419574	T,NA	G,NA	1,NA	-inf,NA	inf,NA	2.45466,NA	0.00269682	0.00538103
3	chr7:106300205:T:C	106300205	NA,C	NA,T	NA,1	NA,inf	NA,inf	NA,1.78742	0.00267756	0.00534542
3	chr7:106355012:C:T	106355012	NA,T	NA,C	NA,1	NA,-inf	NA,inf	NA,1.84578	0.00256265	0.00511603
3	chr7:106833837:T:C	106833837	C,NA	T,NA	1,NA	inf,NA	inf,NA	2.06733,NA	0.00255458	0.00509904
3	chr7:106303015:T:C	106303015	NA,C	NA,T	NA,1	NA,inf	NA,inf	NA,1.74813	0.00246131	0.00491423
3	chr7:106389855:G:A	106389855	NA,A	NA,G	NA,1	NA,inf	NA,inf	NA,1.82717	0.00241696	0.00482586
3	chr7:106665538:A:G	106665538	G,NA	A,NA	1,NA	-inf,NA	inf,NA	3.96309,NA	0.00236647	0.00472556
3	chr7:106304839:A:G	106304839	NA,G	NA,A	NA,1	NA,inf	NA,inf	NA,1.72655	0.00235779	0.00470779
3	chr7:106651311:G:A	106651311	NA,A	NA,G	NA,1	NA,-inf	NA,inf	NA,2.31874	0.00227435	0.00454136
3	chr7:106816670:C:A	106816670	NA,A	NA,C	NA,1	NA,inf	NA,inf	NA,1.0329	0.00226209	0.00451679
3	chr7:106258428:C:T	106258428	NA,T	NA,C	NA,1	NA,inf	NA,inf	NA,1.74784	0.00225377	0.00450071
3	chr7:106314294:T:C	106314294	C,C	T,T	1,1	-inf,-inf	inf,inf	0.355931,3.41702	0.00224969	0.00449085
3	chr7:106388063:AGATGTTCAGTG:A	106388063	NA,A	NA,AGATGTTCAGTG	NA,1	NA,-inf	NA,inf	NA,1.33318	0.00220507	0.00440274
3	chr7:106701819:TAC:T	106701819	NA,T	NA,TAC	NA,1	NA,inf	NA,inf	NA,3.22756	0.00216697	0.00432716
3	chr7:106401518:G:A	106401518	A,NA	G,NA	1,NA	-inf,NA	inf,NA	1.77991,NA	0.00216006	0.00431419
3	chr7:106251984:TC:T	106251984	NA,T	NA,TC	NA,1	NA,inf	NA,inf	NA,1.72846	0.00212645	0.00424672
3	chr7:107099482:C:T	107099482	NA,T	NA,C	NA,1	NA,inf	NA,inf	NA,1.79627	0.00211831	0.00423319
3	chr7:106503690:T:C	106503690	NA,C	NA,T	NA,1	NA,-inf	NA,inf	NA,1.47018	0.00210639	0.00420602
3	chr7:107014410:A:C	107014410	NA,C	NA,A	NA,1	NA,-inf	NA,inf	NA,1.65989	0.0020779	0.00415042
3	chr7:106993950:A:G	106993950	NA,G	NA,A	NA,1	NA,inf	NA,inf	NA,1.57527	0.00202088	0.00403537
3	chr7:107115117:CTAAA:C	107115117	NA,C	NA,CTAAA	NA,1	NA,inf	NA,inf	NA,1.77063	0.00201213	0.0040212
3	chr7:106992528:C:T	106992528	NA,T	NA,C	NA,1	NA,inf	NA,inf	NA,1.55808	0.0019503	0.00389456
3	chr7:106981131:G:A	106981131	A,NA	G,NA	1,NA	inf,NA	inf,NA	2.33044,NA	0.00194969	0.00389319
3	chr7:107105875:G:C	107105875	NA,C	NA,G	NA,1	NA,inf	NA,inf	NA,1.72769	0.00191846	0.00383407
3	chr7:107124051:A:G	107124051	NA,G	NA,A	NA,1	NA,inf	NA,inf	NA,1.73133	0.00187139	0.00374015
3	chr7:106483737:A:G	106483737	NA,G	NA,A	NA,1	NA,-inf	NA,inf	NA,1.4074	0.00186916	0.00373275
3	chr7:106416616:C:G	106416616	G,G	C,C	1,1	-inf,inf	inf,inf	3.28059,0.204019	0.00181763	0.00362784
3	chr7:106425546:C:T	106425546	NA,T	NA,C	NA,1	NA,-inf	NA,inf	NA,1.67419	0.00181385	0.00362249
3	chr7:106647289:G:A	106647289	A,NA	G,NA	1,NA	-inf,NA	inf,NA	3.16446,NA	0.00179839	0.00359223
3	chr7:106626689:G:A	106626689	A,NA	G,NA	1,NA	-inf,NA	inf,NA	2.96333,NA	0.00179541	0.00358628
3	chr7:106599440:C:T	106599440	NA,T	NA,C	NA,1	NA,-inf	NA,inf	NA,1.38548	0.00177753	0.00355022
3	chr7:106540445:C:T	106540445	NA,T	NA,C	NA,1	NA,inf	NA,inf	NA,1.30581	0.00177434	0.00354407
3	chr7:106267701:C:T	106267701	NA,T	NA,C	NA,1	NA,inf	NA,inf	NA,1.57205	0.00176211	0.0035195
3	chr7:106629765:G:A	106629765	A,NA	G,NA	1,NA	-inf,NA	inf,NA	2.94698,NA	0.00175309	0.00350184
3	chr7:106626504:AGTTAT:A	106626504	A,NA	AGTTAT,NA	1,NA	-inf,NA	inf,NA	2.94767,NA	0.00175234	0.00350034
3	chr7:107132011:A:G	107132011	NA,G	NA,A	NA,1	NA,-inf	NA,inf	NA,1.73987	0.00173024	0.00345631
3	chr7:106251226:A:C	106251226	NA,C	NA,A	NA,1	NA,-inf	NA,inf	NA,1.52804	0.00172939	0.00345395
3	chr7:106343854:A:G	106343854	NA,G	NA,A	NA,1	NA,-inf	NA,inf	NA,1.74254	0.00172645	0.00344829
3	chr7:106427043:C:T	106427043	NA,T	NA,C	NA,1	NA,-inf	NA,inf	NA,1.64095	0.00169484	0.00338501
3	chr7:106649346:C:T	106649346	T,NA	C,NA	1,NA	-inf,NA	inf,NA	3.11935,NA	0.00159255	0.0031814
3	chr7:106603919:A:C	106603919	NA,C	NA,A	NA,1	NA,inf	NA,inf	NA,2.0081	0.00157763	0.00315125
3	chr7:106308732:A:G	106308732	NA,G	NA,A	NA,1	NA,inf	NA,inf	NA,1.48099	0.00155112	0.00309838
3	chr7:106647766:C:G	106647766	G,NA	C,NA	1,NA	-inf,NA	inf,NA	3.0685,NA	0.00155054	0.00309754
3	chr7:106307133:A:G	106307133	NA,G	NA,A	NA,1	NA,inf	NA,inf	NA,1.47489	0.00147277	0.00294198
3	chr7:106863098:T:G	106863098	G,G	T,T	1,1	-inf,-inf	inf,inf	1.90809,0.886686	0.00147261	0.00294163
3	chr7:106422559:T:C	106422559	NA,C	NA,T	NA,1	NA,-inf	NA,inf	NA,1.44664	0.00146301	0.00292234
3	chr7:106578917:G:A	106578917	NA,A	NA,G	NA,1	NA,inf	NA,inf	NA,1.11536	0.00146054	0.00291775
3	chr7:106548877:GATTA:G	106548877	NA,G	NA,GATTA	NA,1	NA,inf	NA,inf	NA,1.34782	0.00144424	0.00288522
3	chr7:106715321:A:G	106715321	G,NA	A,NA	1,NA	inf,NA	inf,NA	3.64969,NA	0.0014426	0.00288267
3	chr7:106503177:A:G	106503177	NA,G	NA,A	NA,1	NA,-inf	NA,inf	NA,1.27573	0.00144131	0.00287896
3	chr7:106297701:T:G	106297701	NA,G	NA,T	NA,1	NA,inf	NA,inf	NA,1.47321	0.0014404	0.00287736
3	chr7:106648929:A:G	106648929	NA,G	NA,A	NA,1	NA,-inf	NA,inf	NA,0.590599	0.00143209	0.00286049
3	chr7:106637345:C:A	106637345	A,NA	C,NA	1,NA	-inf,NA	inf,NA	3.00602,NA	0.00141317	0.0028233
3	chr7:106497695:C:G	106497695	NA,G	NA,C	NA,1	NA,-inf	NA,inf	NA,1.2614	0.00140693	0.00281034
3	chr7:106914608:A:G	106914608	G,G	A,A	1,1	inf,inf	inf,inf	1.82049,0.996305	0.00140693	0.00281106
3	chr7:106624997:A:G	106624997	G,NA	A,NA	1,NA	-inf,NA	inf,NA	2.75307,NA	0.00137296	0.002743
3	chr7:106988425:C:A	106988425	A,NA	C,NA	1,NA	inf,NA	inf,NA	2.18844,NA	0.00136295	0.00272255
3	chr7:107225877:T:C	107225877	NA,C	NA,T	NA,1	NA,-inf	NA,inf	NA,1.53422	0.00135537	0.00270793
3	chr7:106914522:C:G	106914522	G,G	C,C	1,1	inf,inf	inf,inf	1.80506,0.987137	0.00134101	0.00267945
3	chr7:106789342:A:G	106789342	NA,G	NA,A	NA,1	NA,inf	NA,inf	NA,1.16498	0.00130873	0.00261449
3	chr7:106919530:C:T	106919530	NA,T	NA,C	NA,1	NA,inf	NA,inf	NA,1.31993	0.00130113	0.00259974
3	chr7:106389671:C:T	106389671	NA,T	NA,C	NA,1	NA,inf	NA,inf	NA,1.35822	0.00129727	0.00259167
3	chr7:106993967:C:T	106993967	NA,T	NA,C	NA,1	NA,inf	NA,inf	NA,1.64713	0.00128904	0.00257487
3	chr7:106746055:C:T	106746055	NA,T	NA,C	NA,1	NA,inf	NA,inf	NA,2.28246	0.00128494	0.00256693
3	chr7:106682169:T:C	106682169	NA,C	NA,T	NA,1	NA,-inf	NA,inf	NA,2.0528	0.00126439	0.00252599
3	chr7:106914614:A:G	106914614	G,G	A,A	1,1	inf,inf	inf,inf	1.77391,0.997391	0.00126378	0.00252523
3	chr7:106920524:G:A	106920524	A,A	G,G	1,1	inf,inf	inf,inf	1.73463,1.07569	0.00126246	0.00252261
3	chr7:106991711:G:A	106991711	NA,A	NA,G	NA,1	NA,inf	NA,inf	NA,1.63111	0.0012578	0.00251252
3	chr7:106587090:A:C	106587090	NA,C	NA,A	NA,1	NA,inf	NA,inf	NA,0.974052	0.00125655	0.00251048
3	chr7:106829571:A:G	106829571	NA,G	NA,A	NA,1	NA,inf	NA,inf	NA,2.10969	0.00123149	0.00246003
3	chr7:106415681:C:T	106415681	NA,T	NA,C	NA,1	NA,inf	NA,inf	NA,1.33693	0.00122901	0.00245526
3	chr7:106992589:T:A	106992589	NA,A	NA,T	NA,1	NA,inf	NA,inf	NA,1.61162	0.00121457	0.00242621
3	chr7:106553010:T:C	106553010	NA,C	NA,T	NA,1	NA,inf	NA,inf	NA,1.5928	0.00121326	0.00242385
3	chr7:106308398:A:G	106308398	NA,G	NA,A	NA,1	NA,inf	NA,inf	NA,1.35961	0.00117279	0.00234309
3	chr7:106380998:T:C	106380998	NA,C	NA,T	NA,1	NA,inf	NA,inf	NA,1.469	0.00117244	0.00234246
3	chr7:106852331:C:A	106852331	A,A	C,C	1,1	-inf,inf	inf,inf	2.24744,0.817195	0.00115473	0.00230654
3	chr7:106472044:G:A	106472044	NA,A	NA,G	NA,1	NA,inf	NA,inf	NA,1.14931	0.00110618	0.00221003
3	chr7:106239333:A:C	106239333	NA,C	NA,A	NA,1	NA,-inf	NA,inf	NA,1.31506	0.00109996	0.00219754
3	chr7:106994877:G:A	106994877	NA,A	NA,G	NA,1	NA,inf	NA,inf	NA,1.54686	0.00108216	0.00216187
3	chr7:106311241:T:C	106311241	NA,C	NA,T	NA,1	NA,-inf	NA,inf	NA,1.14554	0.00107846	0.00215457
3	chr7:106912365:GA:G	106912365	G,G	GA,GA	1,1	inf,inf	inf,inf	1.74587,0.945203	0.00107773	0.00215368
3	chr7:106419984:A:AT	106419984	NA,AT	NA,A	NA,1	NA,-inf	NA,inf	NA,1.2935	0.00107629	0.00215032
3	chr7:106589132:C:T	106589132	NA,T	NA,C	NA,1	NA,inf	NA,inf	NA,1.73094	0.00106622	0.00213027
3	chr7:106826370:T:C	106826370	NA,C	NA,T	NA,1	NA,inf	NA,inf	NA,0.863398	0.00105768	0.00211364
3	chr7:106939252:G:T	106939252	T,T	G,G	1,1	inf,inf	inf,inf	1.56995,0.701971	0.00104131	0.00208124
3	chr7:106915411:G:A	106915411	A,A	G,G	1,1	inf,inf	inf,inf	1.61699,1.0578	0.00103743	0.00207316
3	chr7:106600399:T:A	106600399	NA,A	NA,T	NA,1	NA,inf	NA,inf	NA,0.812836	0.00101583	0.00202955
3	chr7:106853037:C:T	106853037	T,T	C,C	1,1	-inf,inf	inf,inf	2.18722,0.820795	0.00101573	0.00202904
3	chr7:106275966:T:C	106275966	NA,C	NA,T	NA,1	NA,-inf	NA,inf	NA,1.28111	0.00101329	0.00202449
3	chr7:106447987:C:T	106447987	T,NA	C,NA	1,NA	-inf,NA	inf,NA	2.529,NA	0.00100306	0.00200421
3	chr7:107121681:A:G	107121681	NA,G	NA,A	NA,1	NA,inf	NA,inf	NA,1.23765	0.000998385	0.00199576
3	chr7:106995505:C:T	106995505	NA,T	NA,C	NA,1	NA,inf	NA,inf	NA,1.48213	0.000967231	0.00193238
3	chr7:106803937:T:C	106803937	NA,C	NA,T	NA,1	NA,inf	NA,inf	NA,0.918702	0.00095917	0.00191652
3	chr7:106323953:A:T	106323953	T,T	A,A	1,1	inf,inf	inf,inf	0.473362,2.92552	0.000948459	0.00189454
3	chr7:106383773:C:T	106383773	NA,T	NA,C	NA,1	NA,-inf	NA,inf	NA,0.947637	0.000940932	0.00187993
3	chr7:106583885:T:C	106583885	NA,C	NA,T	NA,1	NA,inf	NA,inf	NA,2.17051	0.000940402	0.00187914
3	chr7:106264898:G:C	106264898	NA,C	NA,G	NA,1	NA,inf	NA,inf	NA,1.24827	0.000936709	0.0018717
3	chr7:106896797:T:C	106896797	NA,C	NA,T	NA,1	NA,inf	NA,inf	NA,1.20734	0.000934691	0.00186746
3	chr7:106897357:A:G	106897357	NA,G	NA,A	NA,1	NA,inf	NA,inf	NA,1.2054	0.000934428	0.00186693
3	chr7:107070321:G:A	107070321	NA,A	NA,G	NA,1	NA,inf	NA,inf	NA,1.27459	0.000932471	0.00186406
3	chr7:106809299:C:T	106809299	NA,T	NA,C	NA,1	NA,inf	NA,inf	NA,1.74682	0.000930336	0.00185882
3	chr7:106274417:G:A	106274417	NA,A	NA,G	NA,1	NA,-inf	NA,inf	NA,1.22231	0.000929404	0.00185695
3	chr7:106391228:ATTTGT:A	106391228	NA,A	NA,ATTTGT	NA,1	NA,inf	NA,inf	NA,1.18993	0.000927347	0.00185299
3	chr7:106278172:G:C	106278172	NA,C	NA,G	NA,1	NA,-inf	NA,inf	NA,1.21984	0.000925374	0.00184891
3	chr7:106579604:T:C	106579604	NA,C	NA,T	NA,1	NA,inf	NA,inf	NA,1.71024	0.000923769	0.00184577
3	chr7:106247720:G:A	106247720	NA,A	NA,G	NA,1	NA,inf	NA,inf	NA,1.23214	0.000918517	0.00183538
3	chr7:106310813:A:G	106310813	G,NA	A,NA	1,NA	inf,NA	inf,NA	1.83895,NA	0.000916267	0.00183064
3	chr7:106271361:C:T	106271361	NA,T	NA,C	NA,1	NA,-inf	NA,inf	NA,1.21396	0.000909269	0.00181674
3	chr7:106803687:T:G	106803687	NA,G	NA,T	NA,1	NA,inf	NA,inf	NA,0.934847	0.000905941	0.00181016
3	chr7:106260021:C:G	106260021	NA,G	NA,C	NA,1	NA,-inf	NA,inf	NA,1.21215	0.000903212	0.00180464
3	chr7:106767982:GC:G	106767982	NA,G	NA,GC	NA,1	NA,inf	NA,inf	NA,0.665129	0.00089098	0.00178029
3	chr7:106282927:T:C	106282927	NA,C	NA,T	NA,1	NA,-inf	NA,inf	NA,1.20175	0.000887418	0.0017731
3	chr7:106849217:C:T	106849217	T,T	C,C	1,1	inf,-inf	inf,inf	2.17904,0.741607	0.000886073	0.00177014
3	chr7:106392416:G:A	106392416	NA,A	NA,G	NA,1	NA,inf	NA,inf	NA,1.15142	0.000866112	0.00173069
3	chr7:106309076:C:CCAAA	106309076	NA,CCAAA	NA,C	NA,1	NA,inf	NA,inf	NA,1.19186	0.000860139	0.00171871
3	chr7:106283848:A:G	106283848	NA,G	NA,A	NA,1	NA,inf	NA,inf	NA,1.17975	0.000856661	0.00171181
3	chr7:106994641:A:G	106994641	G,NA	A,NA	1,NA	inf,NA	inf,NA	1.75273,NA	0.000855434	0.00170913
3	chr7:106324939:C:T	106324939	T,T	C,C	1,1	inf,inf	inf,inf	0.425697,2.86769	0.000852282	0.00170253
3	chr7:107158390:C:T	107158390	NA,T	NA,C	NA,1	NA,-inf	NA,inf	NA,1.65579	0.00085182	0.0017022
3	chr7:106283088:T:C	106283088	NA,C	NA,T	NA,1	NA,inf	NA,inf	NA,1.17401	0.000846196	0.00169091
3	chr7:106285979:C:T	106285979	NA,T	NA,C	NA,1	NA,-inf	NA,inf	NA,1.17806	0.000843738	0.00168586
3	chr7:107047618:A:G	107047618	G,NA	A,NA	1,NA	inf,NA	inf,NA	1.44824,NA	0.000842808	0.00168392
3	chr7:106308684:T:TC	106308684	NA,TC	NA,T	NA,1	NA,inf	NA,inf	NA,1.18283	0.000840549	0.00167958
3	chr7:107169765:C:G	107169765	NA,G	NA,C	NA,1	NA,-inf	NA,inf	NA,1.64785	0.000828715	0.00165605
3	chr7:106420157:C:A	106420157	A,A	C,C	1,1	-inf,-inf	inf,inf	2.26131,0.551177	0.000826382	0.00165041
3	chr7:107121131:G:A	107121131	NA,A	NA,G	NA,1	NA,-inf	NA,inf	NA,1.13972	0.00081511	0.00162852
3	chr7:106976673:G:A	106976673	A,NA	G,NA	1,NA	inf,NA	inf,NA	1.04251,NA	0.000810471	0.00161937
3	chr7:106813315:A:G	106813315	NA,G	NA,A	NA,1	NA,-inf	NA,inf	NA,1.58854	0.00081041	0.00161938
3	chr7:106998769:A:T	106998769	T,T	A,A	1,1	-inf,inf	inf,inf	0.532461,1.46916	0.000809769	0.0016192
3	chr7:106504228:A:AT	106504228	NA,AT	NA,A	NA,1	NA,-inf	NA,inf	NA,1.55927	0.000809763	0.00161804
3	chr7:106229650:C:CT	106229650	NA,CT	NA,C	NA,1	NA,inf	NA,inf	NA,1.19158	0.000801752	0.00160212
3	chr7:106646352:A:G	106646352	NA,G	NA,A	NA,1	NA,-inf	NA,inf	NA,1.85555	0.00079254	0.00158377
3	chr7:106740539:T:A	106740539	A,NA	T,NA	1,NA	inf,NA	inf,NA	0.439896,NA	0.00078976	0.001578
3	chr7:106606437:T:A	106606437	NA,A	NA,T	NA,1	NA,-inf	NA,inf	NA,1.56173	0.000786847	0.00157228
3	chr7:106607306:T:C	106607306	NA,C	NA,T	NA,1	NA,-inf	NA,inf	NA,1.56164	0.000786677	0.00157194
3	chr7:107135788:G:T	107135788	NA,T	NA,G	NA,1	NA,inf	NA,inf	NA,1.22375	0.000786278	0.00157214
3	chr7:107195064:G:A	107195064	NA,A	NA,G	NA,1	NA,-inf	NA,inf	NA,0.703539	0.000777582	0.00155394
3	chr7:106293695:T:A	106293695	NA,A	NA,T	NA,1	NA,inf	NA,inf	NA,1.12824	0.00077514	0.00154893
3	chr7:106412915:A:C	106412915	NA,C	NA,A	NA,1	NA,-inf	NA,inf	NA,0.876456	0.000774916	0.00154836
3	chr7:106929677:G:A	106929677	A,A	G,G	1,1	inf,inf	inf,inf	1.61052,1.60435	0.000762097	0.00152339
3	chr7:106871342:G:C	106871342	NA,C	NA,G	NA,1	NA,inf	NA,inf	NA,1.23231	0.000752132	0.00150296
3	chr7:107133317:A:G	107133317	NA,G	NA,A	NA,1	NA,inf	NA,inf	NA,1.153	0.000743709	0.00148677
3	chr7:106806880:G:A	106806880	A,A	G,G	1,1	inf,-inf	inf,inf	1.18487,1.81862	0.000738958	0.00147693
3	chr7:106710559:T:C	106710559	NA,C	NA,T	NA,1	NA,inf	NA,inf	NA,2.2399	0.000733857	0.00146646
3	chr7:106252769:A:G	106252769	NA,G	NA,A	NA,1	NA,inf	NA,inf	NA,1.09963	0.000732258	0.00146327
3	chr7:106292337:T:A	106292337	NA,A	NA,T	NA,1	NA,inf	NA,inf	NA,1.07476	0.000729632	0.00145802
3	chr7:106572194:T:G	106572194	NA,G	NA,T	NA,1	NA,inf	NA,inf	NA,1.54849	0.000728626	0.00145601
3	chr7:107076560:G:A	107076560	NA,A	NA,G	NA,1	NA,inf	NA,inf	NA,1.14476	0.000725662	0.00145075
3	chr7:106292330:A:T	106292330	NA,T	NA,A	NA,1	NA,inf	NA,inf	NA,1.07058	0.000724108	0.00144698
3	chr7:106400188:T:G	106400188	NA,G	NA,T	NA,1	NA,-inf	NA,inf	NA,0.96329	0.000720502	0.00143966
3	chr7:106903666:C:G	106903666	G,G	C,C	1,1	inf,inf	inf,inf	1.62674,0.923142	0.000718103	0.00143525
3	chr7:106265212:T:C	106265212	NA,C	NA,T	NA,1	NA,inf	NA,inf	NA,1.08822	0.000714022	0.00142684
3	chr7:106399381:T:A	106399381	NA,A	NA,T	NA,1	NA,inf	NA,inf	NA,1.10221	0.00071367	0.00142614
3	chr7:106947761:C:A	106947761	A,NA	C,NA	1,NA	inf,NA	inf,NA	1.99067,NA	0.000701965	0.00140262
3	chr7:106994345:G:A	106994345	NA,A	NA,G	NA,1	NA,-inf	NA,inf	NA,0.917836	0.000699822	0.00139816
3	chr7:107077740:G:C	107077740	NA,C	NA,G	NA,1	NA,inf	NA,inf	NA,1.12301	0.00069853	0.00139651
3	chr7:106380593:G:A	106380593	NA,A	NA,G	NA,1	NA,inf	NA,inf	NA,1.10514	0.000695804	0.00139047
3	chr7:107025100:T:C	107025100	C,NA	T,NA	1,NA	-inf,NA	inf,NA	1.60551,NA	0.000695313	0.0013896
3	chr7:106850198:G:A	106850198	A,A	G,G	1,1	inf,-inf	inf,inf	2.04587,0.780966	0.00069427	0.00138713
3	chr7:106458578:G:A	106458578	NA,A	NA,G	NA,1	NA,inf	NA,inf	NA,0.908009	0.000689483	0.00137788
3	chr7:106827923:G:C	106827923	C,C	G,G	1,1	inf,inf	inf,inf	0.843861,1.1939	0.000683798	0.00136737
3	chr7:106847532:G:A	106847532	NA,A	NA,G	NA,1	NA,-inf	NA,inf	NA,1.22541	0.000678063	0.00135506
3	chr7:106503969:C:T	106503969	NA,T	NA,C	NA,1	NA,-inf	NA,inf	NA,0.762824	0.000675501	0.00134971
3	chr7:107040692:C:T	107040692	NA,T	NA,C	NA,1	NA,-inf	NA,inf	NA,1.04039	0.000674195	0.0013474
3	chr7:106863667:T:C	106863667	NA,C	NA,T	NA,1	NA,-inf	NA,inf	NA,1.24752	0.000673856	0.00134666
3	chr7:106616707:C:T	106616707	NA,T	NA,C	NA,1	NA,-inf	NA,inf	NA,0.91638	0.000662856	0.00132463
3	chr7:106526340:G:A	106526340	NA,A	NA,G	NA,1	NA,inf	NA,inf	NA,1.01947	0.000654688	0.00130839
3	chr7:106293859:T:C	106293859	NA,C	NA,T	NA,1	NA,inf	NA,inf	NA,1.105	0.00065281	0.0013046
3	chr7:106491062:C:T	106491062	NA,T	NA,C	NA,1	NA,inf	NA,inf	NA,1.34325	0.00065008	0.00129912
3	chr7:107050955:G:A	107050955	A,NA	G,NA	1,NA	inf,NA	inf,NA	1.39349,NA	0.000649939	0.0012987
3	chr7:106409296:G:A	106409296	NA,A	NA,G	NA,1	NA,-inf	NA,inf	NA,0.914322	0.000646718	0.00129228
3	chr7:106899726:T:G	106899726	G,G	T,T	1,1	inf,inf	inf,inf	1.87519,1.19273	0.000645454	0.00129035
3	chr7:106679488:C:T	106679488	T,NA	C,NA	1,NA	-inf,NA	inf,NA	2.87167,NA	0.000645186	0.00128944
3	chr7:106409346:G:A	106409346	NA,A	NA,G	NA,1	NA,-inf	NA,inf	NA,0.786307	0.000644255	0.00128738
3	chr7:107134749:T:C	107134749	NA,C	NA,T	NA,1	NA,-inf	NA,inf	NA,1.09559	0.000643314	0.00128543
3	chr7:106582359:G:C	106582359	NA,C	NA,G	NA,1	NA,inf	NA,inf	NA,1.46144	0.000641812	0.00128258
3	chr7:106613129:C:T	106613129	NA,T	NA,C	NA,1	NA,inf	NA,inf	NA,0.751011	0.0006343	0.00126758
3	chr7:106841642:T:C	106841642	C,C	T,T	1,1	inf,inf	inf,inf	1.21895,0.857596	0.000629401	0.00125825
3	chr7:106848447:T:C	106848447	C,C	T,T	1,1	inf,-inf	inf,inf	2.12582,0.450011	0.00062674	0.00125221
3	chr7:106557482:G:A	106557482	A,A	G,G	1,1	inf,-inf	inf,inf	0.171216,2.03401	0.000624434	0.00124795
3	chr7:107134638:A:G	107134638	NA,G	NA,A	NA,1	NA,inf	NA,inf	NA,0.799379	0.000622991	0.00124471
3	chr7:106826552:G:A	106826552	A,A	G,G	1,1	-inf,-inf	inf,inf	2.85733,0.0149957	0.00062226	0.00124404
3	chr7:106567909:T:A	106567909	NA,A	NA,T	NA,1	NA,inf	NA,inf	NA,0.93735	0.000620477	0.00124003
3	chr7:107121037:A:T	107121037	NA,T	NA,A	NA,1	NA,-inf	NA,inf	NA,1.17599	0.000617635	0.00123443
3	chr7:106424519:C:G	106424519	G,G	C,C	1,1	-inf,inf	inf,inf	2.64245,0.186023	0.00061131	0.00122095
3	chr7:106492096:A:G	106492096	NA,G	NA,A	NA,1	NA,-inf	NA,inf	NA,0.927285	0.000605936	0.00121078
3	chr7:106270916:T:C	106270916	NA,C	NA,T	NA,1	NA,-inf	NA,inf	NA,0.983921	0.000601778	0.00120256
3	chr7:106401468:G:T	106401468	NA,T	NA,G	NA,1	NA,-inf	NA,inf	NA,1.12461	0.000601577	0.00120225
3	chr7:106732819:G:A	106732819	NA,A	NA,G	NA,1	NA,-inf	NA,inf	NA,0.315854	0.00060157	0.00120218
3	chr7:106664697:T:C	106664697	NA,C	NA,T	NA,1	NA,inf	NA,inf	NA,2.31942	0.000598308	0.00119568
3	chr7:106932891:AT:A	106932891	A,A	AT,AT	1,1	-inf,-inf	inf,inf	1.3185,0.844229	0.000594795	0.0011889
3	chr7:106680136:C:A	106680136	NA,A	NA,C	NA,1	NA,-inf	NA,inf	NA,0.325152	0.000593382	0.00118581
3	chr7:106564655:A:G	106564655	NA,G	NA,A	NA,1	NA,inf	NA,inf	NA,1.2614	0.000590689	0.00118045
3	chr7:106937604:G:T	106937604	NA,T	NA,G	NA,1	NA,inf	NA,inf	NA,1.10311	0.000590475	0.00118002
3	chr7:107223354:G:A	107223354	NA,A	NA,G	NA,1	NA,inf	NA,inf	NA,1.04794	0.000589633	0.00117844
3	chr7:106564594:A:T	106564594	NA,T	NA,A	NA,1	NA,inf	NA,inf	NA,0.971523	0.000588208	0.00117557
3	chr7:106254201:A:G	106254201	NA,G	NA,A	NA,1	NA,inf	NA,inf	NA,0.956015	0.000583577	0.00116624
3	chr7:106469513:T:C	106469513	NA,C	NA,T	NA,1	NA,inf	NA,inf	NA,0.576152	0.000583202	0.00116553
3	chr7:107146977:A:G	107146977	G,NA	A,NA	1,NA	inf,NA	inf,NA	1.56993,NA	0.000582625	0.00116418
3	chr7:106750275:T:C	106750275	NA,C	NA,T	NA,1	NA,inf	NA,inf	NA,1.85075	0.000581727	0.00116255
3	chr7:107027321:A:G	107027321	NA,G	NA,A	NA,1	NA,inf	NA,inf	NA,1.01867	0.000574776	0.00114916
3	chr7:106961206:C:T	106961206	NA,T	NA,C	NA,1	NA,inf	NA,inf	NA,0.750704	0.000573608	0.00114631
3	chr7:107046122:G:A	107046122	NA,A	NA,G	NA,1	NA,inf	NA,inf	NA,1.01661	0.000572675	0.00114496
3	chr7:106414946:C:T	106414946	NA,T	NA,C	NA,1	NA,inf	NA,inf	NA,1.00564	0.000570085	0.00113936
3	chr7:107045364:A:T	107045364	NA,T	NA,A	NA,1	NA,inf	NA,inf	NA,1.01357	0.000569684	0.00113898
3	chr7:106325441:C:G	106325441	G,G	C,C	1,1	inf,inf	inf,inf	0.168879,2.57972	0.000565163	0.00112935
3	chr7:106629521:T:C	106629521	NA,C	NA,T	NA,1	NA,inf	NA,inf	NA,1.58051	0.000564081	0.00112728
3	chr7:106445951:G:T	106445951	T,T	G,G	1,1	inf,inf	inf,inf	0.0366113,2.54147	0.000562723	0.00112449
3	chr7:106804703:C:T	106804703	NA,T	NA,C	NA,1	NA,inf	NA,inf	NA,0.673232	0.000561024	0.00112121
3	chr7:106398926:T:C	106398926	NA,C	NA,T	NA,1	NA,inf	NA,inf	NA,1.08011	0.000559817	0.00111881
3	chr7:106430828:A:G	106430828	NA,G	NA,A	NA,1	NA,inf	NA,inf	NA,0.864615	0.000554709	0.00110856
3	chr7:106567893:A:G	106567893	NA,G	NA,A	NA,1	NA,inf	NA,inf	NA,0.625977	0.000554158	0.00110752
3	chr7:106732269:A:G	106732269	G,NA	A,NA	1,NA	-inf,NA	inf,NA	2.74463,NA	0.000549975	0.00109921
3	chr7:106554661:T:C	106554661	C,C	T,T	1,1	inf,inf	inf,inf	0.173923,1.64598	0.000547006	0.00109352
3	chr7:106851606:G:A	106851606	NA,A	NA,G	NA,1	NA,inf	NA,inf	NA,1.07161	0.000545988	0.00109105
3	chr7:107061447:A:G	107061447	NA,G	NA,A	NA,1	NA,inf	NA,inf	NA,0.782024	0.000545697	0.00109108
3	chr7:106238740:G:C	106238740	NA,C	NA,G	NA,1	NA,inf	NA,inf	NA,0.955919	0.000545322	0.00108985
3	chr7:106863922:TGC:T	106863922	NA,T	NA,TGC	NA,1	NA,inf	NA,inf	NA,1.06426	0.000544525	0.00108822
3	chr7:106562437:G:A	106562437	NA,A	NA,G	NA,1	NA,-inf	NA,inf	NA,0.916768	0.000543487	0.00108615
3	chr7:107118514:C:G	107118514	NA,G	NA,C	NA,1	NA,-inf	NA,inf	NA,1.0857	0.000542361	0.00108402
3	chr7:106301646:T:G	106301646	NA,G	NA,T	NA,1	NA,inf	NA,inf	NA,0.947562	0.000541582	0.00108238
3	chr7:106736232:T:C	106736232	NA,C	NA,T	NA,1	NA,inf	NA,inf	NA,1.84395	0.000539925	0.00107908
3	chr7:106662056:T:C	106662056	NA,C	NA,T	NA,1	NA,inf	NA,inf	NA,0.418805	0.000539434	0.0010782
3	chr7:106471805:T:C	106471805	NA,C	NA,T	NA,1	NA,inf	NA,inf	NA,0.883084	0.000539027	0.00107723
3	chr7:106321206:A:G	106321206	G,G	A,A	1,1	inf,inf	inf,inf	0.00941459,2.68688	0.000538274	0.00107557
3	chr7:106877126:A:G	106877126	G,G	A,A	1,1	inf,inf	inf,inf	2.09122,1.14242	0.000537623	0.00107475
3	chr7:106416406:T:G	106416406	G,G	T,T	1,1	-inf,inf	inf,inf	2.58883,0.387421	0.000536905	0.0010724
3	chr7:106547064:TGTGTGTGTGTGTGCATGTGTGTGC:T	106547064	NA,T	NA,TGTGTGTGTGTGTGCATGTGTGTGC	NA,1	NA,inf	NA,inf	NA,0.606553	0.000532579	0.0010644
3	chr7:106943866:G:A	106943866	NA,A	NA,G	NA,1	NA,-inf	NA,inf	NA,0.875122	0.000530673	0.00106057
3	chr7:106412487:T:C	106412487	NA,C	NA,T	NA,1	NA,-inf	NA,inf	NA,0.689855	0.000530293	0.00105972
3	chr7:106631621:C:T	106631621	T,T	C,C	1,1	inf,inf	inf,inf	0.444613,1.19635	0.000529884	0.00105887
3	chr7:106452213:G:A	106452213	A,A	G,G	1,1	-inf,inf	inf,inf	0.0295646,2.34821	0.00052947	0.001058
3	chr7:106571370:A:T	106571370	NA,T	NA,A	NA,1	NA,inf	NA,inf	NA,1.32794	0.000527803	0.00105481
3	chr7:106556824:T:C	106556824	C,C	T,T	1,1	inf,inf	inf,inf	0.216994,1.59193	0.000526751	0.00105303
3	chr7:106259041:T:G	106259041	NA,G	NA,T	NA,1	NA,inf	NA,inf	NA,0.908966	0.000524338	0.00104789
3	chr7:106301004:C:T	106301004	NA,T	NA,C	NA,1	NA,inf	NA,inf	NA,0.943727	0.000523825	0.00104687
3	chr7:106544370:G:A	106544370	NA,A	NA,G	NA,1	NA,inf	NA,inf	NA,0.783214	0.000523114	0.00104549
3	chr7:106970014:T:G	106970014	G,NA	T,NA	1,NA	inf,NA	inf,NA	0.981791,NA	0.000518911	0.00103696
3	chr7:107066001:A:G	107066001	NA,G	NA,A	NA,1	NA,inf	NA,inf	NA,0.900928	0.000516194	0.00103198
3	chr7:107140753:C:G	107140753	NA,G	NA,C	NA,1	NA,inf	NA,inf	NA,1.04944	0.000514984	0.00102956
3	chr7:106631620:C:A	106631620	A,A	C,C	1,1	inf,inf	inf,inf	0.41794,1.22794	0.000514805	0.00102874
3	chr7:106555540:C:T	106555540	T,T	C,C	1,1	inf,-inf	inf,inf	0.107039,1.99839	0.000512714	0.00102473
3	chr7:106296743:T:G	106296743	NA,G	NA,T	NA,1	NA,inf	NA,inf	NA,0.913519	0.000508636	0.00101655
3	chr7:106454248:A:G	106454248	G,G	A,A	1,1	-inf,inf	inf,inf	0.017839,2.33682	0.000507789	0.00101468
3	chr7:106834065:C:T	106834065	NA,T	NA,C	NA,1	NA,-inf	NA,inf	NA,1.32903	0.000503818	0.00100689
3	chr7:107008789:G:A	107008789	A,A	G,G	1,1	inf,inf	inf,inf	1.56781,0.548854	0.000501291	0.00100472
3	chr7:107028592:G:A	107028592	NA,A	NA,G	NA,1	NA,-inf	NA,inf	NA,0.944854	0.000498717	0.000996854
3	chr7:107225849:C:T	107225849	NA,T	NA,C	NA,1	NA,inf	NA,inf	NA,0.946205	0.000498632	0.000996603
3	chr7:106667534:T:A	106667534	A,A	T,T	1,1	inf,inf	inf,inf	6.49489,1.01166	0.000497907	0.000995301
3	chr7:106296312:A:G	106296312	NA,G	NA,A	NA,1	NA,inf	NA,inf	NA,0.909618	0.000496775	0.000992861
3	chr7:107022912:T:C	107022912	NA,C	NA,T	NA,1	NA,-inf	NA,inf	NA,0.877651	0.000496268	0.000991873
3	chr7:106938496:G:A	106938496	A,A	G,G	1,1	-inf,-inf	inf,inf	0.752801,1.37675	0.000495051	0.00098956
3	chr7:106412267:A:G	106412267	NA,G	NA,A	NA,1	NA,-inf	NA,inf	NA,0.766801	0.000491859	0.000982925
3	chr7:106871250:A:G	106871250	NA,G	NA,A	NA,1	NA,inf	NA,inf	NA,0.987982	0.000491531	0.000982344
3	chr7:106670181:C:A	106670181	A,A	C,C	1,1	inf,inf	inf,inf	6.46198,1.0516	0.000491251	0.000981998
3	chr7:106381819:G:A	106381819	NA,A	NA,G	NA,1	NA,inf	NA,inf	NA,0.740934	0.000491178	0.000981713
3	chr7:106455535:A:G	106455535	G,G	A,A	1,1	-inf,inf	inf,inf	0.0410022,2.30316	0.000490878	0.000980903
3	chr7:106888804:C:T	106888804	T,T	C,C	1,1	inf,inf	inf,inf	2.15089,1.03475	0.000490784	0.000981147
3	chr7:107092425:AGAT:A	107092425	NA,A	NA,AGAT	NA,1	NA,-inf	NA,inf	NA,1.00888	0.000490097	0.000979537
3	chr7:107197509:C:T	107197509	NA,T	NA,C	NA,1	NA,-inf	NA,inf	NA,0.882974	0.000489923	0.000978961
3	chr7:106873672:G:A	106873672	NA,A	NA,G	NA,1	NA,inf	NA,inf	NA,0.92592	0.000486764	0.00097278
3	chr7:107025064:GT:G	107025064	NA,G	NA,GT	NA,1	NA,inf	NA,inf	NA,0.745178	0.000486252	0.000972244
3	chr7:106457716:C:G	106457716	G,G	C,C	1,1	-inf,inf	inf,inf	0.147028,2.19469	0.000484327	0.000967851
3	chr7:106557953:C:T	106557953	T,T	C,C	1,1	inf,inf	inf,inf	0.224154,1.55069	0.000483118	0.000965821
3	chr7:106370673:C:T	106370673	NA,T	NA,C	NA,1	NA,-inf	NA,inf	NA,1.06899	0.000481541	0.000962316
3	chr7:106432658:G:A	106432658	NA,A	NA,G	NA,1	NA,inf	NA,inf	NA,0.801063	0.000478365	0.000956025
3	chr7:106657614:T:C	106657614	NA,C	NA,T	NA,1	NA,-inf	NA,inf	NA,1.50944	0.000478299	0.000955947
3	chr7:107006708:C:T	107006708	NA,T	NA,C	NA,1	NA,inf	NA,inf	NA,0.733028	0.000477724	0.000955189
3	chr7:106345669:C:A	106345669	A,A	C,C	1,1	inf,inf	inf,inf	0.263435,2.63826	0.000476027	0.000951169
3	chr7:106497613:C:A	106497613	NA,A	NA,C	NA,1	NA,inf	NA,inf	NA,0.848532	0.000474095	0.000947497
3	chr7:106918734:A:G	106918734	NA,G	NA,A	NA,1	NA,-inf	NA,inf	NA,1.11211	0.000473452	0.000946227
3	chr7:106400352:A:G	106400352	NA,G	NA,A	NA,1	NA,inf	NA,inf	NA,0.980284	0.000473203	0.000945752
3	chr7:107027101:C:T	107027101	T,NA	C,NA	1,NA	inf,NA	inf,NA	1.14542,NA	0.000472469	0.000944161
3	chr7:106712519:G:A	106712519	A,A	G,G	1,1	inf,-inf	inf,inf	3.36235,0.0429301	0.000469987	0.00093944
3	chr7:106554414:A:C	106554414	C,C	A,A	1,1	inf,inf	inf,inf	0.174186,1.55721	0.000469473	0.000938557
3	chr7:106771259:T:A	106771259	NA,A	NA,T	NA,1	NA,-inf	NA,inf	NA,1.12294	0.000467947	0.000935084
3	chr7:106291393:C:T	106291393	NA,T	NA,C	NA,1	NA,inf	NA,inf	NA,0.851445	0.000466364	0.00093207
3	chr7:106838192:T:C	106838192	NA,C	NA,T	NA,1	NA,inf	NA,inf	NA,0.782028	0.000466288	0.000932285
3	chr7:106409057:T:C	106409057	C,NA	T,NA	1,NA	inf,NA	inf,NA	1.6743,NA	0.000466103	0.000931413
3	chr7:106522966:A:C	106522966	C,C	A,A	1,1	-inf,inf	inf,inf	0.0768025,1.7756	0.00046592	0.000931329
3	chr7:106286342:A:G	106286342	NA,G	NA,A	NA,1	NA,inf	NA,inf	NA,0.828803	0.000465446	0.000930247
3	chr7:106733428:G:A	106733428	NA,A	NA,G	NA,1	NA,inf	NA,inf	NA,2.28072	0.000465335	0.000930091
3	chr7:106259397:G:A	106259397	NA,A	NA,G	NA,1	NA,inf	NA,inf	NA,0.857865	0.000465211	0.000929753
3	chr7:106399297:G:T	106399297	NA,T	NA,G	NA,1	NA,inf	NA,inf	NA,0.967059	0.000463635	0.000926633
3	chr7:107134822:C:T	107134822	NA,T	NA,C	NA,1	NA,-inf	NA,inf	NA,0.916332	0.000463279	0.000926027
3	chr7:106992291:A:G	106992291	NA,G	NA,A	NA,1	NA,-inf	NA,inf	NA,0.801157	0.000462278	0.000923647
3	chr7:106470436:C:G	106470436	NA,G	NA,C	NA,1	NA,inf	NA,inf	NA,0.797504	0.000462214	0.000923754
3	chr7:106575712:C:T	106575712	NA,T	NA,C	NA,1	NA,inf	NA,inf	NA,1.2364	0.000462095	0.000923522
3	chr7:107128558:A:G	107128558	NA,G	NA,A	NA,1	NA,-inf	NA,inf	NA,0.721601	0.000461974	0.000923403
3	chr7:106294817:C:T	106294817	NA,T	NA,C	NA,1	NA,inf	NA,inf	NA,0.838427	0.000461691	0.000922725
3	chr7:106554579:C:G	106554579	G,G	C,C	1,1	inf,inf	inf,inf	0.189666,1.56001	0.000461657	0.000922932
3	chr7:106495784:G:A	106495784	NA,A	NA,G	NA,1	NA,inf	NA,inf	NA,0.839024	0.000460946	0.000921224
3	chr7:106931278:G:A	106931278	NA,A	NA,G	NA,1	NA,-inf	NA,inf	NA,1.09356	0.000459586	0.000918524
3	chr7:106919487:G:C	106919487	NA,C	NA,G	NA,1	NA,inf	NA,inf	NA,0.899993	0.000458904	0.000917118
3	chr7:106244356:G:A	106244356	NA,A	NA,G	NA,1	NA,inf	NA,inf	NA,0.829829	0.000458513	0.000916374
3	chr7:106356653:T:A	106356653	NA,A	NA,T	NA,1	NA,-inf	NA,inf	NA,0.845537	0.000456553	0.000912451
3	chr7:107125143:A:G	107125143	NA,G	NA,A	NA,1	NA,-inf	NA,inf	NA,0.867243	0.000456495	0.000912407
3	chr7:106422883:G:A	106422883	A,NA	G,NA	1,NA	-inf,NA	inf,NA	0.512721,NA	0.000453088	0.000905642
3	chr7:107126220:C:T	107126220	NA,T	NA,C	NA,1	NA,-inf	NA,inf	NA,0.83119	0.000450217	0.000899716
3	chr7:106997322:C:T	106997322	NA,T	NA,C	NA,1	NA,-inf	NA,inf	NA,0.931758	0.000449582	0.000898597
3	chr7:106634422:C:A	106634422	NA,A	NA,C	NA,1	NA,-inf	NA,inf	NA,0.92256	0.000449451	0.000898264
3	chr7:107164949:T:C	107164949	C,C	T,T	1,1	-inf,inf	inf,inf	1.14627,1.19794	0.000447031	0.000893728
3	chr7:107040308:T:C	107040308	NA,C	NA,T	NA,1	NA,inf	NA,inf	NA,0.810957	0.000446649	0.000892984
3	chr7:106862751:C:T	106862751	NA,T	NA,C	NA,1	NA,inf	NA,inf	NA,0.923468	0.000446241	0.000891807
3	chr7:106846529:G:A	106846529	A,A	G,G	1,1	inf,inf	inf,inf	2.14815,0.0617473	0.00044536	0.000890284
3	chr7:106868550:C:T	106868550	NA,T	NA,C	NA,1	NA,-inf	NA,inf	NA,0.972666	0.000444396	0.000888207
3	chr7:107097415:A:T	107097415	NA,T	NA,A	NA,1	NA,inf	NA,inf	NA,0.885463	0.000444294	0.000888402
3	chr7:106524472:A:G	106524472	NA,G	NA,A	NA,1	NA,-inf	NA,inf	NA,0.766103	0.000443299	0.00088597
3	chr7:107159335:T:C	107159335	NA,C	NA,T	NA,1	NA,inf	NA,inf	NA,0.953607	0.000442136	0.000883656
3	chr7:106804382:A:G	106804382	NA,G	NA,A	NA,1	NA,inf	NA,inf	NA,1.26201	0.000442097	0.00088354
3	chr7:106829956:CT:C	106829956	NA,C	NA,CT	NA,1	NA,-inf	NA,inf	NA,0.804542	0.000442078	0.000883626
3	chr7:106860547:G:A	106860547	NA,A	NA,G	NA,1	NA,inf	NA,inf	NA,0.933689	0.000434497	0.000868343
3	chr7:106933977:C:A	106933977	A,A	C,C	1,1	-inf,-inf	inf,inf	1.23616,0.774282	0.000433756	0.000867074
3	chr7:106609467:G:C	106609467	NA,C	NA,G	NA,1	NA,inf	NA,inf	NA,1.54444	0.000433401	0.00086622
3	chr7:106482922:C:T	106482922	NA,T	NA,C	NA,1	NA,inf	NA,inf	NA,0.782629	0.000432301	0.000863989
3	chr7:106876691:G:A	106876691	A,A	G,G	1,1	inf,inf	inf,inf	2.01338,1.07571	0.000432162	0.000863956
3	chr7:106675489:C:T	106675489	NA,T	NA,C	NA,1	NA,-inf	NA,inf	NA,1.72065	0.000431601	0.000862628
3	chr7:106494910:G:A	106494910	NA,A	NA,G	NA,1	NA,inf	NA,inf	NA,0.796509	0.000431038	0.000861464
3	chr7:106713261:T:C	106713261	C,C	T,T	1,1	inf,-inf	inf,inf	3.47107,0.1023	0.00042892	0.000857373
3	chr7:106525930:T:C	106525930	C,C	T,T	1,1	-inf,inf	inf,inf	0.0538421,1.80141	0.000428231	0.000856067
3	chr7:106905642:C:T	106905642	T,T	C,C	1,1	inf,inf	inf,inf	1.81877,0.928977	0.000428123	0.000855972
3	chr7:106754608:T:C	106754608	NA,C	NA,T	NA,1	NA,-inf	NA,inf	NA,0.0652185	0.000427222	0.000853848
3	chr7:106566431:C:T	106566431	T,NA	C,NA	1,NA	inf,NA	inf,NA	0.315915,NA	0.000426114	0.00085156
3	chr7:107125622:G:A	107125622	NA,A	NA,G	NA,1	NA,inf	NA,inf	NA,0.85914	0.000425741	0.000851302
3	chr7:106866688:ACTCTT:A	106866688	NA,A	NA,ACTCTT	NA,1	NA,-inf	NA,inf	NA,0.964958	0.00042523	0.0008499
3	chr7:107013138:C:T	107013138	NA,T	NA,C	NA,1	NA,-inf	NA,inf	NA,0.761786	0.000423874	0.000847214
3	chr7:106374736:G:A	106374736	NA,A	NA,G	NA,1	NA,inf	NA,inf	NA,0.903445	0.000422057	0.000843571
3	chr7:107209224:G:A	107209224	NA,A	NA,G	NA,1	NA,inf	NA,inf	NA,0.849476	0.000421655	0.00084281
3	chr7:106383903:C:T	106383903	NA,T	NA,C	NA,1	NA,-inf	NA,inf	NA,0.650874	0.00042052	0.00084042
3	chr7:106855855:T:C	106855855	NA,C	NA,T	NA,1	NA,-inf	NA,inf	NA,1.03775	0.000420071	0.000839561
3	chr7:106557080:A:T	106557080	T,T	A,A	1,1	inf,inf	inf,inf	0.223016,1.48176	0.000420029	0.000839719
3	chr7:106730624:A:G	106730624	NA,G	NA,A	NA,1	NA,inf	NA,inf	NA,2.23156	0.00041922	0.000837931
3	chr7:106491666:C:A	106491666	NA,A	NA,C	NA,1	NA,inf	NA,inf	NA,0.774899	0.000418834	0.000837079
3	chr7:106577796:T:C	106577796	NA,C	NA,T	NA,1	NA,inf	NA,inf	NA,1.19276	0.000418397	0.00083621
3	chr7:106464711:G:A	106464711	NA,A	NA,G	NA,1	NA,inf	NA,inf	NA,0.741319	0.000417495	0.0008344
3	chr7:106305138:G:A	106305138	NA,A	NA,G	NA,1	NA,-inf	NA,inf	NA,0.742074	0.000416795	0.000832984
3	chr7:106479795:T:C	106479795	NA,C	NA,T	NA,1	NA,-inf	NA,inf	NA,0.690138	0.000416156	0.000831674
3	chr7:106878186:G:T	106878186	T,T	G,G	1,1	inf,inf	inf,inf	2.03327,1.03233	0.000415944	0.000831544
3	chr7:106488421:G:A	106488421	NA,A	NA,G	NA,1	NA,inf	NA,inf	NA,0.769717	0.000415534	0.000830484
3	chr7:106487573:A:G	106487573	NA,G	NA,A	NA,1	NA,inf	NA,inf	NA,0.769652	0.000415386	0.000830189
3	chr7:106488993:G:T	106488993	NA,T	NA,G	NA,1	NA,inf	NA,inf	NA,0.769211	0.000415138	0.000829693
3	chr7:106480503:C:A	106480503	A,A	C,C	1,1	inf,inf	inf,inf	0.118531,2.19537	0.000412589	0.000824502
3	chr7:107221760:G:A	107221760	NA,A	NA,G	NA,1	NA,-inf	NA,inf	NA,1.18437	0.000412501	0.00082447
3	chr7:106972800:T:G	106972800	NA,G	NA,T	NA,1	NA,inf	NA,inf	NA,0.73519	0.000411588	0.000822608
3	chr7:106655718:T:TA	106655718	TA,TA	T,T	1,1	-inf,-inf	inf,inf	2.63802,0.844185	0.000410643	0.000820565
3	chr7:106531677:C:T	106531677	NA,T	NA,C	NA,1	NA,inf	NA,inf	NA,0.465631	0.000410566	0.000820597
3	chr7:107100490:T:G	107100490	NA,G	NA,T	NA,1	NA,-inf	NA,inf	NA,1.18483	0.000410292	0.000820065
3	chr7:106622767:A:G	106622767	NA,G	NA,A	NA,1	NA,-inf	NA,inf	NA,0.940069	0.000410107	0.000819599
3	chr7:106445273:T:C	106445273	C,C	T,T	1,1	inf,inf	inf,inf	0.48992,1.68992	0.000410095	0.000819474
3	chr7:107222423:C:G	107222423	NA,G	NA,C	NA,1	NA,inf	NA,inf	NA,0.805528	0.000409343	0.000818173
3	chr7:106449102:C:G	106449102	G,G	C,C	1,1	-inf,inf	inf,inf	0.0340188,2.27686	0.000409302	0.000817938
3	chr7:106394401:C:T	106394401	NA,T	NA,C	NA,1	NA,-inf	NA,inf	NA,0.64613	0.000408516	0.000816434
3	chr7:106671853:C:G	106671853	G,G	C,C	1,1	inf,inf	inf,inf	6.3398,1.00083	0.000407946	0.000815505
3	chr7:107099816:A:G	107099816	NA,G	NA,A	NA,1	NA,-inf	NA,inf	NA,0.902716	0.000407437	0.000814356
3	chr7:107167490:T:C	107167490	NA,C	NA,T	NA,1	NA,inf	NA,inf	NA,0.856455	0.000406512	0.000812502
3	chr7:106864612:T:C	106864612	C,C	T,T	1,1	inf,inf	inf,inf	1.96919,1.08698	0.000406494	0.000812651
3	chr7:107228624:T:TA	107228624	NA,TA	NA,T	NA,1	NA,-inf	NA,inf	NA,0.858236	0.000406078	0.000811694
3	chr7:107049771:A:G	107049771	NA,G	NA,A	NA,1	NA,inf	NA,inf	NA,0.527313	0.000404465	0.000808303
3	chr7:106270012:C:T	106270012	NA,T	NA,C	NA,1	NA,-inf	NA,inf	NA,0.83509	0.000404205	0.000807852
3	chr7:107103612:C:G	107103612	NA,G	NA,C	NA,1	NA,-inf	NA,inf	NA,0.76635	0.000403631	0.000806643
3	chr7:107104070:G:A	107104070	NA,A	NA,G	NA,1	NA,-inf	NA,inf	NA,0.763877	0.000401987	0.000803359
3	chr7:106453577:C:T	106453577	NA,T	NA,C	NA,1	NA,inf	NA,inf	NA,0.718069	0.000399771	0.000798984
3	chr7:106752278:T:A	106752278	NA,A	NA,T	NA,1	NA,-inf	NA,inf	NA,0.0507151	0.000399724	0.0007989
3	chr7:107166603:T:G	107166603	NA,G	NA,T	NA,1	NA,inf	NA,inf	NA,0.841322	0.000399559	0.000798605
3	chr7:107008438:G:A	107008438	NA,A	NA,G	NA,1	NA,-inf	NA,inf	NA,0.726099	0.000398816	0.000797134
3	chr7:106872566:C:T	106872566	T,T	C,C	1,1	inf,inf	inf,inf	2.00591,1.05223	0.000398402	0.000796475
3	chr7:106406760:G:A	106406760	NA,A	NA,G	NA,1	NA,-inf	NA,inf	NA,0.864613	0.000397827	0.000795137
3	chr7:106668197:G:A	106668197	A,A	G,G	1,1	inf,inf	inf,inf	6.26986,1.03206	0.000394343	0.000788316
3	chr7:106503991:T:A	106503991	NA,A	NA,T	NA,1	NA,inf	NA,inf	NA,0.464224	0.000393997	0.00078744
3	chr7:106240368:C:G	106240368	NA,G	NA,C	NA,1	NA,inf	NA,inf	NA,0.795118	0.000392899	0.000785273
3	chr7:106768982:A:C	106768982	C,NA	A,NA	1,NA	-inf,NA	inf,NA	0.344853,NA	0.000390916	0.000781342
3	chr7:106333401:C:T	106333401	T,T	C,C	1,1	inf,inf	inf,inf	0.428419,2.45525	0.000389975	0.000779219
3	chr7:106860485:T:C	106860485	NA,C	NA,T	NA,1	NA,inf	NA,inf	NA,0.735014	0.000389774	0.000779243
3	chr7:106766484:A:G	106766484	NA,G	NA,A	NA,1	NA,inf	NA,inf	NA,1.58633	0.00038913	0.000777793
3	chr7:106753186:A:T	106753186	NA,T	NA,A	NA,1	NA,inf	NA,inf	NA,1.7497	0.00038903	0.000777528
3	chr7:106465630:G:T	106465630	NA,T	NA,G	NA,1	NA,inf	NA,inf	NA,0.68978	0.000388345	0.000776152
3	chr7:106318886:CT:C	106318886	NA,C	NA,CT	NA,1	NA,inf	NA,inf	NA,0.673458	0.000388122	0.000775722
3	chr7:106464698:A:G	106464698	NA,G	NA,A	NA,1	NA,inf	NA,inf	NA,0.931843	0.000386534	0.000772555
3	chr7:106857643:G:A	106857643	A,NA	G,NA	1,NA	-inf,NA	inf,NA	1.07455,NA	0.000386147	0.000771836
3	chr7:106458798:C:T	106458798	T,T	C,C	1,1	-inf,inf	inf,inf	0.0745941,2.15279	0.000385864	0.000771115
3	chr7:106852933:A:G	106852933	NA,G	NA,A	NA,1	NA,inf	NA,inf	NA,0.603693	0.000385316	0.000770191
3	chr7:106860886:A:C	106860886	NA,C	NA,A	NA,1	NA,inf	NA,inf	NA,0.861205	0.000385081	0.000769605
3	chr7:107129714:G:T	107129714	NA,T	NA,G	NA,1	NA,inf	NA,inf	NA,0.662339	0.000385006	0.000769413
3	chr7:106450699:C:T	106450699	NA,T	NA,C	NA,1	NA,inf	NA,inf	NA,0.694913	0.000384027	0.000767525
3	chr7:106668989:A:G	106668989	G,G	A,A	1,1	inf,-inf	inf,inf	1.1169,0.660474	0.000383732	0.000766953
3	chr7:106451727:G:A	106451727	NA,A	NA,G	NA,1	NA,inf	NA,inf	NA,0.693544	0.000383135	0.000765742
3	chr7:106343282:G:C	106343282	C,C	G,G	1,1	inf,inf	inf,inf	0.159211,2.0019	0.000382819	0.000765184
3	chr7:106527033:T:A	106527033	A,A	T,T	1,1	inf,inf	inf,inf	0.00486036,1.61704	0.000382615	0.000764972
3	chr7:106832348:C:T	106832348	NA,T	NA,C	NA,1	NA,inf	NA,inf	NA,0.765431	0.000382377	0.00076448
3	chr7:106470509:A:C	106470509	NA,C	NA,A	NA,1	NA,inf	NA,inf	NA,0.770823	0.000382218	0.000763926
3	chr7:106379735:A:C	106379735	NA,C	NA,A	NA,1	NA,inf	NA,inf	NA,0.571846	0.000382079	0.000763708
3	chr7:106966103:C:A	106966103	NA,A	NA,C	NA,1	NA,-inf	NA,inf	NA,0.937412	0.000381922	0.000763342
3	chr7:106831501:G:A	106831501	NA,A	NA,G	NA,1	NA,-inf	NA,inf	NA,0.551187	0.000381895	0.000763321
3	chr7:106461692:TTTTC:T	106461692	NA,T	NA,TTTTC	NA,1	NA,inf	NA,inf	NA,0.684145	0.000381688	0.000762851
3	chr7:107097533:A:G	107097533	NA,G	NA,A	NA,1	NA,-inf	NA,inf	NA,0.734343	0.000381577	0.000762579
3	chr7:107069130:T:C	107069130	NA,C	NA,T	NA,1	NA,inf	NA,inf	NA,0.867482	0.000380597	0.000760797
3	chr7:106578434:G:C	106578434	NA,C	NA,G	NA,1	NA,inf	NA,inf	NA,0.800493	0.000379663	0.000758803
3	chr7:106458855:T:G	106458855	NA,G	NA,T	NA,1	NA,inf	NA,inf	NA,0.652942	0.000379526	0.000758552
3	chr7:106667760:A:G	106667760	G,G	A,A	1,1	inf,inf	inf,inf	6.32143,0.926846	0.000379086	0.000757819
3	chr7:107089824:A:T	107089824	NA,T	NA,A	NA,1	NA,inf	NA,inf	NA,0.652108	0.000378292	0.000755998
3	chr7:107111307:G:T	107111307	NA,T	NA,G	NA,1	NA,inf	NA,inf	NA,0.780294	0.0003776	0.000755031
3	chr7:107064645:T:C	107064645	NA,C	NA,T	NA,1	NA,inf	NA,inf	NA,0.704592	0.000377293	0.000754298
3	chr7:107074573:C:T	107074573	NA,T	NA,C	NA,1	NA,inf	NA,inf	NA,0.588849	0.000376961	0.000753309
3	chr7:106857958:C:T	106857958	NA,T	NA,C	NA,1	NA,inf	NA,inf	NA,0.841631	0.000376219	0.000751899
3	chr7:107024189:T:C	107024189	NA,C	NA,T	NA,1	NA,inf	NA,inf	NA,0.513648	0.000376083	0.000751527
3	chr7:106277305:T:A	106277305	NA,A	NA,T	NA,1	NA,inf	NA,inf	NA,0.761721	0.000375797	0.000751101
3	chr7:106859007:C:T	106859007	NA,T	NA,C	NA,1	NA,inf	NA,inf	NA,0.843691	0.000375467	0.000750398
3	chr7:106628083:A:G	106628083	NA,G	NA,A	NA,1	NA,inf	NA,inf	NA,1.71188	0.000374266	0.000748035
3	chr7:106853644:C:CA	106853644	NA,CA	NA,C	NA,1	NA,inf	NA,inf	NA,0.589076	0.000373353	0.00074628
3	chr7:106455164:C:T	106455164	T,T	C,C	1,1	inf,inf	inf,inf	0.613445,1.46589	0.000372753	0.000744917
3	chr7:106589680:C:T	106589680	NA,T	NA,C	NA,1	NA,-inf	NA,inf	NA,0.864593	0.000372726	0.000744954
3	chr7:107013258:T:C	107013258	NA,C	NA,T	NA,1	NA,-inf	NA,inf	NA,0.616847	0.000372358	0.0007443
3	chr7:106623832:T:A	106623832	NA,A	NA,T	NA,1	NA,-inf	NA,inf	NA,0.868411	0.000372209	0.000743876
3	chr7:107144198:T:G	107144198	NA,G	NA,T	NA,1	NA,-inf	NA,inf	NA,0.77577	0.000368741	0.000737006
3	chr7:107096143:T:C	107096143	NA,C	NA,T	NA,1	NA,inf	NA,inf	NA,0.635385	0.000367971	0.000735376
3	chr7:106853649:C:A	106853649	NA,A	NA,C	NA,1	NA,inf	NA,inf	NA,0.580882	0.000367938	0.000735459
3	chr7:106853308:T:C	106853308	NA,C	NA,T	NA,1	NA,inf	NA,inf	NA,0.580746	0.00036742	0.000734422
3	chr7:106300317:CT:C	106300317	C,C	CT,CT	1,1	-inf,-inf	inf,inf	0.711074,1.3124	0.000367048	0.000733814
3	chr7:106552267:G:A	106552267	A,NA	G,NA	1,NA	inf,NA	inf,NA	0.606734,NA	0.000365132	0.000729702
3	chr7:106898805:A:G	106898805	NA,G	NA,A	NA,1	NA,inf	NA,inf	NA,0.819094	0.000364535	0.000728581
3	chr7:106525468:A:G	106525468	G,NA	A,NA	1,NA	-inf,NA	inf,NA	1.43698,NA	0.000364436	0.00072844
3	chr7:106405800:G:T	106405800	NA,T	NA,G	NA,1	NA,-inf	NA,inf	NA,0.795136	0.00036413	0.000727798
3	chr7:106440328:A:C	106440328	NA,C	NA,A	NA,1	NA,inf	NA,inf	NA,0.668613	0.000363819	0.000727143
3	chr7:106436294:C:A	106436294	NA,A	NA,C	NA,1	NA,inf	NA,inf	NA,0.667806	0.00036332	0.000726147
3	chr7:106756383:A:T	106756383	T,T	A,A	1,1	-inf,-inf	inf,inf	4.4108,1.20806	0.000362812	0.000725305
3	chr7:106440469:C:T	106440469	NA,T	NA,C	NA,1	NA,inf	NA,inf	NA,0.666971	0.000362805	0.000725118
3	chr7:106312976:A:G	106312976	NA,G	NA,A	NA,1	NA,-inf	NA,inf	NA,0.630886	0.000362768	0.000725037
3	chr7:106291089:T:C	106291089	NA,C	NA,T	NA,1	NA,-inf	NA,inf	NA,0.66276	0.000362307	0.00072411
3	chr7:106489358:G:A	106489358	A,A	G,G	1,1	-inf,inf	inf,inf	0.0103618,1.705	0.000362113	0.000723711
3	chr7:107101144:T:A	107101144	NA,A	NA,T	NA,1	NA,-inf	NA,inf	NA,0.671983	0.00036148	0.000722411
3	chr7:106798720:C:T	106798720	T,NA	C,NA	1,NA	-inf,NA	inf,NA	1.12494,NA	0.000360616	0.000720792
3	chr7:106757309:T:C	106757309	NA,C	NA,T	NA,1	NA,inf	NA,inf	NA,1.496	0.000359937	0.000719396
3	chr7:107169699:C:A	107169699	NA,A	NA,C	NA,1	NA,inf	NA,inf	NA,0.768699	0.000358882	0.000717317
3	chr7:107094033:G:C	107094033	C,NA	G,NA	1,NA	inf,NA	inf,NA	0.804555,NA	0.000358772	0.000717017
3	chr7:106415967:T:A	106415967	A,A	T,T	1,1	-inf,inf	inf,inf	2.3848,0.35234	0.00035867	0.000716481
3	chr7:107137608:A:G	107137608	NA,G	NA,A	NA,1	NA,inf	NA,inf	NA,0.713632	0.000358655	0.000717155
3	chr7:107015012:G:C	107015012	NA,C	NA,G	NA,1	NA,-inf	NA,inf	NA,0.632577	0.000358392	0.000716434
3	chr7:106845948:A:G	106845948	NA,G	NA,A	NA,1	NA,inf	NA,inf	NA,0.440699	0.000358098	0.000715896
3	chr7:106756398:C:T	106756398	T,T	C,C	1,1	-inf,-inf	inf,inf	4.46606,1.01905	0.000358044	0.00071577
3	chr7:106434397:A:G	106434397	NA,G	NA,A	NA,1	NA,inf	NA,inf	NA,0.659271	0.000357976	0.000715469
3	chr7:106754762:G:A	106754762	NA,A	NA,G	NA,1	NA,-inf	NA,inf	NA,1.95116	0.000357652	0.000714811
3	chr7:106671180:T:G	106671180	G,G	T,T	1,1	inf,-inf	inf,inf	1.18487,0.636416	0.000357226	0.000713983
3	chr7:106830752:G:A	106830752	NA,A	NA,G	NA,1	NA,-inf	NA,inf	NA,0.930683	0.000356743	0.000712988
3	chr7:106243564:C:A	106243564	NA,A	NA,C	NA,1	NA,inf	NA,inf	NA,0.745092	0.000356718	0.000712975
3	chr7:106749949:C:T	106749949	T,T	C,C	1,1	-inf,-inf	inf,inf	2.74823,0.182658	0.000355545	0.000710552
3	chr7:106398987:T:C	106398987	NA,C	NA,T	NA,1	NA,inf	NA,inf	NA,0.763346	0.000355369	0.000710291
3	chr7:106856194:T:C	106856194	NA,C	NA,T	NA,1	NA,inf	NA,inf	NA,0.670138	0.000354018	0.000707753
3	chr7:107095709:C:T	107095709	NA,T	NA,C	NA,1	NA,inf	NA,inf	NA,0.613799	0.000353981	0.000707427
3	chr7:106945106:C:G	106945106	NA,G	NA,C	NA,1	NA,-inf	NA,inf	NA,0.635174	0.0003524	0.000704338
3	chr7:106654988:C:T	106654988	NA,T	NA,C	NA,1	NA,-inf	NA,inf	NA,0.0460348	0.000351601	0.000702718
3	chr7:107155616:G:T	107155616	NA,T	NA,G	NA,1	NA,inf	NA,inf	NA,0.698151	0.000351553	0.00070261
3	chr7:107164319:T:A	107164319	NA,A	NA,T	NA,1	NA,inf	NA,inf	NA,0.524264	0.000351263	0.000702287
3	chr7:106610394:T:TA	106610394	NA,TA	NA,T	NA,1	NA,inf	NA,inf	NA,0.960086	0.000350838	0.000701207
3	chr7:106269615:A:T	106269615	T,NA	A,NA	1,NA	inf,NA	inf,NA	1.26259,NA	0.000350022	0.000699535
3	chr7:107114832:C:T	107114832	NA,T	NA,C	NA,1	NA,-inf	NA,inf	NA,0.650326	0.000349968	0.00069941
3	chr7:106577009:G:A	106577009	NA,A	NA,G	NA,1	NA,inf	NA,inf	NA,0.65772	0.000349635	0.000698847
3	chr7:106702942:C:T	106702942	T,T	C,C	1,1	inf,inf	inf,inf	6.28832,0.936184	0.000348798	0.000697282
3	chr7:107214345:T:C	107214345	NA,C	NA,T	NA,1	NA,inf	NA,inf	NA,0.607346	0.000348431	0.000696534
3	chr7:106737783:G:A	106737783	A,A	G,G	1,1	inf,inf	inf,inf	2.70626,0.200689	0.000347792	0.000695043
3	chr7:106443002:A:G	106443002	G,G	A,A	1,1	inf,inf	inf,inf	0.489554,1.59212	0.000347339	0.000694085
3	chr7:106243826:A:G	106243826	NA,G	NA,A	NA,1	NA,inf	NA,inf	NA,0.548994	0.00034733	0.000694201
3	chr7:106489723:A:G	106489723	NA,G	NA,A	NA,1	NA,inf	NA,inf	NA,0.679295	0.000347164	0.000693866
3	chr7:106442275:C:T	106442275	NA,T	NA,C	NA,1	NA,inf	NA,inf	NA,0.640449	0.000347018	0.000693571
3	chr7:107116957:A:G	107116957	NA,G	NA,A	NA,1	NA,-inf	NA,inf	NA,0.872998	0.000346786	0.000693156
3	chr7:107178831:G:C	107178831	NA,C	NA,G	NA,1	NA,inf	NA,inf	NA,0.732273	0.000346361	0.000692302
3	chr7:107135072:A:G	107135072	NA,G	NA,A	NA,1	NA,-inf	NA,inf	NA,0.643551	0.000346142	0.000691765
3	chr7:106488930:T:C	106488930	NA,C	NA,T	NA,1	NA,inf	NA,inf	NA,0.677025	0.000345941	0.000691422
3	chr7:107133430:A:T	107133430	NA,T	NA,A	NA,1	NA,-inf	NA,inf	NA,0.643238	0.000345861	0.000691205
3	chr7:107221087:A:C	107221087	NA,C	NA,A	NA,1	NA,inf	NA,inf	NA,0.710533	0.000345734	0.000690971
3	chr7:107110803:G:A	107110803	NA,A	NA,G	NA,1	NA,-inf	NA,inf	NA,0.642573	0.000345578	0.000690639
3	chr7:107110142:G:A	107110142	NA,A	NA,G	NA,1	NA,-inf	NA,inf	NA,0.642206	0.000345372	0.000690227
3	chr7:107096707:T:G	107096707	NA,G	NA,T	NA,1	NA,-inf	NA,inf	NA,0.641723	0.00034508	0.000689644
3	chr7:106437185:C:T	106437185	NA,T	NA,C	NA,1	NA,inf	NA,inf	NA,0.636107	0.000344375	0.000688289
3	chr7:106838469:A:G	106838469	G,G	A,A	1,1	inf,inf	inf,inf	1.30678,0.137527	0.000344195	0.000688159
3	chr7:106488739:AAG:A	106488739	A,A	AAG,AAG	1,1	inf,inf	inf,inf	0.00398255,1.71258	0.00034354	0.000686595
3	chr7:106994390:A:G	106994390	NA,G	NA,A	NA,1	NA,-inf	NA,inf	NA,0.557358	0.000343501	0.000686597
3	chr7:106548063:A:G	106548063	NA,G	NA,A	NA,1	NA,inf	NA,inf	NA,0.671889	0.000343277	0.000686158
3	chr7:107095619:G:A	107095619	NA,A	NA,G	NA,1	NA,-inf	NA,inf	NA,0.730599	0.000343103	0.000685838
3	chr7:106546550:G:A	106546550	NA,A	NA,G	NA,1	NA,inf	NA,inf	NA,0.554212	0.000341629	0.000682843
3	chr7:106316080:C:T	106316080	NA,T	NA,C	NA,1	NA,-inf	NA,inf	NA,0.877986	0.000340441	0.000680391
3	chr7:106488743:T:C	106488743	C,C	T,T	1,1	-inf,inf	inf,inf	0.00442637,1.69731	0.000340344	0.000680211
3	chr7:106826564:T:G	106826564	NA,G	NA,T	NA,1	NA,inf	NA,inf	NA,0.915014	0.000340124	0.000679791
3	chr7:107005655:G:A	107005655	A,A	G,G	1,1	inf,inf	inf,inf	1.28231,0.671462	0.00033976	0.00068083
3	chr7:106746235:T:C	106746235	NA,C	NA,T	NA,1	NA,inf	NA,inf	NA,1.41315	0.000338615	0.000676779
3	chr7:106940692:A:G	106940692	NA,G	NA,A	NA,1	NA,inf	NA,inf	NA,1.08042	0.000338586	0.000676685
3	chr7:106623620:G:A	106623620	NA,A	NA,G	NA,1	NA,-inf	NA,inf	NA,0.586876	0.000338173	0.000675905
3	chr7:107101139:T:TA	107101139	NA,TA	NA,T	NA,1	NA,-inf	NA,inf	NA,0.626527	0.000336733	0.000672966
3	chr7:106535887:AGG:A	106535887	NA,A	NA,AGG	NA,1	NA,inf	NA,inf	NA,0.518348	0.000336434	0.00067246
3	chr7:106510649:T:A	106510649	NA,A	NA,T	NA,1	NA,inf	NA,inf	NA,0.68093	0.00033628	0.000672152
3	chr7:107099876:C:T	107099876	NA,T	NA,C	NA,1	NA,-inf	NA,inf	NA,0.623966	0.00033598	0.000671463
3	chr7:106325068:C:T	106325068	NA,T	NA,C	NA,1	NA,-inf	NA,inf	NA,0.862039	0.000335974	0.000671467
3	chr7:106915421:G:A	106915421	A,A	G,G	1,1	-inf,-inf	inf,inf	1.2107,0.724227	0.000335759	0.000671205
3	chr7:107017866:G:A	107017866	NA,A	NA,G	NA,1	NA,inf	NA,inf	NA,0.63577	0.00033561	0.000670732
3	chr7:107117923:A:G	107117923	NA,G	NA,A	NA,1	NA,inf	NA,inf	NA,0.532886	0.000335338	0.000670177
3	chr7:106654628:C:G	106654628	G,G	C,C	1,1	-inf,-inf	inf,inf	3.23883,0.122342	0.00033449	0.000668558
3	chr7:107097466:T:C	107097466	NA,C	NA,T	NA,1	NA,inf	NA,inf	NA,0.527642	0.00033248	0.000664468
3	chr7:106524273:C:T	106524273	NA,T	NA,C	NA,1	NA,inf	NA,inf	NA,0.5336	0.000332061	0.000663743
3	chr7:106905933:A:G	106905933	NA,G	NA,A	NA,1	NA,-inf	NA,inf	NA,0.753289	0.000331691	0.000662948
3	chr7:107076764:A:G	107076764	NA,G	NA,A	NA,1	NA,-inf	NA,inf	NA,0.842812	0.000331489	0.000662582
3	chr7:106321478:G:A	106321478	A,NA	G,NA	1,NA	inf,NA	inf,NA	1.30444,NA	0.00033073	0.00066098
3	chr7:106936330:C:T	106936330	NA,T	NA,C	NA,1	NA,-inf	NA,inf	NA,0.402066	0.000329855	0.000659339
3	chr7:107149785:G:T	107149785	NA,T	NA,G	NA,1	NA,inf	NA,inf	NA,0.760237	0.000329522	0.000658623
3	chr7:106834595:C:T	106834595	NA,T	NA,C	NA,1	NA,-inf	NA,inf	NA,0.470049	0.000329369	0.000658348
3	chr7:106835559:A:T	106835559	NA,T	NA,A	NA,1	NA,-inf	NA,inf	NA,0.470049	0.000329369	0.000658348
3	chr7:107134991:A:G	107134991	NA,G	NA,A	NA,1	NA,-inf	NA,inf	NA,0.830818	0.000328586	0.000656783
3	chr7:106720077:T:C	106720077	NA,C	NA,T	NA,1	NA,-inf	NA,inf	NA,1.35068	0.000328461	0.000656495
3	chr7:107077306:A:G	107077306	NA,G	NA,A	NA,1	NA,-inf	NA,inf	NA,0.836342	0.00032768	0.000654972
3	chr7:106585420:C:T	106585420	NA,T	NA,C	NA,1	NA,inf	NA,inf	NA,1.17128	0.000327619	0.000654852
3	chr7:106481689:G:T	106481689	NA,T	NA,G	NA,1	NA,inf	NA,inf	NA,0.548541	0.000327576	0.000654694
3	chr7:106912341:G:T	106912341	NA,T	NA,G	NA,1	NA,-inf	NA,inf	NA,0.757231	0.000327466	0.000654568
3	chr7:106701259:T:C	106701259	C,C	T,T	1,1	inf,inf	inf,inf	6.2631,0.902722	0.000327099	0.000653907
3	chr7:106408514:T:C	106408514	NA,C	NA,T	NA,1	NA,-inf	NA,inf	NA,0.727716	0.000326333	0.000652263
3	chr7:107034225:T:C	107034225	NA,C	NA,T	NA,1	NA,inf	NA,inf	NA,0.870964	0.000326309	0.000652075
3	chr7:106386127:A:C	106386127	NA,C	NA,A	NA,1	NA,-inf	NA,inf	NA,0.575774	0.000325764	0.000651098
3	chr7:107187349:G:A	107187349	NA,A	NA,G	NA,1	NA,inf	NA,inf	NA,0.591582	0.000325697	0.00065114
3	chr7:107149758:T:C	107149758	NA,C	NA,T	NA,1	NA,inf	NA,inf	NA,0.661808	0.000325661	0.000650933
3	chr7:106789111:C:T	106789111	NA,T	NA,C	NA,1	NA,inf	NA,inf	NA,1.40791	0.000325328	0.000650285
3	chr7:106323192:C:T	106323192	NA,T	NA,C	NA,1	NA,inf	NA,inf	NA,0.61123	0.000325305	0.000650207
3	chr7:106332582:A:C	106332582	NA,C	NA,A	NA,1	NA,-inf	NA,inf	NA,0.899644	0.000325287	0.000650095
3	chr7:106535242:C:T	106535242	NA,T	NA,C	NA,1	NA,inf	NA,inf	NA,0.498743	0.000325121	0.000649852
3	chr7:106535449:C:T	106535449	NA,T	NA,C	NA,1	NA,inf	NA,inf	NA,0.498619	0.000325021	0.000649651
3	chr7:106535249:G:C	106535249	NA,C	NA,G	NA,1	NA,inf	NA,inf	NA,0.498546	0.000325007	0.000649623
3	chr7:106386839:C:T	106386839	NA,T	NA,C	NA,1	NA,-inf	NA,inf	NA,0.569267	0.000324774	0.000649119
3	chr7:106321485:C:A	106321485	NA,A	NA,C	NA,1	NA,-inf	NA,inf	NA,0.847607	0.000324737	0.000649014
3	chr7:106491993:T:C	106491993	C,C	T,T	1,1	-inf,inf	inf,inf	0.0148625,1.65985	0.000324345	0.000648244
3	chr7:106507925:A:G	106507925	NA,G	NA,A	NA,1	NA,inf	NA,inf	NA,0.638141	0.000323935	0.000647448
3	chr7:106357193:T:C	106357193	NA,C	NA,T	NA,1	NA,-inf	NA,inf	NA,0.649732	0.000323765	0.00064709
3	chr7:107151393:T:G	107151393	NA,G	NA,T	NA,1	NA,inf	NA,inf	NA,0.659035	0.000322852	0.000645319
3	chr7:107189802:C:T	107189802	NA,T	NA,C	NA,1	NA,-inf	NA,inf	NA,0.697748	0.000322066	0.000643783
3	chr7:107140289:T:C	107140289	NA,C	NA,T	NA,1	NA,-inf	NA,inf	NA,0.264412	0.000319287	0.000638208
3	chr7:106799732:T:C	106799732	NA,C	NA,T	NA,1	NA,-inf	NA,inf	NA,0.622417	0.000319076	0.000637734
3	chr7:107212448:T:C	107212448	NA,C	NA,T	NA,1	NA,inf	NA,inf	NA,0.66172	0.000318712	0.000637045
3	chr7:106227795:C:T	106227795	NA,T	NA,C	NA,1	NA,inf	NA,inf	NA,0.642988	0.000318548	0.000636686
3	chr7:106414759:G:A	106414759	NA,A	NA,G	NA,1	NA,inf	NA,inf	NA,0.48873	0.000318171	0.000635937
3	chr7:106535890:ATGTGCTCGAGTTGTAGAGCAC:A	106535890	NA,A	NA,ATGTGCTCGAGTTGTAGAGCAC	NA,1	NA,inf	NA,inf	NA,0.486132	0.000318061	0.000635742
3	chr7:106247001:G:A	106247001	A,NA	G,NA	1,NA	inf,NA	inf,NA	1.18272,NA	0.000317947	0.000635443
3	chr7:106239061:A:G	106239061	NA,G	NA,A	NA,1	NA,inf	NA,inf	NA,0.655927	0.000317546	0.000634691
3	chr7:106901610:G:C	106901610	C,C	G,G	1,1	-inf,-inf	inf,inf	1.16485,0.768037	0.000316758	0.000633235
3	chr7:106762054:A:C	106762054	NA,C	NA,A	NA,1	NA,inf	NA,inf	NA,0.331637	0.00031605	0.000631709
3	chr7:106923218:T:C	106923218	NA,C	NA,T	NA,1	NA,-inf	NA,inf	NA,0.731906	0.000315425	0.000630501
3	chr7:107162440:G:A	107162440	NA,A	NA,G	NA,1	NA,-inf	NA,inf	NA,0.820884	0.000314721	0.000629075
3	chr7:106317308:C:T	106317308	NA,T	NA,C	NA,1	NA,-inf	NA,inf	NA,0.810644	0.000314687	0.000628933
3	chr7:107196300:G:A	107196300	NA,A	NA,G	NA,1	NA,inf	NA,inf	NA,0.635052	0.000314513	0.000628656
3	chr7:107020323:A:G	107020323	NA,G	NA,A	NA,1	NA,inf	NA,inf	NA,0.770462	0.000314136	0.000627815
3	chr7:106320538:C:T	106320538	NA,T	NA,C	NA,1	NA,-inf	NA,inf	NA,0.808889	0.000314055	0.000627672
3	chr7:106654820:T:C	106654820	NA,C	NA,T	NA,1	NA,-inf	NA,inf	NA,0.739807	0.000313745	0.000627055
3	chr7:106390399:A:C	106390399	C,NA	A,NA	1,NA	inf,NA	inf,NA	1.33953,NA	0.000312972	0.000625499
3	chr7:107000101:TTATA:T	107000101	NA,T	NA,TTATA	NA,1	NA,-inf	NA,inf	NA,0.429649	0.000312919	0.000625494
3	chr7:106999557:T:C	106999557	C,NA	T,NA	1,NA	inf,NA	inf,NA	1.31595,NA	0.000312077	0.00062371
3	chr7:106535833:T:C	106535833	NA,C	NA,T	NA,1	NA,inf	NA,inf	NA,0.487341	0.000312071	0.00062377
3	chr7:106254267:C:T	106254267	NA,T	NA,C	NA,1	NA,inf	NA,inf	NA,0.653065	0.000311025	0.000621664
3	chr7:106255985:G:A	106255985	NA,A	NA,G	NA,1	NA,inf	NA,inf	NA,0.655833	0.000311021	0.000621657
3	chr7:106631384:C:CAT	106631384	CAT,CAT	C,C	1,1	-inf,-inf	inf,inf	0.0846121,2.00188	0.000310869	0.000621337
3	chr7:106815053:T:C	106815053	NA,C	NA,T	NA,1	NA,-inf	NA,inf	NA,0.892339	0.000310839	0.000621284
3	chr7:106555621:T:C	106555621	NA,C	NA,T	NA,1	NA,inf	NA,inf	NA,0.522489	0.000310568	0.000620754
3	chr7:106452267:G:A	106452267	A,A	G,G	1,1	inf,inf	inf,inf	0.537177,1.68036	0.000310373	0.000620248
3	chr7:106810302:A:G	106810302	NA,G	NA,A	NA,1	NA,-inf	NA,inf	NA,0.288988	0.0003103	0.00062016
3	chr7:106315932:T:C	106315932	NA,C	NA,T	NA,1	NA,-inf	NA,inf	NA,0.797814	0.000310175	0.000619917
3	chr7:106562314:C:T	106562314	NA,T	NA,C	NA,1	NA,inf	NA,inf	NA,0.522798	0.000310132	0.000619884
3	chr7:106762694:G:A	106762694	NA,A	NA,G	NA,1	NA,inf	NA,inf	NA,0.302065	0.000309936	0.00061949
3	chr7:106512214:T:C	106512214	NA,C	NA,T	NA,1	NA,inf	NA,inf	NA,0.792732	0.000309706	0.000619014
3	chr7:107193992:A:G	107193992	G,G	A,A	1,1	-inf,inf	inf,inf	1.80266,0.34375	0.000309634	0.000618994
3	chr7:107069170:A:G	107069170	NA,G	NA,A	NA,1	NA,inf	NA,inf	NA,0.62052	0.000309429	0.00061843
3	chr7:106555695:G:A	106555695	NA,A	NA,G	NA,1	NA,inf	NA,inf	NA,0.518939	0.000308979	0.000617578
3	chr7:106523256:A:AT	106523256	NA,AT	NA,A	NA,1	NA,inf	NA,inf	NA,0.489285	0.000308891	0.000617434
3	chr7:106759221:A:G	106759221	NA,G	NA,A	NA,1	NA,inf	NA,inf	NA,0.00640444	0.00030826	0.000616126
3	chr7:106516247:A:T	106516247	NA,T	NA,A	NA,1	NA,inf	NA,inf	NA,0.491493	0.000308189	0.000616031
3	chr7:106326652:G:A	106326652	NA,A	NA,G	NA,1	NA,-inf	NA,inf	NA,0.796336	0.00030816	0.000615892
3	chr7:106937903:C:A	106937903	A,A	C,C	1,1	inf,inf	inf,inf	0.998134,1.80877	0.000308133	0.000615796
3	chr7:106327650:G:A	106327650	NA,A	NA,G	NA,1	NA,-inf	NA,inf	NA,0.795255	0.000307766	0.000615103
3	chr7:106254083:C:T	106254083	NA,T	NA,C	NA,1	NA,-inf	NA,inf	NA,0.620954	0.000307709	0.000615007
3	chr7:107143950:A:C	107143950	NA,C	NA,A	NA,1	NA,-inf	NA,inf	NA,0.670098	0.000307259	0.000614191
3	chr7:106741530:G:GT	106741530	GT,NA	G,NA	1,NA	-inf,NA	inf,NA	0.226367,NA	0.000306901	0.000613334
3	chr7:107010095:T:C	107010095	C,C	T,T	1,1	inf,inf	inf,inf	1.33061,0.561266	0.000306054	0.000613381
3	chr7:106830929:G:A	106830929	NA,A	NA,G	NA,1	NA,-inf	NA,inf	NA,0.821027	0.000305828	0.000611247
3	chr7:107116429:A:G	107116429	NA,G	NA,A	NA,1	NA,-inf	NA,inf	NA,0.559662	0.00030516	0.000609882
3	chr7:106740284:T:C	106740284	C,C	T,T	1,1	inf,inf	inf,inf	4.32388,1.17378	0.000305004	0.000609754
3	chr7:107114976:A:G	107114976	NA,G	NA,A	NA,1	NA,-inf	NA,inf	NA,0.777689	0.000304814	0.000609271
3	chr7:107091853:AT:A	107091853	NA,A	NA,AT	NA,1	NA,-inf	NA,inf	NA,0.777442	0.000304678	0.000608999
3	chr7:107100150:T:C	107100150	NA,C	NA,T	NA,1	NA,-inf	NA,inf	NA,0.777296	0.000304644	0.000608932
3	chr7:106377587:C:A	106377587	NA,A	NA,C	NA,1	NA,inf	NA,inf	NA,0.606502	0.000304355	0.000608321
3	chr7:107085444:A:G	107085444	NA,G	NA,A	NA,1	NA,-inf	NA,inf	NA,0.776251	0.000304186	0.000608017
3	chr7:107005687:G:A	107005687	NA,A	NA,G	NA,1	NA,-inf	NA,inf	NA,0.633045	0.000303324	0.000606349
3	chr7:106511699:G:A	106511699	NA,A	NA,G	NA,1	NA,inf	NA,inf	NA,0.775042	0.000303135	0.000605884
3	chr7:107116763:A:G	107116763	NA,G	NA,A	NA,1	NA,-inf	NA,inf	NA,0.554019	0.00030239	0.000604346
3	chr7:106866621:T:A	106866621	A,A	T,T	1,1	inf,inf	inf,inf	1.24562,1.15488	0.000302035	0.000603779
3	chr7:107000350:T:C	107000350	NA,C	NA,T	NA,1	NA,-inf	NA,inf	NA,0.410567	0.000301976	0.000603623
3	chr7:106610101:G:A	106610101	NA,A	NA,G	NA,1	NA,-inf	NA,inf	NA,0.401151	0.000301609	0.000602821
3	chr7:106527330:A:T	106527330	T,T	A,A	1,1	inf,inf	inf,inf	0.00366137,1.5691	0.000301556	0.000602929
3	chr7:106247183:C:T	106247183	NA,T	NA,C	NA,1	NA,inf	NA,inf	NA,0.636912	0.000301348	0.000602323
3	chr7:106534563:C:A	106534563	NA,A	NA,C	NA,1	NA,inf	NA,inf	NA,0.45423	0.000301139	0.000601923
3	chr7:107085108:G:A	107085108	NA,A	NA,G	NA,1	NA,-inf	NA,inf	NA,0.550951	0.000300979	0.000601528
3	chr7:106286252:C:T	106286252	NA,T	NA,C	NA,1	NA,inf	NA,inf	NA,0.576999	0.000300964	0.000601546
3	chr7:107210657:T:C	107210657	C,NA	T,NA	1,NA	inf,NA	inf,NA	0.650587,NA	0.0003007	0.000600972
3	chr7:106939352:G:A	106939352	NA,A	NA,G	NA,1	NA,-inf	NA,inf	NA,0.521879	0.000300658	0.000600989
3	chr7:107080617:G:A	107080617	NA,A	NA,G	NA,1	NA,-inf	NA,inf	NA,0.762934	0.000300586	0.000600823
3	chr7:106905407:A:G	106905407	NA,G	NA,A	NA,1	NA,-inf	NA,inf	NA,0.355604	0.000300309	0.000600264
3	chr7:106714437:A:G	106714437	G,G	A,A	1,1	inf,inf	inf,inf	6.15354,0.932029	0.000300021	0.000599784
3	chr7:106457998:A:C	106457998	C,C	A,A	1,1	inf,inf	inf,inf	0.517982,1.45331	0.000299981	0.000599515
3	chr7:106258793:T:C	106258793	NA,C	NA,T	NA,1	NA,-inf	NA,inf	NA,0.562885	0.000299468	0.000598559
3	chr7:106757054:G:A	106757054	NA,A	NA,G	NA,1	NA,inf	NA,inf	NA,1.36892	0.000299158	0.000597938
3	chr7:106757263:T:C	106757263	C,C	T,T	1,1	-inf,-inf	inf,inf	4.25579,1.05337	0.000298964	0.000597677
3	chr7:106904783:A:G	106904783	G,G	A,A	1,1	-inf,-inf	inf,inf	1.1371,0.759301	0.000298479	0.00059669
3	chr7:107024799:C:T	107024799	NA,T	NA,C	NA,1	NA,-inf	NA,inf	NA,0.267846	0.000298393	0.00059645
3	chr7:107122154:A:G	107122154	NA,G	NA,A	NA,1	NA,-inf	NA,inf	NA,0.547561	0.000298305	0.000596186
3	chr7:107120473:A:T	107120473	NA,T	NA,A	NA,1	NA,-inf	NA,inf	NA,0.758272	0.00029749	0.000594633
3	chr7:106586339:T:C	106586339	C,NA	T,NA	1,NA	inf,NA	inf,NA	1.11967,NA	0.000297335	0.000594248
3	chr7:107020622:G:A	107020622	NA,A	NA,G	NA,1	NA,inf	NA,inf	NA,0.73312	0.000296739	0.000593055
3	chr7:106311329:A:G	106311329	NA,G	NA,A	NA,1	NA,-inf	NA,inf	NA,0.720442	0.000296439	0.000592501
3	chr7:106486116:A:G	106486116	NA,G	NA,A	NA,1	NA,inf	NA,inf	NA,0.667736	0.00029636	0.000592355
3	chr7:106770331:G:A	106770331	A,A	G,G	1,1	-inf,-inf	inf,inf	1.77537,1.06737	0.000296035	0.000591798
3	chr7:106324938:A:T	106324938	NA,T	NA,A	NA,1	NA,-inf	NA,inf	NA,0.765614	0.000295989	0.000591571
3	chr7:106481619:A:G	106481619	NA,G	NA,A	NA,1	NA,inf	NA,inf	NA,0.485111	0.000295752	0.000591104
3	chr7:106586473:T:C	106586473	NA,C	NA,T	NA,1	NA,inf	NA,inf	NA,0.52379	0.000295682	0.00059099
3	chr7:106419801:CCTTT:C	106419801	NA,C	NA,CCTTT	NA,1	NA,inf	NA,inf	NA,0.356382	0.000295662	0.000590948
3	chr7:106655081:T:C	106655081	C,C	T,T	1,1	-inf,-inf	inf,inf	3.16094,0.108738	0.000295577	0.000590791
3	chr7:107161947:G:A	107161947	NA,A	NA,G	NA,1	NA,inf	NA,inf	NA,0.569866	0.000295058	0.000589768
3	chr7:106917664:G:C	106917664	C,C	G,G	1,1	-inf,-inf	inf,inf	1.1519,0.735606	0.000295019	0.000589773
3	chr7:106641764:A:G	106641764	NA,G	NA,A	NA,1	NA,inf	NA,inf	NA,1.3315	0.000294552	0.000588738
3	chr7:106705915:C:T	106705915	NA,T	NA,C	NA,1	NA,inf	NA,inf	NA,0.48658	0.000294266	0.000588154
3	chr7:106392395:C:T	106392395	NA,T	NA,C	NA,1	NA,-inf	NA,inf	NA,0.52226	0.000293475	0.000586567
3	chr7:107202405:G:A	107202405	NA,A	NA,G	NA,1	NA,inf	NA,inf	NA,0.417958	0.000293195	0.000586185
3	chr7:106653541:C:T	106653541	NA,T	NA,C	NA,1	NA,-inf	NA,inf	NA,0.695114	0.000293179	0.000585959
3	chr7:106745176:T:C	106745176	NA,C	NA,T	NA,1	NA,inf	NA,inf	NA,0.993317	0.000292981	0.000585596
3	chr7:106514951:A:G	106514951	NA,G	NA,A	NA,1	NA,inf	NA,inf	NA,0.468605	0.000292265	0.000584203
3	chr7:107149966:C:T	107149966	NA,T	NA,C	NA,1	NA,inf	NA,inf	NA,0.600806	0.000292224	0.000584051
3	chr7:106349067:T:TG	106349067	NA,TG	NA,T	NA,1	NA,inf	NA,inf	NA,0.420924	0.000292166	0.000583972
3	chr7:106699332:CA:C	106699332	C,C	CA,CA	1,1	inf,inf	inf,inf	6.10446,0.950631	0.000291998	0.000583746
3	chr7:107073311:C:T	107073311	NA,T	NA,C	NA,1	NA,-inf	NA,inf	NA,0.457359	0.000291945	0.000583549
3	chr7:106368815:C:T	106368815	NA,T	NA,C	NA,1	NA,inf	NA,inf	NA,0.584916	0.000291639	0.000582915
3	chr7:107160084:G:A	107160084	NA,A	NA,G	NA,1	NA,-inf	NA,inf	NA,0.764945	0.000291498	0.000582661
3	chr7:107080055:G:A	107080055	NA,A	NA,G	NA,1	NA,inf	NA,inf	NA,0.368786	0.000291142	0.000581834
3	chr7:106621513:C:T	106621513	NA,T	NA,C	NA,1	NA,inf	NA,inf	NA,1.43626	0.000291117	0.000581866
3	chr7:106414980:T:C	106414980	C,NA	T,NA	1,NA	-inf,NA	inf,NA	0.95881,NA	0.000291018	0.000581723
3	chr7:106511519:T:C	106511519	NA,C	NA,T	NA,1	NA,inf	NA,inf	NA,0.459783	0.000290994	0.000581663
3	chr7:106692617:T:C	106692617	C,C	T,T	1,1	inf,inf	inf,inf	6.1236,0.916419	0.000289122	0.000577997
3	chr7:107025204:C:T	107025204	NA,T	NA,C	NA,1	NA,-inf	NA,inf	NA,0.650503	0.000288827	0.000577335
3	chr7:106838376:C:A	106838376	A,NA	C,NA	1,NA	-inf,NA	inf,NA	0.88218,NA	0.000288794	0.000577269
3	chr7:106356232:A:G	106356232	NA,G	NA,A	NA,1	NA,inf	NA,inf	NA,0.42087	0.000288462	0.00057657
3	chr7:106558283:A:T	106558283	T,T	A,A	1,1	inf,inf	inf,inf	0.229085,1.27849	0.000287947	0.00057569
3	chr7:106982489:T:C	106982489	NA,C	NA,T	NA,1	NA,inf	NA,inf	NA,0.604266	0.000286968	0.000573564
3	chr7:106382114:G:A	106382114	NA,A	NA,G	NA,1	NA,inf	NA,inf	NA,0.630167	0.000286888	0.000573434
3	chr7:106966964:T:C	106966964	NA,C	NA,T	NA,1	NA,inf	NA,inf	NA,0.537777	0.000286827	0.000573292
3	chr7:106622907:A:G	106622907	NA,G	NA,A	NA,1	NA,inf	NA,inf	NA,1.42245	0.000286827	0.000573292
3	chr7:106940549:C:G	106940549	NA,G	NA,C	NA,1	NA,inf	NA,inf	NA,0.862945	0.0002868	0.000573211
3	chr7:106465993:T:G	106465993	G,G	T,T	1,1	inf,inf	inf,inf	0.34379,1.60631	0.000286423	0.000572428
3	chr7:106745313:G:A	106745313	NA,A	NA,G	NA,1	NA,-inf	NA,inf	NA,1.74876	0.000286266	0.00057216
3	chr7:106247160:C:T	106247160	NA,T	NA,C	NA,1	NA,-inf	NA,inf	NA,0.504957	0.000286144	0.000571938
3	chr7:106381870:ACAAT:A	106381870	NA,A	NA,ACAAT	NA,1	NA,inf	NA,inf	NA,0.627259	0.000285982	0.000571624
3	chr7:107107051:T:C	107107051	NA,C	NA,T	NA,1	NA,inf	NA,inf	NA,0.361707	0.000285312	0.000570214
3	chr7:107200137:T:C	107200137	NA,C	NA,T	NA,1	NA,inf	NA,inf	NA,0.528651	0.000285036	0.000569741
3	chr7:107063143:A:G	107063143	G,NA	A,NA	1,NA	-inf,NA	inf,NA	0.939076,NA	0.000284913	0.000569537
3	chr7:106535255:G:A	106535255	A,NA	G,NA	1,NA	-inf,NA	inf,NA	1.45611,NA	0.000284787	0.000569246
3	chr7:106463071:G:C	106463071	C,NA	G,NA	1,NA	-inf,NA	inf,NA	0.33931,NA	0.000284751	0.000569204
3	chr7:106545144:C:T	106545144	NA,T	NA,C	NA,1	NA,-inf	NA,inf	NA,0.465036	0.000284599	0.000568829
3	chr7:107170777:C:T	107170777	T,NA	C,NA	1,NA	-inf,NA	inf,NA	0.674221,NA	0.00028446	0.000568652
3	chr7:106910216:T:C	106910216	C,C	T,T	1,1	-inf,-inf	inf,inf	1.14295,0.715339	0.000284449	0.000568645
3	chr7:107174708:A:T	107174708	NA,T	NA,A	NA,1	NA,inf	NA,inf	NA,0.524442	0.000284337	0.000568446
3	chr7:107095688:G:A	107095688	NA,A	NA,G	NA,1	NA,inf	NA,inf	NA,0.731465	0.00028431	0.000568306
3	chr7:107064018:C:T	107064018	NA,T	NA,C	NA,1	NA,inf	NA,inf	NA,0.756425	0.000283291	0.000566151
3	chr7:106476107:T:A	106476107	NA,A	NA,T	NA,1	NA,inf	NA,inf	NA,0.613872	0.000283006	0.000565664
3	chr7:106748775:T:C	106748775	NA,C	NA,T	NA,1	NA,inf	NA,inf	NA,1.42553	0.000282217	0.000564078
3	chr7:106327461:C:T	106327461	NA,T	NA,C	NA,1	NA,-inf	NA,inf	NA,0.734466	0.000282158	0.000563931
3	chr7:106852228:A:G	106852228	NA,G	NA,A	NA,1	NA,-inf	NA,inf	NA,0.329872	0.000282093	0.000563848
3	chr7:106739558:C:G	106739558	G,G	C,C	1,1	inf,inf	inf,inf	4.28307,1.15726	0.000281392	0.000562555
3	chr7:107078594:C:T	107078594	NA,T	NA,C	NA,1	NA,-inf	NA,inf	NA,0.501255	0.000280782	0.000561266
3	chr7:107148627:A:G	107148627	NA,G	NA,A	NA,1	NA,-inf	NA,inf	NA,0.733559	0.000280775	0.000561231
3	chr7:107145087:C:A	107145087	NA,A	NA,C	NA,1	NA,-inf	NA,inf	NA,0.733479	0.000280766	0.000561213
3	chr7:107103531:C:T	107103531	NA,T	NA,C	NA,1	NA,-inf	NA,inf	NA,0.735716	0.000280598	0.000560872
3	chr7:107171328:C:T	107171328	NA,T	NA,C	NA,1	NA,-inf	NA,inf	NA,0.644719	0.00028057	0.000560816
3	chr7:107085703:G:C	107085703	NA,C	NA,G	NA,1	NA,-inf	NA,inf	NA,0.613109	0.000280276	0.000560259
3	chr7:106905424:A:G	106905424	NA,G	NA,A	NA,1	NA,inf	NA,inf	NA,0.463809	0.000280129	0.000559878
3	chr7:106911915:C:CAG	106911915	CAG,CAG	C,C	1,1	-inf,-inf	inf,inf	1.14174,0.707334	0.000280074	0.000559902
3	chr7:106243553:A:G	106243553	NA,G	NA,A	NA,1	NA,inf	NA,inf	NA,0.426267	0.00027996	0.000559576
3	chr7:106852573:A:G	106852573	NA,G	NA,A	NA,1	NA,-inf	NA,inf	NA,0.324431	0.000279956	0.000559578
3	chr7:106721055:A:C	106721055	C,C	A,A	1,1	inf,inf	inf,inf	6.10662,0.913126	0.000279566	0.000558897
3	chr7:106505682:G:T	106505682	NA,T	NA,G	NA,1	NA,inf	NA,inf	NA,0.434825	0.000279436	0.000558562
3	chr7:106344554:T:C	106344554	NA,C	NA,T	NA,1	NA,-inf	NA,inf	NA,0.528578	0.000279306	0.000558246
3	chr7:106720503:T:C	106720503	C,C	T,T	1,1	inf,inf	inf,inf	6.09425,0.913126	0.000279256	0.000558276
3	chr7:106621161:C:T	106621161	NA,T	NA,C	NA,1	NA,inf	NA,inf	NA,1.28727	0.000279177	0.000558007
3	chr7:106385536:C:G	106385536	NA,G	NA,C	NA,1	NA,inf	NA,inf	NA,0.604709	0.00027905	0.000557748
3	chr7:106358978:T:G	106358978	NA,G	NA,T	NA,1	NA,inf	NA,inf	NA,0.391121	0.000279018	0.000557695
3	chr7:106690391:T:C	106690391	C,C	T,T	1,1	inf,inf	inf,inf	6.15323,0.848046	0.00027792	0.000555604
3	chr7:106866075:A:C	106866075	NA,C	NA,A	NA,1	NA,inf	NA,inf	NA,0.6205	0.000277759	0.000555157
3	chr7:106381357:T:C	106381357	NA,C	NA,T	NA,1	NA,-inf	NA,inf	NA,0.567044	0.000277355	0.000554354
3	chr7:106381076:A:G	106381076	NA,G	NA,A	NA,1	NA,-inf	NA,inf	NA,0.560948	0.000276641	0.000552926
3	chr7:106323013:AT:A	106323013	NA,A	NA,AT	NA,1	NA,-inf	NA,inf	NA,0.552338	0.000276385	0.000552411
3	chr7:106355892:T:C	106355892	NA,C	NA,T	NA,1	NA,inf	NA,inf	NA,0.38552	0.000276338	0.00055234
3	chr7:106540471:TTTC:T	106540471	NA,T	NA,TTTC	NA,1	NA,inf	NA,inf	NA,0.434358	0.000276086	0.000551845
3	chr7:106392226:C:T	106392226	NA,T	NA,C	NA,1	NA,-inf	NA,inf	NA,0.481076	0.00027592	0.000551485
3	chr7:106381764:T:C	106381764	NA,C	NA,T	NA,1	NA,inf	NA,inf	NA,0.239308	0.000275759	0.000551197
3	chr7:106338042:G:A	106338042	NA,A	NA,G	NA,1	NA,-inf	NA,inf	NA,0.548953	0.000275624	0.000550891
3	chr7:107188553:G:A	107188553	A,NA	G,NA	1,NA	-inf,NA	inf,NA	0.936187,NA	0.000275392	0.000550478
3	chr7:106634947:C:A	106634947	A,A	C,C	1,1	-inf,-inf	inf,inf	1.88949,0.347984	0.000275356	0.000550445
3	chr7:106676595:A:T	106676595	T,T	A,A	1,1	inf,inf	inf,inf	6.03209,0.958522	0.000274629	0.000549027
3	chr7:107023562:C:T	107023562	NA,T	NA,C	NA,1	NA,inf	NA,inf	NA,0.674634	0.000274431	0.000548479
3	chr7:106795020:G:T	106795020	T,T	G,G	1,1	inf,-inf	inf,inf	2.67481,0.473547	0.000274421	0.000548342
3	chr7:106338256:A:G	106338256	NA,G	NA,A	NA,1	NA,-inf	NA,inf	NA,0.608339	0.000274396	0.000548428
3	chr7:107137806:GTTGAGTAACT:G	107137806	NA,G	NA,GTTGAGTAACT	NA,1	NA,inf	NA,inf	NA,0.509869	0.000274346	0.000548476
3	chr7:106335619:G:A	106335619	NA,A	NA,G	NA,1	NA,-inf	NA,inf	NA,0.662009	0.000273889	0.00054741
3	chr7:107169403:G:A	107169403	NA,A	NA,G	NA,1	NA,-inf	NA,inf	NA,0.58617	0.000273573	0.000546855
3	chr7:106701374:C:T	106701374	T,T	C,C	1,1	inf,inf	inf,inf	6.10334,0.8829	0.000272813	0.000545397
3	chr7:106930451:T:A	106930451	A,A	T,T	1,1	inf,inf	inf,inf	1.30779,0.735725	0.000272766	0.000545361
3	chr7:106419767:G:T	106419767	T,T	G,G	1,1	-inf,inf	inf,inf	0.59898,1.46807	0.000272678	0.000545012
3	chr7:106907476:A:G	106907476	G,G	A,A	1,1	inf,inf	inf,inf	0.385314,1.40359	0.000272624	0.000545354
3	chr7:106754492:G:A	106754492	NA,A	NA,G	NA,1	NA,inf	NA,inf	NA,1.39865	0.000272192	0.000544045
3	chr7:106693198:C:T	106693198	T,T	C,C	1,1	inf,inf	inf,inf	6.06658,0.916419	0.000271863	0.000543499
3	chr7:106440566:C:G	106440566	G,NA	C,NA	1,NA	-inf,NA	inf,NA	0.319974,NA	0.000271518	0.000542754
3	chr7:106754207:C:T	106754207	NA,T	NA,C	NA,1	NA,inf	NA,inf	NA,1.39568	0.000271424	0.00054251
3	chr7:107018654:T:C	107018654	NA,C	NA,T	NA,1	NA,-inf	NA,inf	NA,0.382833	0.000271102	0.000541929
3	chr7:106756549:T:C	106756549	NA,C	NA,T	NA,1	NA,inf	NA,inf	NA,1.2211	0.000271053	0.00054177
3	chr7:107083022:T:C	107083022	C,C	T,T	1,1	-inf,inf	inf,inf	0.754266,1.87715	0.000270848	0.000541655
3	chr7:106593352:T:TA	106593352	TA,TA	T,T	1,1	-inf,inf	inf,inf	0.0643215,1.56476	0.000270385	0.000540327
3	chr7:106234297:T:C	106234297	NA,C	NA,T	NA,1	NA,-inf	NA,inf	NA,0.534141	0.000270213	0.000540094
3	chr7:106577781:A:T	106577781	T,NA	A,NA	1,NA	inf,NA	inf,NA	1.05691,NA	0.000270189	0.000540004
3	chr7:107162448:G:A	107162448	NA,A	NA,G	NA,1	NA,inf	NA,inf	NA,0.56596	0.000269431	0.000538551
3	chr7:106621880:C:G	106621880	NA,G	NA,C	NA,1	NA,inf	NA,inf	NA,1.35198	0.000269189	0.000538043
3	chr7:106721593:G:A	106721593	A,A	G,G	1,1	inf,inf	inf,inf	6.06096,0.912897	0.000268811	0.000537397
3	chr7:106889515:G:T	106889515	NA,T	NA,G	NA,1	NA,inf	NA,inf	NA,0.581896	0.000268528	0.000536722
3	chr7:106655715:C:G	106655715	G,NA	C,NA	1,NA	-inf,NA	inf,NA	0.036638,NA	0.000268504	0.000536635
3	chr7:106689323:T:C	106689323	C,C	T,T	1,1	inf,inf	inf,inf	6.05024,0.916419	0.000268467	0.000536709
3	chr7:106275397:G:A	106275397	NA,A	NA,G	NA,1	NA,inf	NA,inf	NA,0.584422	0.000268233	0.000536136
3	chr7:106526509:G:A	106526509	A,A	G,G	1,1	-inf,inf	inf,inf	0.797405,1.78472	0.000267964	0.000535564
3	chr7:106277686:C:T	106277686	NA,T	NA,C	NA,1	NA,-inf	NA,inf	NA,0.484179	0.000267796	0.000535264
3	chr7:107161708:TGTG:T	107161708	NA,T	NA,TGTG	NA,1	NA,-inf	NA,inf	NA,0.699838	0.000267783	0.000535263
3	chr7:107171502:T:G	107171502	NA,G	NA,T	NA,1	NA,-inf	NA,inf	NA,0.701924	0.000267736	0.00053517
3	chr7:107174348:T:C	107174348	NA,C	NA,T	NA,1	NA,-inf	NA,inf	NA,0.70151	0.00026759	0.000534878
3	chr7:106297666:G:A	106297666	A,NA	G,NA	1,NA	inf,NA	inf,NA	0.830292,NA	0.00026744	0.000534509
3	chr7:107184549:C:T	107184549	NA,T	NA,C	NA,1	NA,-inf	NA,inf	NA,0.615864	0.000266904	0.000533509
3	chr7:106685017:G:A	106685017	A,A	G,G	1,1	inf,inf	inf,inf	6.04814,0.916419	0.00026689	0.000533557
3	chr7:107042439:G:A	107042439	NA,A	NA,G	NA,1	NA,inf	NA,inf	NA,0.704782	0.000266587	0.000532767
3	chr7:107220054:T:C	107220054	NA,C	NA,T	NA,1	NA,inf	NA,inf	NA,0.400601	0.000266319	0.000532487
3	chr7:106845157:G:A	106845157	NA,A	NA,G	NA,1	NA,inf	NA,inf	NA,0.865797	0.000266245	0.000532142
3	chr7:107149934:T:C	107149934	NA,C	NA,T	NA,1	NA,inf	NA,inf	NA,0.472843	0.000266209	0.000532053
3	chr7:106927249:C:T	106927249	NA,T	NA,C	NA,1	NA,-inf	NA,inf	NA,0.423761	0.000266118	0.000531934
3	chr7:106233671:G:A	106233671	NA,A	NA,G	NA,1	NA,inf	NA,inf	NA,0.534551	0.000266057	0.000531793
3	chr7:106388257:A:G	106388257	NA,G	NA,A	NA,1	NA,-inf	NA,inf	NA,0.458418	0.000265906	0.000531477
3	chr7:106946693:C:T	106946693	T,NA	C,NA	1,NA	-inf,NA	inf,NA	0.813324,NA	0.000265876	0.00053145
3	chr7:106564372:A:G	106564372	NA,G	NA,A	NA,1	NA,inf	NA,inf	NA,0.517061	0.000265747	0.000531191
3	chr7:107172772:T:G	107172772	NA,G	NA,T	NA,1	NA,-inf	NA,inf	NA,0.567958	0.000265623	0.000530964
3	chr7:106257833:T:C	106257833	NA,C	NA,T	NA,1	NA,inf	NA,inf	NA,0.482622	0.000264797	0.000529274
3	chr7:106691210:T:C	106691210	C,C	T,T	1,1	inf,inf	inf,inf	6.0369,0.916419	0.000264761	0.000529302
3	chr7:106805310:C:T	106805310	NA,T	NA,C	NA,1	NA,-inf	NA,inf	NA,0.917835	0.000264591	0.000528797
3	chr7:107192419:GTAT:G	107192419	NA,G	NA,GTAT	NA,1	NA,-inf	NA,inf	NA,0.692815	0.000264419	0.00052854
3	chr7:106773112:C:A	106773112	NA,A	NA,C	NA,1	NA,-inf	NA,inf	NA,0.226961	0.000264404	0.000528456
3	chr7:106757227:G:C	106757227	NA,C	NA,G	NA,1	NA,inf	NA,inf	NA,1.03386	0.000264169	0.000528011
3	chr7:106757228:C:T	106757228	NA,T	NA,C	NA,1	NA,inf	NA,inf	NA,1.03386	0.000264169	0.000528011
3	chr7:106306570:T:A	106306570	NA,A	NA,T	NA,1	NA,inf	NA,inf	NA,0.479378	0.000263647	0.000526978
3	chr7:106720219:T:C	106720219	C,C	T,T	1,1	inf,inf	inf,inf	6.03565,0.913126	0.000263009	0.000525799
3	chr7:106658108:T:C	106658108	C,C	T,T	1,1	-inf,-inf	inf,inf	1.66582,0.642846	0.000263	0.0005256
3	chr7:106876755:G:T	106876755	NA,T	NA,G	NA,1	NA,inf	NA,inf	NA,0.241601	0.000262855	0.000525356
3	chr7:106254218:T:C	106254218	C,NA	T,NA	1,NA	-inf,NA	inf,NA	1.25864,NA	0.000262417	0.000524389
3	chr7:106811006:A:G	106811006	NA,G	NA,A	NA,1	NA,inf	NA,inf	NA,1.07003	0.000262277	0.00052427
3	chr7:106560232:G:A	106560232	NA,A	NA,G	NA,1	NA,-inf	NA,inf	NA,0.572131	0.000262198	0.000524043
3	chr7:107078102:C:T	107078102	NA,T	NA,C	NA,1	NA,inf	NA,inf	NA,0.444976	0.000261894	0.000523673
3	chr7:106378063:C:T	106378063	NA,T	NA,C	NA,1	NA,inf	NA,inf	NA,0.510699	0.000261717	0.000523132
3	chr7:106561708:C:A	106561708	NA,A	NA,C	NA,1	NA,inf	NA,inf	NA,0.308186	0.000261468	0.000522616
3	chr7:107194450:G:A	107194450	NA,A	NA,G	NA,1	NA,inf	NA,inf	NA,0.47341	0.000261415	0.000522622
3	chr7:106594339:A:G	106594339	NA,G	NA,A	NA,1	NA,-inf	NA,inf	NA,0.177093	0.00026134	0.000522368
3	chr7:106257209:T:C	106257209	NA,C	NA,T	NA,1	NA,inf	NA,inf	NA,0.420752	0.000260698	0.000521083
3	chr7:107005637:AG:A	107005637	NA,A	NA,AG	NA,1	NA,-inf	NA,inf	NA,0.374414	0.000260476	0.000520675
3	chr7:106404982:G:A	106404982	NA,A	NA,G	NA,1	NA,inf	NA,inf	NA,0.571969	0.00026047	0.000520619
3	chr7:107028233:T:C	107028233	NA,C	NA,T	NA,1	NA,-inf	NA,inf	NA,0.799601	0.000260339	0.000520384
3	chr7:106436996:C:T	106436996	NA,T	NA,C	NA,1	NA,inf	NA,inf	NA,0.475631	0.000260185	0.000520062
3	chr7:107112423:A:G	107112423	NA,G	NA,A	NA,1	NA,inf	NA,inf	NA,0.530392	0.000259748	0.000519151
3	chr7:106413845:A:G	106413845	NA,G	NA,A	NA,1	NA,inf	NA,inf	NA,0.369311	0.000259497	0.000518696
3	chr7:106382560:GTC:G	106382560	NA,G	NA,GTC	NA,1	NA,inf	NA,inf	NA,0.555698	0.000259475	0.000518649
3	chr7:106736655:C:T	106736655	NA,T	NA,C	NA,1	NA,inf	NA,inf	NA,0.892382	0.000259236	0.000518156
3	chr7:106890482:C:T	106890482	T,T	C,C	1,1	-inf,-inf	inf,inf	1.44807,0.414589	0.000258749	0.000517266
3	chr7:107006603:T:G	107006603	NA,G	NA,T	NA,1	NA,-inf	NA,inf	NA,0.370859	0.000258598	0.000516922
3	chr7:106612434:T:C	106612434	NA,C	NA,T	NA,1	NA,inf	NA,inf	NA,1.1596	0.000258383	0.000516478
3	chr7:107069158:A:G	107069158	NA,G	NA,A	NA,1	NA,inf	NA,inf	NA,0.545923	0.000258374	0.000516406
3	chr7:106411873:G:T	106411873	NA,T	NA,G	NA,1	NA,-inf	NA,inf	NA,0.549808	0.000258366	0.000516408
3	chr7:107037986:T:C	107037986	NA,C	NA,T	NA,1	NA,inf	NA,inf	NA,0.677911	0.000257923	0.000515457
3	chr7:106311403:T:C	106311403	NA,C	NA,T	NA,1	NA,-inf	NA,inf	NA,0.476553	0.000257607	0.00051491
3	chr7:106709358:G:A	106709358	A,A	G,G	1,1	inf,inf	inf,inf	5.99462,0.933062	0.00025726	0.000514307
3	chr7:106666906:A:G	106666906	NA,G	NA,A	NA,1	NA,-inf	NA,inf	NA,0.433421	0.000257233	0.000514139
3	chr7:106860817:C:T	106860817	T,T	C,C	1,1	inf,-inf	inf,inf	1.2595,0.313275	0.00025723	0.000514129
3	chr7:106414778:C:T	106414778	NA,T	NA,C	NA,1	NA,-inf	NA,inf	NA,0.347081	0.000256202	0.000512094
3	chr7:107186321:T:TA	107186321	NA,TA	NA,T	NA,1	NA,inf	NA,inf	NA,0.439819	0.000255872	0.000511517
3	chr7:106279045:T:A	106279045	NA,A	NA,T	NA,1	NA,-inf	NA,inf	NA,0.567082	0.000255838	0.000511363
3	chr7:106394555:A:G	106394555	NA,G	NA,A	NA,1	NA,-inf	NA,inf	NA,0.428886	0.000255184	0.000510047
3	chr7:106813307:T:C	106813307	NA,C	NA,T	NA,1	NA,inf	NA,inf	NA,0.554036	0.000255034	0.000509762
3	chr7:106766566:A:T	106766566	T,NA	A,NA	1,NA	inf,NA	inf,NA	0.306542,NA	0.000254924	0.000509477
3	chr7:107117430:A:G	107117430	NA,G	NA,A	NA,1	NA,inf	NA,inf	NA,0.463503	0.000254805	0.000509409
3	chr7:106742125:C:G	106742125	NA,G	NA,C	NA,1	NA,inf	NA,inf	NA,0.879132	0.000254733	0.000509157
3	chr7:106345424:T:C	106345424	NA,C	NA,T	NA,1	NA,-inf	NA,inf	NA,0.544244	0.000254716	0.000509101
3	chr7:106689108:A:C	106689108	C,C	A,A	1,1	inf,inf	inf,inf	5.99734,0.916419	0.000254318	0.000508427
3	chr7:106401231:C:G	106401231	NA,G	NA,C	NA,1	NA,inf	NA,inf	NA,0.180697	0.000253549	0.000506809
3	chr7:107127638:TC:T	107127638	NA,T	NA,TC	NA,1	NA,inf	NA,inf	NA,0.452326	0.000253408	0.000506614
3	chr7:106732492:T:C	106732492	C,C	T,T	1,1	inf,inf	inf,inf	5.95793,0.970812	0.000253376	0.000506544
3	chr7:107066557:T:A	107066557	NA,A	NA,T	NA,1	NA,inf	NA,inf	NA,0.668461	0.000253233	0.000506095
3	chr7:106941318:C:T	106941318	NA,T	NA,C	NA,1	NA,-inf	NA,inf	NA,0.428238	0.000253126	0.000505946
3	chr7:106251388:T:C	106251388	NA,C	NA,T	NA,1	NA,-inf	NA,inf	NA,0.527671	0.000252965	0.000505619
3	chr7:106832777:C:T	106832777	NA,T	NA,C	NA,1	NA,inf	NA,inf	NA,0.54007	0.000252837	0.00050545
3	chr7:106722224:T:A	106722224	A,A	T,T	1,1	inf,inf	inf,inf	6.00241,0.913126	0.000252486	0.000504765
3	chr7:106688986:A:C	106688986	C,C	A,A	1,1	inf,inf	inf,inf	5.98728,0.918017	0.000252393	0.000504579
3	chr7:107162460:A:G	107162460	NA,G	NA,A	NA,1	NA,inf	NA,inf	NA,0.280709	0.000251557	0.000502783
3	chr7:106674515:A:G	106674515	NA,G	NA,A	NA,1	NA,inf	NA,inf	NA,1.49147	0.000251537	0.00050277
3	chr7:106441722:G:A	106441722	NA,A	NA,G	NA,1	NA,-inf	NA,inf	NA,0.819176	0.000251479	0.000502607
3	chr7:106492630:G:A	106492630	NA,A	NA,G	NA,1	NA,-inf	NA,inf	NA,0.482649	0.000251297	0.000502287
3	chr7:107209736:C:T	107209736	NA,T	NA,C	NA,1	NA,inf	NA,inf	NA,0.479932	0.000251154	0.000502119
3	chr7:106634185:T:C	106634185	NA,C	NA,T	NA,1	NA,inf	NA,inf	NA,1.04985	0.000250991	0.00050169
3	chr7:106740455:T:G	106740455	NA,G	NA,T	NA,1	NA,inf	NA,inf	NA,1.30253	0.000250977	0.000501645
3	chr7:106716835:C:A	106716835	A,A	C,C	1,1	inf,inf	inf,inf	5.99716,0.913126	0.000250968	0.000501729
3	chr7:106587426:G:T	106587426	NA,T	NA,G	NA,1	NA,inf	NA,inf	NA,0.394067	0.000250744	0.000501182
3	chr7:106815106:G:A	106815106	NA,A	NA,G	NA,1	NA,inf	NA,inf	NA,0.3994	0.000250654	0.000501015
3	chr7:107057224:A:G	107057224	NA,G	NA,A	NA,1	NA,inf	NA,inf	NA,0.463215	0.000250389	0.000500452
3	chr7:106298856:A:C	106298856	NA,C	NA,A	NA,1	NA,-inf	NA,inf	NA,0.422085	0.000250373	0.000500444
3	chr7:106251018:C:T	106251018	NA,T	NA,C	NA,1	NA,-inf	NA,inf	NA,0.527718	0.000249833	0.00049936
3	chr7:107079315:ACTTAT:A	107079315	NA,A	NA,ACTTAT	NA,1	NA,inf	NA,inf	NA,0.456221	0.000249144	0.000498093
3	chr7:107220082:C:T	107220082	NA,T	NA,C	NA,1	NA,-inf	NA,inf	NA,0.630014	0.000249064	0.000497846
3	chr7:107018302:A:G	107018302	NA,G	NA,A	NA,1	NA,-inf	NA,inf	NA,0.473936	0.000248991	0.000497708
3	chr7:106295898:A:G	106295898	NA,G	NA,A	NA,1	NA,inf	NA,inf	NA,0.495731	0.00024859	0.00049688
3	chr7:106321165:G:A	106321165	NA,A	NA,G	NA,1	NA,-inf	NA,inf	NA,0.573336	0.000248187	0.000496075
3	chr7:106815073:C:T	106815073	NA,T	NA,C	NA,1	NA,inf	NA,inf	NA,0.46731	0.000248136	0.000495981
3	chr7:106321995:A:T	106321995	NA,T	NA,A	NA,1	NA,-inf	NA,inf	NA,0.649202	0.000248093	0.000495861
3	chr7:106987132:C:T	106987132	NA,T	NA,C	NA,1	NA,-inf	NA,inf	NA,0.320312	0.000247738	0.000495205
3	chr7:106739327:T:C	106739327	NA,C	NA,T	NA,1	NA,-inf	NA,inf	NA,0.0208847	0.000247543	0.00049479
3	chr7:106911975:C:T	106911975	NA,T	NA,C	NA,1	NA,-inf	NA,inf	NA,0.214743	0.000247515	0.000494614
3	chr7:106503702:G:A	106503702	NA,A	NA,G	NA,1	NA,-inf	NA,inf	NA,0.524805	0.000247243	0.000494142
3	chr7:106771412:T:C	106771412	C,C	T,T	1,1	-inf,-inf	inf,inf	1.85701,0.819224	0.000247111	0.000494005
3	chr7:106675775:A:G	106675775	G,G	A,A	1,1	inf,inf	inf,inf	6.0025,0.888731	0.000247084	0.000493966
3	chr7:106816023:T:C	106816023	NA,C	NA,T	NA,1	NA,inf	NA,inf	NA,0.46357	0.000247044	0.000493798
3	chr7:106867491:G:A	106867491	NA,A	NA,G	NA,1	NA,-inf	NA,inf	NA,0.501579	0.000246936	0.000493594
3	chr7:106316510:G:A	106316510	NA,A	NA,G	NA,1	NA,-inf	NA,inf	NA,0.644395	0.000246849	0.000493375
3	chr7:106508137:G:A	106508137	NA,A	NA,G	NA,1	NA,inf	NA,inf	NA,0.360389	0.000246213	0.000492158
3	chr7:106566347:G:A	106566347	NA,A	NA,G	NA,1	NA,inf	NA,inf	NA,0.464076	0.000246204	0.000492117
3	chr7:106772831:A:G	106772831	NA,G	NA,A	NA,1	NA,inf	NA,inf	NA,0.49168	0.000246058	0.000491833
3	chr7:106582789:G:A	106582789	NA,A	NA,G	NA,1	NA,-inf	NA,inf	NA,0.488404	0.000245962	0.00049159
3	chr7:106580657:T:C	106580657	NA,C	NA,T	NA,1	NA,inf	NA,inf	NA,0.275243	0.000245829	0.000491371
3	chr7:106668866:A:G	106668866	G,NA	A,NA	1,NA	inf,NA	inf,NA	0.0264531,NA	0.000245828	0.000491329
3	chr7:106447592:A:G	106447592	NA,G	NA,A	NA,1	NA,inf	NA,inf	NA,0.389051	0.000245708	0.000491123
3	chr7:106819922:A:G	106819922	NA,G	NA,A	NA,1	NA,inf	NA,inf	NA,0.614752	0.000245695	0.000491089
3	chr7:106951212:C:T	106951212	NA,T	NA,C	NA,1	NA,inf	NA,inf	NA,0.215953	0.000245396	0.000490473
3	chr7:106906212:G:A	106906212	A,A	G,G	1,1	-inf,-inf	inf,inf	1.10739,0.710009	0.000245123	0.000490045
3	chr7:106386555:A:G	106386555	NA,G	NA,A	NA,1	NA,inf	NA,inf	NA,0.512918	0.000245074	0.000489848
3	chr7:106942973:T:C	106942973	NA,C	NA,T	NA,1	NA,inf	NA,inf	NA,0.409725	0.000245016	0.000489729
3	chr7:106530157:T:C	106530157	NA,C	NA,T	NA,1	NA,inf	NA,inf	NA,0.402561	0.000244914	0.000489548
3	chr7:106708207:G:T	106708207	T,T	G,G	1,1	inf,inf	inf,inf	5.96256,0.913126	0.000244709	0.000489218
3	chr7:106439594:G:A	106439594	A,A	G,G	1,1	inf,inf	inf,inf	0.569985,1.49912	0.000244679	0.000488981
3	chr7:107229333:C:T	107229333	NA,T	NA,C	NA,1	NA,inf	NA,inf	NA,0.456042	0.000244615	0.000489043
3	chr7:106565641:T:C	106565641	NA,C	NA,T	NA,1	NA,-inf	NA,inf	NA,0.517825	0.000244463	0.000488604
3	chr7:106584242:A:G	106584242	NA,G	NA,A	NA,1	NA,inf	NA,inf	NA,0.745364	0.000244201	0.000488106
3	chr7:106863661:G:A	106863661	NA,A	NA,G	NA,1	NA,-inf	NA,inf	NA,0.462666	0.000243753	0.000487231
3	chr7:106788585:C:G	106788585	NA,G	NA,C	NA,1	NA,inf	NA,inf	NA,0.564295	0.000243549	0.000486807
3	chr7:106414099:C:T	106414099	NA,T	NA,C	NA,1	NA,inf	NA,inf	NA,0.151484	0.000243496	0.000486717
3	chr7:107168230:G:C	107168230	NA,C	NA,G	NA,1	NA,-inf	NA,inf	NA,0.601441	0.000243334	0.000486395
3	chr7:106915357:G:C	106915357	NA,C	NA,G	NA,1	NA,-inf	NA,inf	NA,0.197813	0.000243295	0.000486185
3	chr7:106262450:T:G	106262450	G,NA	T,NA	1,NA	-inf,NA	inf,NA	0.840893,NA	0.000243177	0.000486085
3	chr7:106698760:G:T	106698760	NA,T	NA,G	NA,1	NA,inf	NA,inf	NA,0.916351	0.000243133	0.000485978
3	chr7:106557228:T:C	106557228	NA,C	NA,T	NA,1	NA,inf	NA,inf	NA,0.277543	0.00024248	0.000484676
3	chr7:106386640:C:T	106386640	NA,T	NA,C	NA,1	NA,inf	NA,inf	NA,0.503929	0.00024226	0.000484224
3	chr7:106412015:C:T	106412015	NA,T	NA,C	NA,1	NA,-inf	NA,inf	NA,0.394014	0.000241899	0.000483498
3	chr7:106997899:T:C	106997899	NA,C	NA,T	NA,1	NA,inf	NA,inf	NA,0.716375	0.000241842	0.000483372
3	chr7:106776801:T:C	106776801	C,C	T,T	1,1	-inf,inf	inf,inf	3.46957,1.46228	0.000241798	0.0004833
3	chr7:106681934:G:C	106681934	C,C	G,G	1,1	inf,inf	inf,inf	5.94744,0.916419	0.000241727	0.000483257
3	chr7:106839151:T:C	106839151	NA,C	NA,T	NA,1	NA,inf	NA,inf	NA,0.526611	0.000241494	0.000482695
3	chr7:106326468:T:G	106326468	NA,G	NA,T	NA,1	NA,-inf	NA,inf	NA,0.628023	0.0002413	0.000482287
3	chr7:107208510:G:T	107208510	T,T	G,G	1,1	-inf,inf	inf,inf	0.883234,1.14607	0.000241262	0.000482343
3	chr7:106383196:C:T	106383196	NA,T	NA,C	NA,1	NA,inf	NA,inf	NA,0.48795	0.000241193	0.000482092
3	chr7:106411669:G:T	106411669	NA,T	NA,G	NA,1	NA,-inf	NA,inf	NA,0.469902	0.00024081	0.000481322
3	chr7:106534665:G:A	106534665	A,A	G,G	1,1	inf,-inf	inf,inf	0.54223,1.50719	0.000240789	0.000481305
3	chr7:106909758:C:T	106909758	NA,T	NA,C	NA,1	NA,inf	NA,inf	NA,0.322811	0.000240602	0.000480959
3	chr7:107064095:C:T	107064095	NA,T	NA,C	NA,1	NA,inf	NA,inf	NA,0.467155	0.000240357	0.000480404
3	chr7:107173717:A:G	107173717	NA,G	NA,A	NA,1	NA,-inf	NA,inf	NA,0.590841	0.000240244	0.00048022
3	chr7:106933665:A:G	106933665	NA,G	NA,A	NA,1	NA,inf	NA,inf	NA,0.215448	0.000240169	0.000480023
3	chr7:106741162:A:G	106741162	G,G	A,A	1,1	inf,inf	inf,inf	4.26123,1.06707	0.00024013	0.000480072
3	chr7:106835482:C:T	106835482	T,T	C,C	1,1	inf,inf	inf,inf	1.09516,0.272371	0.000240129	0.000480124
3	chr7:107018263:C:T	107018263	NA,T	NA,C	NA,1	NA,-inf	NA,inf	NA,0.737031	0.000240096	0.000479966
3	chr7:107015981:G:A	107015981	NA,A	NA,G	NA,1	NA,inf	NA,inf	NA,0.320447	0.00023957	0.000478831
3	chr7:106771692:C:G	106771692	NA,G	NA,C	NA,1	NA,inf	NA,inf	NA,0.47114	0.000239529	0.000478801
3	chr7:106460235:C:G	106460235	NA,G	NA,C	NA,1	NA,-inf	NA,inf	NA,0.269898	0.000239344	0.000478396
3	chr7:107137983:A:C	107137983	NA,C	NA,A	NA,1	NA,-inf	NA,inf	NA,0.674224	0.000239161	0.000478089
3	chr7:106316293:T:C	106316293	NA,C	NA,T	NA,1	NA,-inf	NA,inf	NA,0.615622	0.000238998	0.000477685
3	chr7:106302683:C:A	106302683	NA,A	NA,C	NA,1	NA,inf	NA,inf	NA,0.491078	0.000238891	0.000477494
3	chr7:106473253:G:A	106473253	NA,A	NA,G	NA,1	NA,inf	NA,inf	NA,0.369704	0.00023886	0.000477436
3	chr7:106329580:C:T	106329580	NA,T	NA,C	NA,1	NA,-inf	NA,inf	NA,0.618586	0.000238624	0.000476938
3	chr7:106909887:T:TGTCAG	106909887	NA,TGTCAG	NA,T	NA,1	NA,inf	NA,inf	NA,0.514614	0.000238544	0.00047679
3	chr7:106680955:A:C	106680955	NA,C	NA,A	NA,1	NA,inf	NA,inf	NA,2.04875	0.000238484	0.000476699
3	chr7:106325227:A:G	106325227	NA,G	NA,A	NA,1	NA,-inf	NA,inf	NA,0.451945	0.000238423	0.000476548
3	chr7:106734388:T:G	106734388	NA,G	NA,T	NA,1	NA,inf	NA,inf	NA,0.142022	0.000237477	0.000474674
3	chr7:106759657:T:C	106759657	NA,C	NA,T	NA,1	NA,inf	NA,inf	NA,0.0373988	0.000237413	0.000474539
3	chr7:107121463:A:G	107121463	NA,G	NA,A	NA,1	NA,inf	NA,inf	NA,0.296753	0.000237314	0.000474457
3	chr7:106608002:C:T	106608002	NA,T	NA,C	NA,1	NA,inf	NA,inf	NA,1.13558	0.000237207	0.000474141
3	chr7:107178811:T:A	107178811	A,NA	T,NA	1,NA	-inf,NA	inf,NA	0.900443,NA	0.000237053	0.000473857
3	chr7:107046277:A:G	107046277	NA,G	NA,A	NA,1	NA,-inf	NA,inf	NA,0.695008	0.000236621	0.000473011
3	chr7:107074276:G:T	107074276	NA,T	NA,G	NA,1	NA,inf	NA,inf	NA,0.493845	0.000236155	0.000472003
3	chr7:106593355:G:T	106593355	NA,T	NA,G	NA,1	NA,-inf	NA,inf	NA,0.460326	0.000236049	0.000471783
3	chr7:106972344:T:C	106972344	NA,C	NA,T	NA,1	NA,inf	NA,inf	NA,0.379192	0.000236046	0.000471904
3	chr7:107019827:A:T	107019827	NA,T	NA,A	NA,1	NA,inf	NA,inf	NA,0.407407	0.000235898	0.000471489
3	chr7:107060219:G:A	107060219	A,NA	G,NA	1,NA	inf,NA	inf,NA	1.1697,NA	0.00023565	0.00047099
3	chr7:106684355:CT:C	106684355	NA,C	NA,CT	NA,1	NA,inf	NA,inf	NA,0.650348	0.000235352	0.000470417
3	chr7:106680163:A:G	106680163	NA,G	NA,A	NA,1	NA,inf	NA,inf	NA,1.57774	0.000235262	0.000470264
3	chr7:106778062:T:TGA	106778062	NA,TGA	NA,T	NA,1	NA,-inf	NA,inf	NA,0.779069	0.000235223	0.000470117
3	chr7:106227355:T:G	106227355	NA,G	NA,T	NA,1	NA,-inf	NA,inf	NA,0.462635	0.000235198	0.000470113
3	chr7:107040170:A:G	107040170	NA,G	NA,A	NA,1	NA,inf	NA,inf	NA,0.418244	0.000235194	0.000470088
3	chr7:106563927:A:G	106563927	NA,G	NA,A	NA,1	NA,inf	NA,inf	NA,0.431228	0.00023516	0.000470056
3	chr7:106658778:C:T	106658778	NA,T	NA,C	NA,1	NA,inf	NA,inf	NA,0.0861618	0.000234975	0.000469659
3	chr7:106331741:C:T	106331741	NA,T	NA,C	NA,1	NA,-inf	NA,inf	NA,0.602044	0.000234952	0.000469602
3	chr7:106760781:T:C	106760781	NA,C	NA,T	NA,1	NA,inf	NA,inf	NA,0.190378	0.00023494	0.000469606
3	chr7:106436538:T:C	106436538	C,C	T,T	1,1	-inf,-inf	inf,inf	1.16496,1.72593	0.000234829	0.00046935
3	chr7:107094115:T:G	107094115	G,NA	T,NA	1,NA	-inf,NA	inf,NA	0.675707,NA	0.000234814	0.000469394
3	chr7:106720163:T:C	106720163	NA,C	NA,T	NA,1	NA,inf	NA,inf	NA,0.0973516	0.000234797	0.000469321
3	chr7:106411370:T:C	106411370	NA,C	NA,T	NA,1	NA,inf	NA,inf	NA,0.440771	0.00023472	0.000469176
3	chr7:107196308:A:AC	107196308	NA,AC	NA,A	NA,1	NA,inf	NA,inf	NA,0.364549	0.000234595	0.000468887
3	chr7:107098775:A:G	107098775	NA,G	NA,A	NA,1	NA,inf	NA,inf	NA,0.32675	0.000234535	0.000468905
3	chr7:107125540:G:A	107125540	NA,A	NA,G	NA,1	NA,inf	NA,inf	NA,0.286791	0.000234416	0.000468663
3	chr7:106766217:C:T	106766217	T,NA	C,NA	1,NA	-inf,NA	inf,NA	1.3634,NA	0.000234302	0.000468344
3	chr7:106263057:T:C	106263057	NA,C	NA,T	NA,1	NA,-inf	NA,inf	NA,0.488661	0.000234136	0.000467992
3	chr7:107100349:C:G	107100349	NA,G	NA,C	NA,1	NA,inf	NA,inf	NA,0.488766	0.000234082	0.000467863
3	chr7:107170668:A:G	107170668	G,NA	A,NA	1,NA	-inf,NA	inf,NA	0.891071,NA	0.000233587	0.00046693
3	chr7:106575395:A:G	106575395	NA,G	NA,A	NA,1	NA,-inf	NA,inf	NA,0.441679	0.000233437	0.000466562
3	chr7:106738747:G:C	106738747	NA,C	NA,G	NA,1	NA,inf	NA,inf	NA,1.22892	0.000233302	0.000466321
3	chr7:106781929:T:C	106781929	NA,C	NA,T	NA,1	NA,inf	NA,inf	NA,0.735649	0.000232962	0.000465646
3	chr7:107222047:G:A	107222047	NA,A	NA,G	NA,1	NA,-inf	NA,inf	NA,0.567295	0.000232676	0.000465108
3	chr7:107085391:T:G	107085391	NA,G	NA,T	NA,1	NA,-inf	NA,inf	NA,0.646286	0.000232448	0.000464669
3	chr7:107034641:A:G	107034641	NA,G	NA,A	NA,1	NA,inf	NA,inf	NA,0.285252	0.00023236	0.000464539
3	chr7:106957422:C:T	106957422	NA,T	NA,C	NA,1	NA,inf	NA,inf	NA,0.280591	0.000232354	0.000464411
3	chr7:106270210:T:A	106270210	NA,A	NA,T	NA,1	NA,-inf	NA,inf	NA,0.471482	0.000232327	0.000464376
3	chr7:106585971:T:G	106585971	NA,G	NA,T	NA,1	NA,inf	NA,inf	NA,0.271024	0.000231884	0.000463501
3	chr7:107208489:A:G	107208489	NA,G	NA,A	NA,1	NA,inf	NA,inf	NA,0.274591	0.000231431	0.000462583
3	chr7:106992655:A:G	106992655	G,G	A,A	1,1	inf,inf	inf,inf	0.324928,1.79348	0.000231063	0.000461983
3	chr7:106555880:C:G	106555880	G,NA	C,NA	1,NA	-inf,NA	inf,NA	1.70282,NA	0.000230855	0.000461489
3	chr7:106409444:C:T	106409444	NA,T	NA,C	NA,1	NA,-inf	NA,inf	NA,0.358198	0.000230738	0.000461193
3	chr7:106834581:C:T	106834581	NA,T	NA,C	NA,1	NA,-inf	NA,inf	NA,0.390102	0.000230686	0.000461101
3	chr7:106791067:A:G	106791067	NA,G	NA,A	NA,1	NA,-inf	NA,inf	NA,0.498379	0.000230402	0.000460482
3	chr7:107032327:T:G	107032327	NA,G	NA,T	NA,1	NA,inf	NA,inf	NA,0.586288	0.000230391	0.000460449
3	chr7:106585941:T:C	106585941	NA,C	NA,T	NA,1	NA,-inf	NA,inf	NA,0.437927	0.000230057	0.000459807
3	chr7:106687417:C:G	106687417	G,G	C,C	1,1	inf,inf	inf,inf	5.89865,0.916419	0.000229944	0.000459703
3	chr7:106452735:C:T	106452735	T,T	C,C	1,1	inf,inf	inf,inf	0.381132,1.48158	0.000229936	0.000459555
3	chr7:106583043:C:T	106583043	NA,T	NA,C	NA,1	NA,-inf	NA,inf	NA,0.436504	0.000229686	0.000459067
3	chr7:107170940:A:G	107170940	NA,G	NA,A	NA,1	NA,-inf	NA,inf	NA,0.557018	0.000229577	0.000458898
3	chr7:106504204:G:A	106504204	NA,A	NA,G	NA,1	NA,-inf	NA,inf	NA,0.705056	0.000229554	0.000458798
3	chr7:106694282:A:C	106694282	NA,C	NA,A	NA,1	NA,inf	NA,inf	NA,1.2215	0.000229381	0.000458514
3	chr7:107102403:C:G	107102403	NA,G	NA,C	NA,1	NA,-inf	NA,inf	NA,0.632394	0.000228925	0.000457628
3	chr7:106449840:T:G	106449840	NA,G	NA,T	NA,1	NA,inf	NA,inf	NA,0.375649	0.000228739	0.00045721
3	chr7:107145865:G:A	107145865	NA,A	NA,G	NA,1	NA,-inf	NA,inf	NA,0.571746	0.00022861	0.000456962
3	chr7:107147501:A:G	107147501	NA,G	NA,A	NA,1	NA,-inf	NA,inf	NA,0.548966	0.000228453	0.000456653
3	chr7:106565229:T:C	106565229	NA,C	NA,T	NA,1	NA,-inf	NA,inf	NA,0.454827	0.000228261	0.000456229
3	chr7:106776036:T:A	106776036	NA,A	NA,T	NA,1	NA,inf	NA,inf	NA,0.664303	0.000228188	0.000456108
3	chr7:107038672:T:C	107038672	NA,C	NA,T	NA,1	NA,-inf	NA,inf	NA,0.138764	0.000228165	0.000456099
3	chr7:107196303:G:T	107196303	NA,T	NA,G	NA,1	NA,-inf	NA,inf	NA,0.546526	0.000228124	0.000455995
3	chr7:107107771:C:T	107107771	NA,T	NA,C	NA,1	NA,inf	NA,inf	NA,0.268174	0.000228116	0.000456064
3	chr7:106719198:C:T	106719198	T,T	C,C	1,1	inf,-inf	inf,inf	6.03057,0.329753	0.000228008	0.000455811
3	chr7:106410680:G:A	106410680	NA,A	NA,G	NA,1	NA,inf	NA,inf	NA,0.320684	0.000227924	0.000455573
3	chr7:107180489:C:T	107180489	NA,T	NA,C	NA,1	NA,-inf	NA,inf	NA,0.545486	0.000227861	0.000455468
3	chr7:106553581:T:C	106553581	NA,C	NA,T	NA,1	NA,inf	NA,inf	NA,0.409737	0.000227838	0.000455396
3	chr7:107130741:G:C	107130741	NA,C	NA,G	NA,1	NA,inf	NA,inf	NA,0.289878	0.000227755	0.000455198
3	chr7:106530348:A:G	106530348	NA,G	NA,A	NA,1	NA,inf	NA,inf	NA,0.209986	0.000227747	0.000455248
3	chr7:106543459:T:C	106543459	NA,C	NA,T	NA,1	NA,-inf	NA,inf	NA,0.34689	0.000227369	0.000454463
3	chr7:106831392:G:A	106831392	NA,A	NA,G	NA,1	NA,inf	NA,inf	NA,0.329801	0.000227293	0.000454318
3	chr7:106519715:T:C	106519715	NA,C	NA,T	NA,1	NA,-inf	NA,inf	NA,0.734982	0.000227269	0.000454257
3	chr7:106930764:A:G	106930764	NA,G	NA,A	NA,1	NA,inf	NA,inf	NA,0.400051	0.000227143	0.000454011
3	chr7:106462720:A:G	106462720	G,G	A,A	1,1	inf,inf	inf,inf	0.369952,1.48248	0.000227055	0.000453797
3	chr7:106591921:G:A	106591921	NA,A	NA,G	NA,1	NA,inf	NA,inf	NA,0.85112	0.000226855	0.000453457
3	chr7:106503135:T:C	106503135	NA,C	NA,T	NA,1	NA,-inf	NA,inf	NA,0.0942529	0.000226665	0.000453048
3	chr7:106582751:C:T	106582751	NA,T	NA,C	NA,1	NA,-inf	NA,inf	NA,0.42599	0.000226633	0.000452966
3	chr7:106756137:T:C	106756137	NA,C	NA,T	NA,1	NA,-inf	NA,inf	NA,0.201928	0.000226621	0.00045302
3	chr7:106608058:G:C	106608058	NA,C	NA,G	NA,1	NA,inf	NA,inf	NA,1.0561	0.000226242	0.000452226
3	chr7:106617815:G:A	106617815	NA,A	NA,G	NA,1	NA,inf	NA,inf	NA,0.679446	0.000226075	0.000451881
3	chr7:106467050:G:A	106467050	NA,A	NA,G	NA,1	NA,-inf	NA,inf	NA,0.733115	0.000225883	0.000451477
3	chr7:106740328:T:A	106740328	NA,A	NA,T	NA,1	NA,inf	NA,inf	NA,0.169268	0.000225814	0.000451352
3	chr7:106754426:TACCTAAAG:T	106754426	NA,T	NA,TACCTAAAG	NA,1	NA,inf	NA,inf	NA,1.62817	0.000225452	0.00045064
3	chr7:106860197:G:A	106860197	NA,A	NA,G	NA,1	NA,inf	NA,inf	NA,0.326693	0.000225447	0.000450725
3	chr7:106260732:T:C	106260732	NA,C	NA,T	NA,1	NA,inf	NA,inf	NA,0.428816	0.0002254	0.000450533
3	chr7:106611567:A:G	106611567	NA,G	NA,A	NA,1	NA,inf	NA,inf	NA,0.750571	0.00022534	0.000450413
3	chr7:106339911:A:G	106339911	NA,G	NA,A	NA,1	NA,-inf	NA,inf	NA,0.564266	0.000225042	0.000449797
3	chr7:106365479:C:G	106365479	NA,G	NA,C	NA,1	NA,inf	NA,inf	NA,0.218525	0.000224974	0.000449685
3	chr7:107000842:T:A	107000842	NA,A	NA,T	NA,1	NA,-inf	NA,inf	NA,0.524152	0.000224921	0.000449589
3	chr7:106683290:T:G	106683290	G,NA	T,NA	1,NA	-inf,NA	inf,NA	0.246312,NA	0.000224804	0.000449342
3	chr7:107098452:G:A	107098452	NA,A	NA,G	NA,1	NA,inf	NA,inf	NA,0.186928	0.000224792	0.000449285
3	chr7:106896531:G:C	106896531	NA,C	NA,G	NA,1	NA,inf	NA,inf	NA,0.146957	0.000224733	0.000449223
3	chr7:106703971:T:C	106703971	NA,C	NA,T	NA,1	NA,inf	NA,inf	NA,1.73279	0.00022466	0.000449075
3	chr7:106579593:A:C	106579593	NA,C	NA,A	NA,1	NA,-inf	NA,inf	NA,0.416702	0.000224435	0.000448575
3	chr7:107137361:G:A	107137361	NA,A	NA,G	NA,1	NA,inf	NA,inf	NA,0.340861	0.000224353	0.000448509
3	chr7:106467277:T:C	106467277	NA,C	NA,T	NA,1	NA,-inf	NA,inf	NA,0.209032	0.000224322	0.000448374
3	chr7:107217531:T:C	107217531	NA,C	NA,T	NA,1	NA,inf	NA,inf	NA,0.379831	0.000224223	0.000448243
3	chr7:106613571:A:T	106613571	NA,T	NA,A	NA,1	NA,inf	NA,inf	NA,0.0687231	0.000224138	0.00044801
3	chr7:106336581:T:C	106336581	NA,C	NA,T	NA,1	NA,inf	NA,inf	NA,0.35887	0.000224127	0.000447995
3	chr7:107224129:G:A	107224129	NA,A	NA,G	NA,1	NA,inf	NA,inf	NA,0.344256	0.000224025	0.000447848
3	chr7:107214274:G:T	107214274	NA,T	NA,G	NA,1	NA,-inf	NA,inf	NA,0.236689	0.000223965	0.000447698
3	chr7:107142416:A:T	107142416	NA,T	NA,A	NA,1	NA,-inf	NA,inf	NA,0.596831	0.000223626	0.000447005
3	chr7:106558001:T:C	106558001	NA,C	NA,T	NA,1	NA,inf	NA,inf	NA,0.29322	0.00022329	0.000446311
3	chr7:107014300:C:T	107014300	NA,T	NA,C	NA,1	NA,inf	NA,inf	NA,0.4888	0.000223274	0.000446258
3	chr7:106771636:G:A	106771636	A,A	G,G	1,1	-inf,-inf	inf,inf	1.79769,0.806817	0.000223016	0.00044584
3	chr7:106249001:A:G	106249001	NA,G	NA,A	NA,1	NA,-inf	NA,inf	NA,0.419723	0.000222993	0.00044572
3	chr7:107010592:C:T	107010592	NA,T	NA,C	NA,1	NA,inf	NA,inf	NA,0.264492	0.00022265	0.000445019
3	chr7:106624706:T:G	106624706	NA,G	NA,T	NA,1	NA,inf	NA,inf	NA,0.943076	0.000222639	0.000445024
3	chr7:106491258:C:A	106491258	NA,A	NA,C	NA,1	NA,-inf	NA,inf	NA,0.298325	0.000222625	0.000444979
3	chr7:107001484:T:C	107001484	NA,C	NA,T	NA,1	NA,inf	NA,inf	NA,0.539697	0.000222577	0.000444869
3	chr7:106271516:A:G	106271516	NA,G	NA,A	NA,1	NA,-inf	NA,inf	NA,0.427007	0.000222448	0.000444633
3	chr7:106922403:A:G	106922403	NA,G	NA,A	NA,1	NA,inf	NA,inf	NA,0.371773	0.000222392	0.000444518
3	chr7:107000567:A:G	107000567	NA,G	NA,A	NA,1	NA,inf	NA,inf	NA,0.540467	0.000222362	0.000444439
3	chr7:107186108:G:A	107186108	NA,A	NA,G	NA,1	NA,-inf	NA,inf	NA,0.525522	0.000222194	0.000444142
3	chr7:106367986:T:C	106367986	NA,C	NA,T	NA,1	NA,-inf	NA,inf	NA,0.373318	0.00022196	0.000443658
3	chr7:106349127:A:G	106349127	NA,G	NA,A	NA,1	NA,-inf	NA,inf	NA,0.416435	0.000221856	0.000443442
3	chr7:106662560:T:C	106662560	NA,C	NA,T	NA,1	NA,-inf	NA,inf	NA,0.529253	0.00022144	0.0004426
3	chr7:106898038:G:C	106898038	NA,C	NA,G	NA,1	NA,-inf	NA,inf	NA,0.348288	0.000221358	0.00044247
3	chr7:107221260:G:A	107221260	NA,A	NA,G	NA,1	NA,inf	NA,inf	NA,0.381926	0.000221258	0.00044234
3	chr7:106732868:C:T	106732868	NA,T	NA,C	NA,1	NA,-inf	NA,inf	NA,1.211	0.000221064	0.000441873
3	chr7:106531067:C:T	106531067	NA,T	NA,C	NA,1	NA,-inf	NA,inf	NA,0.75823	0.000221003	0.000441736
3	chr7:106473047:C:T	106473047	NA,T	NA,C	NA,1	NA,-inf	NA,inf	NA,0.647654	0.000220933	0.000441584
3	chr7:106890423:C:T	106890423	T,T	C,C	1,1	inf,inf	inf,inf	1.12399,1.12084	0.000220766	0.000441339
3	chr7:107195462:A:G	107195462	NA,G	NA,A	NA,1	NA,-inf	NA,inf	NA,0.51597	0.000220582	0.00044092
3	chr7:106751678:C:T	106751678	NA,T	NA,C	NA,1	NA,-inf	NA,inf	NA,0.154284	0.000220278	0.000440329
3	chr7:106262898:C:T	106262898	NA,T	NA,C	NA,1	NA,-inf	NA,inf	NA,0.44066	0.000220272	0.000440283
3	chr7:107135306:T:G	107135306	NA,G	NA,T	NA,1	NA,inf	NA,inf	NA,0.436738	0.000219954	0.00043963
3	chr7:106753790:T:A	106753790	NA,A	NA,T	NA,1	NA,inf	NA,inf	NA,0.471162	0.000219881	0.000439511
3	chr7:106749357:G:A	106749357	A,NA	G,NA	1,NA	-inf,NA	inf,NA	2.3961,NA	0.000219746	0.000439268
3	chr7:106267650:A:G	106267650	NA,G	NA,A	NA,1	NA,-inf	NA,inf	NA,0.429423	0.000219709	0.000439158
3	chr7:106715367:G:A	106715367	NA,A	NA,G	NA,1	NA,inf	NA,inf	NA,1.93252	0.000219704	0.000439164
3	chr7:106653423:CAAGA:C	106653423	C,NA	CAAGA,NA	1,NA	inf,NA	inf,NA	0.320164,NA	0.000219694	0.000439164
3	chr7:106767299:G:A	106767299	NA,A	NA,G	NA,1	NA,inf	NA,inf	NA,0.395754	0.000219522	0.000438795
3	chr7:107209835:G:A	107209835	NA,A	NA,G	NA,1	NA,-inf	NA,inf	NA,0.228037	0.000219487	0.000438747
3	chr7:106907581:T:C	106907581	NA,C	NA,T	NA,1	NA,inf	NA,inf	NA,0.355524	0.000218945	0.000437629
3	chr7:106519517:T:G	106519517	NA,G	NA,T	NA,1	NA,-inf	NA,inf	NA,0.0741122	0.000218866	0.000437475
3	chr7:106521510:G:A	106521510	NA,A	NA,G	NA,1	NA,inf	NA,inf	NA,0.377161	0.000218752	0.000437244
3	chr7:106454111:T:C	106454111	NA,C	NA,T	NA,1	NA,-inf	NA,inf	NA,0.215546	0.000218682	0.000437102
3	chr7:107176388:A:G	107176388	NA,G	NA,A	NA,1	NA,-inf	NA,inf	NA,0.508214	0.00021856	0.000436878
3	chr7:106460075:C:T	106460075	NA,T	NA,C	NA,1	NA,-inf	NA,inf	NA,0.215253	0.000218558	0.000436853
3	chr7:107158954:G:A	107158954	NA,A	NA,G	NA,1	NA,inf	NA,inf	NA,0.385841	0.000218332	0.000436485
3	chr7:106574176:A:G	106574176	NA,G	NA,A	NA,1	NA,-inf	NA,inf	NA,0.38841	0.000217934	0.000435585
3	chr7:106800488:A:G	106800488	NA,G	NA,A	NA,1	NA,inf	NA,inf	NA,0.479148	0.000217742	0.000435228
3	chr7:106526055:A:G	106526055	NA,G	NA,A	NA,1	NA,-inf	NA,inf	NA,0.586886	0.000217577	0.00043489
3	chr7:106378350:G:A	106378350	NA,A	NA,G	NA,1	NA,inf	NA,inf	NA,0.3799	0.000217411	0.000434579
3	chr7:106799046:AC:A	106799046	NA,A	NA,AC	NA,1	NA,inf	NA,inf	NA,0.476732	0.000217186	0.000434116
3	chr7:106632363:T:C	106632363	NA,C	NA,T	NA,1	NA,-inf	NA,inf	NA,0.543483	0.000216834	0.000433396
3	chr7:106796563:T:C	106796563	NA,C	NA,T	NA,1	NA,inf	NA,inf	NA,0.474527	0.000216647	0.000433039
3	chr7:107227322:T:TA	107227322	NA,TA	NA,T	NA,1	NA,inf	NA,inf	NA,0.157227	0.000216066	0.000431846
3	chr7:106968238:G:T	106968238	NA,T	NA,G	NA,1	NA,-inf	NA,inf	NA,0.119321	0.000215805	0.000431308
3	chr7:106753137:AC:A	106753137	NA,A	NA,AC	NA,1	NA,-inf	NA,inf	NA,0.167246	0.000215651	0.000431079
3	chr7:106267254:TAACC:T	106267254	NA,T	NA,TAACC	NA,1	NA,-inf	NA,inf	NA,0.411969	0.000215635	0.000431015
3	chr7:107095627:T:C	107095627	NA,C	NA,T	NA,1	NA,inf	NA,inf	NA,0.250886	0.000215188	0.000430214
3	chr7:106723634:G:A	106723634	NA,A	NA,G	NA,1	NA,inf	NA,inf	NA,0.213742	0.000215186	0.00043012
3	chr7:106327611:C:T	106327611	NA,T	NA,C	NA,1	NA,inf	NA,inf	NA,0.329454	0.000215134	0.00043002
3	chr7:106943276:T:G	106943276	NA,G	NA,T	NA,1	NA,inf	NA,inf	NA,0.343698	0.000215131	0.000430002
3	chr7:106795785:T:C	106795785	NA,C	NA,T	NA,1	NA,inf	NA,inf	NA,0.469224	0.000215112	0.000429971
3	chr7:106819917:C:T	106819917	NA,T	NA,C	NA,1	NA,-inf	NA,inf	NA,0.0167354	0.000215083	0.000429914
3	chr7:106751663:A:G	106751663	NA,G	NA,A	NA,1	NA,-inf	NA,inf	NA,0.169624	0.000215063	0.000429902
3	chr7:106327773:A:G	106327773	NA,G	NA,A	NA,1	NA,inf	NA,inf	NA,0.326644	0.000214831	0.000429415
3	chr7:106818090:C:T	106818090	NA,T	NA,C	NA,1	NA,-inf	NA,inf	NA,0.381451	0.000214827	0.000429387
3	chr7:107071334:A:T	107071334	NA,T	NA,A	NA,1	NA,inf	NA,inf	NA,0.247699	0.000214827	0.000429493
3	chr7:106342805:T:A	106342805	NA,A	NA,T	NA,1	NA,inf	NA,inf	NA,0.325488	0.000214797	0.000429348
3	chr7:106453578:G:A	106453578	A,A	G,G	1,1	-inf,inf	inf,inf	0.0347289,1.888	0.000214704	0.000429109
3	chr7:106731072:C:G	106731072	NA,G	NA,C	NA,1	NA,inf	NA,inf	NA,0.215402	0.00021467	0.000429089
3	chr7:106610772:G:A	106610772	NA,A	NA,G	NA,1	NA,inf	NA,inf	NA,0.702653	0.00021459	0.000428928
3	chr7:106766066:T:C	106766066	NA,C	NA,T	NA,1	NA,inf	NA,inf	NA,0.376345	0.000214357	0.000428473
3	chr7:106324284:T:C	106324284	NA,C	NA,T	NA,1	NA,-inf	NA,inf	NA,0.246606	0.000214342	0.000428434
3	chr7:106724587:G:C	106724587	NA,C	NA,G	NA,1	NA,inf	NA,inf	NA,0.215886	0.000214135	0.000428019
3	chr7:106479066:T:C	106479066	NA,C	NA,T	NA,1	NA,inf	NA,inf	NA,0.151153	0.000214029	0.000427802
3	chr7:106260608:C:T	106260608	NA,T	NA,C	NA,1	NA,-inf	NA,inf	NA,0.386875	0.000213863	0.00042747
3	chr7:106720069:G:C	106720069	NA,C	NA,G	NA,1	NA,inf	NA,inf	NA,0.216999	0.0002138	0.000427351
3	chr7:106320484:C:A	106320484	NA,A	NA,C	NA,1	NA,-inf	NA,inf	NA,0.512302	0.000213758	0.000427246
3	chr7:106524537:C:T	106524537	NA,T	NA,C	NA,1	NA,inf	NA,inf	NA,0.362322	0.000213676	0.000427098
3	chr7:106367289:G:A	106367289	NA,A	NA,G	NA,1	NA,-inf	NA,inf	NA,0.502489	0.000213327	0.000426386
3	chr7:106912433:T:TAAA	106912433	NA,TAAA	NA,T	NA,1	NA,inf	NA,inf	NA,0.229497	0.000213286	0.000426394
3	chr7:106448689:T:C	106448689	C,C	T,T	1,1	inf,inf	inf,inf	0.0178143,1.99429	0.000213253	0.00042625
3	chr7:106231164:G:T	106231164	NA,T	NA,G	NA,1	NA,-inf	NA,inf	NA,0.449254	0.000213249	0.000426244
3	chr7:106912428:AAG:A	106912428	NA,A	NA,AAG	NA,1	NA,inf	NA,inf	NA,0.229117	0.000213185	0.000426192
3	chr7:106554215:C:T	106554215	NA,T	NA,C	NA,1	NA,-inf	NA,inf	NA,0.604702	0.000213155	0.00042603
3	chr7:107010531:C:T	107010531	NA,T	NA,C	NA,1	NA,-inf	NA,inf	NA,0.670412	0.000213154	0.000426012
3	chr7:107147307:G:C	107147307	NA,C	NA,G	NA,1	NA,inf	NA,inf	NA,0.372832	0.000213152	0.000426128
3	chr7:106564903:T:C	106564903	NA,C	NA,T	NA,1	NA,-inf	NA,inf	NA,0.397324	0.00021297	0.00042567
3	chr7:106663481:T:C	106663481	NA,C	NA,T	NA,1	NA,-inf	NA,inf	NA,0.499424	0.000212513	0.00042476
3	chr7:106845307:G:C	106845307	NA,C	NA,G	NA,1	NA,inf	NA,inf	NA,0.344503	0.000212463	0.00042468
3	chr7:106373054:C:T	106373054	NA,T	NA,C	NA,1	NA,inf	NA,inf	NA,0.38307	0.000212411	0.00042457
3	chr7:107000916:G:T	107000916	NA,T	NA,G	NA,1	NA,inf	NA,inf	NA,0.492473	0.000212379	0.000424489
3	chr7:106725462:C:T	106725462	T,NA	C,NA	1,NA	inf,NA	inf,NA	0.440539,NA	0.000212299	0.000424381
3	chr7:107147882:G:A	107147882	NA,A	NA,G	NA,1	NA,inf	NA,inf	NA,0.368199	0.00021202	0.000423863
3	chr7:106601193:T:C	106601193	NA,C	NA,T	NA,1	NA,-inf	NA,inf	NA,0.728508	0.000211877	0.000423494
3	chr7:106822117:G:A	106822117	NA,A	NA,G	NA,1	NA,inf	NA,inf	NA,0.432318	0.000211693	0.000423136
3	chr7:106441692:G:A	106441692	A,A	G,G	1,1	inf,inf	inf,inf	0.575659,1.21383	0.000211661	0.000423025
3	chr7:106513092:A:G	106513092	NA,G	NA,A	NA,1	NA,-inf	NA,inf	NA,0.704234	0.000211642	0.000423027
3	chr7:106501323:T:C	106501323	NA,C	NA,T	NA,1	NA,-inf	NA,inf	NA,0.624652	0.000211531	0.000422784
3	chr7:106883987:G:A	106883987	NA,A	NA,G	NA,1	NA,inf	NA,inf	NA,0.374989	0.000211468	0.000422683
3	chr7:106988796:T:C	106988796	NA,C	NA,T	NA,1	NA,inf	NA,inf	NA,0.338821	0.000211415	0.000422588
3	chr7:106280024:G:C	106280024	NA,C	NA,G	NA,1	NA,-inf	NA,inf	NA,0.412565	0.000211324	0.00042239
3	chr7:106316009:T:A	106316009	NA,A	NA,T	NA,1	NA,-inf	NA,inf	NA,0.498915	0.00021128	0.000422293
3	chr7:106553071:A:G	106553071	NA,G	NA,A	NA,1	NA,-inf	NA,inf	NA,0.28738	0.000211101	0.00042195
3	chr7:107001000:T:A	107001000	NA,A	NA,T	NA,1	NA,-inf	NA,inf	NA,0.293245	0.000210839	0.000421449
3	chr7:106806488:T:C	106806488	NA,C	NA,T	NA,1	NA,inf	NA,inf	NA,0.421838	0.000210704	0.00042116
3	chr7:106474491:C:T	106474491	NA,T	NA,C	NA,1	NA,-inf	NA,inf	NA,0.665572	0.000210454	0.000420645
3	chr7:107146517:G:A	107146517	NA,A	NA,G	NA,1	NA,inf	NA,inf	NA,0.36332	0.000210315	0.000420455
3	chr7:106676510:C:A	106676510	NA,A	NA,C	NA,1	NA,inf	NA,inf	NA,1.42787	0.000210257	0.000420268
3	chr7:106430846:T:A	106430846	NA,A	NA,T	NA,1	NA,inf	NA,inf	NA,0.434907	0.000210205	0.000420169
3	chr7:106684694:C:T	106684694	NA,T	NA,C	NA,1	NA,inf	NA,inf	NA,1.38971	0.000210193	0.000420155
3	chr7:106586607:G:A	106586607	NA,A	NA,G	NA,1	NA,inf	NA,inf	NA,0.196422	0.000210139	0.000420039
3	chr7:106911803:A:G	106911803	NA,G	NA,A	NA,1	NA,inf	NA,inf	NA,0.209889	0.000210063	0.000419868
3	chr7:106513443:A:C	106513443	NA,C	NA,A	NA,1	NA,inf	NA,inf	NA,0.348061	0.000209952	0.000419656
3	chr7:107062814:C:T	107062814	NA,T	NA,C	NA,1	NA,inf	NA,inf	NA,0.433139	0.000209944	0.000419707
3	chr7:106842815:G:T	106842815	NA,T	NA,G	NA,1	NA,-inf	NA,inf	NA,0.645191	0.000209888	0.000419535
3	chr7:106404678:G:A	106404678	NA,A	NA,G	NA,1	NA,inf	NA,inf	NA,0.188333	0.000209861	0.000419486
3	chr7:106732541:T:C	106732541	NA,C	NA,T	NA,1	NA,inf	NA,inf	NA,0.231202	0.000209732	0.000419221
3	chr7:106687838:A:G	106687838	NA,G	NA,A	NA,1	NA,-inf	NA,inf	NA,0.13449	0.000209682	0.000419125
3	chr7:106675879:G:A	106675879	A,A	G,G	1,1	inf,-inf	inf,inf	1.16697,0.454957	0.000209675	0.000419105
3	chr7:106328594:G:A	106328594	NA,A	NA,G	NA,1	NA,-inf	NA,inf	NA,0.49392	0.000209672	0.000419081
3	chr7:106438624:T:C	106438624	C,C	T,T	1,1	inf,inf	inf,inf	0.532443,1.24637	0.000209586	0.000418878
3	chr7:107067088:G:T	107067088	NA,T	NA,G	NA,1	NA,-inf	NA,inf	NA,0.407517	0.000209536	0.000418844
3	chr7:106315823:G:A	106315823	NA,A	NA,G	NA,1	NA,-inf	NA,inf	NA,0.489908	0.000209312	0.000418361
3	chr7:106582080:C:T	106582080	NA,T	NA,C	NA,1	NA,inf	NA,inf	NA,0.203798	0.000209292	0.000418347
3	chr7:106449173:C:A	106449173	NA,A	NA,C	NA,1	NA,-inf	NA,inf	NA,0.638826	0.00020929	0.000418319
3	chr7:106328331:C:T	106328331	NA,T	NA,C	NA,1	NA,-inf	NA,inf	NA,0.491989	0.000209245	0.000418228
3	chr7:106325777:G:T	106325777	NA,T	NA,G	NA,1	NA,-inf	NA,inf	NA,0.446383	0.000209197	0.000418131
3	chr7:106428755:G:A	106428755	NA,A	NA,G	NA,1	NA,-inf	NA,inf	NA,0.259391	0.000208949	0.000417649
3	chr7:107147298:C:T	107147298	NA,T	NA,C	NA,1	NA,inf	NA,inf	NA,0.35634	0.000208931	0.000417687
3	chr7:106319671:G:A	106319671	NA,A	NA,G	NA,1	NA,-inf	NA,inf	NA,0.488346	0.000208836	0.000417411
3	chr7:106359027:G:A	106359027	A,A	G,G	1,1	-inf,inf	inf,inf	0.32435,1.57398	0.000208773	0.000417388
3	chr7:106319237:AAG:A	106319237	NA,A	NA,AAG	NA,1	NA,-inf	NA,inf	NA,0.487359	0.000208625	0.000416989
3	chr7:106229418:C:A	106229418	NA,A	NA,C	NA,1	NA,inf	NA,inf	NA,0.337391	0.000208542	0.000416839
3	chr7:106312292:A:G	106312292	NA,G	NA,A	NA,1	NA,-inf	NA,inf	NA,0.429307	0.000208476	0.00041669
3	chr7:106256428:G:C	106256428	NA,C	NA,G	NA,1	NA,-inf	NA,inf	NA,0.379582	0.000208458	0.000416671
3	chr7:106750893:CT:C	106750893	NA,C	NA,CT	NA,1	NA,-inf	NA,inf	NA,0.393634	0.000208387	0.000416551
3	chr7:106328837:C:T	106328837	NA,T	NA,C	NA,1	NA,-inf	NA,inf	NA,0.487827	0.000208348	0.000416435
3	chr7:106616260:A:G	106616260	NA,G	NA,A	NA,1	NA,inf	NA,inf	NA,0.592289	0.000208177	0.00041611
3	chr7:107193508:T:C	107193508	NA,C	NA,T	NA,1	NA,inf	NA,inf	NA,0.288387	0.000208102	0.000416013
3	chr7:106850496:T:C	106850496	NA,C	NA,T	NA,1	NA,inf	NA,inf	NA,0.178739	0.000207968	0.000415724
3	chr7:106316923:A:C	106316923	NA,C	NA,A	NA,1	NA,-inf	NA,inf	NA,0.483968	0.000207935	0.00041561
3	chr7:106609776:C:G	106609776	NA,G	NA,C	NA,1	NA,inf	NA,inf	NA,0.59075	0.000207853	0.000415463
3	chr7:106324062:A:T	106324062	NA,T	NA,A	NA,1	NA,-inf	NA,inf	NA,0.223322	0.000207829	0.000415417
3	chr7:106328260:G:T	106328260	NA,T	NA,G	NA,1	NA,-inf	NA,inf	NA,0.484895	0.000207721	0.000415182
3	chr7:106310200:C:T	106310200	NA,T	NA,C	NA,1	NA,inf	NA,inf	NA,0.314343	0.000207684	0.000415123
3	chr7:106383065:G:T	106383065	NA,T	NA,G	NA,1	NA,inf	NA,inf	NA,0.38121	0.000207542	0.00041484
3	chr7:106751016:G:A	106751016	NA,A	NA,G	NA,1	NA,-inf	NA,inf	NA,0.398021	0.000207432	0.000414642
3	chr7:106337483:T:G	106337483	NA,G	NA,T	NA,1	NA,-inf	NA,inf	NA,0.374457	0.000207416	0.000414575
3	chr7:106644592:T:C	106644592	NA,C	NA,T	NA,1	NA,inf	NA,inf	NA,0.985309	0.000207405	0.00041457
3	chr7:106847694:T:G	106847694	NA,G	NA,T	NA,1	NA,-inf	NA,inf	NA,0.295735	0.000207387	0.000414545
3	chr7:106318362:TAGGGACATCA:T	106318362	NA,T	NA,TAGGGACATCA	NA,1	NA,inf	NA,inf	NA,0.302442	0.00020735	0.000414462
3	chr7:106533378:G:A	106533378	NA,A	NA,G	NA,1	NA,inf	NA,inf	NA,0.319385	0.000207319	0.000414396
3	chr7:106317350:A:G	106317350	NA,G	NA,A	NA,1	NA,-inf	NA,inf	NA,0.480245	0.000207235	0.00041421
3	chr7:106700994:T:C	106700994	NA,C	NA,T	NA,1	NA,inf	NA,inf	NA,1.14367	0.000207204	0.000414186
3	chr7:106344399:G:A	106344399	NA,A	NA,G	NA,1	NA,-inf	NA,inf	NA,0.244288	0.000207159	0.000414074
3	chr7:106902247:CTT:C	106902247	C,C	CTT,CTT	1,1	-inf,-inf	inf,inf	1.11895,0.508348	0.000207158	0.000414148
3	chr7:106964002:A:G	106964002	NA,G	NA,A	NA,1	NA,-inf	NA,inf	NA,0.603435	0.000207087	0.000413935
3	chr7:106617149:C:T	106617149	NA,T	NA,C	NA,1	NA,-inf	NA,inf	NA,0.580003	0.000207003	0.000413761
3	chr7:106749570:C:T	106749570	NA,T	NA,C	NA,1	NA,-inf	NA,inf	NA,0.399782	0.000206852	0.000413482
3	chr7:106837180:G:A	106837180	NA,A	NA,G	NA,1	NA,inf	NA,inf	NA,0.316235	0.00020664	0.000413096
3	chr7:106325243:G:T	106325243	T,T	G,G	1,1	-inf,inf	inf,inf	0.511477,1.49724	0.000206487	0.000412807
3	chr7:106370616:A:G	106370616	NA,G	NA,A	NA,1	NA,-inf	NA,inf	NA,0.482731	0.000206476	0.000412694
3	chr7:107101175:A:G	107101175	NA,G	NA,A	NA,1	NA,inf	NA,inf	NA,0.129645	0.000206448	0.000412629
3	chr7:106336768:A:G	106336768	NA,G	NA,A	NA,1	NA,-inf	NA,inf	NA,0.475995	0.000206428	0.000412598
3	chr7:106812726:C:T	106812726	NA,T	NA,C	NA,1	NA,inf	NA,inf	NA,0.318983	0.000206395	0.000412553
3	chr7:106727632:A:T	106727632	NA,T	NA,A	NA,1	NA,inf	NA,inf	NA,0.2445	0.000206392	0.000412544
3	chr7:106586550:G:A	106586550	NA,A	NA,G	NA,1	NA,inf	NA,inf	NA,0.181928	0.000206294	0.000412354
3	chr7:106337456:G:A	106337456	NA,A	NA,G	NA,1	NA,inf	NA,inf	NA,0.21156	0.000206233	0.000412228
3	chr7:106389718:T:C	106389718	NA,C	NA,T	NA,1	NA,inf	NA,inf	NA,0.265682	0.000206203	0.00041217
3	chr7:106959090:CA:C	106959090	NA,C	NA,CA	NA,1	NA,-inf	NA,inf	NA,0.117455	0.000206171	0.000412117
3	chr7:106335455:C:G	106335455	NA,G	NA,C	NA,1	NA,inf	NA,inf	NA,0.265706	0.000205974	0.000411714
3	chr7:106719307:G:T	106719307	T,NA	G,NA	1,NA	inf,NA	inf,NA	3.23916,NA	0.000205924	0.000411578
3	chr7:106648664:G:C	106648664	NA,C	NA,G	NA,1	NA,inf	NA,inf	NA,0.366125	0.00020571	0.00041119
3	chr7:106404993:A:G	106404993	NA,G	NA,A	NA,1	NA,-inf	NA,inf	NA,0.317123	0.000205668	0.000411092
3	chr7:106317257:T:C	106317257	NA,C	NA,T	NA,1	NA,-inf	NA,inf	NA,0.472783	0.000205615	0.000410973
3	chr7:106358783:T:C	106358783	C,C	T,T	1,1	-inf,inf	inf,inf	0.447664,1.52657	0.000205145	0.000410125
3	chr7:106237450:C:T	106237450	NA,T	NA,C	NA,1	NA,inf	NA,inf	NA,0.341018	0.000205143	0.000410048
3	chr7:106932160:A:G	106932160	G,G	A,A	1,1	-inf,-inf	inf,inf	0.660828,0.911638	0.000205032	0.000409902
3	chr7:106916145:C:T	106916145	NA,T	NA,C	NA,1	NA,inf	NA,inf	NA,0.24445	0.000204998	0.000409836
3	chr7:106570096:A:G	106570096	G,G	A,A	1,1	inf,inf	inf,inf	0.153134,1.41751	0.000204925	0.000409679
3	chr7:106352062:C:A	106352062	NA,A	NA,C	NA,1	NA,inf	NA,inf	NA,0.323013	0.000204896	0.000409549
3	chr7:106917780:C:T	106917780	NA,T	NA,C	NA,1	NA,inf	NA,inf	NA,0.424932	0.000204783	0.000409375
3	chr7:106859805:T:C	106859805	NA,C	NA,T	NA,1	NA,inf	NA,inf	NA,0.300685	0.000204562	0.000408883
3	chr7:106750858:A:G	106750858	NA,G	NA,A	NA,1	NA,-inf	NA,inf	NA,0.410776	0.00020456	0.000408901
3	chr7:106689842:G:A	106689842	NA,A	NA,G	NA,1	NA,inf	NA,inf	NA,1.3839	0.00020452	0.000408802
3	chr7:106607916:A:C	106607916	NA,C	NA,A	NA,1	NA,inf	NA,inf	NA,0.00365519	0.000204378	0.000408546
3	chr7:106893559:A:C	106893559	NA,C	NA,A	NA,1	NA,inf	NA,inf	NA,0.0945155	0.000204352	0.000408482
3	chr7:106816236:C:T	106816236	NA,T	NA,C	NA,1	NA,inf	NA,inf	NA,0.305192	0.000204139	0.000408043
3	chr7:106840269:C:T	106840269	NA,T	NA,C	NA,1	NA,inf	NA,inf	NA,0.211096	0.000204133	0.000408019
3	chr7:106411998:T:C	106411998	NA,C	NA,T	NA,1	NA,-inf	NA,inf	NA,0.339183	0.000204104	0.000407978
3	chr7:106768706:T:C	106768706	NA,C	NA,T	NA,1	NA,-inf	NA,inf	NA,0.157908	0.0002041	0.000407958
3	chr7:106344476:C:A	106344476	NA,A	NA,C	NA,1	NA,-inf	NA,inf	NA,0.225171	0.000204023	0.000407801
3	chr7:106830779:A:G	106830779	NA,G	NA,A	NA,1	NA,inf	NA,inf	NA,0.112848	0.000203917	0.000407588
3	chr7:106686839:TTC:T	106686839	NA,T	NA,TTC	NA,1	NA,-inf	NA,inf	NA,0.983215	0.000203879	0.000407524
3	chr7:106758174:T:C	106758174	NA,C	NA,T	NA,1	NA,inf	NA,inf	NA,1.13623	0.000203789	0.000407356
3	chr7:106391106:G:C	106391106	NA,C	NA,G	NA,1	NA,inf	NA,inf	NA,0.254763	0.00020368	0.000407128
3	chr7:106308034:A:G	106308034	NA,G	NA,A	NA,1	NA,inf	NA,inf	NA,0.248036	0.000203629	0.000407022
3	chr7:106343733:C:T	106343733	NA,T	NA,C	NA,1	NA,-inf	NA,inf	NA,0.306188	0.00020356	0.000406883
3	chr7:106321536:A:T	106321536	NA,T	NA,A	NA,1	NA,-inf	NA,inf	NA,0.464022	0.000203549	0.000406844
3	chr7:106340505:A:G	106340505	NA,G	NA,A	NA,1	NA,inf	NA,inf	NA,0.255541	0.000203536	0.000406841
3	chr7:106324705:C:T	106324705	NA,T	NA,C	NA,1	NA,-inf	NA,inf	NA,0.466094	0.00020353	0.000406806
3	chr7:106266478:C:T	106266478	NA,T	NA,C	NA,1	NA,-inf	NA,inf	NA,0.361429	0.000203446	0.000406653
3	chr7:106388107:A:C	106388107	NA,C	NA,A	NA,1	NA,inf	NA,inf	NA,0.364324	0.000203275	0.000406311
3	chr7:106415883:T:C	106415883	NA,C	NA,T	NA,1	NA,inf	NA,inf	NA,0.381667	0.000203173	0.000406118
3	chr7:106290437:C:T	106290437	NA,T	NA,C	NA,1	NA,-inf	NA,inf	NA,0.323075	0.00020308	0.000405922
3	chr7:106451612:G:A	106451612	NA,A	NA,G	NA,1	NA,-inf	NA,inf	NA,0.62454	0.000203013	0.000405775
3	chr7:106362859:A:C	106362859	NA,C	NA,A	NA,1	NA,inf	NA,inf	NA,0.228099	0.000202986	0.000405744
3	chr7:106751487:G:GC	106751487	NA,GC	NA,G	NA,1	NA,-inf	NA,inf	NA,0.416215	0.000202907	0.000405597
3	chr7:106331674:A:T	106331674	NA,T	NA,A	NA,1	NA,inf	NA,inf	NA,0.25181	0.000202644	0.000405058
3	chr7:107208800:A:G	107208800	NA,G	NA,A	NA,1	NA,-inf	NA,inf	NA,0.292244	0.000202563	0.000404913
3	chr7:106938627:TTAAAG:T	106938627	NA,T	NA,TTAAAG	NA,1	NA,inf	NA,inf	NA,0.116102	0.00020218	0.000404122
3	chr7:106323196:G:GA	106323196	NA,GA	NA,G	NA,1	NA,-inf	NA,inf	NA,0.203068	0.000202165	0.000404097
3	chr7:106554081:A:T	106554081	NA,T	NA,A	NA,1	NA,-inf	NA,inf	NA,0.230713	0.000202157	0.000404076
3	chr7:106877598:A:G	106877598	NA,G	NA,A	NA,1	NA,-inf	NA,inf	NA,0.0928222	0.000201956	0.000403604
3	chr7:106452021:C:T	106452021	NA,T	NA,C	NA,1	NA,-inf	NA,inf	NA,0.601527	0.000201561	0.000402862
3	chr7:106331993:C:T	106331993	NA,T	NA,C	NA,1	NA,-inf	NA,inf	NA,0.475281	0.000201506	0.000402762
3	chr7:106686885:C:A	106686885	NA,A	NA,C	NA,1	NA,inf	NA,inf	NA,1.36096	0.000201429	0.000402624
3	chr7:106609700:T:C	106609700	NA,C	NA,T	NA,1	NA,inf	NA,inf	NA,0.46451	0.00020137	0.00040252
3	chr7:106323715:A:T	106323715	NA,T	NA,A	NA,1	NA,-inf	NA,inf	NA,0.201415	0.000201306	0.000402379
3	chr7:106335075:G:A	106335075	NA,A	NA,G	NA,1	NA,-inf	NA,inf	NA,0.450898	0.000201211	0.000402173
3	chr7:106241625:C:T	106241625	NA,T	NA,C	NA,1	NA,-inf	NA,inf	NA,0.396899	0.00020118	0.000402122
3	chr7:106938931:G:A	106938931	NA,A	NA,G	NA,1	NA,-inf	NA,inf	NA,0.119416	0.000201035	0.00040176
3	chr7:106834005:G:A	106834005	NA,A	NA,G	NA,1	NA,inf	NA,inf	NA,0.638688	0.000200967	0.000401682
3	chr7:106687395:A:G	106687395	NA,G	NA,A	NA,1	NA,inf	NA,inf	NA,0.90605	0.000200764	0.000401294
3	chr7:106582774:G:A	106582774	NA,A	NA,G	NA,1	NA,-inf	NA,inf	NA,0.674039	0.00020074	0.000401237
3	chr7:107187125:C:T	107187125	NA,T	NA,C	NA,1	NA,inf	NA,inf	NA,0.309392	0.000200532	0.00040089
3	chr7:106620838:A:T	106620838	NA,T	NA,A	NA,1	NA,inf	NA,inf	NA,0.101639	0.000200512	0.000400789
3	chr7:106322894:A:T	106322894	NA,T	NA,A	NA,1	NA,-inf	NA,inf	NA,0.449979	0.000200506	0.000400763
3	chr7:106592729:A:C	106592729	NA,C	NA,A	NA,1	NA,-inf	NA,inf	NA,0.231212	0.0002005	0.000400764
3	chr7:106921066:T:C	106921066	C,C	T,T	1,1	inf,inf	inf,inf	1.23202,0.591381	0.000200476	0.000400829
3	chr7:107214576:T:C	107214576	NA,C	NA,T	NA,1	NA,-inf	NA,inf	NA,0.161974	0.000200472	0.000400736
3	chr7:106580231:A:T	106580231	NA,T	NA,A	NA,1	NA,inf	NA,inf	NA,0.0925028	0.000200416	0.000400602
3	chr7:106863932:C:A	106863932	NA,A	NA,C	NA,1	NA,inf	NA,inf	NA,0.516425	0.000200092	0.000399943
3	chr7:106489391:C:T	106489391	NA,T	NA,C	NA,1	NA,inf	NA,inf	NA,0.0320856	0.000199956	0.000399681
3	chr7:106928000:T:C	106928000	NA,C	NA,T	NA,1	NA,inf	NA,inf	NA,0.091021	0.000199643	0.000399039
3	chr7:106859371:C:T	106859371	NA,T	NA,C	NA,1	NA,inf	NA,inf	NA,0.277892	0.00019957	0.000398906
3	chr7:106488439:G:T	106488439	NA,T	NA,G	NA,1	NA,inf	NA,inf	NA,0.294874	0.000199489	0.000398759
3	chr7:106389284:T:C	106389284	NA,C	NA,T	NA,1	NA,inf	NA,inf	NA,0.234246	0.000199205	0.000398183
3	chr7:106785156:G:A	106785156	NA,A	NA,G	NA,1	NA,inf	NA,inf	NA,0.571424	0.000199075	0.00039792
3	chr7:106449532:G:A	106449532	A,A	G,G	1,1	inf,inf	inf,inf	0.380923,1.59629	0.00019901	0.000397733
3	chr7:106779527:T:C	106779527	C,C	T,T	1,1	-inf,inf	inf,inf	3.33717,0.0288342	0.000198885	0.000397424
3	chr7:106373399:T:C	106373399	NA,C	NA,T	NA,1	NA,-inf	NA,inf	NA,0.321706	0.000198858	0.000397485
3	chr7:106522645:G:A	106522645	NA,A	NA,G	NA,1	NA,-inf	NA,inf	NA,0.539827	0.000198856	0.000397472
3	chr7:106642800:A:G	106642800	NA,G	NA,A	NA,1	NA,inf	NA,inf	NA,0.162276	0.000198768	0.000397312
3	chr7:106338923:C:T	106338923	NA,T	NA,C	NA,1	NA,-inf	NA,inf	NA,0.400649	0.000198659	0.00039707
3	chr7:106705977:C:G	106705977	NA,G	NA,C	NA,1	NA,inf	NA,inf	NA,1.09384	0.000198629	0.000397044
3	chr7:106754479:T:C	106754479	C,C	T,T	1,1	-inf,-inf	inf,inf	0.943443,3.11392	0.000198391	0.000396666
3	chr7:106705983:C:T	106705983	NA,T	NA,C	NA,1	NA,inf	NA,inf	NA,0.856886	0.000198386	0.000396541
3	chr7:106226809:C:A	106226809	NA,A	NA,C	NA,1	NA,inf	NA,inf	NA,0.219376	0.000198375	0.000396519
3	chr7:106709133:G:A	106709133	NA,A	NA,G	NA,1	NA,inf	NA,inf	NA,0.0212725	0.00019836	0.000396487
3	chr7:106705601:T:G	106705601	NA,G	NA,T	NA,1	NA,inf	NA,inf	NA,1.09129	0.000198274	0.000396335
3	chr7:106390462:C:T	106390462	NA,T	NA,C	NA,1	NA,inf	NA,inf	NA,0.234216	0.000198197	0.000396168
3	chr7:106519254:C:T	106519254	NA,T	NA,C	NA,1	NA,-inf	NA,inf	NA,0.436886	0.000198111	0.000395983
3	chr7:106700548:C:T	106700548	NA,T	NA,C	NA,1	NA,-inf	NA,inf	NA,1.32812	0.000198049	0.000395875
3	chr7:106267667:C:T	106267667	NA,T	NA,C	NA,1	NA,-inf	NA,inf	NA,0.217908	0.000198001	0.000395773
3	chr7:106382095:C:A	106382095	NA,A	NA,C	NA,1	NA,-inf	NA,inf	NA,0.338125	0.000197957	0.000395681
3	chr7:106363894:T:C	106363894	NA,C	NA,T	NA,1	NA,inf	NA,inf	NA,0.12494	0.00019786	0.000395495
3	chr7:106228149:A:G	106228149	NA,G	NA,A	NA,1	NA,-inf	NA,inf	NA,0.278818	0.000197639	0.000395045
3	chr7:106373210:G:C	106373210	NA,C	NA,G	NA,1	NA,inf	NA,inf	NA,0.275709	0.000197636	0.000395043
3	chr7:106862519:G:A	106862519	NA,A	NA,G	NA,1	NA,-inf	NA,inf	NA,0.277805	0.000197597	0.000394984
3	chr7:107154706:A:G	107154706	NA,G	NA,A	NA,1	NA,inf	NA,inf	NA,0.181438	0.0001975	0.000394836
3	chr7:106342602:A:G	106342602	NA,G	NA,A	NA,1	NA,-inf	NA,inf	NA,0.395722	0.000197476	0.000394706
3	chr7:106345386:G:C	106345386	NA,C	NA,G	NA,1	NA,-inf	NA,inf	NA,0.423608	0.000197358	0.00039447
3	chr7:107144210:C:T	107144210	NA,T	NA,C	NA,1	NA,-inf	NA,inf	NA,0.151483	0.000197322	0.0003944
3	chr7:106679303:C:A	106679303	A,A	C,C	1,1	inf,-inf	inf,inf	1.21639,0.430935	0.000197282	0.000394336
3	chr7:106689480:T:A	106689480	NA,A	NA,T	NA,1	NA,-inf	NA,inf	NA,0.616025	0.000197266	0.000394324
3	chr7:106312390:G:A	106312390	NA,A	NA,G	NA,1	NA,inf	NA,inf	NA,0.160486	0.000197093	0.000393969
3	chr7:106836615:C:T	106836615	NA,T	NA,C	NA,1	NA,inf	NA,inf	NA,0.261163	0.000196985	0.000393742
3	chr7:106316458:T:A	106316458	NA,A	NA,T	NA,1	NA,-inf	NA,inf	NA,0.209587	0.000196913	0.000393601
3	chr7:106478848:T:A	106478848	NA,A	NA,T	NA,1	NA,inf	NA,inf	NA,0.11107	0.000196786	0.000393347
3	chr7:107074920:T:C	107074920	NA,C	NA,T	NA,1	NA,-inf	NA,inf	NA,0.276381	0.00019674	0.000393196
3	chr7:106516283:G:A	106516283	NA,A	NA,G	NA,1	NA,-inf	NA,inf	NA,0.214571	0.000196735	0.00039324
3	chr7:106676033:G:A	106676033	A,A	G,G	1,1	inf,-inf	inf,inf	5.5448,0.236631	0.000196726	0.000393266
3	chr7:106550552:A:T	106550552	NA,T	NA,A	NA,1	NA,inf	NA,inf	NA,0.210706	0.000196646	0.00039308
3	chr7:106323201:G:A	106323201	NA,A	NA,G	NA,1	NA,-inf	NA,inf	NA,0.427979	0.000196495	0.000392748
3	chr7:106269528:G:A	106269528	NA,A	NA,G	NA,1	NA,-inf	NA,inf	NA,0.342567	0.000196413	0.000392589
3	chr7:106979164:C:T	106979164	NA,T	NA,C	NA,1	NA,-inf	NA,inf	NA,0.570356	0.000196319	0.000392425
3	chr7:106639025:T:C	106639025	NA,C	NA,T	NA,1	NA,inf	NA,inf	NA,0.899736	0.000196269	0.000392311
3	chr7:106793082:G:A	106793082	A,NA	G,NA	1,NA	-inf,NA	inf,NA	0.830797,NA	0.000196186	0.000392107
3	chr7:107212282:T:C	107212282	NA,C	NA,T	NA,1	NA,inf	NA,inf	NA,0.195677	0.000196127	0.000392014
3	chr7:106327260:T:A	106327260	NA,A	NA,T	NA,1	NA,-inf	NA,inf	NA,0.427044	0.000196033	0.000391824
3	chr7:106711705:A:G	106711705	NA,G	NA,A	NA,1	NA,-inf	NA,inf	NA,0.179322	0.000196005	0.00039181
3	chr7:106971515:A:C	106971515	NA,C	NA,A	NA,1	NA,-inf	NA,inf	NA,0.594426	0.000195757	0.000391302
3	chr7:107185166:A:G	107185166	NA,G	NA,A	NA,1	NA,inf	NA,inf	NA,0.277361	0.000195394	0.000390618
3	chr7:106677126:A:G	106677126	NA,G	NA,A	NA,1	NA,inf	NA,inf	NA,0.00236784	0.000195359	0.000390487
3	chr7:106415993:T:C	106415993	NA,C	NA,T	NA,1	NA,-inf	NA,inf	NA,0.173712	0.000195294	0.000390355
3	chr7:107168097:A:G	107168097	NA,G	NA,A	NA,1	NA,inf	NA,inf	NA,0.290062	0.00019525	0.000390328
3	chr7:106980153:C:T	106980153	NA,T	NA,C	NA,1	NA,-inf	NA,inf	NA,0.077749	0.000195238	0.000390263
3	chr7:106363101:A:T	106363101	NA,T	NA,A	NA,1	NA,inf	NA,inf	NA,0.188286	0.000195143	0.000390068
3	chr7:106988503:T:C	106988503	C,C	T,T	1,1	-inf,inf	inf,inf	1.18095,0.42389	0.000195119	0.000390259
3	chr7:106344731:C:T	106344731	NA,T	NA,C	NA,1	NA,-inf	NA,inf	NA,0.412568	0.000195113	0.000389986
3	chr7:106679193:T:C	106679193	NA,C	NA,T	NA,1	NA,inf	NA,inf	NA,0.0121881	0.000195077	0.000389926
3	chr7:106970298:G:A	106970298	NA,A	NA,G	NA,1	NA,-inf	NA,inf	NA,0.501577	0.000195074	0.000389925
3	chr7:106389445:G:A	106389445	NA,A	NA,G	NA,1	NA,inf	NA,inf	NA,0.207329	0.000195065	0.00038991
3	chr7:106552130:T:C	106552130	NA,C	NA,T	NA,1	NA,inf	NA,inf	NA,0.234612	0.000195027	0.000389833
3	chr7:106855237:A:G	106855237	NA,G	NA,A	NA,1	NA,inf	NA,inf	NA,0.251799	0.000195016	0.000389818
3	chr7:107187689:C:T	107187689	NA,T	NA,C	NA,1	NA,inf	NA,inf	NA,0.283813	0.00019497	0.000389769
3	chr7:106553574:C:T	106553574	NA,T	NA,C	NA,1	NA,-inf	NA,inf	NA,0.368284	0.000194873	0.000389509
3	chr7:106536841:A:T	106536841	NA,T	NA,A	NA,1	NA,-inf	NA,inf	NA,0.296475	0.000194811	0.000389384
3	chr7:106487018:A:G	106487018	NA,G	NA,A	NA,1	NA,inf	NA,inf	NA,0.275438	0.000194793	0.000389373
3	chr7:106310057:C:T	106310057	NA,T	NA,C	NA,1	NA,inf	NA,inf	NA,0.249512	0.00019461	0.000388992
3	chr7:107153402:G:T	107153402	T,NA	G,NA	1,NA	-inf,NA	inf,NA	0.878985,NA	0.000194566	0.000388928
3	chr7:106855531:G:A	106855531	NA,A	NA,G	NA,1	NA,inf	NA,inf	NA,0.248963	0.000194536	0.000388858
3	chr7:106698097:A:G	106698097	NA,G	NA,A	NA,1	NA,inf	NA,inf	NA,0.25283	0.000194535	0.000388845
3	chr7:107010684:C:T	107010684	NA,T	NA,C	NA,1	NA,inf	NA,inf	NA,0.362734	0.000194533	0.000388824
3	chr7:106831840:T:C	106831840	NA,C	NA,T	NA,1	NA,inf	NA,inf	NA,0.351717	0.000194464	0.000388732
3	chr7:106337751:C:T	106337751	NA,T	NA,C	NA,1	NA,-inf	NA,inf	NA,0.412821	0.000194457	0.000388676
3	chr7:107145975:A:G	107145975	NA,G	NA,A	NA,1	NA,inf	NA,inf	NA,0.232141	0.00019436	0.000388537
3	chr7:106496188:A:G	106496188	NA,G	NA,A	NA,1	NA,-inf	NA,inf	NA,0.283823	0.00019436	0.000388493
3	chr7:106426568:A:G	106426568	NA,G	NA,A	NA,1	NA,inf	NA,inf	NA,0.542592	0.000194213	0.0003882
3	chr7:106955877:C:G	106955877	NA,G	NA,C	NA,1	NA,-inf	NA,inf	NA,0.528454	0.000194129	0.000388036
3	chr7:106333488:A:G	106333488	NA,G	NA,A	NA,1	NA,inf	NA,inf	NA,0.159735	0.000194126	0.00038803
3	chr7:107177979:T:C	107177979	NA,C	NA,T	NA,1	NA,inf	NA,inf	NA,0.271635	0.000194105	0.00038804
3	chr7:106449916:G:C	106449916	NA,C	NA,G	NA,1	NA,-inf	NA,inf	NA,0.56198	0.000193979	0.000387721
3	chr7:106709819:G:T	106709819	NA,T	NA,G	NA,1	NA,-inf	NA,inf	NA,0.180124	0.000193936	0.000387673
3	chr7:106504236:T:C	106504236	NA,C	NA,T	NA,1	NA,-inf	NA,inf	NA,0.22369	0.000193914	0.000387592
3	chr7:106721923:ACT:A	106721923	NA,A	NA,ACT	NA,1	NA,inf	NA,inf	NA,1.07675	0.000193777	0.000387345
3	chr7:106988525:T:C	106988525	NA,C	NA,T	NA,1	NA,-inf	NA,inf	NA,0.199923	0.000193574	0.000386934
3	chr7:106385489:G:A	106385489	A,NA	G,NA	1,NA	-inf,NA	inf,NA	0.620476,NA	0.000193531	0.000386855
3	chr7:106351344:C:T	106351344	NA,T	NA,C	NA,1	NA,-inf	NA,inf	NA,0.358465	0.000193474	0.000386721
3	chr7:106898213:A:G	106898213	NA,G	NA,A	NA,1	NA,inf	NA,inf	NA,0.120421	0.000193395	0.000386563
3	chr7:106373414:C:T	106373414	NA,T	NA,C	NA,1	NA,inf	NA,inf	NA,0.251614	0.000193342	0.000386467
3	chr7:107225257:C:T	107225257	NA,T	NA,C	NA,1	NA,inf	NA,inf	NA,0.349676	0.000193333	0.000386469
3	chr7:106565983:G:A	106565983	NA,A	NA,G	NA,1	NA,inf	NA,inf	NA,0.459105	0.000193249	0.000386273
3	chr7:106954188:A:AG	106954188	NA,AG	NA,A	NA,1	NA,-inf	NA,inf	NA,0.521946	0.00019323	0.000386239
3	chr7:107185544:A:C	107185544	NA,C	NA,A	NA,1	NA,inf	NA,inf	NA,0.267634	0.000193186	0.000386201
3	chr7:107021650:T:C	107021650	NA,C	NA,T	NA,1	NA,-inf	NA,inf	NA,0.144962	0.00019316	0.000386126
3	chr7:106330887:T:C	106330887	NA,C	NA,T	NA,1	NA,-inf	NA,inf	NA,0.163496	0.000193117	0.000386012
3	chr7:106876454:C:T	106876454	NA,T	NA,C	NA,1	NA,-inf	NA,inf	NA,0.2987	0.000192982	0.000385752
3	chr7:106317602:C:T	106317602	NA,T	NA,C	NA,1	NA,-inf	NA,inf	NA,0.183757	0.000192949	0.000385678
3	chr7:106958889:G:A	106958889	NA,A	NA,G	NA,1	NA,inf	NA,inf	NA,0.352281	0.000192948	0.000385676
3	chr7:106439703:T:C	106439703	NA,C	NA,T	NA,1	NA,inf	NA,inf	NA,0.435805	0.00019293	0.000385638
3	chr7:106827899:C:T	106827899	NA,T	NA,C	NA,1	NA,inf	NA,inf	NA,0.171959	0.000192633	0.000385052
3	chr7:106280994:C:T	106280994	NA,T	NA,C	NA,1	NA,-inf	NA,inf	NA,0.25865	0.000192526	0.000384826
3	chr7:106491851:A:G	106491851	NA,G	NA,A	NA,1	NA,inf	NA,inf	NA,0.262418	0.000192493	0.000384775
3	chr7:106648236:T:C	106648236	NA,C	NA,T	NA,1	NA,inf	NA,inf	NA,0.132191	0.000192483	0.000384743
3	chr7:106363355:G:A	106363355	NA,A	NA,G	NA,1	NA,-inf	NA,inf	NA,0.306591	0.000192439	0.00038465
3	chr7:106657910:G:C	106657910	NA,C	NA,G	NA,1	NA,-inf	NA,inf	NA,0.990477	0.000192424	0.000384615
3	chr7:106514693:CACATA:C	106514693	NA,C	NA,CACATA	NA,1	NA,-inf	NA,inf	NA,0.476855	0.000192377	0.000384524
3	chr7:106476349:C:A	106476349	NA,A	NA,C	NA,1	NA,-inf	NA,inf	NA,0.57074	0.000192364	0.000384493
3	chr7:106860540:C:A	106860540	A,NA	C,NA	1,NA	inf,NA	inf,NA	0.689674,NA	0.000192126	0.000384002
3	chr7:106722778:C:T	106722778	NA,T	NA,C	NA,1	NA,inf	NA,inf	NA,0.874977	0.000191718	0.000383215
3	chr7:107198812:T:C	107198812	NA,C	NA,T	NA,1	NA,inf	NA,inf	NA,0.262495	0.000191705	0.000383239
3	chr7:106564410:T:C	106564410	NA,C	NA,T	NA,1	NA,inf	NA,inf	NA,0.225248	0.000191589	0.000382962
3	chr7:106854973:G:A	106854973	NA,A	NA,G	NA,1	NA,inf	NA,inf	NA,0.269589	0.000191573	0.000382925
3	chr7:107190072:C:T	107190072	NA,T	NA,C	NA,1	NA,inf	NA,inf	NA,0.219646	0.000191425	0.000382679
3	chr7:106322815:T:C	106322815	NA,C	NA,T	NA,1	NA,-inf	NA,inf	NA,0.397619	0.000191399	0.000382564
3	chr7:106903422:A:C	106903422	NA,C	NA,A	NA,1	NA,inf	NA,inf	NA,0.0213072	0.000191369	0.000382531
3	chr7:106692601:G:A	106692601	NA,A	NA,G	NA,1	NA,inf	NA,inf	NA,0.270044	0.000191317	0.000382412
3	chr7:106921208:C:T	106921208	NA,T	NA,C	NA,1	NA,inf	NA,inf	NA,0.147544	0.000191297	0.000382365
3	chr7:106739822:T:C	106739822	NA,C	NA,T	NA,1	NA,inf	NA,inf	NA,0.403929	0.000191198	0.000382176
3	chr7:106785061:TTTTC:T	106785061	NA,T	NA,TTTTC	NA,1	NA,inf	NA,inf	NA,0.527105	0.000191029	0.000381838
3	chr7:106316505:G:A	106316505	NA,A	NA,G	NA,1	NA,-inf	NA,inf	NA,0.394492	0.000190818	0.000381402
3	chr7:106729946:G:A	106729946	NA,A	NA,G	NA,1	NA,inf	NA,inf	NA,1.02585	0.000190803	0.000381401
3	chr7:106322641:A:C	106322641	NA,C	NA,A	NA,1	NA,inf	NA,inf	NA,0.218752	0.000190622	0.000381025
3	chr7:107170047:C:G	107170047	NA,G	NA,C	NA,1	NA,inf	NA,inf	NA,0.25308	0.000190506	0.000380842
3	chr7:106731018:A:G	106731018	G,G	A,A	1,1	inf,inf	inf,inf	5.99455,0.154739	0.000190397	0.000380636
3	chr7:106696331:T:G	106696331	NA,G	NA,T	NA,1	NA,inf	NA,inf	NA,0.274104	0.000190281	0.000380343
3	chr7:107004249:C:T	107004249	NA,T	NA,C	NA,1	NA,inf	NA,inf	NA,0.153824	0.000190195	0.000380173
3	chr7:106445589:C:T	106445589	NA,T	NA,C	NA,1	NA,-inf	NA,inf	NA,0.543955	0.000190027	0.000379823
3	chr7:106280195:G:A	106280195	NA,A	NA,G	NA,1	NA,inf	NA,inf	NA,0.253524	0.000189995	0.000379778
3	chr7:107190618:T:TA	107190618	NA,TA	NA,T	NA,1	NA,inf	NA,inf	NA,0.251891	0.000189923	0.000379675
3	chr7:106939351:C:T	106939351	NA,T	NA,C	NA,1	NA,inf	NA,inf	NA,0.172264	0.000189571	0.000378983
3	chr7:107215525:G:A	107215525	NA,A	NA,G	NA,1	NA,-inf	NA,inf	NA,0.379792	0.000189399	0.000378553
3	chr7:106777641:A:G	106777641	G,NA	A,NA	1,NA	-inf,NA	inf,NA	0.857054,NA	0.000189322	0.000378387
3	chr7:106591452:G:A	106591452	NA,A	NA,G	NA,1	NA,-inf	NA,inf	NA,0.077681	0.000189224	0.000378221
3	chr7:106921663:C:A	106921663	NA,A	NA,C	NA,1	NA,inf	NA,inf	NA,0.355892	0.000189206	0.00037823
3	chr7:106325838:C:G	106325838	NA,G	NA,C	NA,1	NA,-inf	NA,inf	NA,0.18411	0.000189196	0.000378169
3	chr7:106297063:C:A	106297063	NA,A	NA,C	NA,1	NA,-inf	NA,inf	NA,0.245711	0.000189113	0.000378004
3	chr7:106582144:G:A	106582144	A,NA	G,NA	1,NA	inf,NA	inf,NA	0.036663,NA	0.000189107	0.000377972
3	chr7:106427718:G:A	106427718	NA,A	NA,G	NA,1	NA,-inf	NA,inf	NA,0.127796	0.000188941	0.000377658
3	chr7:106704142:C:T	106704142	NA,T	NA,C	NA,1	NA,inf	NA,inf	NA,1.15587	0.000188929	0.000377652
3	chr7:106963564:T:C	106963564	NA,C	NA,T	NA,1	NA,inf	NA,inf	NA,0.163397	0.000188657	0.000377111
3	chr7:107179243:C:T	107179243	T,NA	C,NA	1,NA	inf,NA	inf,NA	0.81383,NA	0.000188647	0.000377058
3	chr7:107189093:A:T	107189093	NA,T	NA,A	NA,1	NA,-inf	NA,inf	NA,0.111935	0.000188566	0.000376935
3	chr7:106230518:A:T	106230518	NA,T	NA,A	NA,1	NA,-inf	NA,inf	NA,0.177787	0.000188541	0.000376862
3	chr7:106763816:A:G	106763816	G,G	A,A	1,1	-inf,-inf	inf,inf	0.275792,1.45608	0.000188503	0.000376812
3	chr7:107012264:G:A	107012264	NA,A	NA,G	NA,1	NA,inf	NA,inf	NA,0.20388	0.00018838	0.000376526
3	chr7:106389402:T:G	106389402	NA,G	NA,T	NA,1	NA,inf	NA,inf	NA,0.177471	0.000188334	0.000376457
3	chr7:106893525:A:G	106893525	NA,G	NA,A	NA,1	NA,inf	NA,inf	NA,0.302215	0.000188332	0.000376447
3	chr7:106837031:C:T	106837031	NA,T	NA,C	NA,1	NA,inf	NA,inf	NA,0.241014	0.000188216	0.000376254
3	chr7:106996953:T:A	106996953	NA,A	NA,T	NA,1	NA,inf	NA,inf	NA,0.244491	0.000188174	0.000376169
3	chr7:107179592:C:T	107179592	NA,T	NA,C	NA,1	NA,-inf	NA,inf	NA,0.36301	0.000188157	0.000376107
3	chr7:106869488:A:G	106869488	NA,G	NA,A	NA,1	NA,inf	NA,inf	NA,0.052149	0.000188007	0.000375804
3	chr7:106422106:G:A	106422106	NA,A	NA,G	NA,1	NA,inf	NA,inf	NA,0.339954	0.000187981	0.000375747
3	chr7:106355374:C:T	106355374	NA,T	NA,C	NA,1	NA,-inf	NA,inf	NA,0.250823	0.000187918	0.000375611
3	chr7:107093227:G:A	107093227	NA,A	NA,G	NA,1	NA,-inf	NA,inf	NA,0.424399	0.000187898	0.000375608
3	chr7:106716494:C:G	106716494	NA,G	NA,C	NA,1	NA,inf	NA,inf	NA,0.302633	0.000187867	0.000375518
3	chr7:106656275:C:T	106656275	NA,T	NA,C	NA,1	NA,-inf	NA,inf	NA,0.93121	0.000187818	0.000375411
3	chr7:106594353:G:C	106594353	NA,C	NA,G	NA,1	NA,-inf	NA,inf	NA,0.0695613	0.000187754	0.000375285
3	chr7:106518121:G:T	106518121	NA,T	NA,G	NA,1	NA,inf	NA,inf	NA,0.00344708	0.000187715	0.000375226
3	chr7:106504477:T:A	106504477	NA,A	NA,T	NA,1	NA,-inf	NA,inf	NA,0.256352	0.000187665	0.000375107
3	chr7:106382374:GAA:G	106382374	NA,G	NA,GAA	NA,1	NA,inf	NA,inf	NA,0.284212	0.000187635	0.000375052
3	chr7:107188386:A:G	107188386	NA,G	NA,A	NA,1	NA,inf	NA,inf	NA,0.237075	0.000187343	0.000374517
3	chr7:106863716:G:A	106863716	NA,A	NA,G	NA,1	NA,inf	NA,inf	NA,0.0443545	0.000187336	0.000374463
3	chr7:106557157:T:C	106557157	NA,C	NA,T	NA,1	NA,-inf	NA,inf	NA,0.24946	0.000187274	0.000374331
3	chr7:107038241:TTC:T	107038241	NA,T	NA,TTC	NA,1	NA,inf	NA,inf	NA,0.260792	0.000187121	0.000374134
3	chr7:106406155:A:G	106406155	NA,G	NA,A	NA,1	NA,inf	NA,inf	NA,0.190318	0.000187093	0.000373973
3	chr7:106842073:A:G	106842073	G,NA	A,NA	1,NA	-inf,NA	inf,NA	0.0788687,NA	0.000186971	0.000373761
3	chr7:106326163:T:C	106326163	NA,C	NA,T	NA,1	NA,inf	NA,inf	NA,0.170772	0.000186876	0.000373546
3	chr7:106282193:G:A	106282193	NA,A	NA,G	NA,1	NA,inf	NA,inf	NA,0.230358	0.000186798	0.000373389
3	chr7:106697850:G:A	106697850	NA,A	NA,G	NA,1	NA,inf	NA,inf	NA,1.35698	0.000186698	0.000373192
3	chr7:106692610:G:A	106692610	NA,A	NA,G	NA,1	NA,inf	NA,inf	NA,0.693653	0.000186681	0.000373145
3	chr7:106669197:C:T	106669197	T,T	C,C	1,1	inf,-inf	inf,inf	2.07463,0.152317	0.000186593	0.000373
3	chr7:107011680:A:G	107011680	NA,G	NA,A	NA,1	NA,-inf	NA,inf	NA,0.458984	0.000186558	0.000372914
3	chr7:106230129:T:C	106230129	NA,C	NA,T	NA,1	NA,-inf	NA,inf	NA,0.169975	0.000186478	0.000372739
3	chr7:106655563:G:A	106655563	NA,A	NA,G	NA,1	NA,inf	NA,inf	NA,0.160385	0.000186372	0.000372529
3	chr7:106738913:A:G	106738913	NA,G	NA,A	NA,1	NA,-inf	NA,inf	NA,0.642295	0.000186094	0.000371988
3	chr7:106414051:A:T	106414051	NA,T	NA,A	NA,1	NA,inf	NA,inf	NA,0.0429987	0.000186071	0.000371939
3	chr7:106714195:G:T	106714195	NA,T	NA,G	NA,1	NA,-inf	NA,inf	NA,0.223702	0.000186053	0.000371914
3	chr7:106806050:A:G	106806050	NA,G	NA,A	NA,1	NA,-inf	NA,inf	NA,0.583388	0.000185959	0.000371709
3	chr7:106927504:C:G	106927504	NA,G	NA,C	NA,1	NA,inf	NA,inf	NA,0.0969277	0.000185815	0.000371409
3	chr7:107024694:C:T	107024694	NA,T	NA,C	NA,1	NA,-inf	NA,inf	NA,0.31967	0.000185777	0.000371358
3	chr7:106836148:C:T	106836148	NA,T	NA,C	NA,1	NA,inf	NA,inf	NA,0.226799	0.000185712	0.000371248
3	chr7:106394993:A:T	106394993	NA,T	NA,A	NA,1	NA,inf	NA,inf	NA,0.171252	0.00018557	0.00037093
3	chr7:106819984:A:G	106819984	G,G	A,A	1,1	inf,inf	inf,inf	0.182948,1.55588	0.000185551	0.00037087
3	chr7:106383251:G:A	106383251	NA,A	NA,G	NA,1	NA,-inf	NA,inf	NA,0.28796	0.000185493	0.000370771
3	chr7:106653166:A:G	106653166	NA,G	NA,A	NA,1	NA,inf	NA,inf	NA,0.831274	0.000185464	0.000370716
3	chr7:106755406:G:A	106755406	A,A	G,G	1,1	-inf,-inf	inf,inf	0.975025,3.06409	0.000185353	0.000370598
3	chr7:106532351:T:C	106532351	NA,C	NA,T	NA,1	NA,inf	NA,inf	NA,0.0695175	0.000185293	0.000370385
3	chr7:106704119:C:A	106704119	NA,A	NA,C	NA,1	NA,inf	NA,inf	NA,1.11742	0.000185186	0.00037017
3	chr7:106685185:G:C	106685185	NA,C	NA,G	NA,1	NA,inf	NA,inf	NA,0.710381	0.000185131	0.000370047
3	chr7:106503926:C:G	106503926	NA,G	NA,C	NA,1	NA,-inf	NA,inf	NA,0.0823401	0.000185043	0.000369859
3	chr7:106420231:A:G	106420231	NA,G	NA,A	NA,1	NA,-inf	NA,inf	NA,0.378606	0.000184944	0.000369674
3	chr7:106339471:T:C	106339471	C,C	T,T	1,1	-inf,inf	inf,inf	0.398837,1.73493	0.000184862	0.00036952
3	chr7:106478342:G:A	106478342	NA,A	NA,G	NA,1	NA,inf	NA,inf	NA,0.00642465	0.000184809	0.000369404
3	chr7:106902640:A:G	106902640	NA,G	NA,A	NA,1	NA,inf	NA,inf	NA,0.198676	0.000184788	0.000369362
3	chr7:107183619:A:T	107183619	NA,T	NA,A	NA,1	NA,-inf	NA,inf	NA,0.158507	0.00018478	0.000369298
3	chr7:106371099:T:C	106371099	NA,C	NA,T	NA,1	NA,-inf	NA,inf	NA,0.142613	0.000184724	0.000369234
3	chr7:106697929:T:A	106697929	A,NA	T,NA	1,NA	-inf,NA	inf,NA	1.78794,NA	0.000184695	0.000369195
3	chr7:106395350:G:C	106395350	C,NA	G,NA	1,NA	inf,NA	inf,NA	0.215219,NA	0.000184693	0.000369317
3	chr7:106285663:C:T	106285663	NA,T	NA,C	NA,1	NA,-inf	NA,inf	NA,0.161304	0.000184571	0.000368931
3	chr7:106552001:A:G	106552001	NA,G	NA,A	NA,1	NA,inf	NA,inf	NA,0.399649	0.000184429	0.000368649
3	chr7:106423362:A:G	106423362	NA,G	NA,A	NA,1	NA,inf	NA,inf	NA,0.319646	0.000184306	0.000368402
3	chr7:106754858:A:G	106754858	G,G	A,A	1,1	-inf,-inf	inf,inf	0.987168,3.05784	0.000184231	0.000368355
3	chr7:107060339:G:A	107060339	NA,A	NA,G	NA,1	NA,-inf	NA,inf	NA,0.404607	0.000184206	0.00036821
3	chr7:106360851:T:G	106360851	G,G	T,T	1,1	-inf,inf	inf,inf	0.506905,1.4411	0.000184127	0.000368102
3	chr7:106979686:G:A	106979686	NA,A	NA,G	NA,1	NA,inf	NA,inf	NA,0.190544	0.00018395	0.000367736
3	chr7:106727182:G:A	106727182	NA,A	NA,G	NA,1	NA,inf	NA,inf	NA,0.924414	0.000183886	0.000367561
3	chr7:106905859:T:G	106905859	G,G	T,T	1,1	inf,-inf	inf,inf	0.998551,0.459603	0.00018387	0.000367518
3	chr7:107210493:C:A	107210493	NA,A	NA,C	NA,1	NA,-inf	NA,inf	NA,0.121224	0.000183796	0.000367368
3	chr7:106851232:A:G	106851232	G,G	A,A	1,1	-inf,inf	inf,inf	1.54122,0.890347	0.000183617	0.000366947
3	chr7:106968016:A:G	106968016	NA,G	NA,A	NA,1	NA,-inf	NA,inf	NA,0.146663	0.000183561	0.000366918
3	chr7:107062583:A:G	107062583	NA,G	NA,A	NA,1	NA,inf	NA,inf	NA,0.112113	0.000183457	0.000366755
3	chr7:106907442:A:G	106907442	NA,G	NA,A	NA,1	NA,-inf	NA,inf	NA,0.451154	0.000183452	0.000366703
3	chr7:106537192:G:C	106537192	NA,C	NA,G	NA,1	NA,-inf	NA,inf	NA,0.238598	0.000183411	0.000366602
3	chr7:106275815:G:A	106275815	NA,A	NA,G	NA,1	NA,inf	NA,inf	NA,0.183614	0.000183279	0.000366351
3	chr7:106330988:C:T	106330988	T,T	C,C	1,1	inf,inf	inf,inf	0.0783159,2.03178	0.000183004	0.000365777
3	chr7:106881707:G:A	106881707	NA,A	NA,G	NA,1	NA,inf	NA,inf	NA,0.198954	0.000182948	0.000365686
3	chr7:107227702:G:T	107227702	NA,T	NA,G	NA,1	NA,inf	NA,inf	NA,0.246064	0.000182899	0.000365589
3	chr7:106582140:G:A	106582140	NA,A	NA,G	NA,1	NA,inf	NA,inf	NA,0.0285846	0.000182898	0.000365588
3	chr7:106948455:G:A	106948455	NA,A	NA,G	NA,1	NA,-inf	NA,inf	NA,0.253577	0.000182714	0.000365227
3	chr7:106532989:C:T	106532989	NA,T	NA,C	NA,1	NA,inf	NA,inf	NA,0.0577582	0.000182659	0.00036512
3	chr7:106379259:C:A	106379259	NA,A	NA,C	NA,1	NA,inf	NA,inf	NA,0.219519	0.000182651	0.000365097
3	chr7:106507868:A:G	106507868	NA,G	NA,A	NA,1	NA,-inf	NA,inf	NA,0.00395021	0.000182542	0.000364874
3	chr7:106715406:G:A	106715406	NA,A	NA,G	NA,1	NA,inf	NA,inf	NA,0.336267	0.00018251	0.00036481
3	chr7:106530307:G:A	106530307	NA,A	NA,G	NA,1	NA,inf	NA,inf	NA,0.0586407	0.000182412	0.000364626
3	chr7:106375843:C:T	106375843	NA,T	NA,C	NA,1	NA,inf	NA,inf	NA,0.237378	0.000182389	0.000364575
3	chr7:106687220:G:T	106687220	NA,T	NA,G	NA,1	NA,inf	NA,inf	NA,1.24759	0.000182245	0.000364282
3	chr7:106570813:T:C	106570813	NA,C	NA,T	NA,1	NA,inf	NA,inf	NA,0.330684	0.000182185	0.000364167
3	chr7:106316334:A:G	106316334	NA,G	NA,A	NA,1	NA,inf	NA,inf	NA,0.238274	0.00018209	0.000363974
3	chr7:106414854:T:C	106414854	NA,C	NA,T	NA,1	NA,-inf	NA,inf	NA,0.180561	0.000182045	0.000363873
3	chr7:106827752:G:A	106827752	NA,A	NA,G	NA,1	NA,-inf	NA,inf	NA,0.152773	0.000182042	0.000363871
3	chr7:106624648:A:G	106624648	NA,G	NA,A	NA,1	NA,inf	NA,inf	NA,0.153012	0.000182024	0.000363838
3	chr7:106429134:A:C	106429134	NA,C	NA,A	NA,1	NA,-inf	NA,inf	NA,0.131007	0.000181945	0.000363677
3	chr7:106256751:A:G	106256751	NA,G	NA,A	NA,1	NA,inf	NA,inf	NA,0.180485	0.000181944	0.000363681
3	chr7:106439362:T:G	106439362	NA,G	NA,T	NA,1	NA,inf	NA,inf	NA,0.134719	0.000181925	0.000363643
3	chr7:106997702:T:C	106997702	NA,C	NA,T	NA,1	NA,-inf	NA,inf	NA,0.149366	0.000181903	0.000363529
3	chr7:106725343:A:C	106725343	NA,C	NA,A	NA,1	NA,-inf	NA,inf	NA,0.129662	0.000181848	0.000363503
3	chr7:107176746:G:A	107176746	NA,A	NA,G	NA,1	NA,-inf	NA,inf	NA,0.337344	0.000181846	0.000363464
3	chr7:106375768:C:T	106375768	NA,T	NA,C	NA,1	NA,inf	NA,inf	NA,0.233984	0.000181841	0.00036348
3	chr7:106236925:C:T	106236925	NA,T	NA,C	NA,1	NA,inf	NA,inf	NA,0.118451	0.000181813	0.000363418
3	chr7:106557781:C:G	106557781	NA,G	NA,C	NA,1	NA,-inf	NA,inf	NA,0.305719	0.000181813	0.000363407
3	chr7:106933993:T:C	106933993	NA,C	NA,T	NA,1	NA,inf	NA,inf	NA,0.0588582	0.000181772	0.000363347
3	chr7:107144185:A:G	107144185	NA,G	NA,A	NA,1	NA,inf	NA,inf	NA,0.146834	0.000181734	0.000363271
3	chr7:106926436:G:A	106926436	NA,A	NA,G	NA,1	NA,inf	NA,inf	NA,0.0647364	0.000181659	0.000363121
3	chr7:106941759:A:G	106941759	NA,G	NA,A	NA,1	NA,-inf	NA,inf	NA,0.0383161	0.000181653	0.000363051
3	chr7:106846142:T:C	106846142	NA,C	NA,T	NA,1	NA,-inf	NA,inf	NA,0.378793	0.000181644	0.000363087
3	chr7:107179028:C:T	107179028	NA,T	NA,C	NA,1	NA,inf	NA,inf	NA,0.17255	0.000181536	0.000362855
3	chr7:106479607:G:T	106479607	NA,T	NA,G	NA,1	NA,-inf	NA,inf	NA,0.478366	0.000181525	0.000362827
3	chr7:107056073:A:C	107056073	NA,C	NA,A	NA,1	NA,inf	NA,inf	NA,0.129598	0.000181496	0.000362818
3	chr7:106846135:AAG:A	106846135	NA,A	NA,AAG	NA,1	NA,-inf	NA,inf	NA,0.377671	0.000181491	0.000362781
3	chr7:106414807:T:C	106414807	NA,C	NA,T	NA,1	NA,-inf	NA,inf	NA,0.111059	0.000181485	0.000362755
3	chr7:106995799:C:A	106995799	NA,A	NA,C	NA,1	NA,inf	NA,inf	NA,0.205461	0.000181392	0.000362573
3	chr7:107002883:T:C	107002883	NA,C	NA,T	NA,1	NA,-inf	NA,inf	NA,0.434563	0.000181391	0.000362584
3	chr7:106356970:C:T	106356970	NA,T	NA,C	NA,1	NA,inf	NA,inf	NA,0.219338	0.000181311	0.000362412
3	chr7:107174709:T:C	107174709	C,NA	T,NA	1,NA	-inf,NA	inf,NA	0.800316,NA	0.000181253	0.000362329
3	chr7:107181098:T:C	107181098	NA,C	NA,T	NA,1	NA,-inf	NA,inf	NA,0.212292	0.000181231	0.000362265
3	chr7:106301736:C:T	106301736	NA,T	NA,C	NA,1	NA,inf	NA,inf	NA,0.139394	0.000180986	0.000361763
3	chr7:106320406:T:G	106320406	NA,G	NA,T	NA,1	NA,inf	NA,inf	NA,0.0932099	0.000180962	0.000361725
3	chr7:106439895:T:C	106439895	NA,C	NA,T	NA,1	NA,-inf	NA,inf	NA,0.469929	0.000180832	0.000361448
3	chr7:106885607:ATAG:A	106885607	NA,A	NA,ATAG	NA,1	NA,inf	NA,inf	NA,0.160895	0.000180798	0.000361408
3	chr7:106686397:G:A	106686397	NA,A	NA,G	NA,1	NA,inf	NA,inf	NA,0.775295	0.000180641	0.000361073
3	chr7:106588716:CT:C	106588716	NA,C	NA,CT	NA,1	NA,-inf	NA,inf	NA,0.00833744	0.000180595	0.000360993
3	chr7:106939473:C:T	106939473	NA,T	NA,C	NA,1	NA,-inf	NA,inf	NA,0.0352453	0.000180514	0.000360775
3	chr7:106589854:C:T	106589854	NA,T	NA,C	NA,1	NA,inf	NA,inf	NA,0.245593	0.000180497	0.000360798
3	chr7:106473402:C:A	106473402	NA,A	NA,C	NA,1	NA,inf	NA,inf	NA,0.163325	0.000180261	0.000360325
3	chr7:106818523:C:A	106818523	NA,A	NA,C	NA,1	NA,inf	NA,inf	NA,0.217344	0.000180229	0.000360246
3	chr7:106499035:C:T	106499035	NA,T	NA,C	NA,1	NA,inf	NA,inf	NA,0.201704	0.00018019	0.000360183
3	chr7:106226758:G:A	106226758	NA,A	NA,G	NA,1	NA,-inf	NA,inf	NA,0.123249	0.000180095	0.000359982
3	chr7:106446070:C:A	106446070	NA,A	NA,C	NA,1	NA,-inf	NA,inf	NA,0.473271	0.000180066	0.000359917
3	chr7:106613773:C:T	106613773	NA,T	NA,C	NA,1	NA,-inf	NA,inf	NA,0.0948977	0.000180043	0.000359881
3	chr7:106244686:C:T	106244686	NA,T	NA,C	NA,1	NA,inf	NA,inf	NA,0.203668	0.000179979	0.000359753
3	chr7:106650018:T:G	106650018	NA,G	NA,T	NA,1	NA,inf	NA,inf	NA,0.294494	0.000179935	0.000359664
3	chr7:106957717:C:T	106957717	NA,T	NA,C	NA,1	NA,-inf	NA,inf	NA,0.131294	0.000179916	0.000359631
3	chr7:107217614:C:T	107217614	NA,T	NA,C	NA,1	NA,-inf	NA,inf	NA,0.202651	0.000179901	0.000359603
3	chr7:106977503:C:T	106977503	NA,T	NA,C	NA,1	NA,inf	NA,inf	NA,0.135341	0.000179868	0.000359576
3	chr7:106705913:G:A	106705913	NA,A	NA,G	NA,1	NA,inf	NA,inf	NA,0.0532938	0.000179817	0.000359444
3	chr7:106414927:G:A	106414927	NA,A	NA,G	NA,1	NA,inf	NA,inf	NA,0.100479	0.000179729	0.000359259
3	chr7:106515675:A:C	106515675	NA,C	NA,A	NA,1	NA,-inf	NA,inf	NA,0.0304261	0.000179595	0.000358993
3	chr7:106884911:G:C	106884911	C,C	G,G	1,1	inf,-inf	inf,inf	0.97426,0.459631	0.000179496	0.000358786
3	chr7:106583630:A:G	106583630	NA,G	NA,A	NA,1	NA,-inf	NA,inf	NA,0.032111	0.000179389	0.000358566
3	chr7:107032362:A:G	107032362	NA,G	NA,A	NA,1	NA,-inf	NA,inf	NA,0.0799784	0.000179383	0.000358576
3	chr7:106463828:AT:A	106463828	NA,A	NA,AT	NA,1	NA,inf	NA,inf	NA,0.251167	0.000179251	0.0003583
3	chr7:106413634:T:C	106413634	NA,C	NA,T	NA,1	NA,-inf	NA,inf	NA,0.1445	0.000179244	0.000358281
3	chr7:106714119:A:C	106714119	NA,C	NA,A	NA,1	NA,inf	NA,inf	NA,0.537945	0.000179242	0.000358279
3	chr7:106257443:A:AC	106257443	NA,AC	NA,A	NA,1	NA,-inf	NA,inf	NA,0.126061	0.000179109	0.000358014
3	chr7:106346086:C:T	106346086	NA,T	NA,C	NA,1	NA,-inf	NA,inf	NA,0.162939	0.000179068	0.000357926
3	chr7:106520531:T:C	106520531	NA,C	NA,T	NA,1	NA,-inf	NA,inf	NA,0.0311429	0.000179039	0.000357881
3	chr7:106668458:G:T	106668458	NA,T	NA,G	NA,1	NA,-inf	NA,inf	NA,0.137691	0.000179011	0.00035782
3	chr7:106833315:A:G	106833315	NA,G	NA,A	NA,1	NA,-inf	NA,inf	NA,0.122525	0.000178923	0.000357639
3	chr7:106649660:G:A	106649660	NA,A	NA,G	NA,1	NA,-inf	NA,inf	NA,0.185189	0.000178876	0.000357545
3	chr7:106388290:G:A	106388290	NA,A	NA,G	NA,1	NA,-inf	NA,inf	NA,0.216526	0.000178852	0.000357497
3	chr7:106453357:TGAGA:T	106453357	NA,T	NA,TGAGA	NA,1	NA,-inf	NA,inf	NA,0.00554248	0.000178838	0.000357468
3	chr7:106399531:C:T	106399531	NA,T	NA,C	NA,1	NA,-inf	NA,inf	NA,0.333897	0.000178838	0.000357468
3	chr7:106916502:G:A	106916502	A,A	G,G	1,1	inf,-inf	inf,inf	0.99606,0.427093	0.000178781	0.000357355
3	chr7:106747639:T:C	106747639	NA,C	NA,T	NA,1	NA,inf	NA,inf	NA,0.789215	0.000178766	0.000357327
3	chr7:106668214:A:T	106668214	NA,T	NA,A	NA,1	NA,inf	NA,inf	NA,1.168	0.000178735	0.000357266
3	chr7:106834878:C:T	106834878	NA,T	NA,C	NA,1	NA,-inf	NA,inf	NA,0.422379	0.000178685	0.000357174
3	chr7:107017289:T:C	107017289	NA,C	NA,T	NA,1	NA,-inf	NA,inf	NA,0.235467	0.000178606	0.000357021
3	chr7:106426823:C:T	106426823	NA,T	NA,C	NA,1	NA,inf	NA,inf	NA,0.518227	0.000178555	0.000356909
3	chr7:106373186:G:C	106373186	NA,C	NA,G	NA,1	NA,inf	NA,inf	NA,0.00660365	0.000178502	0.000356806
3	chr7:106842005:C:T	106842005	NA,T	NA,C	NA,1	NA,inf	NA,inf	NA,0.232184	0.000178477	0.000356749
3	chr7:106689022:C:T	106689022	NA,T	NA,C	NA,1	NA,-inf	NA,inf	NA,0.0256226	0.000178365	0.000356522
3	chr7:106340629:A:G	106340629	NA,G	NA,A	NA,1	NA,-inf	NA,inf	NA,0.102262	0.000178338	0.000356476
3	chr7:106566024:G:A	106566024	NA,A	NA,G	NA,1	NA,inf	NA,inf	NA,0.351332	0.000178241	0.000356279
3	chr7:107229915:A:G	107229915	NA,G	NA,A	NA,1	NA,inf	NA,inf	NA,0.00900368	0.000178239	0.000356266
3	chr7:106956039:C:T	106956039	NA,T	NA,C	NA,1	NA,inf	NA,inf	NA,0.203678	0.000178182	0.000356163
3	chr7:106246347:A:G	106246347	NA,G	NA,A	NA,1	NA,inf	NA,inf	NA,0.159117	0.000178174	0.000356146
3	chr7:106496479:A:T	106496479	NA,T	NA,A	NA,1	NA,inf	NA,inf	NA,0.18521	0.000178113	0.00035603
3	chr7:106590494:G:C	106590494	NA,C	NA,G	NA,1	NA,-inf	NA,inf	NA,0.170925	0.000178049	0.000355881
3	chr7:106470742:C:T	106470742	NA,T	NA,C	NA,1	NA,inf	NA,inf	NA,0.150474	0.000178044	0.000355894
3	chr7:106373324:G:C	106373324	NA,C	NA,G	NA,1	NA,-inf	NA,inf	NA,0.230828	0.000178041	0.000355876
3	chr7:106950963:A:G	106950963	NA,G	NA,A	NA,1	NA,-inf	NA,inf	NA,0.211272	0.000178032	0.000355868
3	chr7:107204513:A:G	107204513	NA,G	NA,A	NA,1	NA,inf	NA,inf	NA,0.249921	0.000178023	0.000355858
3	chr7:107168156:A:G	107168156	NA,G	NA,A	NA,1	NA,-inf	NA,inf	NA,0.125568	0.000177905	0.0003556
3	chr7:106368241:C:T	106368241	NA,T	NA,C	NA,1	NA,-inf	NA,inf	NA,0.0846023	0.000177898	0.000355587
3	chr7:106629569:T:A	106629569	NA,A	NA,T	NA,1	NA,-inf	NA,inf	NA,0.46455	0.000177864	0.00035551
3	chr7:106567247:G:A	106567247	NA,A	NA,G	NA,1	NA,inf	NA,inf	NA,0.223477	0.000177832	0.000355466
3	chr7:106951347:G:A	106951347	A,A	G,G	1,1	inf,inf	inf,inf	1.55636,0.322892	0.000177802	0.000355546
3	chr7:106476943:C:A	106476943	NA,A	NA,C	NA,1	NA,inf	NA,inf	NA,0.47773	0.000177779	0.000355355
3	chr7:106560846:C:A	106560846	NA,A	NA,C	NA,1	NA,inf	NA,inf	NA,0.336187	0.000177748	0.000355294
3	chr7:106437508:T:C	106437508	NA,C	NA,T	NA,1	NA,-inf	NA,inf	NA,0.265926	0.000177728	0.000355248
3	chr7:106385379:T:C	106385379	NA,C	NA,T	NA,1	NA,-inf	NA,inf	NA,0.175741	0.000177658	0.000355111
3	chr7:106325917:C:G	106325917	NA,G	NA,C	NA,1	NA,inf	NA,inf	NA,0.224166	0.000177561	0.00035492
3	chr7:106972037:G:A	106972037	NA,A	NA,G	NA,1	NA,-inf	NA,inf	NA,0.11142	0.000177492	0.000354787
3	chr7:106417007:T:TTGCTGCC	106417007	NA,TTGCTGCC	NA,T	NA,1	NA,-inf	NA,inf	NA,0.0108506	0.000177485	0.000354768
3	chr7:107106374:T:G	107106374	NA,G	NA,T	NA,1	NA,inf	NA,inf	NA,0.132704	0.000177474	0.000354737
3	chr7:106564353:A:G	106564353	G,NA	A,NA	1,NA	-inf,NA	inf,NA	0.684237,NA	0.000177447	0.000354709
```
