## Supplementary material for "Characterization of shared and ancestry-specific signals driving complex traits using multi-ancestry fine-mapping": susiex_nc3.cs80.snp

```
BP	SNP	PIP(CS1)	LogBF(CS1,Pop1)	LogBF(CS1,Pop2)	PIP(CS2)	LogBF(CS2,Pop1)	LogBF(CS2,Pop2)	PIP(CS3)	LogBF(CS3,Pop1)	LogBF(CS3,Pop2)
106226758	chr7:106226758:G:A	6.84913e-44	-8.19721e-10	-1.88901	0.00017992	-8.19721e-10	-1.85271	0.000180095	-8.19721e-10	-1.8527
106226809	chr7:106226809:C:A	7.27662e-44	-8.19721e-10	-1.82847	0.000198183	-8.19721e-10	-1.75603	0.000198375	-8.19721e-10	-1.75603
106227355	chr7:106227355:T:G	1.03693e-43	-8.19721e-10	-1.47428	0.000234971	-8.19721e-10	-1.58576	0.000235198	-8.19721e-10	-1.58576
106227416	chr7:106227416:A:G	5.35786e-45	-2.49735	-1.93981	1.31595e-05	-2.54134	-1.92674	1.31725e-05	-2.54131	-1.92675
106227795	chr7:106227795:C:T	1.28391e-43	-8.19721e-10	-1.26064	0.000318239	-8.19721e-10	-1.28242	0.000318548	-8.19721e-10	-1.28242
106228149	chr7:106228149:A:G	7.94952e-44	-8.19721e-10	-1.74002	0.000197445	-8.19721e-10	-1.75976	0.000197639	-8.19721e-10	-1.75975
106228436	chr7:106228436:A:G	6.60869e-44	-8.19721e-10	-1.92475	0.000169493	-8.19721e-10	-1.91241	0.000169658	-8.19721e-10	-1.9124
106228622	chr7:106228622:A:AT	8.58586e-45	-2.20673	-1.75888	2.01245e-05	-2.21815	-1.82514	2.01425e-05	-2.21825	-1.8251
106229404	chr7:106229404:G:A	1.4301e-44	-2.49725	-0.95814	4.84467e-05	-2.52248	-0.642274	4.84849e-05	-2.5225	-0.642431
106229418	chr7:106229418:C:A	8.33524e-44	-8.19721e-10	-1.69264	0.00020834	-8.19721e-10	-1.70605	0.000208542	-8.19721e-10	-1.70605
106229650	chr7:106229650:C:CT	2.91468e-43	-8.19721e-10	-0.440789	0.000801005	-8.19721e-10	-0.359355	0.000801752	-8.19721e-10	-0.359389
106230129	chr7:106230129:T:C	7.11007e-44	-8.19721e-10	-1.85162	0.000186295	-8.19721e-10	-1.81789	0.000186478	-8.19721e-10	-1.81787
106230518	chr7:106230518:A:T	7.15877e-44	-8.19721e-10	-1.8448	0.000188356	-8.19721e-10	-1.80689	0.000188541	-8.19721e-10	-1.80687
106230774	chr7:106230774:T:A	6.82197e-44	-8.19721e-10	-1.89299	0.000173766	-8.19721e-10	-1.88751	0.000173938	-8.19721e-10	-1.88749
106231164	chr7:106231164:G:T	9.98491e-44	-8.19721e-10	-1.51206	0.00021304	-8.19721e-10	-1.68374	0.000213249	-8.19721e-10	-1.68373
106231504	chr7:106231504:G:A	3.58604e-44	-2.43923	-0.0968574	0.000143804	-2.4868	0.410026	0.000143894	-2.48683	0.409719
106231974	chr7:106231974:T:C	6.01061e-45	-2.48	-1.8422	1.5481e-05	-2.53599	-1.76962	1.54961e-05	-2.53595	-1.76966
106231986	chr7:106231986:C:G	6.66701e-44	-8.19721e-10	-1.91596	0.000167993	-8.19721e-10	-1.9213	0.000168155	-8.19721e-10	-1.92131
106232741	chr7:106232741:T:G	2.19896e-44	-2.49099	-0.534156	8.59534e-05	-2.52685	-0.0645661	8.60092e-05	-2.52687	-0.0648694
106233122	chr7:106233122:T:C	5.7013e-45	-2.4362	-1.93882	1.38707e-05	-2.50459	-1.91085	1.38845e-05	-2.50453	-1.91088
106233244	chr7:106233244:G:A	5.15615e-45	-2.54077	-1.93476	1.32867e-05	-2.54126	-1.9172	1.32989e-05	-2.54129	-1.91721
106233301	chr7:106233301:G:A	4.37804e-44	-2.28129	-0.0552398	0.000161509	-2.38047	0.419812	0.000161604	-2.38052	0.419482
106233376	chr7:106233376:G:A	2.9256e-44	-2.4674	-0.272231	0.000112024	-2.51272	0.186211	0.000112094	-2.51274	0.185894
106233514	chr7:106233514:C:A	7.02994e-44	-8.19721e-10	-1.86296	0.000174761	-8.19721e-10	-1.8818	0.000174935	-8.19721e-10	-1.88177
106233671	chr7:106233671:G:A	1.11856e-43	-8.19721e-10	-1.3985	0.000265807	-8.19721e-10	-1.46245	0.000266057	-8.19721e-10	-1.46248
106234297	chr7:106234297:T:C	1.15561e-43	-8.19721e-10	-1.36592	0.000269954	-8.19721e-10	-1.44697	0.000270213	-8.19721e-10	-1.44698
106234921	chr7:106234921:G:A	5.62878e-44	-2.08524	-1.18586e-09	0.000127874	-2.19417	-1.18586e-09	0.000127991	-2.19423	-1.18586e-09
106235244	chr7:106235244:A:G	5.24439e-45	-2.52241	-1.93615	1.29324e-05	-2.54573	-1.93975	1.29448e-05	-2.54574	-1.93975
106235457	chr7:106235457:C:T	1.44642e-44	-2.33472	-1.10933	4.60169e-05	-2.42735	-0.788868	4.60526e-05	-2.42724	-0.789161
106235847	chr7:106235847:T:C	6.67454e-44	-8.19721e-10	-1.91484	0.000176839	-8.19721e-10	-1.86998	0.00017701	-8.19721e-10	-1.86998
106236207	chr7:106236207:C:T	1.51025e-44	-2.29063	-1.11023	4.6282e-05	-2.40349	-0.806975	4.63192e-05	-2.40336	-0.807272
106236579	chr7:106236579:C:A	6.6975e-44	-8.19721e-10	-1.9114	0.000166412	-8.19721e-10	-1.93076	0.000166573	-8.19721e-10	-1.93076
106236704	chr7:106236704:C:T	6.68471e-44	-8.19721e-10	-1.91331	0.000176886	-8.19721e-10	-1.86972	0.000177057	-8.19721e-10	-1.86972
106236925	chr7:106236925:C:T	6.72675e-44	-8.19721e-10	-1.90704	0.000181637	-8.19721e-10	-1.84321	0.000181813	-8.19721e-10	-1.84321
106237262	chr7:106237262:A:G	2.28014e-44	-1.93617	-1.05273	6.45352e-05	-2.13665	-0.74136	6.45928e-05	-2.13642	-0.741663
106237450	chr7:106237450:C:T	8.51518e-44	-8.19721e-10	-1.67128	0.000204947	-8.19721e-10	-1.72247	0.000205143	-8.19721e-10	-1.72248
106237509	chr7:106237509:C:A	6.97502e-44	-8.19721e-10	-1.8708	0.000172061	-8.19721e-10	-1.89737	0.000172228	-8.19721e-10	-1.89737
106237966	chr7:106237966:A:G	2.19601e-44	-2.42233	-0.604162	7.63791e-05	-2.50198	-0.207535	7.6433e-05	-2.50191	-0.207866
106238140	chr7:106238140:C:T	5.17633e-45	-2.53422	-1.93741	1.30371e-05	-2.54056	-1.93686	1.30493e-05	-2.5406	-1.93686
106238740	chr7:106238740:G:C	2.01115e-43	-8.19721e-10	-0.811843	0.000544827	-8.19721e-10	-0.744754	0.000545322	-8.19721e-10	-0.744812
106239061	chr7:106239061:A:G	1.34623e-43	-8.19721e-10	-1.21324	0.000317246	-8.19721e-10	-1.28555	0.000317546	-8.19721e-10	-1.28557
106239333	chr7:106239333:A:C	4.03279e-43	-8.19721e-10	-0.116092	0.00109879	-8.19721e-10	-0.0432622	0.00109996	-8.19721e-10	-0.0431611
106239528	chr7:106239528:A:G	6.58433e-45	-2.29173	-1.9393	1.44705e-05	-2.43833	-1.93478	1.44861e-05	-2.4382	-1.9348
106239854	chr7:106239854:G:A	6.51108e-44	-8.19721e-10	-1.93963	0.000167193	-8.19721e-10	-1.92607	0.000167355	-8.19721e-10	-1.92607
106240368	chr7:106240368:C:G	1.69531e-43	-8.19721e-10	-0.982684	0.000392528	-8.19721e-10	-1.07261	0.000392899	-8.19721e-10	-1.07264
106240444	chr7:106240444:A:G	1.43699e-44	-2.36387	-1.08671	4.77202e-05	-2.45798	-0.721889	4.77573e-05	-2.45787	-0.722184
106240952	chr7:106240952:T:C	5.316e-45	-2.5162	-1.9288	1.29293e-05	-2.54578	-1.93995	1.29419e-05	-2.54578	-1.93994
106241279	chr7:106241279:G:A	3.5546e-44	-2.54489	-1.18586e-09	9.46962e-05	-2.49455	-1.18586e-09	9.47845e-05	-2.49458	-1.18586e-09
106241625	chr7:106241625:C:T	9.28153e-44	-8.19721e-10	-1.58511	0.000200982	-8.19721e-10	-1.74201	0.00020118	-8.19721e-10	-1.74199
106243262	chr7:106243262:T:C	7.14483e-44	-8.19721e-10	-1.84675	0.000172943	-8.19721e-10	-1.89226	0.000173111	-8.19721e-10	-1.89226
106243276	chr7:106243276:C:T	7.3681e-44	-8.19721e-10	-1.81598	0.000175667	-8.19721e-10	-1.87663	0.000175836	-8.19721e-10	-1.87664
106243516	chr7:106243516:G:GT	5.92143e-45	-2.43012	-1.90702	1.4416e-05	-2.51773	-1.85915	1.44301e-05	-2.51767	-1.8592
106243553	chr7:106243553:A:G	9.64842e-44	-8.19721e-10	-1.54634	0.000279694	-8.19721e-10	-1.41153	0.00027996	-8.19721e-10	-1.41154
106243564	chr7:106243564:C:A	1.55491e-43	-8.19721e-10	-1.06913	0.000356385	-8.19721e-10	-1.16921	0.000356718	-8.19721e-10	-1.16924
106243677	chr7:106243677:T:C	6.83767e-44	-8.19721e-10	-1.89069	0.000172943	-8.19721e-10	-1.89226	0.000173109	-8.19721e-10	-1.89227
106243826	chr7:106243826:A:G	1.1576e-43	-8.19721e-10	-1.3642	0.000346991	-8.19721e-10	-1.19592	0.00034733	-8.19721e-10	-1.19591
106244216	chr7:106244216:G:T	6.55775e-44	-8.19721e-10	-1.93249	0.000165002	-8.19721e-10	-1.93926	0.000165162	-8.19721e-10	-1.93926
106244356	chr7:106244356:G:A	1.74498e-43	-8.19721e-10	-0.953805	0.00045807	-8.19721e-10	-0.9182	0.000458513	-8.19721e-10	-0.918199
106244402	chr7:106244402:C:A	2.00314e-44	-2.512	-0.606412	7.65426e-05	-2.54149	-0.165881	7.65911e-05	-2.5415	-0.166208
106244686	chr7:106244686:C:T	7.3078e-44	-8.19721e-10	-1.82419	0.000179806	-8.19721e-10	-1.85334	0.000179979	-8.19721e-10	-1.85335
106246347	chr7:106246347:A:G	6.9692e-44	-8.19721e-10	-1.87163	0.000178003	-8.19721e-10	-1.86342	0.000178174	-8.19721e-10	-1.86343
106246386	chr7:106246386:T:C	7.53059e-45	-2.16536	-1.93139	1.99025e-05	-2.12357	-1.93081	1.99227e-05	-2.12352	-1.93081
106246543	chr7:106246543:C:T	6.72509e-44	-8.19721e-10	-1.90729	0.000173969	-8.19721e-10	-1.88635	0.000174137	-8.19721e-10	-1.88635
106246923	chr7:106246923:T:C	5.48111e-44	-1.82625	-0.285575	0.000154097	-1.80753	-0.200111	0.000154209	-1.80765	-0.200234
106247001	chr7:106247001:G:A	1.92306e-43	-0.856631	-1.18586e-09	0.000317598	-1.28444	-1.18586e-09	0.000317947	-1.28431	-1.18586e-09
106247160	chr7:106247160:C:T	1.06313e-43	-8.19721e-10	-1.44933	0.000285876	-8.19721e-10	-1.38967	0.000286144	-8.19721e-10	-1.38969
106247183	chr7:106247183:C:T	1.3032e-43	-8.19721e-10	-1.24573	0.000301066	-8.19721e-10	-1.33789	0.000301348	-8.19721e-10	-1.33792
106247720	chr7:106247720:G:A	3.57402e-43	-8.19721e-10	-0.236858	0.000917704	-8.19721e-10	-0.223348	0.000918517	-8.19721e-10	-0.223429
106249001	chr7:106249001:A:G	9.72457e-44	-8.19721e-10	-1.53848	0.000222776	-8.19721e-10	-1.63906	0.000222993	-8.19721e-10	-1.63905
106249610	chr7:106249610:A:G	5.97941e-45	-2.51382	-1.81358	1.37648e-05	-2.54573	-1.87738	1.37786e-05	-2.54573	-1.87735
106249944	chr7:106249944:T:C	1.81917e-44	-2.13149	-1.08326	5.61771e-05	-2.03804	-0.978672	5.62278e-05	-2.03806	-0.978719
106251018	chr7:106251018:C:T	1.14182e-43	-8.19721e-10	-1.37793	0.000249589	-8.19721e-10	-1.52541	0.000249833	-8.19721e-10	-1.5254
106251226	chr7:106251226:A:C	6.00497e-43	-8.19721e-10	0.282037	0.00172754	-8.19721e-10	0.409233	0.00172939	-8.19721e-10	0.409335
106251291	chr7:106251291:G:C	6.57003e-44	-8.19721e-10	-1.93062	0.000165334	-8.19721e-10	-1.93726	0.000165494	-8.19721e-10	-1.93726
106251388	chr7:106251388:T:C	1.1438e-43	-8.19721e-10	-1.37619	0.000252718	-8.19721e-10	-1.51295	0.000252965	-8.19721e-10	-1.51294
106251739	chr7:106251739:A:G	6.73251e-45	-2.31818	-1.89059	1.76604e-05	-2.27264	-1.90126	1.76778e-05	-2.27263	-1.90125
106251984	chr7:106251984:TC:T	7.85693e-43	-8.19721e-10	0.550846	0.00212478	-8.19721e-10	0.616203	0.00212645	-8.19721e-10	0.61602
106251985	chr7:106251985:C:T	3.93232e-44	-2.44391	-1.18586e-09	9.16758e-05	-2.52696	-1.18586e-09	9.17696e-05	-2.52691	-1.18586e-09
106252769	chr7:106252769:A:G	2.77894e-43	-8.19721e-10	-0.488479	0.000731547	-8.19721e-10	-0.450062	0.000732258	-8.19721e-10	-0.450056
106254035	chr7:106254035:A:G	6.51153e-44	-8.19721e-10	-1.93956	0.000165915	-8.19721e-10	-1.93375	0.000166075	-8.19721e-10	-1.93375
106254083	chr7:106254083:C:T	1.27477e-43	-8.19721e-10	-1.26778	0.000307392	-8.19721e-10	-1.3171	0.000307709	-8.19721e-10	-1.31703
106254097	chr7:106254097:G:A	1.5183e-42	-8.19721e-10	1.20962	0.00464801	-8.19721e-10	1.39897	0.00465223	-8.19721e-10	1.39891
106254201	chr7:106254201:A:G	2.15828e-43	-8.19721e-10	-0.741238	0.000583007	-8.19721e-10	-0.677023	0.000583577	-8.19721e-10	-0.677013
106254218	chr7:106254218:T:C	2.38442e-43	-0.641592	-1.18586e-09	0.000262041	-1.47672	-1.18586e-09	0.000262417	-1.47626	-1.18586e-09
106254267	chr7:106254267:C:T	1.33599e-43	-8.19721e-10	-1.22088	0.000310735	-8.19721e-10	-1.30628	0.000311025	-8.19721e-10	-1.30632
106255355	chr7:106255355:TCAAA:T	1.00208e-44	-2.10785	-1.70321	2.63342e-05	-2.07504	-1.69931	2.63612e-05	-2.07498	-1.69931
106255551	chr7:106255551:T:TC	7.78459e-45	-2.24208	-1.82149	2.04104e-05	-2.18063	-1.84855	2.04305e-05	-2.18062	-1.84854
106255985	chr7:106255985:G:A	1.34172e-43	-8.19721e-10	-1.2166	0.000310732	-8.19721e-10	-1.30629	0.000311021	-8.19721e-10	-1.30633
106256296	chr7:106256296:A:G	2.02059e-44	-2.09147	-1.01827	6.40619e-05	-2.26221	-0.62316	6.41155e-05	-2.26203	-0.623473
106256367	chr7:106256367:A:G	5.17377e-45	-2.53994	-1.93218	1.30228e-05	-2.53873	-1.9398	1.30349e-05	-2.53876	-1.9398
106256428	chr7:106256428:G:C	9.18246e-44	-8.19721e-10	-1.59584	0.000208256	-8.19721e-10	-1.70645	0.000208458	-8.19721e-10	-1.70645
106256724	chr7:106256724:A:T	9.64441e-45	-2.43007	-1.41928	2.52167e-05	-2.41262	-1.4051	2.52419e-05	-2.41257	-1.40512
106256751	chr7:106256751:A:G	7.10487e-44	-8.19721e-10	-1.85235	0.00018177	-8.19721e-10	-1.84248	0.000181944	-8.19721e-10	-1.84249
106257209	chr7:106257209:T:C	9.0887e-44	-8.19721e-10	-1.6061	0.000260453	-8.19721e-10	-1.4828	0.000260698	-8.19721e-10	-1.48283
106257443	chr7:106257443:A:AC	6.8371e-44	-8.19721e-10	-1.89077	0.000178937	-8.19721e-10	-1.85819	0.000179109	-8.19721e-10	-1.85819
106257620	chr7:106257620:T:A	6.16907e-45	-2.35733	-1.93884	1.37908e-05	-2.48591	-1.93531	1.38054e-05	-2.48581	-1.93532
106257633	chr7:106257633:A:C	6.51727e-44	-8.19721e-10	-1.93868	0.000166757	-8.19721e-10	-1.92869	0.000166917	-8.19721e-10	-1.92869
106257833	chr7:106257833:T:C	1.02534e-43	-8.19721e-10	-1.48553	0.000264548	-8.19721e-10	-1.4672	0.000264797	-8.19721e-10	-1.46723
106258028	chr7:106258028:T:C	6.10388e-45	-2.36682	-1.93998	1.37846e-05	-2.49141	-1.93026	1.37991e-05	-2.49131	-1.93027
106258101	chr7:106258101:C:T	7.56942e-45	-2.35076	-1.74084	2.06898e-05	-2.32442	-1.69116	2.07103e-05	-2.32439	-1.69117
106258314	chr7:106258314:T:G	1.06039e-44	-2.14478	-1.60972	2.66169e-05	-2.15241	-1.61127	2.66403e-05	-2.15245	-1.61132
106258428	chr7:106258428:C:T	8.07155e-43	-8.19721e-10	0.577796	0.00225202	-8.19721e-10	0.674358	0.00225377	-8.19721e-10	0.674169
106258627	chr7:106258627:C:T	1.27079e-44	-2.54526	-1.02824	4.36643e-05	-2.53498	-0.733708	4.36966e-05	-2.53497	-0.733948
106258640	chr7:106258640:A:G	7.25784e-45	-2.30998	-1.82365	1.89483e-05	-2.26258	-1.84092	1.8967e-05	-2.26257	-1.84092
106258793	chr7:106258793:T:C	1.1671e-43	-8.19721e-10	-1.35603	0.000299181	-8.19721e-10	-1.34417	0.000299468	-8.19721e-10	-1.34418
106258915	chr7:106258915:T:TCTTC	6.72698e-45	-2.37059	-1.83901	1.75382e-05	-2.32676	-1.85408	1.75554e-05	-2.32675	-1.85408
106258959	chr7:106258959:C:T	5.67605e-45	-2.46676	-1.9127	1.30999e-05	-2.5371	-1.93552	1.31132e-05	-2.53706	-1.93551
106258996	chr7:106258996:T:C	9.35003e-45	-1.98128	-1.89906	2.29728e-05	-2.04601	-1.8649	2.29946e-05	-2.046	-1.86493
106259041	chr7:106259041:T:G	1.98028e-43	-8.19721e-10	-0.827311	0.000523831	-8.19721e-10	-0.784054	0.000524338	-8.19721e-10	-0.784053
106259116	chr7:106259116:C:T	8.83911e-45	-2.28007	-1.65646	2.34311e-05	-2.25297	-1.63818	2.34548e-05	-2.25293	-1.63819
106259397	chr7:106259397:G:A	1.81683e-43	-8.19721e-10	-0.913454	0.000464758	-8.19721e-10	-0.903706	0.000465211	-8.19721e-10	-0.903698
106260021	chr7:106260021:C:G	3.33696e-43	-8.19721e-10	-0.305489	0.000902244	-8.19721e-10	-0.240338	0.000903212	-8.19721e-10	-0.240232
106260217	chr7:106260217:C:T	1.15427e-44	-2.54521	-1.12446	3.88076e-05	-2.54334	-0.843267	3.88365e-05	-2.54333	-0.843495
106260608	chr7:106260608:C:T	9.13828e-44	-8.19721e-10	-1.60066	0.000213653	-8.19721e-10	-1.68087	0.000213863	-8.19721e-10	-1.68086
106260732	chr7:106260732:T:C	9.42093e-44	-8.19721e-10	-1.5702	0.000225184	-8.19721e-10	-1.62831	0.0002254	-8.19721e-10	-1.62831
106261253	chr7:106261253:C:T	1.11005e-44	-2.23903	-1.4697	3.18505e-05	-2.37145	-1.21272	3.18788e-05	-2.3713	-1.21294
106261536	chr7:106261536:A:G	1.18167e-42	-8.19721e-10	0.958966	0.00354967	-8.19721e-10	1.12939	0.00355287	-8.19721e-10	1.12932
106262016	chr7:106262016:AATAAGT:A	6.52092e-44	-8.19721e-10	-1.93812	0.000166148	-8.19721e-10	-1.93234	0.000166309	-8.19721e-10	-1.93234
106262368	chr7:106262368:TTTTTCCTAAATA:T	4.42335e-44	-2.32624	-1.18586e-09	0.000126442	-2.20544	-1.18586e-09	0.000126572	-2.20537	-1.18586e-09
106262450	chr7:106262450:T:G	1.00868e-43	-1.5019	-1.18586e-09	0.000242967	-1.5523	-1.18586e-09	0.000243177	-1.5524	-1.18586e-09
106262898	chr7:106262898:C:T	1.00116e-43	-8.19721e-10	-1.50939	0.000220059	-8.19721e-10	-1.65133	0.000220272	-8.19721e-10	-1.65133
106263057	chr7:106263057:T:C	1.07473e-43	-8.19721e-10	-1.43848	0.00023391	-8.19721e-10	-1.59028	0.000234136	-8.19721e-10	-1.59029
106263343	chr7:106263343:G:C	3.81188e-44	-2.47501	-1.18586e-09	0.0001037	-2.40372	-1.18586e-09	0.000103796	-2.40376	-1.18586e-09
106263684	chr7:106263684:AATC:A	4.51025e-44	-2.30678	-1.18586e-09	0.000136485	-2.12901	-1.18586e-09	0.000136606	-2.12909	-1.18586e-09
106263704	chr7:106263704:A:G	1.88288e-44	-1.88786	-1.29247	5.23033e-05	-2.09645	-0.991716	5.23527e-05	-2.09621	-0.991977
106264121	chr7:106264121:G:A	7.40455e-45	-2.30123	-1.81239	2.0108e-05	-2.2767	-1.76741	2.01281e-05	-2.27666	-1.76741
106264898	chr7:106264898:G:C	3.36449e-43	-8.19721e-10	-0.297275	0.000935865	-8.19721e-10	-0.203751	0.000936709	-8.19721e-10	-0.203817
106265146	chr7:106265146:T:C	7.85119e-45	-2.36043	-1.69462	2.00891e-05	-2.31846	-1.72659	2.01088e-05	-2.31845	-1.72658
106265212	chr7:106265212:T:C	2.71461e-43	-8.19721e-10	-0.5119	0.000713332	-8.19721e-10	-0.475276	0.000714022	-8.19721e-10	-0.475275
106265608	chr7:106265608:C:T	9.87504e-45	-2.30783	-1.51788	2.56913e-05	-2.27613	-1.52294	2.57174e-05	-2.27609	-1.52294
106265609	chr7:106265609:A:T	1.31789e-42	-8.19721e-10	1.06807	0.00409586	-8.19721e-10	1.27251	0.00409946	-8.19721e-10	1.27242
106266197	chr7:106266197:T:C	4.36842e-44	-2.33873	-1.18586e-09	9.32531e-05	-2.50991	-1.18586e-09	9.3346e-05	-2.50988	-1.18586e-09
106266441	chr7:106266441:C:A	6.5091e-44	-8.19721e-10	-1.93993	0.000165269	-8.19721e-10	-1.93765	0.000165428	-8.19721e-10	-1.93766
106266478	chr7:106266478:C:T	8.96057e-44	-8.19721e-10	-1.6203	0.000203249	-8.19721e-10	-1.73079	0.000203446	-8.19721e-10	-1.73079
106267103	chr7:106267103:T:C	6.12732e-44	-2.00038	-1.18586e-09	0.00012047	-2.25382	-1.18586e-09	0.000120579	-2.25389	-1.18586e-09
106267254	chr7:106267254:TAACC:T	9.61313e-44	-8.19721e-10	-1.55	0.000215427	-8.19721e-10	-1.6726	0.000215635	-8.19721e-10	-1.6726
106267564	chr7:106267564:G:A	1.37755e-44	-2.20829	-1.28454	2.85901e-05	-2.39284	-1.29932	2.86201e-05	-2.39279	-1.29929
106267650	chr7:106267650:A:G	9.85259e-44	-8.19721e-10	-1.5254	0.000219498	-8.19721e-10	-1.65388	0.000219709	-8.19721e-10	-1.65389
106267667	chr7:106267667:C:T	7.44984e-44	-8.19721e-10	-1.80494	0.000197811	-8.19721e-10	-1.75791	0.000198001	-8.19721e-10	-1.75792
106267701	chr7:106267701:C:T	6.13201e-43	-8.19721e-10	0.302973	0.0017605	-8.19721e-10	0.428129	0.00176211	-8.19721e-10	0.428077
106269444	chr7:106269444:G:A	1.10707e-44	-1.79994	-1.91148	1.97122e-05	-2.1828	-1.88118	1.97339e-05	-2.18264	-1.88121
106269528	chr7:106269528:G:A	8.44674e-44	-8.19721e-10	-1.67935	0.000196215	-8.19721e-10	-1.76601	0.000196413	-8.19721e-10	-1.76597
106269615	chr7:106269615:A:T	2.25631e-43	-0.69682	-1.18586e-09	0.000349635	-1.18833	-1.18586e-09	0.000350022	-1.18819	-1.18586e-09
106269962	chr7:106269962:A:G	1.16808e-44	-2.53136	-1.12641	3.87971e-05	-2.54531	-0.841571	3.88254e-05	-2.54531	-0.841805
106270012	chr7:106270012:C:T	1.80892e-43	-8.19721e-10	-0.917818	0.00040381	-8.19721e-10	-1.04428	0.000404205	-8.19721e-10	-1.04427
106270147	chr7:106270147:G:T	6.73946e-44	-8.19721e-10	-1.90516	0.000167565	-8.19721e-10	-1.92385	0.00016773	-8.19721e-10	-1.92384
106270210	chr7:106270210:T:A	1.04703e-43	-8.19721e-10	-1.4646	0.000232103	-8.19721e-10	-1.59804	0.000232327	-8.19721e-10	-1.59804
106270443	chr7:106270443:T:C	6.52978e-44	-8.19721e-10	-1.93676	0.000166873	-8.19721e-10	-1.92799	0.000167034	-8.19721e-10	-1.92799
106270916	chr7:106270916:T:C	2.22089e-43	-8.19721e-10	-0.71264	0.000601141	-8.19721e-10	-0.646392	0.000601778	-8.19721e-10	-0.6463
106271090	chr7:106271090:TTTTC:T	1.42532e-44	-2.53022	-0.92852	5.32525e-05	-2.4624	-0.607781	5.32908e-05	-2.46239	-0.608036
106271361	chr7:106271361:C:T	3.34896e-43	-8.19721e-10	-0.301901	0.000908293	-8.19721e-10	-0.233656	0.000909269	-8.19721e-10	-0.233549
106271424	chr7:106271424:T:C	6.84274e-44	-8.19721e-10	-1.88995	0.000167409	-8.19721e-10	-1.92479	0.000167571	-8.19721e-10	-1.92478
106271516	chr7:106271516:A:G	9.8206e-44	-8.19721e-10	-1.52865	0.000222234	-8.19721e-10	-1.64149	0.000222448	-8.19721e-10	-1.64149
106271604	chr7:106271604:G:C	1.18931e-44	-2.48873	-1.15103	3.74732e-05	-2.5262	-0.895393	3.75e-05	-2.52622	-0.895629
106271771	chr7:106271771:C:T	1.19655e-44	-2.53145	-1.10224	3.95664e-05	-2.54553	-0.821711	3.95954e-05	-2.54553	-0.821942
106272189	chr7:106272189:C:T	3.69293e-44	-2.50671	-1.18586e-09	9.05323e-05	-2.53952	-1.18586e-09	9.06204e-05	-2.53951	-1.18586e-09
106272419	chr7:106272419:G:C	6.91884e-45	-2.39519	-1.78629	1.80453e-05	-2.3617	-1.79064	1.80632e-05	-2.36167	-1.79065
106273823	chr7:106273823:T:C	6.50995e-44	-8.19721e-10	-1.9398	0.000164973	-8.19721e-10	-1.93944	0.000165132	-8.19721e-10	-1.93944
106273971	chr7:106273971:C:G	6.50914e-44	-8.19721e-10	-1.93993	0.000164883	-8.19721e-10	-1.93999	0.000165043	-8.19721e-10	-1.93999
106274179	chr7:106274179:C:T	6.5987e-44	-8.19721e-10	-1.92626	0.00016688	-8.19721e-10	-1.92795	0.00016704	-8.19721e-10	-1.92795
106274417	chr7:106274417:G:A	3.39553e-43	-8.19721e-10	-0.288091	0.000928413	-8.19721e-10	-0.211746	0.000929404	-8.19721e-10	-0.211646
106274451	chr7:106274451:A:G	7.89082e-44	-1.74744	-1.18586e-09	0.000159857	-1.97094	-1.18586e-09	0.000160026	-1.97085	-1.18586e-09
106274746	chr7:106274746:T:G	6.56555e-45	-2.30197	-1.93191	1.71583e-05	-2.26771	-1.93503	1.71755e-05	-2.26767	-1.93504
106275228	chr7:106275228:A:G	6.51503e-44	-8.19721e-10	-1.93902	0.000165754	-8.19721e-10	-1.93472	0.000165914	-8.19721e-10	-1.93472
106275334	chr7:106275334:C:T	7.47328e-45	-2.16815	-1.93624	1.48386e-05	-2.40832	-1.93966	1.48544e-05	-2.40823	-1.93967
106275397	chr7:106275397:G:A	1.21643e-43	-8.19721e-10	-1.31463	0.000267975	-8.19721e-10	-1.45433	0.000268233	-8.19721e-10	-1.45433
106275641	chr7:106275641:A:T	5.47508e-45	-2.49057	-1.92494	1.2968e-05	-2.54336	-1.93937	1.29809e-05	-2.54334	-1.93937
106275815	chr7:106275815:G:A	7.13705e-44	-8.19721e-10	-1.84784	0.000183105	-8.19721e-10	-1.83516	0.000183279	-8.19721e-10	-1.83518
106275966	chr7:106275966:T:C	3.78781e-43	-8.19721e-10	-0.178763	0.00101222	-8.19721e-10	-0.12532	0.00101329	-8.19721e-10	-0.125228
106276199	chr7:106276199:T:G	6.52278e-44	-8.19721e-10	-1.93783	0.000164899	-8.19721e-10	-1.93989	0.000165059	-8.19721e-10	-1.93989
106276262	chr7:106276262:T:C	1.12567e-44	-2.54569	-1.14907	3.7891e-05	-2.53941	-0.871101	3.79189e-05	-2.5394	-0.871341
106277305	chr7:106277305:T:A	1.60892e-43	-8.19721e-10	-1.03498	0.000375445	-8.19721e-10	-1.11711	0.000375797	-8.19721e-10	-1.11714
106277686	chr7:106277686:C:T	1.03668e-43	-8.19721e-10	-1.47453	0.000267539	-8.19721e-10	-1.45596	0.000267796	-8.19721e-10	-1.45596
106278172	chr7:106278172:G:C	3.38012e-43	-8.19721e-10	-0.292638	0.000924388	-8.19721e-10	-0.216091	0.000925374	-8.19721e-10	-0.215991
106278416	chr7:106278416:G:A	3.66507e-44	-2.51429	-1.18586e-09	9.08687e-05	-2.53581	-1.18586e-09	9.09582e-05	-2.53579	-1.18586e-09
106278476	chr7:106278476:A:T	7.4755e-45	-2.31376	-1.79033	1.53874e-05	-2.45706	-1.85461	1.54047e-05	-2.45694	-1.85458
106278654	chr7:106278654:T:C	7.95581e-45	-2.42954	-1.61228	2.06339e-05	-2.42881	-1.58948	2.06521e-05	-2.42883	-1.58954
106278979	chr7:106278979:T:C	1.78243e-44	-1.89952	-1.33564	4.89212e-05	-2.10675	-1.04826	4.89676e-05	-2.10651	-1.04852
106279045	chr7:106279045:T:A	1.21351e-43	-8.19721e-10	-1.31703	0.000255591	-8.19721e-10	-1.50164	0.000255838	-8.19721e-10	-1.50165
106279104	chr7:106279104:AATAATTAAATATTT:A	4.30955e-44	-2.3523	-1.18586e-09	9.32692e-05	-2.50973	-1.18586e-09	9.33633e-05	-2.50969	-1.18586e-09
106279613	chr7:106279613:G:T	1.17671e-44	-1.73258	-1.91783	2.03835e-05	-2.14172	-1.88877	2.04061e-05	-2.14155	-1.88881
106280024	chr7:106280024:G:C	9.24811e-44	-8.19721e-10	-1.58872	0.00021111	-8.19721e-10	-1.69284	0.000211324	-8.19721e-10	-1.69279
106280195	chr7:106280195:G:A	7.57514e-44	-8.19721e-10	-1.78826	0.00018982	-8.19721e-10	-1.79915	0.000189995	-8.19721e-10	-1.79919
106280436	chr7:106280436:A:AAAG	6.53101e-44	-8.19721e-10	-1.93657	0.000167672	-8.19721e-10	-1.92321	0.000167834	-8.19721e-10	-1.92322
106280994	chr7:106280994:C:T	7.77059e-44	-8.19721e-10	-1.76279	0.000192337	-8.19721e-10	-1.78597	0.000192526	-8.19721e-10	-1.78596
106281125	chr7:106281125:A:T	4.63508e-44	-2.27948	-1.18586e-09	9.99315e-05	-2.44074	-1.18586e-09	0.000100024	-2.44078	-1.18586e-09
106281131	chr7:106281131:G:T	5.57708e-44	-1.95759	-0.136882	0.000135347	-2.16078	0.023401	0.000135489	-2.16056	0.0232624
106281185	chr7:106281185:G:A	3.77076e-44	-2.48586	-1.18586e-09	9.75839e-05	-2.46451	-1.18586e-09	9.76817e-05	-2.46447	-1.18586e-09
106281239	chr7:106281239:G:A	9.39581e-45	-2.31123	-1.56422	2.50854e-05	-2.28204	-1.5409	2.51109e-05	-2.28199	-1.54089
106282077	chr7:106282077:A:G	5.85805e-44	-1.68832	-0.356996	0.000113757	-1.96424	-0.346925	0.000113893	-1.96395	-0.346985
106282193	chr7:106282193:G:A	7.38057e-44	-8.19721e-10	-1.81428	0.000186626	-8.19721e-10	-1.81612	0.000186798	-8.19721e-10	-1.81616
106282235	chr7:106282235:C:G	1.94485e-44	-2.04712	-1.10082	5.24303e-05	-1.97532	-1.11042	5.24809e-05	-1.9753	-1.11043
106282909	chr7:106282909:C:A	1.01444e-44	-2.18855	-1.61025	2.30561e-05	-2.38757	-1.51972	2.30807e-05	-2.38742	-1.51977
106282927	chr7:106282927:T:C	3.27219e-43	-8.19721e-10	-0.325089	0.000886473	-8.19721e-10	-0.257972	0.000887418	-8.19721e-10	-0.257873
106283030	chr7:106283030:T:C	1.68684e-44	-2.12304	-1.16724	3.50011e-05	-2.34305	-1.14679	3.50401e-05	-2.34287	-1.14683
106283088	chr7:106283088:T:C	2.81124e-43	-8.19721e-10	-0.476924	0.000845426	-8.19721e-10	-0.305382	0.000846196	-8.19721e-10	-0.305438
106283364	chr7:106283364:T:C	6.52822e-44	-8.19721e-10	-1.937	0.000165114	-8.19721e-10	-1.93858	0.000165274	-8.19721e-10	-1.93858
106283501	chr7:106283501:C:G	8.14255e-45	-2.18291	-1.83571	1.78862e-05	-2.38405	-1.77715	1.79056e-05	-2.3839	-1.77718
106283804	chr7:106283804:T:C	9.02582e-45	-2.3955	-1.52013	2.13296e-05	-2.38337	-1.60176	2.13527e-05	-2.38333	-1.60168
106283848	chr7:106283848:A:G	2.84002e-43	-8.19721e-10	-0.466738	0.000855881	-8.19721e-10	-0.293092	0.000856661	-8.19721e-10	-0.293147
106284679	chr7:106284679:C:T	7.99486e-45	-2.3132	-1.72373	2.11491e-05	-2.28835	-1.70527	2.11706e-05	-2.28831	-1.70527
106285078	chr7:106285078:G:A	3.62523e-44	-2.52522	-1.18586e-09	9.09911e-05	-2.53446	-1.18586e-09	9.1078e-05	-2.53447	-1.18586e-09
106285663	chr7:106285663:C:T	7.02266e-44	-8.19721e-10	-1.86399	0.000184394	-8.19721e-10	-1.82815	0.000184571	-8.19721e-10	-1.82815
106285832	chr7:106285832:C:A	6.70005e-44	-2.53242	0.621399	0.000107399	-2.54109	0.172426	0.00010753	-2.54112	0.172694
106285885	chr7:106285885:C:A	8.02063e-45	-2.17639	-1.85731	1.74308e-05	-2.37181	-1.81517	1.74499e-05	-2.37165	-1.81521
106285979	chr7:106285979:C:T	3.136e-43	-8.19721e-10	-0.367602	0.000842836	-8.19721e-10	-0.30845	0.000843738	-8.19721e-10	-0.308347
106286092	chr7:106286092:G:A	6.62677e-44	-8.19721e-10	-1.92202	0.000167571	-8.19721e-10	-1.92382	0.000167732	-8.19721e-10	-1.92382
106286252	chr7:106286252:C:T	1.1586e-43	-8.19721e-10	-1.36334	0.000300672	-8.19721e-10	-1.3392	0.000300964	-8.19721e-10	-1.3392
106286342	chr7:106286342:A:G	1.77465e-43	-8.19721e-10	-0.936949	0.000465017	-8.19721e-10	-0.903148	0.000465446	-8.19721e-10	-0.903192
106286419	chr7:106286419:G:A	1.21727e-44	-1.69784	-1.91869	2.06002e-05	-2.08518	-1.93474	2.06238e-05	-2.08502	-1.93473
106287018	chr7:106287018:T:C	8.88259e-45	-2.47308	-1.45854	2.38488e-05	-2.43154	-1.44195	2.38729e-05	-2.43148	-1.44197
106287306	chr7:106287306:A:G	5.52975e-45	-2.52326	-1.88232	1.43864e-05	-2.48942	-1.88952	1.44009e-05	-2.48938	-1.88952
106287541	chr7:106287541:G:A	5.52214e-45	-2.5457	-1.86126	1.49894e-05	-2.50446	-1.83343	1.50026e-05	-2.50451	-1.83346
106287860	chr7:106287860:C:G	6.71737e-44	-8.19721e-10	-1.90844	0.000167756	-8.19721e-10	-1.92271	0.000167921	-8.19721e-10	-1.92269
106288069	chr7:106288069:C:T	1.33291e-44	-1.5862	-1.93957	2.18937e-05	-2.0227	-1.93632	2.19187e-05	-2.02252	-1.93633
106288150	chr7:106288150:T:TA	6.5321e-44	-8.19721e-10	-1.93641	0.00016901	-8.19721e-10	-1.91526	0.000169173	-8.19721e-10	-1.91527
106288841	chr7:106288841:G:A	6.71615e-44	-8.19721e-10	-1.90862	0.000176815	-8.19721e-10	-1.87012	0.000176984	-8.19721e-10	-1.87013
106289014	chr7:106289014:ATAACTATCAATGGTACTAAGATACATGTT:A	2.88332e-44	-1.85286	-0.901332	6.77965e-05	-2.1054	-0.723315	6.78681e-05	-2.10517	-0.723448
106289075	chr7:106289075:A:G	2.23145e-44	-1.6389	-1.37158	5.82906e-05	-1.88704	-1.09274	5.83492e-05	-1.88676	-1.09299
106290251	chr7:106290251:G:A	6.81651e-44	-8.19721e-10	-1.89379	0.000173563	-8.19721e-10	-1.88868	0.000173729	-8.19721e-10	-1.88869
106290393	chr7:106290393:A:G	3.6003e-44	-2.53212	-1.18586e-09	9.32392e-05	-2.51005	-1.18586e-09	9.33326e-05	-2.51002	-1.18586e-09
106290437	chr7:106290437:C:T	8.34083e-44	-8.19721e-10	-1.69197	0.000202883	-8.19721e-10	-1.73259	0.00020308	-8.19721e-10	-1.73259
106290520	chr7:106290520:A:G	6.76374e-44	-8.19721e-10	-1.90156	0.000177276	-8.19721e-10	-1.86751	0.000177442	-8.19721e-10	-1.86754
106290538	chr7:106290538:C:G	2.14303e-44	-2.4898	-0.561113	3.9449e-05	-2.48882	-0.881391	3.9496e-05	-2.48881	-0.881182
106290834	chr7:106290834:T:C	1.06957e-44	-2.54508	-1.2008	3.48383e-05	-2.53426	-0.960249	3.4865e-05	-2.53424	-0.96047
106290945	chr7:106290945:A:G	3.977e-44	-2.43261	-1.18586e-09	9.89315e-05	-2.45079	-1.18586e-09	9.90296e-05	-2.45077	-1.18586e-09
106291027	chr7:106291027:A:G	3.68866e-44	-2.50787	-1.18586e-09	9.03216e-05	-2.54185	-1.18586e-09	9.04077e-05	-2.54186	-1.18586e-09
106291089	chr7:106291089:T:C	1.32285e-43	-8.19721e-10	-1.23076	0.000361934	-8.19721e-10	-1.15376	0.000362307	-8.19721e-10	-1.1537
106291298	chr7:106291298:G:A	1.88185e-44	-1.69936	-1.48152	2.97912e-05	-2.03668	-1.61433	2.98303e-05	-2.03638	-1.61428
106291393	chr7:106291393:C:T	1.70582e-43	-8.19721e-10	-0.976506	0.000465924	-8.19721e-10	-0.901201	0.000466364	-8.19721e-10	-0.901223
106291431	chr7:106291431:C:T	1.58493e-44	-2.42663	-0.925966	6.1565e-05	-2.29766	-0.627469	6.16113e-05	-2.29763	-0.627713
106291712	chr7:106291712:C:G	8.86571e-45	-2.33584	-1.59768	2.28508e-05	-2.31705	-1.59919	2.28735e-05	-2.31701	-1.5992
106291816	chr7:106291816:A:G	4.19379e-44	-2.37953	-1.18586e-09	0.000103748	-2.40325	-1.18586e-09	0.000103845	-2.40329	-1.18586e-09
106292016	chr7:106292016:C:T	3.37997e-44	-1.02404	-1.57122	8.44642e-05	-1.20493	-1.40396	8.45577e-05	-1.20465	-1.4041
106292330	chr7:106292330:A:T	2.65311e-43	-8.19721e-10	-0.534819	0.000723399	-8.19721e-10	-0.461262	0.000724108	-8.19721e-10	-0.461249
106292337	chr7:106292337:T:A	2.6731e-43	-8.19721e-10	-0.527313	0.000728917	-8.19721e-10	-0.453662	0.000729632	-8.19721e-10	-0.453649
106292562	chr7:106292562:T:C	3.66421e-44	-2.51452	-1.18586e-09	9.74587e-05	-2.46579	-1.18586e-09	9.75493e-05	-2.46583	-1.18586e-09
106292782	chr7:106292782:T:C	1.76101e-44	-2.18996	-1.05729	3.89506e-05	-2.05308	-1.32985	3.89921e-05	-2.05314	-1.32969
106292956	chr7:106292956:C:T	1.62706e-44	-2.50286	-0.823504	6.0774e-05	-2.42812	-0.509939	6.08188e-05	-2.4281	-0.510194
106293399	chr7:106293399:G:A	6.59526e-44	-8.19721e-10	-1.92678	0.000164902	-8.19721e-10	-1.93987	0.000165061	-8.19721e-10	-1.93987
106293695	chr7:106293695:T:A	2.91665e-43	-8.19721e-10	-0.440113	0.00077439	-8.19721e-10	-0.393147	0.00077514	-8.19721e-10	-0.393145
106293859	chr7:106293859:T:C	2.66903e-43	-8.19721e-10	-0.528836	0.000652218	-8.19721e-10	-0.564843	0.00065281	-8.19721e-10	-0.564902
106294357	chr7:106294357:G:A	5.06956e-44	-1.43615	-0.753734	0.00013585	-1.62603	-0.50764	0.000135985	-1.62577	-0.50787
106294679	chr7:106294679:C:A	1.89686e-44	-1.24856	-1.92437	3.05892e-05	-1.736	-1.88858	3.06235e-05	-1.73581	-1.88861
106294817	chr7:106294817:C:T	1.76452e-43	-8.19721e-10	-0.942668	0.000461247	-8.19721e-10	-0.91129	0.000461691	-8.19721e-10	-0.911293
106294939	chr7:106294939:A:G	1.42874e-44	-1.67768	-1.77866	2.41957e-05	-2.03604	-1.82301	2.42236e-05	-2.0359	-1.82296
106295191	chr7:106295191:G:T	4.56181e-44	-2.29541	-1.18586e-09	0.00011345	-2.31386	-1.18586e-09	0.000113563	-2.31383	-1.18586e-09
106295608	chr7:106295608:T:C	3.28985e-44	-2.48775	-0.134546	5.2453e-05	-2.54529	-0.540011	5.25157e-05	-2.54529	-0.539791
106295898	chr7:106295898:A:G	1.02365e-43	-8.19721e-10	-1.48718	0.000248352	-8.19721e-10	-1.53038	0.00024859	-8.19721e-10	-1.53038
106296197	chr7:106296197:C:T	3.7976e-44	-1.1142	-1.36457	9.72072e-05	-1.32757	-1.14081	9.73115e-05	-1.32729	-1.14098
106296312	chr7:106296312:A:G	1.92151e-43	-8.19721e-10	-0.85744	0.000496332	-8.19721e-10	-0.837977	0.000496775	-8.19721e-10	-0.838051
106296743	chr7:106296743:T:G	1.87835e-43	-8.19721e-10	-0.880158	0.000508174	-8.19721e-10	-0.814399	0.000508636	-8.19721e-10	-0.814456
106296891	chr7:106296891:C:T	1.79561e-44	-2.08489	-1.1429	2.88989e-05	-2.35554	-1.32588	2.89342e-05	-2.35536	-1.3258
106296973	chr7:106296973:C:A	3.94504e-44	-2.44068	-1.18586e-09	9.85388e-05	-2.45477	-1.18586e-09	9.86362e-05	-2.45475	-1.18586e-09
106297063	chr7:106297063:C:A	7.66365e-44	-8.19721e-10	-1.77665	0.000188927	-8.19721e-10	-1.80386	0.000189113	-8.19721e-10	-1.80384
106297295	chr7:106297295:G:A	6.70034e-44	-8.19721e-10	-1.91098	0.000166923	-8.19721e-10	-1.92769	0.000167085	-8.19721e-10	-1.92769
106297438	chr7:106297438:T:C	3.59646e-44	-2.53318	-1.18586e-09	9.01886e-05	-2.54332	-1.18586e-09	9.02749e-05	-2.54333	-1.18586e-09
106297666	chr7:106297666:G:A	1.01649e-43	-1.49419	-1.18586e-09	0.00026714	-1.45745	-1.18586e-09	0.00026744	-1.45729	-1.18586e-09
106297701	chr7:106297701:T:G	5.23835e-43	-8.19721e-10	0.145456	0.00143903	-8.19721e-10	0.226504	0.0014404	-8.19721e-10	0.226485
106298045	chr7:106298045:A:G	3.71316e-44	-2.50125	-1.18586e-09	9.56456e-05	-2.48457	-1.18586e-09	9.57411e-05	-2.48454	-1.18586e-09
106298111	chr7:106298111:C:T	6.62377e-44	-8.19721e-10	-1.92247	0.000165732	-8.19721e-10	-1.93485	0.000165892	-8.19721e-10	-1.93485
106298613	chr7:106298613:A:G	6.72932e-44	-8.19721e-10	-1.90666	0.000168418	-8.19721e-10	-1.91878	0.000168582	-8.19721e-10	-1.91877
106298692	chr7:106298692:C:T	6.95367e-44	-8.19721e-10	-1.87386	0.000170708	-8.19721e-10	-1.90527	0.000170877	-8.19721e-10	-1.90524
106298788	chr7:106298788:T:C	2.07259e-44	-1.14645	-1.93789	3.20852e-05	-1.65868	-1.91815	3.21218e-05	-1.65848	-1.91817
106298856	chr7:106298856:A:C	9.4868e-44	-8.19721e-10	-1.56323	0.000250134	-8.19721e-10	-1.52323	0.000250373	-8.19721e-10	-1.52324
106300205	chr7:106300205:T:C	9.48376e-43	-8.19721e-10	0.739031	0.00267502	-8.19721e-10	0.84649	0.00267756	-8.19721e-10	0.846472
106300317	chr7:106300317:CT:C	7.0468e-44	-1.75032	-0.110238	0.0003669	-1.40967	0.26954	0.000367048	-1.40997	0.269276
106300350	chr7:106300350:C:T	6.72296e-44	-8.19721e-10	-1.90761	0.000175611	-8.19721e-10	-1.87695	0.000175776	-8.19721e-10	-1.87698
106301004	chr7:106301004:C:T	2.11791e-43	-8.19721e-10	-0.760119	0.000523317	-8.19721e-10	-0.785036	0.000523825	-8.19721e-10	-0.785032
106301646	chr7:106301646:T:G	1.9901e-43	-8.19721e-10	-0.822364	0.00054109	-8.19721e-10	-0.751637	0.000541582	-8.19721e-10	-0.751694
106301736	chr7:106301736:C:T	6.80046e-44	-8.19721e-10	-1.89614	0.00018081	-8.19721e-10	-1.84778	0.000180986	-8.19721e-10	-1.84777
106301794	chr7:106301794:G:GTCCC	4.08542e-44	-2.40571	-1.18586e-09	9.90945e-05	-2.44915	-1.18586e-09	9.91924e-05	-2.44913	-1.18586e-09
106301796	chr7:106301796:C:CTATTA	4.07445e-44	-2.4084	-1.18586e-09	9.88726e-05	-2.45139	-1.18586e-09	9.89703e-05	-2.45137	-1.18586e-09
106301987	chr7:106301987:T:C	1.80986e-44	-2.10674	-1.11315	3.03317e-05	-2.3504	-1.28263	3.03689e-05	-2.35022	-1.28255
106302161	chr7:106302161:C:G	1.65106e-44	-2.10293	-1.20879	2.78315e-05	-2.34803	-1.37103	2.78654e-05	-2.34785	-1.37096
106302473	chr7:106302473:C:T	6.61424e-44	-8.19721e-10	-1.92391	0.000171627	-8.19721e-10	-1.8999	0.000171789	-8.19721e-10	-1.89992
106302683	chr7:106302683:C:A	1.05637e-43	-8.19721e-10	-1.45571	0.00023866	-8.19721e-10	-1.57018	0.000238891	-8.19721e-10	-1.57018
106303015	chr7:106303015:T:C	8.79424e-43	-8.19721e-10	0.663547	0.00245897	-8.19721e-10	0.762276	0.00246131	-8.19721e-10	0.762261
106303272	chr7:106303272:C:T	1.17802e-44	-2.20567	-1.44363	2.88861e-05	-2.04689	-1.63497	2.89156e-05	-2.04695	-1.63486
106303853	chr7:106303853:C:T	1.64648e-44	-2.11259	-1.20191	2.6978e-05	-2.3696	-1.3806	2.70107e-05	-2.36942	-1.38053
106303862	chr7:106303862:C:T	9.89302e-44	-2.19876	0.677451	0.000156192	-2.4161	0.421964	0.000156385	-2.41596	0.422086
106304025	chr7:106304025:T:C	9.4726e-45	-1.92747	-1.93985	2.95621e-05	-1.74378	-1.91495	2.95876e-05	-1.74385	-1.91498
106304231	chr7:106304231:C:T	3.56512e-44	-2.54194	-1.18586e-09	9.25162e-05	-2.51784	-1.18586e-09	9.26072e-05	-2.51782	-1.18586e-09
106304839	chr7:106304839:A:G	8.43876e-43	-8.19721e-10	0.622286	0.00235555	-8.19721e-10	0.719306	0.00235779	-8.19721e-10	0.719292
106304902	chr7:106304902:C:T	1.56113e-44	-2.05026	-1.31746	2.54984e-05	-2.32906	-1.47755	2.55295e-05	-2.32887	-1.47749
106305138	chr7:106305138:G:A	1.5045e-43	-8.19721e-10	-1.10209	0.000416363	-8.19721e-10	-1.01367	0.000416795	-8.19721e-10	-1.01359
106305380	chr7:106305380:C:T	9.10139e-44	-2.21554	0.610831	0.000151203	-2.4129	0.386302	0.000151389	-2.41276	0.386423
106305799	chr7:106305799:C:T	6.76353e-44	-8.19721e-10	-1.90159	0.000166392	-8.19721e-10	-1.93087	0.000166553	-8.19721e-10	-1.93087
106305965	chr7:106305965:G:A	7.25187e-45	-2.36441	-1.77005	1.89125e-05	-2.34905	-1.75635	1.89315e-05	-2.34901	-1.75635
106306047	chr7:106306047:C:T	1.00107e-44	-2.12448	-1.68758	2.30385e-05	-2.10771	-1.80035	2.30639e-05	-2.10765	-1.80027
106306400	chr7:106306400:C:T	4.96417e-44	-2.21089	-1.18586e-09	0.000109987	-2.34486	-1.18586e-09	0.000110085	-2.34493	-1.18586e-09
106306570	chr7:106306570:T:A	1.01944e-43	-8.19721e-10	-1.4913	0.000263401	-8.19721e-10	-1.47155	0.000263647	-8.19721e-10	-1.47158
106307112	chr7:106307112:A:C	6.92508e-44	-8.19721e-10	-1.87799	0.000171985	-8.19721e-10	-1.89781	0.000172152	-8.19721e-10	-1.89781
106307133	chr7:106307133:A:G	5.26e-43	-8.19721e-10	0.149581	0.00147137	-8.19721e-10	0.248727	0.00147277	-8.19721e-10	0.248714
106307668	chr7:106307668:G:A	7.45363e-45	-2.31238	-1.79463	1.947e-05	-2.29341	-1.78294	1.94897e-05	-2.29336	-1.78294
106308034	chr7:106308034:A:G	7.42095e-44	-8.19721e-10	-1.80883	0.000203435	-8.19721e-10	-1.72988	0.000203629	-8.19721e-10	-1.72989
106308398	chr7:106308398:A:G	4.24663e-43	-8.19721e-10	-0.0644233	0.00117167	-8.19721e-10	0.0209659	0.00117279	-8.19721e-10	0.0209511
106308684	chr7:106308684:T:TC	3.22239e-43	-8.19721e-10	-0.340428	0.000839734	-8.19721e-10	-0.312138	0.000840549	-8.19721e-10	-0.312134
106308732	chr7:106308732:A:G	5.48167e-43	-8.19721e-10	0.190861	0.00154966	-8.19721e-10	0.30057	0.00155112	-8.19721e-10	0.300545
106308745	chr7:106308745:T:C	6.51012e-44	-8.19721e-10	-1.93978	0.000165953	-8.19721e-10	-1.93352	0.000166112	-8.19721e-10	-1.93353
106309076	chr7:106309076:C:CCAAA	3.27557e-43	-8.19721e-10	-0.324056	0.000859306	-8.19721e-10	-0.289097	0.000860139	-8.19721e-10	-0.289095
106309641	chr7:106309641:T:C	6.50892e-44	-8.19721e-10	-1.93996	0.000166644	-8.19721e-10	-1.92936	0.000166805	-8.19721e-10	-1.92937
106309829	chr7:106309829:T:C	2.04505e-44	-1.44153	-1.65618	3.04314e-05	-1.86121	-1.76854	3.04736e-05	-1.86087	-1.76846
106310044	chr7:106310044:C:T	7.23334e-44	-0.996512	-0.837922	8.95055e-05	-1.51361	-1.03731	8.96331e-05	-1.51322	-1.03724
106310057	chr7:106310057:C:T	7.46107e-44	-8.19721e-10	-1.80344	0.00019442	-8.19721e-10	-1.7752	0.00019461	-8.19721e-10	-1.77519
106310176	chr7:106310176:G:A	3.61356e-44	-2.52844	-1.18586e-09	9.40331e-05	-2.50158	-1.18586e-09	9.41268e-05	-2.50155	-1.18586e-09
106310200	chr7:106310200:C:T	7.99628e-44	-8.19721e-10	-1.73416	0.000207481	-8.19721e-10	-1.71018	0.000207684	-8.19721e-10	-1.71017
106310269	chr7:106310269:C:T	6.55746e-44	-8.19721e-10	-1.93253	0.000177185	-8.19721e-10	-1.86803	0.000177356	-8.19721e-10	-1.86803
106310813	chr7:106310813:A:G	6.96603e-43	0.430496	-1.18586e-09	0.000915216	-0.226062	-1.18586e-09	0.000916267	-0.225881	-1.18586e-09
106311105	chr7:106311105:A:G	6.9001e-45	-2.24735	-1.93684	1.41639e-05	-2.45594	-1.93858	1.4179e-05	-2.45584	-1.93859
106311219	chr7:106311219:T:C	7.58862e-45	-2.25576	-1.83331	1.77153e-05	-2.50663	-1.66416	1.77318e-05	-2.50655	-1.66428
106311241	chr7:106311241:T:C	3.12486e-43	-8.19721e-10	-0.371161	0.00107728	-8.19721e-10	-0.0630284	0.00107846	-8.19721e-10	-0.0629033
106311274	chr7:106311274:G:T	8.41724e-45	-2.44239	-1.54305	2.37465e-05	-2.38469	-1.4931	2.37687e-05	-2.38477	-1.49305
106311329	chr7:106311329:A:G	1.4715e-43	-8.19721e-10	-1.12427	0.00029615	-8.19721e-10	-1.35436	0.000296439	-8.19721e-10	-1.35435
106311403	chr7:106311403:T:C	9.91368e-44	-8.19721e-10	-1.51922	0.00025737	-8.19721e-10	-1.49471	0.000257607	-8.19721e-10	-1.49475
106311642	chr7:106311642:T:C	7.6265e-44	-8.19721e-10	-1.78151	0.000169465	-8.19721e-10	-1.91258	0.000169632	-8.19721e-10	-1.91256
106311653	chr7:106311653:C:T	7.00336e-45	-2.52658	-1.64275	1.88948e-05	-2.45091	-1.65543	1.89109e-05	-2.45094	-1.65551
106311659	chr7:106311659:G:C	6.86543e-44	-8.19721e-10	-1.88664	0.000164914	-8.19721e-10	-1.9398	0.000165073	-8.19721e-10	-1.9398
106311923	chr7:106311923:C:T	2.61334e-44	-1.80747	-1.04503	5.30796e-05	-2.29984	-0.773591	5.31292e-05	-2.29967	-0.773798
106312095	chr7:106312095:C:T	6.51309e-44	-8.19721e-10	-1.93932	0.000171062	-8.19721e-10	-1.9032	0.000171223	-8.19721e-10	-1.90322
106312292	chr7:106312292:A:G	9.72759e-44	-8.19721e-10	-1.53817	0.000208257	-8.19721e-10	-1.70645	0.000208476	-8.19721e-10	-1.70636
106312390	chr7:106312390:G:A	6.95358e-44	-8.19721e-10	-1.87388	0.000196914	-8.19721e-10	-1.76246	0.000197093	-8.19721e-10	-1.76251
106312976	chr7:106312976:A:G	1.28847e-43	-8.19721e-10	-1.25709	0.0003624	-8.19721e-10	-1.15247	0.000362768	-8.19721e-10	-1.15243
106313539	chr7:106313539:T:C	6.51258e-44	-8.19721e-10	-1.9394	0.000165109	-8.19721e-10	-1.93862	0.000165268	-8.19721e-10	-1.93862
106313743	chr7:106313743:G:C	3.7054e-44	-2.50334	-1.18586e-09	9.30459e-05	-2.51213	-1.18586e-09	9.31388e-05	-2.5121	-1.18586e-09
106314294	chr7:106314294:T:C	3.11125e-42	-2.22206	4.14913	0.00224622	-2.4877	3.15948	0.00224969	-2.48757	3.15993
106314295	chr7:106314295:G:A	6.65397e-44	-8.19721e-10	-1.91792	0.000173539	-8.19721e-10	-1.88882	0.000173702	-8.19721e-10	-1.88885
106314304	chr7:106314304:C:T	2.14851e-44	-1.73628	-1.31209	2.42376e-05	-2.23667	-1.62065	2.42673e-05	-2.23648	-1.62058
106314543	chr7:106314543:T:C	6.9917e-45	-2.50239	-1.66861	1.47335e-05	-2.54402	-1.81108	1.47485e-05	-2.54401	-1.81103
106314576	chr7:106314576:C:T	5.68692e-45	-2.52869	-1.84886	1.36551e-05	-2.54457	-1.88654	1.36686e-05	-2.54457	-1.88652
106315276	chr7:106315276:C:T	6.56069e-44	-8.19721e-10	-1.93204	0.000168459	-8.19721e-10	-1.91853	0.00016862	-8.19721e-10	-1.91854
106315384	chr7:106315384:A:G	6.59968e-44	-8.19721e-10	-1.92611	0.000171531	-8.19721e-10	-1.90046	0.000171693	-8.19721e-10	-1.90048
106315609	chr7:106315609:G:A	5.65921e-45	-2.50905	-1.87339	1.35091e-05	-2.53643	-1.90543	1.35225e-05	-2.53642	-1.90541
106315753	chr7:106315753:C:T	7.04435e-45	-2.50043	-1.66307	1.81824e-05	-2.49782	-1.64695	1.82019e-05	-2.49778	-1.64689
106315823	chr7:106315823:G:A	1.03053e-43	-8.19721e-10	-1.48047	0.000209093	-8.19721e-10	-1.70244	0.000209312	-8.19721e-10	-1.70236
106315932	chr7:106315932:T:C	1.73644e-43	-8.19721e-10	-0.958714	0.000309838	-8.19721e-10	-1.30917	0.000310175	-8.19721e-10	-1.30905
106316009	chr7:106316009:T:A	1.04406e-43	-8.19721e-10	-1.46743	0.000211058	-8.19721e-10	-1.69309	0.00021128	-8.19721e-10	-1.69301
106316080	chr7:106316080:C:T	1.99387e-43	-8.19721e-10	-0.82047	0.000340066	-8.19721e-10	-1.21608	0.000340441	-8.19721e-10	-1.21595
106316177	chr7:106316177:T:C	1.07342e-44	-1.80725	-1.93503	2.52455e-05	-1.87707	-1.93951	2.52701e-05	-1.87706	-1.93951
106316293	chr7:106316293:T:C	1.24413e-43	-8.19721e-10	-1.29212	0.000238745	-8.19721e-10	-1.56983	0.000238998	-8.19721e-10	-1.56974
106316334	chr7:106316334:A:G	7.51304e-44	-8.19721e-10	-1.7965	0.000181917	-8.19721e-10	-1.84167	0.00018209	-8.19721e-10	-1.84169
106316412	chr7:106316412:G:A	6.51077e-44	-8.19721e-10	-1.93968	0.000166836	-8.19721e-10	-1.92821	0.000166998	-8.19721e-10	-1.92821
106316458	chr7:106316458:T:A	7.32907e-44	-8.19721e-10	-1.82129	0.000196727	-8.19721e-10	-1.76341	0.000196913	-8.19721e-10	-1.76343
106316505	chr7:106316505:G:A	9.03233e-44	-8.19721e-10	-1.61232	0.000190621	-8.19721e-10	-1.79494	0.000190818	-8.19721e-10	-1.79487
106316510	chr7:106316510:G:A	1.30123e-43	-8.19721e-10	-1.24724	0.000246587	-8.19721e-10	-1.53751	0.000246849	-8.19721e-10	-1.53741
106316923	chr7:106316923:A:C	1.02171e-43	-8.19721e-10	-1.48907	0.000207718	-8.19721e-10	-1.70904	0.000207935	-8.19721e-10	-1.70896
106316988	chr7:106316988:A:G	6.5195e-44	-8.19721e-10	-1.93834	0.000165282	-8.19721e-10	-1.93757	0.000165442	-8.19721e-10	-1.93757
106317011	chr7:106317011:A:G	2.61309e-44	-2.52301	-0.329593	5.75306e-05	-2.53351	-0.459396	5.75901e-05	-2.53356	-0.459275
106317257	chr7:106317257:T:C	1.00555e-43	-8.19721e-10	-1.50502	0.000205401	-8.19721e-10	-1.72026	0.000205615	-8.19721e-10	-1.72018
106317308	chr7:106317308:C:T	1.77551e-43	-8.19721e-10	-0.936464	0.000314345	-8.19721e-10	-1.29473	0.000314687	-8.19721e-10	-1.29461
106317350	chr7:106317350:A:G	1.01632e-43	-8.19721e-10	-1.49436	0.000207018	-8.19721e-10	-1.71242	0.000207235	-8.19721e-10	-1.71234
106317404	chr7:106317404:T:C	9.96966e-45	-1.87889	-1.93728	2.35541e-05	-1.94594	-1.93998	2.3577e-05	-1.94593	-1.93998
106317466	chr7:106317466:A:G	6.52304e-44	-8.19721e-10	-1.93779	0.000165389	-8.19721e-10	-1.93692	0.000165549	-8.19721e-10	-1.93692
106317488	chr7:106317488:C:T	1.11612e-44	-2.23239	-1.47088	1.8979e-05	-2.40309	-1.6988	1.90016e-05	-2.40295	-1.69872
106317560	chr7:106317560:A:G	6.5327e-44	-8.19721e-10	-1.93631	0.000165289	-8.19721e-10	-1.93753	0.00016545	-8.19721e-10	-1.93752
106317602	chr7:106317602:C:T	7.15206e-44	-8.19721e-10	-1.84573	0.000192766	-8.19721e-10	-1.78374	0.000192949	-8.19721e-10	-1.78376
106317731	chr7:106317731:G:A	6.53998e-44	-8.19721e-10	-1.9352	0.00016653	-8.19721e-10	-1.93005	0.00016669	-8.19721e-10	-1.93006
106318136	chr7:106318136:C:T	4.0214e-44	-2.4215	-1.18586e-09	0.00010938	-2.35039	-1.18586e-09	0.000109494	-2.35032	-1.18586e-09
106318137	chr7:106318137:A:G	4.86461e-44	-2.0215	-0.209647	0.000114047	-2.44385	0.135238	0.000114139	-2.44372	0.13495
106318362	chr7:106318362:TAGGGACATCA:T	8.14027e-44	-8.19721e-10	-1.71631	0.000207156	-8.19721e-10	-1.71175	0.00020735	-8.19721e-10	-1.71178
106318541	chr7:106318541:A:C	4.50635e-44	-2.30765	-1.18586e-09	0.000107224	-2.3703	-1.18586e-09	0.000107333	-2.37026	-1.18586e-09
106318886	chr7:106318886:CT:C	1.33368e-43	-8.19721e-10	-1.22261	0.000387751	-8.19721e-10	-1.08486	0.000388122	-8.19721e-10	-1.08487
106318967	chr7:106318967:G:A	5.56068e-45	-2.52878	-1.87122	1.34482e-05	-2.54527	-1.90111	1.34614e-05	-2.54527	-1.90109
106319237	chr7:106319237:AAG:A	1.02684e-43	-8.19721e-10	-1.48406	0.000208407	-8.19721e-10	-1.70573	0.000208625	-8.19721e-10	-1.70565
106319268	chr7:106319268:C:A	1.41296e-42	-8.19721e-10	1.13772	0.00324455	-8.19721e-10	1.03951	0.00324801	-8.19721e-10	1.03961
106319269	chr7:106319269:A:G	6.60257e-44	-8.19721e-10	-1.92568	0.000176555	-8.19721e-10	-1.87159	0.000176719	-8.19721e-10	-1.87163
106319671	chr7:106319671:G:A	1.02828e-43	-8.19721e-10	-1.48266	0.000208618	-8.19721e-10	-1.70472	0.000208836	-8.19721e-10	-1.70464
106320220	chr7:106320220:C:T	2.30117e-44	-1.73399	-1.24573	2.51667e-05	-2.24463	-1.57507	2.51976e-05	-2.24445	-1.57499
106320406	chr7:106320406:T:G	6.65592e-44	-8.19721e-10	-1.91763	0.000180795	-8.19721e-10	-1.84786	0.000180962	-8.19721e-10	-1.8479
106320484	chr7:106320484:C:A	1.06463e-43	-8.19721e-10	-1.44792	0.000213533	-8.19721e-10	-1.68143	0.000213758	-8.19721e-10	-1.68135
106320536	chr7:106320536:C:T	6.51086e-44	-8.19721e-10	-1.93966	0.000165284	-8.19721e-10	-1.93756	0.000165444	-8.19721e-10	-1.93756
106320538	chr7:106320538:C:T	1.76792e-43	-8.19721e-10	-0.940746	0.000313715	-8.19721e-10	-1.29674	0.000314055	-8.19721e-10	-1.29662
106320581	chr7:106320581:G:A	6.64933e-44	-1.91862	-1.18586e-09	0.000151625	-2.02381	-1.18586e-09	0.000151776	-2.02379	-1.18586e-09
106320603	chr7:106320603:C:T	6.51029e-44	-8.19721e-10	-1.93975	0.000164956	-8.19721e-10	-1.93955	0.000165115	-8.19721e-10	-1.93955
106320951	chr7:106320951:C:T	7.08059e-44	-8.19721e-10	-1.85578	0.000171423	-8.19721e-10	-1.90109	0.000171587	-8.19721e-10	-1.9011
106321165	chr7:106321165:G:A	1.17781e-43	-8.19721e-10	-1.34689	0.000247949	-8.19721e-10	-1.532	0.000248187	-8.19721e-10	-1.532
106321206	chr7:106321206:A:G	4.99426e-43	-2.54379	2.64153	0.000537586	-2.4836	1.72547	0.000538274	-2.48373	1.72591
106321355	chr7:106321355:C:T	1.15586e-44	-1.76231	-1.90598	2.63812e-05	-1.85363	-1.91895	2.64074e-05	-1.85361	-1.91893
106321477	chr7:106321477:T:G	3.82767e-44	-2.47088	-1.18586e-09	0.000109964	-2.34507	-1.18586e-09	0.000110066	-2.34511	-1.18586e-09
106321478	chr7:106321478:G:A	2.44463e-43	-0.616657	-1.18586e-09	0.00033036	-1.24504	-1.18586e-09	0.00033073	-1.24489	-1.18586e-09
106321485	chr7:106321485:C:A	1.88917e-43	-8.19721e-10	-0.874412	0.000324382	-8.19721e-10	-1.2633	0.000324737	-8.19721e-10	-1.26317
106321536	chr7:106321536:A:T	9.93164e-44	-8.19721e-10	-1.51741	0.000203337	-8.19721e-10	-1.73036	0.000203549	-8.19721e-10	-1.73028
106321774	chr7:106321774:C:T	6.59799e-44	-8.19721e-10	-1.92637	0.000168757	-8.19721e-10	-1.91676	0.000168921	-8.19721e-10	-1.91676
106321995	chr7:106321995:A:T	1.31131e-43	-8.19721e-10	-1.23953	0.000247829	-8.19721e-10	-1.53248	0.000248093	-8.19721e-10	-1.53239
106322014	chr7:106322014:G:A	5.92254e-45	-2.54507	-1.79188	1.41198e-05	-2.50303	-1.89461	1.41333e-05	-2.50308	-1.89458
106322249	chr7:106322249:A:C	1.281e-44	-1.99107	-1.57442	3.38524e-05	-2.05332	-1.46989	3.38814e-05	-2.05332	-1.47
106322589	chr7:106322589:T:C	9.33143e-45	-1.96191	-1.92042	2.152e-05	-2.04583	-1.93041	2.15413e-05	-2.04582	-1.9304
106322641	chr7:106322641:A:C	7.38371e-44	-8.19721e-10	-1.81386	0.000190439	-8.19721e-10	-1.79589	0.000190622	-8.19721e-10	-1.7959
106322664	chr7:106322664:T:C	7.02413e-45	-2.50271	-1.66366	1.75622e-05	-2.47669	-1.70278	1.7581e-05	-2.47664	-1.70273
106322815	chr7:106322815:T:C	9.06944e-44	-8.19721e-10	-1.60822	0.000191202	-8.19721e-10	-1.79189	0.000191399	-8.19721e-10	-1.79183
106322894	chr7:106322894:A:T	9.73645e-44	-8.19721e-10	-1.53726	0.000200298	-8.19721e-10	-1.74542	0.000200506	-8.19721e-10	-1.74535
106323013	chr7:106323013:AT:A	1.14792e-43	-8.19721e-10	-1.3726	0.000276103	-8.19721e-10	-1.42445	0.000276385	-8.19721e-10	-1.4244
106323052	chr7:106323052:CAG:C	6.52336e-44	-8.19721e-10	-1.93774	0.000165369	-8.19721e-10	-1.93704	0.000165528	-8.19721e-10	-1.93705
106323192	chr7:106323192:C:T	1.2608e-43	-8.19721e-10	-1.2788	0.000325007	-8.19721e-10	-1.26137	0.000325305	-8.19721e-10	-1.26143
106323196	chr7:106323196:G:GA	7.30018e-44	-8.19721e-10	-1.82524	0.000201973	-8.19721e-10	-1.73709	0.000202165	-8.19721e-10	-1.7371
106323201	chr7:106323201:G:A	9.44496e-44	-8.19721e-10	-1.56765	0.000196292	-8.19721e-10	-1.76562	0.000196495	-8.19721e-10	-1.76555
106323284	chr7:106323284:G:A	5.1423e-44	-2.08056	-0.0950706	0.000149459	-2.45648	0.418281	0.000149554	-2.45636	0.417824
106323715	chr7:106323715:A:T	7.28857e-44	-8.19721e-10	-1.82683	0.000201114	-8.19721e-10	-1.74135	0.000201306	-8.19721e-10	-1.74136
106323953	chr7:106323953:A:T	1.33928e-42	-2.04906	3.13323	0.000946984	-2.42324	2.2313	0.000948459	-2.42304	2.23169
106324062	chr7:106324062:A:T	7.44901e-44	-8.19721e-10	-1.80505	0.000207631	-8.19721e-10	-1.70946	0.000207829	-8.19721e-10	-1.70947
106324067	chr7:106324067:A:G	6.51751e-44	-8.19721e-10	-1.93864	0.000165537	-8.19721e-10	-1.93603	0.000165696	-8.19721e-10	-1.93603
106324284	chr7:106324284:T:C	7.63376e-44	-8.19721e-10	-1.78055	0.000214138	-8.19721e-10	-1.6786	0.000214342	-8.19721e-10	-1.67862
106324584	chr7:106324584:C:A	6.54108e-44	-8.19721e-10	-1.93503	0.000166486	-8.19721e-10	-1.93031	0.000166645	-8.19721e-10	-1.93032
106324705	chr7:106324705:C:T	9.95907e-44	-8.19721e-10	-1.51465	0.000203318	-8.19721e-10	-1.73045	0.00020353	-8.19721e-10	-1.73038
106324938	chr7:106324938:A:T	1.64265e-43	-8.19721e-10	-1.01424	0.000295669	-8.19721e-10	-1.35598	0.000295989	-8.19721e-10	-1.35587
106324939	chr7:106324939:C:T	1.10455e-42	-2.12067	3.01215	0.000850973	-2.45753	2.15869	0.000852282	-2.45736	2.15909
106325017	chr7:106325017:G:A	7.03515e-45	-2.5421	-1.6227	1.81415e-05	-2.51848	-1.62854	1.81586e-05	-2.5185	-1.62855
106325068	chr7:106325068:C:T	1.93866e-43	-8.19721e-10	-0.848555	0.000335606	-8.19721e-10	-1.22928	0.000335974	-8.19721e-10	-1.22916
106325227	chr7:106325227:A:G	9.89949e-44	-8.19721e-10	-1.52065	0.000238182	-8.19721e-10	-1.57219	0.000238423	-8.19721e-10	-1.57214
106325243	chr7:106325243:G:T	7.04844e-44	-1.99698	0.136651	0.000206362	-2.40621	0.690623	0.000206487	-2.40608	0.690127
106325441	chr7:106325441:C:G	4.14009e-43	-2.44791	2.35808	0.000564502	-2.53576	1.82648	0.000565163	-2.53572	1.82664
106325771	chr7:106325771:T:C	6.63693e-44	-8.19721e-10	-1.92049	0.00017296	-8.19721e-10	-1.89216	0.000173124	-8.19721e-10	-1.89218
106325777	chr7:106325777:G:T	9.96357e-44	-8.19721e-10	-1.5142	0.000208977	-8.19721e-10	-1.703	0.000209197	-8.19721e-10	-1.70291
106325838	chr7:106325838:C:G	7.23781e-44	-8.19721e-10	-1.83382	0.000189009	-8.19721e-10	-1.80343	0.000189196	-8.19721e-10	-1.80341
106325917	chr7:106325917:C:G	7.4099e-44	-8.19721e-10	-1.81032	0.000177391	-8.19721e-10	-1.86687	0.000177561	-8.19721e-10	-1.86688
106326163	chr7:106326163:T:C	6.98785e-44	-8.19721e-10	-1.86896	0.000186705	-8.19721e-10	-1.81569	0.000186876	-8.19721e-10	-1.81574
106326353	chr7:106326353:G:T	6.64349e-44	-8.19721e-10	-1.9195	0.000174452	-8.19721e-10	-1.88357	0.000174619	-8.19721e-10	-1.88358
106326468	chr7:106326468:T:G	1.26791e-43	-8.19721e-10	-1.27318	0.000241045	-8.19721e-10	-1.56024	0.0002413	-8.19721e-10	-1.56015
106326652	chr7:106326652:G:A	1.73001e-43	-8.19721e-10	-0.962423	0.000307827	-8.19721e-10	-1.31569	0.00030816	-8.19721e-10	-1.31557
106326824	chr7:106326824:G:A	6.69097e-44	-8.19721e-10	-1.91238	0.000173055	-8.19721e-10	-1.89162	0.000173219	-8.19721e-10	-1.89163
106327260	chr7:106327260:T:A	9.43317e-44	-8.19721e-10	-1.5689	0.00019583	-8.19721e-10	-1.76798	0.000196033	-8.19721e-10	-1.76791
106327461	chr7:106327461:C:T	1.55984e-43	-8.19721e-10	-1.06597	0.000281853	-8.19721e-10	-1.40384	0.000282158	-8.19721e-10	-1.40372
106327611	chr7:106327611:C:T	8.41527e-44	-8.19721e-10	-1.68309	0.000214933	-8.19721e-10	-1.6749	0.000215134	-8.19721e-10	-1.67493
106327650	chr7:106327650:G:A	1.72873e-43	-8.19721e-10	-0.963161	0.000307432	-8.19721e-10	-1.31697	0.000307766	-8.19721e-10	-1.31685
106327773	chr7:106327773:A:G	8.38299e-44	-8.19721e-10	-1.68693	0.00021463	-8.19721e-10	-1.67631	0.000214831	-8.19721e-10	-1.67634
106327962	chr7:106327962:T:C	6.20457e-45	-2.49656	-1.79387	1.55136e-05	-2.46759	-1.83592	1.55299e-05	-2.46754	-1.83589
106328158	chr7:106328158:A:G	6.63127e-44	-8.19721e-10	-1.92134	0.000168412	-8.19721e-10	-1.91881	0.000168572	-8.19721e-10	-1.91883
106328260	chr7:106328260:G:T	1.02301e-43	-8.19721e-10	-1.4878	0.000207504	-8.19721e-10	-1.71007	0.000207721	-8.19721e-10	-1.70999
106328331	chr7:106328331:C:T	1.03352e-43	-8.19721e-10	-1.47758	0.000209027	-8.19721e-10	-1.70276	0.000209245	-8.19721e-10	-1.70268
106328550	chr7:106328550:C:T	6.50893e-44	-8.19721e-10	-1.93996	0.000165121	-8.19721e-10	-1.93854	0.000165281	-8.19721e-10	-1.93854
106328594	chr7:106328594:G:A	1.03642e-43	-8.19721e-10	-1.47478	0.000209453	-8.19721e-10	-1.70072	0.000209672	-8.19721e-10	-1.70064
106328743	chr7:106328743:A:G	6.59922e-44	-8.19721e-10	-1.92618	0.000174442	-8.19721e-10	-1.88363	0.000174609	-8.19721e-10	-1.88364
106328773	chr7:106328773:T:C	1.09345e-44	-1.8174	-1.9064	2.49969e-05	-1.90802	-1.91845	2.50218e-05	-1.90801	-1.91844
106328837	chr7:106328837:C:T	1.02733e-43	-8.19721e-10	-1.48358	0.00020813	-8.19721e-10	-1.70706	0.000208348	-8.19721e-10	-1.70698
106329213	chr7:106329213:C:T	4.95981e-44	-2.16724	-0.0445248	7.91474e-05	-2.43345	-0.240463	7.92281e-05	-2.43336	-0.240498
106329466	chr7:106329466:G:A	5.04416e-44	-2.13168	-0.0632253	7.92726e-05	-2.41329	-0.25904	7.9354e-05	-2.4132	-0.259074
106329580	chr7:106329580:C:T	1.24941e-43	-8.19721e-10	-1.28788	0.000238371	-8.19721e-10	-1.57139	0.000238624	-8.19721e-10	-1.5713
106329639	chr7:106329639:C:G	1.31551e-44	-1.92379	-1.61512	3.58284e-05	-1.96588	-1.5006	3.58593e-05	-1.96587	-1.50071
106329669	chr7:106329669:G:A	5.90102e-44	-2.00814	-0.0298733	0.000168796	-2.37653	0.459997	0.00016891	-2.37639	0.459564
106330222	chr7:106330222:C:A	5.09139e-44	-2.12064	-0.064948	7.97449e-05	-2.40645	-0.25994	7.98269e-05	-2.40635	-0.259976
106330887	chr7:106330887:T:C	7.04487e-44	-8.19721e-10	-1.86083	0.000192933	-8.19721e-10	-1.78288	0.000193117	-8.19721e-10	-1.78289
106330988	chr7:106330988:C:T	1.26019e-43	-2.51614	1.23685	0.000182807	-2.54213	0.705336	0.000183004	-2.54216	0.705473
106331270	chr7:106331270:T:C	9.04246e-44	-2.08855	0.477351	9.11942e-05	-2.33408	-0.198155	9.13102e-05	-2.33398	-0.197946
106331433	chr7:106331433:G:A	5.95724e-45	-2.49455	-1.83656	1.39312e-05	-2.52857	-1.88253	1.3945e-05	-2.52856	-1.88251
106331484	chr7:106331484:T:G	9.26601e-45	-1.97203	-1.91733	2.17679e-05	-2.03536	-1.92942	2.17895e-05	-2.03535	-1.92941
106331674	chr7:106331674:A:T	7.70005e-44	-8.19721e-10	-1.77191	0.000202456	-8.19721e-10	-1.7347	0.000202644	-8.19721e-10	-1.73474
106331741	chr7:106331741:C:T	1.21722e-43	-8.19721e-10	-1.31398	0.000234705	-8.19721e-10	-1.58689	0.000234952	-8.19721e-10	-1.58681
106331760	chr7:106331760:G:A	6.51405e-44	-8.19721e-10	-1.93917	0.000165243	-8.19721e-10	-1.93781	0.000165402	-8.19721e-10	-1.93781
106331763	chr7:106331763:G:T	6.51086e-44	-8.19721e-10	-1.93966	0.000165099	-8.19721e-10	-1.93868	0.000165258	-8.19721e-10	-1.93868
106331993	chr7:106331993:C:T	1.04617e-43	-8.19721e-10	-1.46541	0.000201297	-8.19721e-10	-1.74044	0.000201506	-8.19721e-10	-1.74037
106332217	chr7:106332217:T:C	1.12576e-44	-1.78117	-1.9135	2.57249e-05	-1.8717	-1.92606	2.57507e-05	-1.87168	-1.92605
106332486	chr7:106332486:T:C	1.31673e-43	-2.51648	1.28108	0.000147257	-2.5458	0.492763	0.000147458	-2.5458	0.49316
106332519	chr7:106332519:C:T	5.70596e-45	-2.51485	-1.85936	1.3558e-05	-2.53886	-1.89939	1.35714e-05	-2.53885	-1.89937
106332582	chr7:106332582:A:C	2.02458e-43	-8.19721e-10	-0.805188	0.000324914	-8.19721e-10	-1.26166	0.000325287	-8.19721e-10	-1.26148
106332615	chr7:106332615:C:T	6.55351e-44	-8.19721e-10	-1.93313	0.000164897	-8.19721e-10	-1.9399	0.000165057	-8.19721e-10	-1.9399
106332747	chr7:106332747:G:A	5.42659e-44	-2.15564	0.0338172	0.00016202	-2.47975	0.522251	0.000162123	-2.47965	0.521814
106332822	chr7:106332822:TC:T	6.51038e-44	-8.19721e-10	-1.93974	0.000164886	-8.19721e-10	-1.93997	0.000165045	-8.19721e-10	-1.93997
106332870	chr7:106332870:A:G	2.02136e-43	-1.86659	1.0598	0.000174504	-2.18092	0.297651	0.000174767	-2.18081	0.298079
106333043	chr7:106333043:A:T	5.35177e-44	-2.14789	0.0121852	0.00015955	-2.47877	0.505904	0.000159652	-2.47866	0.505469
106333198	chr7:106333198:G:T	6.5149e-44	-8.19721e-10	-1.93904	0.000167013	-8.19721e-10	-1.92715	0.000167174	-8.19721e-10	-1.92716
106333264	chr7:106333264:G:A	2.05159e-44	-2.50213	-0.592388	4.81416e-05	-2.4168	-0.754272	4.81899e-05	-2.41692	-0.754116
106333401	chr7:106333401:C:T	4.75059e-43	-2.11651	2.16423	0.000389396	-2.45168	1.37105	0.000389975	-2.45151	1.3714
106333402	chr7:106333402:G:A	1.16267e-44	-1.76022	-1.90219	1.43906e-05	-2.44644	-1.93221	1.44079e-05	-2.4462	-1.93221
106333488	chr7:106333488:A:G	6.94703e-44	-8.19721e-10	-1.87482	0.000193941	-8.19721e-10	-1.77767	0.000194126	-8.19721e-10	-1.77768
106333808	chr7:106333808:T:C	6.51656e-44	-8.19721e-10	-1.93879	0.000165586	-8.19721e-10	-1.93573	0.000165746	-8.19721e-10	-1.93574
106334021	chr7:106334021:T:C	9.67672e-45	-1.96891	-1.87708	2.25612e-05	-2.02976	-1.89923	2.25839e-05	-2.02974	-1.89921
106334343	chr7:106334343:G:A	6.52808e-44	-8.19721e-10	-1.93702	0.00016599	-8.19721e-10	-1.93329	0.00016615	-8.19721e-10	-1.9333
106334686	chr7:106334686:T:G	1.52651e-43	-2.49293	1.40536	0.000160557	-2.54293	0.576358	0.000160781	-2.54293	0.576779
106335075	chr7:106335075:G:A	9.74461e-44	-8.19721e-10	-1.53642	0.000201002	-8.19721e-10	-1.74191	0.000201211	-8.19721e-10	-1.74183
106335225	chr7:106335225:C:T	6.6208e-44	-8.19721e-10	-1.92292	0.000172296	-8.19721e-10	-1.89601	0.000172458	-8.19721e-10	-1.89603
106335387	chr7:106335387:G:C	3.57982e-44	-2.53782	-1.18586e-09	9.03316e-05	-2.54173	-1.18586e-09	9.04183e-05	-2.54174	-1.18586e-09
106335455	chr7:106335455:C:G	7.8209e-44	-8.19721e-10	-1.75634	0.000205783	-8.19721e-10	-1.7184	0.000205974	-8.19721e-10	-1.71844
106335619	chr7:106335619:G:A	1.32169e-43	-8.19721e-10	-1.23164	0.000273596	-8.19721e-10	-1.43357	0.000273889	-8.19721e-10	-1.43347
106335684	chr7:106335684:G:C	4.01077e-44	-2.42415	-1.18586e-09	0.000114053	-2.30856	-1.18586e-09	0.000114172	-2.30848	-1.18586e-09
106336310	chr7:106336310:C:A	6.51908e-44	-8.19721e-10	-1.9384	0.000164991	-8.19721e-10	-1.93933	0.00016515	-8.19721e-10	-1.93933
106336581	chr7:106336581:T:C	8.73346e-44	-8.19721e-10	-1.64597	0.000223918	-8.19721e-10	-1.63394	0.000224127	-8.19721e-10	-1.63398
106336768	chr7:106336768:A:G	1.00981e-43	-8.19721e-10	-1.50079	0.000206213	-8.19721e-10	-1.71631	0.000206428	-8.19721e-10	-1.71624
106336769	chr7:106336769:G:A	6.53087e-44	-8.19721e-10	-1.93659	0.000168013	-8.19721e-10	-1.92118	0.000168175	-8.19721e-10	-1.92119
106336925	chr7:106336925:A:G	1.43471e-44	-1.68558	-1.76659	3.16487e-05	-1.88967	-1.70085	3.16828e-05	-1.88953	-1.70088
106337416	chr7:106337416:G:A	3.80015e-44	-2.47809	-1.18586e-09	9.15808e-05	-2.528	-1.18586e-09	9.16712e-05	-2.52798	-1.18586e-09
106337456	chr7:106337456:G:A	7.26096e-44	-8.19721e-10	-1.83062	0.000206037	-8.19721e-10	-1.71717	0.000206233	-8.19721e-10	-1.71718
106337483	chr7:106337483:T:G	8.71157e-44	-8.19721e-10	-1.64848	0.000207202	-8.19721e-10	-1.71153	0.000207416	-8.19721e-10	-1.71146
106337751	chr7:106337751:C:T	9.25045e-44	-8.19721e-10	-1.58846	0.000194256	-8.19721e-10	-1.77604	0.000194457	-8.19721e-10	-1.77598
106337844	chr7:106337844:C:A	4.10114e-44	-2.40187	-1.18586e-09	0.000142159	-2.08828	-1.18586e-09	0.000142225	-2.08878	-1.18586e-09
106337879	chr7:106337879:GT:G	5.29261e-44	-1.96267	-0.184154	0.000145057	-2.35234	0.284239	0.000145158	-2.35219	0.283818
106337972	chr7:106337972:T:C	1.10952e-44	-1.79144	-1.91776	2.47435e-05	-1.96766	-1.869	2.47692e-05	-1.96757	-1.86902
106338042	chr7:106338042:G:A	1.14234e-43	-8.19721e-10	-1.37747	0.000275343	-8.19721e-10	-1.42721	0.000275624	-8.19721e-10	-1.42715
106338256	chr7:106338256:A:G	1.23133e-43	-8.19721e-10	-1.30245	0.000274108	-8.19721e-10	-1.4317	0.000274396	-8.19721e-10	-1.43162
106338923	chr7:106338923:C:T	9.42306e-44	-8.19721e-10	-1.56997	0.000198451	-8.19721e-10	-1.75468	0.000198659	-8.19721e-10	-1.7546
106338932	chr7:106338932:C:A	6.93494e-44	-8.19721e-10	-1.87656	0.000165157	-8.19721e-10	-1.93833	0.000165317	-8.19721e-10	-1.93832
106339078	chr7:106339078:C:T	4.11063e-44	-2.39956	-1.18586e-09	9.56009e-05	-2.48504	-1.18586e-09	9.56957e-05	-2.48502	-1.18586e-09
106339081	chr7:106339081:T:A	6.51053e-44	-8.19721e-10	-1.93971	0.000172355	-8.19721e-10	-1.89567	0.000172522	-8.19721e-10	-1.89567
106339447	chr7:106339447:G:T	5.03499e-44	-2.15714	-0.0395826	0.00015393	-2.48288	0.474152	0.000154024	-2.48277	0.47369
106339471	chr7:106339471:T:C	9.39333e-44	-2.16601	0.592874	0.000184692	-2.47095	0.644412	0.000184862	-2.47085	0.644271
106339746	chr7:106339746:G:C	4.22336e-44	-2.16997	-0.202533	9.48238e-05	-2.46997	-0.0232279	9.49133e-05	-2.46988	-0.0233485
106339911	chr7:106339911:A:G	1.14877e-43	-8.19721e-10	-1.37186	0.000224806	-8.19721e-10	-1.62999	0.000225042	-8.19721e-10	-1.6299
106339966	chr7:106339966:T:A	4.2298e-44	-2.19035	-0.180634	9.58296e-05	-2.47941	-0.00324144	9.59195e-05	-2.47932	-0.00336287
106340505	chr7:106340505:A:G	7.73233e-44	-8.19721e-10	-1.76772	0.000203347	-8.19721e-10	-1.73031	0.000203536	-8.19721e-10	-1.73035
106340629	chr7:106340629:A:G	6.72449e-44	-8.19721e-10	-1.90738	0.000178169	-8.19721e-10	-1.86249	0.000178338	-8.19721e-10	-1.86251
106340877	chr7:106340877:G:T	6.51322e-44	-8.19721e-10	-1.9393	0.000164913	-8.19721e-10	-1.9398	0.000165073	-8.19721e-10	-1.9398
106341163	chr7:106341163:T:C	7.13827e-44	-8.19721e-10	-1.84766	0.000173195	-8.19721e-10	-1.8908	0.000173362	-8.19721e-10	-1.89081
106341542	chr7:106341542:G:A	6.09875e-45	-2.36834	-1.9393	1.46974e-05	-2.49566	-1.86189	1.47116e-05	-2.49559	-1.86196
106341697	chr7:106341697:T:G	5.24136e-44	-2.15096	-0.00559786	0.000159917	-2.48419	0.513624	0.000160014	-2.48409	0.513163
106342001	chr7:106342001:G:A	1.42314e-44	-1.56182	-1.89844	3.25817e-05	-1.64712	-1.91435	3.26158e-05	-1.64705	-1.91434
106342189	chr7:106342189:C:G	7.29635e-44	-8.19721e-10	-1.82576	0.000171064	-8.19721e-10	-1.90319	0.00017123	-8.19721e-10	-1.90318
106342233	chr7:106342233:G:A	6.7026e-44	-8.19721e-10	-1.91064	0.000168854	-8.19721e-10	-1.91619	0.00016902	-8.19721e-10	-1.91617
106342388	chr7:106342388:A:G	1.0168e-44	-2.33013	-1.46635	1.91367e-05	-2.48126	-1.61235	1.91594e-05	-2.48115	-1.61225
106342602	chr7:106342602:A:G	9.35879e-44	-8.19721e-10	-1.57682	0.000197269	-8.19721e-10	-1.76065	0.000197476	-8.19721e-10	-1.76057
106342805	chr7:106342805:T:A	8.37193e-44	-8.19721e-10	-1.68825	0.000214597	-8.19721e-10	-1.67646	0.000214797	-8.19721e-10	-1.67649
106343252	chr7:106343252:T:G	6.59676e-45	-2.50208	-1.72706	1.75579e-05	-2.44686	-1.73286	1.75741e-05	-2.44689	-1.73287
106343282	chr7:106343282:G:C	1.19855e-43	-2.45951	1.13008	0.000382511	-2.53666	1.43819	0.000382819	-2.53662	1.438
106343495	chr7:106343495:T:C	6.72371e-44	-8.19721e-10	-1.90749	0.000169534	-8.19721e-10	-1.91217	0.0001697	-8.19721e-10	-1.91216
106343582	chr7:106343582:G:C	6.51066e-44	-8.19721e-10	-1.93969	0.000165241	-8.19721e-10	-1.93782	0.0001654	-8.19721e-10	-1.93782
106343695	chr7:106343695:C:T	1.17136e-44	-1.71531	-1.93966	2.55197e-05	-1.90454	-1.90123	2.55474e-05	-1.90441	-1.90125
106343733	chr7:106343733:C:T	8.18499e-44	-8.19721e-10	-1.71083	0.000203364	-8.19721e-10	-1.73023	0.00020356	-8.19721e-10	-1.73023
106343741	chr7:106343741:C:T	6.31924e-44	-1.85006	-0.119476	0.000170263	-2.28966	0.381788	0.00017038	-2.28949	0.381332
106343854	chr7:106343854:A:G	9.58312e-43	-8.19721e-10	0.749453	0.00172482	-8.19721e-10	0.407656	0.00172645	-8.19721e-10	0.407632
106344050	chr7:106344050:C:T	5.23309e-44	-1.96851	-0.189626	0.000146654	-2.35529	0.298143	0.000146752	-2.35514	0.297693
106344080	chr7:106344080:G:A	1.37709e-44	-2.42477	-1.06839	2.56483e-05	-2.50992	-1.29082	2.56763e-05	-2.5099	-1.29071
106344222	chr7:106344222:A:C	6.78389e-44	-8.19721e-10	-1.89858	0.000172991	-8.19721e-10	-1.89198	0.000173156	-8.19721e-10	-1.89199
106344303	chr7:106344303:A:T	6.76311e-44	-8.19721e-10	-1.90165	0.000174538	-8.19721e-10	-1.88308	0.00017471	-8.19721e-10	-1.88306
106344399	chr7:106344399:G:A	7.65739e-44	-8.19721e-10	-1.77746	0.000206958	-8.19721e-10	-1.71271	0.000207159	-8.19721e-10	-1.7127
106344476	chr7:106344476:C:A	7.55228e-44	-8.19721e-10	-1.79129	0.00020382	-8.19721e-10	-1.72799	0.000204023	-8.19721e-10	-1.72796
106344483	chr7:106344483:G:T	6.79884e-44	-8.19721e-10	-1.89638	0.00017328	-8.19721e-10	-1.89032	0.000173445	-8.19721e-10	-1.89033
106344554	chr7:106344554:T:C	1.10949e-43	-8.19721e-10	-1.40665	0.000279018	-8.19721e-10	-1.41395	0.000279306	-8.19721e-10	-1.41388
106344731	chr7:106344731:C:T	9.49241e-44	-8.19721e-10	-1.56264	0.000194911	-8.19721e-10	-1.77268	0.000195113	-8.19721e-10	-1.77261
106345339	chr7:106345339:AAT:A	6.51328e-44	-8.19721e-10	-1.93929	0.000164967	-8.19721e-10	-1.93948	0.000165127	-8.19721e-10	-1.93948
106345386	chr7:106345386:G:C	9.81947e-44	-8.19721e-10	-1.52877	0.000197151	-8.19721e-10	-1.76125	0.000197358	-8.19721e-10	-1.76117
106345424	chr7:106345424:T:C	1.09801e-43	-8.19721e-10	-1.41705	0.00025445	-8.19721e-10	-1.50612	0.000254716	-8.19721e-10	-1.50604
106345498	chr7:106345498:G:A	1.12113e-44	-1.77032	-1.92849	2.37469e-05	-1.93893	-1.93884	2.37729e-05	-1.9388	-1.93885
106345669	chr7:106345669:C:A	5.52227e-43	-2.34051	2.53874	0.000475368	-2.54005	1.65891	0.000476027	-2.54001	1.65929
106346086	chr7:106346086:C:T	7.10724e-44	-8.19721e-10	-1.85202	0.00017889	-8.19721e-10	-1.85845	0.000179068	-8.19721e-10	-1.85843
106346548	chr7:106346548:A:G	6.7344e-44	-8.19721e-10	-1.90591	0.000174871	-8.19721e-10	-1.88117	0.000175037	-8.19721e-10	-1.88119
106346707	chr7:106346707:A:G	1.15481e-44	-2.53832	-1.13087	2.31362e-05	-2.54507	-1.35875	2.31593e-05	-2.54507	-1.35872
106346734	chr7:106346734:TCAAA:T	6.159e-45	-2.54166	-1.75615	1.56653e-05	-2.52526	-1.76851	1.56806e-05	-2.52526	-1.7685
106347294	chr7:106347294:T:A	7.04832e-44	-8.19721e-10	-1.86035	0.000169007	-8.19721e-10	-1.91528	0.000169169	-8.19721e-10	-1.91529
106347352	chr7:106347352:G:A	6.52392e-44	-8.19721e-10	-1.93766	0.000170488	-8.19721e-10	-1.90656	0.000170652	-8.19721e-10	-1.90656
106347638	chr7:106347638:A:G	5.42981e-45	-2.54567	-1.87814	1.33567e-05	-2.53915	-1.91406	1.33697e-05	-2.53915	-1.91405
106348182	chr7:106348182:A:G	5.30569e-45	-2.50859	-1.93835	1.48224e-05	-2.4228	-1.92629	1.48352e-05	-2.42288	-1.9263
106348194	chr7:106348194:A:C	6.61103e-44	-8.19721e-10	-1.9244	0.000166502	-8.19721e-10	-1.93021	0.000166661	-8.19721e-10	-1.93023
106348302	chr7:106348302:C:T	6.58039e-44	-8.19721e-10	-1.92904	0.000167272	-8.19721e-10	-1.9256	0.000167431	-8.19721e-10	-1.92562
106348397	chr7:106348397:G:A	6.96136e-44	-8.19721e-10	-1.87276	0.000167702	-8.19721e-10	-1.92304	0.000167866	-8.19721e-10	-1.92302
106348457	chr7:106348457:A:T	5.85888e-45	-2.41028	-1.93748	1.86794e-05	-2.21403	-1.90377	1.86929e-05	-2.21421	-1.90383
106348842	chr7:106348842:T:C	7.88762e-44	-8.19721e-10	-1.74784	0.000175418	-8.19721e-10	-1.87805	0.000175594	-8.19721e-10	-1.87801
106348935	chr7:106348935:A:G	7.07747e-44	-8.19721e-10	-1.85622	0.000169367	-8.19721e-10	-1.91315	0.000169534	-8.19721e-10	-1.91313
106348952	chr7:106348952:T:C	6.51521e-44	-8.19721e-10	-1.93899	0.0001649	-8.19721e-10	-1.93988	0.00016506	-8.19721e-10	-1.93988
106348968	chr7:106348968:C:T	6.30248e-45	-2.35615	-1.91863	1.97272e-05	-2.14092	-1.9223	1.97417e-05	-2.14112	-1.92234
106348977	chr7:106348977:T:C	6.97296e-44	-8.19721e-10	-1.8711	0.000168119	-8.19721e-10	-1.92055	0.00016828	-8.19721e-10	-1.92056
106349034	chr7:106349034:T:C	6.56297e-44	-8.19721e-10	-1.93169	0.000167827	-8.19721e-10	-1.92229	0.000167987	-8.19721e-10	-1.92231
106349067	chr7:106349067:T:TG	9.26623e-44	-8.19721e-10	-1.58676	0.000291891	-8.19721e-10	-1.36884	0.000292166	-8.19721e-10	-1.36887
106349127	chr7:106349127:A:G	9.27138e-44	-8.19721e-10	-1.5862	0.000221635	-8.19721e-10	-1.64419	0.000221856	-8.19721e-10	-1.64416
106349412	chr7:106349412:A:G	7.03319e-44	-8.19721e-10	-1.86249	0.000168859	-8.19721e-10	-1.91616	0.00016902	-8.19721e-10	-1.91617
106349669	chr7:106349669:T:G	1.15293e-43	-1.66368	0.295439	0.000107104	-2.0285	-0.342926	0.000107257	-2.02838	-0.342583
106350277	chr7:106350277:G:A	6.97525e-44	-8.19721e-10	-1.87077	0.000170056	-8.19721e-10	-1.9091	0.000170221	-8.19721e-10	-1.90909
106351344	chr7:106351344:C:T	8.73435e-44	-8.19721e-10	-1.64587	0.000193285	-8.19721e-10	-1.78106	0.000193474	-8.19721e-10	-1.78105
106351523	chr7:106351523:C:T	6.58537e-44	-8.19721e-10	-1.92828	0.000165832	-8.19721e-10	-1.93425	0.000165993	-8.19721e-10	-1.93424
106351678	chr7:106351678:C:T	1.25861e-44	-2.47375	-1.10938	3.14231e-05	-2.35462	-1.24306	3.1454e-05	-2.35477	-1.24289
106351894	chr7:106351894:A:G	7.1569e-45	-2.51902	-1.62862	1.69733e-05	-2.3974	-1.81618	1.69882e-05	-2.39754	-1.81613
106351982	chr7:106351982:C:T	6.88665e-44	-8.19721e-10	-1.88355	0.000166866	-8.19721e-10	-1.92803	0.000167026	-8.19721e-10	-1.92804
106352062	chr7:106352062:C:A	8.19026e-44	-8.19721e-10	-1.71019	0.000204695	-8.19721e-10	-1.7237	0.000204896	-8.19721e-10	-1.72369
106352065	chr7:106352065:G:A	7.11356e-45	-2.52494	-1.62878	1.64241e-05	-2.42964	-1.81683	1.64387e-05	-2.42977	-1.81678
106352099	chr7:106352099:C:CG	7.15753e-45	-2.52887	-1.61868	1.63875e-05	-2.43849	-1.81021	1.64023e-05	-2.43862	-1.81015
106352257	chr7:106352257:A:C	6.96146e-44	-8.19721e-10	-1.87275	0.000167566	-8.19721e-10	-1.92385	0.000167726	-8.19721e-10	-1.92386
106352358	chr7:106352358:G:A	4.34232e-44	-2.34473	-1.18586e-09	0.000120589	-2.25283	-1.18586e-09	0.000120713	-2.25277	-1.18586e-09
106352376	chr7:106352376:T:C	7.08118e-44	-8.19721e-10	-1.85569	0.000169044	-8.19721e-10	-1.91506	0.000169205	-8.19721e-10	-1.91508
106352435	chr7:106352435:G:A	1.2808e-44	-1.6259	-1.93975	1.49119e-05	-2.4236	-1.91946	1.49298e-05	-2.42335	-1.91948
106352599	chr7:106352599:T:C	7.07732e-44	-8.19721e-10	-1.85624	0.000169005	-8.19721e-10	-1.9153	0.000169166	-8.19721e-10	-1.91531
106352677	chr7:106352677:G:A	7.20411e-45	-2.52727	-1.6138	1.64852e-05	-2.43458	-1.80818	1.65e-05	-2.43471	-1.80812
106352689	chr7:106352689:G:A	4.22105e-44	-2.08289	-0.290161	0.000121734	-2.42139	0.178003	0.000121814	-2.42127	0.177577
106352887	chr7:106352887:G:A	6.59446e-44	-8.19721e-10	-1.92691	0.000165289	-8.19721e-10	-1.93753	0.00016545	-8.19721e-10	-1.93752
106353009	chr7:106353009:C:T	6.46547e-45	-2.54238	-1.70686	1.57194e-05	-2.46239	-1.82794	1.57338e-05	-2.4625	-1.82788
106353033	chr7:106353033:G:A	5.21047e-45	-2.54551	-1.91954	1.29805e-05	-2.54354	-1.93824	1.2993e-05	-2.54354	-1.93824
106353097	chr7:106353097:C:T	6.30918e-45	-2.54041	-1.7333	1.55659e-05	-2.45404	-1.8461	1.55799e-05	-2.45416	-1.84605
106353121	chr7:106353121:C:T	5.02926e-44	-2.033	-0.164863	0.000143653	-2.39257	0.314748	0.000143747	-2.39244	0.314308
106353151	chr7:106353151:T:G	6.53239e-44	-8.19721e-10	-1.93636	0.00017483	-8.19721e-10	-1.88141	0.000174994	-8.19721e-10	-1.88144
106353182	chr7:106353182:A:G	6.14245e-45	-2.54039	-1.76011	1.5297e-05	-2.45394	-1.86362	1.53108e-05	-2.45406	-1.86357
106353228	chr7:106353228:T:C	3.63212e-44	-2.52332	-1.18586e-09	9.18008e-05	-2.5256	-1.18586e-09	9.18881e-05	-2.52562	-1.18586e-09
106353372	chr7:106353372:G:A	4.39422e-44	-2.33285	-1.18586e-09	9.73579e-05	-2.46683	-1.18586e-09	9.74472e-05	-2.46688	-1.18586e-09
106353607	chr7:106353607:T:G	7.08506e-44	-8.19721e-10	-1.85515	0.000169093	-8.19721e-10	-1.91477	0.000169255	-8.19721e-10	-1.91479
106353619	chr7:106353619:T:A	6.27276e-45	-2.54279	-1.73672	1.51433e-05	-2.47839	-1.84928	1.51572e-05	-2.47849	-1.84923
106353801	chr7:106353801:GA:G	6.87306e-44	-8.19721e-10	-1.88553	0.000166414	-8.19721e-10	-1.93074	0.000166576	-8.19721e-10	-1.93074
106353904	chr7:106353904:T:C	6.80736e-44	-8.19721e-10	-1.89513	0.000166014	-8.19721e-10	-1.93315	0.000166173	-8.19721e-10	-1.93316
106354066	chr7:106354066:A:C	6.54046e-44	-8.19721e-10	-1.93513	0.000165525	-8.19721e-10	-1.9361	0.000165683	-8.19721e-10	-1.93611
106354090	chr7:106354090:C:T	6.63285e-44	-8.19721e-10	-1.9211	0.000165767	-8.19721e-10	-1.93464	0.000165929	-8.19721e-10	-1.93463
106354124	chr7:106354124:A:G	7.19169e-44	-8.19721e-10	-1.84021	0.000172427	-8.19721e-10	-1.89525	0.000172598	-8.19721e-10	-1.89523
106354182	chr7:106354182:C:G	6.75745e-44	-8.19721e-10	-1.90249	0.000165692	-8.19721e-10	-1.93509	0.000165851	-8.19721e-10	-1.9351
106354223	chr7:106354223:A:G	5.95223e-45	-2.39506	-1.9369	1.6371e-05	-2.31488	-1.93483	1.63862e-05	-2.31492	-1.93483
106354280	chr7:106354280:G:A	2.39134e-44	-2.16989	-0.771394	7.50756e-05	-2.48829	-0.238436	7.51348e-05	-2.4882	-0.238707
106354421	chr7:106354421:G:A	6.64146e-44	-8.19721e-10	-1.9198	0.000165906	-8.19721e-10	-1.9338	0.000166067	-8.19721e-10	-1.93379
106354452	chr7:106354452:T:C	1.54148e-44	-1.95956	-1.42083	2.82558e-05	-2.31606	-1.38786	2.8288e-05	-2.31593	-1.38782
106354982	chr7:106354982:T:G	1.95456e-44	-1.78467	-1.3583	3.1075e-05	-2.20885	-1.39997	3.11107e-05	-2.20869	-1.39995
106354991	chr7:106354991:T:C	6.87219e-44	-8.19721e-10	-1.88565	0.00016505	-8.19721e-10	-1.93898	0.000165209	-8.19721e-10	-1.93898
106355012	chr7:106355012:C:T	1.12845e-42	-8.19721e-10	0.91288	0.00255994	-8.19721e-10	0.802515	0.00256265	-8.19721e-10	0.802609
106355374	chr7:106355374:C:T	7.72542e-44	-8.19721e-10	-1.76862	0.000187728	-8.19721e-10	-1.81023	0.000187918	-8.19721e-10	-1.81018
106355892	chr7:106355892:T:C	8.8444e-44	-8.19721e-10	-1.63335	0.000276078	-8.19721e-10	-1.42454	0.000276338	-8.19721e-10	-1.42456
106356232	chr7:106356232:A:G	9.27185e-44	-8.19721e-10	-1.58615	0.000288191	-8.19721e-10	-1.3816	0.000288462	-8.19721e-10	-1.38163
106356240	chr7:106356240:C:T	8.41454e-45	-2.50573	-1.48002	2.03336e-05	-2.33023	-1.70272	2.0351e-05	-2.33045	-1.70261
106356465	chr7:106356465:T:C	6.99239e-44	-8.19721e-10	-1.86831	0.000168041	-8.19721e-10	-1.92102	0.000168201	-8.19721e-10	-1.92103
106356488	chr7:106356488:A:T	5.47801e-45	-2.54277	-1.87221	1.34681e-05	-2.52961	-1.91529	1.34811e-05	-2.52961	-1.91528
106356528	chr7:106356528:G:A	3.94595e-44	-2.44045	-1.18586e-09	0.000111072	-2.33504	-1.18586e-09	0.000111188	-2.33497	-1.18586e-09
106356607	chr7:106356607:C:T	1.3572e-44	-2.49407	-1.01364	3.3934e-05	-2.38666	-1.13414	3.39684e-05	-2.3868	-1.13396
106356653	chr7:106356653:T:A	1.8811e-43	-8.19721e-10	-0.878693	0.000456106	-8.19721e-10	-0.922497	0.000456553	-8.19721e-10	-0.922484
106356669	chr7:106356669:C:T	7.05467e-44	-8.19721e-10	-1.85945	0.000169912	-8.19721e-10	-1.90994	0.00017008	-8.19721e-10	-1.90992
106356786	chr7:106356786:C:T	1.5085e-44	-2.49682	-0.905195	3.66482e-05	-2.39298	-1.05088	3.66857e-05	-2.39312	-1.05068
106356970	chr7:106356970:C:T	7.32479e-44	-8.19721e-10	-1.82187	0.000181134	-8.19721e-10	-1.84598	0.000181311	-8.19721e-10	-1.84598
106356978	chr7:106356978:A:G	1.34605e-44	-1.96567	-1.55029	2.47983e-05	-2.30955	-1.5249	2.48264e-05	-2.30941	-1.52487
106357079	chr7:106357079:G:A	6.80824e-44	-8.19721e-10	-1.895	0.00016618	-8.19721e-10	-1.93215	0.000166339	-8.19721e-10	-1.93216
106357193	chr7:106357193:T:C	1.33784e-43	-8.19721e-10	-1.21949	0.00032343	-8.19721e-10	-1.26624	0.000323765	-8.19721e-10	-1.26617
106357225	chr7:106357225:C:T	6.81605e-44	-8.19721e-10	-1.89386	0.000166259	-8.19721e-10	-1.93167	0.000166419	-8.19721e-10	-1.93168
106357443	chr7:106357443:A:C	6.522e-44	-8.19721e-10	-1.93795	0.000172322	-8.19721e-10	-1.89586	0.000172484	-8.19721e-10	-1.89589
106357500	chr7:106357500:A:C	1.01726e-43	-1.81625	0.322816	9.64805e-05	-2.13718	-0.3387	9.66166e-05	-2.13708	-0.33836
106358257	chr7:106358257:C:T	6.28127e-45	-2.33849	-1.93965	1.99955e-05	-2.12109	-1.92863	2.00107e-05	-2.12127	-1.92866
106358443	chr7:106358443:T:C	2.30675e-44	-2.54582	-0.43148	3.9602e-05	-2.48583	-0.880516	3.9644e-05	-2.48591	-0.880342
106358740	chr7:106358740:C:T	1.08779e-44	-1.8552	-1.87379	1.39426e-05	-2.48594	-1.92434	1.39586e-05	-2.48577	-1.92432
106358771	chr7:106358771:A:G	6.82917e-44	-8.19721e-10	-1.89193	0.000166348	-8.19721e-10	-1.93114	0.000166508	-8.19721e-10	-1.93115
106358783	chr7:106358783:T:C	6.70323e-44	-2.1016	0.191053	0.000205023	-2.40952	0.687416	0.000205145	-2.40942	0.686941
106358787	chr7:106358787:C:G	6.91171e-44	-8.19721e-10	-1.87992	0.000167455	-8.19721e-10	-1.92451	0.000167619	-8.19721e-10	-1.92449
106358959	chr7:106358959:G:A	5.87067e-45	-2.54366	-1.80209	1.38827e-05	-2.53101	-1.88357	1.38961e-05	-2.53101	-1.88357
106358978	chr7:106358978:T:G	8.91054e-44	-8.19721e-10	-1.6259	0.000278755	-8.19721e-10	-1.41489	0.000279018	-8.19721e-10	-1.41491
106359027	chr7:106359027:G:A	6.16652e-44	-2.27337	0.279369	0.000208659	-2.49191	0.787387	0.000208773	-2.49185	0.786901
106359077	chr7:106359077:G:A	6.88592e-44	-8.19721e-10	-1.88366	0.000166668	-8.19721e-10	-1.92922	0.000166831	-8.19721e-10	-1.92921
106359093	chr7:106359093:C:T	3.52033e-44	-2.50031	-0.0542711	7.18439e-05	-2.26621	-0.504517	7.19112e-05	-2.26647	-0.504287
106359509	chr7:106359509:T:C	1.31459e-44	-2.52185	-1.01776	3.12209e-05	-2.44123	-1.1629	3.12532e-05	-2.44135	-1.16272
106359755	chr7:106359755:A:T	3.77895e-44	-2.48369	-1.18586e-09	9.00139e-05	-2.54526	-1.18586e-09	9.01012e-05	-2.54526	-1.18586e-09
106359892	chr7:106359892:C:T	6.70524e-44	-8.19721e-10	-1.91025	0.000165185	-8.19721e-10	-1.93816	0.000165344	-8.19721e-10	-1.93816
106360158	chr7:106360158:C:T	7.01403e-45	-2.22938	-1.93843	1.30848e-05	-2.53888	-1.93489	1.30965e-05	-2.53894	-1.93491
106360736	chr7:106360736:AC:A	7.03106e-44	-8.19721e-10	-1.8628	0.00016822	-8.19721e-10	-1.91995	0.000168381	-8.19721e-10	-1.91996
106360851	chr7:106360851:T:G	6.34259e-44	-2.00168	0.035836	0.000184009	-2.41324	0.583003	0.000184127	-2.4131	0.582537
106361059	chr7:106361059:C:G	6.52077e-44	-8.19721e-10	-1.93814	0.000165833	-8.19721e-10	-1.93424	0.000165994	-8.19721e-10	-1.93424
106361103	chr7:106361103:T:A	9.01407e-45	-2.51486	-1.40207	2.72692e-05	-2.33426	-1.40521	2.72911e-05	-2.33445	-1.40517
106361278	chr7:106361278:G:A	6.70921e-44	-8.19721e-10	-1.90965	0.000165167	-8.19721e-10	-1.93827	0.000165326	-8.19721e-10	-1.93827
106361396	chr7:106361396:C:T	1.44857e-44	-2.39916	-1.0434	3.79598e-05	-2.24791	-1.16078	3.79929e-05	-2.24809	-1.1607
106361457	chr7:106361457:G:A	6.68224e-44	-8.19721e-10	-1.91368	0.000165044	-8.19721e-10	-1.93901	0.000165204	-8.19721e-10	-1.93901
106361522	chr7:106361522:C:T	1.47593e-44	-1.50183	-1.92201	1.53254e-05	-2.37575	-1.93996	1.53448e-05	-2.37545	-1.93996
106361577	chr7:106361577:C:G	6.64646e-44	-8.19721e-10	-1.91905	0.000165969	-8.19721e-10	-1.93342	0.000166131	-8.19721e-10	-1.93341
106361625	chr7:106361625:C:G	1.00097e-44	-2.53403	-1.27813	3.79441e-05	-2.5351	-0.874011	3.79677e-05	-2.53513	-0.874323
106361723	chr7:106361723:A:C	6.87277e-44	-8.19721e-10	-1.88557	0.000166562	-8.19721e-10	-1.92986	0.000166722	-8.19721e-10	-1.92986
106361998	chr7:106361998:T:G	6.5866e-44	-8.19721e-10	-1.9281	0.000177275	-8.19721e-10	-1.86752	0.00017744	-8.19721e-10	-1.86756
106362114	chr7:106362114:T:TA	6.81165e-44	-8.19721e-10	-1.8945	0.000166004	-8.19721e-10	-1.93321	0.000166164	-8.19721e-10	-1.93321
106362178	chr7:106362178:T:C	8.9675e-45	-2.03712	-1.88499	1.31356e-05	-2.53685	-1.93305	1.31493e-05	-2.53678	-1.93304
106362322	chr7:106362322:T:A	6.72422e-44	-8.19721e-10	-1.90742	0.000165195	-8.19721e-10	-1.9381	0.000165354	-8.19721e-10	-1.9381
106362778	chr7:106362778:C:G	6.58138e-44	-8.19721e-10	-1.92889	0.000164883	-8.19721e-10	-1.93999	0.000165042	-8.19721e-10	-1.93999
106362859	chr7:106362859:A:C	7.48784e-44	-8.19721e-10	-1.79985	0.000202799	-8.19721e-10	-1.73301	0.000202986	-8.19721e-10	-1.73305
106363101	chr7:106363101:A:T	7.1387e-44	-8.19721e-10	-1.8476	0.000194963	-8.19721e-10	-1.77241	0.000195143	-8.19721e-10	-1.77246
106363355	chr7:106363355:G:A	8.28322e-44	-8.19721e-10	-1.6989	0.000192248	-8.19721e-10	-1.78644	0.000192439	-8.19721e-10	-1.78641
106363424	chr7:106363424:C:T	1.12127e-43	-2.09899	0.702903	0.000162873	-2.36521	0.412959	0.000163035	-2.36513	0.412907
106363894	chr7:106363894:T:C	6.80185e-44	-8.19721e-10	-1.89594	0.000197673	-8.19721e-10	-1.75861	0.00019786	-8.19721e-10	-1.75863
106364137	chr7:106364137:G:C	6.80074e-44	-8.19721e-10	-1.8961	0.00016555	-8.19721e-10	-1.93595	0.000165711	-8.19721e-10	-1.93594
106364347	chr7:106364347:A:G	6.60315e-44	-8.19721e-10	-1.92559	0.000165466	-8.19721e-10	-1.93646	0.000165627	-8.19721e-10	-1.93645
106364381	chr7:106364381:C:T	5.48692e-45	-2.54581	-1.86754	1.33981e-05	-2.54088	-1.90923	1.34111e-05	-2.54089	-1.90922
106364481	chr7:106364481:G:A	7.16148e-45	-2.21477	-1.93224	2.31238e-05	-1.97142	-1.93294	2.31416e-05	-1.97159	-1.93296
106364641	chr7:106364641:A:G	6.89311e-44	-8.19721e-10	-1.88261	0.000166884	-8.19721e-10	-1.92792	0.000167044	-8.19721e-10	-1.92793
106364796	chr7:106364796:T:G	6.62147e-44	-8.19721e-10	-1.92282	0.000165739	-8.19721e-10	-1.93481	0.000165901	-8.19721e-10	-1.9348
106364964	chr7:106364964:T:C	6.7126e-44	-8.19721e-10	-1.90915	0.000165386	-8.19721e-10	-1.93694	0.000165547	-8.19721e-10	-1.93693
106365391	chr7:106365391:A:G	6.92332e-45	-2.24789	-1.93294	2.34526e-05	-1.99337	-1.89688	2.34697e-05	-1.99355	-1.89693
106365479	chr7:106365479:C:G	7.35408e-44	-8.19721e-10	-1.81788	0.000224762	-8.19721e-10	-1.63018	0.000224974	-8.19721e-10	-1.63021
106365511	chr7:106365511:C:G	6.51019e-44	-8.19721e-10	-1.93977	0.000166639	-8.19721e-10	-1.92939	0.000166802	-8.19721e-10	-1.92938
106365689	chr7:106365689:G:A	6.50987e-44	-8.19721e-10	-1.93982	0.000165041	-8.19721e-10	-1.93903	0.000165201	-8.19721e-10	-1.93902
106366246	chr7:106366246:A:G	9.31323e-44	-2.30222	0.720519	0.000144811	-2.50123	0.431436	0.000144952	-2.50117	0.431384
106366499	chr7:106366499:T:C	7.05581e-44	-8.19721e-10	-1.85928	0.000172035	-8.19721e-10	-1.89753	0.000172202	-8.19721e-10	-1.89752
106366506	chr7:106366506:G:A	1.00909e-43	-2.03349	0.531982	0.000145776	-2.31565	0.252492	0.000145923	-2.31555	0.252439
106366565	chr7:106366565:A:T	3.55413e-44	-2.54502	-1.18586e-09	9.00423e-05	-2.54494	-1.18586e-09	9.01298e-05	-2.54494	-1.18586e-09
106366629	chr7:106366629:G:A	6.51561e-44	-8.19721e-10	-1.93893	0.000164905	-8.19721e-10	-1.93985	0.000165065	-8.19721e-10	-1.93985
106366753	chr7:106366753:G:A	6.7682e-44	-8.19721e-10	-1.9009	0.000165554	-8.19721e-10	-1.93592	0.000165714	-8.19721e-10	-1.93593
106366907	chr7:106366907:GA:G	5.53054e-45	-2.54149	-1.86395	1.35641e-05	-2.5251	-1.9127	1.35775e-05	-2.52509	-1.91269
106367111	chr7:106367111:C:T	6.50138e-45	-2.33818	-1.90553	2.1419e-05	-2.14427	-1.83667	2.14362e-05	-2.14435	-1.83675
106367289	chr7:106367289:G:A	1.04809e-43	-8.19721e-10	-1.46358	0.000213104	-8.19721e-10	-1.68344	0.000213327	-8.19721e-10	-1.68336
106367374	chr7:106367374:T:C	8.96074e-45	-2.1001	-1.82276	1.6218e-05	-2.5448	-1.7143	1.62326e-05	-2.54478	-1.71439
106367586	chr7:106367586:T:C	6.61045e-44	-8.19721e-10	-1.92448	0.000164921	-8.19721e-10	-1.93976	0.000165081	-8.19721e-10	-1.93976
106367751	chr7:106367751:C:T	6.19431e-45	-2.49525	-1.79684	1.7909e-05	-2.41253	-1.74739	1.79242e-05	-2.41264	-1.7474
106367986	chr7:106367986:T:C	8.89784e-44	-8.19721e-10	-1.62733	0.000221748	-8.19721e-10	-1.64368	0.00022196	-8.19721e-10	-1.64369
106368241	chr7:106368241:C:T	6.6584e-44	-8.19721e-10	-1.91726	0.000177721	-8.19721e-10	-1.86501	0.000177898	-8.19721e-10	-1.86498
106368815	chr7:106368815:C:T	1.21573e-43	-8.19721e-10	-1.31521	0.000291361	-8.19721e-10	-1.37066	0.000291639	-8.19721e-10	-1.37067
106369237	chr7:106369237:C:T	6.74152e-44	-8.19721e-10	-1.90485	0.000168012	-8.19721e-10	-1.92119	0.000168172	-8.19721e-10	-1.9212
106369275	chr7:106369275:C:T	9.00764e-45	-2.40307	-1.51457	2.52155e-05	-2.54285	-1.27492	2.52355e-05	-2.54282	-1.27512
106369750	chr7:106369750:C:A	6.62824e-44	-8.19721e-10	-1.92179	0.000177207	-8.19721e-10	-1.86791	0.000177371	-8.19721e-10	-1.86794
106369986	chr7:106369986:T:C	1.34793e-44	-1.96401	-1.55055	3.51275e-05	-1.85495	-1.63128	3.51557e-05	-1.85523	-1.63117
106370413	chr7:106370413:G:A	6.65299e-44	-8.19721e-10	-1.91807	0.000167362	-8.19721e-10	-1.92506	0.000167522	-8.19721e-10	-1.92507
106370616	chr7:106370616:A:G	1.01921e-43	-8.19721e-10	-1.49152	0.000206261	-8.19721e-10	-1.71608	0.000206476	-8.19721e-10	-1.71601
106370673	chr7:106370673:C:T	2.62512e-43	-8.19721e-10	-0.545422	0.000481007	-8.19721e-10	-0.869341	0.000481541	-8.19721e-10	-0.869199
106371054	chr7:106371054:T:G	6.92516e-44	-8.19721e-10	-1.87797	0.000168187	-8.19721e-10	-1.92015	0.000168353	-8.19721e-10	-1.92013
106371099	chr7:106371099:T:C	6.92199e-44	-8.19721e-10	-1.87843	0.000184543	-8.19721e-10	-1.82734	0.000184724	-8.19721e-10	-1.82732
106371312	chr7:106371312:A:G	6.51203e-44	-8.19721e-10	-1.93948	0.000166281	-8.19721e-10	-1.93154	0.000166441	-8.19721e-10	-1.93155
106373054	chr7:106373054:C:T	9.00771e-44	-8.19721e-10	-1.61505	0.000212204	-8.19721e-10	-1.68767	0.000212411	-8.19721e-10	-1.68767
106373186	chr7:106373186:G:C	6.50875e-44	-8.19721e-10	-1.93999	0.000178335	-8.19721e-10	-1.86156	0.000178502	-8.19721e-10	-1.86159
106373210	chr7:106373210:G:C	7.84197e-44	-8.19721e-10	-1.75365	0.000197446	-8.19721e-10	-1.75976	0.000197636	-8.19721e-10	-1.75976
106373324	chr7:106373324:G:C	7.5985e-44	-8.19721e-10	-1.78518	0.000177867	-8.19721e-10	-1.86419	0.000178041	-8.19721e-10	-1.86418
106373399	chr7:106373399:T:C	8.28407e-44	-8.19721e-10	-1.6988	0.000198667	-8.19721e-10	-1.75359	0.000198858	-8.19721e-10	-1.7536
106373414	chr7:106373414:C:T	7.56416e-44	-8.19721e-10	-1.78971	0.000193162	-8.19721e-10	-1.78169	0.000193342	-8.19721e-10	-1.78173
106374221	chr7:106374221:C:T	2.29603e-44	-1.62439	-1.35757	0.000127388	-0.975398	-1.22259	0.000127407	-0.976031	-1.22277
106374232	chr7:106374232:A:G	2.24714e-44	-1.73259	-1.27089	0.000131091	-1.09985	-1.06948	0.000131111	-1.10047	-1.06967
106374646	chr7:106374646:A:G	6.58659e-44	-8.19721e-10	-1.9281	0.000165046	-8.19721e-10	-1.939	0.000165206	-8.19721e-10	-1.939
106374736	chr7:106374736:G:A	1.9225e-43	-8.19721e-10	-0.856922	0.000421692	-8.19721e-10	-1.00095	0.000422057	-8.19721e-10	-1.00105
106374796	chr7:106374796:C:T	6.88562e-44	-8.19721e-10	-1.8837	0.000173789	-8.19721e-10	-1.88738	0.000173955	-8.19721e-10	-1.88739
106375060	chr7:106375060:C:T	4.53713e-44	-2.30084	-1.18586e-09	0.000116117	-2.29062	-1.18586e-09	0.000116223	-2.29068	-1.18586e-09
106375569	chr7:106375569:G:A	6.52111e-44	-8.19721e-10	-1.93809	0.000173796	-8.19721e-10	-1.88734	0.00017396	-8.19721e-10	-1.88737
106375642	chr7:106375642:C:T	6.54301e-44	-8.19721e-10	-1.93474	0.000167208	-8.19721e-10	-1.92598	0.000167368	-8.19721e-10	-1.926
106375643	chr7:106375643:G:A	6.5893e-44	-8.19721e-10	-1.92769	0.000167511	-8.19721e-10	-1.92418	0.000167671	-8.19721e-10	-1.92418
106375768	chr7:106375768:C:T	7.35739e-44	-8.19721e-10	-1.81743	0.000181672	-8.19721e-10	-1.84302	0.000181841	-8.19721e-10	-1.84305
106375843	chr7:106375843:C:T	7.38158e-44	-8.19721e-10	-1.81415	0.000182219	-8.19721e-10	-1.84001	0.000182389	-8.19721e-10	-1.84005
106375865	chr7:106375865:A:G	5.23705e-45	-2.53115	-1.92881	1.47166e-05	-2.42254	-1.93371	1.47285e-05	-2.42268	-1.93372
106376968	chr7:106376968:C:T	5.1963e-45	-2.53601	-1.93176	1.47622e-05	-2.42094	-1.93221	1.47744e-05	-2.42107	-1.93222
106377491	chr7:106377491:A:G	6.86625e-44	-8.19721e-10	-1.88652	0.000169762	-8.19721e-10	-1.91082	0.000169928	-8.19721e-10	-1.91082
106377587	chr7:106377587:C:A	1.23234e-43	-8.19721e-10	-1.30164	0.000304059	-8.19721e-10	-1.328	0.000304355	-8.19721e-10	-1.328
106377759	chr7:106377759:A:G	5.22623e-45	-2.53701	-1.92502	1.45227e-05	-2.43162	-1.93789	1.45345e-05	-2.43176	-1.9379
106377912	chr7:106377912:C:T	7.78251e-45	-2.51787	-1.54597	1.83593e-05	-2.5458	-1.58929	1.83759e-05	-2.5458	-1.58935
106378048	chr7:106378048:A:G	8.27132e-45	-2.51893	-1.484	1.95024e-05	-2.54577	-1.52891	1.95199e-05	-2.54578	-1.52898
106378063	chr7:106378063:C:T	1.02675e-43	-8.19721e-10	-1.48415	0.000261483	-8.19721e-10	-1.47885	0.000261717	-8.19721e-10	-1.47893
106378103	chr7:106378103:T:C	7.4459e-45	-2.51147	-1.59659	1.57292e-05	-2.54488	-1.74483	1.57447e-05	-2.54489	-1.74479
106378350	chr7:106378350:G:A	8.66744e-44	-8.19721e-10	-1.65356	0.000217215	-8.19721e-10	-1.66434	0.000217411	-8.19721e-10	-1.6644
106378358	chr7:106378358:T:C	9.03477e-45	-2.51644	-1.3982	1.83544e-05	-2.54329	-1.59206	1.83726e-05	-2.54331	-1.59202
106378464	chr7:106378464:T:C	5.65588e-44	-2.08044	-1.18586e-09	0.000113516	-2.31328	-1.18586e-09	0.000113617	-2.31335	-1.18586e-09
106378513	chr7:106378513:T:A	7.85157e-45	-2.50058	-1.55442	1.60321e-05	-2.54577	-1.72486	1.60476e-05	-2.54577	-1.72486
106378556	chr7:106378556:T:C	5.49488e-45	-2.54357	-1.86833	1.52019e-05	-2.46959	-1.85421	1.52153e-05	-2.4697	-1.8542
106378771	chr7:106378771:G:A	6.51137e-44	-8.19721e-10	-1.93958	0.000176655	-8.19721e-10	-1.87102	0.000176821	-8.19721e-10	-1.87105
106378906	chr7:106378906:G:A	6.75073e-44	-8.19721e-10	-1.90348	0.000174667	-8.19721e-10	-1.88234	0.000174832	-8.19721e-10	-1.88237
106378997	chr7:106378997:G:C	1.01218e-43	-1.49845	-1.18586e-09	0.00016084	-1.96482	-1.18586e-09	0.000161022	-1.96465	-1.18586e-09
106379259	chr7:106379259:C:A	7.31579e-44	-8.19721e-10	-1.8231	0.00018248	-8.19721e-10	-1.83858	0.000182651	-8.19721e-10	-1.83861
106379735	chr7:106379735:A:C	1.12765e-43	-8.19721e-10	-1.39041	0.000381775	-8.19721e-10	-1.10039	0.000382079	-8.19721e-10	-1.10056
106379874	chr7:106379874:A:C	3.55871e-44	-2.54374	-1.18586e-09	9.13717e-05	-2.53029	-1.18586e-09	9.14611e-05	-2.53028	-1.18586e-09
106380155	chr7:106380155:A:T	3.85477e-44	-2.0284	-0.435427	0.000107135	-2.08784	-0.283288	0.000107245	-2.08779	-0.283285
106380431	chr7:106380431:T:C	1.73171e-44	-2.52431	-0.739712	5.64269e-05	-2.53997	-0.472306	5.64609e-05	-2.53999	-0.472649
106380478	chr7:106380478:G:A	2.22441e-44	-2.07591	-0.937736	6.14739e-05	-2.12033	-0.806276	6.15365e-05	-2.12028	-0.806279
106380550	chr7:106380550:A:C	6.64296e-44	-8.19721e-10	-1.91958	0.000169278	-8.19721e-10	-1.91368	0.000169444	-8.19721e-10	-1.91366
106380593	chr7:106380593:G:A	2.88596e-43	-8.19721e-10	-0.450691	0.000695147	-8.19721e-10	-0.5011	0.000695804	-8.19721e-10	-0.501122
106380998	chr7:106380998:T:C	5.37252e-43	-8.19721e-10	0.170747	0.00117139	-8.19721e-10	0.020724	0.00117244	-8.19721e-10	0.020657
106381076	chr7:106381076:A:G	1.18576e-43	-8.19721e-10	-1.34017	0.000276361	-8.19721e-10	-1.42351	0.000276641	-8.19721e-10	-1.42347
106381357	chr7:106381357:T:C	1.19727e-43	-8.19721e-10	-1.33051	0.000277075	-8.19721e-10	-1.42093	0.000277355	-8.19721e-10	-1.42089
106381410	chr7:106381410:C:A	1.01021e-44	-2.10361	-1.69937	2.15277e-05	-2.21238	-1.7635	2.15497e-05	-2.21231	-1.76352
106381502	chr7:106381502:G:C	5.71743e-45	-2.48709	-1.88511	1.33165e-05	-2.54484	-1.91138	1.33294e-05	-2.54482	-1.91139
106381696	chr7:106381696:G:A	5.88192e-45	-2.48404	-1.85979	1.61959e-05	-2.40797	-1.85249	1.62117e-05	-2.40799	-1.85246
106381764	chr7:106381764:T:C	7.5126e-44	-8.19721e-10	-1.79655	0.000275513	-8.19721e-10	-1.42659	0.000275759	-8.19721e-10	-1.42666
106381819	chr7:106381819:G:A	1.45537e-43	-8.19721e-10	-1.13529	0.000490776	-8.19721e-10	-0.849234	0.000491178	-8.19721e-10	-0.849382
106381870	chr7:106381870:ACAAT:A	1.22334e-43	-8.19721e-10	-1.30897	0.000285724	-8.19721e-10	-1.3902	0.000285982	-8.19721e-10	-1.39026
106381881	chr7:106381881:G:A	6.54329e-44	-8.19721e-10	-1.93469	0.000165239	-8.19721e-10	-1.93783	0.000165399	-8.19721e-10	-1.93783
106382078	chr7:106382078:A:G	7.76519e-45	-2.19895	-1.86712	2.16806e-05	-2.11247	-1.85633	2.1697e-05	-2.11262	-1.8564
106382095	chr7:106382095:C:A	8.56826e-44	-8.19721e-10	-1.66507	0.000197764	-8.19721e-10	-1.75815	0.000197957	-8.19721e-10	-1.75814
106382114	chr7:106382114:G:A	1.22883e-43	-8.19721e-10	-1.30449	0.000286629	-8.19721e-10	-1.38704	0.000286888	-8.19721e-10	-1.3871
106382374	chr7:106382374:GAA:G	7.90407e-44	-8.19721e-10	-1.74576	0.000187452	-8.19721e-10	-1.8117	0.000187635	-8.19721e-10	-1.81169
106382560	chr7:106382560:GTC:G	1.0973e-43	-8.19721e-10	-1.41769	0.00025924	-8.19721e-10	-1.48747	0.000259475	-8.19721e-10	-1.48753
106383065	chr7:106383065:G:T	8.90735e-44	-8.19721e-10	-1.62626	0.000207341	-8.19721e-10	-1.71086	0.000207542	-8.19721e-10	-1.71085
106383196	chr7:106383196:C:T	1.0347e-43	-8.19721e-10	-1.47644	0.000240957	-8.19721e-10	-1.5606	0.000241193	-8.19721e-10	-1.56059
106383251	chr7:106383251:G:A	8.05513e-44	-8.19721e-10	-1.72683	0.000185312	-8.19721e-10	-1.82318	0.000185493	-8.19721e-10	-1.82317
106383381	chr7:106383381:A:G	8.13178e-45	-2.20871	-1.81122	1.77419e-05	-2.32875	-1.84054	1.77591e-05	-2.32875	-1.84054
106383393	chr7:106383393:A:C	9.39487e-45	-2.17823	-1.69732	2.29324e-05	-2.27854	-1.63413	2.29572e-05	-2.27851	-1.63405
106383578	chr7:106383578:T:C	4.97798e-44	-0.649095	-1.55902	0.000122539	-0.80508	-1.43171	0.000122656	-0.805076	-1.43173
106383773	chr7:106383773:C:T	2.0422e-43	-8.19721e-10	-0.796522	0.000939885	-8.19721e-10	-0.199465	0.000940932	-8.19721e-10	-0.199318
106383780	chr7:106383780:A:G	6.82806e-44	-8.19721e-10	-1.89209	0.000168163	-8.19721e-10	-1.92029	0.000168325	-8.19721e-10	-1.92029
106383852	chr7:106383852:T:C	3.5771e-44	-2.53858	-1.18586e-09	8.99644e-05	-2.54581	-1.18586e-09	9.00514e-05	-2.54581	-1.18586e-09
106383903	chr7:106383903:C:T	1.3584e-43	-8.19721e-10	-1.20424	0.000420077	-8.19721e-10	-1.00478	0.00042052	-8.19721e-10	-1.0047
106383926	chr7:106383926:G:A	1.40941e-44	-1.96771	-1.50226	3.36587e-05	-2.05789	-1.47106	3.36922e-05	-2.05785	-1.47108
106384449	chr7:106384449:G:A	2.75368e-44	-1.43203	-1.36816	6.51361e-05	-1.54866	-1.32008	6.51983e-05	-1.54863	-1.32012
106384493	chr7:106384493:T:C	5.72787e-44	-0.387272	-1.68052	0.000137781	-0.562029	-1.55752	0.000137917	-0.561993	-1.55755
106385379	chr7:106385379:T:C	7.13269e-44	-8.19721e-10	-1.84845	0.000177484	-8.19721e-10	-1.86634	0.000177658	-8.19721e-10	-1.86633
106385489	chr7:106385489:G:A	6.97893e-44	-1.87024	-1.18586e-09	0.000193362	-1.78066	-1.18586e-09	0.000193531	-1.78075	-1.18586e-09
106385536	chr7:106385536:C:G	1.2341e-43	-8.19721e-10	-1.30021	0.000278775	-8.19721e-10	-1.41482	0.00027905	-8.19721e-10	-1.4148
106385555	chr7:106385555:A:T	7.34119e-44	-8.19721e-10	-1.81963	0.000168924	-8.19721e-10	-1.91577	0.000169088	-8.19721e-10	-1.91577
106385810	chr7:106385810:C:A	4.02769e-44	-2.41994	-1.18586e-09	9.79397e-05	-2.46087	-1.18586e-09	9.80316e-05	-2.4609	-1.18586e-09
106385851	chr7:106385851:G:C	1.94087e-44	-1.72628	-1.42372	4.69221e-05	-1.81115	-1.38559	4.69656e-05	-1.81115	-1.38562
106385968	chr7:106385968:T:C	6.30885e-44	-0.433247	-1.53794	0.000157393	-0.592075	-1.3944	0.000157542	-0.592071	-1.39443
106386127	chr7:106386127:A:C	1.20754e-43	-8.19721e-10	-1.32197	0.00032544	-8.19721e-10	-1.26004	0.000325764	-8.19721e-10	-1.26002
106386555	chr7:106386555:A:G	1.07312e-43	-8.19721e-10	-1.43998	0.000244834	-8.19721e-10	-1.54464	0.000245074	-8.19721e-10	-1.54463
106386640	chr7:106386640:C:T	1.05953e-43	-8.19721e-10	-1.45273	0.000242023	-8.19721e-10	-1.55619	0.00024226	-8.19721e-10	-1.55618
106386839	chr7:106386839:C:T	1.19528e-43	-8.19721e-10	-1.33217	0.000324451	-8.19721e-10	-1.26309	0.000324774	-8.19721e-10	-1.26306
106387061	chr7:106387061:C:A	2.5834e-44	-1.37575	-1.48828	6.02774e-05	-1.49669	-1.44957	6.03351e-05	-1.49667	-1.4496
106387228	chr7:106387228:C:T	3.55843e-44	-2.54382	-1.18586e-09	9.27484e-05	-2.51533	-1.18586e-09	9.28407e-05	-2.5153	-1.18586e-09
106387350	chr7:106387350:A:G	1.60813e-44	-1.42089	-1.91717	3.23495e-05	-1.62864	-1.93998	3.23796e-05	-1.62868	-1.93998
106388063	chr7:106388063:AGATGTTCAGTG:A	4.05565e-43	-8.19721e-10	-0.110438	0.00220252	-8.19721e-10	0.652137	0.00220507	-8.19721e-10	0.652325
106388107	chr7:106388107:A:C	8.73699e-44	-8.19721e-10	-1.64557	0.000203077	-8.19721e-10	-1.73164	0.000203275	-8.19721e-10	-1.73163
106388257	chr7:106388257:A:G	1.01326e-43	-8.19721e-10	-1.49738	0.000265641	-8.19721e-10	-1.46307	0.000265906	-8.19721e-10	-1.46305
106388290	chr7:106388290:G:A	7.45167e-44	-8.19721e-10	-1.8047	0.000178677	-8.19721e-10	-1.85964	0.000178852	-8.19721e-10	-1.85963
106388318	chr7:106388318:A:G	1.7009e-44	-1.35985	-1.92213	3.98633e-05	-1.46103	-1.89874	3.98983e-05	-1.4611	-1.89875
106388400	chr7:106388400:A:G	7.04561e-44	-8.19721e-10	-1.86073	0.000176933	-8.19721e-10	-1.86945	0.000177107	-8.19721e-10	-1.86943
106388425	chr7:106388425:T:C	6.77161e-44	-8.19721e-10	-1.9004	0.00016963	-8.19721e-10	-1.91161	0.000169791	-8.19721e-10	-1.91162
106389284	chr7:106389284:T:C	7.43669e-44	-8.19721e-10	-1.80671	0.000199018	-8.19721e-10	-1.75183	0.000199205	-8.19721e-10	-1.75186
106389402	chr7:106389402:T:G	7.06311e-44	-8.19721e-10	-1.85825	0.000188158	-8.19721e-10	-1.80794	0.000188334	-8.19721e-10	-1.80797
106389441	chr7:106389441:T:C	3.60077e-44	-2.53199	-1.18586e-09	8.99639e-05	-2.54581	-1.18586e-09	9.00509e-05	-2.54581	-1.18586e-09
106389445	chr7:106389445:G:A	7.25285e-44	-8.19721e-10	-1.83174	0.000194883	-8.19721e-10	-1.77282	0.000195065	-8.19721e-10	-1.77286
106389671	chr7:106389671:C:T	4.49551e-43	-8.19721e-10	-0.00747121	0.00129609	-8.19721e-10	0.121881	0.00129727	-8.19721e-10	0.121824
106389672	chr7:106389672:G:A	7.11542e-44	-8.19721e-10	-1.85087	0.000172114	-8.19721e-10	-1.89707	0.000172281	-8.19721e-10	-1.89706
106389718	chr7:106389718:T:C	7.67587e-44	-8.19721e-10	-1.77505	0.000206009	-8.19721e-10	-1.7173	0.000206203	-8.19721e-10	-1.71733
106389826	chr7:106389826:T:A	6.54492e-44	-8.19721e-10	-1.93445	0.0001651	-8.19721e-10	-1.93867	0.00016526	-8.19721e-10	-1.93867
106389855	chr7:106389855:G:A	1.11144e-42	-8.19721e-10	0.897696	0.00241473	-8.19721e-10	0.744121	0.00241696	-8.19721e-10	0.744078
106390399	chr7:106390399:A:C	2.59805e-43	-0.555787	-1.18586e-09	0.000312625	-1.30022	-1.18586e-09	0.000312972	-1.30007	-1.18586e-09
106390462	chr7:106390462:C:T	7.4297e-44	-8.19721e-10	-1.80765	0.00019801	-8.19721e-10	-1.7569	0.000198197	-8.19721e-10	-1.75693
106390661	chr7:106390661:C:T	1.72666e-44	-2.54579	-0.721153	4.34378e-05	-2.54533	-0.728562	4.34889e-05	-2.54533	-0.72835
106391029	chr7:106391029:T:C	1.00634e-44	-2.52193	-1.28489	3.0287e-05	-2.4638	-1.1707	3.03147e-05	-2.46383	-1.17072
106391106	chr7:106391106:G:C	7.59508e-44	-8.19721e-10	-1.78563	0.000203489	-8.19721e-10	-1.72961	0.00020368	-8.19721e-10	-1.72964
106391228	chr7:106391228:ATTTGT:A	3.28625e-43	-8.19721e-10	-0.320802	0.000926506	-8.19721e-10	-0.213802	0.000927347	-8.19721e-10	-0.213862
106391242	chr7:106391242:TTAAC:T	2.36432e-44	-1.15865	-1.79399	5.94463e-05	-1.16884	-1.79131	5.9488e-05	-1.16916	-1.79126
106391264	chr7:106391264:C:T	3.63527e-44	-2.52245	-1.18586e-09	9.34022e-05	-2.50831	-1.18586e-09	9.34906e-05	-2.50833	-1.18586e-09
106391827	chr7:106391827:T:C	5.95005e-45	-2.54504	-1.78728	1.63125e-05	-2.39075	-1.86254	1.63256e-05	-2.39096	-1.86249
106392021	chr7:106392021:A:G	1.58063e-44	-2.54566	-0.809652	3.98949e-05	-2.54497	-0.814	3.99414e-05	-2.54498	-0.813797
106392200	chr7:106392200:A:T	1.52311e-44	-2.54549	-0.846888	3.82783e-05	-2.54464	-0.855695	3.83228e-05	-2.54465	-0.855495
106392226	chr7:106392226:C:T	1.04919e-43	-8.19721e-10	-1.46253	0.000275642	-8.19721e-10	-1.42612	0.00027592	-8.19721e-10	-1.42608
106392395	chr7:106392395:C:T	1.11596e-43	-8.19721e-10	-1.40083	0.000293178	-8.19721e-10	-1.36444	0.000293475	-8.19721e-10	-1.3644
106392416	chr7:106392416:G:A	3.0628e-43	-8.19721e-10	-0.391219	0.000865326	-8.19721e-10	-0.282116	0.000866112	-8.19721e-10	-0.282174
106392455	chr7:106392455:A:G	4.18896e-44	-2.38068	-1.18586e-09	9.30478e-05	-2.51211	-1.18586e-09	9.31466e-05	-2.51201	-1.18586e-09
106392849	chr7:106392849:T:C	1.12051e-44	-2.54187	-1.15748	2.77619e-05	-2.54122	-1.18034	2.77927e-05	-2.54123	-1.18019
106392916	chr7:106392916:T:C	6.99913e-44	-8.19721e-10	-1.86735	0.000170841	-8.19721e-10	-1.90449	0.000171008	-8.19721e-10	-1.90448
106392934	chr7:106392934:A:C	1.56206e-44	-2.51222	-0.854906	3.97923e-05	-2.40902	-0.952528	3.98333e-05	-2.40915	-0.952336
106393444	chr7:106393444:A:T	1.10402e-44	-2.54337	-1.17081	2.71885e-05	-2.54307	-1.19936	2.72187e-05	-2.54308	-1.19921
106393514	chr7:106393514:A:T	1.27914e-44	-2.42095	-1.146	3.09986e-05	-2.40985	-1.20143	3.10314e-05	-2.40992	-1.20127
106394040	chr7:106394040:G:A	3.10613e-44	-2.50233	-0.17743	7.84707e-05	-2.51315	-0.169345	7.85614e-05	-2.51317	-0.169137
106394401	chr7:106394401:C:T	1.35091e-43	-8.19721e-10	-1.20977	0.000408085	-8.19721e-10	-1.03375	0.000408516	-8.19721e-10	-1.03366
106394555	chr7:106394555:A:G	9.72766e-44	-8.19721e-10	-1.53816	0.000254928	-8.19721e-10	-1.50424	0.000255184	-8.19721e-10	-1.5042
106394993	chr7:106394993:A:T	7.02013e-44	-8.19721e-10	-1.86435	0.000185395	-8.19721e-10	-1.82274	0.00018557	-8.19721e-10	-1.82276
106395047	chr7:106395047:A:G	1.22253e-44	-2.34686	-1.26535	2.99903e-05	-2.33198	-1.31237	3.0021e-05	-2.33208	-1.31221
106395253	chr7:106395253:G:A	6.54462e-44	-8.19721e-10	-1.93449	0.000164899	-8.19721e-10	-1.93989	0.000165059	-8.19721e-10	-1.93989
106395350	chr7:106395350:G:C	3.91152e-44	-2.44921	-1.18586e-09	0.000184658	-1.82672	-1.18586e-09	0.000184693	-1.82749	-1.18586e-09
106395713	chr7:106395713:G:A	1.16832e-44	-1.728	-1.92957	1.61114e-05	-2.3396	-1.92609	1.61296e-05	-2.33943	-1.92611
106396287	chr7:106396287:G:C	8.84666e-45	-2.00554	-1.93014	2.51222e-05	-1.9101	-1.91138	2.51415e-05	-1.91032	-1.91134
106396497	chr7:106396497:G:T	5.92111e-43	-8.19721e-10	0.267974	0.00363173	-8.19721e-10	1.15224	0.00363588	-8.19721e-10	1.15242
106396553	chr7:106396553:G:A	5.91256e-43	-8.19721e-10	0.266529	0.00362547	-8.19721e-10	1.15052	0.00362962	-8.19721e-10	1.15069
106397063	chr7:106397063:T:C	5.67551e-43	-8.19721e-10	0.225611	0.00326497	-8.19721e-10	1.04578	0.00326866	-8.19721e-10	1.04595
106398864	chr7:106398864:C:T	7.73224e-45	-2.20466	-1.86566	2.04164e-05	-2.16089	-1.868	2.04339e-05	-2.16106	-1.86794
106398926	chr7:106398926:T:C	2.58455e-43	-8.19721e-10	-0.560997	0.00055931	-8.19721e-10	-0.718518	0.000559817	-8.19721e-10	-0.718578
106398931	chr7:106398931:T:C	7.62676e-44	-8.19721e-10	-1.78147	0.000174695	-8.19721e-10	-1.88218	0.000174862	-8.19721e-10	-1.88219
106398987	chr7:106398987:T:C	1.51439e-43	-8.19721e-10	-1.09554	0.000355049	-8.19721e-10	-1.17297	0.000355369	-8.19721e-10	-1.17303
106399114	chr7:106399114:G:A	3.55351e-44	-2.5452	-1.18586e-09	9.02485e-05	-2.54266	-1.18586e-09	9.03352e-05	-2.54266	-1.18586e-09
106399138	chr7:106399138:T:C	6.59807e-44	-8.19721e-10	-1.92636	0.000165072	-8.19721e-10	-1.93884	0.000165232	-8.19721e-10	-1.93884
106399297	chr7:106399297:G:T	2.12362e-43	-8.19721e-10	-0.757426	0.000463213	-8.19721e-10	-0.907037	0.000463635	-8.19721e-10	-0.907091
106399381	chr7:106399381:T:A	2.82426e-43	-8.19721e-10	-0.472302	0.000712975	-8.19721e-10	-0.475776	0.00071367	-8.19721e-10	-0.475768
106399456	chr7:106399456:T:C	3.96458e-44	-2.43573	-1.18586e-09	9.21728e-05	-2.52156	-1.18586e-09	9.22694e-05	-2.52148	-1.18586e-09
106399531	chr7:106399531:C:T	8.33339e-44	-8.19721e-10	-1.69286	0.000178662	-8.19721e-10	-1.85972	0.000178838	-8.19721e-10	-1.85971
106399825	chr7:106399825:G:A	1.71685e-44	-2.54488	-0.72776	3.98026e-05	-2.54139	-0.8199	3.98492e-05	-2.54138	-0.819705
106399914	chr7:106399914:G:A	1.7668e-44	-2.53126	-0.712706	4.1157e-05	-2.52212	-0.805708	4.12057e-05	-2.5221	-0.805511
106400188	chr7:106400188:T:G	2.27839e-43	-8.19721e-10	-0.687081	0.000719674	-8.19721e-10	-0.466424	0.000720502	-8.19721e-10	-0.466241
106400342	chr7:106400342:T:G	3.97716e-44	-2.43257	-1.18586e-09	9.11719e-05	-2.53248	-1.18586e-09	9.12587e-05	-2.53249	-1.18586e-09
106400352	chr7:106400352:A:G	2.17347e-43	-8.19721e-10	-0.734224	0.000472773	-8.19721e-10	-0.886608	0.000473203	-8.19721e-10	-0.886664
106400627	chr7:106400627:T:C	2.64552e-44	-1.4666	-1.37367	6.93335e-05	-1.57853	-1.22777	6.93892e-05	-1.57853	-1.22792
106400654	chr7:106400654:C:A	1.72343e-44	-2.52441	-0.744406	4.02459e-05	-2.51393	-0.83628	4.02936e-05	-2.51391	-0.836086
106400795	chr7:106400795:A:T	5.57208e-44	-2.09537	-1.18586e-09	0.000111577	-2.33051	-1.18586e-09	0.000111693	-2.33043	-1.18586e-09
106400840	chr7:106400840:C:T	8.66086e-45	-2.43405	-1.52285	2.15666e-05	-2.37037	-1.60371	2.15893e-05	-2.37035	-1.60364
106400886	chr7:106400886:T:G	6.60333e-44	-8.19721e-10	-1.92556	0.000165781	-8.19721e-10	-1.93456	0.000165941	-8.19721e-10	-1.93455
106401189	chr7:106401189:C:T	2.70406e-44	-2.53349	-0.284891	7.29895e-05	-2.51472	-0.240189	7.30762e-05	-2.51471	-0.239981
106401231	chr7:106401231:C:G	7.09694e-44	-8.19721e-10	-1.85347	0.000253324	-8.19721e-10	-1.51055	0.000253549	-8.19721e-10	-1.51063
106401407	chr7:106401407:A:C	1.60048e-44	-2.49968	-0.843153	3.59867e-05	-2.50548	-0.956588	3.60274e-05	-2.50552	-0.956392
106401468	chr7:106401468:G:T	2.7963e-43	-8.19721e-10	-0.482253	0.000601034	-8.19721e-10	-0.646571	0.000601577	-8.19721e-10	-0.646634
106401518	chr7:106401518:G:A	5.73452e-43	0.235955	-1.18586e-09	0.00215879	0.632082	-1.18586e-09	0.00216006	0.6317	-1.18586e-09
106402200	chr7:106402200:C:T	6.54839e-44	-8.19721e-10	-1.93392	0.000165085	-8.19721e-10	-1.93876	0.000165245	-8.19721e-10	-1.93876
106402206	chr7:106402206:A:G	1.52578e-44	-2.52801	-0.862623	3.56816e-05	-2.51832	-0.952271	3.57234e-05	-2.5183	-0.952086
106402323	chr7:106402323:T:A	6.5573e-44	-8.19721e-10	-1.93256	0.000170825	-8.19721e-10	-1.90458	0.000170988	-8.19721e-10	-1.90459
106402482	chr7:106402482:T:C	1.62432e-44	-2.53597	-0.792077	3.7826e-05	-2.5283	-0.88393	3.78705e-05	-2.52828	-0.883739
106402658	chr7:106402658:G:A	2.36092e-44	-2.53311	-0.420976	6.44991e-05	-2.5131	-0.36547	6.45753e-05	-2.51309	-0.365268
106403581	chr7:106403581:C:A	2.57098e-44	-2.52169	-0.347153	7.14909e-05	-2.50415	-0.271505	7.15753e-05	-2.50413	-0.271313
106403749	chr7:106403749:G:A	2.40184e-44	-2.54353	-0.393373	6.61023e-05	-2.53647	-0.317545	6.61794e-05	-2.53646	-0.317356
106404517	chr7:106404517:T:C	1.43482e-44	-2.5371	-0.914997	3.3709e-05	-2.528	-0.99946	3.37483e-05	-2.52798	-0.999278
106404678	chr7:106404678:G:A	7.12429e-44	-8.19721e-10	-1.84963	0.000209669	-8.19721e-10	-1.69969	0.000209861	-8.19721e-10	-1.69974
106404982	chr7:106404982:G:A	1.16121e-43	-8.19721e-10	-1.36109	0.000260217	-8.19721e-10	-1.48371	0.00026047	-8.19721e-10	-1.4837
106404993	chr7:106404993:A:G	8.30556e-44	-8.19721e-10	-1.69621	0.000205466	-8.19721e-10	-1.71994	0.000205668	-8.19721e-10	-1.71992
106405341	chr7:106405341:T:C	1.26675e-44	-2.51393	-1.06275	3.01915e-05	-2.50048	-1.13718	3.02266e-05	-2.50045	-1.13701
106405367	chr7:106405367:A:T	1.64576e-44	-2.52562	-0.789319	4.36875e-05	-2.50179	-0.766366	4.37388e-05	-2.50178	-0.766177
106405800	chr7:106405800:G:T	1.59835e-43	-8.19721e-10	-1.04158	0.000363801	-8.19721e-10	-1.14862	0.00036413	-8.19721e-10	-1.14868
106406155	chr7:106406155:A:G	7.19545e-44	-8.19721e-10	-1.83969	0.000186915	-8.19721e-10	-1.81457	0.000187093	-8.19721e-10	-1.81458
106406360	chr7:106406360:T:TA	1.18988e-44	-2.54582	-1.09347	2.80153e-05	-2.54406	-1.16841	2.80472e-05	-2.54406	-1.16824
106406760	chr7:106406760:G:A	1.78518e-43	-8.19721e-10	-0.931032	0.000397469	-8.19721e-10	-1.06011	0.000397827	-8.19721e-10	-1.06017
106408085	chr7:106408085:G:A	2.52483e-44	-2.52827	-0.358693	6.99546e-05	-2.51199	-0.285388	7.00371e-05	-2.51197	-0.285195
106408514	chr7:106408514:T:C	1.43201e-43	-8.19721e-10	-1.15147	0.000326036	-8.19721e-10	-1.25821	0.000326333	-8.19721e-10	-1.25827
106409057	chr7:106409057:T:C	5.08997e-43	0.116723	-1.18586e-09	0.000465528	-0.902051	-1.18586e-09	0.000466103	-0.901783	-1.18586e-09
106409177	chr7:106409177:A:G	7.22648e-45	-2.21528	-1.92268	1.38946e-05	-2.47513	-1.93859	1.39097e-05	-2.47501	-1.9386
106409296	chr7:106409296:G:A	2.08884e-43	-8.19721e-10	-0.77394	0.00064598	-8.19721e-10	-0.574454	0.000646718	-8.19721e-10	-0.574279
106409346	chr7:106409346:G:A	1.56408e-43	-8.19721e-10	-1.06325	0.000643536	-8.19721e-10	-0.578244	0.000644255	-8.19721e-10	-0.578095
106409444	chr7:106409444:C:T	8.83197e-44	-8.19721e-10	-1.63476	0.000230508	-8.19721e-10	-1.60494	0.000230738	-8.19721e-10	-1.6049
106409718	chr7:106409718:C:T	5.76073e-45	-2.44739	-1.91727	1.49883e-05	-2.42628	-1.91167	1.5002e-05	-2.42637	-1.91163
106410123	chr7:106410123:A:G	8.37392e-45	-2.31463	-1.67597	2.19267e-05	-2.2264	-1.73112	2.19496e-05	-2.22637	-1.73107
106410312	chr7:106410312:C:T	2.89123e-44	-2.4524	-0.299053	8.25334e-05	-2.4205	-0.211525	8.26327e-05	-2.42046	-0.211325
106410680	chr7:106410680:G:A	8.23176e-44	-8.19721e-10	-1.70513	0.000227701	-8.19721e-10	-1.61719	0.000227924	-8.19721e-10	-1.61717
106410896	chr7:106410896:T:C	6.7979e-45	-2.36089	-1.83822	1.77111e-05	-2.39639	-1.77464	1.77268e-05	-2.39646	-1.77465
106410971	chr7:106410971:G:A	5.9815e-45	-2.4075	-1.91955	1.59666e-05	-2.39416	-1.88057	1.59812e-05	-2.39425	-1.88052
106410980	chr7:106410980:T:G	7.16227e-44	-8.19721e-10	-1.84431	0.000175849	-8.19721e-10	-1.8756	0.000176022	-8.19721e-10	-1.87558
106411370	chr7:106411370:T:C	9.59045e-44	-8.19721e-10	-1.55237	0.00023451	-8.19721e-10	-1.58772	0.00023472	-8.19721e-10	-1.5878
106411669	chr7:106411669:G:T	1.03047e-43	-8.19721e-10	-1.48054	0.00024057	-8.19721e-10	-1.56221	0.00024081	-8.19721e-10	-1.56218
106411873	chr7:106411873:G:T	1.16193e-43	-8.19721e-10	-1.36047	0.000258109	-8.19721e-10	-1.49184	0.000258366	-8.19721e-10	-1.49181
106411998	chr7:106411998:T:C	8.20053e-44	-8.19721e-10	-1.70894	0.000203916	-8.19721e-10	-1.72752	0.000204104	-8.19721e-10	-1.72756
106412015	chr7:106412015:C:T	9.27817e-44	-8.19721e-10	-1.58547	0.000241657	-8.19721e-10	-1.5577	0.000241899	-8.19721e-10	-1.55767
106412246	chr7:106412246:C:T	3.68592e-44	-2.50861	-1.18586e-09	9.00834e-05	-2.54449	-1.18586e-09	9.017e-05	-2.54449	-1.18586e-09
106412267	chr7:106412267:A:G	1.62143e-43	-8.19721e-10	-1.02724	0.000491308	-8.19721e-10	-0.848152	0.000491859	-8.19721e-10	-0.847998
106412340	chr7:106412340:C:T	7.37523e-44	-8.19721e-10	-1.81501	0.00017146	-8.19721e-10	-1.90087	0.000171625	-8.19721e-10	-1.90088
106412427	chr7:106412427:T:C	1.02601e-44	-1.86819	-1.91926	1.85422e-05	-2.21291	-1.91227	1.85648e-05	-2.21267	-1.91225
106412487	chr7:106412487:T:C	1.34569e-43	-8.19721e-10	-1.21364	0.000529706	-8.19721e-10	-0.7729	0.000530293	-8.19721e-10	-0.772759
106412753	chr7:106412753:T:C	1.11332e-44	-2.45191	-1.25388	3.307e-05	-2.41692	-1.12968	3.3107e-05	-2.41689	-1.12956
106412915	chr7:106412915:A:C	1.82286e-43	-8.19721e-10	-0.910145	0.000774046	-8.19721e-10	-0.393591	0.000774916	-8.19721e-10	-0.393434
106412977	chr7:106412977:A:G	5.19844e-44	-2.16478	-1.18586e-09	0.000104779	-2.39337	-1.18586e-09	0.000104884	-2.39333	-1.18586e-09
106412983	chr7:106412983:G:T	7.34168e-45	-2.53231	-1.58985	1.90701e-05	-2.52544	-1.57166	1.90906e-05	-2.52548	-1.57152
106413634	chr7:106413634:T:C	7.0004e-44	-8.19721e-10	-1.86717	0.000179069	-8.19721e-10	-1.85745	0.000179244	-8.19721e-10	-1.85744
106413757	chr7:106413757:C:T	7.08499e-45	-2.41145	-1.74629	1.97576e-05	-2.35126	-1.71043	1.97781e-05	-2.35123	-1.71038
106413845	chr7:106413845:A:G	8.69881e-44	-8.19721e-10	-1.64995	0.000259266	-8.19721e-10	-1.48737	0.000259497	-8.19721e-10	-1.48744
106414051	chr7:106414051:A:T	6.53809e-44	-8.19721e-10	-1.93549	0.000185903	-8.19721e-10	-1.82	0.000186071	-8.19721e-10	-1.82006
106414099	chr7:106414099:C:T	6.9259e-44	-8.19721e-10	-1.87787	0.00024328	-8.19721e-10	-1.55101	0.000243496	-8.19721e-10	-1.55109
106414277	chr7:106414277:C:T	5.55004e-44	-2.09933	-1.18586e-09	0.000124702	-2.2193	-1.18586e-09	0.000124816	-2.21935	-1.18586e-09
106414363	chr7:106414363:C:T	1.12463e-44	-2.30139	-1.39429	3.70332e-05	-2.16342	-1.26999	3.70609e-05	-2.16352	-1.2701
106414481	chr7:106414481:G:A	8.57511e-45	-2.53666	-1.43019	2.20001e-05	-2.51588	-1.43829	2.20211e-05	-2.51588	-1.43831
106414606	chr7:106414606:T:C	6.51501e-44	-8.19721e-10	-1.93903	0.000165792	-8.19721e-10	-1.93449	0.000165951	-8.19721e-10	-1.93449
106414759	chr7:106414759:G:A	1.02034e-43	-8.19721e-10	-1.49041	0.000317867	-8.19721e-10	-1.28359	0.000318171	-8.19721e-10	-1.2836
106414774	chr7:106414774:G:A	1.09753e-44	-2.30467	-1.4154	3.14929e-05	-2.07562	-1.51984	3.15121e-05	-2.076	-1.51982
106414778	chr7:106414778:C:T	8.64467e-44	-8.19721e-10	-1.65619	0.000255958	-8.19721e-10	-1.50021	0.000256202	-8.19721e-10	-1.50022
106414807	chr7:106414807:T:C	6.86503e-44	-8.19721e-10	-1.88669	0.000181303	-8.19721e-10	-1.84505	0.000181485	-8.19721e-10	-1.84502
106414854	chr7:106414854:T:C	7.21342e-44	-8.19721e-10	-1.83719	0.000181862	-8.19721e-10	-1.84198	0.000182045	-8.19721e-10	-1.84194
106414927	chr7:106414927:G:A	6.70155e-44	-8.19721e-10	-1.9108	0.000179562	-8.19721e-10	-1.8547	0.000179729	-8.19721e-10	-1.85474
106414946	chr7:106414946:C:T	2.35101e-43	-8.19721e-10	-0.655704	0.000569597	-8.19721e-10	-0.700293	0.000570085	-8.19721e-10	-0.700403
106414980	chr7:106414980:T:C	1.24501e-43	-1.29141	-1.18586e-09	0.00029079	-1.37262	-1.18586e-09	0.000291018	-1.3728	-1.18586e-09
106415058	chr7:106415058:A:G	6.18146e-45	-2.355	-1.93917	1.69946e-05	-2.27515	-1.93718	1.70133e-05	-2.27503	-1.93717
106415189	chr7:106415189:T:C	6.34176e-45	-2.34741	-1.92115	1.7388e-05	-2.27148	-1.91797	1.74046e-05	-2.27148	-1.91798
106415484	chr7:106415484:G:A	3.59911e-44	-2.53245	-1.18586e-09	0.000115142	-2.29906	-1.18586e-09	0.000115263	-2.29897	-1.18586e-09
106415681	chr7:106415681:C:T	4.10443e-43	-8.19721e-10	-0.0984832	0.00122775	-8.19721e-10	0.0677199	0.00122901	-8.19721e-10	0.0677758
106415883	chr7:106415883:T:C	8.88827e-44	-8.19721e-10	-1.6284	0.000202986	-8.19721e-10	-1.73208	0.000203173	-8.19721e-10	-1.73213
106415930	chr7:106415930:T:C	1.39613e-44	-2.07163	-1.4078	2.5468e-05	-2.02157	-1.78623	2.54887e-05	-2.02175	-1.78621
106415967	chr7:106415967:T:A	4.23159e-43	1.58585	-1.65382	0.000357939	0.766227	-1.93109	0.00035867	0.767304	-1.93109
106415993	chr7:106415993:T:C	7.15327e-44	-8.19721e-10	-1.84556	0.000195099	-8.19721e-10	-1.77172	0.000195294	-8.19721e-10	-1.77168
106416406	chr7:106416406:T:G	6.78286e-43	2.01216	-1.60831	0.000535781	1.16015	-1.92165	0.000536905	1.16129	-1.92166
106416432	chr7:106416432:C:T	8.95933e-45	-2.5116	-1.41143	3.09777e-05	-2.31481	-1.29714	3.10103e-05	-2.31471	-1.29716
106416616	chr7:106416616:C:G	2.36651e-42	3.47738	-1.82393	0.00181351	2.38852	-1.93073	0.00181763	2.38982	-1.93072
106417007	chr7:106417007:T:TTGCTGCC	6.52718e-44	-8.19721e-10	-1.93716	0.000177315	-8.19721e-10	-1.8673	0.000177485	-8.19721e-10	-1.8673
106417242	chr7:106417242:C:T	1.70837e-44	-2.51646	-0.761138	3.72021e-05	-2.34809	-1.08077	3.72413e-05	-2.34798	-1.08079
106417249	chr7:106417249:G:A	8.94717e-45	-2.51292	-1.41147	2.25245e-05	-2.33942	-1.5912	2.25485e-05	-2.33931	-1.59121
106418579	chr7:106418579:A:G	7.11444e-44	-8.19721e-10	-1.85101	0.000165781	-8.19721e-10	-1.93456	0.000165941	-8.19721e-10	-1.93456
106418706	chr7:106418706:C:T	5.11673e-45	-2.54477	-1.93843	1.3051e-05	-2.54053	-1.93583	1.30633e-05	-2.54055	-1.93584
106418859	chr7:106418859:C:T	9.0154e-44	-8.19721e-10	-1.6142	0.000171688	-8.19721e-10	-1.89954	0.000171853	-8.19721e-10	-1.89955
106418872	chr7:106418872:C:T	1.22734e-44	-2.49154	-1.11674	3.06448e-05	-2.27779	-1.34497	3.06779e-05	-2.27767	-1.34498
106419334	chr7:106419334:G:A	6.78327e-44	-8.19721e-10	-1.89868	0.000166849	-8.19721e-10	-1.92813	0.000167009	-8.19721e-10	-1.92814
106419378	chr7:106419378:T:C	6.94635e-45	-2.26164	-1.91587	3.69109e-05	-1.4969	-1.93982	3.69382e-05	-1.49713	-1.93981
106419538	chr7:106419538:C:T	4.71888e-44	-1.14609	-1.11548	0.000114834	-0.933462	-1.36827	0.000114922	-0.933785	-1.36815
106419574	chr7:106419574:G:T	2.52828e-42	1.71958	-1.18586e-09	0.00269147	0.85262	-1.18586e-09	0.00269682	0.853641	-1.18586e-09
106419665	chr7:106419665:A:G	1.46434e-44	-2.38662	-1.04511	5.27201e-05	-1.78696	-1.29327	5.27701e-05	-1.78711	-1.29314
106419767	chr7:106419767:G:T	8.19951e-44	-1.89533	0.186272	0.000272408	-2.33022	0.892302	0.000272678	-2.33028	0.892386
106419801	chr7:106419801:CCTTT:C	8.77808e-44	-8.19721e-10	-1.64088	0.000295374	-8.19721e-10	-1.35698	0.000295662	-8.19721e-10	-1.35697
106419984	chr7:106419984:A:AT	3.82281e-43	-8.19721e-10	-0.169563	0.00107519	-8.19721e-10	-0.0649705	0.00107629	-8.19721e-10	-0.0649122
106420157	chr7:106420157:C:A	4.14686e-43	1.32228	-1.41047	0.000824709	0.521185	-0.851377	0.000826382	0.522193	-0.851325
106420231	chr7:106420231:A:G	9.31144e-44	-8.19721e-10	-1.58189	0.000184764	-8.19721e-10	-1.82614	0.000184944	-8.19721e-10	-1.82614
106420519	chr7:106420519:A:C	6.59607e-44	-8.19721e-10	-1.92666	0.000166822	-8.19721e-10	-1.92829	0.000166982	-8.19721e-10	-1.9283
106420941	chr7:106420941:G:A	1.53753e-44	-2.49535	-0.887603	3.69371e-05	-2.28304	-1.15297	3.69768e-05	-2.28292	-1.15298
106421043	chr7:106421043:A:G	1.82748e-44	-2.01472	-1.19548	5.09952e-05	-1.81039	-1.3031	5.10343e-05	-1.81075	-1.30294
106421049	chr7:106421049:C:T	9.05456e-45	-2.0859	-1.82655	1.85391e-05	-2.42595	-1.69939	1.85563e-05	-2.42601	-1.69937
106421105	chr7:106421105:T:C	1.16046e-44	-2.47	-1.19433	2.95387e-05	-2.22243	-1.43709	2.95709e-05	-2.2223	-1.4371
106421119	chr7:106421119:T:A	7.0426e-44	-8.19721e-10	-1.86116	0.000169295	-8.19721e-10	-1.91358	0.000169457	-8.19721e-10	-1.91359
106421189	chr7:106421189:C:T	8.45716e-43	-8.19721e-10	0.624464	0.00362756	-8.19721e-10	1.15109	0.00363127	-8.19721e-10	1.15115
106421316	chr7:106421316:T:C	1.68916e-43	-0.986319	-1.18586e-09	0.000104664	-2.39447	-1.18586e-09	0.000104771	-2.39441	-1.18586e-09
106421635	chr7:106421635:C:T	1.42252e-44	-2.49586	-0.964849	3.44385e-05	-2.28654	-1.21951	3.44754e-05	-2.28642	-1.21952
106421711	chr7:106421711:T:C	1.52098e-44	-2.51256	-0.881215	3.56325e-05	-2.32579	-1.14617	3.56704e-05	-2.32568	-1.14619
106422106	chr7:106422106:G:A	8.40358e-44	-8.19721e-10	-1.68448	0.000187801	-8.19721e-10	-1.80984	0.000187981	-8.19721e-10	-1.80985
106422167	chr7:106422167:T:C	8.68374e-45	-2.06611	-1.88816	2.6043e-05	-1.87097	-1.9145	2.60601e-05	-1.87131	-1.91447
106422520	chr7:106422520:A:G	8.29911e-45	-2.0639	-1.93568	4.95147e-05	-1.20689	-1.93607	4.9549e-05	-1.20714	-1.93608
106422559	chr7:106422559:T:C	5.10547e-43	-8.19721e-10	0.119762	0.00146147	-8.19721e-10	0.241975	0.00146301	-8.19721e-10	0.242062
106422883	chr7:106422883:G:A	5.84617e-44	-2.04735	-1.18586e-09	0.00045276	-0.929861	-1.18586e-09	0.000453088	-0.930103	-1.18586e-09
106422907	chr7:106422907:G:A	1.4757e-44	-2.16618	-1.25782	8.3172e-05	-1.41732	-1.20699	8.32202e-05	-1.41754	-1.20716
106422963	chr7:106422963:A:T	9.09882e-44	-8.19721e-10	-1.60499	0.000165258	-8.19721e-10	-1.93771	0.000165418	-8.19721e-10	-1.93771
106423085	chr7:106423085:G:A	6.14527e-45	-2.36677	-1.93326	2.10899e-05	-2.06201	-1.93442	2.1105e-05	-2.06224	-1.93443
106423086	chr7:106423086:G:A	6.24849e-45	-2.35012	-1.93326	2.16567e-05	-2.03549	-1.93442	2.16722e-05	-2.03573	-1.93443
106423144	chr7:106423144:T:G	8.55754e-45	-2.14275	-1.82616	1.94769e-05	-2.45004	-1.62596	1.94954e-05	-2.45009	-1.62592
106423222	chr7:106423222:C:T	8.4102e-45	-2.54512	-1.44116	1.94104e-05	-2.50219	-1.57723	1.94304e-05	-2.50213	-1.57722
106423314	chr7:106423314:C:T	1.3144e-44	-1.61364	-1.92611	6.11227e-05	-0.993553	-1.93879	6.11554e-05	-0.993992	-1.93878
106423362	chr7:106423362:A:G	8.17511e-44	-8.19721e-10	-1.71204	0.00018413	-8.19721e-10	-1.82958	0.000184306	-8.19721e-10	-1.82959
106424053	chr7:106424053:A:G	7.17128e-44	-8.19721e-10	-1.84305	0.000166922	-8.19721e-10	-1.9277	0.000167083	-8.19721e-10	-1.9277
106424112	chr7:106424112:T:C	8.82397e-45	-2.09211	-1.84614	4.72031e-05	-1.28725	-1.90351	4.72392e-05	-1.28751	-1.90346
106424519	chr7:106424519:C:G	5.97744e-43	2.11943	-1.84199	0.000610017	1.29331	-1.92504	0.00061131	1.29445	-1.92503
106424662	chr7:106424662:G:T	2.33141e-44	-2.21047	-0.756195	4.07095e-05	-2.25719	-1.08157	4.07574e-05	-2.25702	-1.08153
106424728	chr7:106424728:G:A	6.725e-45	-2.35441	-1.85548	2.27823e-05	-2.00224	-1.91699	2.27974e-05	-2.00257	-1.91697
106425546	chr7:106425546:C:T	7.80188e-43	-8.19721e-10	0.543815	0.00181193	-8.19721e-10	0.456924	0.00181385	-8.19721e-10	0.457018
106425971	chr7:106425971:T:C	2.00115e-44	-1.99591	-1.1235	2.09542e-05	-2.35734	-1.64555	2.09741e-05	-2.35734	-1.64556
106426094	chr7:106426094:C:G	7.73694e-45	-2.14271	-1.927	3.82071e-05	-1.4624	-1.9398	3.82347e-05	-1.46264	-1.93981
106426561	chr7:106426561:A:G	3.8964e-44	-2.45308	-1.18586e-09	0.00011485	-2.3016	-1.18586e-09	0.000114953	-2.30167	-1.18586e-09
106426568	chr7:106426568:A:G	1.13962e-43	-8.19721e-10	-1.37986	0.000194025	-8.19721e-10	-1.77724	0.000194213	-8.19721e-10	-1.77724
106426823	chr7:106426823:C:T	1.08514e-43	-8.19721e-10	-1.42884	0.000178386	-8.19721e-10	-1.86127	0.000178555	-8.19721e-10	-1.86129
106426991	chr7:106426991:G:A	5.17037e-44	-1.3576	-0.812592	0.000177005	-0.848584	-1.02046	0.000177127	-0.848876	-1.02044
106427043	chr7:106427043:C:T	7.31939e-43	-8.19721e-10	0.479978	0.00169304	-8.19721e-10	0.38906	0.00169484	-8.19721e-10	0.389153
106427522	chr7:106427522:C:G	6.08549e-45	-2.54525	-1.76456	1.62501e-05	-2.49002	-1.7671	1.62655e-05	-2.48996	-1.76718
106427616	chr7:106427616:A:G	7.04312e-44	-8.19721e-10	-1.86108	0.00016595	-8.19721e-10	-1.93354	0.00016611	-8.19721e-10	-1.93354
106427717	chr7:106427717:C:T	1.66525e-44	-1.74751	-1.55565	6.08416e-05	-1.40843	-1.52852	6.08901e-05	-1.40859	-1.52853
106427718	chr7:106427718:G:A	6.87358e-44	-8.19721e-10	-1.88545	0.000188753	-8.19721e-10	-1.80478	0.000188941	-8.19721e-10	-1.80476
106427892	chr7:106427892:C:T	7.35329e-45	-2.29423	-1.82634	1.5596e-05	-2.5365	-1.76171	1.56102e-05	-2.53649	-1.76178
106428384	chr7:106428384:C:T	5.1882e-45	-2.54083	-1.9285	1.48217e-05	-2.5455	-1.80363	1.48353e-05	-2.5455	-1.80368
106428480	chr7:106428480:G:C	1.15305e-44	-1.94326	-1.72746	1.76469e-05	-2.35551	-1.81915	1.76628e-05	-2.35558	-1.81915
106428623	chr7:106428623:A:G	6.58759e-44	-8.19721e-10	-1.92795	0.000165764	-8.19721e-10	-1.93466	0.000165922	-8.19721e-10	-1.93467
106428675	chr7:106428675:A:G	6.38028e-45	-2.35753	-1.90498	2.5608e-05	-1.86625	-1.93607	2.56283e-05	-1.86644	-1.93605
106428755	chr7:106428755:G:A	7.64386e-44	-8.19721e-10	-1.77923	0.000208743	-8.19721e-10	-1.70412	0.000208949	-8.19721e-10	-1.7041
106429020	chr7:106429020:G:A	9.10922e-45	-2.42625	-1.48018	1.80658e-05	-2.54513	-1.60608	1.80825e-05	-2.54513	-1.60612
106429134	chr7:106429134:A:C	6.90486e-44	-8.19721e-10	-1.88091	0.000181764	-8.19721e-10	-1.84251	0.000181945	-8.19721e-10	-1.84248
106429721	chr7:106429721:A:G	1.27853e-44	-2.46368	-1.10374	2.50762e-05	-2.5378	-1.28551	2.50999e-05	-2.53779	-1.28554
106430575	chr7:106430575:G:A	7.43014e-45	-2.22311	-1.88706	3.11791e-05	-1.68292	-1.92256	3.12045e-05	-1.68308	-1.92255
106430828	chr7:106430828:A:G	1.80686e-43	-8.19721e-10	-0.918957	0.000554157	-8.19721e-10	-0.727774	0.000554709	-8.19721e-10	-0.727745
106430846	chr7:106430846:T:A	9.44577e-44	-8.19721e-10	-1.56757	0.000210009	-8.19721e-10	-1.69807	0.000210205	-8.19721e-10	-1.69811
106431179	chr7:106431179:C:A	5.45491e-45	-2.48029	-1.93891	1.54513e-05	-2.4474	-1.86012	1.54651e-05	-2.44745	-1.86015
106431474	chr7:106431474:A:G	6.65203e-44	-8.19721e-10	-1.91821	0.000173102	-8.19721e-10	-1.89134	0.000173273	-8.19721e-10	-1.89132
106431903	chr7:106431903:A:C	6.55831e-44	-8.19721e-10	-1.9324	0.000164927	-8.19721e-10	-1.93972	0.000165087	-8.19721e-10	-1.93972
106432174	chr7:106432174:A:G	6.54868e-44	-8.19721e-10	-1.93387	0.000175977	-8.19721e-10	-1.87487	0.000176147	-8.19721e-10	-1.87487
106432227	chr7:106432227:C:T	1.21744e-44	-1.97825	-1.63814	3.93414e-05	-1.52237	-1.85058	3.93694e-05	-1.52261	-1.85059
106432229	chr7:106432229:G:A	6.5299e-44	-8.19721e-10	-1.93674	0.000165061	-8.19721e-10	-1.93891	0.00016522	-8.19721e-10	-1.93891
106432547	chr7:106432547:C:A	5.97522e-45	-2.38903	-1.93907	2.99845e-05	-1.76002	-1.88453	3.0006e-05	-1.76022	-1.88457
106432646	chr7:106432646:G:T	2.49017e-44	-2.52049	-0.380296	0.000105595	-2.53137	0.145764	0.000105707	-2.53135	0.145829
106432658	chr7:106432658:G:A	1.6594e-43	-8.19721e-10	-1.00409	0.000477889	-8.19721e-10	-0.875844	0.000478365	-8.19721e-10	-0.875815
106432803	chr7:106432803:G:A	7.91124e-45	-2.10745	-1.93999	3.22592e-05	-1.65082	-1.92059	3.22813e-05	-1.65112	-1.92058
106433006	chr7:106433006:A:G	7.00498e-45	-2.3141	-1.855	2.8569e-05	-1.95546	-1.73745	2.85931e-05	-1.95562	-1.7374
106433571	chr7:106433571:T:C	8.84703e-45	-2.23441	-1.70123	1.48562e-05	-2.45702	-1.88978	1.48704e-05	-2.45707	-1.88974
106434022	chr7:106434022:A:C	8.69169e-45	-2.05969	-1.89367	1.69255e-05	-2.299	-1.9174	1.69394e-05	-2.29913	-1.91741
106434397	chr7:106434397:A:G	1.28203e-43	-8.19721e-10	-1.26211	0.00035762	-8.19721e-10	-1.16575	0.000357976	-8.19721e-10	-1.16572
106434496	chr7:106434496:T:A	8.50689e-45	-2.47173	-1.50311	3.4731e-05	-2.31095	-1.18664	3.47539e-05	-2.31113	-1.18677
106434866	chr7:106434866:C:T	1.46684e-44	-2.36549	-1.06454	4.92856e-05	-1.76607	-1.38152	4.93301e-05	-1.76636	-1.38129
106434988	chr7:106434988:G:T	6.72228e-44	-8.19721e-10	-1.90771	0.000166049	-8.19721e-10	-1.93294	0.00016621	-8.19721e-10	-1.93294
106435641	chr7:106435641:G:T	3.98308e-44	-2.43108	-1.18586e-09	9.53782e-05	-2.48737	-1.18586e-09	9.54672e-05	-2.48741	-1.18586e-09
106435971	chr7:106435971:ATG:A	1.47958e-44	-2.28996	-1.13142	5.70027e-05	-1.5584	-1.44373	5.70517e-05	-1.55872	-1.44351
106436035	chr7:106436035:T:C	5.00659e-44	-0.560057	-1.64232	3.54891e-05	-1.56896	-1.90704	3.55186e-05	-1.56912	-1.90701
106436247	chr7:106436247:G:A	1.38558e-44	-1.65231	-1.8347	7.32717e-05	-0.869777	-1.88127	7.33003e-05	-0.87037	-1.88125
106436248	chr7:106436248:TG:T	1.0218e-44	-2.09831	-1.69326	1.93107e-05	-2.32251	-1.76206	1.9327e-05	-2.32265	-1.76204
106436294	chr7:106436294:C:A	1.29902e-43	-8.19721e-10	-1.24894	0.000362959	-8.19721e-10	-1.15093	0.00036332	-8.19721e-10	-1.1509
106436538	chr7:106436538:T:C	3.58652e-43	-0.908423	0.675056	0.000234576	-1.8105	0.223062	0.000234829	-1.81064	0.223305
106436541	chr7:106436541:A:C	1.10054e-44	-2.03309	-1.68425	2.03685e-05	-2.27696	-1.75427	2.03855e-05	-2.27711	-1.75425
106436642	chr7:106436642:G:A	6.51482e-44	-8.19721e-10	-1.93905	0.000165096	-8.19721e-10	-1.9387	0.000165255	-8.19721e-10	-1.9387
106436644	chr7:106436644:T:A	1.55999e-44	-2.21989	-1.14856	6.46396e-05	-1.42177	-1.45463	6.46937e-05	-1.42211	-1.45442
106436830	chr7:106436830:G:T	6.5818e-44	-8.19721e-10	-1.92883	0.000165989	-8.19721e-10	-1.9333	0.000166151	-8.19721e-10	-1.93329
106436996	chr7:106436996:C:T	1.00268e-43	-8.19721e-10	-1.50787	0.000259945	-8.19721e-10	-1.48475	0.000260185	-8.19721e-10	-1.4848
106437001	chr7:106437001:T:G	7.46597e-44	-8.19721e-10	-1.80278	0.000176497	-8.19721e-10	-1.87192	0.000176661	-8.19721e-10	-1.87196
106437179	chr7:106437179:A:T	6.57613e-44	-8.19721e-10	-1.92969	0.000175117	-8.19721e-10	-1.87977	0.000175288	-8.19721e-10	-1.87976
106437185	chr7:106437185:C:T	1.23692e-43	-8.19721e-10	-1.29792	0.000344033	-8.19721e-10	-1.20449	0.000344375	-8.19721e-10	-1.20446
106437429	chr7:106437429:C:T	1.472e-44	-1.99246	-1.43406	4.68792e-05	-1.89253	-1.30512	4.69077e-05	-1.89298	-1.30503
106437508	chr7:106437508:T:C	7.86296e-44	-8.19721e-10	-1.75097	0.000177552	-8.19721e-10	-1.86596	0.000177728	-8.19721e-10	-1.86594
106437870	chr7:106437870:T:C	6.54375e-44	-8.19721e-10	-1.93462	0.000165898	-8.19721e-10	-1.93385	0.000166057	-8.19721e-10	-1.93386
106437896	chr7:106437896:G:A	1.96137e-44	-1.51488	-1.62462	0.000104039	-0.615155	-1.7853	0.000104077	-0.615778	-1.78528
106438219	chr7:106438219:T:C	7.24742e-44	-8.19721e-10	-1.83249	0.000173885	-8.19721e-10	-1.88683	0.000174052	-8.19721e-10	-1.88684
106438484	chr7:106438484:G:C	4.17179e-44	-2.38479	-1.18586e-09	8.99769e-05	-2.54567	-1.18586e-09	9.00641e-05	-2.54567	-1.18586e-09
106438624	chr7:106438624:T:C	4.5529e-44	-2.00478	-0.292591	0.000209336	-1.77179	0.0705094	0.000209586	-1.77165	0.0705885
106438789	chr7:106438789:C:T	1.09056e-44	-2.0714	-1.65505	2.03739e-05	-2.30172	-1.72924	2.03911e-05	-2.30187	-1.72922
106438893	chr7:106438893:G:A	1.64425e-44	-1.65961	-1.65624	7.86736e-05	-0.88458	-1.79533	7.8706e-05	-0.885154	-1.79532
106439036	chr7:106439036:A:T	1.03416e-44	-2.10129	-1.67825	1.95551e-05	-2.32359	-1.7484	1.95716e-05	-2.32373	-1.74838
106439280	chr7:106439280:A:G	1.21266e-44	-2.37695	-1.24337	5.91364e-05	-2.13645	-0.828923	5.91767e-05	-2.1368	-0.828861
106439281	chr7:106439281:T:C	1.22064e-44	-2.38601	-1.22774	5.95396e-05	-2.15012	-0.808466	5.95805e-05	-2.15046	-0.808404
106439362	chr7:106439362:T:G	6.92485e-44	-8.19721e-10	-1.87802	0.000181752	-8.19721e-10	-1.84258	0.000181925	-8.19721e-10	-1.8426
106439383	chr7:106439383:G:A	1.07606e-44	-2.08744	-1.65239	2.01914e-05	-2.31431	-1.72566	2.02084e-05	-2.31445	-1.72564
106439554	chr7:106439554:A:G	6.53066e-44	-8.19721e-10	-1.93663	0.000165562	-8.19721e-10	-1.93588	0.00016572	-8.19721e-10	-1.93589
106439594	chr7:106439594:G:A	8.11948e-44	-1.9435	0.224634	0.000244362	-1.76058	0.214006	0.000244679	-1.7604	0.214157
106439703	chr7:106439703:T:C	9.29254e-44	-8.19721e-10	-1.58392	0.000192746	-8.19721e-10	-1.78385	0.00019293	-8.19721e-10	-1.78386
106439895	chr7:106439895:T:C	1.02519e-43	-8.19721e-10	-1.48568	0.000180648	-8.19721e-10	-1.84867	0.000180832	-8.19721e-10	-1.84862
106439913	chr7:106439913:C:T	1.546e-44	-1.50748	-1.86998	7.27297e-05	-0.828287	-1.93019	7.27682e-05	-0.828724	-1.93019
106440179	chr7:106440179:G:A	9.25663e-45	-2.54317	-1.34721	2.21532e-05	-2.54582	-1.40142	2.21763e-05	-2.54582	-1.40134
106440196	chr7:106440196:A:G	1.68554e-44	-2.21882	-1.07223	6.87899e-05	-1.42093	-1.39324	6.88481e-05	-1.42127	-1.39302
106440328	chr7:106440328:A:C	1.30065e-43	-8.19721e-10	-1.24768	0.000363457	-8.19721e-10	-1.14956	0.000363819	-8.19721e-10	-1.14953
106440352	chr7:106440352:G:A	1.61768e-44	-2.23327	-1.09887	4.90695e-05	-2.14001	-1.01197	4.9105e-05	-2.14036	-1.01186
106440469	chr7:106440469:C:T	1.29732e-43	-8.19721e-10	-1.25025	0.000362444	-8.19721e-10	-1.15235	0.000362805	-8.19721e-10	-1.15232
106440566	chr7:106440566:C:G	4.4948e-44	-2.31021	-1.18586e-09	0.000271309	-1.44196	-1.18586e-09	0.000271518	-1.44216	-1.18586e-09
106440692	chr7:106440692:C:A	2.88696e-44	-2.2674	-0.485529	0.000107164	-1.9071	-0.463763	0.000107242	-1.90759	-0.463512
106440813	chr7:106440813:G:A	5.01258e-44	-2.29146	0.0902732	0.000142656	-1.97193	-0.112854	0.00014275	-1.97236	-0.112732
106440829	chr7:106440829:C:T	4.14582e-44	-2.22328	-0.167756	0.000170234	-2.11074	0.202694	0.000170429	-2.11064	0.202769
106441230	chr7:106441230:C:T	2.48759e-44	-2.35595	-0.545871	8.55438e-05	-2.06651	-0.529682	8.56036e-05	-2.06691	-0.529552
106441255	chr7:106441255:C:T	6.53076e-44	-8.19721e-10	-1.93661	0.000165435	-8.19721e-10	-1.93665	0.000165593	-8.19721e-10	-1.93665
106441506	chr7:106441506:TAAC:T	6.52625e-44	-8.19721e-10	-1.9373	0.000172185	-8.19721e-10	-1.89665	0.000172352	-8.19721e-10	-1.89665
106441692	chr7:106441692:G:A	4.59e-44	-1.93787	-0.351382	0.000211408	-1.69647	0.00504224	0.000211661	-1.69632	0.00511888
106441722	chr7:106441722:G:A	1.7976e-43	-8.19721e-10	-0.924096	0.000251191	-8.19721e-10	-1.51901	0.000251479	-8.19721e-10	-1.51883
106442181	chr7:106442181:T:C	6.71042e-44	-8.19721e-10	-1.90947	0.000165025	-8.19721e-10	-1.93913	0.000165184	-8.19721e-10	-1.93913
106442275	chr7:106442275:C:T	1.2455e-43	-8.19721e-10	-1.29101	0.000346673	-8.19721e-10	-1.19684	0.000347018	-8.19721e-10	-1.19681
106442401	chr7:106442401:T:C	7.32363e-44	-8.19721e-10	-1.82203	0.000174592	-8.19721e-10	-1.88277	0.000174755	-8.19721e-10	-1.8828
106442611	chr7:106442611:C:T	1.48987e-44	-2.22869	-1.18576	6.14856e-05	-1.44081	-1.48561	6.15368e-05	-1.44115	-1.48541
106442663	chr7:106442663:A:G	1.53391e-44	-2.4099	-0.975413	8.13353e-05	-2.20906	-0.437586	8.13865e-05	-2.20935	-0.437632
106442678	chr7:106442678:G:A	3.815e-44	-1.85904	-0.615151	0.000164736	-1.59898	-0.341897	0.000164933	-1.59882	-0.341827
106442690	chr7:106442690:T:C	5.2499e-45	-2.52643	-1.93108	1.3932e-05	-2.47108	-1.93996	1.39446e-05	-2.47114	-1.93996
106442922	chr7:106442922:G:T	5.32774e-44	-2.3063	0.166092	0.000147979	-2.01288	-0.0352659	0.000148079	-2.0133	-0.035141
106443002	chr7:106443002:A:G	8.36514e-44	-2.06809	0.379032	0.000346866	-1.95126	0.754974	0.000347339	-1.95103	0.755142
106443145	chr7:106443145:C:T	1.35863e-44	-2.06378	-1.44288	4.35014e-05	-1.9587	-1.31373	4.35288e-05	-1.95913	-1.31364
106443209	chr7:106443209:T:A	6.75756e-44	-8.19721e-10	-1.90247	0.000165726	-8.19721e-10	-1.93489	0.000165887	-8.19721e-10	-1.93488
106443752	chr7:106443752:A:T	2.22689e-44	-1.2023	-1.81023	2.5734e-05	-2.01914	-1.77827	2.57609e-05	-2.01914	-1.77819
106444300	chr7:106444300:A:C	2.81923e-44	-2.33203	-0.444637	9.52972e-05	-2.03499	-0.453236	9.53739e-05	-2.0354	-0.452981
106444461	chr7:106444461:G:T	7.62603e-44	-8.19721e-10	-1.78157	0.000165039	-8.19721e-10	-1.93904	0.000165199	-8.19721e-10	-1.93904
106444743	chr7:106444743:C:T	3.71552e-44	-2.32622	-0.174391	0.000134324	-2.28062	0.135653	0.000134476	-2.28054	0.135736
106445273	chr7:106445273:T:C	1.0048e-43	-2.07051	0.56475	0.000409547	-1.93291	0.90274	0.000410095	-1.93271	0.902913
106445589	chr7:106445589:C:T	1.14453e-43	-8.19721e-10	-1.37555	0.000189832	-8.19721e-10	-1.79908	0.000190027	-8.19721e-10	-1.79902
106445729	chr7:106445729:T:C	8.25766e-43	-8.19721e-10	0.600592	0.00317836	-8.19721e-10	1.0189	0.00318186	-8.19721e-10	1.01903
106445909	chr7:106445909:T:C	5.43541e-44	-2.35017	0.229968	0.000141832	-2.08023	-0.0103442	0.000141937	-2.08059	-0.0102145
106445951	chr7:106445951:G:T	3.43583e-43	-2.53779	2.2615	0.000562086	-2.45513	1.74156	0.000562723	-2.45527	1.74187
106446070	chr7:106446070:C:A	1.02938e-43	-8.19721e-10	-1.48159	0.000179884	-8.19721e-10	-1.85291	0.000180066	-8.19721e-10	-1.85286
106446811	chr7:106446811:T:A	2.45453e-43	-0.720706	0.108091	0.000172146	-1.68502	-0.211863	0.000172324	-1.68516	-0.211649
106447272	chr7:106447272:T:C	1.03251e-44	-2.47551	-1.30563	4.09726e-05	-2.31538	-1.01694	4.09993e-05	-2.31556	-1.01708
106447370	chr7:106447370:C:T	6.68452e-44	-8.19721e-10	-1.91334	0.000166608	-8.19721e-10	-1.92958	0.00016677	-8.19721e-10	-1.92957
106447592	chr7:106447592:A:G	9.03179e-44	-8.19721e-10	-1.61238	0.000245475	-8.19721e-10	-1.54203	0.000245708	-8.19721e-10	-1.54204
106447832	chr7:106447832:C:T	1.6261e-44	-2.36603	-0.960921	5.25832e-05	-1.78147	-1.30135	5.26316e-05	-1.78176	-1.30111
106447938	chr7:106447938:C:T	1.58819e-44	-2.35887	-0.991671	5.19826e-05	-1.76817	-1.32614	5.20301e-05	-1.76846	-1.32591
106447987	chr7:106447987:C:T	2.33281e-42	1.63911	-1.18586e-09	0.00100215	-0.135316	-1.18586e-09	0.00100306	-0.135375	-1.18586e-09
106448066	chr7:106448066:GAC:G	3.72066e-44	-2.49923	-1.18586e-09	9.57144e-05	-2.48385	-1.18586e-09	9.58094e-05	-2.48383	-1.18586e-09
106448240	chr7:106448240:T:A	9.30067e-45	-2.46253	-1.42311	3.79257e-05	-2.29341	-1.11618	3.79504e-05	-2.2936	-1.11631
106448385	chr7:106448385:G:A	4.55588e-44	-2.29672	-1.18586e-09	9.19268e-05	-2.52423	-1.18586e-09	9.20152e-05	-2.52424	-1.18586e-09
106448689	chr7:106448689:T:C	1.10402e-43	-2.54287	1.13128	0.000213042	-2.45616	0.772426	0.000213253	-2.45626	0.772552
106448897	chr7:106448897:G:A	9.44792e-45	-2.47009	-1.39983	3.9016e-05	-2.30863	-1.07262	3.90413e-05	-2.30881	-1.07276
106448918	chr7:106448918:T:C	6.51004e-44	-8.19721e-10	-1.93979	0.000164917	-8.19721e-10	-1.93978	0.000165076	-8.19721e-10	-1.93978
106448993	chr7:106448993:T:C	1.10652e-44	-2.35892	-1.353	3.98475e-05	-2.3206	-1.03956	3.98787e-05	-2.32085	-1.0395
106449102	chr7:106449102:C:G	1.98666e-43	-2.54381	1.71971	0.000408804	-2.37262	1.34063	0.000409302	-2.37279	1.34105
106449173	chr7:106449173:C:A	1.3294e-43	-8.19721e-10	-1.22582	0.000209072	-8.19721e-10	-1.70254	0.00020929	-8.19721e-10	-1.70247
106449254	chr7:106449254:A:G	1.76597e-44	-2.54391	-0.700521	7.60452e-05	-2.46344	-0.25045	7.61199e-05	-2.46354	-0.250337
106449532	chr7:106449532:G:A	7.40646e-44	-2.22091	0.410124	0.000198762	-2.12565	0.372531	0.00019901	-2.12552	0.372688
106449644	chr7:106449644:G:A	5.95314e-45	-2.40103	-1.93077	2.42965e-05	-1.9238	-1.93109	2.4315e-05	-1.92401	-1.93109
106449840	chr7:106449840:T:G	8.85979e-44	-8.19721e-10	-1.63161	0.000228523	-8.19721e-10	-1.61358	0.000228739	-8.19721e-10	-1.61361
106449916	chr7:106449916:G:C	1.17701e-43	-8.19721e-10	-1.34757	0.000193779	-8.19721e-10	-1.7785	0.000193979	-8.19721e-10	-1.77844
106450699	chr7:106450699:C:T	1.35512e-43	-8.19721e-10	-1.20666	0.000383645	-8.19721e-10	-1.0955	0.000384027	-8.19721e-10	-1.09548
106450893	chr7:106450893:A:G	9.14489e-45	-2.50892	-1.3936	3.42747e-05	-2.39296	-1.11785	3.42987e-05	-2.39309	-1.11799
106451612	chr7:106451612:G:A	1.29845e-43	-8.19721e-10	-1.24938	0.000202803	-8.19721e-10	-1.73299	0.000203013	-8.19721e-10	-1.73292
106451727	chr7:106451727:G:A	1.35217e-43	-8.19721e-10	-1.20884	0.000382754	-8.19721e-10	-1.09783	0.000383135	-8.19721e-10	-1.0978
106451800	chr7:106451800:C:T	4.50812e-44	-0.590037	-1.71722	3.39796e-05	-1.59058	-1.92888	3.40076e-05	-1.59074	-1.92887
106452021	chr7:106452021:C:T	1.25289e-43	-8.19721e-10	-1.2851	0.000201342	-8.19721e-10	-1.74022	0.000201561	-8.19721e-10	-1.7401
106452085	chr7:106452085:G:T	1.19343e-44	-2.28659	-1.34972	4.01163e-05	-2.23587	-1.11757	4.01457e-05	-2.23616	-1.11751
106452213	chr7:106452213:G:A	2.29745e-43	-2.54451	1.86576	0.000528806	-2.37912	1.60452	0.00052947	-2.37929	1.60497
106452262	chr7:106452262:A:G	1.36883e-44	-2.4851	-1.01407	4.07325e-05	-2.53899	-0.799205	4.07671e-05	-2.53901	-0.799309
106452267	chr7:106452267:G:A	1.09021e-43	-1.99463	0.570455	0.000309971	-1.78895	0.480206	0.000310373	-1.78877	0.480362
106452735	chr7:106452735:C:T	5.63461e-44	-2.22316	0.138952	0.000229672	-2.09168	0.483104	0.000229936	-2.09157	0.483187
106452839	chr7:106452839:T:C	8.28234e-43	-8.19721e-10	0.603575	0.00318862	-8.19721e-10	1.02212	0.00319214	-8.19721e-10	1.02226
106453220	chr7:106453220:A:T	6.9542e-44	-8.19721e-10	-1.87379	0.000168103	-8.19721e-10	-1.92065	0.000168264	-8.19721e-10	-1.92065
106453357	chr7:106453357:TGAGA:T	6.51231e-44	-8.19721e-10	-1.93944	0.000178662	-8.19721e-10	-1.85973	0.000178838	-8.19721e-10	-1.85971
106453414	chr7:106453414:CCAAA:C	5.53066e-44	-2.5452	0.442375	0.000123543	-2.38853	0.159893	0.000123685	-2.38869	0.160243
106453577	chr7:106453577:C:T	1.40595e-43	-8.19721e-10	-1.16983	0.000399373	-8.19721e-10	-1.05533	0.000399771	-8.19721e-10	-1.0553
106453578	chr7:106453578:G:A	9.57286e-44	-2.54374	0.989532	0.000214451	-2.36757	0.690427	0.000214704	-2.36774	0.690817
106454111	chr7:106454111:T:C	7.44695e-44	-8.19721e-10	-1.80533	0.000218468	-8.19721e-10	-1.65858	0.000218682	-8.19721e-10	-1.65857
106454193	chr7:106454193:A:G	1.64783e-44	-2.26128	-1.0524	3.83584e-05	-2.20244	-1.19581	3.83992e-05	-2.20258	-1.19558
106454248	chr7:106454248:A:G	2.24228e-43	-2.54564	1.84258	0.000507149	-2.39808	1.58166	0.000507789	-2.39824	1.58211
106454270	chr7:106454270:C:T	9.25772e-45	-2.54315	-1.34711	2.20806e-05	-2.54518	-1.40534	2.21037e-05	-2.54518	-1.40527
106454918	chr7:106454918:C:T	5.90707e-45	-2.54223	-1.79734	1.60917e-05	-2.42739	-1.83952	1.61079e-05	-2.42731	-1.83957
106455164	chr7:106455164:C:T	7.72148e-44	-1.87869	0.109566	0.000372303	-1.59269	0.467173	0.000372753	-1.59253	0.467257
106455332	chr7:106455332:G:A	1.2289e-44	-2.33761	-1.26941	4.34304e-05	-2.29313	-0.980936	4.34635e-05	-2.29339	-0.980879
106455535	chr7:106455535:A:G	2.10539e-43	-2.54244	1.77639	0.000490265	-2.36283	1.51255	0.000490878	-2.363	1.51301
106455850	chr7:106455850:T:C	9.41797e-45	-2.49371	-1.37939	3.54481e-05	-2.36121	-1.11595	3.54724e-05	-2.36135	-1.11608
106455943	chr7:106455943:C:A	2.15988e-44	-2.15773	-0.885346	8.67582e-05	-1.32631	-1.25579	8.6832e-05	-1.32665	-1.25556
106456225	chr7:106456225:C:T	4.90195e-44	-0.478121	-1.74538	3.63955e-05	-1.51635	-1.93443	3.6425e-05	-1.51651	-1.93442
106456256	chr7:106456256:T:C	1.52882e-44	-2.11047	-1.27817	4.10817e-05	-2.0452	-1.28445	4.11084e-05	-2.04556	-1.28441
106456466	chr7:106456466:C:A	1.65914e-44	-2.19428	-1.11255	6.90601e-05	-1.38403	-1.42622	6.91179e-05	-1.38437	-1.42601
106457057	chr7:106457057:T:C	1.02512e-44	-2.48636	-1.30197	3.92773e-05	-2.34898	-1.0256	3.93037e-05	-2.34913	-1.02574
106457226	chr7:106457226:C:T	1.22846e-44	-2.3199	-1.28747	4.34886e-05	-2.27449	-0.998239	4.35213e-05	-2.27476	-0.998182
106457344	chr7:106457344:A:G	4.17976e-44	-2.54463	0.16175	6.86553e-05	-2.36631	-0.449813	6.87283e-05	-2.36643	-0.449597
106457558	chr7:106457558:T:C	1.11968e-44	-2.54065	-1.15944	4.15943e-05	-2.41947	-0.897786	4.16229e-05	-2.41958	-0.897956
106457592	chr7:106457592:G:C	6.66125e-44	-8.19721e-10	-1.91683	0.00016683	-8.19721e-10	-1.92825	0.000166992	-8.19721e-10	-1.92824
106457716	chr7:106457716:C:G	1.78934e-43	-2.48916	1.56045	0.000483759	-2.17523	1.3116	0.000484327	-2.17547	1.31205
106457998	chr7:106457998:A:C	6.50392e-44	-2.02704	0.086308	0.000299624	-1.77822	0.435525	0.000299981	-1.77808	0.435608
106458578	chr7:106458578:G:A	2.00358e-43	-8.19721e-10	-0.815616	0.000688868	-8.19721e-10	-0.510173	0.000689483	-8.19721e-10	-0.510247
106458798	chr7:106458798:C:T	1.57861e-43	-2.53179	1.47779	0.000385399	-2.30709	1.21615	0.000385864	-2.30729	1.21658
106458855	chr7:106458855:T:G	1.33448e-43	-8.19721e-10	-1.22201	0.000379169	-8.19721e-10	-1.10724	0.000379526	-8.19721e-10	-1.10727
106460075	chr7:106460075:C:T	7.44469e-44	-8.19721e-10	-1.80563	0.000218343	-8.19721e-10	-1.65915	0.000218558	-8.19721e-10	-1.65914
106460153	chr7:106460153:C:T	1.57828e-44	-2.26074	-1.09605	6.15566e-05	-1.51136	-1.4139	6.16095e-05	-1.51169	-1.41369
106460235	chr7:106460235:C:G	7.90257e-44	-8.19721e-10	-1.74595	0.000239109	-8.19721e-10	-1.5683	0.000239344	-8.19721e-10	-1.56829
106460858	chr7:106460858:T:C	7.68284e-44	-8.19721e-10	-1.77415	0.000165177	-8.19721e-10	-1.9382	0.000165338	-8.19721e-10	-1.9382
106461172	chr7:106461172:G:C	1.30734e-44	-2.49098	-1.05416	3.90106e-05	-2.53596	-0.845426	3.90437e-05	-2.53598	-0.845527
106461432	chr7:106461432:G:A	3.73391e-44	-2.49568	-1.18586e-09	0.000123178	-2.23159	-1.18586e-09	0.000123307	-2.23152	-1.18586e-09
106461483	chr7:106461483:C:T	1.97233e-44	-2.54561	-0.588305	0.000103705	-2.44418	0.0404993	0.000103808	-2.44429	0.04064
106461692	chr7:106461692:TTTTC:T	1.34303e-43	-8.19721e-10	-1.21562	0.000381308	-8.19721e-10	-1.10161	0.000381688	-8.19721e-10	-1.10158
106462228	chr7:106462228:A:G	2.90043e-44	-2.54581	-0.202468	5.63938e-05	-2.41586	-0.597004	5.64555e-05	-2.41596	-0.596775
106462339	chr7:106462339:C:T	1.30762e-44	-2.40689	-1.13804	4.21424e-05	-1.87143	-1.43274	4.21807e-05	-1.8717	-1.43252
106462411	chr7:106462411:G:A	3.23477e-44	-2.545	-0.0941744	6.08041e-05	-2.43811	-0.499457	6.08716e-05	-2.4382	-0.49922
106462615	chr7:106462615:G:A	1.07876e-44	-2.35358	-1.38374	3.62977e-05	-2.31262	-1.14085	3.63257e-05	-2.31287	-1.14079
106462720	chr7:106462720:A:G	5.56435e-44	-2.23805	0.141292	0.000226794	-2.09279	0.471605	0.000227055	-2.09269	0.47169
106462731	chr7:106462731:T:G	1.83733e-44	-2.32234	-0.882483	5.06032e-05	-2.02306	-1.09815	5.06423e-05	-2.02341	-1.09799
106463071	chr7:106463071:G:C	4.60296e-44	-2.28644	-1.18586e-09	0.000284533	-1.39437	-1.18586e-09	0.000284751	-1.39457	-1.18586e-09
106463203	chr7:106463203:A:G	3.03525e-44	-2.54576	-0.157078	5.78442e-05	-2.42515	-0.562321	5.79079e-05	-2.42525	-0.562088
106463209	chr7:106463209:G:A	3.14756e-44	-2.54193	-0.12458	6.3018e-05	-2.36775	-0.534056	6.30859e-05	-2.36787	-0.53382
106463385	chr7:106463385:T:C	1.54685e-44	-2.34519	-1.03172	5.19677e-05	-1.74062	-1.35398	5.20146e-05	-1.74092	-1.35375
106463466	chr7:106463466:C:T	3.36316e-44	-2.5444	-0.0558511	6.22268e-05	-2.4441	-0.470336	6.22963e-05	-2.44419	-0.470095
106463787	chr7:106463787:T:G	5.33125e-45	-2.52376	-1.91837	1.4015e-05	-2.46784	-1.93725	1.40278e-05	-2.4679	-1.93725
106463819	chr7:106463819:C:T	3.0378e-44	-2.54552	-0.156478	5.91101e-05	-2.40604	-0.559784	5.91748e-05	-2.40614	-0.55955
106463828	chr7:106463828:AT:A	7.59159e-44	-8.19721e-10	-1.78609	0.000179081	-8.19721e-10	-1.85738	0.000179251	-8.19721e-10	-1.8574
106464235	chr7:106464235:C:G	2.92803e-44	-2.53193	-0.206873	5.20318e-05	-2.47192	-0.621443	5.209e-05	-2.472	-0.621218
106464274	chr7:106464274:A:C	9.02268e-45	-2.5446	-1.37138	2.9463e-05	-2.4526	-1.20949	2.94908e-05	-2.45267	-1.20944
106464698	chr7:106464698:A:G	2.12446e-43	-8.19721e-10	-0.757034	0.00038617	-8.19721e-10	-1.08895	0.000386534	-8.19721e-10	-1.08897
106464711	chr7:106464711:G:A	1.45948e-43	-8.19721e-10	-1.13247	0.000417079	-8.19721e-10	-1.01195	0.000417495	-8.19721e-10	-1.01192
106464716	chr7:106464716:G:A	1.80682e-44	-2.18546	-1.03611	5.46753e-05	-2.01151	-1.0323	5.47278e-05	-2.01153	-1.03229
106465245	chr7:106465245:G:A	1.36894e-44	-2.43684	-1.06226	4.29932e-05	-1.91681	-1.36737	4.30336e-05	-1.91707	-1.36714
106465269	chr7:106465269:A:G	6.52891e-44	-8.19721e-10	-1.9369	0.000169096	-8.19721e-10	-1.91476	0.000169259	-8.19721e-10	-1.91476
106465630	chr7:106465630:G:T	1.3554e-43	-8.19721e-10	-1.20646	0.000387958	-8.19721e-10	-1.08433	0.000388345	-8.19721e-10	-1.0843
106465753	chr7:106465753:T:C	1.17083e-44	-2.27949	-1.37593	4.31757e-05	-2.22571	-1.05424	4.32081e-05	-2.22601	-1.05415
106465892	chr7:106465892:A:G	3.50142e-44	-2.45503	-0.104939	0.000146335	-2.42341	0.364086	0.000146397	-2.42357	0.363701
106465993	chr7:106465993:T:G	6.79106e-44	-2.27114	0.373611	0.000286088	-2.13744	0.748514	0.000286423	-2.13733	0.748605
106466674	chr7:106466674:GTTC:G	3.01781e-44	-2.54561	-0.162997	5.78545e-05	-2.40404	-0.583253	5.79176e-05	-2.40415	-0.583016
106467050	chr7:106467050:G:A	1.55059e-43	-8.19721e-10	-1.07192	0.000225645	-8.19721e-10	-1.62626	0.000225883	-8.19721e-10	-1.62617
106467181	chr7:106467181:C:T	1.48618e-44	-2.38467	-1.03225	5.73946e-05	-2.34563	-0.649638	5.74406e-05	-2.34586	-0.649572
106467277	chr7:106467277:T:C	7.38816e-44	-8.19721e-10	-1.81326	0.000224102	-8.19721e-10	-1.63312	0.000224322	-8.19721e-10	-1.63311
106467667	chr7:106467667:A:T	1.54455e-44	-2.35096	-1.02744	6.05358e-05	-2.30729	-0.634693	6.0583e-05	-2.30755	-0.634628
106467698	chr7:106467698:C:T	9.1967e-45	-2.53552	-1.36135	2.55734e-05	-2.53927	-1.26439	2.56009e-05	-2.53926	-1.26431
106468689	chr7:106468689:G:T	2.53133e-44	-2.41123	-0.473163	6.15047e-05	-2.16039	-0.765716	6.15557e-05	-2.1607	-0.765549
106469036	chr7:106469036:A:G	1.53269e-44	-2.52855	-0.857561	3.41191e-05	-2.41355	-1.10181	3.41514e-05	-2.41372	-1.10167
106469513	chr7:106469513:T:C	1.1935e-43	-8.19721e-10	-1.33366	0.000582665	-8.19721e-10	-0.677609	0.000583202	-8.19721e-10	-0.677655
106469588	chr7:106469588:A:G	1.77687e-44	-2.47633	-0.761957	4.13135e-05	-2.30232	-1.02171	4.13504e-05	-2.30255	-1.02156
106469981	chr7:106469981:A:G	1.62099e-44	-2.48132	-0.848778	3.79587e-05	-2.31132	-1.0974	3.79926e-05	-2.31154	-1.09726
106470004	chr7:106470004:T:C	6.53049e-44	-8.19721e-10	-1.93665	0.000165673	-8.19721e-10	-1.93521	0.000165833	-8.19721e-10	-1.9352
106470191	chr7:106470191:AG:A	1.14852e-44	-2.15353	-1.52113	2.53574e-05	-2.19305	-1.6191	2.53803e-05	-2.19311	-1.61911
106470207	chr7:106470207:C:T	1.14758e-44	-2.15361	-1.52187	2.53421e-05	-2.193	-1.61976	2.5365e-05	-2.19306	-1.61976
106470353	chr7:106470353:T:C	7.53643e-45	-2.41482	-1.68115	1.50484e-05	-2.54565	-1.7883	1.50631e-05	-2.54565	-1.78829
106470436	chr7:106470436:C:G	1.59917e-43	-8.19721e-10	-1.04107	0.000461754	-8.19721e-10	-0.910191	0.000462214	-8.19721e-10	-0.910161
106470509	chr7:106470509:A:C	1.52732e-43	-8.19721e-10	-1.08703	0.000381854	-8.19721e-10	-1.10018	0.000382218	-8.19721e-10	-1.1002
106470554	chr7:106470554:T:C	1.34742e-44	-2.53797	-0.976972	3.14933e-05	-2.37393	-1.22151	3.15219e-05	-2.37413	-1.22138
106470742	chr7:106470742:C:T	6.92983e-44	-8.19721e-10	-1.8773	0.000177881	-8.19721e-10	-1.86411	0.000178044	-8.19721e-10	-1.86416
106470850	chr7:106470850:C:T	9.40284e-45	-1.98652	-1.88819	3.05888e-05	-1.89739	-1.7272	3.06077e-05	-1.89761	-1.72733
106470937	chr7:106470937:G:A	8.76149e-45	-2.20794	-1.73742	2.62258e-05	-1.85674	-1.92174	2.62409e-05	-1.85716	-1.92171
106470968	chr7:106470968:C:T	6.78085e-44	-8.19721e-10	-1.89903	0.000173766	-8.19721e-10	-1.88751	0.000173926	-8.19721e-10	-1.88756
106471226	chr7:106471226:A:G	1.25513e-44	-1.81368	-1.77222	5.33151e-05	-1.66868	-1.40033	5.33441e-05	-1.66893	-1.4005
106471805	chr7:106471805:T:C	1.8434e-43	-8.19721e-10	-0.89894	0.000538491	-8.19721e-10	-0.756451	0.000539027	-8.19721e-10	-0.756423
106472044	chr7:106472044:G:A	2.95366e-43	-8.19721e-10	-0.427505	0.00110507	-8.19721e-10	-0.0375554	0.00110618	-8.19721e-10	-0.0375252
106472460	chr7:106472460:A:G	1.39429e-44	-2.0462	-1.43455	3.56106e-05	-2.09616	-1.37642	3.5644e-05	-2.09622	-1.37639
106472757	chr7:106472757:C:T	1.04602e-44	-2.51387	-1.25427	2.90203e-05	-2.46183	-1.21539	2.90536e-05	-2.46176	-1.21529
106473047	chr7:106473047:C:T	1.35315e-43	-8.19721e-10	-1.20812	0.0002207	-8.19721e-10	-1.64842	0.000220933	-8.19721e-10	-1.64833
106473253	chr7:106473253:G:A	8.80196e-44	-8.19721e-10	-1.63816	0.000238633	-8.19721e-10	-1.5703	0.00023886	-8.19721e-10	-1.57031
106473402	chr7:106473402:C:A	7.00158e-44	-8.19721e-10	-1.867	0.000180097	-8.19721e-10	-1.85173	0.000180261	-8.19721e-10	-1.85178
106473946	chr7:106473946:A:G	5.39244e-45	-2.49472	-1.936	2.16233e-05	-2.26673	-1.70472	2.16425e-05	-2.26669	-1.70484
106474255	chr7:106474255:T:A	1.01384e-44	-2.48055	-1.31883	2.89174e-05	-2.4073	-1.27348	2.89511e-05	-2.4072	-1.27338
106474491	chr7:106474491:C:T	1.38727e-43	-8.19721e-10	-1.18321	0.000210235	-8.19721e-10	-1.697	0.000210454	-8.19721e-10	-1.69692
106474526	chr7:106474526:C:T	1.26117e-44	-2.1652	-1.4159	3.8084e-05	-2.21017	-1.19526	3.81212e-05	-2.2102	-1.19522
106475273	chr7:106475273:A:G	1.06755e-44	-1.86641	-1.88137	4.42464e-05	-1.7598	-1.49565	4.42726e-05	-1.76003	-1.49579
106475967	chr7:106475967:C:T	7.92776e-45	-2.30121	-1.74414	2.28915e-05	-1.99089	-1.92357	2.29057e-05	-1.99127	-1.92354
106476107	chr7:106476107:T:A	1.19386e-43	-8.19721e-10	-1.33335	0.000282738	-8.19721e-10	-1.4007	0.000283006	-8.19721e-10	-1.40072
106476160	chr7:106476160:G:A	7.27513e-44	-8.19721e-10	-1.82867	0.000164946	-8.19721e-10	-1.93961	0.000165105	-8.19721e-10	-1.93961
106476200	chr7:106476200:T:C	6.7397e-44	-1.90512	-1.18586e-09	0.000155939	-1.99576	-1.18586e-09	0.000156076	-1.99584	-1.18586e-09
106476349	chr7:106476349:C:A	1.19141e-43	-8.19721e-10	-1.33541	0.000192166	-8.19721e-10	-1.78686	0.000192364	-8.19721e-10	-1.7868
106476601	chr7:106476601:C:T	8.30551e-45	-2.29279	-1.70601	2.33887e-05	-1.98098	-1.912	2.34033e-05	-1.98136	-1.91195
106476748	chr7:106476748:A:C	1.15872e-44	-1.97509	-1.69072	4.7453e-05	-1.85243	-1.33305	4.74775e-05	-1.85267	-1.33327
106476861	chr7:106476861:T:A	6.77541e-44	-8.19721e-10	-1.89983	0.000173131	-8.19721e-10	-1.89117	0.000173292	-8.19721e-10	-1.89121
106476943	chr7:106476943:C:A	1.03782e-43	-8.19721e-10	-1.47343	0.000177608	-8.19721e-10	-1.86564	0.000177779	-8.19721e-10	-1.86565
106477031	chr7:106477031:A:C	9.2182e-44	-8.19721e-10	-1.59196	0.000167301	-8.19721e-10	-1.92543	0.000167465	-8.19721e-10	-1.92542
106477516	chr7:106477516:C:T	1.4135e-44	-2.23588	-1.23118	3.97181e-05	-2.2565	-1.10691	3.97558e-05	-2.25653	-1.1069
106477888	chr7:106477888:C:A	3.55638e-44	-2.54439	-1.18586e-09	0.000106704	-2.37517	-1.18586e-09	0.00010681	-2.37514	-1.18586e-09
106478342	chr7:106478342:G:A	6.51026e-44	-8.19721e-10	-1.93976	0.000184629	-8.19721e-10	-1.82687	0.000184809	-8.19721e-10	-1.82686
106478848	chr7:106478848:T:A	6.68246e-44	-8.19721e-10	-1.91365	0.0001966	-8.19721e-10	-1.76405	0.000196786	-8.19721e-10	-1.76407
106479066	chr7:106479066:T:C	6.99955e-44	-8.19721e-10	-1.86729	0.000213819	-8.19721e-10	-1.68009	0.000214029	-8.19721e-10	-1.68008
106479607	chr7:106479607:G:T	1.03926e-43	-8.19721e-10	-1.47204	0.000181334	-8.19721e-10	-1.84488	0.000181525	-8.19721e-10	-1.84479
106479795	chr7:106479795:T:C	1.44939e-43	-8.19721e-10	-1.13941	0.000415691	-8.19721e-10	-1.01528	0.000416156	-8.19721e-10	-1.01513
106480503	chr7:106480503:C:A	1.83749e-43	-2.48996	1.58781	0.000412083	-2.35937	1.33537	0.000412589	-2.35952	1.33579
106481413	chr7:106481413:C:T	1.04144e-44	-2.40331	-1.36922	2.90862e-05	-2.42866	-1.2463	2.91151e-05	-2.4288	-1.24613
106481454	chr7:106481454:G:A	6.96688e-44	-8.19721e-10	-1.87197	0.000166256	-8.19721e-10	-1.93169	0.000166417	-8.19721e-10	-1.93169
106481534	chr7:106481534:C:A	8.26442e-45	-2.06398	-1.93978	1.79726e-05	-2.27037	-1.88601	1.79904e-05	-2.27035	-1.886
106481619	chr7:106481619:A:G	1.02787e-43	-8.19721e-10	-1.48306	0.000295439	-8.19721e-10	-1.35676	0.000295752	-8.19721e-10	-1.35667
106481689	chr7:106481689:G:T	1.12944e-43	-8.19721e-10	-1.38883	0.000327225	-8.19721e-10	-1.25457	0.000327576	-8.19721e-10	-1.25447
106481857	chr7:106481857:T:C	6.48044e-45	-2.35694	-1.88999	2.09542e-05	-2.47526	-1.52762	2.09733e-05	-2.47536	-1.52757
106481913	chr7:106481913:A:G	3.82587e-44	-2.47457	0.00322199	0.000159294	-2.416	0.441535	0.000159356	-2.41619	0.441145
106482016	chr7:106482016:A:C	1.58864e-44	-2.51671	-0.833544	0.000131079	-2.3256	0.156178	0.000131197	-2.32574	0.156254
106482242	chr7:106482242:T:C	4.62893e-44	-2.28081	-1.18586e-09	0.000123732	-2.22711	-1.18586e-09	0.000123841	-2.22719	-1.18586e-09
106482432	chr7:106482432:G:C	9.89147e-44	-8.19721e-10	-1.52146	0.000173911	-8.19721e-10	-1.88668	0.000174086	-8.19721e-10	-1.88664
106482922	chr7:106482922:C:T	1.56014e-43	-8.19721e-10	-1.06577	0.000431875	-8.19721e-10	-0.977087	0.000432301	-8.19721e-10	-0.977067
106482971	chr7:106482971:G:T	1.31244e-44	-2.51498	-1.02627	6.25387e-05	-2.34402	-0.565417	6.25938e-05	-2.344	-0.565528
106483326	chr7:106483326:T:C	6.84044e-45	-2.34613	-1.84673	2.41511e-05	-2.49011	-1.37078	2.41737e-05	-2.49019	-1.37073
106483372	chr7:106483372:T:A	8.2765e-45	-2.1124	-1.8899	1.38271e-05	-2.48259	-1.936	1.38411e-05	-2.48256	-1.93599
106483465	chr7:106483465:T:C	8.8222e-45	-2.05092	-1.88753	1.35311e-05	-2.50384	-1.9364	1.35447e-05	-2.50381	-1.93638
106483737	chr7:106483737:A:G	4.67433e-43	-8.19721e-10	0.0315365	0.00186708	-8.19721e-10	0.486908	0.00186916	-8.19721e-10	0.487053
106484122	chr7:106484122:G:A	1.05232e-44	-2.36844	-1.3937	2.8281e-05	-2.46441	-1.23862	2.83098e-05	-2.46454	-1.23845
106485401	chr7:106485401:T:C	2.6378e-44	-2.17452	-0.668671	5.8322e-05	-2.22637	-0.752875	5.83786e-05	-2.22634	-0.7529
106485857	chr7:106485857:A:G	5.77599e-45	-2.53291	-1.8291	1.39112e-05	-2.54173	-1.8708	1.39255e-05	-2.54172	-1.87075
106486116	chr7:106486116:A:G	1.29572e-43	-8.19721e-10	-1.25148	0.000296082	-8.19721e-10	-1.35459	0.00029636	-8.19721e-10	-1.35461
106486672	chr7:106486672:A:C	5.98542e-45	-2.41719	-1.90921	4.89904e-05	-1.32907	-1.82453	4.90443e-05	-1.32901	-1.82445
106486855	chr7:106486855:G:A	1.0966e-44	-2.01719	-1.70373	1.39644e-05	-2.51345	-1.89526	1.39777e-05	-2.51343	-1.8953
106487001	chr7:106487001:C:G	2.48419e-44	-2.53607	-0.367121	0.000154457	-2.50525	0.499944	0.000154536	-2.50535	0.499588
106487018	chr7:106487018:A:G	7.83792e-44	-8.19721e-10	-1.75416	0.000194618	-8.19721e-10	-1.77418	0.000194793	-8.19721e-10	-1.77425
106487111	chr7:106487111:T:C	3.66263e-44	-2.51495	-1.18586e-09	9.96131e-05	-2.44393	-1.18586e-09	9.97054e-05	-2.44397	-1.18586e-09
106487377	chr7:106487377:T:C	6.58155e-44	-8.19721e-10	-1.92886	0.000167315	-8.19721e-10	-1.92534	0.000167479	-8.19721e-10	-1.92533
106487573	chr7:106487573:A:G	1.52862e-43	-8.19721e-10	-1.08619	0.000414975	-8.19721e-10	-1.017	0.000415386	-8.19721e-10	-1.01698
106487883	chr7:106487883:T:C	6.63471e-45	-2.32325	-1.90015	1.99202e-05	-2.49882	-1.55467	1.99388e-05	-2.49889	-1.55463
106487938	chr7:106487938:T:C	6.49637e-45	-2.34249	-1.90198	1.99889e-05	-2.48949	-1.56056	2.00074e-05	-2.48957	-1.56052
106488105	chr7:106488105:T:C	3.92118e-44	-0.687439	-1.7593	3.38219e-05	-1.80411	-1.72	3.38525e-05	-1.80424	-1.71994
106488173	chr7:106488173:T:C	6.69101e-45	-2.30526	-1.90969	1.91774e-05	-2.50565	-1.58584	1.91953e-05	-2.50572	-1.58581
106488421	chr7:106488421:G:A	1.52879e-43	-8.19721e-10	-1.08608	0.000415123	-8.19721e-10	-1.01665	0.000415534	-8.19721e-10	-1.01663
106488439	chr7:106488439:G:T	8.01564e-44	-8.19721e-10	-1.73174	0.00019931	-8.19721e-10	-1.75036	0.000199489	-8.19721e-10	-1.75043
106488612	chr7:106488612:C:T	3.82394e-44	-2.54371	0.0718519	9.90042e-05	-1.73732	-0.712745	9.91107e-05	-1.73754	-0.712409
106488684	chr7:106488684:G:C	6.58078e-45	-2.36429	-1.86728	2.32316e-05	-2.47805	-1.42166	2.32531e-05	-2.47814	-1.42162
106488739	chr7:106488739:AAG:A	6.61583e-44	-2.54488	0.621207	0.000343172	-2.11231	0.905317	0.00034354	-2.11255	0.905663
106488743	chr7:106488743:T:C	6.41955e-44	-2.54564	0.591848	0.000339982	-2.08962	0.873289	0.000340344	-2.08987	0.873634
106488837	chr7:106488837:G:A	6.44955e-45	-2.35223	-1.89948	2.03429e-05	-2.48405	-1.54844	2.03616e-05	-2.48413	-1.54841
106488855	chr7:106488855:C:T	2.49731e-44	-2.54269	-0.355233	0.000155537	-2.52363	0.525296	0.00015562	-2.5237	0.524933
106488930	chr7:106488930:T:C	1.31801e-43	-8.19721e-10	-1.23442	0.000345601	-8.19721e-10	-1.19994	0.000345941	-8.19721e-10	-1.19992
106488993	chr7:106488993:G:T	1.52752e-43	-8.19721e-10	-1.0869	0.000414728	-8.19721e-10	-1.0176	0.000415138	-8.19721e-10	-1.01758
106489268	chr7:106489268:G:C	6.37078e-45	-2.34944	-1.91456	1.9269e-05	-2.48518	-1.60154	1.92867e-05	-2.48526	-1.60151
106489349	chr7:106489349:C:T	2.34184e-44	-2.16742	-0.794778	5.33246e-05	-2.21568	-0.853145	5.33762e-05	-2.21565	-0.853172
106489358	chr7:106489358:G:A	6.52231e-44	-2.54582	0.607915	0.000361729	-2.07079	0.916467	0.000362113	-2.07105	0.916814
106489369	chr7:106489369:A:G	6.42529e-45	-2.34232	-1.91316	1.93747e-05	-2.48937	-1.59189	1.93926e-05	-2.48945	-1.59185
106489384	chr7:106489384:C:T	6.39991e-45	-2.34713	-1.91231	1.93848e-05	-2.4866	-1.59413	1.94027e-05	-2.48668	-1.5941
106489391	chr7:106489391:C:T	6.51389e-44	-8.19721e-10	-1.9392	0.000199765	-8.19721e-10	-1.74808	0.000199956	-8.19721e-10	-1.74809
106489469	chr7:106489469:A:G	3.91715e-44	-2.44777	-1.18586e-09	0.000100211	-2.43794	-1.18586e-09	0.000100302	-2.43801	-1.18586e-09
106489478	chr7:106489478:T:C	5.64314e-44	-2.08269	-1.18586e-09	0.00014831	-2.04592	-1.18586e-09	0.000148438	-2.04602	-1.18586e-09
106489486	chr7:106489486:T:G	6.53301e-45	-2.32798	-1.91087	1.9303e-05	-2.49644	-1.58852	1.9321e-05	-2.49652	-1.58848
106489546	chr7:106489546:A:G	6.36306e-45	-2.35007	-1.91514	1.92215e-05	-2.48541	-1.60378	1.92392e-05	-2.4855	-1.60374
106489556	chr7:106489556:G:A	6.42716e-45	-2.34486	-1.91033	1.95023e-05	-2.4882	-1.58649	1.95203e-05	-2.48828	-1.58646
106489667	chr7:106489667:A:T	3.56112e-44	-2.54306	-1.18586e-09	9.41607e-05	-2.50022	-1.18586e-09	9.42495e-05	-2.50024	-1.18586e-09
106489720	chr7:106489720:A:T	6.45455e-45	-2.34191	-1.90903	1.95563e-05	-2.48943	-1.58249	1.95744e-05	-2.48951	-1.58246
106489723	chr7:106489723:A:G	1.32271e-43	-8.19721e-10	-1.23087	0.000346823	-8.19721e-10	-1.19641	0.000347164	-8.19721e-10	-1.19639
106489752	chr7:106489752:C:G	6.40692e-45	-2.34979	-1.90856	1.9714e-05	-2.48508	-1.57881	1.97322e-05	-2.48517	-1.57877
106489788	chr7:106489788:T:C	6.45225e-45	-2.3497	-1.9016	2.01398e-05	-2.48531	-1.55722	2.01583e-05	-2.48539	-1.55718
106489852	chr7:106489852:A:G	6.32368e-45	-2.36459	-1.90683	1.99689e-05	-2.47687	-1.57418	1.99872e-05	-2.47696	-1.57414
106489859	chr7:106489859:T:G	6.39535e-45	-2.35287	-1.90728	1.9802e-05	-2.4836	-1.57584	1.98202e-05	-2.48368	-1.5758
106489881	chr7:106489881:G:GT	6.41716e-45	-2.34426	-1.91248	1.93591e-05	-2.48817	-1.59389	1.93769e-05	-2.48825	-1.59385
106489883	chr7:106489883:G:T	6.42907e-45	-2.34779	-1.9071	1.977e-05	-2.48626	-1.5748	1.97882e-05	-2.48635	-1.57476
106490203	chr7:106490203:C:T	6.35789e-45	-2.3555	-1.91052	1.95989e-05	-2.48212	-1.58764	1.96169e-05	-2.4822	-1.5876
106490230	chr7:106490230:A:C	6.37359e-45	-2.36268	-1.90088	2.03093e-05	-2.47808	-1.55607	2.0328e-05	-2.47816	-1.55603
106490238	chr7:106490238:G:A	1.00174e-44	-1.87542	-1.93598	2.18325e-05	-2.11628	-1.84555	2.18542e-05	-2.11626	-1.84554
106490262	chr7:106490262:A:G	6.55702e-45	-2.34124	-1.89394	2.12656e-05	-2.49078	-1.49735	2.12853e-05	-2.49086	-1.49731
106490400	chr7:106490400:T:C	6.29959e-45	-2.35426	-1.92097	1.88373e-05	-2.48313	-1.62625	1.88545e-05	-2.48322	-1.62622
106490624	chr7:106490624:G:A	6.3136e-45	-2.35278	-1.92023	1.88817e-05	-2.48377	-1.62325	1.88991e-05	-2.48386	-1.62322
106490767	chr7:106490767:C:G	6.38659e-45	-2.34608	-1.91544	1.91699e-05	-2.48748	-1.6044	1.91876e-05	-2.48757	-1.60436
106490815	chr7:106490815:T:C	6.46844e-45	-2.34034	-1.90845	1.95727e-05	-2.49046	-1.58062	1.95908e-05	-2.49054	-1.58059
106490863	chr7:106490863:T:C	6.41632e-45	-2.34499	-1.91189	1.94011e-05	-2.48808	-1.59181	1.9419e-05	-2.48816	-1.59178
106490897	chr7:106490897:T:G	6.32775e-45	-2.35695	-1.91382	1.93979e-05	-2.48135	-1.59871	1.94157e-05	-2.48144	-1.59867
106490960	chr7:106490960:A:T	6.40195e-45	-2.34675	-1.91237	1.93857e-05	-2.48717	-1.59351	1.94036e-05	-2.48725	-1.59348
106490974	chr7:106490974:G:A	6.40616e-45	-2.35127	-1.90719	1.97827e-05	-2.48501	-1.5754	1.98009e-05	-2.4851	-1.57536
106491062	chr7:106491062:C:T	4.51336e-43	-8.19721e-10	-0.00350721	0.000649465	-8.19721e-10	-0.569073	0.00065008	-8.19721e-10	-0.569093
106491224	chr7:106491224:T:TA	6.44402e-45	-2.34633	-1.90623	1.97953e-05	-2.48724	-1.57254	1.98136e-05	-2.48732	-1.5725
106491258	chr7:106491258:C:A	8.02893e-44	-8.19721e-10	-1.73008	0.000222404	-8.19721e-10	-1.64073	0.000222625	-8.19721e-10	-1.6407
106491359	chr7:106491359:C:T	1.3757e-44	-2.54575	-0.948427	0.000136494	-2.1337	0.00475993	0.000136608	-2.13389	0.00481737
106491447	chr7:106491447:T:C	2.56388e-44	-2.54439	-0.32722	0.000128068	-2.52983	0.337171	0.000128137	-2.52989	0.336803
106491463	chr7:106491463:C:T	6.60164e-45	-2.34057	-1.88783	2.16539e-05	-2.49109	-1.47895	2.1674e-05	-2.49116	-1.47891
106491468	chr7:106491468:C:A	6.52785e-45	-2.35254	-1.88711	2.18343e-05	-2.48494	-1.4768	2.18545e-05	-2.48502	-1.47676
106491469	chr7:106491469:A:G	6.55381e-45	-2.34703	-1.88864	2.16474e-05	-2.488	-1.48234	2.16675e-05	-2.48808	-1.4823
106491490	chr7:106491490:C:A	6.63441e-45	-2.33891	-1.88453	2.1855e-05	-2.49289	-1.4679	2.18753e-05	-2.49297	-1.46786
106491493	chr7:106491493:G:A	6.7229e-45	-2.32637	-1.88383	2.17684e-05	-2.4989	-1.46586	2.17888e-05	-2.49897	-1.46582
106491548	chr7:106491548:T:C	6.69214e-45	-2.34732	-1.86747	2.29903e-05	-2.48744	-1.42271	2.30117e-05	-2.48752	-1.42267
106491556	chr7:106491556:A:G	6.5608e-45	-2.35843	-1.87618	2.26079e-05	-2.48131	-1.44562	2.26288e-05	-2.48139	-1.44557
106491666	chr7:106491666:C:A	1.54201e-43	-8.19721e-10	-1.07747	0.00041842	-8.19721e-10	-1.00874	0.000418834	-8.19721e-10	-1.00871
106491679	chr7:106491679:A:G	6.51251e-45	-2.35644	-1.88555	2.19451e-05	-2.48284	-1.47384	2.19654e-05	-2.48292	-1.4738
106491687	chr7:106491687:T:G	6.57463e-45	-2.34573	-1.88677	2.17547e-05	-2.48854	-1.47685	2.17748e-05	-2.48862	-1.47681
106491722	chr7:106491722:A:G	6.86476e-44	-8.19721e-10	-1.88673	0.000167462	-8.19721e-10	-1.92447	0.000167624	-8.19721e-10	-1.92447
106491821	chr7:106491821:C:T	6.3439e-45	-2.35906	-1.90917	1.97546e-05	-2.48031	-1.58153	1.97727e-05	-2.48039	-1.58149
106491834	chr7:106491834:C:T	5.99087e-45	-2.46694	-1.85854	1.4177e-05	-2.49455	-1.89905	1.41919e-05	-2.4945	-1.89902
106491851	chr7:106491851:A:G	7.72455e-44	-8.19721e-10	-1.76873	0.000192319	-8.19721e-10	-1.78607	0.000192493	-8.19721e-10	-1.78613
106491900	chr7:106491900:T:C	5.57065e-45	-2.47027	-1.92793	3.89591e-05	-1.51395	-1.86876	3.90011e-05	-1.5139	-1.8687
106491993	chr7:106491993:T:C	5.97213e-44	-2.54578	0.519744	0.000324004	-2.06153	0.797065	0.000324345	-2.06178	0.797401
106492013	chr7:106492013:G:A	6.3511e-45	-2.35869	-1.9084	1.97965e-05	-2.4803	-1.57942	1.98147e-05	-2.48038	-1.57938
106492032	chr7:106492032:G:T	6.40396e-45	-2.35954	-1.89927	2.0358e-05	-2.47988	-1.55187	2.03767e-05	-2.47996	-1.55183
106492096	chr7:106492096:A:G	2.0281e-43	-8.19721e-10	-0.803452	0.000605213	-8.19721e-10	-0.639642	0.000605936	-8.19721e-10	-0.639414
106492460	chr7:106492460:G:C	2.67447e-44	-2.54564	-0.283747	0.000137475	-2.53454	0.412756	0.000137549	-2.53459	0.412382
106492630	chr7:106492630:G:A	1.03752e-43	-8.19721e-10	-1.47372	0.000251054	-8.19721e-10	-1.51956	0.000251297	-8.19721e-10	-1.51956
106492753	chr7:106492753:G:T	6.5138e-44	-8.19721e-10	-1.93921	0.000175019	-8.19721e-10	-1.88033	0.000175186	-8.19721e-10	-1.88034
106493001	chr7:106493001:C:A	2.55338e-44	-2.15257	-0.723142	5.95901e-05	-2.20696	-0.750777	5.96479e-05	-2.20693	-0.750805
106493004	chr7:106493004:G:A	2.51123e-44	-2.15794	-0.734421	5.86328e-05	-2.212	-0.761927	5.86896e-05	-2.21197	-0.761955
106493134	chr7:106493134:C:T	6.55413e-44	-8.19721e-10	-1.93304	0.000171098	-8.19721e-10	-1.90299	0.000171262	-8.19721e-10	-1.903
106493185	chr7:106493185:A:G	2.42974e-44	-2.54471	-0.380641	0.00011885	-2.52933	0.261972	0.000118915	-2.52939	0.261608
106493186	chr7:106493186:G:C	2.30438e-44	-2.54124	-0.43708	0.000110367	-2.53432	0.192911	0.000110486	-2.53429	0.192994
106493663	chr7:106493663:G:C	1.50484e-44	-1.98414	-1.4203	1.65e-05	-2.52401	-1.71785	1.65151e-05	-2.52399	-1.71792
106493730	chr7:106493730:G:A	2.52709e-44	-2.19007	-0.696	5.88215e-05	-2.24422	-0.726491	5.88784e-05	-2.24419	-0.72652
106494072	chr7:106494072:G:A	5.98607e-45	-2.54582	-1.78046	2.18885e-05	-2.02104	-1.93822	2.19124e-05	-2.02092	-1.93822
106494380	chr7:106494380:C:T	1.10886e-44	-2.53452	-1.17528	2.78222e-05	-2.49229	-1.22709	2.78426e-05	-2.4924	-1.22722
106494519	chr7:106494519:A:C	7.69903e-45	-2.30878	-1.76584	2.39328e-05	-2.42658	-1.44339	2.39509e-05	-2.42667	-1.44351
106494581	chr7:106494581:A:G	6.90893e-44	-8.19721e-10	-1.88032	0.00016687	-8.19721e-10	-1.92801	0.000167031	-8.19721e-10	-1.92801
106494909	chr7:106494909:C:T	3.55233e-44	-2.54553	-1.18586e-09	9.56132e-05	-2.48491	-1.18586e-09	9.5703e-05	-2.48494	-1.18586e-09
106494910	chr7:106494910:G:A	1.59758e-43	-8.19721e-10	-1.04206	0.000430612	-8.19721e-10	-0.980015	0.000431038	-8.19721e-10	-0.979993
106494959	chr7:106494959:G:A	3.13851e-44	-2.54563	-0.123761	7.54865e-05	-1.7855	-0.935771	7.55696e-05	-1.78572	-0.935414
106495012	chr7:106495012:G:T	1.20338e-44	-2.41908	-1.20892	3.50977e-05	-2.42802	-1.05907	3.51207e-05	-2.42819	-1.05921
106495083	chr7:106495083:C:T	3.81975e-44	-2.47295	-1.18586e-09	0.000140087	-2.10296	-1.18586e-09	0.000140228	-2.10292	-1.18586e-09
106495688	chr7:106495688:T:C	7.70995e-45	-2.17947	-1.89373	1.35443e-05	-2.53969	-1.89957	1.35571e-05	-2.53972	-1.89956
106495784	chr7:106495784:G:A	1.71405e-43	-8.19721e-10	-0.97169	0.00046049	-8.19721e-10	-0.912931	0.000460946	-8.19721e-10	-0.912908
106496127	chr7:106496127:T:C	1.07928e-44	-2.06764	-1.6692	2.48492e-05	-2.38644	-1.44596	2.48721e-05	-2.3863	-1.44614
106496188	chr7:106496188:A:G	7.99145e-44	-8.19721e-10	-1.73476	0.000194171	-8.19721e-10	-1.77648	0.00019436	-8.19721e-10	-1.77648
106496284	chr7:106496284:C:T	8.53258e-44	-8.19721e-10	-1.66924	0.000165571	-8.19721e-10	-1.93583	0.000165733	-8.19721e-10	-1.93581
106496479	chr7:106496479:A:T	7.15107e-44	-8.19721e-10	-1.84587	0.000177949	-8.19721e-10	-1.86373	0.000178113	-8.19721e-10	-1.86377
106496567	chr7:106496567:G:T	1.6446e-44	-1.8575	-1.45813	1.60388e-05	-2.54025	-1.72996	1.60533e-05	-2.54024	-1.73003
106496905	chr7:106496905:A:G	1.61116e-44	-2.52294	-0.813237	7.90449e-05	-2.53874	-0.136462	7.90907e-05	-2.53878	-0.136814
106497550	chr7:106497550:T:A	1.82826e-44	-2.48511	-0.724657	0.000110889	-2.51065	0.17395	0.000110947	-2.51073	0.173585
106497613	chr7:106497613:C:A	1.74231e-43	-8.19721e-10	-0.955338	0.000473626	-8.19721e-10	-0.884805	0.000474095	-8.19721e-10	-0.884781
106497695	chr7:106497695:C:G	3.57182e-43	-8.19721e-10	-0.237475	0.00140538	-8.19721e-10	0.202842	0.00140693	-8.19721e-10	0.202978
106498098	chr7:106498098:A:G	8.20744e-44	-8.19721e-10	-1.70809	0.00016499	-8.19721e-10	-1.93934	0.000165151	-8.19721e-10	-1.93933
106498124	chr7:106498124:G:A	6.059e-45	-2.4155	-1.89868	1.41681e-05	-2.51263	-1.88159	1.41811e-05	-2.51269	-1.88159
106498252	chr7:106498252:C:T	1.47114e-44	-2.16024	-1.26686	2.41927e-05	-2.29867	-1.5605	2.42165e-05	-2.29857	-1.56058
106498424	chr7:106498424:G:A	5.63798e-45	-2.48034	-1.90586	2.20537e-05	-2.46395	-1.48779	2.20739e-05	-2.46404	-1.48776
106498882	chr7:106498882:A:C	1.66611e-44	-2.22617	-1.07647	2.60851e-05	-2.24568	-1.53817	2.61106e-05	-2.24558	-1.53827
106499035	chr7:106499035:C:T	7.26201e-44	-8.19721e-10	-1.83048	0.000180025	-8.19721e-10	-1.85213	0.00018019	-8.19721e-10	-1.85218
106500474	chr7:106500474:G:C	5.45238e-45	-2.4815	-1.93816	2.27257e-05	-2.04275	-1.87898	2.27425e-05	-2.04291	-1.87904
106501179	chr7:106501179:AAAG:A	9.21039e-45	-2.22579	-1.6696	1.82952e-05	-2.24463	-1.89396	1.83141e-05	-2.24453	-1.89399
106501323	chr7:106501323:T:C	1.30018e-43	-8.19721e-10	-1.24804	0.000211298	-8.19721e-10	-1.69195	0.000211531	-8.19721e-10	-1.69182
106501654	chr7:106501654:C:CT	4.64592e-44	-2.27714	-1.18586e-09	9.08809e-05	-2.53567	-1.18586e-09	9.09705e-05	-2.53565	-1.18586e-09
106501671	chr7:106501671:A:G	8.50748e-45	-2.31025	-1.66452	1.97622e-05	-2.15105	-1.9104	1.9783e-05	-2.15094	-1.91043
106501690	chr7:106501690:C:T	5.81516e-45	-2.5458	-1.80946	2.19697e-05	-2.01561	-1.93995	2.19937e-05	-2.01548	-1.93995
106501750	chr7:106501750:C:T	7.46473e-44	-8.19721e-10	-1.80295	0.000165008	-8.19721e-10	-1.93923	0.000165167	-8.19721e-10	-1.93923
106502325	chr7:106502325:C:T	2.11617e-44	-2.50071	-0.562818	8.07152e-05	-2.42659	-0.22771	8.0809e-05	-2.4265	-0.227601
106503135	chr7:106503135:T:C	6.69714e-44	-8.19721e-10	-1.91145	0.000226435	-8.19721e-10	-1.62277	0.000226665	-8.19721e-10	-1.62272
106503177	chr7:106503177:A:G	3.7018e-43	-8.19721e-10	-0.201731	0.00143972	-8.19721e-10	0.226982	0.00144131	-8.19721e-10	0.227122
106503382	chr7:106503382:T:C	6.68702e-44	-8.19721e-10	-1.91297	0.00017423	-8.19721e-10	-1.88484	0.0001744	-8.19721e-10	-1.88484
106503432	chr7:106503432:G:A	3.15982e-44	-2.34979	-0.312832	7.50648e-05	-2.39211	-0.334758	7.51312e-05	-2.39227	-0.334687
106503577	chr7:106503577:C:T	7.67297e-44	-8.19721e-10	-1.77543	0.000165066	-8.19721e-10	-1.93888	0.000165225	-8.19721e-10	-1.93888
106503690	chr7:106503690:T:C	5.31843e-43	-8.19721e-10	0.160628	0.00210406	-8.19721e-10	0.606402	0.00210639	-8.19721e-10	0.606543
106503702	chr7:106503702:G:A	1.11861e-43	-8.19721e-10	-1.39847	0.000246961	-8.19721e-10	-1.53599	0.000247243	-8.19721e-10	-1.53582
106503926	chr7:106503926:C:G	6.672e-44	-8.19721e-10	-1.91522	0.00018485	-8.19721e-10	-1.82568	0.000185043	-8.19721e-10	-1.8256
106503969	chr7:106503969:C:T	1.56461e-43	-8.19721e-10	-1.06291	0.000674662	-8.19721e-10	-0.531011	0.000675501	-8.19721e-10	-0.530735
106503991	chr7:106503991:T:A	1.02043e-43	-8.19721e-10	-1.49033	0.000393598	-8.19721e-10	-1.06989	0.000393997	-8.19721e-10	-1.06984
106504204	chr7:106504204:G:A	1.48267e-43	-8.19721e-10	-1.11671	0.000229297	-8.19721e-10	-1.6102	0.000229554	-8.19721e-10	-1.61005
106504228	chr7:106504228:A:AT	6.87637e-43	-8.19721e-10	0.417541	0.000808929	-8.19721e-10	-0.349511	0.000809763	-8.19721e-10	-0.349448
106504236	chr7:106504236:T:C	7.49674e-44	-8.19721e-10	-1.79867	0.000193716	-8.19721e-10	-1.77883	0.000193914	-8.19721e-10	-1.77877
106504477	chr7:106504477:T:A	7.73247e-44	-8.19721e-10	-1.76771	0.000187476	-8.19721e-10	-1.81157	0.000187665	-8.19721e-10	-1.81153
106504659	chr7:106504659:G:C	6.57645e-44	-8.19721e-10	-1.92964	0.000173005	-8.19721e-10	-1.8919	0.000173162	-8.19721e-10	-1.89196
106505366	chr7:106505366:G:A	1.08031e-43	-1.4333	-1.18586e-09	9.17921e-05	-2.5257	-1.18586e-09	9.18828e-05	-2.52567	-1.18586e-09
106505682	chr7:106505682:G:T	9.48423e-44	-8.19721e-10	-1.5635	0.000279205	-8.19721e-10	-1.41328	0.000279436	-8.19721e-10	-1.41342
106506398	chr7:106506398:A:G	8.20554e-45	-2.53798	-1.47293	2.77865e-05	-2.38436	-1.33632	2.78185e-05	-2.38423	-1.33626
106506866	chr7:106506866:T:C	6.85725e-44	-8.19721e-10	-1.88783	0.000165527	-8.19721e-10	-1.93609	0.000165688	-8.19721e-10	-1.93609
106507195	chr7:106507195:G:A	7.77153e-44	-8.19721e-10	-1.76267	0.000171507	-8.19721e-10	-1.9006	0.000171671	-8.19721e-10	-1.90061
106507212	chr7:106507212:A:C	5.32417e-45	-2.50418	-1.93928	2.24273e-05	-2.10651	-1.82843	2.24473e-05	-2.10664	-1.82838
106507370	chr7:106507370:A:C	8.75586e-45	-2.01615	-1.92985	1.64165e-05	-2.31366	-1.93327	1.64339e-05	-2.31358	-1.93326
106507687	chr7:106507687:T:C	8.05894e-44	-8.19721e-10	-1.72635	0.00017162	-8.19721e-10	-1.89994	0.000171788	-8.19721e-10	-1.89993
106507730	chr7:106507730:C:T	8.53514e-45	-2.04711	-1.92442	1.66495e-05	-2.29501	-1.93783	1.66671e-05	-2.29492	-1.93783
106507868	chr7:106507868:A:G	6.51578e-44	-8.19721e-10	-1.93891	0.000182366	-8.19721e-10	-1.83921	0.000182542	-8.19721e-10	-1.83921
106507925	chr7:106507925:A:G	1.25131e-43	-8.19721e-10	-1.28636	0.000323618	-8.19721e-10	-1.26566	0.000323935	-8.19721e-10	-1.26565
106508108	chr7:106508108:C:A	1.1052e-44	-2.24179	-1.47131	2.07422e-05	-2.38829	-1.62476	2.07625e-05	-2.38829	-1.62476
106508137	chr7:106508137:G:A	8.59407e-44	-8.19721e-10	-1.66206	0.000246005	-8.19721e-10	-1.53987	0.000246213	-8.19721e-10	-1.53999
106508201	chr7:106508201:G:A	1.10177e-44	-2.3701	-1.34612	2.11735e-05	-2.47648	-1.51599	2.11942e-05	-2.47647	-1.51599
106508297	chr7:106508297:G:A	1.52393e-40	5.8185	-1.18586e-09	0.0130797	2.43359	-1.18586e-09	0.0130912	2.43351	-1.18586e-09
106508694	chr7:106508694:G:T	8.14561e-45	-2.46546	-1.55278	1.69662e-05	-2.53037	-1.68363	1.69827e-05	-2.53037	-1.68362
106508930	chr7:106508930:C:T	7.1129e-44	-8.19721e-10	-1.85122	0.000164897	-8.19721e-10	-1.9399	0.000165056	-8.19721e-10	-1.9399
106508965	chr7:106508965:T:C	9.29371e-45	-2.41014	-1.47624	1.85778e-05	-2.50129	-1.62196	1.8596e-05	-2.50129	-1.62196
106509329	chr7:106509329:G:A	1.00044e-44	-2.41041	-1.40228	1.97097e-05	-2.50339	-1.56072	1.97289e-05	-2.50339	-1.56072
106509810	chr7:106509810:C:G	5.43112e-45	-2.48938	-1.93419	2.14563e-05	-2.18919	-1.79001	2.14758e-05	-2.18931	-1.78995
106509928	chr7:106509928:G:A	7.10966e-44	-8.19721e-10	-1.85168	0.000164931	-8.19721e-10	-1.93969	0.000165091	-8.19721e-10	-1.93969
106509954	chr7:106509954:A:G	1.01901e-44	-2.34841	-1.4459	1.97391e-05	-2.45495	-1.60768	1.97582e-05	-2.45494	-1.60768
106510649	chr7:106510649:T:A	1.36849e-43	-8.19721e-10	-1.19684	0.000335986	-8.19721e-10	-1.22815	0.00033628	-8.19721e-10	-1.22825
106511515	chr7:106511515:AC:A	1.0546e-44	-2.32877	-1.43121	2.06649e-05	-2.45325	-1.56354	2.06851e-05	-2.45324	-1.56354
106511519	chr7:106511519:T:C	9.81568e-44	-8.19721e-10	-1.52915	0.000290754	-8.19721e-10	-1.37274	0.000290994	-8.19721e-10	-1.37289
106511698	chr7:106511698:C:T	6.56713e-44	-8.19721e-10	-1.93106	0.000173818	-8.19721e-10	-1.88721	0.000173989	-8.19721e-10	-1.8872
106511699	chr7:106511699:G:A	1.63355e-43	-8.19721e-10	-1.0198	0.000302841	-8.19721e-10	-1.33201	0.000303135	-8.19721e-10	-1.33201
106512214	chr7:106512214:T:C	1.68327e-43	-8.19721e-10	-0.989811	0.000309405	-8.19721e-10	-1.31057	0.000309706	-8.19721e-10	-1.31057
106512281	chr7:106512281:A:G	2.82042e-44	-2.53866	-0.237585	0.000149622	-2.53954	0.502428	0.000149727	-2.5395	0.502121
106512694	chr7:106512694:G:A	4.46243e-44	-2.31744	-1.18586e-09	8.99645e-05	-2.54581	-1.18586e-09	9.00518e-05	-2.5458	-1.18586e-09
106512718	chr7:106512718:T:C	2.15869e-44	-1.42199	-1.62164	2.68866e-05	-2.4766	-1.277	2.69136e-05	-2.47666	-1.27689
106512973	chr7:106512973:T:C	1.51353e-44	-2.0191	-1.37959	2.24099e-05	-2.33247	-1.60325	2.24309e-05	-2.33241	-1.60334
106513092	chr7:106513092:A:G	1.46045e-43	-8.19721e-10	-1.1318	0.00021143	-8.19721e-10	-1.69133	0.000211642	-8.19721e-10	-1.69129
106513398	chr7:106513398:G:A	6.35829e-45	-2.42029	-1.84567	1.83569e-05	-2.24163	-1.89358	1.83754e-05	-2.24156	-1.89361
106513443	chr7:106513443:A:C	8.35789e-44	-8.19721e-10	-1.68993	0.000209748	-8.19721e-10	-1.69932	0.000209952	-8.19721e-10	-1.69931
106513773	chr7:106513773:A:G	7.14007e-44	-8.19721e-10	-1.84741	0.000164887	-8.19721e-10	-1.93996	0.000165047	-8.19721e-10	-1.93996
106513833	chr7:106513833:G:T	6.00559e-45	-2.40902	-1.91401	1.74306e-05	-2.25602	-1.93098	1.74485e-05	-2.25594	-1.931
106513895	chr7:106513895:A:T	2.33203e-44	-1.35312	-1.61327	2.6766e-05	-2.45836	-1.29973	2.67926e-05	-2.45843	-1.29963
106514693	chr7:106514693:CACATA:C	1.03081e-43	-8.19721e-10	-1.48021	0.000192184	-8.19721e-10	-1.78677	0.000192377	-8.19721e-10	-1.78673
106514774	chr7:106514774:A:G	1.0864e-44	-2.37476	-1.3555	2.13847e-05	-2.47414	-1.50841	2.14055e-05	-2.47413	-1.50841
106514951	chr7:106514951:A:G	9.9484e-44	-8.19721e-10	-1.51572	0.000292024	-8.19721e-10	-1.36839	0.000292265	-8.19721e-10	-1.36853
106514959	chr7:106514959:G:A	7.49928e-45	-2.43495	-1.66597	1.45754e-05	-2.53913	-1.82676	1.45895e-05	-2.53911	-1.82677
106515675	chr7:106515675:A:C	6.56619e-44	-8.19721e-10	-1.9312	0.00017943	-8.19721e-10	-1.85544	0.000179595	-8.19721e-10	-1.85549
106516224	chr7:106516224:C:T	7.88204e-45	-2.5028	-1.54833	1.81632e-05	-2.20669	-1.93914	1.8182e-05	-2.20661	-1.93914
106516247	chr7:106516247:A:T	1.02721e-43	-8.19721e-10	-1.4837	0.000307937	-8.19721e-10	-1.31533	0.000308189	-8.19721e-10	-1.31548
106516283	chr7:106516283:G:A	7.34999e-44	-8.19721e-10	-1.81844	0.000196544	-8.19721e-10	-1.76434	0.000196735	-8.19721e-10	-1.76433
106516334	chr7:106516334:C:T	5.44047e-45	-2.50138	-1.92047	2.11139e-05	-2.05534	-1.93995	2.11361e-05	-2.05525	-1.93995
106516426	chr7:106516426:A:C	2.11687e-44	-2.5317	-0.531491	0.000130834	-2.50508	0.333786	0.000130932	-2.50498	0.33347
106517031	chr7:106517031:C:T	5.50571e-45	-2.4989	-1.91103	2.08082e-05	-2.07074	-1.93914	2.08299e-05	-2.07066	-1.93914
106517463	chr7:106517463:T:A	5.11699e-45	-2.54581	-1.93734	1.31906e-05	-2.54041	-1.92531	1.3203e-05	-2.54043	-1.92532
106518108	chr7:106518108:A:G	5.40386e-45	-2.49802	-1.93058	2.02169e-05	-2.12805	-1.91066	2.02343e-05	-2.12818	-1.91063
106518121	chr7:106518121:G:T	6.51371e-44	-8.19721e-10	-1.93923	0.000187546	-8.19721e-10	-1.8112	0.000187715	-8.19721e-10	-1.81126
106519254	chr7:106519254:C:T	9.85855e-44	-8.19721e-10	-1.5248	0.000197911	-8.19721e-10	-1.75741	0.000198111	-8.19721e-10	-1.75736
106519350	chr7:106519350:C:T	4.72553e-44	-2.26015	-1.18586e-09	9.88248e-05	-2.45187	-1.18586e-09	9.89143e-05	-2.45194	-1.18586e-09
106519517	chr7:106519517:T:G	6.61156e-44	-8.19721e-10	-1.92432	0.000218656	-8.19721e-10	-1.65772	0.000218866	-8.19721e-10	-1.65773
106519715	chr7:106519715:T:C	1.53826e-43	-8.19721e-10	-1.0799	0.00022704	-8.19721e-10	-1.6201	0.000227269	-8.19721e-10	-1.62005
106520531	chr7:106520531:T:C	6.56771e-44	-8.19721e-10	-1.93097	0.000178874	-8.19721e-10	-1.85854	0.000179039	-8.19721e-10	-1.85859
106521510	chr7:106521510:G:A	8.66073e-44	-8.19721e-10	-1.65434	0.000218539	-8.19721e-10	-1.65826	0.000218752	-8.19721e-10	-1.65825
106521893	chr7:106521893:T:C	9.68995e-45	-2.2426	-1.60203	2.2941e-05	-2.39293	-1.51937	2.29637e-05	-2.39293	-1.51934
106522390	chr7:106522390:A:G	7.20167e-44	-8.19721e-10	-1.83882	0.000164932	-8.19721e-10	-1.93969	0.000165091	-8.19721e-10	-1.93969
106522537	chr7:106522537:A:G	5.81189e-45	-2.48763	-1.86819	1.46332e-05	-2.49912	-1.86281	1.46467e-05	-2.49919	-1.86278
106522645	chr7:106522645:G:A	1.13169e-43	-8.19721e-10	-1.38684	0.000198655	-8.19721e-10	-1.75365	0.000198856	-8.19721e-10	-1.75361
106522840	chr7:106522840:A:T	1.05027e-44	-2.50793	-1.25615	2.39104e-05	-2.54573	-1.32518	2.39355e-05	-2.54574	-1.32509
106522966	chr7:106522966:A:C	7.2991e-44	-2.53058	0.705194	0.000465626	-2.54569	1.64385	0.00046592	-2.5457	1.64353
106523256	chr7:106523256:A:AT	1.02389e-43	-8.19721e-10	-1.48694	0.000308638	-8.19721e-10	-1.31305	0.000308891	-8.19721e-10	-1.3132
106523314	chr7:106523314:CT:C	2.13005e-44	-2.50214	-0.554848	4.69927e-05	-2.53105	-0.664183	4.7035e-05	-2.53113	-0.66417
106523680	chr7:106523680:G:A	1.04704e-44	-1.87888	-1.88829	1.39091e-05	-2.54427	-1.86841	1.39221e-05	-2.54428	-1.86843
106523870	chr7:106523870:G:A	9.68132e-45	-2.51333	-1.33219	2.04536e-05	-2.54582	-1.48124	2.04749e-05	-2.54582	-1.48116
106523937	chr7:106523937:T:C	1.17498e-44	-2.53521	-1.11668	2.74202e-05	-2.53833	-1.19561	2.74501e-05	-2.5383	-1.19552
106524043	chr7:106524043:A:G	7.27814e-44	-8.19721e-10	-1.82826	0.000165015	-8.19721e-10	-1.93919	0.000165174	-8.19721e-10	-1.93919
106524046	chr7:106524046:T:C	3.63689e-44	-2.52201	-1.18586e-09	0.000121636	-2.24419	-1.18586e-09	0.000121745	-2.24426	-1.18586e-09
106524204	chr7:106524204:C:T	3.59866e-44	-2.53257	-1.18586e-09	9.18027e-05	-2.52558	-1.18586e-09	9.18933e-05	-2.52556	-1.18586e-09
106524244	chr7:106524244:C:T	8.85061e-45	-2.50133	-1.4339	1.88961e-05	-2.54473	-1.56154	1.89154e-05	-2.54474	-1.56147
106524273	chr7:106524273:C:T	1.0923e-43	-8.19721e-10	-1.42226	0.000331793	-8.19721e-10	-1.24071	0.000332061	-8.19721e-10	-1.24087
106524361	chr7:106524361:T:C	5.37798e-45	-2.4943	-1.93911	2.29749e-05	-2.11225	-1.79857	2.29982e-05	-2.11223	-1.79854
106524472	chr7:106524472:A:G	1.58562e-43	-8.19721e-10	-1.04957	0.000442868	-8.19721e-10	-0.951951	0.000443299	-8.19721e-10	-0.951945
106524537	chr7:106524537:C:T	8.50739e-44	-8.19721e-10	-1.6722	0.000213468	-8.19721e-10	-1.68174	0.000213676	-8.19721e-10	-1.68173
106524946	chr7:106524946:C:G	9.56508e-45	-1.98179	-1.87581	2.92785e-05	-1.74447	-1.9239	2.92959e-05	-1.74485	-1.92389
106525168	chr7:106525168:G:C	1.57688e-44	-2.42314	-0.934548	7.19841e-05	-1.53488	-1.2339	7.20614e-05	-1.53473	-1.23394
106525393	chr7:106525393:T:C	7.01981e-44	-8.19721e-10	-1.8644	0.000165127	-8.19721e-10	-1.93851	0.000165287	-8.19721e-10	-1.93851
106525468	chr7:106525468:A:G	3.07593e-43	-0.386941	-1.18586e-09	0.000364137	-1.14769	-1.18586e-09	0.000364436	-1.14784	-1.18586e-09
106525472	chr7:106525472:G:T	6.52311e-44	-8.19721e-10	-1.93778	0.000168684	-8.19721e-10	-1.9172	0.000168845	-8.19721e-10	-1.91721
106525633	chr7:106525633:A:T	4.96871e-44	-2.20998	-1.18586e-09	0.000105776	-2.38389	-1.18586e-09	0.000105883	-2.38385	-1.18586e-09
106525930	chr7:106525930:T:C	7.41453e-44	-2.53745	0.727753	0.000428019	-2.54476	1.55871	0.000428231	-2.54474	1.55822
106525949	chr7:106525949:C:T	5.83911e-45	-2.50409	-1.84706	1.76385e-05	-2.30132	-1.87382	1.76542e-05	-2.30138	-1.87384
106525965	chr7:106525965:C:G	5.63309e-45	-2.52221	-1.86485	1.98063e-05	-2.23435	-1.82488	1.98233e-05	-2.23443	-1.8249
106526055	chr7:106526055:A:G	1.17911e-43	-8.19721e-10	-1.34579	0.00021736	-8.19721e-10	-1.66367	0.000217577	-8.19721e-10	-1.66363
106526259	chr7:106526259:A:G	5.63274e-45	-2.44808	-1.93904	5.22714e-05	-1.15538	-1.9334	5.23173e-05	-1.15546	-1.93341
106526340	chr7:106526340:G:A	2.42367e-43	-8.19721e-10	-0.625266	0.000654132	-8.19721e-10	-0.561913	0.000654688	-8.19721e-10	-0.56203
106526509	chr7:106526509:G:A	2.23146e-43	-1.56696	0.859064	0.000267672	-2.53345	1.07798	0.000267964	-2.53347	1.07813
106526538	chr7:106526538:C:T	1.3759e-44	-1.84039	-1.65363	2.52659e-05	-2.28042	-1.53535	2.52896e-05	-2.2804	-1.53539
106526539	chr7:106526539:G:A	2.4031e-44	-1.89732	-1.03905	5.94077e-05	-2.31975	-0.641048	5.94619e-05	-2.31973	-0.641118
106526684	chr7:106526684:C:G	6.59649e-45	-2.39828	-1.8309	3.62817e-05	-1.8626	-1.59131	3.63202e-05	-1.86257	-1.59125
106527033	chr7:106527033:T:A	5.00472e-44	-2.54576	0.343003	0.000382503	-2.54162	1.44313	0.000382615	-2.54161	1.44245
106527216	chr7:106527216:A:G	6.77221e-44	-8.19721e-10	-1.90031	0.000165649	-8.19721e-10	-1.93535	0.000165808	-8.19721e-10	-1.93536
106527268	chr7:106527268:C:A	1.20805e-43	-1.6297	0.308161	0.000118887	-2.53974	0.272685	0.000119015	-2.53976	0.272814
106527330	chr7:106527330:A:T	4.58331e-44	-2.54579	0.255077	0.000301463	-2.54195	1.20537	0.000301556	-2.54194	1.20471
106527584	chr7:106527584:T:A	2.71295e-44	-1.77342	-1.04168	3.36419e-05	-2.54558	-0.983872	3.36734e-05	-2.54557	-0.983906
106527856	chr7:106527856:G:A	3.07123e-44	-1.58038	-1.11068	3.6095e-05	-2.53892	-0.920152	3.61282e-05	-2.53893	-0.920186
106527946	chr7:106527946:C:T	2.44948e-44	-1.78964	-1.12762	3.11536e-05	-2.54522	-1.06107	3.11828e-05	-2.54522	-1.0611
106528357	chr7:106528357:A:G	6.99589e-44	-8.19721e-10	-1.86781	0.000164883	-8.19721e-10	-1.93999	0.000165042	-8.19721e-10	-1.93999
106528907	chr7:106528907:T:A	8.22063e-45	-2.34598	-1.66309	1.87235e-05	-2.52163	-1.59381	1.87408e-05	-2.52161	-1.59388
106529057	chr7:106529057:C:A	2.83461e-44	-1.84921	-0.92202	7.06476e-05	-2.28622	-0.5013	7.07117e-05	-2.2862	-0.501377
106529081	chr7:106529081:G:A	2.29614e-44	-1.88383	-1.09808	5.60949e-05	-2.30613	-0.712048	5.61462e-05	-2.30611	-0.712116
106529640	chr7:106529640:T:C	1.81986e-44	-1.76222	-1.45215	4.39877e-05	-2.10448	-1.15683	4.40237e-05	-2.10458	-1.15689
106529675	chr7:106529675:G:C	6.54034e-44	-8.19721e-10	-1.93515	0.000164885	-8.19721e-10	-1.93997	0.000165044	-8.19721e-10	-1.93998
106529677	chr7:106529677:G:A	5.4898e-45	-2.49879	-1.91404	1.69199e-05	-2.28049	-1.93624	1.69367e-05	-2.28047	-1.93624
106529728	chr7:106529728:C:G	6.51171e-44	-8.19721e-10	-1.93953	0.000169747	-8.19721e-10	-1.91091	0.000169913	-8.19721e-10	-1.9109
106529770	chr7:106529770:A:G	6.58697e-44	-8.19721e-10	-1.92804	0.000165131	-8.19721e-10	-1.93849	0.000165292	-8.19721e-10	-1.93848
106529880	chr7:106529880:T:C	2.35489e-44	-1.90584	-1.0508	3.05141e-05	-2.38912	-1.23791	3.05443e-05	-2.38906	-1.23795
106529884	chr7:106529884:G:A	3.22641e-44	-1.59081	-1.05095	3.87576e-05	-2.54059	-0.847301	3.87934e-05	-2.54061	-0.847332
106530000	chr7:106530000:G:T	4.00533e-44	-1.5392	-0.886303	4.59496e-05	-2.53603	-0.681644	4.59916e-05	-2.53605	-0.681679
106530120	chr7:106530120:C:T	2.83876e-44	-1.52732	-1.24244	4.40409e-05	-2.53178	-0.728327	4.40881e-05	-2.53181	-0.728191
106530135	chr7:106530135:G:A	7.08841e-44	-8.19721e-10	-1.85467	0.000172082	-8.19721e-10	-1.89725	0.000172255	-8.19721e-10	-1.89721
106530157	chr7:106530157:T:C	8.80267e-44	-8.19721e-10	-1.63808	0.000244694	-8.19721e-10	-1.54522	0.000244914	-8.19721e-10	-1.54528
106530307	chr7:106530307:G:A	6.55997e-44	-8.19721e-10	-1.93215	0.000182248	-8.19721e-10	-1.83986	0.000182412	-8.19721e-10	-1.83992
106530348	chr7:106530348:A:G	7.24863e-44	-8.19721e-10	-1.83232	0.000227553	-8.19721e-10	-1.61784	0.000227747	-8.19721e-10	-1.61795
106530367	chr7:106530367:G:T	3.80075e-44	-2.47794	-1.18586e-09	0.000122727	-2.23526	-1.18586e-09	0.000122852	-2.23521	-1.18586e-09
106530619	chr7:106530619:T:C	7.43816e-45	-2.53965	-1.56944	2.33449e-05	-2.41944	-1.47541	2.33661e-05	-2.41949	-1.47541
106530858	chr7:106530858:A:G	6.99767e-44	-8.19721e-10	-1.86756	0.000170535	-8.19721e-10	-1.90628	0.000170706	-8.19721e-10	-1.90624
106530901	chr7:106530901:G:C	1.30413e-44	-1.68514	-1.86246	3.20386e-05	-1.75872	-1.81956	3.20634e-05	-1.75887	-1.8196
106530988	chr7:106530988:G:C	9.47312e-45	-2.16582	-1.70145	1.66819e-05	-2.43854	-1.79236	1.6699e-05	-2.43854	-1.7923
106531067	chr7:106531067:C:T	1.62564e-43	-8.19721e-10	-1.02465	0.000220781	-8.19721e-10	-1.64805	0.000221003	-8.19721e-10	-1.64801
106531157	chr7:106531157:T:C	3.55129e-44	-2.54582	-1.18586e-09	9.68946e-05	-2.4716	-1.18586e-09	9.69849e-05	-2.47163	-1.18586e-09
106531194	chr7:106531194:C:T	5.65365e-45	-2.46428	-1.91913	1.75185e-05	-2.34012	-1.84184	1.7536e-05	-2.3401	-1.84184
106531253	chr7:106531253:C:T	5.81942e-45	-2.53808	-1.81644	1.8052e-05	-2.40072	-1.75125	1.80687e-05	-2.40079	-1.75122
106531677	chr7:106531677:C:T	9.72186e-44	-8.19721e-10	-1.53876	0.000410199	-8.19721e-10	-1.02858	0.000410566	-8.19721e-10	-1.02865
106531900	chr7:106531900:CT:C	7.09012e-44	-8.19721e-10	-1.85443	0.000172038	-8.19721e-10	-1.89751	0.000172212	-8.19721e-10	-1.89746
106531954	chr7:106531954:G:A	6.9173e-44	-8.19721e-10	-1.87911	0.000174498	-8.19721e-10	-1.88331	0.000174663	-8.19721e-10	-1.88333
106532028	chr7:106532028:T:C	5.669e-45	-2.46987	-1.91084	1.87134e-05	-2.33665	-1.77933	1.87322e-05	-2.33663	-1.77932
106532351	chr7:106532351:T:C	6.5849e-44	-8.19721e-10	-1.92836	0.000185127	-8.19721e-10	-1.82418	0.000185293	-8.19721e-10	-1.82425
106532388	chr7:106532388:C:T	2.53115e-44	-2.5451	-0.339366	6.85158e-05	-2.54269	-0.275465	6.8558e-05	-2.5427	-0.27581
106532858	chr7:106532858:T:C	4.49119e-44	-2.04627	-0.26475	0.000142482	-2.4061	0.320099	0.000142611	-2.40609	0.32002
106532989	chr7:106532989:C:T	6.5583e-44	-8.19721e-10	-1.9324	0.000182494	-8.19721e-10	-1.8385	0.000182659	-8.19721e-10	-1.83857
106533378	chr7:106533378:G:A	8.28779e-44	-8.19721e-10	-1.69835	0.000207119	-8.19721e-10	-1.71193	0.000207319	-8.19721e-10	-1.71193
106533427	chr7:106533427:C:A	5.3225e-45	-2.53106	-1.91272	2.30213e-05	-2.17899	-1.72981	2.30444e-05	-2.17897	-1.7298
106533520	chr7:106533520:A:G	6.52512e-44	-8.19721e-10	-1.93748	0.000174763	-8.19721e-10	-1.88179	0.000174932	-8.19721e-10	-1.88179
106533543	chr7:106533543:CA:C	1.05356e-44	-2.54434	-1.21661	4.34242e-05	-2.49021	-0.783994	4.34595e-05	-2.49023	-0.784125
106533919	chr7:106533919:G:A	6.51477e-44	-8.19721e-10	-1.93906	0.000166683	-8.19721e-10	-1.92913	0.000166844	-8.19721e-10	-1.92913
106534447	chr7:106534447:C:T	1.2423e-44	-2.5406	-1.05557	4.52327e-05	-2.50151	-0.731891	4.52729e-05	-2.50153	-0.731948
106534563	chr7:106534563:C:A	9.58568e-44	-8.19721e-10	-1.55286	0.000300874	-8.19721e-10	-1.33853	0.000301139	-8.19721e-10	-1.33862
106534655	chr7:106534655:G:A	1.75603e-44	-2.54416	-0.705913	4.73431e-05	-2.54477	-0.643031	4.73749e-05	-2.54477	-0.643328
106534665	chr7:106534665:G:A	8.27379e-44	-1.98972	0.289673	0.000240574	-2.37265	0.810456	0.000240789	-2.37264	0.810371
106534680	chr7:106534680:A:T	8.57009e-45	-2.46724	-1.5002	2.00038e-05	-2.53067	-1.51863	2.00212e-05	-2.53069	-1.51871
106534896	chr7:106534896:C:T	5.66109e-45	-2.54381	-1.8383	1.77427e-05	-2.48887	-1.68038	1.7759e-05	-2.48889	-1.6804
106534984	chr7:106534984:C:T	5.68869e-45	-2.44221	-1.93503	1.56087e-05	-2.37687	-1.92052	1.56242e-05	-2.37685	-1.92052
106535119	chr7:106535119:C:T	1.10679e-44	-2.53296	-1.17872	3.56316e-05	-2.51712	-0.954866	3.56647e-05	-2.51714	-0.954887
106535242	chr7:106535242:C:T	1.01982e-43	-8.19721e-10	-1.49093	0.000324836	-8.19721e-10	-1.2619	0.000325121	-8.19721e-10	-1.26199
106535249	chr7:106535249:G:C	1.01952e-43	-8.19721e-10	-1.49122	0.000324722	-8.19721e-10	-1.26225	0.000325007	-8.19721e-10	-1.26234
106535255	chr7:106535255:G:A	2.78309e-43	-0.486987	-1.18586e-09	0.00028454	-1.39435	-1.18586e-09	0.000284787	-1.39445	-1.18586e-09
106535411	chr7:106535411:A:G	6.97897e-44	-8.19721e-10	-1.87023	0.000176231	-8.19721e-10	-1.87343	0.000176397	-8.19721e-10	-1.87345
106535423	chr7:106535423:T:C	5.64765e-45	-2.46553	-1.91896	1.81353e-05	-2.344	-1.80336	1.81535e-05	-2.34398	-1.80335
106535449	chr7:106535449:C:T	1.01963e-43	-8.19721e-10	-1.49111	0.000324736	-8.19721e-10	-1.26221	0.000325021	-8.19721e-10	-1.2623
106535474	chr7:106535474:T:G	7.72862e-45	-2.49356	-1.57723	2.52833e-05	-2.37913	-1.43595	2.5307e-05	-2.37919	-1.43592
106535824	chr7:106535824:G:A	6.10994e-45	-2.48313	-1.82267	1.68134e-05	-2.33573	-1.88731	1.68285e-05	-2.33575	-1.88736
106535833	chr7:106535833:T:C	1.00376e-43	-8.19721e-10	-1.5068	0.000311797	-8.19721e-10	-1.30287	0.000312071	-8.19721e-10	-1.30296
106535887	chr7:106535887:AGG:A	1.04874e-43	-8.19721e-10	-1.46296	0.00033614	-8.19721e-10	-1.2277	0.000336434	-8.19721e-10	-1.22779
106535890	chr7:106535890:ATGTGCTCGAGTTGTAGAGCAC:A	1.00182e-43	-8.19721e-10	-1.50873	0.000317782	-8.19721e-10	-1.28386	0.000318061	-8.19721e-10	-1.28394
106536051	chr7:106536051:T:C	5.13477e-44	-2.22929	0.0521951	0.000163581	-2.49315	0.54523	0.000163724	-2.49314	0.545134
106536841	chr7:106536841:A:T	8.13775e-44	-8.19721e-10	-1.71662	0.00019461	-8.19721e-10	-1.77422	0.000194811	-8.19721e-10	-1.77416
106536960	chr7:106536960:G:A	6.68881e-44	-8.19721e-10	-1.9127	0.000173368	-8.19721e-10	-1.88981	0.000173533	-8.19721e-10	-1.88982
106537192	chr7:106537192:G:C	7.61641e-44	-8.19721e-10	-1.78283	0.000183225	-8.19721e-10	-1.83451	0.000183411	-8.19721e-10	-1.83446
106537379	chr7:106537379:G:A	2.48168e-43	-0.601615	-1.18586e-09	0.000165318	-1.93735	-1.18586e-09	0.000165449	-1.93752	-1.18586e-09
106537602	chr7:106537602:C:T	1.78138e-44	-2.52574	-0.710012	0.000101081	-2.53528	0.10598	0.000101149	-2.53528	0.105688
106537790	chr7:106537790:C:T	1.33334e-44	-2.50411	-1.02134	5.80279e-05	-2.53358	-0.450715	5.80723e-05	-2.53357	-0.450929
106538081	chr7:106538081:A:G	1.3561e-44	-2.48835	-1.02017	6.28657e-05	-2.51935	-0.384872	6.29134e-05	-2.51933	-0.385099
106538642	chr7:106538642:C:A	1.66195e-44	-2.45737	-0.847771	7.56501e-05	-2.22171	-0.497389	7.573e-05	-2.22163	-0.497382
106538717	chr7:106538717:G:A	5.58836e-45	-2.52058	-1.87445	1.93578e-05	-2.30412	-1.77801	1.93743e-05	-2.30415	-1.7781
106539703	chr7:106539703:C:T	1.61002e-44	-2.54425	-0.79264	4.55046e-05	-2.53458	-0.692825	4.55476e-05	-2.53457	-0.692861
106539738	chr7:106539738:G:C	7.20339e-45	-2.52398	-1.61718	2.03633e-05	-2.52866	-1.50283	2.03833e-05	-2.52868	-1.5028
106539775	chr7:106539775:G:A	1.77412e-44	-2.44897	-0.790856	8.36409e-05	-2.20595	-0.412743	8.37297e-05	-2.20586	-0.412731
106539996	chr7:106539996:G:A	6.27462e-45	-2.48325	-1.79595	2.02757e-05	-2.22844	-1.80736	2.02971e-05	-2.22841	-1.8073
106540445	chr7:106540445:C:T	3.99043e-43	-8.19721e-10	-0.126651	0.00177289	-8.19721e-10	0.435141	0.00177434	-8.19721e-10	0.434992
106540471	chr7:106540471:TTTC:T	9.34072e-44	-8.19721e-10	-1.57875	0.000275835	-8.19721e-10	-1.42542	0.000276086	-8.19721e-10	-1.42548
106540533	chr7:106540533:C:T	1.68712e-44	-2.48072	-0.809391	6.89242e-05	-2.25109	-0.561129	6.89977e-05	-2.25101	-0.561104
106540927	chr7:106540927:T:C	4.00383e-44	-2.42588	-1.18586e-09	9.37742e-05	-2.50433	-1.18586e-09	9.38484e-05	-2.50451	-1.18586e-09
106541346	chr7:106541346:C:T	1.58667e-44	-2.52551	-0.825985	5.24619e-05	-2.40325	-0.681886	5.25004e-05	-2.4032	-0.682172
106541609	chr7:106541609:C:T	1.8382e-44	-2.51606	-0.688289	7.18552e-05	-2.3779	-0.39267	7.19085e-05	-2.37784	-0.392954
106542213	chr7:106542213:A:C	6.33574e-45	-2.54421	-1.7253	1.5147e-05	-2.53807	-1.78936	1.51621e-05	-2.53805	-1.78934
106542331	chr7:106542331:T:A	1.60709e-44	-2.51748	-0.821227	5.41275e-05	-2.38197	-0.671907	5.41674e-05	-2.38192	-0.672194
106542534	chr7:106542534:G:A	8.93824e-45	-2.54544	-1.37994	2.57336e-05	-2.45258	-1.34484	2.57595e-05	-2.45253	-1.34485
106542630	chr7:106542630:C:A	1.50422e-44	-2.5131	-0.891767	5.05101e-05	-2.37072	-0.752334	5.05479e-05	-2.37066	-0.752611
106542637	chr7:106542637:T:C	1.57844e-44	-2.51042	-0.846282	5.36218e-05	-2.36531	-0.697959	5.36617e-05	-2.36525	-0.698243
106542845	chr7:106542845:A:C	4.78779e-44	-2.24707	-1.18586e-09	9.18938e-05	-2.52459	-1.18586e-09	9.19845e-05	-2.52457	-1.18586e-09
106543459	chr7:106543459:T:C	8.45039e-44	-8.19721e-10	-1.67892	0.000227146	-8.19721e-10	-1.61963	0.000227369	-8.19721e-10	-1.61962
106544289	chr7:106544289:C:T	6.75709e-44	-8.19721e-10	-1.90254	0.000167926	-8.19721e-10	-1.9217	0.000168088	-8.19721e-10	-1.9217
106544370	chr7:106544370:G:A	1.58542e-43	-8.19721e-10	-1.0497	0.000522652	-8.19721e-10	-0.786306	0.000523114	-8.19721e-10	-0.78639
106545144	chr7:106545144:C:T	1.00412e-43	-8.19721e-10	-1.50644	0.000284311	-8.19721e-10	-1.39515	0.000284599	-8.19721e-10	-1.39511
106545790	chr7:106545790:A:T	3.52294e-44	-1.70995	-0.843886	6.44005e-05	-2.54441	-0.335686	6.44718e-05	-2.54442	-0.335537
106545991	chr7:106545991:CTTGAAAATGGTAG:C	1.17453e-44	-2.52617	-1.12609	3.8677e-05	-2.32476	-1.06522	3.87164e-05	-2.32469	-1.06524
106546039	chr7:106546039:G:A	3.56589e-44	-2.54172	-1.18586e-09	0.000111231	-2.33361	-1.18586e-09	0.000111294	-2.33401	-1.18586e-09
106546320	chr7:106546320:T:C	6.6309e-44	-8.19721e-10	-1.92139	0.00017604	-8.19721e-10	-1.87451	0.000176208	-8.19721e-10	-1.87452
106546378	chr7:106546378:C:T	9.10782e-45	-2.51923	-1.38736	3.15369e-05	-2.29367	-1.3004	3.15691e-05	-2.2936	-1.30041
106546529	chr7:106546529:T:C	8.52409e-45	-2.52441	-1.44841	2.89741e-05	-2.30365	-1.37517	2.90037e-05	-2.30359	-1.37518
106546550	chr7:106546550:G:A	1.07725e-43	-8.19721e-10	-1.43614	0.000341331	-8.19721e-10	-1.21237	0.000341629	-8.19721e-10	-1.21246
106546756	chr7:106546756:T:C	5.75985e-45	-2.42775	-1.93706	1.40267e-05	-2.53356	-1.8707	1.40407e-05	-2.53354	-1.87069
106547064	chr7:106547064:TGTGTGTGTGTGTGCATGTGTGTGC:T	1.19168e-43	-8.19721e-10	-1.33519	0.000532104	-8.19721e-10	-0.768384	0.000532579	-8.19721e-10	-0.768459
106547832	chr7:106547832:A:G	6.5446e-44	-8.19721e-10	-1.93449	0.000172263	-8.19721e-10	-1.8962	0.000172435	-8.19721e-10	-1.89617
106548063	chr7:106548063:A:G	1.30197e-43	-8.19721e-10	-1.24667	0.000342999	-8.19721e-10	-1.20749	0.000343277	-8.19721e-10	-1.20765
106548216	chr7:106548216:T:C	7.71708e-44	-8.19721e-10	-1.7697	0.000174717	-8.19721e-10	-1.88206	0.000174893	-8.19721e-10	-1.88201
106548588	chr7:106548588:C:T	7.08409e-44	-8.19721e-10	-1.85528	0.000164884	-8.19721e-10	-1.93998	0.000165043	-8.19721e-10	-1.93998
106548749	chr7:106548749:A:G	1.66085e-44	-2.47581	-0.829995	6.33128e-05	-2.3074	-0.589731	6.33586e-05	-2.30734	-0.590034
106548877	chr7:106548877:GATTA:G	4.43265e-43	-8.19721e-10	-0.0215522	0.00144306	-8.19721e-10	0.229302	0.00144424	-8.19721e-10	0.229152
106549180	chr7:106549180:A:G	3.72617e-44	-2.52535	0.0275969	9.34166e-05	-2.29164	-0.216517	9.35048e-05	-2.29157	-0.216607
106549424	chr7:106549424:G:A	5.21332e-45	-2.5356	-1.9289	2.12812e-05	-2.16434	-1.82306	2.13027e-05	-2.16431	-1.82305
106549811	chr7:106549811:T:A	1.57799e-44	-2.47548	-0.8815	5.84788e-05	-2.31766	-0.658902	5.85219e-05	-2.31759	-0.659195
106549884	chr7:106549884:T:C	7.78922e-44	-8.19721e-10	-1.76039	0.000175591	-8.19721e-10	-1.87706	0.000175769	-8.19721e-10	-1.87702
106550098	chr7:106550098:T:A	8.65638e-44	-1.65484	-1.18586e-09	0.000127306	-2.19863	-1.18586e-09	0.000127423	-2.19868	-1.18586e-09
106550549	chr7:106550549:C:T	1.52864e-44	-2.50466	-0.884095	5.17935e-05	-2.37475	-0.72321	5.18322e-05	-2.37469	-0.723488
106550552	chr7:106550552:A:T	7.15412e-44	-8.19721e-10	-1.84545	0.000196473	-8.19721e-10	-1.7647	0.000196646	-8.19721e-10	-1.76478
106551224	chr7:106551224:G:A	6.61731e-44	-1.92345	-1.18586e-09	0.000144614	-2.07115	-1.18586e-09	0.000144746	-2.07121	-1.18586e-09
106552001	chr7:106552001:A:G	9.12321e-44	-8.19721e-10	-1.60231	0.000184254	-8.19721e-10	-1.82891	0.000184429	-8.19721e-10	-1.82893
106552130	chr7:106552130:T:C	7.33858e-44	-8.19721e-10	-1.81999	0.000194844	-8.19721e-10	-1.77302	0.000195027	-8.19721e-10	-1.77305
106552146	chr7:106552146:C:G	7.47569e-44	-8.19721e-10	-1.80148	0.000167504	-8.19721e-10	-1.92422	0.000167666	-8.19721e-10	-1.92422
106552254	chr7:106552254:G:A	7.33314e-44	-8.19721e-10	-1.82073	0.000166748	-8.19721e-10	-1.92874	0.000166909	-8.19721e-10	-1.92874
106552267	chr7:106552267:G:A	6.915e-44	-1.87944	-1.18586e-09	0.000364704	-1.14614	-1.18586e-09	0.000365132	-1.14593	-1.18586e-09
106552515	chr7:106552515:C:T	6.6522e-45	-2.5058	-1.71497	2.04599e-05	-2.26079	-1.76597	2.04783e-05	-2.2608	-1.76602
106552925	chr7:106552925:C:T	1.83494e-43	-0.90354	-1.18586e-09	0.000111651	-2.32984	-1.18586e-09	0.000111766	-2.32978	-1.18586e-09
106553010	chr7:106553010:T:C	7.26113e-43	-8.19721e-10	0.471985	0.00121206	-8.19721e-10	0.0548501	0.00121326	-8.19721e-10	0.0548802
106553071	chr7:106553071:A:G	7.87748e-44	-8.19721e-10	-1.74913	0.000210894	-8.19721e-10	-1.69387	0.000211101	-8.19721e-10	-1.69385
106553509	chr7:106553509:G:A	8.43355e-45	-2.07295	-1.91055	1.30161e-05	-2.53907	-1.93996	1.30287e-05	-2.53908	-1.93996
106553574	chr7:106553574:C:T	8.83664e-44	-8.19721e-10	-1.63423	0.000194674	-8.19721e-10	-1.7739	0.000194873	-8.19721e-10	-1.77384
106553581	chr7:106553581:T:C	9.1403e-44	-8.19721e-10	-1.60044	0.00022761	-8.19721e-10	-1.61759	0.000227838	-8.19721e-10	-1.61755
106553821	chr7:106553821:T:C	5.99191e-45	-2.51897	-1.80634	1.89659e-05	-2.54168	-1.5609	1.89842e-05	-2.54169	-1.56089
106554081	chr7:106554081:A:T	7.53388e-44	-8.19721e-10	-1.79372	0.000201961	-8.19721e-10	-1.73715	0.000202157	-8.19721e-10	-1.73715
106554215	chr7:106554215:C:T	1.25739e-43	-8.19721e-10	-1.28151	0.00021292	-8.19721e-10	-1.68431	0.000213155	-8.19721e-10	-1.68417
106554278	chr7:106554278:C:T	7.59864e-45	-2.15616	-1.93159	1.32287e-05	-2.52795	-1.93488	1.32414e-05	-2.52796	-1.93488
106554414	chr7:106554414:A:C	4.86188e-44	-2.45893	0.227217	0.000469304	-2.19936	1.30538	0.000469473	-2.19928	1.30471
106554479	chr7:106554479:A:G	6.55722e-44	-8.19721e-10	-1.93257	0.000168396	-8.19721e-10	-1.9189	0.000168554	-8.19721e-10	-1.91893
106554514	chr7:106554514:T:C	5.23481e-45	-2.5359	-1.92449	2.15527e-05	-2.16008	-1.81464	2.15744e-05	-2.16005	-1.81463
106554579	chr7:106554579:C:G	4.95318e-44	-2.4449	0.231798	0.000461489	-2.17089	1.26012	0.000461657	-2.17081	1.25944
106554661	chr7:106554661:T:C	5.7353e-44	-2.45909	0.392593	0.000546818	-2.19574	1.45463	0.000547006	-2.19566	1.45393
106554963	chr7:106554963:T:C	5.41016e-45	-2.53684	-1.8906	1.69193e-05	-2.35213	-1.86464	1.69366e-05	-2.35212	-1.86459
106555177	chr7:106555177:T:C	5.37437e-45	-2.53366	-1.90042	1.69308e-05	-2.33946	-1.87663	1.69481e-05	-2.33945	-1.87658
106555540	chr7:106555540:C:T	1.26263e-43	-2.50337	1.22601	0.000512279	-2.27004	1.46369	0.000512714	-2.26996	1.46349
106555621	chr7:106555621:T:C	1.05935e-43	-8.19721e-10	-1.45289	0.000310282	-8.19721e-10	-1.30774	0.000310568	-8.19721e-10	-1.30779
106555643	chr7:106555643:G:A	6.51439e-44	-8.19721e-10	-1.93912	0.000167789	-8.19721e-10	-1.92252	0.000167951	-8.19721e-10	-1.92252
106555695	chr7:106555695:G:A	1.05374e-43	-8.19721e-10	-1.4582	0.000308695	-8.19721e-10	-1.31287	0.000308979	-8.19721e-10	-1.31292
106555880	chr7:106555880:C:G	5.0973e-43	0.118161	-1.18586e-09	0.000230687	-1.60416	-1.18586e-09	0.000230855	-1.6044	-1.18586e-09
106556005	chr7:106556005:T:C	5.4621e-45	-2.53	-1.88788	2.2526e-05	-2.19641	-1.73415	2.25488e-05	-2.19638	-1.73413
106556138	chr7:106556138:C:T	6.73515e-44	-8.19721e-10	-1.90579	0.000166903	-8.19721e-10	-1.92781	0.000167065	-8.19721e-10	-1.92781
106556141	chr7:106556141:T:C	6.72935e-44	-8.19721e-10	-1.90666	0.000166996	-8.19721e-10	-1.92726	0.000167157	-8.19721e-10	-1.92725
106556161	chr7:106556161:C:T	6.63058e-44	-8.19721e-10	-1.92144	0.000169021	-8.19721e-10	-1.9152	0.000169185	-8.19721e-10	-1.9152
106556553	chr7:106556553:C:T	8.62523e-45	-2.42413	-1.5369	3.99002e-05	-2.53001	-0.828836	3.99375e-05	-2.52999	-0.828882
106556720	chr7:106556720:A:T	7.19259e-44	-8.19721e-10	-1.84008	0.000165722	-8.19721e-10	-1.93491	0.000165882	-8.19721e-10	-1.93491
106556739	chr7:106556739:C:T	5.21927e-45	-2.53903	-1.92433	2.20195e-05	-2.14036	-1.81293	2.20417e-05	-2.14033	-1.81292
106556824	chr7:106556824:T:C	5.40129e-44	-2.41842	0.29192	0.000526561	-2.12229	1.34344	0.000526751	-2.12221	1.34275
106557005	chr7:106557005:T:C	6.92656e-44	-8.19721e-10	-1.87777	0.000171056	-8.19721e-10	-1.90323	0.00017122	-8.19721e-10	-1.90324
106557080	chr7:106557080:A:T	4.42876e-44	-2.4124	0.0873808	0.000419867	-2.11109	1.10581	0.000420029	-2.11101	1.10514
106557157	chr7:106557157:T:C	7.63312e-44	-8.19721e-10	-1.78064	0.000187092	-8.19721e-10	-1.81362	0.000187274	-8.19721e-10	-1.81361
106557201	chr7:106557201:T:A	8.77764e-44	-1.64093	-1.18586e-09	0.000102152	-2.41876	-1.18586e-09	0.000102244	-2.41882	-1.18586e-09
106557228	chr7:106557228:T:C	7.66206e-44	-8.19721e-10	-1.77685	0.000242254	-8.19721e-10	-1.55524	0.00024248	-8.19721e-10	-1.55527
106557321	chr7:106557321:T:C	5.30302e-45	-2.53316	-1.91429	2.17028e-05	-2.18054	-1.78724	2.17247e-05	-2.18051	-1.78723
106557482	chr7:106557482:G:A	1.42744e-43	-2.45221	1.29754	0.000623904	-2.15684	1.54761	0.000624434	-2.15675	1.54741
106557781	chr7:106557781:C:G	8.23212e-44	-8.19721e-10	-1.70509	0.000181627	-8.19721e-10	-1.84327	0.000181813	-8.19721e-10	-1.84321
106557869	chr7:106557869:A:T	3.55145e-44	-2.54578	-1.18586e-09	0.000100999	-2.43011	-1.18586e-09	0.000101102	-2.43006	-1.18586e-09
106557953	chr7:106557953:C:T	5.03864e-44	-2.41078	0.214778	0.000482936	-2.11956	1.25423	0.000483118	-2.11947	1.25355
106558001	chr7:106558001:T:C	7.91135e-44	-8.19721e-10	-1.74484	0.00022307	-8.19721e-10	-1.63774	0.00022329	-8.19721e-10	-1.63772
106558283	chr7:106558283:A:T	3.07947e-44	-2.40647	-0.281901	0.000287826	-2.11184	0.728976	0.000287947	-2.11176	0.728353
106558620	chr7:106558620:G:A	1.38675e-43	-1.18359	-1.18586e-09	9.03256e-05	-2.5418	-1.18586e-09	9.04142e-05	-2.54179	-1.18586e-09
106558944	chr7:106558944:T:C	7.38186e-45	-2.50389	-1.61281	2.9955e-05	-2.27847	-1.36705	2.99858e-05	-2.27841	-1.36706
106560232	chr7:106560232:G:A	1.20109e-43	-8.19721e-10	-1.32732	0.000261914	-8.19721e-10	-1.47721	0.000262198	-8.19721e-10	-1.47709
106560235	chr7:106560235:A:T	7.93055e-44	-8.19721e-10	-1.74241	0.000171976	-8.19721e-10	-1.89787	0.000172142	-8.19721e-10	-1.89787
106560460	chr7:106560460:A:C	5.75389e-45	-2.53259	-1.83325	1.81759e-05	-2.29438	-1.85075	1.81947e-05	-2.29437	-1.85069
106560706	chr7:106560706:G:A	5.28201e-45	-2.54162	-1.90979	2.33426e-05	-2.12009	-1.77486	2.33663e-05	-2.12005	-1.77484
106560846	chr7:106560846:C:A	8.4966e-44	-8.19721e-10	-1.67347	0.000177578	-8.19721e-10	-1.86581	0.000177748	-8.19721e-10	-1.86582
106561708	chr7:106561708:C:A	8.04559e-44	-8.19721e-10	-1.72801	0.000261216	-8.19721e-10	-1.47987	0.000261468	-8.19721e-10	-1.47988
106562314	chr7:106562314:C:T	1.05963e-43	-8.19721e-10	-1.45263	0.000309847	-8.19721e-10	-1.30914	0.000310132	-8.19721e-10	-1.30919
106562437	chr7:106562437:G:A	2.08194e-43	-8.19721e-10	-0.77725	0.000542954	-8.19721e-10	-0.748198	0.000543487	-8.19721e-10	-0.748183
106563181	chr7:106563181:A:G	6.51157e-44	-8.19721e-10	-1.93955	0.000165824	-8.19721e-10	-1.93429	0.000165982	-8.19721e-10	-1.93431
106563414	chr7:106563414:A:C	1.21676e-44	-2.52565	-1.09129	2.67081e-05	-2.14382	-1.61644	2.67367e-05	-2.1439	-1.61625
106563703	chr7:106563703:CTGTT:C	6.5387e-44	-8.19721e-10	-1.9354	0.000165054	-8.19721e-10	-1.93895	0.000165213	-8.19721e-10	-1.93895
106563774	chr7:106563774:A:G	6.95544e-44	-8.19721e-10	-1.87361	0.000165827	-8.19721e-10	-1.93428	0.000165985	-8.19721e-10	-1.93429
106563927	chr7:106563927:A:G	9.13819e-44	-8.19721e-10	-1.60067	0.000234951	-8.19721e-10	-1.58585	0.00023516	-8.19721e-10	-1.58592
106564320	chr7:106564320:T:A	2.63825e-43	-0.540434	-1.18586e-09	0.000157885	-1.98336	-1.18586e-09	0.000158011	-1.98353	-1.18586e-09
106564353	chr7:106564353:A:G	7.54837e-44	-1.7918	-1.18586e-09	0.000177294	-1.86741	-1.18586e-09	0.000177447	-1.86752	-1.18586e-09
106564372	chr7:106564372:A:G	1.02631e-43	-8.19721e-10	-1.48458	0.000265514	-8.19721e-10	-1.46355	0.000265747	-8.19721e-10	-1.46364
106564410	chr7:106564410:T:C	7.27848e-44	-8.19721e-10	-1.82821	0.00019141	-8.19721e-10	-1.79081	0.000191589	-8.19721e-10	-1.79084
106564594	chr7:106564594:A:T	2.22505e-43	-8.19721e-10	-0.71077	0.000587706	-8.19721e-10	-0.668996	0.000588208	-8.19721e-10	-0.669109
106564655	chr7:106564655:A:G	3.8617e-43	-8.19721e-10	-0.159443	0.000590114	-8.19721e-10	-0.664907	0.000590689	-8.19721e-10	-0.664899
106564853	chr7:106564853:A:G	2.26925e-44	-2.34267	-0.651021	4.71839e-05	-2.54283	-0.64834	4.7219e-05	-2.54282	-0.648575
106564903	chr7:106564903:T:C	9.27189e-44	-8.19721e-10	-1.58615	0.000212746	-8.19721e-10	-1.68513	0.00021297	-8.19721e-10	-1.68504
106565229	chr7:106565229:T:C	1.00611e-43	-8.19721e-10	-1.50446	0.00022802	-8.19721e-10	-1.61579	0.000228261	-8.19721e-10	-1.6157
106565641	chr7:106565641:T:C	1.10368e-43	-8.19721e-10	-1.4119	0.000244201	-8.19721e-10	-1.54723	0.000244463	-8.19721e-10	-1.54713
106565933	chr7:106565933:T:C	2.43542e-44	-2.29326	-0.629758	4.54581e-05	-2.54582	-0.682611	4.54918e-05	-2.54582	-0.682836
106565983	chr7:106565983:G:A	1.00487e-43	-8.19721e-10	-1.5057	0.000193062	-8.19721e-10	-1.78221	0.000193249	-8.19721e-10	-1.78221
106566024	chr7:106566024:G:A	8.66382e-44	-8.19721e-10	-1.65398	0.00017807	-8.19721e-10	-1.86305	0.000178241	-8.19721e-10	-1.86305
106566165	chr7:106566165:T:C	1.4288e-44	-2.03602	-1.42028	2.32149e-05	-2.54546	-1.35497	2.32366e-05	-2.54546	-1.355
106566347	chr7:106566347:G:A	9.81199e-44	-8.19721e-10	-1.52953	0.000245973	-8.19721e-10	-1.54	0.000246204	-8.19721e-10	-1.54003
106566378	chr7:106566378:C:T	6.20885e-45	-2.54399	-1.74576	2.20219e-05	-2.51114	-1.44204	2.20403e-05	-2.51116	-1.44215
106566431	chr7:106566431:C:T	4.51239e-44	-2.30631	-1.18586e-09	0.000425628	-0.991657	-1.18586e-09	0.000426114	-0.991483	-1.18586e-09
106567247	chr7:106567247:G:A	7.24445e-44	-8.19721e-10	-1.8329	0.000177665	-8.19721e-10	-1.86532	0.000177832	-8.19721e-10	-1.86535
106567385	chr7:106567385:T:C	6.8463e-45	-2.35065	-1.84136	1.85767e-05	-2.45384	-1.66947	1.85947e-05	-2.45384	-1.66948
106567420	chr7:106567420:C:T	1.67206e-43	-0.996493	-1.18586e-09	0.000138861	-2.11175	-1.18586e-09	0.000138977	-2.11188	-1.18586e-09
106567687	chr7:106567687:G:A	7.04916e-44	-1.86023	-1.18586e-09	0.000137775	-2.1196	-1.18586e-09	0.000137918	-2.11953	-1.18586e-09
106567773	chr7:106567773:G:GA	6.85101e-44	-8.19721e-10	-1.88874	0.000176738	-8.19721e-10	-1.87056	0.000176911	-8.19721e-10	-1.87054
106567828	chr7:106567828:G:A	1.78925e-44	-2.51095	-0.720384	3.96866e-05	-2.21994	-1.14427	3.97266e-05	-2.21985	-1.14432
106567893	chr7:106567893:A:G	1.22731e-43	-8.19721e-10	-1.30573	0.000553666	-8.19721e-10	-0.72866	0.000554158	-8.19721e-10	-0.728738
106567909	chr7:106567909:T:A	2.1095e-43	-8.19721e-10	-0.764098	0.000619942	-8.19721e-10	-0.615596	0.000620477	-8.19721e-10	-0.615701
106568540	chr7:106568540:T:G	7.04424e-45	-2.54581	-1.6177	6.22235e-05	-1.87621	-1.03828	6.22933e-05	-1.8761	-1.03823
106569431	chr7:106569431:A:G	1.89328e-43	0.555636	-1.42788	8.15769e-05	-1.32101	-1.32267	8.1638e-05	-1.32116	-1.32274
106569661	chr7:106569661:C:T	2.42412e-44	-0.990003	-1.93766	4.37136e-05	-1.33476	-1.9328	4.3755e-05	-1.33478	-1.9328
106570096	chr7:106570096:A:G	3.8086e-44	-2.47121	-0.00466201	0.000204797	-2.41225	0.689046	0.000204925	-2.41209	0.688544
106570506	chr7:106570506:C:T	5.94895e-45	-2.44617	-1.88633	1.5699e-05	-2.44214	-1.84948	1.57132e-05	-2.44215	-1.84953
106570557	chr7:106570557:A:G	1.31785e-44	-1.74376	-1.79337	2.54614e-05	-1.87487	-1.93319	2.54897e-05	-1.87473	-1.93318
106570635	chr7:106570635:T:TG	6.04629e-45	-2.45242	-1.86386	1.64446e-05	-2.31719	-1.92804	1.6461e-05	-2.31716	-1.92804
106570756	chr7:106570756:T:C	1.16469e-44	-2.35423	-1.30645	3.7336e-05	-2.48321	-0.942057	3.73664e-05	-2.48321	-0.942208
106570813	chr7:106570813:T:C	8.30404e-44	-8.19721e-10	-1.69639	0.000182015	-8.19721e-10	-1.84113	0.000182185	-8.19721e-10	-1.84117
106571082	chr7:106571082:T:TC	1.72353e-44	-1.74525	-1.52351	2.68819e-05	-2.3174	-1.43637	2.69071e-05	-2.31737	-1.43643
106571370	chr7:106571370:A:T	4.21738e-43	-8.19721e-10	-0.0713363	0.000527285	-8.19721e-10	-0.777481	0.000527803	-8.19721e-10	-0.777466
106571889	chr7:106571889:T:C	7.35651e-45	-2.18053	-1.9396	1.45912e-05	-2.49397	-1.87083	1.46057e-05	-2.49396	-1.87082
106571913	chr7:106571913:C:T	3.22756e-44	-2.54062	-0.100783	7.04808e-05	-2.54582	-0.244058	7.05372e-05	-2.54582	-0.244223
106572125	chr7:106572125:C:T	2.23334e-44	-1.26529	-1.74435	3.3972e-05	-2.01117	-1.50852	3.40055e-05	-2.01113	-1.50854
106572175	chr7:106572175:T:C	7.14419e-44	-8.19721e-10	-1.84684	0.000167214	-8.19721e-10	-1.92595	0.000167379	-8.19721e-10	-1.92593
106572194	chr7:106572194:T:G	6.3956e-43	-8.19721e-10	0.345061	0.00072791	-8.19721e-10	-0.455046	0.000728626	-8.19721e-10	-0.455029
106572276	chr7:106572276:G:C	2.2523e-44	-2.54105	-0.46013	0.000136955	-1.68848	-0.437082	0.000137146	-1.68824	-0.436901
106572361	chr7:106572361:G:A	6.5532e-44	-8.19721e-10	-1.93318	0.000165501	-8.19721e-10	-1.93624	0.000165661	-8.19721e-10	-1.93624
106572421	chr7:106572421:G:A	1.18805e-44	-2.42792	-1.2129	2.61797e-05	-2.48977	-1.29046	2.62041e-05	-2.48974	-1.29053
106572927	chr7:106572927:C:T	1.2551e-44	-2.44999	-1.13593	2.55068e-05	-2.4853	-1.32098	2.55301e-05	-2.48528	-1.32105
106572993	chr7:106572993:T:C	5.18567e-45	-2.54329	-1.92653	3.56204e-05	-1.85462	-1.61769	3.56623e-05	-1.85443	-1.61767
106573811	chr7:106573811:A:G	5.24777e-45	-2.54353	-1.91438	1.45457e-05	-2.43539	-1.93254	1.45602e-05	-2.43534	-1.93256
106573905	chr7:106573905:T:G	1.01355e-44	-2.39554	-1.40414	1.86577e-05	-2.3706	-1.74837	1.86779e-05	-2.37053	-1.74832
106574176	chr7:106574176:A:G	9.18173e-44	-8.19721e-10	-1.59592	0.000217698	-8.19721e-10	-1.66212	0.000217934	-8.19721e-10	-1.66199
106574819	chr7:106574819:A:C	6.65801e-44	-8.19721e-10	-1.91731	0.000167877	-8.19721e-10	-1.92199	0.000168035	-8.19721e-10	-1.92201
106575395	chr7:106575395:A:G	9.89345e-44	-8.19721e-10	-1.52126	0.00023318	-8.19721e-10	-1.59341	0.000233437	-8.19721e-10	-1.59328
106575712	chr7:106575712:C:T	3.55532e-43	-8.19721e-10	-0.242104	0.000461641	-8.19721e-10	-0.910436	0.000462095	-8.19721e-10	-0.910419
106576137	chr7:106576137:A:G	2.14071e-44	-2.43475	-0.617243	4.82221e-05	-2.37192	-0.79749	4.82592e-05	-2.37192	-0.797681
106576209	chr7:106576209:T:C	8.0135e-45	-2.34102	-1.69358	1.99492e-05	-2.40395	-1.64808	1.99684e-05	-2.40398	-1.64806
106576833	chr7:106576833:T:C	5.30117e-45	-2.50827	-1.93952	1.68347e-05	-2.48992	-1.73186	1.68521e-05	-2.4899	-1.73181
106577009	chr7:106577009:G:A	1.30133e-43	-8.19721e-10	-1.24716	0.000349334	-8.19721e-10	-1.18919	0.000349635	-8.19721e-10	-1.1893
106577043	chr7:106577043:T:C	2.68048e-43	-0.524553	-1.18586e-09	0.000127864	-2.19426	-1.18586e-09	0.000127974	-2.19436	-1.18586e-09
106577187	chr7:106577187:C:T	7.51476e-44	-8.19721e-10	-1.79627	0.000166427	-8.19721e-10	-1.93066	0.000166587	-8.19721e-10	-1.93067
106577567	chr7:106577567:T:G	5.28743e-45	-2.53575	-1.91464	1.40489e-05	-2.46865	-1.93403	1.40628e-05	-2.46861	-1.93404
106577678	chr7:106577678:G:A	5.20536e-45	-2.53847	-1.92757	1.40622e-05	-2.46267	-1.93907	1.40763e-05	-2.46263	-1.93907
106577707	chr7:106577707:C:T	9.22123e-45	-2.42957	-1.46464	1.89235e-05	-2.33773	-1.76708	1.8944e-05	-2.33767	-1.76704
106577756	chr7:106577756:T:C	5.41097e-45	-2.48795	-1.93934	1.56404e-05	-2.51325	-1.78211	1.56565e-05	-2.51323	-1.78207
106577781	chr7:106577781:A:T	1.51058e-43	-1.09805	-1.18586e-09	0.000269888	-1.44722	-1.18586e-09	0.000270189	-1.44707	-1.18586e-09
106577796	chr7:106577796:T:C	3.27726e-43	-8.19721e-10	-0.323541	0.000417988	-8.19721e-10	-1.00977	0.000418397	-8.19721e-10	-1.00976
106577936	chr7:106577936:T:C	7.35804e-44	-8.19721e-10	-1.81734	0.00016492	-8.19721e-10	-1.93976	0.00016508	-8.19721e-10	-1.93976
106577980	chr7:106577980:G:T	9.40516e-45	-2.40013	-1.47433	1.77527e-05	-2.37287	-1.79581	1.77718e-05	-2.37281	-1.79577
106578284	chr7:106578284:A:T	5.32222e-45	-2.52467	-1.91916	1.37159e-05	-2.49029	-1.93638	1.37294e-05	-2.49025	-1.93639
106578434	chr7:106578434:G:C	1.69058e-43	-8.19721e-10	-0.985478	0.000379284	-8.19721e-10	-1.10694	0.000379663	-8.19721e-10	-1.10691
106578746	chr7:106578746:A:G	7.70738e-44	-8.19721e-10	-1.77096	0.000164958	-8.19721e-10	-1.93953	0.000165118	-8.19721e-10	-1.93953
106578917	chr7:106578917:G:A	2.79173e-43	-8.19721e-10	-0.48389	0.00145934	-8.19721e-10	0.240516	0.00146054	-8.19721e-10	0.240373
106579593	chr7:106579593:A:C	9.54603e-44	-8.19721e-10	-1.55701	0.00022419	-8.19721e-10	-1.63273	0.000224435	-8.19721e-10	-1.6326
106579604	chr7:106579604:T:C	8.74505e-43	-8.19721e-10	0.657938	0.000922856	-8.19721e-10	-0.217749	0.000923769	-8.19721e-10	-0.217727
106579869	chr7:106579869:A:G	6.55875e-44	-8.19721e-10	-1.93233	0.000165825	-8.19721e-10	-1.93429	0.000165984	-8.19721e-10	-1.9343
106580149	chr7:106580149:G:A	1.18151e-44	-2.40938	-1.23697	2.0683e-05	-2.35732	-1.65859	2.07056e-05	-2.35726	-1.65853
106580152	chr7:106580152:G:A	6.5751e-44	-8.19721e-10	-1.92985	0.000166185	-8.19721e-10	-1.93212	0.000166343	-8.19721e-10	-1.93214
106580231	chr7:106580231:A:T	6.6451e-44	-8.19721e-10	-1.91926	0.000200226	-8.19721e-10	-1.74577	0.000200416	-8.19721e-10	-1.74579
106580657	chr7:106580657:T:C	7.71057e-44	-8.19721e-10	-1.77054	0.000245602	-8.19721e-10	-1.54151	0.000245829	-8.19721e-10	-1.54155
106580738	chr7:106580738:T:G	2.66548e-44	-2.48138	-0.351366	0.000105724	-2.16307	-0.221319	0.000105866	-2.1629	-0.221117
106581002	chr7:106581002:G:T	7.01473e-45	-2.52513	-1.64258	1.32061e-05	-2.54582	-1.91872	1.32188e-05	-2.54582	-1.91872
106581154	chr7:106581154:C:T	1.29411e-43	-8.19721e-10	-1.25273	0.000176215	-8.19721e-10	-1.87352	0.000176381	-8.19721e-10	-1.87354
106581237	chr7:106581237:A:T	3.83643e-44	-2.49449	0.0258946	0.00015781	-2.13468	0.150845	0.000158026	-2.1345	0.15107
106581492	chr7:106581492:T:C	1.4068e-44	-2.4883	-0.983516	2.84979e-05	-2.21588	-1.47951	2.85322e-05	-2.21583	-1.47933
106581536	chr7:106581536:T:C	8.24069e-45	-2.26838	-1.73826	1.7914e-05	-2.46207	-1.69757	1.79313e-05	-2.46209	-1.69755
106581882	chr7:106581882:T:C	1.1346e-44	-2.50125	-1.18561	4.15689e-05	-1.65146	-1.66641	4.16167e-05	-1.65143	-1.66626
106582080	chr7:106582080:C:T	7.17949e-44	-8.19721e-10	-1.84191	0.000209098	-8.19721e-10	-1.70242	0.000209292	-8.19721e-10	-1.70246
106582140	chr7:106582140:G:A	6.51219e-44	-8.19721e-10	-1.93946	0.000182723	-8.19721e-10	-1.83725	0.000182898	-8.19721e-10	-1.83726
106582144	chr7:106582144:G:A	3.56678e-44	-2.54147	-1.18586e-09	0.0001889	-1.804	-1.18586e-09	0.000189107	-1.80388	-1.18586e-09
106582196	chr7:106582196:A:G	6.57115e-44	-8.19721e-10	-1.93045	0.000165954	-8.19721e-10	-1.93351	0.000166112	-8.19721e-10	-1.93353
106582359	chr7:106582359:G:C	5.41336e-43	-8.19721e-10	0.178321	0.000641181	-8.19721e-10	-0.58191	0.000641812	-8.19721e-10	-0.581894
106582751	chr7:106582751:C:T	9.67741e-44	-8.19721e-10	-1.54334	0.000226385	-8.19721e-10	-1.62299	0.000226633	-8.19721e-10	-1.62286
106582774	chr7:106582774:G:A	1.4152e-43	-8.19721e-10	-1.16328	0.000200538	-8.19721e-10	-1.74422	0.00020074	-8.19721e-10	-1.74418
106582789	chr7:106582789:G:A	1.05942e-43	-8.19721e-10	-1.45283	0.000245689	-8.19721e-10	-1.54116	0.000245962	-8.19721e-10	-1.54101
106583043	chr7:106583043:C:T	9.82316e-44	-8.19721e-10	-1.52839	0.000229434	-8.19721e-10	-1.60961	0.000229686	-8.19721e-10	-1.60948
106583630	chr7:106583630:A:G	6.54164e-44	-8.19721e-10	-1.93495	0.000179209	-8.19721e-10	-1.85667	0.000179389	-8.19721e-10	-1.85663
106583652	chr7:106583652:C:T	5.48266e-45	-2.5452	-1.86893	2.49355e-05	-1.96815	-1.86078	2.49623e-05	-1.96809	-1.86073
106583885	chr7:106583885:T:C	2.12207e-42	-8.19721e-10	1.54443	0.00093962	-8.19721e-10	-0.199747	0.000940402	-8.19721e-10	-0.199882
106584242	chr7:106584242:A:G	1.53578e-43	-8.19721e-10	-1.08151	0.000243964	-8.19721e-10	-1.5482	0.000244201	-8.19721e-10	-1.5482
106584245	chr7:106584245:C:A	5.346e-45	-2.54153	-1.89784	2.29451e-05	-2.01932	-1.8928	2.29694e-05	-2.01927	-1.89276
106584310	chr7:106584310:T:C	6.95584e-44	-8.19721e-10	-1.87355	0.000173315	-8.19721e-10	-1.89011	0.000173494	-8.19721e-10	-1.89005
106584524	chr7:106584524:A:G	6.74481e-45	-2.5029	-1.70404	1.95436e-05	-2.20262	-1.86996	1.95648e-05	-2.20257	-1.86989
106584729	chr7:106584729:C:T	7.51802e-44	-8.19721e-10	-1.79583	0.000171661	-8.19721e-10	-1.8997	0.000171835	-8.19721e-10	-1.89965
106584800	chr7:106584800:C:T	5.78487e-45	-2.52873	-1.83175	2.18245e-05	-2.11538	-1.84681	2.18451e-05	-2.11534	-1.84687
106584819	chr7:106584819:T:G	7.85443e-45	-2.21866	-1.83599	1.56783e-05	-2.48745	-1.80549	1.56935e-05	-2.48746	-1.80548
106584822	chr7:106584822:T:C	1.8016e-44	-2.40872	-0.815741	5.48423e-05	-2.33362	-0.707138	5.48854e-05	-2.33363	-0.707311
106584845	chr7:106584845:C:T	6.39369e-45	-2.44112	-1.81929	1.65317e-05	-2.3216	-1.91835	1.6549e-05	-2.32153	-1.91833
106585420	chr7:106585420:C:T	3.1934e-43	-8.19721e-10	-0.349462	0.00032734	-8.19721e-10	-1.25422	0.000327619	-8.19721e-10	-1.25434
106585941	chr7:106585941:T:C	9.84609e-44	-8.19721e-10	-1.52606	0.000229804	-8.19721e-10	-1.608	0.000230057	-8.19721e-10	-1.60786
106585968	chr7:106585968:T:G	6.50877e-44	-8.19721e-10	-1.93998	0.000166848	-8.19721e-10	-1.92814	0.000167004	-8.19721e-10	-1.92817
106585971	chr7:106585971:T:G	7.6655e-44	-8.19721e-10	-1.77641	0.000231671	-8.19721e-10	-1.5999	0.000231884	-8.19721e-10	-1.59995
106586279	chr7:106586279:A:G	7.23476e-44	-8.19721e-10	-1.83424	0.000165207	-8.19721e-10	-1.93802	0.000165367	-8.19721e-10	-1.93802
106586339	chr7:106586339:T:C	1.69717e-43	-0.981589	-1.18586e-09	0.000297002	-1.35148	-1.18586e-09	0.000297335	-1.35133	-1.18586e-09
106586473	chr7:106586473:T:C	1.10058e-43	-8.19721e-10	-1.41472	0.000295396	-8.19721e-10	-1.35691	0.000295682	-8.19721e-10	-1.3569
106586506	chr7:106586506:T:C	1.44498e-44	-1.60798	-1.83706	8.15948e-05	-1.45558	-1.18788	8.16344e-05	-1.45597	-1.18797
106586550	chr7:106586550:G:A	7.04381e-44	-8.19721e-10	-1.86099	0.000206103	-8.19721e-10	-1.71685	0.000206294	-8.19721e-10	-1.71689
106586607	chr7:106586607:G:A	7.13157e-44	-8.19721e-10	-1.8486	0.000209944	-8.19721e-10	-1.69838	0.000210139	-8.19721e-10	-1.69842
106586663	chr7:106586663:G:T	1.01147e-44	-2.50166	-1.30007	2.26547e-05	-2.19554	-1.72932	2.26798e-05	-2.19545	-1.72927
106586959	chr7:106586959:C:T	8.63327e-44	-8.19721e-10	-1.65751	0.000171784	-8.19721e-10	-1.89898	0.000171951	-8.19721e-10	-1.89898
106587090	chr7:106587090:A:C	2.17382e-43	-8.19721e-10	-0.734065	0.00125551	-8.19721e-10	0.0900728	0.00125655	-8.19721e-10	0.0899384
106587426	chr7:106587426:G:T	9.14257e-44	-8.19721e-10	-1.60019	0.000250501	-8.19721e-10	-1.52176	0.000250744	-8.19721e-10	-1.52176
106587501	chr7:106587501:A:G	1.0321e-44	-2.45127	-1.33027	3.82479e-05	-2.38917	-1.01196	3.82802e-05	-2.38917	-1.01208
106588236	chr7:106588236:C:T	9.32419e-44	-8.19721e-10	-1.58052	0.000165339	-8.19721e-10	-1.93722	0.000165498	-8.19721e-10	-1.93723
106588716	chr7:106588716:CT:C	6.51517e-44	-8.19721e-10	-1.939	0.00018043	-8.19721e-10	-1.84988	0.000180595	-8.19721e-10	-1.84993
106589033	chr7:106589033:A:G	1.51161e-44	-2.3847	-1.01526	4.48473e-05	-2.30676	-0.935201	4.48835e-05	-2.30676	-0.935355
106589132	chr7:106589132:C:T	9.08224e-43	-8.19721e-10	0.695771	0.00106518	-8.19721e-10	-0.0743258	0.00106622	-8.19721e-10	-0.0743106
106589505	chr7:106589505:T:C	2.35505e-44	-2.51328	-0.443289	7.15299e-05	-2.43631	-0.338798	7.15899e-05	-2.43628	-0.338954
106589680	chr7:106589680:C:T	1.91177e-43	-8.19721e-10	-0.862522	0.000372366	-8.19721e-10	-1.12534	0.000372726	-8.19721e-10	-1.12534
106589854	chr7:106589854:C:T	7.51527e-44	-8.19721e-10	-1.7962	0.000180333	-8.19721e-10	-1.85042	0.000180497	-8.19721e-10	-1.85047
106589897	chr7:106589897:C:T	6.57486e-44	-8.19721e-10	-1.92988	0.000166245	-8.19721e-10	-1.93176	0.000166403	-8.19721e-10	-1.93177
106589898	chr7:106589898:G:A	2.32873e-44	-2.54399	-0.423826	0.000132304	-1.84644	-0.31368	0.000132483	-1.84623	-0.313508
106589999	chr7:106589999:G:T	7.96091e-44	-2.19573	0.457137	6.59843e-05	-2.52614	-0.32967	6.6052e-05	-2.52614	-0.329609
106590238	chr7:106590238:G:A	6.21183e-44	-2.2068	0.220119	5.17891e-05	-2.52424	-0.573798	5.18419e-05	-2.52425	-0.573744
106590494	chr7:106590494:G:C	7.18004e-44	-8.19721e-10	-1.84183	0.000177864	-8.19721e-10	-1.86421	0.000178049	-8.19721e-10	-1.86413
106591452	chr7:106591452:G:A	6.66023e-44	-8.19721e-10	-1.91698	0.000189033	-8.19721e-10	-1.8033	0.000189224	-8.19721e-10	-1.80326
106591564	chr7:106591564:G:A	1.59181e-44	-2.42415	-0.92411	4.03535e-05	-2.34346	-1.00408	4.03848e-05	-2.34347	-1.00426
106591916	chr7:106591916:T:C	7.48954e-45	-2.16816	-1.93406	2.46611e-05	-2.10059	-1.73941	2.46822e-05	-2.10053	-1.73958
106591921	chr7:106591921:G:A	1.8087e-43	-8.19721e-10	-0.91794	0.000226654	-8.19721e-10	-1.6218	0.000226855	-8.19721e-10	-1.62188
106591992	chr7:106591992:G:A	1.42223e-44	-2.43802	-1.02289	4.13296e-05	-2.36177	-0.961876	4.13626e-05	-2.36178	-0.962036
106592038	chr7:106592038:T:C	3.9353e-44	-2.52272	0.0795691	0.000175364	-2.04224	0.163882	0.0001756	-2.04205	0.164075
106592729	chr7:106592729:A:C	7.54084e-44	-8.19721e-10	-1.7928	0.000200304	-8.19721e-10	-1.74538	0.0002005	-8.19721e-10	-1.74538
106592818	chr7:106592818:A:G	1.39148e-44	-2.18792	-1.29484	1.57502e-05	-2.4803	-1.80807	1.57667e-05	-2.48025	-1.80804
106592863	chr7:106592863:G:A	7.07277e-44	-8.19721e-10	-1.85688	0.000166608	-8.19721e-10	-1.92958	0.000166769	-8.19721e-10	-1.92958
106593352	chr7:106593352:T:TA	5.70395e-44	-2.53108	0.459101	0.000270015	-1.98107	0.534324	0.000270385	-1.98088	0.534532
106593355	chr7:106593355:G:T	1.01674e-43	-8.19721e-10	-1.49394	0.000235789	-8.19721e-10	-1.58228	0.000236049	-8.19721e-10	-1.58215
106594339	chr7:106594339:A:G	7.10648e-44	-8.19721e-10	-1.85213	0.000261096	-8.19721e-10	-1.48033	0.00026134	-8.19721e-10	-1.48037
106594353	chr7:106594353:G:C	6.63336e-44	-8.19721e-10	-1.92102	0.000187565	-8.19721e-10	-1.81109	0.000187754	-8.19721e-10	-1.81105
106594804	chr7:106594804:A:G	6.14816e-44	-1.99698	-1.18586e-09	0.000104606	-2.39503	-1.18586e-09	0.000104703	-2.39506	-1.18586e-09
106595504	chr7:106595504:TTCTC:T	1.44434e-44	-2.52245	-0.923037	4.17607e-05	-2.44345	-0.869816	4.17966e-05	-2.44342	-0.869951
106595722	chr7:106595722:T:C	6.70359e-44	-8.19721e-10	-1.91049	0.000169239	-8.19721e-10	-1.91391	0.000169399	-8.19721e-10	-1.91393
106595824	chr7:106595824:T:C	6.73338e-44	-8.19721e-10	-1.90606	0.000169897	-8.19721e-10	-1.91003	0.000170057	-8.19721e-10	-1.91006
106596203	chr7:106596203:G:T	1.37926e-44	-2.5458	-0.945784	5.64377e-05	-2.04706	-0.965028	5.6513e-05	-2.04684	-0.964874
106596271	chr7:106596271:T:G	5.94855e-45	-2.47993	-1.85264	1.39036e-05	-2.52379	-1.88929	1.39163e-05	-2.5238	-1.88933
106596645	chr7:106596645:G:C	6.77319e-44	-8.19721e-10	-1.90016	0.000170588	-8.19721e-10	-1.90597	0.000170747	-8.19721e-10	-1.906
106596747	chr7:106596747:G:T	6.71723e-44	-8.19721e-10	-1.90846	0.00016941	-8.19721e-10	-1.9129	0.000169569	-8.19721e-10	-1.91293
106597616	chr7:106597616:A:G	5.8538e-45	-2.54343	-1.8052	2.08815e-05	-2.53893	-1.46743	2.09032e-05	-2.53892	-1.46737
106597851	chr7:106597851:T:A	8.73032e-45	-2.12682	-1.82209	1.59057e-05	-2.50541	-1.77313	1.59203e-05	-2.50543	-1.77317
106598772	chr7:106598772:A:G	8.25852e-45	-2.46901	-1.53547	2.6099e-05	-2.34089	-1.44244	2.61224e-05	-2.34087	-1.44252
106599285	chr7:106599285:A:G	8.75011e-45	-2.40418	-1.54247	2.73471e-05	-2.23091	-1.5057	2.73765e-05	-2.23092	-1.50558
106599440	chr7:106599440:C:T	4.86295e-43	-8.19721e-10	0.0710963	0.00177584	-8.19721e-10	0.436809	0.00177753	-8.19721e-10	0.436791
106599807	chr7:106599807:C:T	6.81241e-44	-2.35323	0.458839	0.000154905	-2.35105	0.34864	0.000155023	-2.35101	0.348401
106600035	chr7:106600035:G:T	8.90472e-44	-8.19721e-10	-1.62655	0.000174381	-8.19721e-10	-1.88398	0.000174549	-8.19721e-10	-1.88398
106600285	chr7:106600285:G:A	2.10539e-44	-1.86666	-1.20197	3.0642e-05	-2.32604	-1.29681	3.06674e-05	-2.32597	-1.29702
106600399	chr7:106600399:T:A	1.78511e-43	-8.19721e-10	-0.931071	0.00101475	-8.19721e-10	-0.122822	0.00101583	-8.19721e-10	-0.122727
106600635	chr7:106600635:T:C	7.97186e-44	-8.19721e-10	-1.73722	0.000172074	-8.19721e-10	-1.8973	0.000172234	-8.19721e-10	-1.89734
106601045	chr7:106601045:G:A	1.25182e-44	-2.44142	-1.14711	2.81527e-05	-2.36142	-1.34615	2.81794e-05	-2.36136	-1.34624
106601193	chr7:106601193:T:C	1.54798e-43	-8.19721e-10	-1.0736	0.000211662	-8.19721e-10	-1.69023	0.000211877	-8.19721e-10	-1.69018
106601651	chr7:106601651:T:C	7.64409e-45	-2.35572	-1.72607	5.21734e-05	-1.24767	-1.84298	5.22469e-05	-1.24726	-1.84295
106601779	chr7:106601779:G:T	1.22402e-44	-2.23414	-1.37686	2.85059e-05	-2.16542	-1.52969	2.85339e-05	-2.16534	-1.52975
106601931	chr7:106601931:C:T	1.65079e-44	-2.27982	-1.03206	4.09179e-05	-2.19303	-1.14062	4.09544e-05	-2.19296	-1.14077
106602474	chr7:106602474:T:C	6.50906e-45	-2.47646	-1.76606	2.41078e-05	-1.94038	-1.92231	2.4132e-05	-1.94035	-1.9223
106602771	chr7:106602771:G:C	8.49642e-43	0.629095	-1.18586e-09	0.000135575	-2.1357	-1.18586e-09	0.000135725	-2.13556	-1.18586e-09
106602813	chr7:106602813:T:C	1.03876e-43	-8.19721e-10	-1.47252	0.000174029	-8.19721e-10	-1.886	0.000174193	-8.19721e-10	-1.88602
106602938	chr7:106602938:T:C	6.92366e-44	-8.19721e-10	-1.87819	0.000165053	-8.19721e-10	-1.93896	0.000165213	-8.19721e-10	-1.93895
106602988	chr7:106602988:A:G	8.68873e-43	0.651477	-1.18586e-09	0.000137548	-2.12125	-1.18586e-09	0.0001377	-2.12111	-1.18586e-09
106603108	chr7:106603108:A:G	1.07201e-44	-1.85605	-1.88754	0.000176736	-0.195051	-1.67551	0.000176957	-0.194727	-1.67555
106603180	chr7:106603180:A:T	1.2733e-44	-2.20253	-1.36899	2.99274e-05	-2.12592	-1.52053	2.99568e-05	-2.12584	-1.52059
106603769	chr7:106603769:TA:T	7.41516e-45	-2.51438	-1.59781	2.70698e-05	-2.02927	-1.71753	2.70998e-05	-2.02921	-1.71746
106603919	chr7:106603919:A:C	1.56155e-42	-8.19721e-10	1.23771	0.0015761	-8.19721e-10	0.317489	0.00157763	-8.19721e-10	0.317489
106604726	chr7:106604726:A:G	3.32928e-44	-0.670524	-1.93985	1.73159e-05	-2.26278	-1.93082	1.73306e-05	-2.26291	-1.93081
106606144	chr7:106606144:A:G	1.89127e-43	-0.873301	-1.18586e-09	0.000160308	-1.96812	-1.18586e-09	0.000160451	-1.9682	-1.18586e-09
106606437	chr7:106606437:T:A	6.5662e-43	-8.19721e-10	0.371386	0.000786051	-8.19721e-10	-0.378201	0.000786847	-8.19721e-10	-0.378155
106606698	chr7:106606698:G:T	5.5853e-45	-2.53353	-1.86205	6.77912e-05	-0.968763	-1.86003	6.78849e-05	-0.968378	-1.86
106606699	chr7:106606699:A:T	5.56694e-45	-2.53237	-1.8665	6.66107e-05	-0.981857	-1.8645	6.67026e-05	-0.981474	-1.86447
106606991	chr7:106606991:A:G	8.65745e-44	-8.19721e-10	-1.65472	0.000167777	-8.19721e-10	-1.92259	0.000167936	-8.19721e-10	-1.92261
106607306	chr7:106607306:T:C	6.56531e-43	-8.19721e-10	0.37125	0.000785881	-8.19721e-10	-0.378417	0.000786677	-8.19721e-10	-0.378372
106607916	chr7:106607916:A:C	6.51276e-44	-8.19721e-10	-1.93937	0.00020421	-8.19721e-10	-1.72608	0.000204378	-8.19721e-10	-1.72622
106608002	chr7:106608002:C:T	3.12417e-43	-8.19721e-10	-0.371381	0.00023699	-8.19721e-10	-1.5772	0.000237207	-8.19721e-10	-1.57726
106608058	chr7:106608058:G:C	2.70166e-43	-8.19721e-10	-0.516684	0.000226035	-8.19721e-10	-1.62453	0.000226242	-8.19721e-10	-1.62458
106608079	chr7:106608079:T:C	1.01839e-43	-0.429316	-1.06301	3.81947e-05	-2.44112	-0.961404	3.82417e-05	-2.44108	-0.961186
106608383	chr7:106608383:A:G	2.94968e-44	-0.989667	-1.74177	8.69459e-05	-0.943394	-1.63654	8.70602e-05	-0.943137	-1.63645
106609467	chr7:106609467:G:C	6.63625e-43	-8.19721e-10	0.381998	0.000433007	-8.19721e-10	-0.974469	0.000433401	-8.19721e-10	-0.974525
106609700	chr7:106609700:T:C	9.88364e-44	-8.19721e-10	-1.52225	0.00020119	-8.19721e-10	-1.74097	0.00020137	-8.19721e-10	-1.74104
106609718	chr7:106609718:G:A	9.78127e-45	-2.45612	-1.37913	2.75747e-05	-2.40783	-1.3205	2.76038e-05	-2.40773	-1.32051
106609776	chr7:106609776:C:G	1.19826e-43	-8.19721e-10	-1.32968	0.000207652	-8.19721e-10	-1.70936	0.000207853	-8.19721e-10	-1.70936
106610101	chr7:106610101:G:A	9.27272e-44	-8.19721e-10	-1.58606	0.000301303	-8.19721e-10	-1.33711	0.000301609	-8.19721e-10	-1.33706
106610394	chr7:106610394:T:TA	2.19554e-43	-8.19721e-10	-0.72412	0.000350492	-8.19721e-10	-1.18588	0.000350838	-8.19721e-10	-1.18586
106610660	chr7:106610660:A:T	9.92452e-44	-8.19721e-10	-1.51813	0.000173038	-8.19721e-10	-1.89171	0.000173199	-8.19721e-10	-1.89175
106610772	chr7:106610772:G:A	1.45269e-43	-8.19721e-10	-1.13713	0.000214384	-8.19721e-10	-1.67745	0.00021459	-8.19721e-10	-1.67746
106611453	chr7:106611453:C:T	5.2835e-45	-2.51115	-1.93998	1.40271e-05	-2.46808	-1.93616	1.40414e-05	-2.46802	-1.93616
106611567	chr7:106611567:A:G	1.57236e-43	-8.19721e-10	-1.05797	0.000225124	-8.19721e-10	-1.62857	0.00022534	-8.19721e-10	-1.62858
106612434	chr7:106612434:T:C	3.22376e-43	-8.19721e-10	-0.340001	0.000258161	-8.19721e-10	-1.49164	0.000258383	-8.19721e-10	-1.49175
106613129	chr7:106613129:C:T	1.57165e-43	-8.19721e-10	-1.05843	0.000633683	-8.19721e-10	-0.593674	0.0006343	-8.19721e-10	-0.593667
106613159	chr7:106613159:G:A	7.52394e-45	-2.54573	-1.5519	4.13256e-05	-1.42798	-1.89576	4.13632e-05	-1.42799	-1.89581
106613571	chr7:106613571:A:T	6.5852e-44	-8.19721e-10	-1.92831	0.000223922	-8.19721e-10	-1.63392	0.000224138	-8.19721e-10	-1.63393
106613637	chr7:106613637:T:C	2.45778e-44	-2.38698	-0.526894	2.64867e-05	-2.21925	-1.54933	2.65132e-05	-2.21917	-1.54937
106613753	chr7:106613753:C:T	7.79176e-45	-2.25965	-1.80301	1.72296e-05	-2.32889	-1.8697	1.72471e-05	-2.32881	-1.86974
106613773	chr7:106613773:C:T	6.7602e-44	-8.19721e-10	-1.90208	0.000179871	-8.19721e-10	-1.85298	0.000180043	-8.19721e-10	-1.85299
106614387	chr7:106614387:T:G	7.20209e-44	-0.054195	-1.78457	1.41005e-05	-2.48381	-1.9152	1.41126e-05	-2.48387	-1.91525
106614443	chr7:106614443:A:G	2.77617e-44	-2.39742	-0.394648	2.85451e-05	-2.19939	-1.49435	2.85732e-05	-2.1993	-1.49442
106614452	chr7:106614452:C:G	7.02706e-44	-8.19721e-10	-1.86337	0.000165056	-8.19721e-10	-1.93894	0.000165216	-8.19721e-10	-1.93894
106615818	chr7:106615818:G:A	1.14228e-44	-2.50604	-1.17407	4.02436e-05	-1.64306	-1.70721	4.02815e-05	-1.64299	-1.70731
106615838	chr7:106615838:A:G	6.95119e-45	-2.54538	-1.63143	2.78099e-05	-2.02417	-1.69566	2.78345e-05	-2.02416	-1.69575
106615856	chr7:106615856:T:C	1.30042e-44	-2.21845	-1.33199	1.70027e-05	-2.38043	-1.83142	1.70202e-05	-2.38037	-1.83142
106616260	chr7:106616260:A:G	1.2011e-43	-8.19721e-10	-1.32732	0.000207976	-8.19721e-10	-1.7078	0.000208177	-8.19721e-10	-1.7078
106616707	chr7:106616707:C:T	2.06407e-43	-8.19721e-10	-0.785868	0.000662216	-8.19721e-10	-0.54963	0.000662856	-8.19721e-10	-0.549631
106616740	chr7:106616740:G:A	7.10472e-45	-2.54281	-1.61215	4.30721e-05	-1.45024	-1.83211	4.31115e-05	-1.45023	-1.83217
106617149	chr7:106617149:C:T	1.19956e-43	-8.19721e-10	-1.32859	0.000206801	-8.19721e-10	-1.71347	0.000207003	-8.19721e-10	-1.71345
106617543	chr7:106617543:A:G	1.03498e-44	-2.37991	-1.39884	1.98582e-05	-2.19403	-1.86257	1.98793e-05	-2.19394	-1.86258
106617815	chr7:106617815:G:A	1.37783e-43	-8.19721e-10	-1.19004	0.000225857	-8.19721e-10	-1.62532	0.000226075	-8.19721e-10	-1.62532
106618583	chr7:106618583:C:T	1.17704e-44	-1.85708	-1.79306	8.07912e-05	-0.809165	-1.84419	8.09088e-05	-0.808662	-1.8442
106619780	chr7:106619780:C:T	4.86165e-44	-2.39238	0.160627	3.18528e-05	-2.54481	-1.03928	3.18846e-05	-2.54482	-1.03925
106620041	chr7:106620041:A:G	1.0462e-43	-8.19721e-10	-1.46539	0.000165259	-8.19721e-10	-1.93771	0.000165418	-8.19721e-10	-1.93771
106620174	chr7:106620174:CT:C	8.12635e-44	-8.19721e-10	-1.71802	0.000165576	-8.19721e-10	-1.93579	0.000165736	-8.19721e-10	-1.93579
106620177	chr7:106620177:A:C	8.11586e-44	-8.19721e-10	-1.71931	0.000165606	-8.19721e-10	-1.93561	0.000165766	-8.19721e-10	-1.93561
106620465	chr7:106620465:T:C	2.29902e-44	-1.06627	-1.91438	1.37243e-05	-2.50952	-1.91653	1.37366e-05	-2.50959	-1.91654
106620838	chr7:106620838:A:T	6.72001e-44	-8.19721e-10	-1.90805	0.000200317	-8.19721e-10	-1.74532	0.000200512	-8.19721e-10	-1.74532
106620889	chr7:106620889:A:C	8.5236e-44	-0.551025	-1.11927	2.21019e-05	-2.20303	-1.74653	2.21213e-05	-2.20309	-1.74656
106620981	chr7:106620981:T:C	2.36211e-44	-1.01534	-1.93824	2.61594e-05	-1.87213	-1.90888	2.61768e-05	-1.87238	-1.90893
106621161	chr7:106621161:C:T	4.13609e-43	-8.19721e-10	-0.0907996	0.000278908	-8.19721e-10	-1.41434	0.000279177	-8.19721e-10	-1.41434
106621329	chr7:106621329:C:T	1.19234e-44	-1.7736	-1.86362	1.63178e-05	-2.31872	-1.93425	1.63317e-05	-2.31883	-1.93425
106621464	chr7:106621464:G:A	6.34745e-45	-2.50577	-1.7619	4.75467e-05	-1.44206	-1.74145	4.7594e-05	-1.44198	-1.7415
106621513	chr7:106621513:C:T	5.23612e-43	-8.19721e-10	0.145031	0.000290833	-8.19721e-10	-1.37247	0.000291117	-8.19721e-10	-1.37246
106621634	chr7:106621634:G:T	5.6723e-44	-2.07754	-1.18586e-09	8.99835e-05	-2.5456	-1.18586e-09	9.00706e-05	-2.5456	-1.18586e-09
106621880	chr7:106621880:C:G	4.46443e-43	-8.19721e-10	-0.0144087	0.000268927	-8.19721e-10	-1.45078	0.000269189	-8.19721e-10	-1.45078
106622767	chr7:106622767:A:G	2.27419e-43	-8.19721e-10	-0.688925	0.00040966	-8.19721e-10	-1.0299	0.000410107	-8.19721e-10	-1.02977
106622907	chr7:106622907:A:G	5.10057e-43	-8.19721e-10	0.118803	0.000286548	-8.19721e-10	-1.38732	0.000286827	-8.19721e-10	-1.38731
106623434	chr7:106623434:C:T	1.51416e-44	-1.95275	-1.44552	2.4912e-05	-2.27645	-1.55342	2.49323e-05	-2.27658	-1.55345
106623620	chr7:106623620:G:A	1.21347e-43	-8.19721e-10	-1.31707	0.000337847	-8.19721e-10	-1.22263	0.000338173	-8.19721e-10	-1.22263
106623789	chr7:106623789:G:A	5.4465e-45	-2.53744	-1.88331	6.6016e-05	-1.33206	-1.52326	6.60856e-05	-1.33192	-1.52332
106623832	chr7:106623832:T:A	2.00218e-43	-8.19721e-10	-0.816313	0.000371805	-8.19721e-10	-1.12685	0.000372209	-8.19721e-10	-1.12673
106624226	chr7:106624226:A:G	1.05089e-44	-1.85539	-1.9081	1.52199e-05	-2.42122	-1.9014	1.52357e-05	-2.4211	-1.90145
106624648	chr7:106624648:A:G	6.96278e-44	-8.19721e-10	-1.87256	0.000181847	-8.19721e-10	-1.84205	0.000182024	-8.19721e-10	-1.84205
106624706	chr7:106624706:T:G	2.1808e-43	-8.19721e-10	-0.73086	0.000222435	-8.19721e-10	-1.64059	0.000222639	-8.19721e-10	-1.64064
106624997	chr7:106624997:A:G	3.22537e-42	1.96308	-1.18586e-09	0.00137193	0.178749	-1.18586e-09	0.00137296	0.178533	-1.18586e-09
106626368	chr7:106626368:C:T	3.12805e-44	-1.13995	-1.53278	2.84178e-05	-2.16398	-1.53423	2.84405e-05	-2.16413	-1.53425
106626504	chr7:106626504:AGTTAT:A	4.67571e-42	2.33442	-1.18586e-09	0.00175107	0.422759	-1.18586e-09	0.00175234	0.422521	-1.18586e-09
106626689	chr7:106626689:G:A	4.82712e-42	2.36628	-1.18586e-09	0.0017941	0.447036	-1.18586e-09	0.00179541	0.446797	-1.18586e-09
106626909	chr7:106626909:C:T	1.48175e-44	-1.54703	-1.87288	1.32115e-05	-2.54404	-1.9201	1.32243e-05	-2.54402	-1.92011
106627078	chr7:106627078:T:C	1.96274e-44	-1.55652	-1.58228	1.51041e-05	-2.54292	-1.78734	1.51195e-05	-2.5429	-1.78731
106627702	chr7:106627702:G:A	1.09852e-44	-1.78003	-1.93914	1.76312e-05	-2.32485	-1.85071	1.76461e-05	-2.32496	-1.85071
106627911	chr7:106627911:G:C	6.51063e-44	-8.19721e-10	-1.9397	0.000165379	-8.19721e-10	-1.93698	0.000165539	-8.19721e-10	-1.93698
106627996	chr7:106627996:G:A	1.49726e-44	-1.52878	-1.88072	1.33248e-05	-2.54454	-1.91105	1.33377e-05	-2.54453	-1.91107
106628083	chr7:106628083:A:G	8.88792e-43	-8.19721e-10	0.674143	0.000373909	-8.19721e-10	-1.12121	0.000374266	-8.19721e-10	-1.12122
106628679	chr7:106628679:T:C	1.5231e-44	-1.61424	-1.77815	1.29555e-05	-2.54408	-1.93962	1.29682e-05	-2.54406	-1.93963
106629521	chr7:106629521:T:C	6.89113e-43	-8.19721e-10	0.419686	0.000563519	-8.19721e-10	-0.711022	0.000564081	-8.19721e-10	-0.710992
106629569	chr7:106629569:T:A	1.03293e-43	-8.19721e-10	-1.47815	0.000177678	-8.19721e-10	-1.86525	0.000177864	-8.19721e-10	-1.86517
106629765	chr7:106629765:G:A	4.66969e-42	2.33313	-1.18586e-09	0.00175182	0.423186	-1.18586e-09	0.00175309	0.422948	-1.18586e-09
106630105	chr7:106630105:C:A	7.03214e-44	-8.19721e-10	-1.86264	0.000172159	-8.19721e-10	-1.8968	0.000172325	-8.19721e-10	-1.89681
106630515	chr7:106630515:C:A	3.39641e-42	-8.19721e-10	2.01475	0.00269811	-8.19721e-10	0.855085	0.00270071	-8.19721e-10	0.85508
106630531	chr7:106630531:C:T	7.18841e-44	-1.84066	-1.18586e-09	0.000107929	-2.36375	-1.18586e-09	0.000108028	-2.3638	-1.18586e-09
106631384	chr7:106631384:C:CAT	1.34264e-43	-2.51801	1.3021	0.000310564	-2.46033	1.1535	0.000310869	-2.46036	1.15354
106631620	chr7:106631620:C:A	4.17811e-44	-2.17402	-0.209258	0.000514205	-0.680911	-0.12169	0.000514805	-0.680682	-0.12172
106631621	chr7:106631621:C:T	4.08817e-44	-2.13655	-0.268492	0.000529265	-0.591315	-0.182418	0.000529884	-0.591081	-0.182451
106632363	chr7:106632363:T:C	1.16615e-43	-8.19721e-10	-1.35684	0.000216609	-8.19721e-10	-1.66713	0.000216834	-8.19721e-10	-1.66706
106632376	chr7:106632376:C:T	3.96092e-44	-2.43666	-1.18586e-09	9.39368e-05	-2.5026	-1.18586e-09	9.40243e-05	-2.50264	-1.18586e-09
106633814	chr7:106633814:C:T	9.53766e-44	-8.19721e-10	-1.55789	0.00017262	-8.19721e-10	-1.89413	0.000172798	-8.19721e-10	-1.89406
106634185	chr7:106634185:T:C	2.63764e-43	-8.19721e-10	-0.540666	0.000250762	-8.19721e-10	-1.52072	0.000250991	-8.19721e-10	-1.52077
106634237	chr7:106634237:GA:G	1.74039e-44	-1.34863	-1.91039	1.62809e-05	-2.53316	-1.72207	1.62974e-05	-2.53318	-1.722
106634254	chr7:106634254:C:T	9.56482e-44	-8.19721e-10	-1.55504	0.000165375	-8.19721e-10	-1.93701	0.000165536	-8.19721e-10	-1.937
106634422	chr7:106634422:C:A	2.11749e-43	-8.19721e-10	-0.760318	0.000449015	-8.19721e-10	-0.938167	0.000449451	-8.19721e-10	-0.938163
106634947	chr7:106634947:C:A	1.10352e-43	0.259839	-1.67189	0.000275165	-0.0210145	-1.40684	0.000275356	-0.0212541	-1.40687
106635254	chr7:106635254:G:A	3.91861e-44	-0.666377	-1.78102	2.55413e-05	-2.03426	-1.77067	2.5557e-05	-2.03449	-1.77079
106635814	chr7:106635814:A:G	8.20452e-44	-1.70845	-1.18586e-09	0.000103382	-2.40679	-1.18586e-09	0.000103476	-2.40685	-1.18586e-09
106636133	chr7:106636133:G:A	3.24627e-44	-1.61144	-1.02419	9.47905e-05	-1.73735	-0.756203	9.48148e-05	-1.73772	-0.75654
106636853	chr7:106636853:C:T	1.26771e-44	-2.20098	-1.37494	2.22452e-05	-2.40681	-1.53628	2.22647e-05	-2.4068	-1.53639
106636932	chr7:106636932:A:G	3.55503e-44	-2.54477	-1.18586e-09	9.31598e-05	-2.51091	-1.18586e-09	9.3253e-05	-2.51087	-1.18586e-09
106637213	chr7:106637213:T:C	2.65225e-44	-2.13359	-0.704137	8.08835e-05	-2.31215	-0.340065	8.09586e-05	-2.31208	-0.340169
106637345	chr7:106637345:C:A	5.2152e-42	2.44361	-1.18586e-09	0.00141213	0.207628	-1.18586e-09	0.00141317	0.207404	-1.18586e-09
106637406	chr7:106637406:A:C	3.55216e-44	-2.54558	-1.18586e-09	9.74758e-05	-2.46562	-1.18586e-09	9.75742e-05	-2.46558	-1.18586e-09
106638286	chr7:106638286:C:T	3.55694e-44	-2.54423	-1.18586e-09	0.000100919	-2.43091	-1.18586e-09	0.000101021	-2.43086	-1.18586e-09
106638324	chr7:106638324:A:G	6.07893e-45	-2.37092	-1.93997	1.408e-05	-2.49359	-1.90688	1.4093e-05	-2.49365	-1.90686
106639025	chr7:106639025:T:C	2.03898e-43	-8.19721e-10	-0.798101	0.000196081	-8.19721e-10	-1.76669	0.000196269	-8.19721e-10	-1.7667
106639052	chr7:106639052:A:C	4.72706e-44	-2.25983	-1.18586e-09	9.00836e-05	-2.54448	-1.18586e-09	9.01713e-05	-2.54448	-1.18586e-09
106639105	chr7:106639105:C:A	2.78173e-44	-0.853905	-1.93616	2.54417e-05	-1.89772	-1.91112	2.54589e-05	-1.89795	-1.91117
106639180	chr7:106639180:A:T	3.99584e-44	-2.42788	-1.18586e-09	9.77712e-05	-2.46259	-1.18586e-09	9.78705e-05	-2.46254	-1.18586e-09
106639204	chr7:106639204:T:C	1.16034e-43	0.341807	-1.70364	1.5165e-05	-2.39822	-1.92801	1.51779e-05	-2.39832	-1.92803
106639625	chr7:106639625:T:C	1.31229e-43	0.0981353	-1.33691	2.9839e-05	-2.05688	-1.59252	2.98668e-05	-2.0569	-1.59255
106640034	chr7:106640034:G:C	1.12107e-43	-8.19721e-10	-1.39627	0.000165811	-8.19721e-10	-1.93437	0.000165971	-8.19721e-10	-1.93437
106640054	chr7:106640054:G:A	1.8076e-43	0.374662	-1.29321	2.56974e-05	-2.19752	-1.60131	2.57214e-05	-2.19754	-1.60133
106640699	chr7:106640699:G:A	6.76245e-45	-2.44882	-1.75551	1.4288e-05	-2.50601	-1.8798	1.43024e-05	-2.50597	-1.87979
106640794	chr7:106640794:A:T	6.7601e-45	-2.44713	-1.75755	1.42834e-05	-2.50514	-1.88099	1.42979e-05	-2.5051	-1.88098
106641252	chr7:106641252:T:G	1.00282e-44	-2.03833	-1.77199	0.000108631	-0.67923	-1.67804	0.00010873	-0.679224	-1.6781
106641764	chr7:106641764:A:G	4.5011e-43	-8.19721e-10	-0.00622734	0.000294273	-8.19721e-10	-1.36072	0.000294552	-8.19721e-10	-1.36073
106641966	chr7:106641966:G:A	6.95908e-44	-8.19721e-10	-1.87309	0.000165209	-8.19721e-10	-1.93801	0.000165368	-8.19721e-10	-1.93802
106642011	chr7:106642011:A:G	1.0086e-44	-2.46604	-1.33853	3.2778e-05	-2.0173	-1.53817	3.28002e-05	-2.01756	-1.53819
106642800	chr7:106642800:A:G	7.09559e-44	-8.19721e-10	-1.85366	0.000198583	-8.19721e-10	-1.75401	0.000198768	-8.19721e-10	-1.75405
106643082	chr7:106643082:G:A	3.35734e-43	-2.2266	1.9272	7.74231e-05	-2.53402	-0.161918	7.75012e-05	-2.53401	-0.161881
106643128	chr7:106643128:C:T	5.72932e-45	-2.44952	-1.92061	1.41911e-05	-2.50367	-1.88894	1.42052e-05	-2.50364	-1.88895
106643159	chr7:106643159:C:G	2.78787e-44	-0.892565	-1.89529	2.50664e-05	-1.89472	-1.92898	2.50832e-05	-1.89498	-1.92902
106643384	chr7:106643384:A:G	2.86694e-44	-0.883934	-1.87596	2.50657e-05	-1.89814	-1.92558	2.50825e-05	-1.8984	-1.92562
106643402	chr7:106643402:T:C	6.34643e-45	-2.32962	-1.93821	1.36391e-05	-2.50345	-1.92883	1.36517e-05	-2.50351	-1.92882
106643802	chr7:106643802:A:G	1.0241e-44	-2.13868	-1.65064	2.01666e-05	-2.53776	-1.50343	2.01891e-05	-2.53774	-1.5033
106644438	chr7:106644438:G:T	8.90862e-44	-8.19721e-10	-1.62612	0.000166457	-8.19721e-10	-1.93048	0.000166618	-8.19721e-10	-1.93049
106644485	chr7:106644485:A:T	6.31811e-45	-2.54561	-1.72669	4.79747e-05	-1.49504	-1.67951	4.80226e-05	-1.49495	-1.67957
106644550	chr7:106644550:A:G	2.82948e-44	-0.838007	-1.93503	2.67197e-05	-1.91916	-1.84066	2.67359e-05	-1.91941	-1.84077
106644592	chr7:106644592:T:C	2.37152e-43	-8.19721e-10	-0.647017	0.000207208	-8.19721e-10	-1.7115	0.000207405	-8.19721e-10	-1.71152
106645357	chr7:106645357:T:A	1.45312e-43	-1.13684	-1.18586e-09	0.000102058	-2.41968	-1.18586e-09	0.000102153	-2.41972	-1.18586e-09
106646331	chr7:106646331:C:A	1.31753e-43	-8.19721e-10	-1.23479	0.000169489	-8.19721e-10	-1.91244	0.000169653	-8.19721e-10	-1.91243
106646352	chr7:106646352:A:G	1.24351e-42	-8.19721e-10	1.00998	0.000791853	-8.19721e-10	-0.370847	0.00079254	-8.19721e-10	-0.370946
106646540	chr7:106646540:G:C	6.51504e-44	-8.19721e-10	-1.93902	0.000169536	-8.19721e-10	-1.91216	0.000169698	-8.19721e-10	-1.91217
106646993	chr7:106646993:T:C	3.17518e-44	-0.763964	-1.89381	2.35458e-05	-1.96704	-1.91923	2.35618e-05	-1.96728	-1.91928
106647121	chr7:106647121:A:C	2.06159e-43	-2.23766	1.45059	5.5784e-05	-2.53092	-0.492815	5.584e-05	-2.53091	-0.492786
106647289	chr7:106647289:G:A	7.20621e-42	2.76698	-1.18586e-09	0.00179707	0.448693	-1.18586e-09	0.00179839	0.448458	-1.18586e-09
106647333	chr7:106647333:T:C	8.61896e-45	-2.49075	-1.471	2.44747e-05	-2.23073	-1.61685	2.44925e-05	-2.23095	-1.61687
106647509	chr7:106647509:C:T	1.23211e-44	-2.12866	-1.47574	1.39521e-05	-2.54372	-1.86587	1.39656e-05	-2.54372	-1.86587
106647766	chr7:106647766:C:G	5.92174e-42	2.57067	-1.18586e-09	0.0015494	0.300401	-1.18586e-09	0.00155054	0.300171	-1.18586e-09
106648236	chr7:106648236:T:C	6.86213e-44	-8.19721e-10	-1.88712	0.000192297	-8.19721e-10	-1.78618	0.000192483	-8.19721e-10	-1.78618
106648478	chr7:106648478:C:T	3.92638e-44	-2.44542	-1.18586e-09	0.000131802	-2.16392	-1.18586e-09	0.000131942	-2.16383	-1.18586e-09
106648664	chr7:106648664:G:C	8.75486e-44	-8.19721e-10	-1.64353	0.000205522	-8.19721e-10	-1.71967	0.00020571	-8.19721e-10	-1.71972
106648750	chr7:106648750:T:C	3.1206e-44	-0.741117	-1.93399	2.49419e-05	-1.9844	-1.84428	2.49574e-05	-1.98464	-1.84438
106648929	chr7:106648929:A:G	1.22757e-43	-8.19721e-10	-1.30551	0.00143045	-8.19721e-10	0.220523	0.00143209	-8.19721e-10	0.220702
106649346	chr7:106649346:C:T	6.57502e-42	2.67531	-1.18586e-09	0.00159138	0.327133	-1.18586e-09	0.00159255	0.326905	-1.18586e-09
106649439	chr7:106649439:C:T	5.50074e-45	-2.54169	-1.86914	5.27693e-05	-1.58752	-1.49177	5.28211e-05	-1.58744	-1.49184
106649660	chr7:106649660:G:A	7.2104e-44	-8.19721e-10	-1.83761	0.000178701	-8.19721e-10	-1.85951	0.000178876	-8.19721e-10	-1.8595
106649874	chr7:106649874:T:C	3.13588e-44	-0.782165	-1.88806	2.37768e-05	-1.95441	-1.9221	2.3793e-05	-1.95466	-1.92214
106650018	chr7:106650018:T:G	7.95651e-44	-8.19721e-10	-1.73914	0.000179761	-8.19721e-10	-1.85359	0.000179935	-8.19721e-10	-1.85359
106650074	chr7:106650074:A:G	2.87336e-44	-0.890853	-1.8668	2.51224e-05	-1.88934	-1.93212	2.51395e-05	-1.8896	-1.93215
106650157	chr7:106650157:C:T	3.09428e-44	-0.798302	-1.88528	2.40194e-05	-1.94224	-1.92412	2.40357e-05	-1.94249	-1.92416
106651129	chr7:106651129:A:AAGT	5.55015e-45	-2.52637	-1.87552	8.97976e-05	-1.09475	-1.45292	8.98878e-05	-1.09464	-1.45299
106651311	chr7:106651311:G:A	2.84502e-42	-8.19721e-10	1.8376	0.00227218	-8.19721e-10	0.683271	0.00227435	-8.19721e-10	0.683259
106652167	chr7:106652167:C:T	6.41052e-45	-2.51065	-1.74713	7.70349e-05	-1.02027	-1.68069	7.71135e-05	-1.02017	-1.68074
106652536	chr7:106652536:G:A	1.10542e-43	-8.19721e-10	-1.41032	0.000169233	-8.19721e-10	-1.91395	0.000169396	-8.19721e-10	-1.91395
106652831	chr7:106652831:A:G	4.86891e-44	-1.24039	-0.989878	1.99628e-05	-2.49288	-1.55848	1.99805e-05	-2.49287	-1.55856
106652928	chr7:106652928:C:T	3.79187e-44	-2.48028	-1.18586e-09	0.000103726	-2.40347	-1.18586e-09	0.000103833	-2.4034	-1.18586e-09
106653166	chr7:106653166:A:G	1.80989e-43	-8.19721e-10	-0.917283	0.000185287	-8.19721e-10	-1.82332	0.000185464	-8.19721e-10	-1.82333
106653236	chr7:106653236:G:A	4.03407e-44	-1.23083	-1.18753	1.74476e-05	-2.49066	-1.69536	1.74633e-05	-2.49066	-1.69543
106653423	chr7:106653423:CAAGA:C	4.61005e-44	-2.2849	-1.18586e-09	0.000219518	-1.65379	-1.18586e-09	0.000219694	-1.65395	-1.18586e-09
106653541	chr7:106653541:C:T	1.47368e-43	-8.19721e-10	-1.12278	0.000292866	-8.19721e-10	-1.36551	0.000293179	-8.19721e-10	-1.36541
106653542	chr7:106653542:G:A	6.2301e-45	-2.48208	-1.80425	5.96444e-05	-1.17098	-1.78585	5.97023e-05	-1.17093	-1.78589
106654037	chr7:106654037:A:G	1.11685e-43	0.539395	-1.93943	1.42325e-05	-2.4522	-1.9375	1.42442e-05	-2.45234	-1.9375
106654628	chr7:106654628:C:G	1.31383e-42	2.95869	-1.89371	0.000334179	-0.119819	-1.11373	0.00033449	-0.119874	-1.11371
106654820	chr7:106654820:T:C	1.58768e-43	-8.19721e-10	-1.04827	0.000313409	-8.19721e-10	-1.29771	0.000313745	-8.19721e-10	-1.29761
106654988	chr7:106654988:C:T	6.56607e-44	-8.19721e-10	-1.93122	0.00035124	-8.19721e-10	-1.18375	0.000351601	-8.19721e-10	-1.18369
106655031	chr7:106655031:T:C	5.22901e-44	-1.32605	-0.832865	2.08555e-05	-2.29814	-1.70947	2.08745e-05	-2.29811	-1.70955
106655081	chr7:106655081:T:C	1.10835e-42	2.7976	-1.90269	0.000295301	-0.199194	-1.15803	0.000295577	-0.199245	-1.15801
106655183	chr7:106655183:C:T	2.61218e-44	-0.923799	-1.92915	1.32649e-05	-2.52215	-1.93795	1.32776e-05	-2.52214	-1.93797
106655268	chr7:106655268:G:A	1.35883e-43	-8.19721e-10	-1.20392	0.000168487	-8.19721e-10	-1.91836	0.000168649	-8.19721e-10	-1.91837
106655563	chr7:106655563:G:A	7.01386e-44	-8.19721e-10	-1.86525	0.000186192	-8.19721e-10	-1.81845	0.000186372	-8.19721e-10	-1.81845
106655715	chr7:106655715:C:G	3.575e-44	-2.53917	-1.18586e-09	0.000268203	-1.45348	-1.18586e-09	0.000268504	-1.45332	-1.18586e-09
106655718	chr7:106655718:T:TA	1.1373e-42	1.79695	-0.876257	0.00041009	-0.908748	-0.120097	0.000410643	-0.908546	-0.11992
106655917	chr7:106655917:A:G	1.1797e-43	0.594405	-1.93969	1.42882e-05	-2.45354	-1.93225	1.43e-05	-2.45367	-1.93225
106656056	chr7:106656056:A:G	6.26535e-45	-2.34619	-1.9345	7.46258e-05	-1.43709	-1.29564	7.46932e-05	-1.43698	-1.29582
106656275	chr7:106656275:C:T	2.23399e-43	-8.19721e-10	-0.706762	0.000187628	-8.19721e-10	-1.81076	0.000187818	-8.19721e-10	-1.81071
106656622	chr7:106656622:A:G	1.19338e-43	0.606074	-1.93983	1.44059e-05	-2.44462	-1.93296	1.44177e-05	-2.44476	-1.93297
106657385	chr7:106657385:G:A	6.81179e-44	-0.521708	-1.37277	2.45194e-05	-1.93954	-1.90622	2.45377e-05	-1.93983	-1.90615
106657614	chr7:106657614:T:C	6.31875e-43	-8.19721e-10	0.332972	0.000477876	-8.19721e-10	-0.875871	0.000478299	-8.19721e-10	-0.875952
106657910	chr7:106657910:G:C	2.48815e-43	-8.19721e-10	-0.599011	0.000192228	-8.19721e-10	-1.78654	0.000192424	-8.19721e-10	-1.78649
106658108	chr7:106658108:T:C	1.20798e-43	-0.11116	-1.21044	0.000262669	-1.15973	-0.314602	0.000263	-1.15959	-0.314447
106658375	chr7:106658375:C:G	1.12633e-44	-1.91024	-1.78392	1.68675e-05	-2.50589	-1.71394	1.68827e-05	-2.50588	-1.71402
106658778	chr7:106658778:C:T	6.66472e-44	-8.19721e-10	-1.91631	0.000234739	-8.19721e-10	-1.58675	0.000234975	-8.19721e-10	-1.58671
106658958	chr7:106658958:A:G	1.02315e-43	0.443874	-1.93154	1.39674e-05	-2.46852	-1.93998	1.39791e-05	-2.46865	-1.93998
106659332	chr7:106659332:T:A	1.03419e-43	0.444301	-1.92123	1.40876e-05	-2.46434	-1.93558	1.40994e-05	-2.46448	-1.93558
106659514	chr7:106659514:T:C	1.46701e-43	-8.19721e-10	-1.12732	0.000165139	-8.19721e-10	-1.93843	0.000165298	-8.19721e-10	-1.93844
106662056	chr7:106662056:T:C	9.31813e-44	-8.19721e-10	-1.58117	0.000539052	-8.19721e-10	-0.755411	0.000539434	-8.19721e-10	-0.755668
106662245	chr7:106662245:T:C	7.13707e-45	-2.53225	-1.61816	1.82672e-05	-2.2162	-1.92391	1.82808e-05	-2.21641	-1.92393
106662560	chr7:106662560:T:C	1.14196e-43	-8.19721e-10	-1.37781	0.000221209	-8.19721e-10	-1.64612	0.00022144	-8.19721e-10	-1.64604
106663160	chr7:106663160:C:G	7.01948e-44	-8.19721e-10	-1.86445	0.0001674	-8.19721e-10	-1.92484	0.000167564	-8.19721e-10	-1.92483
106663481	chr7:106663481:T:C	1.09152e-43	-8.19721e-10	-1.42298	0.000212292	-8.19721e-10	-1.68726	0.000212513	-8.19721e-10	-1.68719
106663532	chr7:106663532:G:A	5.77302e-45	-2.54525	-1.81728	1.61829e-05	-2.45753	-1.80374	1.61994e-05	-2.45749	-1.80373
106664433	chr7:106664433:C:T	7.18793e-45	-2.51163	-1.63169	7.10098e-05	-1.0185	-1.7639	7.10838e-05	-1.01838	-1.76395
106664533	chr7:106664533:TAGC:T	2.44557e-44	-0.99913	-1.91973	1.4188e-05	-2.45402	-1.93881	1.42028e-05	-2.45395	-1.9388
106664697	chr7:106664697:T:C	2.88492e-42	-8.19721e-10	1.85153	0.000597735	-8.19721e-10	-0.652076	0.000598308	-8.19721e-10	-0.652084
106665033	chr7:106665033:C:A	1.67644e-44	-2.28852	-1.00794	4.4588e-05	-1.32952	-1.91824	4.46368e-05	-1.32941	-1.91822
106665538	chr7:106665538:A:G	3.79e-41	4.42699	-1.18586e-09	0.00236469	0.723178	-1.18586e-09	0.00236647	0.722964	-1.18586e-09
106665576	chr7:106665576:T:C	2.24651e-44	-2.52089	-0.482872	5.68695e-05	-1.08022	-1.92425	5.6931e-05	-1.08012	-1.92423
106665735	chr7:106665735:G:T	1.90866e-42	2.47695	-1.03852	3.76521e-05	-2.43232	-0.984512	3.76989e-05	-2.43218	-0.984381
106665955	chr7:106665955:A:G	3.15603e-44	-1.01734	-1.64648	2.46342e-05	-2.11533	-1.72576	2.46465e-05	-2.11566	-1.72589
106666132	chr7:106666132:A:G	6.41457e-45	-2.47656	-1.78059	4.12379e-05	-1.43104	-1.89483	4.12751e-05	-1.43108	-1.89485
106666175	chr7:106666175:G:A	2.08835e-44	-1.36561	-1.71115	2.18394e-05	-2.02894	-1.93257	2.18657e-05	-2.02871	-1.93256
106666205	chr7:106666205:C:T	7.63688e-44	-1.78015	-1.18586e-09	9.09852e-05	-2.53453	-1.18586e-09	9.10724e-05	-2.53453	-1.18586e-09
106666217	chr7:106666217:A:C	7.17477e-44	-0.0333698	-1.80919	3.69833e-05	-1.55122	-1.88354	3.70149e-05	-1.55129	-1.88358
106666303	chr7:106666303:A:G	1.29129e-44	-1.99752	-1.55997	5.52656e-05	-2.52824	-0.504829	5.53261e-05	-2.52821	-0.504739
106666327	chr7:106666327:A:G	7.14069e-44	-8.19721e-10	-1.84733	0.000168351	-8.19721e-10	-1.91917	0.000168516	-8.19721e-10	-1.91916
106666347	chr7:106666347:C:T	7.13171e-38	13.6433	-1.67642	0.000116049	-1.43552	-0.855691	0.000116116	-1.43588	-0.855716
106666417	chr7:106666417:A:G	7.99613e-45	-2.41951	-1.61726	1.87039e-05	-2.37818	-1.73831	1.87198e-05	-2.37838	-1.73823
106666725	chr7:106666725:G:A	1.43235e-43	-8.19721e-10	-1.15123	0.000169626	-8.19721e-10	-1.91163	0.000169791	-8.19721e-10	-1.91162
106666906	chr7:106666906:A:G	9.66986e-44	-8.19721e-10	-1.54412	0.000256973	-8.19721e-10	-1.49625	0.000257233	-8.19721e-10	-1.49621
106667414	chr7:106667414:C:T	1.7189e-43	-0.968866	-1.18586e-09	0.000103184	-2.40871	-1.18586e-09	0.000103291	-2.40864	-1.18586e-09
106667534	chr7:106667534:T:A	4.23492e-39	9.82231	-0.679159	0.000497642	0.531961	-1.3673	0.000497907	0.531633	-1.36741
106667613	chr7:106667613:AT:A	1.36727e-20	53.552	-1.79029	1.29649e-05	-2.54302	-1.93996	1.29773e-05	-2.54303	-1.93996
106667760	chr7:106667760:A:G	2.51542e-39	9.44774	-0.825507	0.000378877	0.353349	-1.46136	0.000379086	0.353026	-1.46145
106668197	chr7:106668197:G:A	2.70015e-39	9.33669	-0.643597	0.000394129	0.282894	-1.35144	0.000394343	0.282575	-1.35154
106668214	chr7:106668214:A:T	3.27103e-43	-8.19721e-10	-0.325446	0.000178563	-8.19721e-10	-1.86028	0.000178735	-8.19721e-10	-1.86029
106668229	chr7:106668229:G:T	6.18854e-20	55.1126	-1.841	1.29567e-05	-2.54368	-1.93992	1.29694e-05	-2.54367	-1.93992
106668458	chr7:106668458:G:T	6.90026e-44	-8.19721e-10	-1.88158	0.000178841	-8.19721e-10	-1.85873	0.000179011	-8.19721e-10	-1.85874
106668866	chr7:106668866:A:G	3.56081e-44	-2.54315	-1.18586e-09	0.000245562	-1.54168	-1.18586e-09	0.000245828	-1.54156	-1.18586e-09
106668902	chr7:106668902:A:G	2.1709e-41	3.86976	-1.18586e-09	0.000148935	-2.04171	-1.18586e-09	0.000149101	-2.04156	-1.18586e-09
106668989	chr7:106668989:A:G	5.01863e-44	-0.988282	-1.2117	0.000383367	-2.53748	1.44125	0.000383732	-2.53748	1.44123
106669197	chr7:106669197:C:T	1.33679e-43	0.646172	-1.86645	0.000186442	-1.11233	-0.704777	0.000186593	-1.11254	-0.704718
106670181	chr7:106670181:C:A	4.22836e-39	9.751	-0.60939	0.000490988	0.477956	-1.32676	0.000491251	0.47763	-1.32687
106670559	chr7:106670559:T:C	1.00594e-43	-0.875574	-0.629057	1.59299e-05	-2.45136	-1.82567	1.59454e-05	-2.45134	-1.82568
106670956	chr7:106670956:TTAATA:T	2.36693e-43	-8.19721e-10	-0.648956	0.000170111	-8.19721e-10	-1.90877	0.000170276	-8.19721e-10	-1.90877
106671029	chr7:106671029:T:C	3.91709e-43	-0.1452	-1.18586e-09	9.71097e-05	-2.46938	-1.18586e-09	9.71994e-05	-2.46942	-1.18586e-09
106671180	chr7:106671180:T:G	5.48328e-44	-0.860857	-1.25057	0.000356885	-2.52587	1.35806	0.000357226	-2.52587	1.35805
106671738	chr7:106671738:TTA:T	1.04392e-20	53.2985	-1.80658	1.30264e-05	-2.53864	-1.9396	1.30388e-05	-2.53866	-1.9396
106671826	chr7:106671826:C:T	1.49429e-43	0.553076	-1.66198	0.000112786	-1.17717	-1.14256	0.000112876	-1.17738	-1.14251
106671853	chr7:106671853:C:G	2.9697e-39	9.4867	-0.698453	0.000407725	0.355465	-1.39009	0.000407946	0.355142	-1.3902
106672830	chr7:106672830:C:G	1.24423e-25	39.6274	0.527072	2.02143e-05	-2.22504	-1.8138	2.02305e-05	-2.22521	-1.81379
106673004	chr7:106673004:C:A	4.64788e-40	8.2467	-1.31308	0.00016954	-0.0810747	-1.83106	0.000169659	-0.0813281	-1.83107
106673162	chr7:106673162:G:T	3.75595e-44	-1.049	-1.4408	0.000102411	-2.53748	0.121256	0.000102504	-2.53748	0.121186
106673611	chr7:106673611:G:T	3.66727e-44	-1.0734	-1.44028	0.000101692	-2.53923	0.115951	0.000101784	-2.53922	0.115881
106673648	chr7:106673648:A:C	9.16011e-44	-0.837136	-0.761142	1.54726e-05	-2.4432	-1.86295	1.54876e-05	-2.44318	-1.86296
106673741	chr7:106673741:C:T	1.0332e-43	-8.19721e-10	-1.47789	0.00016608	-8.19721e-10	-1.93275	0.000166241	-8.19721e-10	-1.93275
106673758	chr7:106673758:G:C	3.55708e-44	-1.10213	-1.44207	0.000101738	-2.54104	0.118214	0.00010183	-2.54103	0.118145
106673950	chr7:106673950:A:C	1.04798e-43	-0.704683	-0.759006	1.6018e-05	-2.40921	-1.8623	1.60336e-05	-2.4092	-1.86231
106674178	chr7:106674178:A:C	3.18973e-43	-0.350614	-1.18586e-09	0.000103714	-2.40359	-1.18586e-09	0.000103818	-2.40355	-1.18586e-09
106674515	chr7:106674515:A:G	6.01263e-43	-8.19721e-10	0.283312	0.000251296	-8.19721e-10	-1.51859	0.000251537	-8.19721e-10	-1.5186
106675136	chr7:106675136:A:T	3.05017e-44	-0.955665	-1.74227	7.67545e-05	-2.5347	-0.169914	7.68286e-05	-2.53469	-0.169921
106675143	chr7:106675143:G:C	2.9431e-44	-0.976819	-1.75685	7.33136e-05	-2.53638	-0.214096	7.33843e-05	-2.53638	-0.214103
106675144	chr7:106675144:G:C	2.88901e-44	-0.995369	-1.75685	7.321e-05	-2.5378	-0.214096	7.32806e-05	-2.53779	-0.214103
106675489	chr7:106675489:C:T	9.64705e-43	-8.19721e-10	0.756102	0.000431213	-8.19721e-10	-0.978621	0.000431601	-8.19721e-10	-0.978687
106675651	chr7:106675651:C:G	8.73134e-44	-8.19721e-10	-1.64622	0.000165563	-8.19721e-10	-1.93587	0.000165723	-8.19721e-10	-1.93587
106675775	chr7:106675775:A:G	1.18482e-39	8.76052	-0.891136	0.000246942	-0.0190828	-1.51698	0.000247084	-0.0193839	-1.51707
106675800	chr7:106675800:T:C	8.36672e-44	-8.19721e-10	-1.68887	0.000171467	-8.19721e-10	-1.90083	0.000171633	-8.19721e-10	-1.90083
106675841	chr7:106675841:C:T	3.71796e-44	-0.581092	-1.91887	3.58883e-05	-2.49209	-0.972726	3.5923e-05	-2.49208	-0.972735
106675879	chr7:106675879:G:A	4.02547e-44	-0.894135	-1.52636	0.000209475	-2.53174	0.831119	0.000209675	-2.53173	0.831101
106676033	chr7:106676033:G:A	1.90589e-40	7.80918	-1.76702	0.000196578	-0.19896	-1.5652	0.000196726	-0.199142	-1.56523
106676075	chr7:106676075:A:T	3.92198e-43	1.76197	-1.90593	1.859e-05	-2.5308	-1.5918	1.8609e-05	-2.53083	-1.59171
106676223	chr7:106676223:C:T	1.11208e-20	53.3126	-1.75745	1.31185e-05	-2.53796	-1.93324	1.31309e-05	-2.53798	-1.93323
106676370	chr7:106676370:C:T	2.95484e-40	8.1434	-1.66275	0.000175129	-0.166618	-1.71308	0.000175248	-0.166875	-1.71311
106676510	chr7:106676510:C:A	5.46503e-43	-8.19721e-10	0.18782	0.000210055	-8.19721e-10	-1.69785	0.000210257	-8.19721e-10	-1.69786
106676595	chr7:106676595:A:T	1.4204e-39	8.82312	-0.772387	0.000274474	0.0126091	-1.44298	0.000274629	0.0123049	-1.44307
106676911	chr7:106676911:C:T	1.53197e-43	-8.19721e-10	-1.08399	0.000166435	-8.19721e-10	-1.93062	0.000166597	-8.19721e-10	-1.93061
106677019	chr7:106677019:G:C	3.34134e-44	-1.05877	-1.54799	8.12871e-05	-2.53821	-0.109021	8.13614e-05	-2.53821	-0.10908
106677126	chr7:106677126:A:G	6.50879e-44	-8.19721e-10	-1.93998	0.000195167	-8.19721e-10	-1.77137	0.000195359	-8.19721e-10	-1.77135
106677211	chr7:106677211:A:G	2.4081e-19	56.5336	-1.90323	1.73886e-05	-2.53929	-1.65012	1.74049e-05	-2.5393	-1.65013
106677530	chr7:106677530:C:T	5.09053e-21	52.4996	-1.72586	1.33251e-05	-2.53016	-1.92542	1.33376e-05	-2.53019	-1.92542
106677580	chr7:106677580:T:C	8.96903e-44	-8.19721e-10	-1.61936	0.000167739	-8.19721e-10	-1.92281	0.000167901	-8.19721e-10	-1.92281
106677814	chr7:106677814:T:C	7.31803e-44	-0.792315	-1.03048	1.48531e-05	-2.43198	-1.91504	1.48676e-05	-2.43196	-1.91504
106678009	chr7:106678009:A:G	3.39746e-43	-0.287521	-1.18586e-09	0.000128961	-2.18572	-1.18586e-09	0.000129077	-2.18578	-1.18586e-09
106678032	chr7:106678032:A:G	2.02143e-40	7.82108	-1.72007	0.000159804	-0.312622	-1.65865	0.000159913	-0.312876	-1.65868
106678119	chr7:106678119:A:G	1.25117e-43	-8.19721e-10	-1.28647	0.000171823	-8.19721e-10	-1.89876	0.000171991	-8.19721e-10	-1.89875
106679193	chr7:106679193:T:C	6.51046e-44	-8.19721e-10	-1.93973	0.000194886	-8.19721e-10	-1.77281	0.000195077	-8.19721e-10	-1.77279
106679303	chr7:106679303:C:A	4.2723e-44	-0.801333	-1.55965	0.000197093	-2.52308	0.76153	0.000197282	-2.52307	0.761513
106679431	chr7:106679431:C:T	9.92589e-22	45.8488	3.29005	1.64919e-05	-2.3184	-1.92395	1.65053e-05	-2.31856	-1.92395
106679488	chr7:106679488:C:T	5.58952e-42	2.51293	-1.18586e-09	0.000644672	-0.576481	-1.18586e-09	0.000645186	-0.57665	-1.18586e-09
106679607	chr7:106679607:C:T	8.22362e-44	-8.19721e-10	-1.70612	0.000164967	-8.19721e-10	-1.93948	0.000165126	-8.19721e-10	-1.93948
106680136	chr7:106680136:C:A	8.31965e-44	-8.19721e-10	-1.69451	0.000592781	-8.19721e-10	-0.660397	0.000593382	-8.19721e-10	-0.660351
106680163	chr7:106680163:A:G	6.76603e-43	-8.19721e-10	0.401365	0.000235057	-8.19721e-10	-1.5854	0.000235262	-8.19721e-10	-1.58549
106680393	chr7:106680393:C:T	8.9516e-44	-8.19721e-10	-1.6213	0.000167768	-8.19721e-10	-1.92264	0.000167931	-8.19721e-10	-1.92264
106680554	chr7:106680554:A:AT	3.79293e-44	-0.697283	-1.78271	0.000118102	-2.50775	0.234079	0.000118216	-2.50774	0.234069
106680955	chr7:106680955:A:C	1.71297e-42	-8.19721e-10	1.33026	0.000238272	-8.19721e-10	-1.57181	0.000238484	-8.19721e-10	-1.57189
106680959	chr7:106680959:A:G	4.01603e-18	58.9739	-1.52953	1.34032e-05	-2.54505	-1.90468	1.34161e-05	-2.54506	-1.90467
106681057	chr7:106681057:T:A	2.58418e-40	8.03317	-1.68655	0.000169004	-0.224242	-1.69106	0.00016912	-0.224497	-1.69109
106681526	chr7:106681526:C:A	1.61602e-14	65.3784	0.36595	1.4503e-05	-2.52477	-1.84609	1.45177e-05	-2.52473	-1.84609
106681573	chr7:106681573:A:G	6.62746e-44	-8.19721e-10	-1.92191	0.000166592	-8.19721e-10	-1.92968	0.000166753	-8.19721e-10	-1.92968
106681574	chr7:106681574:C:G	2.89583e-13	69.0602	-0.429906	1.38138e-05	-2.52414	-1.89541	1.38277e-05	-2.5241	-1.89542
106681934	chr7:106681934:G:C	1.10227e-39	8.64147	-0.844299	0.000241588	-0.0706805	-1.48731	0.000241727	-0.0709796	-1.4874
106682169	chr7:106682169:T:C	1.68069e-42	-8.19721e-10	1.31124	0.0012632	-8.19721e-10	0.0961785	0.00126439	-8.19721e-10	0.0961548
106682181	chr7:106682181:T:C	5.62189e-43	2.11781	-1.9017	1.94756e-05	-2.5111	-1.56496	1.94952e-05	-2.51116	-1.56486
106682616	chr7:106682616:G:A	5.12007e-44	-2.17997	-1.18586e-09	0.000113493	-2.31349	-1.18586e-09	0.000113596	-2.31354	-1.18586e-09
106683290	chr7:106683290:T:G	4.20453e-44	-2.37697	-1.18586e-09	0.000224589	-1.63095	-1.18586e-09	0.000224804	-1.63096	-1.18586e-09
106683468	chr7:106683468:G:A	3.27752e-18	59.0812	-1.84	1.30125e-05	-2.54532	-1.93399	1.3025e-05	-2.54533	-1.93399
106683531	chr7:106683531:C:T	5.41155e-43	0.177986	-1.18586e-09	0.000103681	-2.4039	-1.18586e-09	0.000103775	-2.40396	-1.18586e-09
106683554	chr7:106683554:C:T	1.05458e-43	-8.19721e-10	-1.45741	0.000164885	-8.19721e-10	-1.93997	0.000165044	-8.19721e-10	-1.93997
106683798	chr7:106683798:G:T	6.06251e-21	44.5392	6.40928	1.91995e-05	-2.15666	-1.93367	1.92145e-05	-2.15685	-1.93367
106684016	chr7:106684016:C:T	7.05636e-44	-0.116015	-1.74319	6.13532e-05	-2.40138	-0.527195	6.14152e-05	-2.40139	-0.527147
106684100	chr7:106684100:AC:A	2.33131e-15	63.9361	-0.127876	1.44344e-05	-2.53998	-1.83563	1.44487e-05	-2.53996	-1.83563
106684166	chr7:106684166:G:C	1.86795e-15	63.634	-0.0473508	1.46974e-05	-2.54203	-1.81552	1.4712e-05	-2.54201	-1.81551
106684297	chr7:106684297:T:A	1.6419e-15	63.5188	-0.0611521	1.46277e-05	-2.54327	-1.81904	1.46421e-05	-2.54326	-1.81903
106684355	chr7:106684355:CT:C	1.32048e-43	-8.19721e-10	-1.23256	0.000235121	-8.19721e-10	-1.58512	0.000235352	-8.19721e-10	-1.58511
106684558	chr7:106684558:A:G	2.00052e-22	45.5285	2.0086	1.86209e-05	-2.33825	-1.78268	1.86362e-05	-2.33841	-1.78268
106684654	chr7:106684654:T:C	1.51137e-21	47.1403	2.41901	1.65718e-05	-2.38858	-1.84895	1.65856e-05	-2.38871	-1.84894
106684694	chr7:106684694:C:T	4.73546e-43	-8.19721e-10	0.0445289	0.000210006	-8.19721e-10	-1.69808	0.000210193	-8.19721e-10	-1.69816
106684733	chr7:106684733:T:C	6.67144e-44	-0.0744181	-1.84088	8.29457e-05	-2.38937	-0.237669	8.30301e-05	-2.38937	-0.237613
106684818	chr7:106684818:C:T	4.6068e-40	8.08718	-1.16244	0.000144165	-0.215201	-1.85906	0.000144263	-0.215471	-1.85908
106685017	chr7:106685017:G:A	1.36826e-39	8.85763	-0.844299	0.000266738	0.0283516	-1.48731	0.00026689	0.0280465	-1.4874
106685185	chr7:106685185:G:C	1.46271e-43	-8.19721e-10	-1.13026	0.000184951	-8.19721e-10	-1.82513	0.000185131	-8.19721e-10	-1.82513
106685402	chr7:106685402:C:T	9.78847e-44	-1.53193	-1.18586e-09	9.11796e-05	-2.53239	-1.18586e-09	9.12667e-05	-2.5324	-1.18586e-09
106685425	chr7:106685425:A:G	6.52417e-44	-1.93762	-1.18586e-09	0.00011389	-2.30999	-1.18586e-09	0.000113991	-2.31007	-1.18586e-09
106685488	chr7:106685488:T:A	6.55868e-22	46.4335	2.29099	1.7524e-05	-2.35212	-1.82953	1.75385e-05	-2.35227	-1.82953
106685650	chr7:106685650:T:A	6.35755e-44	-1.96349	-1.18586e-09	0.000101632	-2.42387	-1.18586e-09	0.000101726	-2.4239	-1.18586e-09
106686121	chr7:106686121:G:T	4.62058e-44	-0.437997	-1.84462	8.47673e-05	-2.47075	-0.134566	8.48501e-05	-2.47075	-0.134558
106686397	chr7:106686397:G:A	1.62789e-43	-8.19721e-10	-1.02326	0.000180465	-8.19721e-10	-1.84969	0.000180641	-8.19721e-10	-1.84968
106686443	chr7:106686443:C:T	7.78437e-22	46.6297	2.26611	1.80519e-05	-2.33166	-1.82031	1.80668e-05	-2.33181	-1.8203
106686839	chr7:106686839:TTC:T	2.37575e-43	-8.19721e-10	-0.645238	0.000203686	-8.19721e-10	-1.72864	0.000203879	-8.19721e-10	-1.72866
106686885	chr7:106686885:C:A	4.80914e-43	-8.19721e-10	0.0599675	0.000201235	-8.19721e-10	-1.74075	0.000201429	-8.19721e-10	-1.74075
106686927	chr7:106686927:T:A	6.51327e-44	-8.19721e-10	-1.93929	0.000175321	-8.19721e-10	-1.87861	0.000175494	-8.19721e-10	-1.87858
106687142	chr7:106687142:G:C	2.37582e-43	-0.645205	-1.18586e-09	0.000110366	-2.34142	-1.18586e-09	0.000110478	-2.34138	-1.18586e-09
106687218	chr7:106687218:G:T	1.50027e-43	-1.1049	-1.18586e-09	9.59957e-05	-2.48092	-1.18586e-09	9.60907e-05	-2.4809	-1.18586e-09
106687220	chr7:106687220:G:T	3.79524e-43	-8.19721e-10	-0.176801	0.00018207	-8.19721e-10	-1.84083	0.000182245	-8.19721e-10	-1.84084
106687395	chr7:106687395:A:G	2.08127e-43	-8.19721e-10	-0.777571	0.00020057	-8.19721e-10	-1.74406	0.000200764	-8.19721e-10	-1.74406
106687417	chr7:106687417:C:G	9.9273e-40	8.53679	-0.844299	0.000229811	-0.120657	-1.48731	0.000229944	-0.120953	-1.4874
106687528	chr7:106687528:C:T	4.80619e-43	0.0593544	-1.18586e-09	0.000118184	-2.27298	-1.18586e-09	0.000118305	-2.27292	-1.18586e-09
106687688	chr7:106687688:G:T	1.31181e-17	60.1945	-1.56638	1.32284e-05	-2.54578	-1.91707	1.32412e-05	-2.54578	-1.91707
106687838	chr7:106687838:A:G	6.93866e-44	-8.19721e-10	-1.87603	0.000209487	-8.19721e-10	-1.70056	0.000209682	-8.19721e-10	-1.7006
106688075	chr7:106688075:G:A	4.89746e-44	-0.501786	-1.72263	6.24425e-05	-2.49218	-0.418796	6.25034e-05	-2.49218	-0.41879
106688199	chr7:106688199:A:C	1.31263e-23	42.8012	2.01201	2.02549e-05	-2.32565	-1.71118	2.02712e-05	-2.32581	-1.71118
106688430	chr7:106688430:C:T	1.47471e-42	1.22198	-0.0414864	2.12526e-05	-2.33907	-1.64967	2.12734e-05	-2.33908	-1.64965
106688837	chr7:106688837:G:A	7.71687e-41	7.07696	-1.93894	0.000101745	-0.662325	-1.76042	0.000101816	-0.662561	-1.76046
106688986	chr7:106688986:A:C	1.20388e-39	8.72691	-0.841575	0.000252249	-0.029251	-1.48555	0.000252393	-0.0295523	-1.48565
106689022	chr7:106689022:C:T	6.5277e-44	-8.19721e-10	-1.93708	0.000178189	-8.19721e-10	-1.86238	0.000178365	-8.19721e-10	-1.86236
106689063	chr7:106689063:G:T	6.50961e-44	-8.19721e-10	-1.93986	0.000174389	-8.19721e-10	-1.88393	0.000174561	-8.19721e-10	-1.88391
106689108	chr7:106689108:A:C	1.22682e-39	8.74852	-0.844299	0.000254173	-0.0199001	-1.48731	0.000254318	-0.0202019	-1.4874
106689323	chr7:106689323:T:C	1.37446e-39	8.86215	-0.844299	0.000268314	0.0342433	-1.48731	0.000268467	0.033938	-1.4874
106689480	chr7:106689480:T:A	1.3487e-43	-8.19721e-10	-1.21141	0.000197097	-8.19721e-10	-1.76153	0.000197266	-8.19721e-10	-1.76164
106689568	chr7:106689568:T:C	1.30542e-23	43.0278	1.77988	1.86715e-05	-2.33523	-1.78299	1.86865e-05	-2.33539	-1.783
106689842	chr7:106689842:G:A	5.02401e-43	-8.19721e-10	0.103679	0.000204324	-8.19721e-10	-1.72552	0.00020452	-8.19721e-10	-1.72552
106690336	chr7:106690336:G:A	1.60888e-14	65.3112	0.428774	1.57643e-05	-2.53424	-1.75323	1.57802e-05	-2.53421	-1.75323
106690391	chr7:106690391:T:C	1.52839e-39	9.08384	-0.959828	0.000277762	0.142806	-1.56126	0.00027792	0.142495	-1.56135
106690481	chr7:106690481:T:G	1.03926e-43	-1.47204	-1.18586e-09	9.03606e-05	-2.54141	-1.18586e-09	9.04489e-05	-2.5414	-1.18586e-09
106690568	chr7:106690568:T:C	1.42752e-21	47.3002	2.20208	1.75828e-05	-2.36799	-1.81031	1.75975e-05	-2.36813	-1.8103
106690910	chr7:106690910:A:G	1.27167e-42	1.03236	-1.18586e-09	9.11093e-05	-2.53316	-1.18586e-09	9.11993e-05	-2.53314	-1.18586e-09
106691210	chr7:106691210:T:C	1.33557e-39	8.83344	-0.844299	0.000264611	0.0203437	-1.48731	0.000264761	0.0200393	-1.4874
106691491	chr7:106691491:C:T	1.11551e-40	6.30994	-0.803416	6.7655e-05	-0.898084	-1.93272	6.77063e-05	-0.898289	-1.93272
106692475	chr7:106692475:GTAGA:G	2.78531e-14	66.0589	0.229896	1.51743e-05	-2.52279	-1.80283	1.51897e-05	-2.52275	-1.80282
106692601	chr7:106692601:G:A	7.79752e-44	-8.19721e-10	-1.75933	0.000191132	-8.19721e-10	-1.79226	0.000191317	-8.19721e-10	-1.79226
106692610	chr7:106692610:G:A	1.4217e-43	-8.19721e-10	-1.1587	0.000186499	-8.19721e-10	-1.8168	0.000186681	-8.19721e-10	-1.81679
106692617	chr7:106692617:T:C	1.60919e-39	9.01982	-0.844299	0.000288959	0.108369	-1.48731	0.000289122	0.108059	-1.4874
106693185	chr7:106693185:A:G	9.55238e-44	-1.55634	-1.18586e-09	9.16535e-05	-2.52721	-1.18586e-09	9.17409e-05	-2.52722	-1.18586e-09
106693198	chr7:106693198:C:T	1.42353e-39	8.89723	-0.844299	0.00027171	0.0468172	-1.48731	0.000271863	0.046511	-1.4874
106693800	chr7:106693800:A:G	4.85956e-43	0.0703978	-1.18586e-09	0.000100861	-2.43148	-1.18586e-09	0.000100953	-2.43153	-1.18586e-09
106693873	chr7:106693873:G:C	5.57166e-44	-0.329968	-1.76547	6.97869e-05	-2.4619	-0.337873	6.9855e-05	-2.4619	-0.337866
106694282	chr7:106694282:A:C	3.54393e-43	-8.19721e-10	-0.245314	0.000229185	-8.19721e-10	-1.61069	0.000229381	-8.19721e-10	-1.6108
106694472	chr7:106694472:C:T	1.05185e-21	46.6071	2.58974	1.63421e-05	-2.36252	-1.88896	1.63555e-05	-2.36267	-1.88895
106695192	chr7:106695192:T:C	8.58067e-19	57.7612	-1.86022	1.309e-05	-2.53608	-1.93729	1.31023e-05	-2.53611	-1.93729
106695594	chr7:106695594:A:G	1.84405e-40	6.97462	-0.965456	9.16473e-05	-0.587849	-1.93943	9.1716e-05	-0.588067	-1.93943
106696331	chr7:106696331:T:G	7.83322e-44	-8.19721e-10	-1.75476	0.000190097	-8.19721e-10	-1.79769	0.000190281	-8.19721e-10	-1.79769
106696365	chr7:106696365:C:T	5.30197e-19	46.5588	8.86082	1.84572e-05	-2.27094	-1.85883	1.84718e-05	-2.2711	-1.85884
106696905	chr7:106696905:C:T	5.70699e-18	59.6581	-1.86236	1.2964e-05	-2.54449	-1.93856	1.29764e-05	-2.5445	-1.93856
106697027	chr7:106697027:T:A	3.56806e-43	-8.19721e-10	-0.238527	0.000170293	-8.19721e-10	-1.9077	0.000170457	-8.19721e-10	-1.9077
106697099	chr7:106697099:T:C	1.70294e-43	-0.978195	-1.18586e-09	9.92094e-05	-2.44799	-1.18586e-09	9.93082e-05	-2.44796	-1.18586e-09
106697151	chr7:106697151:A:G	4.60214e-43	-8.19721e-10	0.0159709	0.000176423	-8.19721e-10	-1.87234	0.000176594	-8.19721e-10	-1.87234
106697386	chr7:106697386:A:G	2.71344e-43	-8.19721e-10	-0.512332	0.00016913	-8.19721e-10	-1.91456	0.000169293	-8.19721e-10	-1.91456
106697630	chr7:106697630:T:C	3.68234e-43	-8.19721e-10	-0.207003	0.000171164	-8.19721e-10	-1.9026	0.000171329	-8.19721e-10	-1.9026
106697850	chr7:106697850:G:A	4.44344e-43	-8.19721e-10	-0.0191199	0.000186529	-8.19721e-10	-1.81663	0.000186698	-8.19721e-10	-1.8167
106697929	chr7:106697929:T:A	6.23108e-43	0.319	-1.18586e-09	0.000184534	-1.82739	-1.18586e-09	0.000184695	-1.82749	-1.18586e-09
106697995	chr7:106697995:G:T	9.85991e-44	-8.19721e-10	-1.52466	0.000165354	-8.19721e-10	-1.93714	0.000165513	-8.19721e-10	-1.93714
106698017	chr7:106698017:G:C	1.94277e-14	66.8323	-0.903741	1.78134e-05	-2.54553	-1.61974	1.78304e-05	-2.54554	-1.61974
106698020	chr7:106698020:A:T	8.58961e-44	-8.19721e-10	-1.66258	0.000166006	-8.19721e-10	-1.9332	0.000166166	-8.19721e-10	-1.9332
106698097	chr7:106698097:A:G	7.65163e-44	-8.19721e-10	-1.77822	0.000194347	-8.19721e-10	-1.77558	0.000194535	-8.19721e-10	-1.77557
106698543	chr7:106698543:T:C	1.44721e-13	68.6623	-0.725621	1.67832e-05	-2.5322	-1.69264	1.67999e-05	-2.53217	-1.69265
106698760	chr7:106698760:G:T	2.06861e-43	-8.19721e-10	-0.783672	0.000242904	-8.19721e-10	-1.55256	0.000243133	-8.19721e-10	-1.55258
106698973	chr7:106698973:G:T	5.69325e-44	-2.07385	-1.18586e-09	0.000107743	-2.36547	-1.18586e-09	0.000107842	-2.36552	-1.18586e-09
106699194	chr7:106699194:C:T	6.50324e-26	39.8353	-0.32956	2.16408e-05	-2.08516	-1.88548	2.16568e-05	-2.0854	-1.88547
106699332	chr7:106699332:CA:C	1.63957e-39	8.97957	-0.785348	0.000291834	0.0775425	-1.44658	0.000291998	0.0772378	-1.44668
106700375	chr7:106700375:T:G	1.20977e-43	-8.19721e-10	-1.32012	0.000171263	-8.19721e-10	-1.90202	0.000171429	-8.19721e-10	-1.90202
106700379	chr7:106700379:T:G	4.80436e-15	63.5682	0.963111	1.73194e-05	-2.54426	-1.64913	1.73365e-05	-2.54425	-1.64912
106700548	chr7:106700548:C:T	4.55213e-43	-8.19721e-10	0.00504588	0.000197865	-8.19721e-10	-1.75764	0.000198049	-8.19721e-10	-1.75767
106700994	chr7:106700994:T:C	3.05909e-43	-8.19721e-10	-0.392434	0.000207024	-8.19721e-10	-1.71239	0.000207204	-8.19721e-10	-1.71248
106701259	chr7:106701259:T:C	2.12476e-39	9.32107	-0.867617	0.000326916	0.246709	-1.50223	0.000327099	0.246395	-1.50232
106701374	chr7:106701374:C:T	1.45579e-39	8.97649	-0.901157	0.000272658	0.0865784	-1.52358	0.000272813	0.0862697	-1.52367
106701819	chr7:106701819:TAC:T	1.86344e-41	-8.19721e-10	3.71704	0.00216489	-8.19721e-10	0.6349	0.00216697	-8.19721e-10	0.634896
106701991	chr7:106701991:C:T	5.27258e-44	-0.447033	-1.70358	5.92736e-05	-2.48237	-0.480686	5.93314e-05	-2.48237	-0.480679
106702298	chr7:106702298:A:T	3.11283e-25	40.5173	0.55418	1.94712e-05	-2.17128	-1.905	1.94861e-05	-2.17149	-1.905
106702316	chr7:106702316:G:A	1.35566e-43	-8.19721e-10	-1.20626	0.000175046	-8.19721e-10	-1.88017	0.000175215	-8.19721e-10	-1.88017
106702745	chr7:106702745:A:G	4.77139e-18	59.4695	-1.85277	1.29756e-05	-2.5458	-1.93635	1.29882e-05	-2.5458	-1.93635
106702859	chr7:106702859:T:C	3.5773e-15	63.5365	0.699899	1.61165e-05	-2.54442	-1.72095	1.61324e-05	-2.54441	-1.72095
106702942	chr7:106702942:C:T	2.37463e-39	9.3753	-0.810665	0.000348605	0.27294	-1.46422	0.000348798	0.272625	-1.46432
106703100	chr7:106703100:CTTAT:C	1.30685e-43	-8.19721e-10	-1.24293	0.000169487	-8.19721e-10	-1.91244	0.000169653	-8.19721e-10	-1.91244
106703971	chr7:106703971:T:C	9.14737e-43	-8.19721e-10	0.702916	0.000224465	-8.19721e-10	-1.6315	0.00022466	-8.19721e-10	-1.6316
106704119	chr7:106704119:C:A	2.8805e-43	-8.19721e-10	-0.452586	0.000185019	-8.19721e-10	-1.82477	0.000185186	-8.19721e-10	-1.82483
106704142	chr7:106704142:C:T	3.08886e-43	-8.19721e-10	-0.382747	0.000188759	-8.19721e-10	-1.80475	0.000188929	-8.19721e-10	-1.80482
106704409	chr7:106704409:G:A	2.49083e-44	-0.995198	-1.90532	3.30821e-05	-2.53648	-1.00975	3.3113e-05	-2.53648	-1.00979
106704842	chr7:106704842:TTC:T	2.40003e-13	66.1346	2.30786	1.44692e-05	-2.5349	-1.8383	1.44832e-05	-2.53487	-1.83833
106704858	chr7:106704858:T:A	3.94238e-43	-8.19721e-10	-0.138766	0.000165375	-8.19721e-10	-1.93701	0.000165535	-8.19721e-10	-1.937
106705601	chr7:106705601:T:G	2.7794e-43	-8.19721e-10	-0.488314	0.0001981	-8.19721e-10	-1.75645	0.000198274	-8.19721e-10	-1.75654
106705913	chr7:106705913:G:A	6.53296e-44	-8.19721e-10	-1.93627	0.00017966	-8.19721e-10	-1.85416	0.000179817	-8.19721e-10	-1.85425
106705915	chr7:106705915:C:T	1.06513e-43	-8.19721e-10	-1.44745	0.000293975	-8.19721e-10	-1.36173	0.000294266	-8.19721e-10	-1.36171
106705977	chr7:106705977:C:G	2.79225e-43	-8.19721e-10	-0.4837	0.000198455	-8.19721e-10	-1.75466	0.000198629	-8.19721e-10	-1.75475
106705983	chr7:106705983:C:T	1.91422e-43	-8.19721e-10	-0.861241	0.000198194	-8.19721e-10	-1.75597	0.000198386	-8.19721e-10	-1.75597
106705984	chr7:106705984:G:A	6.29947e-13	66.0365	3.37101	1.32207e-05	-2.53872	-1.92471	1.32343e-05	-2.53869	-1.92468
106706555	chr7:106706555:T:C	2.06589e-43	-8.19721e-10	-0.784987	0.000165231	-8.19721e-10	-1.93788	0.00016539	-8.19721e-10	-1.93788
106706800	chr7:106706800:C:T	5.77182e-44	-2.06015	-1.18586e-09	0.000107297	-2.36962	-1.18586e-09	0.000107396	-2.36967	-1.18586e-09
106707209	chr7:106707209:T:C	4.62319e-44	-0.551738	-1.73031	5.96908e-05	-2.49668	-0.459363	5.97491e-05	-2.49668	-0.459354
106707618	chr7:106707618:T:G	8.41316e-28	36.6218	-1.46374	2.80977e-05	-2.42387	-1.28566	2.81148e-05	-2.42397	-1.28592
106707810	chr7:106707810:G:C	3.43462e-14	64.9728	1.52554	1.5831e-05	-2.54315	-1.7401	1.58461e-05	-2.54314	-1.74013
106708000	chr7:106708000:A:G	5.20111e-43	-8.19721e-10	0.138321	0.000166404	-8.19721e-10	-1.9308	0.000166565	-8.19721e-10	-1.93081
106708207	chr7:106708207:G:T	1.13312e-39	8.6745	-0.849742	0.000244569	-0.0535775	-1.49215	0.000244709	-0.0538784	-1.49224
106708717	chr7:106708717:C:A	5.70619e-33	23.4387	-0.181807	1.31073e-05	-2.53291	-1.93914	1.31197e-05	-2.53293	-1.93915
106708945	chr7:106708945:A:G	1.061e-43	-8.19721e-10	-1.45134	0.000174241	-8.19721e-10	-1.88478	0.000174407	-8.19721e-10	-1.8848
106709133	chr7:106709133:G:A	6.51641e-44	-8.19721e-10	-1.93881	0.000198166	-8.19721e-10	-1.75612	0.00019836	-8.19721e-10	-1.7561
106709358	chr7:106709358:G:A	1.25699e-39	8.74435	-0.815844	0.000257113	-0.0267484	-1.46896	0.00025726	-0.0270469	-1.46906
106709569	chr7:106709569:T:TG	4.98799e-43	-8.19721e-10	0.0964825	0.000164914	-8.19721e-10	-1.9398	0.000165073	-8.19721e-10	-1.9398
106709694	chr7:106709694:A:G	3.18286e-23	42.2689	3.43001	2.01614e-05	-2.22355	-1.8179	2.01768e-05	-2.22374	-1.81791
106709819	chr7:106709819:G:T	7.33194e-44	-8.19721e-10	-1.82089	0.000193775	-8.19721e-10	-1.77853	0.000193936	-8.19721e-10	-1.77866
106709829	chr7:106709829:G:A	4.98799e-43	-8.19721e-10	0.0964825	0.000164914	-8.19721e-10	-1.9398	0.000165073	-8.19721e-10	-1.9398
106710182	chr7:106710182:G:A	2.73304e-19	47.3362	7.42067	1.64964e-05	-2.31284	-1.92924	1.65097e-05	-2.313	-1.92925
106710229	chr7:106710229:T:A	3.36244e-43	-8.19721e-10	-0.297883	0.0001691	-8.19721e-10	-1.91473	0.000169264	-8.19721e-10	-1.91473
106710559	chr7:106710559:T:C	2.46352e-42	-8.19721e-10	1.69363	0.000733145	-8.19721e-10	-0.447879	0.000733857	-8.19721e-10	-0.447874
106710979	chr7:106710979:C:T	3.29235e-43	-8.19721e-10	-0.318949	0.00016867	-8.19721e-10	-1.91728	0.000168833	-8.19721e-10	-1.91728
106711006	chr7:106711006:C:T	2.53439e-12	68.0233	2.7762	1.33945e-05	-2.51043	-1.93995	1.34083e-05	-2.51037	-1.93995
106711705	chr7:106711705:A:G	7.32857e-44	-8.19721e-10	-1.82135	0.000195843	-8.19721e-10	-1.76791	0.000196005	-8.19721e-10	-1.76805
106711756	chr7:106711756:G:A	6.15401e-44	-0.526442	-1.46959	3.86476e-05	-2.50357	-0.887166	3.8685e-05	-2.50357	-0.887166
106711781	chr7:106711781:A:T	2.6495e-12	67.687	3.15696	1.37138e-05	-2.51411	-1.91271	1.37285e-05	-2.51405	-1.91267
106711951	chr7:106711951:C:T	3.03565e-43	-8.19721e-10	-0.400124	0.000166758	-8.19721e-10	-1.92868	0.000166915	-8.19721e-10	-1.92871
106712516	chr7:106712516:G:A	3.34553e-43	-8.19721e-10	-0.302926	0.000168997	-8.19721e-10	-1.91534	0.00016916	-8.19721e-10	-1.91534
106712519	chr7:106712519:G:A	1.66787e-42	3.23151	-1.92793	0.000469674	-0.715935	-0.177249	0.000469987	-0.716165	-0.177319
106712926	chr7:106712926:T:C	5.37853e-15	63.4026	1.24168	1.35356e-05	-2.53512	-1.90478	1.35483e-05	-2.53509	-1.90484
106713252	chr7:106713252:T:C	2.46214e-21	47.5435	2.50387	1.81259e-05	-2.34289	-1.80499	1.8141e-05	-2.34303	-1.80498
106713261	chr7:106713261:T:C	2.16158e-42	3.45686	-1.89398	0.000428636	-0.583776	-0.400838	0.00042892	-0.584016	-0.400902
106713323	chr7:106713323:C:T	2.58066e-43	-8.19721e-10	-0.562504	0.000170017	-8.19721e-10	-1.90933	0.00017018	-8.19721e-10	-1.90933
106713370	chr7:106713370:T:G	2.04619e-43	-0.794568	-1.18586e-09	0.000104452	-2.39649	-1.18586e-09	0.000104557	-2.39646	-1.18586e-09
106713400	chr7:106713400:A:G	2.61201e-43	-8.19721e-10	-0.550431	0.000165342	-8.19721e-10	-1.93721	0.000165502	-8.19721e-10	-1.93721
106713403	chr7:106713403:G:A	2.5752e-43	-8.19721e-10	-0.564622	0.000165246	-8.19721e-10	-1.93779	0.000165406	-8.19721e-10	-1.93779
106713819	chr7:106713819:A:T	4.68956e-21	47.8828	2.80886	2.85768e-05	-2.35176	-1.34087	2.85943e-05	-2.35193	-1.34105
106714119	chr7:106714119:A:C	1.10878e-43	-8.19721e-10	-1.40729	0.000179068	-8.19721e-10	-1.85745	0.000179242	-8.19721e-10	-1.85745
106714195	chr7:106714195:G:T	7.6872e-44	-8.19721e-10	-1.77358	0.000185895	-8.19721e-10	-1.82004	0.000186053	-8.19721e-10	-1.82016
106714363	chr7:106714363:G:A	1.39438e-43	-8.19721e-10	-1.1781	0.000167432	-8.19721e-10	-1.92465	0.000167594	-8.19721e-10	-1.92464
106714437	chr7:106714437:A:G	1.76506e-39	9.08559	-0.817612	0.000299852	0.128171	-1.4701	0.000300021	0.127864	-1.4702
106714529	chr7:106714529:T:A	7.72508e-44	-8.19721e-10	-1.76866	0.000169649	-8.19721e-10	-1.91149	0.000169814	-8.19721e-10	-1.91148
106714743	chr7:106714743:A:C	5.0241e-20	47.9162	5.14694	2.6317e-05	-2.326	-1.449	2.63335e-05	-2.32619	-1.44916
106715321	chr7:106715321:A:G	2.66907e-41	4.07635	-1.18586e-09	0.00144215	0.228666	-1.18586e-09	0.0014426	0.228013	-1.18586e-09
106715367	chr7:106715367:G:A	1.38646e-42	-8.19721e-10	1.11879	0.000219508	-8.19721e-10	-1.65383	0.000219704	-8.19721e-10	-1.65391
106715406	chr7:106715406:G:A	8.43319e-44	-8.19721e-10	-1.68096	0.000182334	-8.19721e-10	-1.83938	0.00018251	-8.19721e-10	-1.83938
106715497	chr7:106715497:G:A	1.2923e-12	67.5703	2.55569	1.33286e-05	-2.51841	-1.93689	1.3342e-05	-2.51836	-1.93691
106715944	chr7:106715944:G:A	4.15669e-44	-0.824106	-1.56431	4.2285e-05	-2.53288	-0.767913	4.23261e-05	-2.53288	-0.767908
106715981	chr7:106715981:T:A	5.41559e-43	-8.19721e-10	0.178732	0.00016577	-8.19721e-10	-1.93462	0.00016593	-8.19721e-10	-1.93462
106715986	chr7:106715986:G:A	1.6673e-41	-8.19721e-10	3.60583	0.00269853	-8.19721e-10	0.855239	0.00270117	-8.19721e-10	0.85525
106716200	chr7:106716200:T:C	2.9906e-21	47.7652	2.47664	1.80648e-05	-2.35115	-1.80011	1.80799e-05	-2.3513	-1.80009
106716355	chr7:106716355:A:T	1.78207e-43	-8.19721e-10	-0.932775	0.000174183	-8.19721e-10	-1.88512	0.000174352	-8.19721e-10	-1.88511
106716494	chr7:106716494:C:G	8.09787e-44	-8.19721e-10	-1.72153	0.000187686	-8.19721e-10	-1.81045	0.000187867	-8.19721e-10	-1.81045
106716699	chr7:106716699:G:A	3.34484e-43	-8.19721e-10	-0.303131	0.000168921	-8.19721e-10	-1.91579	0.000169084	-8.19721e-10	-1.9158
106716835	chr7:106716835:C:A	1.22093e-39	8.74915	-0.849742	0.000250824	-0.0283214	-1.49215	0.000250968	-0.0286229	-1.49224
106717041	chr7:106717041:T:G	3.6664e-21	48.1137	2.33181	2.96877e-05	-2.36335	-1.29114	2.97051e-05	-2.36352	-1.29135
106717243	chr7:106717243:C:T	1.27232e-43	-8.19721e-10	-1.26971	0.000171463	-8.19721e-10	-1.90086	0.000171629	-8.19721e-10	-1.90085
106717523	chr7:106717523:T:C	5.13219e-44	-2.1776	-1.18586e-09	9.87959e-05	-2.45217	-1.18586e-09	9.88742e-05	-2.45234	-1.18586e-09
106718770	chr7:106718770:C:T	3.51641e-12	68.487	2.64006	1.31814e-05	-2.52681	-1.93961	1.31946e-05	-2.52677	-1.93961
106718831	chr7:106718831:A:G	2.72864e-43	-8.19721e-10	-0.506748	0.00017069	-8.19721e-10	-1.90538	0.000170853	-8.19721e-10	-1.90538
106719091	chr7:106719091:A:C	2.11483e-43	-8.19721e-10	-0.761577	0.00016571	-8.19721e-10	-1.93498	0.00016587	-8.19721e-10	-1.93498
106719198	chr7:106719198:C:T	5.86177e-40	8.83428	-1.66863	0.000227855	0.249725	-1.86624	0.000228008	0.249444	-1.86625
106719307	chr7:106719307:G:T	1.32993e-41	3.37975	-1.18586e-09	0.000205697	-1.71882	-1.18586e-09	0.000205924	-1.71868	-1.18586e-09
106719963	chr7:106719963:C:T	2.25866e-43	1.00359	-1.69937	2.19702e-05	-2.25478	-1.70075	2.19927e-05	-2.25486	-1.70062
106720069	chr7:106720069:G:C	7.38231e-44	-8.19721e-10	-1.81405	0.000213596	-8.19721e-10	-1.68114	0.0002138	-8.19721e-10	-1.68115
106720077	chr7:106720077:T:C	4.47803e-43	-8.19721e-10	-0.0113666	0.000328141	-8.19721e-10	-1.25178	0.000328461	-8.19721e-10	-1.25177
106720154	chr7:106720154:G:A	2.53187e-44	-0.970524	-1.91365	3.3218e-05	-2.53556	-1.00657	3.32489e-05	-2.53555	-1.00662
106720163	chr7:106720163:T:C	6.67684e-44	-8.19721e-10	-1.91449	0.000234579	-8.19721e-10	-1.58743	0.000234797	-8.19721e-10	-1.58747
106720219	chr7:106720219:T:C	1.32584e-39	8.83158	-0.849742	0.000262859	0.0185449	-1.49215	0.000263009	0.0182398	-1.49224
106720273	chr7:106720273:T:C	4.36726e-43	-8.19721e-10	-0.036413	0.000165549	-8.19721e-10	-1.93595	0.00016571	-8.19721e-10	-1.93595
106720459	chr7:106720459:A:T	3.09505e-43	-8.19721e-10	-0.380747	0.000167468	-8.19721e-10	-1.92443	0.00016763	-8.19721e-10	-1.92443
106720503	chr7:106720503:T:C	1.5037e-39	8.95746	-0.849742	0.000279098	0.0784895	-1.49215	0.000279256	0.0781809	-1.49224
106721055	chr7:106721055:A:C	1.54427e-39	8.98408	-0.849742	0.000279408	0.0796006	-1.49215	0.000279566	0.0792921	-1.49224
106721143	chr7:106721143:C:G	3.0952e-43	-8.19721e-10	-0.380696	0.000167469	-8.19721e-10	-1.92442	0.000167631	-8.19721e-10	-1.92443
106721397	chr7:106721397:T:C	8.65603e-15	65.571	-0.450864	1.29889e-05	-2.54353	-1.9376	1.30016e-05	-2.54351	-1.9376
106721593	chr7:106721593:G:A	1.39942e-39	8.88598	-0.850132	0.000268659	0.040617	-1.4924	0.000268811	0.0403101	-1.49249
106721764	chr7:106721764:T:C	2.87969e-14	64.863	1.45912	1.34837e-05	-2.52998	-1.91376	1.34966e-05	-2.52994	-1.91381
106721923	chr7:106721923:ACT:A	2.70971e-43	-8.19721e-10	-0.513707	0.000193606	-8.19721e-10	-1.7794	0.000193777	-8.19721e-10	-1.77948
106722224	chr7:106722224:T:A	1.23462e-39	8.76029	-0.849742	0.000252343	-0.0222864	-1.49215	0.000252486	-0.0225893	-1.49224
106722778	chr7:106722778:C:T	1.96585e-43	-8.19721e-10	-0.834626	0.000191534	-8.19721e-10	-1.79016	0.000191718	-8.19721e-10	-1.79017
106722798	chr7:106722798:C:T	2.7594e-43	-8.19721e-10	-0.495537	0.000165605	-8.19721e-10	-1.93561	0.000165765	-8.19721e-10	-1.93562
106723634	chr7:106723634:G:A	7.35885e-44	-8.19721e-10	-1.81723	0.00021498	-8.19721e-10	-1.67468	0.000215186	-8.19721e-10	-1.67469
106723646	chr7:106723646:A:G	1.03003e-42	-8.19721e-10	0.821624	0.000164885	-8.19721e-10	-1.93998	0.000165044	-8.19721e-10	-1.93998
106723781	chr7:106723781:A:T	7.84867e-44	-1.75279	-1.18586e-09	9.07497e-05	-2.53712	-1.18586e-09	9.08387e-05	-2.5371	-1.18586e-09
106724104	chr7:106724104:G:A	3.74245e-44	-1.31764	-1.17576	1.30634e-05	-2.54156	-1.93385	1.3076e-05	-2.54156	-1.93385
106724153	chr7:106724153:A:G	1.1746e-11	69.7182	2.61493	1.35816e-05	-2.49843	-1.93808	1.35955e-05	-2.49836	-1.93809
106724546	chr7:106724546:A:G	2.54709e-43	-8.19721e-10	-0.575598	0.00017493	-8.19721e-10	-1.88084	0.000175099	-8.19721e-10	-1.88084
106724587	chr7:106724587:G:C	7.37415e-44	-8.19721e-10	-1.81515	0.00021393	-8.19721e-10	-1.67957	0.000214135	-8.19721e-10	-1.67958
106724694	chr7:106724694:T:G	6.72981e-44	-0.336835	-1.56975	4.54264e-05	-2.46475	-0.76438	4.54708e-05	-2.46475	-0.764373
106724805	chr7:106724805:A:AT	1.3886e-41	5.34063	-1.91771	3.10065e-05	-2.49895	-1.11208	3.10307e-05	-2.49899	-1.11222
106724921	chr7:106724921:T:C	1.02636e-26	39.1258	-1.46643	2.81703e-05	-2.48435	-1.2226	2.81877e-05	-2.48442	-1.22288
106724936	chr7:106724936:A:C	6.91099e-44	-0.189348	-1.69067	6.17408e-05	-2.42633	-0.495951	6.18007e-05	-2.42633	-0.495949
106724974	chr7:106724974:A:C	1.01461e-43	-8.19721e-10	-1.49605	0.000165469	-8.19721e-10	-1.93644	0.000165629	-8.19721e-10	-1.93644
106725106	chr7:106725106:T:C	2.7154e-43	-8.19721e-10	-0.511611	0.000165787	-8.19721e-10	-1.93452	0.000165947	-8.19721e-10	-1.93452
106725343	chr7:106725343:A:C	6.98423e-44	-8.19721e-10	-1.86948	0.000181688	-8.19721e-10	-1.84293	0.000181848	-8.19721e-10	-1.84302
106725462	chr7:106725462:C:T	5.43683e-44	-2.11994	-1.18586e-09	0.000212126	-1.68804	-1.18586e-09	0.000212299	-1.68819	-1.18586e-09
106725575	chr7:106725575:A:G	5.802e-14	66.6869	0.335734	1.49205e-05	-2.49099	-1.85149	1.49346e-05	-2.49092	-1.85159
106726186	chr7:106726186:T:A	2.60462e-44	-0.937562	-1.91829	3.00076e-05	-2.53129	-1.11248	3.00359e-05	-2.53128	-1.11252
106726335	chr7:106726335:G:A	1.43988e-16	49.8408	11.183	1.58211e-05	-2.34456	-1.93932	1.58342e-05	-2.3447	-1.93932
106727182	chr7:106727182:G:A	2.20518e-43	-8.19721e-10	-0.719742	0.000183708	-8.19721e-10	-1.83187	0.000183886	-8.19721e-10	-1.83187
106727190	chr7:106727190:G:A	2.62938e-08	77.7791	2.26754	4.45247e-05	-2.41144	-0.837737	4.45623e-05	-2.41132	-0.837977
106727632	chr7:106727632:A:T	7.59451e-44	-8.19721e-10	-1.78571	0.000206195	-8.19721e-10	-1.7164	0.000206392	-8.19721e-10	-1.71641
106727649	chr7:106727649:A:G	3.01874e-43	-8.19721e-10	-0.40571	0.000167129	-8.19721e-10	-1.92645	0.000167291	-8.19721e-10	-1.92646
106727694	chr7:106727694:G:A	2.58782e-43	-8.19721e-10	-0.559732	0.000165337	-8.19721e-10	-1.93723	0.000165497	-8.19721e-10	-1.93724
106727893	chr7:106727893:T:A	1.37098e-44	-1.96102	-1.53659	2.15594e-05	-2.04737	-1.92704	2.1583e-05	-2.04723	-1.92706
106728640	chr7:106728640:CAATTGATTTCCAACAAGGGAAATTTTTTCCCATTG:C	7.41645e-44	-0.225732	-1.5837	4.95815e-05	-2.44359	-0.698017	4.96296e-05	-2.44359	-0.698014
106728778	chr7:106728778:C:T	3.09409e-43	-8.19721e-10	-0.381057	0.000166669	-8.19721e-10	-1.92921	0.000166826	-8.19721e-10	-1.92924
106728822	chr7:106728822:T:G	4.34961e-44	-1.30328	-1.03977	1.32356e-05	-2.54157	-1.92074	1.32484e-05	-2.54157	-1.92074
106728979	chr7:106728979:C:T	5.75881e-44	-2.0624	-1.18586e-09	9.87399e-05	-2.45273	-1.18586e-09	9.88402e-05	-2.45268	-1.18586e-09
106729319	chr7:106729319:A:G	4.84689e-43	-8.19721e-10	0.0677879	0.00016758	-8.19721e-10	-1.92376	0.000167742	-8.19721e-10	-1.92376
106729744	chr7:106729744:T:C	9.31727e-44	-8.19721e-10	-1.58126	0.000164997	-8.19721e-10	-1.9393	0.000165156	-8.19721e-10	-1.9393
106729850	chr7:106729850:G:T	3.48927e-43	-8.19721e-10	-0.260856	0.000169826	-8.19721e-10	-1.91045	0.000169989	-8.19721e-10	-1.91045
106729946	chr7:106729946:G:A	2.47126e-43	-8.19721e-10	-0.605822	0.000190635	-8.19721e-10	-1.79486	0.000190803	-8.19721e-10	-1.79495
106730198	chr7:106730198:C:G	1.00768e-05	73.7399	12.2555	1.46793e-05	-2.54436	-1.81442	1.46931e-05	-2.54435	-1.81446
106730624	chr7:106730624:A:G	2.51632e-42	-8.19721e-10	1.71483	0.000418887	-8.19721e-10	-1.00762	0.00041922	-8.19721e-10	-1.00779
106731018	chr7:106731018:A:G	4.3559e-40	8.74884	-1.88011	0.000190275	0.0798376	-1.87659	0.000190397	0.0795365	-1.87662
106731072	chr7:106731072:C:G	7.37084e-44	-8.19721e-10	-1.8156	0.000214465	-8.19721e-10	-1.67708	0.00021467	-8.19721e-10	-1.67709
106731698	chr7:106731698:C:T	2.43204e-43	-8.19721e-10	-0.621819	0.000172291	-8.19721e-10	-1.89604	0.000172449	-8.19721e-10	-1.89609
106731773	chr7:106731773:C:G	0.899977	76.0671	21.3281	1.31594e-05	-2.54062	-1.92747	1.31725e-05	-2.5406	-1.92746
106731872	chr7:106731872:G:A	7.01324e-44	-8.19721e-10	-1.86534	0.000168081	-8.19721e-10	-1.92078	0.000168245	-8.19721e-10	-1.92077
106732176	chr7:106732176:T:C	0.0892778	74.5395	20.5451	1.29835e-05	-2.54372	-1.93783	1.29962e-05	-2.5437	-1.93783
106732269	chr7:106732269:A:G	4.28198e-42	2.24645	-1.18586e-09	0.000549533	-0.736155	-1.18586e-09	0.000549975	-0.736317	-1.18586e-09
106732314	chr7:106732314:C:T	0.00258132	74.5424	16.9987	1.37909e-05	-2.54381	-1.8774	1.38041e-05	-2.5438	-1.87742
106732420	chr7:106732420:G:T	2.0961e-43	-8.19721e-10	-0.770472	0.000165012	-8.19721e-10	-1.9392	0.000165171	-8.19721e-10	-1.9392
106732457	chr7:106732457:G:A	0.00190469	74.3408	16.8964	1.38531e-05	-2.54459	-1.87213	1.38662e-05	-2.54458	-1.87215
106732492	chr7:106732492:T:C	1.24037e-39	8.66589	-0.750691	0.000253232	-0.0816206	-1.4293	0.000253376	-0.0819189	-1.42939
106732541	chr7:106732541:T:C	7.49054e-44	-8.19721e-10	-1.79949	0.000209532	-8.19721e-10	-1.70035	0.000209732	-8.19721e-10	-1.70036
106732819	chr7:106732819:G:A	8.2302e-44	-8.19721e-10	-1.70532	0.000600966	-8.19721e-10	-0.646684	0.00060157	-8.19721e-10	-0.646645
106732868	chr7:106732868:C:T	3.61072e-43	-8.19721e-10	-0.226642	0.000220858	-8.19721e-10	-1.6477	0.000221064	-8.19721e-10	-1.64774
106733200	chr7:106733200:C:T	0.00130119	73.0085	17.8477	1.30178e-05	-2.54579	-1.93311	1.30303e-05	-2.5458	-1.93312
106733272	chr7:106733272:C:T	0.00494789	73.9296	18.2622	1.29793e-05	-2.54376	-1.9381	1.29919e-05	-2.54375	-1.93811
106733428	chr7:106733428:G:A	2.76965e-42	-8.19721e-10	1.81076	0.000464973	-8.19721e-10	-0.903244	0.000465335	-8.19721e-10	-0.903432
106733747	chr7:106733747:G:C	2.28729e-38	10.6708	0.158943	2.37199e-05	-2.20781	-1.6711	2.3745e-05	-2.20775	-1.67107
106734102	chr7:106734102:T:G	6.71983e-19	46.0456	9.61097	2.19245e-05	-2.01824	-1.93938	2.19406e-05	-2.01847	-1.93938
106734224	chr7:106734224:A:T	6.03118e-42	3.4623	-0.87332	1.888e-05	-2.32162	-1.7855	1.89027e-05	-2.32134	-1.78555
106734388	chr7:106734388:T:G	6.91396e-44	-8.19721e-10	-1.87959	0.000237254	-8.19721e-10	-1.57609	0.000237477	-8.19721e-10	-1.57612
106734540	chr7:106734540:C:G	3.60387e-43	-0.228542	-1.18586e-09	0.000107827	-2.3647	-1.18586e-09	0.000107936	-2.36465	-1.18586e-09
106735615	chr7:106735615:T:A	1.72589e-29	32.9659	-1.69448	2.50972e-05	-2.54233	-1.28013	2.51153e-05	-2.54232	-1.2804
106736167	chr7:106736167:G:A	1.26932e-44	-2.51179	-1.06287	1.57542e-05	-2.38709	-1.90103	1.57663e-05	-2.38723	-1.90109
106736232	chr7:106736232:T:C	1.19572e-42	-8.19721e-10	0.970787	0.000539448	-8.19721e-10	-0.754676	0.000539925	-8.19721e-10	-0.754759
106736655	chr7:106736655:C:T	1.9957e-43	-8.19721e-10	-0.819553	0.000258988	-8.19721e-10	-1.48844	0.000259236	-8.19721e-10	-1.48845
106736662	chr7:106736662:T:C	2.23525e-43	-8.19721e-10	-0.706197	0.000166673	-8.19721e-10	-1.92919	0.000166828	-8.19721e-10	-1.92923
106736812	chr7:106736812:C:T	1.96212e-43	-8.19721e-10	-0.836524	0.000169307	-8.19721e-10	-1.91351	0.00016946	-8.19721e-10	-1.91357
106736920	chr7:106736920:C:T	1.93685e-43	-8.19721e-10	-0.849485	0.000169655	-8.19721e-10	-1.91146	0.000169807	-8.19721e-10	-1.91152
106737016	chr7:106737016:G:A	1.60302e-44	-2.50725	-0.833998	2.80195e-05	-2.52354	-1.18878	2.80417e-05	-2.52363	-1.18887
106737347	chr7:106737347:A:G	8.81283e-45	-2.19409	-1.74543	1.67427e-05	-2.48466	-1.7426	1.67591e-05	-2.48467	-1.74257
106737412	chr7:106737412:T:C	8.83389e-44	-8.19721e-10	-1.63454	0.000167431	-8.19721e-10	-1.92465	0.000167595	-8.19721e-10	-1.92464
106737778	chr7:106737778:C:G	7.95832e-44	-8.19721e-10	-1.73892	0.000165729	-8.19721e-10	-1.93487	0.000165893	-8.19721e-10	-1.93485
106737783	chr7:106737783:G:A	6.27373e-43	2.1569	-1.83108	0.000347372	0.299981	-1.49481	0.000347792	0.300251	-1.49484
106737956	chr7:106737956:G:A	1.79972e-43	0.082786	-1.00571	2.64516e-05	-2.43521	-1.3347	2.64766e-05	-2.43524	-1.33469
106738041	chr7:106738041:A:T	2.54796e-43	-8.19721e-10	-0.575255	0.000165173	-8.19721e-10	-1.93823	0.000165331	-8.19721e-10	-1.93824
106738146	chr7:106738146:A:G	6.86039e-44	-8.19721e-10	-1.88737	0.000167045	-8.19721e-10	-1.92696	0.000167201	-8.19721e-10	-1.92699
106738188	chr7:106738188:C:T	4.73185e-44	-2.25882	-1.18586e-09	9.14456e-05	-2.52948	-1.18586e-09	9.15329e-05	-2.52949	-1.18586e-09
106738208	chr7:106738208:A:G	2.52075e-43	-8.19721e-10	-0.585995	0.000165016	-8.19721e-10	-1.93918	0.000165174	-8.19721e-10	-1.93919
106738368	chr7:106738368:T:C	1.01344e-43	-0.269042	-1.22816	8.6013e-05	-2.48808	-0.102641	8.60801e-05	-2.48804	-0.102875
106738629	chr7:106738629:A:AGAT	2.88128e-40	6.20279	0.252646	6.48914e-05	-1.76415	-1.10836	6.49595e-05	-1.76401	-1.10841
106738747	chr7:106738747:G:C	3.67066e-43	-8.19721e-10	-0.210179	0.000233073	-8.19721e-10	-1.59387	0.000233302	-8.19721e-10	-1.59386
106738913	chr7:106738913:A:G	1.37254e-43	-8.19721e-10	-1.19389	0.000185929	-8.19721e-10	-1.81986	0.000186094	-8.19721e-10	-1.81994
106739327	chr7:106739327:T:C	6.52657e-44	-8.19721e-10	-1.93725	0.000247308	-8.19721e-10	-1.53459	0.000247543	-8.19721e-10	-1.5346
106739552	chr7:106739552:G:A	1.06775e-41	0.801673	2.3585	4.54499e-05	-2.47735	-0.751261	4.54765e-05	-2.47739	-0.751601
106739558	chr7:106739558:C:G	5.41093e-41	5.19026	-0.40722	0.000281242	-0.43124	-0.974765	0.000281392	-0.431536	-0.974905
106739822	chr7:106739822:T:C	9.23579e-44	-8.19721e-10	-1.59005	0.000191014	-8.19721e-10	-1.79288	0.000191198	-8.19721e-10	-1.79288
106740284	chr7:106740284:T:C	6.07985e-41	5.2771	-0.377502	0.000304843	-0.377207	-0.948219	0.000305004	-0.377505	-0.94836
106740328	chr7:106740328:T:A	7.0734e-44	-8.19721e-10	-1.85679	0.00022559	-8.19721e-10	-1.62651	0.000225814	-8.19721e-10	-1.62648
106740367	chr7:106740367:A:AT	1.0827e-41	0.767773	2.40631	4.68306e-05	-2.48166	-0.717031	4.68577e-05	-2.4817	-0.717377
106740455	chr7:106740455:T:G	4.21268e-43	-8.19721e-10	-0.072451	0.000250731	-8.19721e-10	-1.52084	0.000250977	-8.19721e-10	-1.52083
106740539	chr7:106740539:T:A	5.33149e-44	-2.1395	-1.18586e-09	0.000788863	-0.374631	-1.18586e-09	0.00078976	-0.37446	-1.18586e-09
106741162	chr7:106741162:A:G	4.39655e-41	5.14426	-0.568815	0.000239999	-0.456135	-1.10845	0.00024013	-0.45643	-1.10858
106741530	chr7:106741530:G:GT	4.10968e-44	-2.39979	-1.18586e-09	0.000306528	-1.31991	-1.18586e-09	0.000306901	-1.31966	-1.18586e-09
106741765	chr7:106741765:G:A	5.991e-44	-2.02288	-1.18586e-09	9.17849e-05	-2.52578	-1.18586e-09	9.18726e-05	-2.52579	-1.18586e-09
106741872	chr7:106741872:A:T	1.41379e-38	7.18437	3.16428	4.14876e-05	-1.83669	-1.48314	4.15201e-05	-1.83685	-1.48316
106742125	chr7:106742125:C:G	1.95028e-43	-8.19721e-10	-0.842577	0.000254489	-8.19721e-10	-1.50596	0.000254733	-8.19721e-10	-1.50597
106742285	chr7:106742285:T:C	6.26625e-44	-1.97796	-1.18586e-09	0.000167273	-1.9256	-1.18586e-09	0.000167413	-1.92572	-1.18586e-09
106742596	chr7:106742596:T:C	4.44033e-44	-2.32241	-1.18586e-09	0.000138769	-2.11241	-1.18586e-09	0.000138886	-2.11253	-1.18586e-09
106742683	chr7:106742683:A:G	5.93147e-42	0.379105	2.1932	0.0001091	-2.36184	0.00887512	0.000109235	-2.3619	0.00921224
106742712	chr7:106742712:C:T	1.27285e-41	0.599182	2.7367	5.56778e-05	-2.49138	-0.534258	5.57089e-05	-2.49142	-0.534628
106743264	chr7:106743264:C:T	9.26713e-45	-2.19204	-1.69721	1.74935e-05	-2.48402	-1.69937	1.75107e-05	-2.48403	-1.69935
106743438	chr7:106743438:T:C	1.17727e-42	0.781144	0.174092	2.66811e-05	-2.47475	-1.28652	2.66993e-05	-2.47479	-1.28676
106743475	chr7:106743475:C:T	8.49427e-44	-1.67374	-1.18586e-09	9.0446e-05	-2.54047	-1.18586e-09	9.05344e-05	-2.54046	-1.18586e-09
106745060	chr7:106745060:G:A	1.48307e-44	-2.27228	-1.14674	2.69166e-05	-2.52197	-1.23051	2.69392e-05	-2.52206	-1.23055
106745176	chr7:106745176:T:C	2.38844e-43	-8.19721e-10	-0.63991	0.000292701	-8.19721e-10	-1.36607	0.000292981	-8.19721e-10	-1.36608
106745313	chr7:106745313:G:A	1.06092e-42	-8.19721e-10	0.851176	0.000285976	-8.19721e-10	-1.38931	0.000286266	-8.19721e-10	-1.38927
106745513	chr7:106745513:A:G	1.39825e-43	-8.19721e-10	-1.17533	0.000173311	-8.19721e-10	-1.89014	0.00017347	-8.19721e-10	-1.89018
106746055	chr7:106746055:C:T	2.73194e-42	-8.19721e-10	1.79705	0.00128365	-8.19721e-10	0.112237	0.00128494	-8.19721e-10	0.112275
106746235	chr7:106746235:T:C	5.26302e-43	-8.19721e-10	0.150156	0.000338278	-8.19721e-10	-1.22136	0.000338615	-8.19721e-10	-1.22132
106746878	chr7:106746878:G:A	9.71158e-42	0.768306	2.29705	4.48285e-05	-2.47466	-0.767717	4.48549e-05	-2.4747	-0.768051
106747369	chr7:106747369:T:C	1.00752e-41	0.771279	2.33083	4.36896e-05	-2.47963	-0.788484	4.37154e-05	-2.47967	-0.788819
106747398	chr7:106747398:G:C	7.6305e-44	-8.19721e-10	-1.78098	0.000164883	-8.19721e-10	-1.93998	0.000165043	-8.19721e-10	-1.93999
106747639	chr7:106747639:T:C	1.73313e-43	-8.19721e-10	-0.960618	0.000178593	-8.19721e-10	-1.86012	0.000178766	-8.19721e-10	-1.86011
106748775	chr7:106748775:T:C	5.3156e-43	-8.19721e-10	0.160097	0.000281941	-8.19721e-10	-1.40352	0.000282217	-8.19721e-10	-1.40351
106749357	chr7:106749357:G:A	2.06964e-42	1.51941	-1.18586e-09	0.00021957	-1.65355	-1.18586e-09	0.000219746	-1.65372	-1.18586e-09
106749541	chr7:106749541:T:C	1.80893e-41	0.903645	2.78371	5.54573e-05	-2.46308	-0.566528	5.54882e-05	-2.46313	-0.566891
106749570	chr7:106749570:C:T	9.45624e-44	-8.19721e-10	-1.56646	0.000206673	-8.19721e-10	-1.71408	0.000206852	-8.19721e-10	-1.71419
106749949	chr7:106749949:C:T	6.69474e-43	2.23843	-1.84766	0.000355133	0.367942	-1.54067	0.000355545	0.368169	-1.54071
106750130	chr7:106750130:T:G	1.00419e-43	-8.19721e-10	-1.50637	0.000169083	-8.19721e-10	-1.91483	0.000169252	-8.19721e-10	-1.9148
106750275	chr7:106750275:T:C	1.23771e-42	-8.19721e-10	1.0053	0.000581162	-8.19721e-10	-0.680193	0.000581727	-8.19721e-10	-0.680187
106750311	chr7:106750311:T:A	8.17484e-38	9.4933	2.61014	3.15607e-05	-2.41548	-1.17783	3.15835e-05	-2.41549	-1.17807
106750313	chr7:106750313:T:A	8.09973e-44	-8.19721e-10	-1.7213	0.000167825	-8.19721e-10	-1.9223	0.000167989	-8.19721e-10	-1.92229
106750858	chr7:106750858:A:G	9.60585e-44	-8.19721e-10	-1.55076	0.000204383	-8.19721e-10	-1.72523	0.00020456	-8.19721e-10	-1.72533
106750893	chr7:106750893:CT:C	9.37622e-44	-8.19721e-10	-1.57496	0.000208207	-8.19721e-10	-1.70669	0.000208387	-8.19721e-10	-1.70679
106751016	chr7:106751016:G:A	9.43432e-44	-8.19721e-10	-1.56878	0.000207253	-8.19721e-10	-1.71128	0.000207432	-8.19721e-10	-1.71139
106751487	chr7:106751487:G:GC	9.68335e-44	-8.19721e-10	-1.54273	0.000202731	-8.19721e-10	-1.73334	0.000202907	-8.19721e-10	-1.73344
106751663	chr7:106751663:A:G	7.18837e-44	-8.19721e-10	-1.84067	0.000214886	-8.19721e-10	-1.67512	0.000215063	-8.19721e-10	-1.67526
106751678	chr7:106751678:C:T	7.08762e-44	-8.19721e-10	-1.85479	0.000220099	-8.19721e-10	-1.65115	0.000220278	-8.19721e-10	-1.6513
106751734	chr7:106751734:G:C	1.18964e-42	0.965688	-1.18586e-09	0.000148287	-2.04607	-1.18586e-09	0.000148458	-2.04589	-1.18586e-09
106751739	chr7:106751739:C:T	7.16782e-44	-8.19721e-10	-1.84353	0.000165058	-8.19721e-10	-1.93893	0.000165219	-8.19721e-10	-1.93892
106751818	chr7:106751818:C:T	9.10134e-44	-8.19721e-10	-1.60471	0.000168567	-8.19721e-10	-1.91789	0.000168732	-8.19721e-10	-1.91787
106751866	chr7:106751866:T:C	2.40328e-44	-0.999364	-1.93694	2.28654e-05	-2.53567	-1.37993	2.28876e-05	-2.53567	-1.37992
106752182	chr7:106752182:G:A	2.40729e-44	-0.998773	-1.93586	2.31859e-05	-2.53535	-1.36633	2.32084e-05	-2.53535	-1.36632
106752278	chr7:106752278:T:A	6.57473e-44	-8.19721e-10	-1.9299	0.000399336	-8.19721e-10	-1.05542	0.000399724	-8.19721e-10	-1.05542
106752587	chr7:106752587:T:C	6.12029e-44	-2.53597	0.534449	1.50114e-05	-2.44328	-1.89313	1.50247e-05	-2.44342	-1.89307
106752769	chr7:106752769:T:C	8.10455e-45	-2.47336	-1.54994	1.82248e-05	-2.48611	-1.65633	1.82383e-05	-2.48626	-1.6564
106753137	chr7:106753137:AC:A	7.17155e-44	-8.19721e-10	-1.84301	0.000215474	-8.19721e-10	-1.67238	0.000215651	-8.19721e-10	-1.67253
106753186	chr7:106753186:A:T	9.97978e-43	-8.19721e-10	0.790011	0.000388649	-8.19721e-10	-1.08255	0.00038903	-8.19721e-10	-1.08253
106753787	chr7:106753787:T:A	7.25328e-45	-2.52629	-1.60797	1.31201e-05	-2.53294	-1.93813	1.31319e-05	-2.53302	-1.93812
106753790	chr7:106753790:T:A	1.00913e-43	-8.19721e-10	-1.50146	0.000219678	-8.19721e-10	-1.65306	0.000219881	-8.19721e-10	-1.6531
106754207	chr7:106754207:C:T	5.04908e-43	-8.19721e-10	0.108657	0.00027116	-8.19721e-10	-1.44252	0.000271424	-8.19721e-10	-1.44251
106754426	chr7:106754426:TACCTAAAG:T	7.92821e-43	-8.19721e-10	0.559877	0.000225239	-8.19721e-10	-1.62806	0.000225452	-8.19721e-10	-1.62808
106754479	chr7:106754479:T:C	3.78974e-42	-1.30044	3.42478	0.000198314	-2.52418	0.768812	0.000198391	-2.5242	0.768253
106754492	chr7:106754492:G:A	5.07791e-43	-8.19721e-10	0.114349	0.000271927	-8.19721e-10	-1.43969	0.000272192	-8.19721e-10	-1.43968
106754608	chr7:106754608:T:C	6.61336e-44	-8.19721e-10	-1.92404	0.000426808	-8.19721e-10	-0.988887	0.000427222	-8.19721e-10	-0.988885
106754762	chr7:106754762:G:A	1.60184e-42	-8.19721e-10	1.26319	0.000357286	-8.19721e-10	-1.16669	0.000357652	-8.19721e-10	-1.16663
106754842	chr7:106754842:G:A	8.141e-43	0.655902	-0.0695382	2.56583e-05	-2.51179	-1.28856	2.5688e-05	-2.51176	-1.28841
106754858	chr7:106754858:A:G	3.65419e-42	-1.22131	3.30922	0.000184158	-2.51214	0.682717	0.000184231	-2.51217	0.682167
106755257	chr7:106755257:A:G	1.46501e-43	0.683954	-1.81264	0.00013267	-0.702918	-1.45444	0.000132822	-0.702704	-1.45447
106755271	chr7:106755271:T:C	7.07578e-44	-2.54544	0.68898	1.60765e-05	-2.35579	-1.91208	1.60895e-05	-2.35601	-1.91202
106755406	chr7:106755406:G:A	3.62154e-42	-1.24347	3.32241	0.00018528	-2.51559	0.692233	0.000185353	-2.51561	0.691681
106755433	chr7:106755433:A:G	8.86944e-44	-2.54453	0.91401	1.63081e-05	-2.36771	-1.88585	1.63218e-05	-2.36792	-1.88576
106755494	chr7:106755494:C:T	1.89477e-38	2.89204	7.74943	0.000150269	-2.0754	0.0426067	0.000150414	-2.0755	0.0427004
106755521	chr7:106755521:CATGTGCCCCCAGACCTA:C	7.34141e-44	-2.54547	0.725865	1.61845e-05	-2.35356	-1.90761	1.61976e-05	-2.35378	-1.90754
106755873	chr7:106755873:T:C	1.91865e-43	-0.858927	-1.18586e-09	9.42415e-05	-2.49936	-1.18586e-09	9.43294e-05	-2.4994	-1.18586e-09
106756111	chr7:106756111:T:C	8.36818e-44	-0.929719	-0.758979	6.72329e-05	-2.51626	-0.320796	6.7299e-05	-2.51627	-0.320773
106756137	chr7:106756137:T:C	7.44663e-44	-8.19721e-10	-1.80537	0.00022645	-8.19721e-10	-1.6227	0.000226621	-8.19721e-10	-1.62291
106756383	chr7:106756383:A:T	7.77831e-41	5.46072	-0.314757	0.000362625	-0.254925	-0.896928	0.000362812	-0.255233	-0.897072
106756398	chr7:106756398:C:T	6.28146e-41	5.57834	-0.646113	0.000357854	-0.186366	-0.978731	0.000358044	-0.186677	-0.978858
106756549	chr7:106756549:T:C	3.64047e-43	-8.19721e-10	-0.218438	0.000270791	-8.19721e-10	-1.44387	0.000271053	-8.19721e-10	-1.44388
106756567	chr7:106756567:G:A	8.51783e-42	4.3399	-1.4057	6.1661e-05	-1.03124	-1.89233	6.17129e-05	-1.03129	-1.89241
106757054	chr7:106757054:G:A	4.83159e-43	-8.19721e-10	0.0646252	0.000298869	-8.19721e-10	-1.34522	0.000299158	-8.19721e-10	-1.34522
106757227	chr7:106757227:G:C	2.56277e-43	-8.19721e-10	-0.569462	0.000263912	-8.19721e-10	-1.46961	0.000264169	-8.19721e-10	-1.4696
106757228	chr7:106757228:C:T	2.56277e-43	-8.19721e-10	-0.569462	0.000263912	-8.19721e-10	-1.46961	0.000264169	-8.19721e-10	-1.4696
106757263	chr7:106757263:T:C	4.27906e-41	5.13359	-0.585236	0.000298802	-0.420682	-0.924758	0.000298964	-0.420977	-0.924888
106757309	chr7:106757309:T:C	6.14036e-43	-8.19721e-10	0.304333	0.000359588	-8.19721e-10	-1.16026	0.000359937	-8.19721e-10	-1.16026
106757707	chr7:106757707:G:A	1.15965e-39	4.387	3.46091	0.000147039	-2.01131	-0.0432166	0.000147082	-2.0115	-0.0436943
106757916	chr7:106757916:C:T	8.58747e-43	-0.863529	1.50328	3.20943e-05	-2.54557	-1.03097	3.21155e-05	-2.54557	-1.03128
106757981	chr7:106757981:TC:T	9.53419e-43	-0.847547	1.59188	3.34882e-05	-2.54564	-0.988391	3.35102e-05	-2.54564	-0.9887
106758174	chr7:106758174:T:C	3.02525e-43	-8.19721e-10	-0.403555	0.000203609	-8.19721e-10	-1.72902	0.000203789	-8.19721e-10	-1.7291
106758344	chr7:106758344:C:T	9.33275e-41	6.57498	-1.24683	0.00016214	-1.07944	-0.877316	0.00016227	-1.07969	-0.877237
106758623	chr7:106758623:A:T	1.71577e-44	-2.54582	-0.727453	2.53246e-05	-2.36531	-1.44814	2.53502e-05	-2.3654	-1.448
106759073	chr7:106759073:C:G	1.20855e-44	-2.40359	-1.22012	1.59544e-05	-2.50278	-1.77271	1.59698e-05	-2.5027	-1.7728
106759221	chr7:106759221:A:G	6.50947e-44	-8.19721e-10	-1.93988	0.00030796	-8.19721e-10	-1.31525	0.00030826	-8.19721e-10	-1.31524
106759436	chr7:106759436:G:A	5.47274e-45	-2.51121	-1.90473	2.05626e-05	-2.39296	-1.62878	2.05835e-05	-2.39298	-1.62872
106759484	chr7:106759484:A:T	8.84379e-45	-2.06816	-1.86785	1.4634e-05	-2.52717	-1.83471	1.46476e-05	-2.52713	-1.83479
106759502	chr7:106759502:G:A	4.6295e-44	-0.691252	-1.58944	6.94029e-05	-0.86549	-1.9398	6.95108e-05	-0.864904	-1.9398
106759657	chr7:106759657:T:C	6.53636e-44	-8.19721e-10	-1.93575	0.000237183	-8.19721e-10	-1.57639	0.000237413	-8.19721e-10	-1.57639
106759660	chr7:106759660:G:C	1.17839e-42	2.89157	-1.93539	3.80973e-05	-1.68633	-1.71875	3.81409e-05	-1.68622	-1.71869
106760088	chr7:106760088:G:A	4.85668e-44	-2.23278	-1.18586e-09	9.10761e-05	-2.53353	-1.18586e-09	9.1163e-05	-2.53354	-1.18586e-09
106760215	chr7:106760215:C:G	8.17638e-45	-2.10864	-1.90583	1.33622e-05	-2.52975	-1.92305	1.33745e-05	-2.52978	-1.92306
106760411	chr7:106760411:C:T	1.38466e-44	-1.57502	-1.91266	1.7114e-05	-2.3055	-1.89982	1.71292e-05	-2.30561	-1.89979
106760781	chr7:106760781:T:C	7.21728e-44	-8.19721e-10	-1.83666	0.000234721	-8.19721e-10	-1.58683	0.00023494	-8.19721e-10	-1.58686
106761004	chr7:106761004:A:C	3.43878e-42	-8.19721e-10	2.02715	0.00683128	-8.19721e-10	1.78404	0.00683813	-8.19721e-10	1.78408
106761409	chr7:106761409:A:G	1.19155e-44	-1.70247	-1.93541	1.97762e-05	-2.13071	-1.93003	1.97924e-05	-2.13087	-1.93002
106762054	chr7:106762054:A:C	8.30714e-44	-8.19721e-10	-1.69602	0.000315758	-8.19721e-10	-1.29025	0.00031605	-8.19721e-10	-1.29029
106762119	chr7:106762119:C:T	4.7216e-44	-0.631901	-1.62909	4.28216e-05	-1.38766	-1.90052	4.28722e-05	-1.38746	-1.9005
106762190	chr7:106762190:C:T	1.23297e-43	-8.19721e-10	-1.30112	0.000165367	-8.19721e-10	-1.93705	0.000165529	-8.19721e-10	-1.93704
106762694	chr7:106762694:G:A	8.0325e-44	-8.19721e-10	-1.72964	0.000309651	-8.19721e-10	-1.30978	0.000309936	-8.19721e-10	-1.30982
106762853	chr7:106762853:C:T	1.23147e-44	-1.66749	-1.93744	1.92009e-05	-2.15658	-1.93369	1.92174e-05	-2.15669	-1.93368
106762958	chr7:106762958:T:C	5.89958e-45	-2.48646	-1.85438	1.40827e-05	-2.46165	-1.93863	1.40969e-05	-2.46161	-1.93863
106763114	chr7:106763114:A:G	5.46689e-44	-2.11442	-1.18586e-09	0.00011543	-2.29656	-1.18586e-09	0.000115551	-2.29648	-1.18586e-09
106763511	chr7:106763511:G:T	1.18e-44	-2.3894	-1.25822	2.49481e-05	-2.53292	-1.29551	2.49723e-05	-2.53285	-1.29557
106763816	chr7:106763816:A:G	5.14536e-44	-2.36531	0.190267	0.000188345	-1.78017	-0.0267747	0.000188503	-1.78034	-0.0267389
106764068	chr7:106764068:A:G	1.59908e-44	-1.5831	-1.76061	2.63892e-05	-2.05147	-1.7208	2.64084e-05	-2.05165	-1.72085
106764291	chr7:106764291:A:C	9.83421e-45	-1.90067	-1.92918	1.38694e-05	-2.479	-1.93654	1.38819e-05	-2.47906	-1.93654
106764433	chr7:106764433:G:A	1.07708e-44	-2.37806	-1.36082	2.26321e-05	-2.52937	-1.39648	2.26544e-05	-2.5293	-1.39654
106764617	chr7:106764617:G:T	5.76394e-45	-2.50889	-1.85521	1.41925e-05	-2.47727	-1.91524	1.42067e-05	-2.47724	-1.91523
106765278	chr7:106765278:T:G	5.12134e-42	-8.19721e-10	2.42545	0.00519219	-8.19721e-10	1.50969	0.00519751	-8.19721e-10	1.50975
106765512	chr7:106765512:A:G	1.35218e-44	-1.57772	-1.93369	1.74437e-05	-2.26617	-1.92008	1.74583e-05	-2.26631	-1.92007
106765863	chr7:106765863:A:T	7.15265e-42	3.42936	-0.669847	0.000104512	-0.685062	-1.71086	0.000104648	-0.684783	-1.7108
106766066	chr7:106766066:T:C	8.71619e-44	-8.19721e-10	-1.64795	0.000214161	-8.19721e-10	-1.67849	0.000214357	-8.19721e-10	-1.67854
106766206	chr7:106766206:C:CT	3.56524e-44	-2.5419	-1.18586e-09	0.000124775	-2.21871	-1.18586e-09	0.000124885	-2.2188	-1.18586e-09
106766217	chr7:106766217:C:T	2.66963e-43	-0.52861	-1.18586e-09	0.000234097	-1.58949	-1.18586e-09	0.000234302	-1.58958	-1.18586e-09
106766378	chr7:106766378:C:T	3.50494e-44	-2.36468	-0.194277	2.61855e-05	-2.54348	-1.23654	2.62099e-05	-2.54348	-1.23657
106766484	chr7:106766484:A:G	7.0449e-43	-8.19721e-10	0.441754	0.000388815	-8.19721e-10	-1.08212	0.00038913	-8.19721e-10	-1.08228
106766566	chr7:106766566:A:T	4.45539e-44	-2.31902	-1.18586e-09	0.000254618	-1.50546	-1.18586e-09	0.000254924	-1.50522	-1.18586e-09
106766671	chr7:106766671:G:A	2.62895e-44	-1.75498	-1.09157	2.57188e-05	-2.10613	-1.69187	2.57388e-05	-2.10634	-1.69185
106766704	chr7:106766704:C:T	1.70325e-44	-1.34082	-1.93977	1.98547e-05	-2.11704	-1.93975	1.98703e-05	-2.11721	-1.93975
106766734	chr7:106766734:C:T	1.71598e-44	-1.33338	-1.93977	1.9948e-05	-2.11237	-1.93973	1.99637e-05	-2.11254	-1.93973
106766799	chr7:106766799:A:G	1.79007e-44	-1.29089	-1.93999	2.04635e-05	-2.08659	-1.93999	2.04796e-05	-2.08677	-1.93999
106766980	chr7:106766980:T:C	7.71494e-44	-8.19721e-10	-1.76998	0.000169709	-8.19721e-10	-1.91113	0.000169874	-8.19721e-10	-1.91113
106767299	chr7:106767299:G:A	8.93517e-44	-8.19721e-10	-1.62314	0.000219321	-8.19721e-10	-1.65469	0.000219522	-8.19721e-10	-1.65474
106767368	chr7:106767368:A:G	9.19949e-44	-8.19721e-10	-1.59399	0.00017626	-8.19721e-10	-1.87326	0.000176441	-8.19721e-10	-1.8732
106767982	chr7:106767982:GC:G	1.32796e-43	-8.19721e-10	-1.22691	0.000890106	-8.19721e-10	-0.253882	0.00089098	-8.19721e-10	-0.253867
106768106	chr7:106768106:T:C	4.31579e-44	-2.35045	-0.00040609	3.03204e-05	-2.54445	-1.08896	3.03485e-05	-2.54445	-1.08899
106768123	chr7:106768123:C:T	1.67017e-44	-1.36445	-1.93576	1.9689e-05	-2.12946	-1.9357	1.97047e-05	-2.12963	-1.9357
106768159	chr7:106768159:C:T	1.62377e-44	-1.39184	-1.93654	1.93478e-05	-2.14623	-1.93641	1.93633e-05	-2.1464	-1.93641
106768706	chr7:106768706:T:C	7.02198e-44	-8.19721e-10	-1.86409	0.0002039	-8.19721e-10	-1.72759	0.0002041	-8.19721e-10	-1.72758
106768756	chr7:106768756:G:C	2.00072e-44	-1.21946	-1.90017	2.10601e-05	-2.08697	-1.91087	2.10843e-05	-2.0868	-1.91086
106768924	chr7:106768924:C:T	1.26788e-44	-2.48515	-1.09064	3.5384e-05	-2.54412	-0.934849	3.5416e-05	-2.54409	-0.934934
106768973	chr7:106768973:G:A	1.42811e-44	-1.66785	-1.78894	1.58166e-05	-2.45195	-1.83222	1.58299e-05	-2.45202	-1.83227
106768982	chr7:106768982:A:C	4.6888e-44	-2.26796	-1.18586e-09	0.000390579	-1.07759	-1.18586e-09	0.000390916	-1.0777	-1.18586e-09
106769006	chr7:106769006:G:A	1.05704e-43	-0.677461	-0.777621	6.90079e-05	-1.73758	-1.07342	6.90481e-05	-1.73777	-1.07362
106769047	chr7:106769047:A:G	3.80786e-44	-1.09627	-1.3798	2.5974e-05	-1.94951	-1.83862	2.6003e-05	-1.94939	-1.83859
106769053	chr7:106769053:T:C	3.85518e-44	-1.08099	-1.38272	2.61775e-05	-1.94024	-1.84008	2.62067e-05	-1.94012	-1.84005
106769389	chr7:106769389:T:A	3.58116e-44	-1.01908	-1.51837	2.60068e-05	-1.89966	-1.88721	2.60357e-05	-1.89953	-1.88719
106769451	chr7:106769451:T:G	2.94422e-44	-2.46806	-0.265235	3.10032e-05	-2.32984	-1.28129	3.10294e-05	-2.32995	-1.2813
106769459	chr7:106769459:G:A	1.26908e-44	-1.69141	-1.88343	1.45585e-05	-2.46119	-1.90585	1.45712e-05	-2.46126	-1.90588
106769508	chr7:106769508:C:T	3.32247e-44	-1.07613	-1.5363	2.48913e-05	-1.93712	-1.89359	2.49189e-05	-1.937	-1.89357
106769574	chr7:106769574:G:A	1.16745e-44	-1.72042	-1.9379	1.39506e-05	-2.46971	-1.93999	1.39631e-05	-2.46978	-1.93999
106769623	chr7:106769623:C:T	3.36097e-44	-1.03468	-1.56623	2.41293e-05	-1.95907	-1.90273	2.41571e-05	-1.9589	-1.90271
106770331	chr7:106770331:G:A	3.41969e-43	0.255774	-0.536775	0.000295851	-0.489265	-0.866102	0.000296035	-0.489437	-0.866276
106770969	chr7:106770969:C:T	1.17795e-44	-2.33191	-1.31744	2.42044e-05	-2.35819	-1.5005	2.42287e-05	-2.35812	-1.50053
106770978	chr7:106770978:A:T	2.75743e-44	-1.5483	-1.25053	2.17667e-05	-2.14881	-1.81603	2.17899e-05	-2.14874	-1.816
106771142	chr7:106771142:A:T	2.39835e-44	-1.53382	-1.40453	2.09212e-05	-2.13927	-1.86519	2.09434e-05	-2.1392	-1.86517
106771245	chr7:106771245:G:A	2.4696e-44	-1.55646	-1.35262	2.10629e-05	-2.15297	-1.84474	2.10853e-05	-2.1529	-1.84471
106771259	chr7:106771259:T:A	2.9158e-43	-8.19721e-10	-0.440407	0.000467356	-8.19721e-10	-0.898132	0.000467947	-8.19721e-10	-0.897834
106771412	chr7:106771412:T:C	2.61431e-43	0.418702	-0.968253	0.000246954	-0.347854	-1.18817	0.000247111	-0.348035	-1.18832
106771477	chr7:106771477:T:C	1.26144e-44	-2.44287	-1.13801	3.38056e-05	-2.53446	-0.99014	3.38376e-05	-2.53439	-0.990222
106771636	chr7:106771636:G:A	2.27206e-43	0.299794	-0.989658	0.000222874	-0.439341	-1.19928	0.000223016	-0.439519	-1.19943
106771692	chr7:106771692:C:G	9.83794e-44	-8.19721e-10	-1.52689	0.000239329	-8.19721e-10	-1.56738	0.000239529	-8.19721e-10	-1.56752
106772508	chr7:106772508:A:C	2.60617e-44	-1.6223	-1.23295	2.17119e-05	-2.18317	-1.78419	2.1735e-05	-2.1831	-1.78416
106772768	chr7:106772768:A:C	2.89575e-43	-0.447305	-1.18586e-09	0.000153212	-2.0134	-1.18586e-09	0.00015334	-2.01353	-1.18586e-09
106772831	chr7:106772831:A:G	1.01825e-43	-8.19721e-10	-1.49247	0.000245836	-8.19721e-10	-1.54056	0.000246058	-8.19721e-10	-1.54062
106772873	chr7:106772873:A:G	4.57668e-44	-2.21629	-0.0758679	4.06215e-05	-2.23623	-1.10469	4.0665e-05	-2.23612	-1.1047
106773112	chr7:106773112:C:A	7.53446e-44	-8.19721e-10	-1.79365	0.000264121	-8.19721e-10	-1.46881	0.000264404	-8.19721e-10	-1.46871
106773160	chr7:106773160:A:T	3.59803e-44	-2.53275	-1.18586e-09	8.99771e-05	-2.54567	-1.18586e-09	9.0064e-05	-2.54567	-1.18586e-09
106773291	chr7:106773291:C:T	3.5531e-44	-2.54531	-1.18586e-09	0.00013719	-2.12385	-1.18586e-09	0.00013731	-2.12395	-1.18586e-09
106773680	chr7:106773680:T:C	3.55778e-44	-2.544	-1.18586e-09	0.00014063	-2.09909	-1.18586e-09	0.000140753	-2.09919	-1.18586e-09
106773916	chr7:106773916:T:G	4.55714e-44	-1.91014	-0.386299	4.17654e-05	-2.19075	-1.1224	4.18136e-05	-2.19061	-1.12236
106774121	chr7:106774121:G:T	8.54718e-45	-2.53272	-1.43739	1.49472e-05	-2.46601	-1.87468	1.49602e-05	-2.46612	-1.87467
106774433	chr7:106774433:AATCTGAAATGCTCCAATGAGC:A	3.30105e-44	-2.24556	-0.373332	3.58684e-05	-2.24866	-1.21671	3.59074e-05	-2.24853	-1.21671
106774710	chr7:106774710:A:G	4.1804e-44	-2.34134	-0.041387	3.6662e-05	-2.23712	-1.20636	3.66933e-05	-2.23722	-1.20637
106775414	chr7:106775414:T:A	1.35898e-44	-1.5801	-1.9263	1.51735e-05	-2.39137	-1.9343	1.51866e-05	-2.39146	-1.93431
106775549	chr7:106775549:A:G	1.46119e-44	-1.84893	-1.58496	2.13303e-05	-2.47735	-1.50775	2.1355e-05	-2.47723	-1.50767
106776021	chr7:106776021:G:A	1.08041e-43	0.490039	-1.92325	0.000115922	-0.361722	-1.93058	0.000116018	-0.361864	-1.93058
106776036	chr7:106776036:T:A	1.35652e-43	-8.19721e-10	-1.20563	0.000227973	-8.19721e-10	-1.616	0.000228188	-8.19721e-10	-1.61602
106776073	chr7:106776073:A:T	1.64319e-43	-1.01391	-1.18586e-09	0.000104839	-2.39279	-1.18586e-09	0.000104944	-2.39276	-1.18586e-09
106776353	chr7:106776353:T:C	1.45882e-44	-1.51716	-1.91835	1.53117e-05	-2.38696	-1.92965	1.53247e-05	-2.38705	-1.92967
106776617	chr7:106776617:G:A	2.88532e-44	-1.71544	-1.03806	2.77923e-05	-2.43579	-1.28467	2.78168e-05	-2.43585	-1.2847
106776801	chr7:106776801:T:C	2.48089e-41	3.81846	0.184783	0.00024156	-1.04255	-0.515556	0.000241798	-1.0423	-0.515785
106776802	chr7:106776802:G:A	6.70706e-45	-2.46218	-1.75038	1.92587e-05	-2.54138	-1.54588	1.92768e-05	-2.54134	-1.54594
106777110	chr7:106777110:G:A	1.06756e-44	-2.15381	-1.59396	1.62953e-05	-2.35144	-1.9029	1.6313e-05	-2.35128	-1.90294
106777517	chr7:106777517:G:A	6.66174e-44	-1.0617	-0.855059	8.32565e-05	-1.02441	-1.59889	8.333e-05	-1.02449	-1.59889
106777641	chr7:106777641:A:G	1.08108e-43	-1.43258	-1.18586e-09	0.000189101	-1.80294	-1.18586e-09	0.000189322	-1.80274	-1.18586e-09
106778062	chr7:106778062:T:TGA	1.62707e-43	-8.19721e-10	-1.02377	0.000234949	-8.19721e-10	-1.58585	0.000235223	-8.19721e-10	-1.58566
106778526	chr7:106778526:G:A	5.61312e-44	-1.13519	-0.952835	6.78238e-05	-1.17547	-1.65284	6.78828e-05	-1.17556	-1.65284
106778550	chr7:106778550:C:T	1.15384e-43	0.511151	-1.87861	0.000111247	-0.530447	-1.80302	0.000111393	-0.530112	-1.80301
106778575	chr7:106778575:A:G	6.55772e-45	-2.49395	-1.74113	1.55153e-05	-2.40341	-1.89999	1.55298e-05	-2.40344	-1.89999
106778734	chr7:106778734:G:T	6.51091e-44	-8.19721e-10	-1.93965	0.000174532	-8.19721e-10	-1.88312	0.000174699	-8.19721e-10	-1.88312
106779279	chr7:106779279:T:C	7.0611e-44	-8.19721e-10	-1.85853	0.00016705	-8.19721e-10	-1.92693	0.00016721	-8.19721e-10	-1.92694
106779527	chr7:106779527:T:C	2.20728e-42	3.52056	-1.93677	0.000198579	0.180292	-1.93433	0.000198885	0.180851	-1.93431
106779530	chr7:106779530:C:G	4.0325e-44	-2.41875	-1.18586e-09	0.000129089	-2.18472	-1.18586e-09	0.000129202	-2.18481	-1.18586e-09
106780404	chr7:106780404:T:C	1.86003e-43	0.0343392	-0.924299	8.00693e-05	-1.08221	-1.58012	8.01713e-05	-1.0819	-1.58013
106780558	chr7:106780558:T:C	1.05452e-44	-1.8878	-1.87225	1.53639e-05	-2.37377	-1.93943	1.53767e-05	-2.37391	-1.93943
106780622	chr7:106780622:C:T	3.52021e-43	0.264831	-0.51686	7.61225e-05	-1.26549	-1.44739	7.62153e-05	-1.26523	-1.4474
106780664	chr7:106780664:G:A	7.4099e-45	-2.29589	-1.81702	1.46111e-05	-2.44591	-1.91753	1.46273e-05	-2.4458	-1.9175
106781270	chr7:106781270:A:G	9.54568e-45	-1.98907	-1.87056	1.46868e-05	-2.41892	-1.93936	1.46993e-05	-2.41904	-1.93935
106781929	chr7:106781929:T:C	1.53576e-43	-8.19721e-10	-1.08153	0.000232739	-8.19721e-10	-1.59531	0.000232962	-8.19721e-10	-1.59531
106782118	chr7:106782118:G:A	1.5879e-43	0.0927096	-1.14085	8.21443e-05	-1.25601	-1.38074	8.22567e-05	-1.25574	-1.38061
106782271	chr7:106782271:C:T	1.13828e-42	2.81823	-1.89668	0.000131508	-0.226842	-1.93931	0.000131704	-0.226331	-1.9393
106782620	chr7:106782620:A:G	1.81166e-44	-1.40374	-1.81515	1.82174e-05	-2.29549	-1.84736	1.8232e-05	-2.29561	-1.8474
106782663	chr7:106782663:G:A	3.00367e-44	-1.40614	-1.30716	3.0943e-05	-2.31761	-1.29547	3.09692e-05	-2.31769	-1.2955
106782725	chr7:106782725:T:C	4.75187e-44	-2.2546	-1.18586e-09	0.000137111	-2.12443	-1.18586e-09	0.000137254	-2.12436	-1.18586e-09
106782803	chr7:106782803:T:A	8.33957e-44	-8.19721e-10	-1.69212	0.000167328	-8.19721e-10	-1.92527	0.000167489	-8.19721e-10	-1.92527
106783222	chr7:106783222:C:G	8.76006e-44	-8.19721e-10	-1.64293	0.000169654	-8.19721e-10	-1.91146	0.000169817	-8.19721e-10	-1.91147
106783243	chr7:106783243:T:C	4.00105e-44	-1.17803	-1.24855	2.09078e-05	-2.22528	-1.77983	2.09268e-05	-2.22525	-1.77991
106783542	chr7:106783542:T:A	8.29917e-44	-8.19721e-10	-1.69698	0.000167129	-8.19721e-10	-1.92646	0.00016729	-8.19721e-10	-1.92646
106784268	chr7:106784268:T:G	7.01149e-44	-8.19721e-10	-1.86558	0.000174014	-8.19721e-10	-1.88609	0.000174176	-8.19721e-10	-1.88612
106784697	chr7:106784697:A:C	1.83799e-44	-1.40765	-1.79681	1.79943e-05	-2.32129	-1.83387	1.80087e-05	-2.32141	-1.83392
106785061	chr7:106785061:TTTTC:T	1.10093e-43	-8.19721e-10	-1.41439	0.000190846	-8.19721e-10	-1.79376	0.000191029	-8.19721e-10	-1.79376
106785117	chr7:106785117:T:A	7.36488e-44	-8.19721e-10	-1.81641	0.000170432	-8.19721e-10	-1.90689	0.000170595	-8.19721e-10	-1.90689
106785156	chr7:106785156:G:A	1.17802e-43	-8.19721e-10	-1.34672	0.000198885	-8.19721e-10	-1.7525	0.000199075	-8.19721e-10	-1.75251
106785658	chr7:106785658:C:T	6.688e-44	-0.24626	-1.66656	6.20254e-05	-1.2009	-1.71678	6.21107e-05	-1.20052	-1.71675
106786142	chr7:106786142:A:G	1.10191e-44	-2.53842	-1.17766	2.13256e-05	-2.27525	-1.71006	2.13453e-05	-2.27529	-1.71007
106786223	chr7:106786223:G:T	3.72712e-44	-1.31391	-1.18359	1.8626e-05	-2.30704	-1.81362	1.86456e-05	-2.30699	-1.81359
106786836	chr7:106786836:C:T	7.99596e-44	-8.19721e-10	-1.7342	0.000165994	-8.19721e-10	-1.93327	0.000166154	-8.19721e-10	-1.93327
106787278	chr7:106787278:G:T	8.27143e-44	-8.19721e-10	-1.70033	0.000166895	-8.19721e-10	-1.92786	0.000167056	-8.19721e-10	-1.92786
106787430	chr7:106787430:T:G	3.5754e-44	-2.53906	-1.18586e-09	0.000114694	-2.30296	-1.18586e-09	0.000114796	-2.30303	-1.18586e-09
106787724	chr7:106787724:A:G	6.88746e-45	-2.31857	-1.86745	1.34003e-05	-2.52346	-1.92648	1.34126e-05	-2.5235	-1.92649
106787805	chr7:106787805:C:T	7.74496e-45	-2.47725	-1.59143	1.62797e-05	-2.43521	-1.82009	1.6295e-05	-2.43524	-1.82009
106787918	chr7:106787918:C:T	8.10916e-44	-8.19721e-10	-1.72014	0.00016605	-8.19721e-10	-1.93294	0.00016621	-8.19721e-10	-1.93294
106788373	chr7:106788373:A:G	6.95338e-45	-2.31599	-1.8605	1.33892e-05	-2.52155	-1.92923	1.34015e-05	-2.52159	-1.92923
106788585	chr7:106788585:C:G	1.13689e-43	-8.19721e-10	-1.38225	0.000243317	-8.19721e-10	-1.55086	0.000243549	-8.19721e-10	-1.55087
106788857	chr7:106788857:G:A	8.83917e-43	2.60494	-1.9363	0.000152122	-0.10423	-1.91631	0.000152344	-0.103764	-1.91628
106789043	chr7:106789043:T:A	7.64763e-45	-2.48346	-1.59786	1.63374e-05	-2.42761	-1.82416	1.63527e-05	-2.42764	-1.82416
106789062	chr7:106789062:T:C	3.77977e-44	-2.48347	-1.18586e-09	0.000101318	-2.42696	-1.18586e-09	0.000101413	-2.42699	-1.18586e-09
106789111	chr7:106789111:C:T	5.04274e-43	-8.19721e-10	0.107399	0.000325063	-8.19721e-10	-1.2612	0.000325328	-8.19721e-10	-1.26136
106789342	chr7:106789342:A:G	3.09176e-43	-8.19721e-10	-0.381808	0.00130747	-8.19721e-10	0.130627	0.00130873	-8.19721e-10	0.130625
106789708	chr7:106789708:G:A	7.59984e-45	-2.23296	-1.85463	1.52882e-05	-2.37918	-1.93897	1.53077e-05	-2.37887	-1.93896
106789750	chr7:106789750:G:A	6.60542e-44	-8.19721e-10	-1.92524	0.00016774	-8.19721e-10	-1.92281	0.000167908	-8.19721e-10	-1.92277
106789882	chr7:106789882:G:C	2.97407e-43	-0.420617	-1.18586e-09	0.000149243	-2.03965	-1.18586e-09	0.000149399	-2.03957	-1.18586e-09
106790047	chr7:106790047:G:A	6.77597e-44	-8.19721e-10	-1.89975	0.000172343	-8.19721e-10	-1.89574	0.0001725	-8.19721e-10	-1.89579
106790092	chr7:106790092:G:A	7.89659e-45	-2.44935	-1.59994	1.5706e-05	-2.46488	-1.82629	1.57208e-05	-2.46491	-1.82629
106790119	chr7:106790119:G:A	7.63817e-45	-2.35507	-1.72749	1.41917e-05	-2.46324	-1.92933	1.42081e-05	-2.46302	-1.92936
106790139	chr7:106790139:A:G	7.45149e-45	-2.39295	-1.71435	1.37221e-05	-2.50048	-1.92574	1.37372e-05	-2.50031	-1.92577
106790217	chr7:106790217:C:T	6.93816e-45	-2.52323	-1.65546	1.6767e-05	-2.37205	-1.85376	1.67827e-05	-2.37209	-1.85376
106790791	chr7:106790791:G:A	7.61672e-45	-2.37163	-1.71374	1.40821e-05	-2.47462	-1.92569	1.40981e-05	-2.47442	-1.92573
106791067	chr7:106791067:A:G	1.05617e-43	-8.19721e-10	-1.4559	0.000230133	-8.19721e-10	-1.60657	0.000230402	-8.19721e-10	-1.60636
106791074	chr7:106791074:A:G	3.12245e-44	-0.897828	-1.77669	4.46077e-05	-1.51663	-1.73068	4.46373e-05	-1.5169	-1.73072
106791607	chr7:106791607:C:T	7.7074e-45	-2.54093	-1.53261	1.4814e-05	-2.54147	-1.80818	1.48262e-05	-2.54152	-1.80827
106792435	chr7:106792435:T:C	7.09221e-45	-2.52736	-1.62936	1.73663e-05	-2.3465	-1.84419	1.73824e-05	-2.34654	-1.84419
106792476	chr7:106792476:C:T	7.2965e-45	-2.52056	-1.60776	1.7196e-05	-2.36624	-1.83431	1.7212e-05	-2.36627	-1.83431
106792666	chr7:106792666:C:G	1.02357e-44	-2.21527	-1.57457	1.49099e-05	-2.53379	-1.80941	1.49242e-05	-2.5338	-1.80941
106792720	chr7:106792720:C:T	1.66141e-44	-1.4334	-1.87206	6.25748e-05	-1.14066	-1.7682	6.26191e-05	-1.14089	-1.76823
106792822	chr7:106792822:G:A	1.21022e-44	-2.16184	-1.46049	1.58501e-05	-2.54134	-1.7407	1.58654e-05	-2.54135	-1.7407
106793082	chr7:106793082:G:A	1.02908e-43	-1.48188	-1.18586e-09	0.000195959	-1.76732	-1.18586e-09	0.000196186	-1.76713	-1.18586e-09
106793152	chr7:106793152:C:T	3.28377e-44	-1.0344	-1.58975	6.56253e-05	-0.930023	-1.93124	6.56849e-05	-0.930053	-1.93127
106793486	chr7:106793486:G:A	3.83577e-44	-1.39449	-1.07427	6.13984e-05	-2.3206	-0.607239	6.14568e-05	-2.3207	-0.607157
106793510	chr7:106793510:G:A	7.76649e-44	-8.19721e-10	-1.76332	0.000165172	-8.19721e-10	-1.93823	0.000165332	-8.19721e-10	-1.93824
106793559	chr7:106793559:T:C	1.12408e-44	-2.24626	-1.44991	1.56629e-05	-2.456	-1.83793	1.56784e-05	-2.45586	-1.83805
106793763	chr7:106793763:G:A	2.27901e-44	-1.16705	-1.82234	5.51957e-05	-1.26731	-1.76703	5.52352e-05	-1.26753	-1.76706
106793964	chr7:106793964:G:A	2.88493e-44	-1.17694	-1.57669	5.81224e-05	-1.05349	-1.92918	5.81751e-05	-1.05352	-1.92921
106793966	chr7:106793966:A:G	2.2703e-44	-1.13932	-1.8539	1.97919e-05	-2.17953	-1.88042	1.98074e-05	-2.17968	-1.88046
106793992	chr7:106793992:G:A	2.67963e-44	-1.21125	-1.6162	5.59074e-05	-1.08674	-1.93479	5.59586e-05	-1.08677	-1.93481
106794015	chr7:106794015:G:A	2.72388e-44	-1.20012	-1.61096	5.64501e-05	-1.07757	-1.93429	5.65018e-05	-1.0776	-1.93432
106794165	chr7:106794165:C:T	2.78604e-44	-1.18122	-1.60729	5.75092e-05	-1.05934	-1.93393	5.75617e-05	-1.05938	-1.93396
106794590	chr7:106794590:G:A	1.28554e-44	-2.23508	-1.32688	4.22363e-05	-1.44251	-1.85943	4.2285e-05	-1.44222	-1.85954
106795020	chr7:106795020:G:T	8.41792e-43	2.11858	-1.49876	0.000273996	0.442745	-1.87485	0.000274421	0.443379	-1.87491
106795252	chr7:106795252:C:T	2.96902e-44	-1.06897	-1.65593	2.37522e-05	-2.16195	-1.71559	2.377e-05	-2.16211	-1.71566
106795333	chr7:106795333:C:G	6.57694e-44	-8.19721e-10	-1.92957	0.000169712	-8.19721e-10	-1.91112	0.00016988	-8.19721e-10	-1.9111
106795527	chr7:106795527:T:G	6.53649e-44	-8.19721e-10	-1.93573	0.000169694	-8.19721e-10	-1.91123	0.000169862	-8.19721e-10	-1.9112
106795572	chr7:106795572:A:T	5.58906e-43	-8.19721e-10	0.210261	0.00282068	-8.19721e-10	0.899511	0.00282341	-8.19721e-10	0.89951
106795785	chr7:106795785:T:C	9.90231e-44	-8.19721e-10	-1.52037	0.000214905	-8.19721e-10	-1.67503	0.000215112	-8.19721e-10	-1.67503
106796018	chr7:106796018:G:C	5.33711e-44	-0.807241	-1.33121	7.84751e-05	-1.39433	-1.28811	7.85692e-05	-1.39398	-1.28822
106796563	chr7:106796563:T:C	9.97599e-44	-8.19721e-10	-1.51295	0.000216439	-8.19721e-10	-1.66792	0.000216647	-8.19721e-10	-1.66792
106797165	chr7:106797165:T:C	1.44287e-44	-1.56579	-1.88072	7.21714e-05	-0.915926	-1.85025	7.2249e-05	-0.915831	-1.85024
106797331	chr7:106797331:T:C	2.06325e-44	-1.1589	-1.92995	3.43492e-05	-1.73491	-1.77373	3.43978e-05	-1.73454	-1.77366
106797548	chr7:106797548:T:A	8.20403e-45	-2.47507	-1.53602	1.64049e-05	-2.54477	-1.70288	1.64194e-05	-2.54479	-1.70293
106797596	chr7:106797596:T:C	1.39105e-43	-1.18049	-1.18586e-09	0.000111118	-2.33463	-1.18586e-09	0.000111251	-2.3344	-1.18586e-09
106797715	chr7:106797715:G:A	9.01686e-45	-2.53567	-1.38096	3.04417e-05	-2.14722	-1.48219	3.04691e-05	-2.14732	-1.48216
106797745	chr7:106797745:C:T	1.68773e-44	-1.36195	-1.9278	2.88753e-05	-1.74383	-1.93841	2.89103e-05	-1.74359	-1.9384
106798099	chr7:106798099:G:A	6.63203e-44	-8.19721e-10	-1.92122	0.000167683	-8.19721e-10	-1.92315	0.000167849	-8.19721e-10	-1.92313
106798511	chr7:106798511:A:G	3.5598e-44	-0.734153	-1.80928	2.53869e-05	-1.96812	-1.84287	2.54055e-05	-1.9683	-1.84292
106798574	chr7:106798574:C:A	1.91764e-44	-2.13241	-1.02962	2.21798e-05	-2.54377	-1.40227	2.22008e-05	-2.54377	-1.40229
106798720	chr7:106798720:C:T	1.66504e-43	-1.0007	-1.18586e-09	0.000360306	-1.15827	-1.18586e-09	0.000360616	-1.15838	-1.18586e-09
106798743	chr7:106798743:C:A	3.87642e-42	-8.19721e-10	2.14695	0.00359558	-8.19721e-10	1.14224	0.00359895	-8.19721e-10	1.14221
106798788	chr7:106798788:TTTTG:T	2.97952e-44	-0.937204	-1.78417	2.31944e-05	-2.07802	-1.82329	2.32115e-05	-2.07819	-1.82335
106798814	chr7:106798814:T:C	8.30426e-44	0.233884	-1.93025	6.95096e-05	-0.937493	-1.86627	6.96041e-05	-0.93714	-1.86622
106799046	chr7:106799046:AC:A	1.00071e-43	-8.19721e-10	-1.50984	0.000216977	-8.19721e-10	-1.66543	0.000217186	-8.19721e-10	-1.66543
106799134	chr7:106799134:G:A	6.54654e-44	-8.19721e-10	-1.9342	0.000168878	-8.19721e-10	-1.91605	0.000169044	-8.19721e-10	-1.91603
106799485	chr7:106799485:T:C	6.58729e-44	-8.19721e-10	-1.92799	0.000167294	-8.19721e-10	-1.92547	0.000167458	-8.19721e-10	-1.92546
106799586	chr7:106799586:G:A	8.63358e-45	-2.47451	-1.48555	1.81044e-05	-2.54511	-1.60396	1.81201e-05	-2.54513	-1.60404
106799732	chr7:106799732:T:C	1.29365e-43	-8.19721e-10	-1.25309	0.000318759	-8.19721e-10	-1.28079	0.000319076	-8.19721e-10	-1.28076
106799762	chr7:106799762:G:A	5.48354e-45	-2.51808	-1.89589	1.67474e-05	-2.35571	-1.87127	1.6757e-05	-2.35606	-1.87132
106799993	chr7:106799993:C:T	6.61125e-44	-8.19721e-10	-1.92436	0.000168192	-8.19721e-10	-1.92011	0.000168358	-8.19721e-10	-1.92009
106800049	chr7:106800049:T:G	3.53296e-44	-0.876861	-1.67414	2.66377e-05	-2.03711	-1.72579	2.6657e-05	-2.03728	-1.72585
106800206	chr7:106800206:T:G	7.04263e-45	-2.32332	-1.84042	1.68732e-05	-2.44994	-1.76955	1.6886e-05	-2.45004	-1.76966
106800229	chr7:106800229:G:T	6.58802e-44	-8.19721e-10	-1.92788	0.000167198	-8.19721e-10	-1.92604	0.000167362	-8.19721e-10	-1.92603
106800488	chr7:106800488:A:G	1.00413e-43	-8.19721e-10	-1.50643	0.000217533	-8.19721e-10	-1.66287	0.000217742	-8.19721e-10	-1.66288
106801016	chr7:106801016:G:C	4.30073e-43	1.31539	-1.36716	0.000135905	-0.339617	-1.79365	0.000136102	-0.339052	-1.79373
106801224	chr7:106801224:C:A	1.93724e-44	-1.22033	-1.93154	3.2339e-05	-1.63245	-1.9365	3.23788e-05	-1.63219	-1.93649
106801226	chr7:106801226:C:T	2.80366e-44	-1.02159	-1.76062	2.23264e-05	-2.1338	-1.80566	2.23432e-05	-2.13396	-1.80571
106801248	chr7:106801248:C:T	1.36677e-43	0.085465	-1.28356	9.9702e-05	-1.12072	-1.32231	9.98473e-05	-1.12017	-1.32238
106801632	chr7:106801632:G:A	8.62974e-45	-2.49328	-1.46723	1.83732e-05	-2.54212	-1.59221	1.83887e-05	-2.54216	-1.59229
106801693	chr7:106801693:C:A	1.22271e-43	0.583329	-1.89281	6.96668e-05	-1.12685	-1.67465	6.97636e-05	-1.1265	-1.67458
106802289	chr7:106802289:T:A	1.98437e-44	-2.18217	-0.94566	2.42117e-05	-2.53878	-1.3196	2.42344e-05	-2.53879	-1.31963
106802460	chr7:106802460:A:G	6.66462e-44	-8.19721e-10	-1.91632	0.000166623	-8.19721e-10	-1.92949	0.000166787	-8.19721e-10	-1.92947
106802775	chr7:106802775:G:A	9.71223e-45	-2.49494	-1.3474	2.09317e-05	-2.54175	-1.46221	2.09489e-05	-2.54179	-1.46231
106802908	chr7:106802908:A:G	8.18396e-45	-2.40315	-1.6104	0.000115239	-1.72948	-0.568737	0.0001154	-1.72922	-0.568568
106802962	chr7:106802962:C:G	2.45482e-44	-1.6782	-1.23688	4.43403e-05	-2.04849	-1.20484	4.43903e-05	-2.04827	-1.2049
106803050	chr7:106803050:C:T	1.00812e-43	-0.289969	-1.2125	8.23097e-05	-1.38158	-1.25315	8.24246e-05	-1.38109	-1.25322
106803238	chr7:106803238:T:A	6.58539e-44	-8.19721e-10	-1.92828	0.000167067	-8.19721e-10	-1.92683	0.000167231	-8.19721e-10	-1.92681
106803274	chr7:106803274:A:G	2.15543e-44	-1.74811	-1.29703	3.95181e-05	-2.09738	-1.27109	3.95623e-05	-2.09717	-1.27114
106803411	chr7:106803411:C:T	1.20173e-43	-1.32679	-1.18586e-09	0.000105475	-2.38675	-1.18586e-09	0.000105578	-2.38674	-1.18586e-09
106803687	chr7:106803687:T:G	2.06338e-43	-8.19721e-10	-0.786203	0.000905044	-8.19721e-10	-0.237239	0.000905941	-8.19721e-10	-0.237215
106803937	chr7:106803937:T:C	1.9956e-43	-8.19721e-10	-0.819603	0.000958271	-8.19721e-10	-0.180092	0.00095917	-8.19721e-10	-0.180121
106804069	chr7:106804069:G:A	3.30472e-44	-0.932354	-1.68543	2.48815e-05	-2.08693	-1.74417	2.48998e-05	-2.08709	-1.74424
106804344	chr7:106804344:A:C	1.98058e-44	-1.22926	-1.90049	4.44797e-05	-1.44345	-1.80674	4.45415e-05	-1.443	-1.80677
106804382	chr7:106804382:A:G	3.96836e-43	-8.19721e-10	-0.132196	0.000441638	-8.19721e-10	-0.954732	0.000442097	-8.19721e-10	-0.954659
106804703	chr7:106804703:C:T	1.33019e-43	-8.19721e-10	-1.22522	0.000560503	-8.19721e-10	-0.716388	0.000561024	-8.19721e-10	-0.716425
106804704	chr7:106804704:A:G	9.29115e-44	0.0461686	-1.63024	4.01295e-05	-1.41526	-1.93785	4.01801e-05	-1.41496	-1.93785
106804925	chr7:106804925:C:T	5.31559e-44	-1.66263	-0.479859	9.79831e-05	-1.67448	-0.785944	9.80428e-05	-1.67472	-0.786065
106804984	chr7:106804984:G:A	2.96114e-44	-0.983367	-1.74419	2.35437e-05	-2.09663	-1.78974	2.35612e-05	-2.09679	-1.78979
106805019	chr7:106805019:C:G	9.51089e-44	0.167882	-1.72858	5.39923e-05	-1.1173	-1.93908	5.40689e-05	-1.11684	-1.93909
106805128	chr7:106805128:A:G	9.84649e-44	0.204433	-1.73045	5.53383e-05	-1.09253	-1.93923	5.5417e-05	-1.09207	-1.93923
106805310	chr7:106805310:C:T	2.05627e-43	-8.19721e-10	-0.789655	0.000264276	-8.19721e-10	-1.46823	0.000264591	-8.19721e-10	-1.468
106805551	chr7:106805551:T:C	3.2254e-44	-0.899521	-1.74256	2.46863e-05	-2.05074	-1.78823	2.47045e-05	-2.05091	-1.78829
106805916	chr7:106805916:A:T	2.86494e-44	-1.65074	-1.10985	1.91839e-05	-2.30368	-1.78748	1.9207e-05	-2.30339	-1.78752
106805930	chr7:106805930:T:C	6.30351e-44	-1.97203	-1.18586e-09	0.00016212	-1.95689	-1.18586e-09	0.000162267	-1.95695	-1.18586e-09
106806050	chr7:106806050:A:G	1.18976e-43	-8.19721e-10	-1.33679	0.000185785	-8.19721e-10	-1.82063	0.000185959	-8.19721e-10	-1.82066
106806310	chr7:106806310:T:A	3.70587e-44	-0.760258	-1.74296	2.65559e-05	-1.9774	-1.78857	2.65751e-05	-1.97759	-1.78862
106806365	chr7:106806365:T:C	3.96755e-44	-1.79425	-0.640731	4.51753e-05	-2.12092	-1.11375	4.52426e-05	-2.12072	-1.11343
106806454	chr7:106806454:A:C	6.93039e-45	-2.53703	-1.64277	1.5463e-05	-2.50852	-1.79825	1.54751e-05	-2.50865	-1.79831
106806488	chr7:106806488:T:C	9.29854e-44	-8.19721e-10	-1.58328	0.0002105	-8.19721e-10	-1.69573	0.000210704	-8.19721e-10	-1.69574
106806503	chr7:106806503:T:C	5.12323e-45	-2.54197	-1.93997	1.43688e-05	-2.54422	-1.83594	1.43834e-05	-2.54425	-1.83587
106806645	chr7:106806645:G:A	7.84666e-44	-8.19721e-10	-1.75305	0.00017239	-8.19721e-10	-1.89547	0.000172551	-8.19721e-10	-1.8955
106806880	chr7:106806880:G:A	4.65652e-43	-0.826271	0.853991	0.000738522	-2.53777	2.09719	0.000738958	-2.53779	2.09684
106807343	chr7:106807343:G:A	3.60574e-44	-2.53061	-1.18586e-09	9.06622e-05	-2.53808	-1.18586e-09	9.0751e-05	-2.53807	-1.18586e-09
106808157	chr7:106808157:G:A	2.35679e-44	-1.83548	-1.12035	1.40877e-05	-2.49887	-1.90105	1.41006e-05	-2.49889	-1.90109
106808465	chr7:106808465:T:C	5.73749e-45	-2.54258	-1.82612	1.98861e-05	-2.5396	-1.5156	1.99071e-05	-2.53967	-1.51544
106808678	chr7:106808678:G:A	7.70036e-45	-2.2278	-1.84665	1.3413e-05	-2.50918	-1.93981	1.34272e-05	-2.50909	-1.93982
106809299	chr7:106809299:C:T	1.01796e-42	-8.19721e-10	0.809836	0.000929352	-8.19721e-10	-0.210735	0.000930336	-8.19721e-10	-0.210643
106809501	chr7:106809501:CAT:C	1.27668e-44	-2.13454	-1.43433	1.49169e-05	-2.54324	-1.79948	1.49313e-05	-2.54324	-1.79949
106809642	chr7:106809642:A:G	5.26175e-45	-2.54316	-1.9121	1.96096e-05	-2.50454	-1.56466	1.96343e-05	-2.50448	-1.56443
106809914	chr7:106809914:T:C	6.27356e-45	-2.53648	-1.7429	2.29525e-05	-2.53892	-1.37288	2.29773e-05	-2.53899	-1.3727
106810175	chr7:106810175:T:C	5.9484e-45	-2.53924	-1.79336	1.44343e-05	-2.49833	-1.87729	1.44453e-05	-2.4985	-1.87732
106810302	chr7:106810302:A:G	8.12149e-44	-8.19721e-10	-1.71862	0.000309957	-8.19721e-10	-1.30879	0.0003103	-8.19721e-10	-1.30865
106810309	chr7:106810309:A:G	9.00573e-44	-0.0443935	-1.57088	7.02702e-05	-0.989587	-1.80329	7.03146e-05	-0.989903	-1.80331
106810735	chr7:106810735:G:A	6.73371e-44	-8.19721e-10	-1.90601	0.000167108	-8.19721e-10	-1.92658	0.000167271	-8.19721e-10	-1.92657
106811006	chr7:106811006:A:G	2.71228e-43	-8.19721e-10	-0.512759	0.000262062	-8.19721e-10	-1.47664	0.000262277	-8.19721e-10	-1.47679
106811609	chr7:106811609:G:T	7.13401e-44	-8.19721e-10	-1.84826	0.000165013	-8.19721e-10	-1.9392	0.000165174	-8.19721e-10	-1.93919
106811697	chr7:106811697:G:A	6.55245e-44	-8.19721e-10	-1.9333	0.00016497	-8.19721e-10	-1.93946	0.000165129	-8.19721e-10	-1.93946
106812177	chr7:106812177:T:A	3.59971e-44	-2.53228	-1.18586e-09	0.000108838	-2.35536	-1.18586e-09	0.000108948	-2.35532	-1.18586e-09
106812689	chr7:106812689:C:T	7.91756e-45	-2.18103	-1.8656	1.41893e-05	-2.52256	-1.87017	1.42054e-05	-2.52248	-1.87009
106812726	chr7:106812726:C:T	8.24976e-44	-8.19721e-10	-1.70295	0.000206201	-8.19721e-10	-1.71637	0.000206395	-8.19721e-10	-1.7164
106813208	chr7:106813208:G:A	5.3566e-44	-2.13481	-1.18586e-09	0.000110431	-2.34083	-1.18586e-09	0.000110543	-2.34078	-1.18586e-09
106813271	chr7:106813271:C:A	5.13121e-45	-2.54208	-1.9383	1.94505e-05	-2.48015	-1.5972	1.947e-05	-2.48016	-1.59715
106813307	chr7:106813307:T:C	1.13799e-43	-8.19721e-10	-1.38129	0.000254794	-8.19721e-10	-1.50477	0.000255034	-8.19721e-10	-1.50479
106813315	chr7:106813315:A:G	7.18534e-43	-8.19721e-10	0.461494	0.00080963	-8.19721e-10	-0.348645	0.00081041	-8.19721e-10	-0.348649
106813415	chr7:106813415:A:T	5.5011e-45	-2.53739	-1.87338	1.6012e-05	-2.47254	-1.79934	1.60275e-05	-2.47257	-1.79932
106813870	chr7:106813870:T:C	6.85948e-44	-8.19721e-10	-1.8875	0.00017314	-8.19721e-10	-1.89112	0.00017332	-8.19721e-10	-1.89105
106813905	chr7:106813905:C:T	5.16973e-45	-2.5455	-1.9274	1.78221e-05	-2.44612	-1.71867	1.78402e-05	-2.44614	-1.71859
106814175	chr7:106814175:G:A	6.51828e-44	-8.19721e-10	-1.93852	0.000164961	-8.19721e-10	-1.93951	0.000165121	-8.19721e-10	-1.93951
106814552	chr7:106814552:T:G	6.53094e-44	-8.19721e-10	-1.93658	0.000167919	-8.19721e-10	-1.92174	0.000168077	-8.19721e-10	-1.92176
106815053	chr7:106815053:T:C	1.96703e-43	-8.19721e-10	-0.834027	0.000310541	-8.19721e-10	-1.30691	0.000310839	-8.19721e-10	-1.30691
106815073	chr7:106815073:C:T	1.00465e-43	-8.19721e-10	-1.50591	0.000247906	-8.19721e-10	-1.53217	0.000248136	-8.19721e-10	-1.53221
106815106	chr7:106815106:G:A	9.17466e-44	-8.19721e-10	-1.59669	0.000250424	-8.19721e-10	-1.52207	0.000250654	-8.19721e-10	-1.52212
106815624	chr7:106815624:C:T	6.628e-44	-8.19721e-10	-1.92183	0.000174199	-8.19721e-10	-1.88502	0.000174373	-8.19721e-10	-1.88499
106816007	chr7:106816007:G:T	2.02724e-43	-0.803874	-1.18586e-09	0.000106839	-2.3739	-1.18586e-09	0.000106948	-2.37385	-1.18586e-09
106816023	chr7:106816023:T:C	9.99328e-44	-8.19721e-10	-1.51122	0.000246815	-8.19721e-10	-1.53658	0.000247044	-8.19721e-10	-1.53662
106816049	chr7:106816049:C:T	5.11579e-45	-2.54403	-1.93936	1.92226e-05	-2.38762	-1.70152	1.92414e-05	-2.38765	-1.70147
106816236	chr7:106816236:C:T	8.13195e-44	-8.19721e-10	-1.71733	0.000203946	-8.19721e-10	-1.72737	0.000204139	-8.19721e-10	-1.72739
106816670	chr7:106816670:C:A	2.40766e-43	-8.19721e-10	-0.631895	0.00225982	-8.19721e-10	0.677816	0.00226209	-8.19721e-10	0.677854
106818090	chr7:106818090:C:T	9.09254e-44	-8.19721e-10	-1.60568	0.000214606	-8.19721e-10	-1.67642	0.000214827	-8.19721e-10	-1.67635
106818424	chr7:106818424:C:G	8.67944e-45	-2.4021	-1.55267	4.0712e-05	-1.75299	-1.58571	4.07557e-05	-1.75285	-1.58575
106818523	chr7:106818523:C:A	7.36171e-44	-8.19721e-10	-1.81684	0.00018005	-8.19721e-10	-1.85199	0.000180229	-8.19721e-10	-1.85196
106818529	chr7:106818529:C:G	5.19017e-45	-2.54546	-1.9235	1.46027e-05	-2.42981	-1.9342	1.46189e-05	-2.42966	-1.93422
106818730	chr7:106818730:G:A	9.03956e-45	-2.54367	-1.37044	1.72018e-05	-2.49105	-1.70915	1.72184e-05	-2.49107	-1.70914
106818805	chr7:106818805:A:G	5.80485e-45	-2.53572	-1.8213	1.76514e-05	-2.32677	-1.84764	1.7671e-05	-2.32655	-1.84771
106818816	chr7:106818816:G:A	5.83766e-45	-2.53593	-1.81546	1.77647e-05	-2.32796	-1.84005	1.77844e-05	-2.32775	-1.84012
106818940	chr7:106818940:G:A	3.64738e-44	-2.51913	-1.18586e-09	8.99996e-05	-2.54542	-1.18586e-09	9.00864e-05	-2.54542	-1.18586e-09
106819115	chr7:106819115:G:C	7.65711e-45	-2.25864	-1.82145	4.17304e-05	-1.4407	-1.87329	4.17774e-05	-1.44055	-1.87328
106819471	chr7:106819471:G:A	6.51876e-45	-2.32942	-1.91161	1.69489e-05	-2.28792	-1.9271	1.69609e-05	-2.28817	-1.92711
106819851	chr7:106819851:A:G	1.16299e-44	-2.26926	-1.39288	2.41212e-05	-2.23189	-1.63024	2.41425e-05	-2.23216	-1.63006
106819917	chr7:106819917:C:T	6.51364e-44	-8.19721e-10	-1.93924	0.000214877	-8.19721e-10	-1.67516	0.000215083	-8.19721e-10	-1.67516
106819922	chr7:106819922:A:G	1.22808e-43	-8.19721e-10	-1.30509	0.000245454	-8.19721e-10	-1.54211	0.000245695	-8.19721e-10	-1.5421
106819984	chr7:106819984:A:G	5.91963e-44	-2.44733	0.412469	0.000185354	-1.84319	0.0202381	0.000185551	-1.84311	0.0202468
106820134	chr7:106820134:A:G	9.20041e-45	-2.41694	-1.47953	4.36527e-05	-1.76502	-1.50394	4.3699e-05	-1.76488	-1.50398
106820410	chr7:106820410:T:C	7.08986e-45	-2.29914	-1.85791	3.86273e-05	-1.50682	-1.88444	3.86723e-05	-1.50665	-1.88442
106820883	chr7:106820883:C:T	2.62023e-44	-2.49813	-0.351738	8.50989e-05	-2.389	-0.212408	8.51942e-05	-2.38902	-0.212239
106821065	chr7:106821065:T:C	2.68032e-44	-2.47595	-0.351251	8.78801e-05	-2.35733	-0.211923	8.79785e-05	-2.35734	-0.211753
106821585	chr7:106821585:G:A	6.62569e-44	-8.19721e-10	-1.92218	0.000168618	-8.19721e-10	-1.91759	0.000168781	-8.19721e-10	-1.91759
106821939	chr7:106821939:C:T	2.56447e-44	-2.48657	-0.384813	8.32354e-05	-2.37411	-0.249441	8.33284e-05	-2.37413	-0.249272
106821975	chr7:106821975:A:G	6.64446e-45	-2.29355	-1.92839	4.02517e-05	-1.47774	-1.87233	4.02984e-05	-1.47756	-1.87232
106822117	chr7:106822117:G:A	9.41249e-44	-8.19721e-10	-1.5711	0.000211487	-8.19721e-10	-1.69106	0.000211693	-8.19721e-10	-1.69105
106822591	chr7:106822591:T:A	7.59121e-44	-8.19721e-10	-1.78614	0.000166837	-8.19721e-10	-1.92821	0.000166998	-8.19721e-10	-1.92821
106822611	chr7:106822611:A:G	1.00622e-44	-2.22173	-1.5852	5.76066e-05	-1.33026	-1.66133	5.76722e-05	-1.33011	-1.6613
106823148	chr7:106823148:C:T	7.57197e-45	-2.17873	-1.91254	2.06465e-05	-2.11795	-1.89972	2.06601e-05	-2.11827	-1.89971
106824039	chr7:106824039:C:A	6.62468e-44	-8.19721e-10	-1.92233	0.000168649	-8.19721e-10	-1.91741	0.000168812	-8.19721e-10	-1.91741
106824613	chr7:106824613:T:C	6.80077e-44	-8.19721e-10	-1.8961	0.000164919	-8.19721e-10	-1.93977	0.000165079	-8.19721e-10	-1.93977
106825202	chr7:106825202:A:G	6.11036e-45	-2.53261	-1.77312	1.90398e-05	-2.32494	-1.77375	1.9063e-05	-2.3247	-1.77374
106825666	chr7:106825666:G:A	6.50988e-44	-8.19721e-10	-1.93981	0.000176133	-8.19721e-10	-1.87398	0.000176301	-8.19721e-10	-1.874
106826321	chr7:106826321:G:A	4.59786e-44	-2.28754	-1.18586e-09	9.00159e-05	-2.54524	-1.18586e-09	9.01026e-05	-2.54524	-1.18586e-09
106826370	chr7:106826370:T:C	1.81019e-43	-8.19721e-10	-0.917119	0.00105707	-8.19721e-10	-0.0819652	0.00105768	-8.19721e-10	-0.0823513
106826552	chr7:106826552:G:A	6.50374e-43	2.30126	-1.93943	0.000622162	1.31771	-1.92973	0.00062226	1.31691	-1.92975
106826564	chr7:106826564:T:G	2.07144e-43	-8.19721e-10	-0.782304	0.000339782	-8.19721e-10	-1.21692	0.000340124	-8.19721e-10	-1.21688
106826578	chr7:106826578:T:G	7.99552e-44	0.164244	-1.8985	0.000103867	-0.49555	-1.90656	0.000104008	-0.495206	-1.90652
106827010	chr7:106827010:T:C	7.91703e-45	-2.51187	-1.53483	2.28717e-05	-2.34966	-1.56566	2.28798e-05	-2.35016	-1.56577
106827537	chr7:106827537:C:A	6.50993e-44	-8.19721e-10	-1.93981	0.000164912	-8.19721e-10	-1.93981	0.000165072	-8.19721e-10	-1.93981
106827752	chr7:106827752:G:A	6.98805e-44	-8.19721e-10	-1.86893	0.000181863	-8.19721e-10	-1.84197	0.000182042	-8.19721e-10	-1.84195
106827899	chr7:106827899:C:T	7.04702e-44	-8.19721e-10	-1.86053	0.000192456	-8.19721e-10	-1.78536	0.000192633	-8.19721e-10	-1.7854
106827923	chr7:106827923:G:C	5.69231e-44	-1.65641	-0.417609	0.000684042	-0.443881	-0.073323	0.000683798	-0.444602	-0.0739241
106828005	chr7:106828005:G:T	5.65745e-44	-2.08016	-1.18586e-09	9.18207e-05	-2.52538	-1.18586e-09	9.19062e-05	-2.52542	-1.18586e-09
106828105	chr7:106828105:C:T	1.02227e-44	-2.09468	-1.69643	2.37524e-05	-1.99893	-1.87861	2.37802e-05	-1.99866	-1.87868
106828285	chr7:106828285:A:G	3.59044e-44	-2.53486	-1.18586e-09	0.00010009	-2.43915	-1.18586e-09	0.000100191	-2.43911	-1.18586e-09
106828371	chr7:106828371:C:T	9.11611e-45	-2.22308	-1.68259	2.06145e-05	-2.14764	-1.87159	2.06377e-05	-2.14741	-1.87166
106829308	chr7:106829308:C:T	6.61375e-44	-8.19721e-10	-1.92398	0.000166723	-8.19721e-10	-1.92889	0.000166885	-8.19721e-10	-1.92889
106829571	chr7:106829571:A:G	2.06694e-42	-8.19721e-10	1.5181	0.00123006	-8.19721e-10	0.0695934	0.00123149	-8.19721e-10	0.0697914
106829852	chr7:106829852:T:TC	6.61728e-44	-8.19721e-10	-1.92345	0.000166795	-8.19721e-10	-1.92846	0.000166957	-8.19721e-10	-1.92845
106829956	chr7:106829956:CT:C	1.68574e-43	-8.19721e-10	-0.988345	0.000441743	-8.19721e-10	-0.954494	0.000442078	-8.19721e-10	-0.954703
106830003	chr7:106830003:C:A	6.61663e-44	-8.19721e-10	-1.92355	0.000166782	-8.19721e-10	-1.92853	0.000166944	-8.19721e-10	-1.92853
106830531	chr7:106830531:C:T	6.58102e-44	-8.19721e-10	-1.92894	0.000166122	-8.19721e-10	-1.9325	0.000166284	-8.19721e-10	-1.93249
106830547	chr7:106830547:G:A	5.71743e-45	-2.44347	-1.92873	1.36913e-05	-2.4911	-1.93736	1.37039e-05	-2.49117	-1.93734
106830752	chr7:106830752:G:A	2.1188e-43	-8.19721e-10	-0.759698	0.000356372	-8.19721e-10	-1.16925	0.000356743	-8.19721e-10	-1.16917
106830779	chr7:106830779:A:G	6.70413e-44	-8.19721e-10	-1.91041	0.000203713	-8.19721e-10	-1.72851	0.000203917	-8.19721e-10	-1.72848
106830929	chr7:106830929:G:A	1.75252e-43	-8.19721e-10	-0.949497	0.000305512	-8.19721e-10	-1.32323	0.000305828	-8.19721e-10	-1.32317
106831392	chr7:106831392:G:A	8.35788e-44	-8.19721e-10	-1.68993	0.000227077	-8.19721e-10	-1.61993	0.000227293	-8.19721e-10	-1.61995
106831501	chr7:106831501:G:A	1.12968e-43	-8.19721e-10	-1.38861	0.000381572	-8.19721e-10	-1.10092	0.000381895	-8.19721e-10	-1.10104
106831624	chr7:106831624:G:A	6.54044e-44	-8.19721e-10	-1.93513	0.000165268	-8.19721e-10	-1.93765	0.000165428	-8.19721e-10	-1.93765
106831840	chr7:106831840:T:C	8.07184e-44	-8.19721e-10	-1.72475	0.000194306	-8.19721e-10	-1.77579	0.000194464	-8.19721e-10	-1.77594
106832348	chr7:106832348:C:T	1.5253e-43	-8.19721e-10	-1.08836	0.000382249	-8.19721e-10	-1.09915	0.000382377	-8.19721e-10	-1.09978
106832393	chr7:106832393:C:T	3.87775e-44	-2.45788	-1.18586e-09	0.000107177	-2.37075	-1.18586e-09	0.000107285	-2.3707	-1.18586e-09
106832777	chr7:106832777:C:T	9.72628e-44	-8.19721e-10	-1.5383	0.000252677	-8.19721e-10	-1.51311	0.000252837	-8.19721e-10	-1.51344
106833315	chr7:106833315:A:G	6.82886e-44	-8.19721e-10	-1.89198	0.000178748	-8.19721e-10	-1.85924	0.000178923	-8.19721e-10	-1.85923
106833527	chr7:106833527:A:G	4.39773e-44	-2.33205	-1.18586e-09	0.000106001	-2.38177	-1.18586e-09	0.000106094	-2.38186	-1.18586e-09
106833782	chr7:106833782:G:A	6.71573e-44	-8.19721e-10	-1.90868	0.000167234	-8.19721e-10	-1.92583	0.000167393	-8.19721e-10	-1.92584
106833837	chr7:106833837:T:C	9.13617e-43	0.701691	-1.18586e-09	0.00255098	0.799011	-1.18586e-09	0.00255458	0.799453	-1.18586e-09
106834005	chr7:106834005:G:A	1.33422e-43	-8.19721e-10	-1.22221	0.000200755	-8.19721e-10	-1.74314	0.000200967	-8.19721e-10	-1.74305
106834065	chr7:106834065:C:T	4.34431e-43	-8.19721e-10	-0.041682	0.000503329	-8.19721e-10	-0.823978	0.000503818	-8.19721e-10	-0.823973
106834091	chr7:106834091:C:T	2.95135e-44	-0.80385	-1.92702	9.05756e-05	-0.726569	-1.81247	9.06959e-05	-0.726242	-1.81243
106834268	chr7:106834268:T:C	6.50892e-44	-8.19721e-10	-1.93996	0.000169131	-8.19721e-10	-1.91455	0.000169294	-8.19721e-10	-1.91455
106834386	chr7:106834386:GA:G	6.62534e-44	-8.19721e-10	-1.92223	0.000165033	-8.19721e-10	-1.93908	0.000165192	-8.19721e-10	-1.93908
106834407	chr7:106834407:C:T	6.65542e-44	-8.19721e-10	-1.9177	0.000165272	-8.19721e-10	-1.93763	0.000165433	-8.19721e-10	-1.93762
106834581	chr7:106834581:C:T	8.9093e-44	-8.19721e-10	-1.62604	0.000230468	-8.19721e-10	-1.60511	0.000230686	-8.19721e-10	-1.60513
106834595	chr7:106834595:C:T	1.00265e-43	-8.19721e-10	-1.5079	0.000329087	-8.19721e-10	-1.2489	0.000329369	-8.19721e-10	-1.24901
106834821	chr7:106834821:T:C	2.5141e-44	-0.993173	-1.89805	7.21319e-05	-0.959025	-1.8077	7.22289e-05	-0.958685	-1.80766
106834823	chr7:106834823:C:T	6.62477e-44	-8.19721e-10	-1.92232	0.000165032	-8.19721e-10	-1.93908	0.000165191	-8.19721e-10	-1.93908
106834878	chr7:106834878:C:T	9.39208e-44	-8.19721e-10	-1.57327	0.00017852	-8.19721e-10	-1.86052	0.000178685	-8.19721e-10	-1.86056
106835482	chr7:106835482:C:T	2.22848e-44	-1.22288	-1.78894	0.000240053	-0.0202374	-1.54413	0.000240129	-0.0206424	-1.54437
106835505	chr7:106835505:C:T	4.80624e-44	-2.24322	-1.18586e-09	8.99658e-05	-2.54579	-1.18586e-09	9.00527e-05	-2.54579	-1.18586e-09
106835559	chr7:106835559:A:T	1.00265e-43	-8.19721e-10	-1.5079	0.000329087	-8.19721e-10	-1.2489	0.000329369	-8.19721e-10	-1.24901
106835620	chr7:106835620:A:G	6.7499e-44	-8.19721e-10	-1.90361	0.000168267	-8.19721e-10	-1.91967	0.000168422	-8.19721e-10	-1.91972
106835668	chr7:106835668:C:T	6.59505e-44	-8.19721e-10	-1.92682	0.000165876	-8.19721e-10	-1.93398	0.000166035	-8.19721e-10	-1.93399
106836148	chr7:106836148:C:T	7.05168e-44	-8.19721e-10	-1.85987	0.000185571	-8.19721e-10	-1.82179	0.000185712	-8.19721e-10	-1.82199
106836615	chr7:106836615:C:T	7.75548e-44	-8.19721e-10	-1.76474	0.000196796	-8.19721e-10	-1.76305	0.000196985	-8.19721e-10	-1.76306
106836916	chr7:106836916:C:G	6.63496e-44	-8.19721e-10	-1.92078	0.000166503	-8.19721e-10	-1.93021	0.000166662	-8.19721e-10	-1.93022
106837031	chr7:106837031:C:T	7.1326e-44	-8.19721e-10	-1.84846	0.000188074	-8.19721e-10	-1.80839	0.000188216	-8.19721e-10	-1.8086
106837033	chr7:106837033:C:A	5.60262e-45	-2.4531	-1.93939	1.4362e-05	-2.45707	-1.92357	1.43733e-05	-2.4572	-1.92362
106837180	chr7:106837180:G:A	7.63038e-44	-8.19721e-10	-1.781	0.000206499	-8.19721e-10	-1.71493	0.00020664	-8.19721e-10	-1.71521
106837382	chr7:106837382:A:C	6.95713e-44	-8.19721e-10	-1.87337	0.000173179	-8.19721e-10	-1.8909	0.000173349	-8.19721e-10	-1.89088
106837544	chr7:106837544:C:T	7.48324e-44	-8.19721e-10	-1.80047	0.000176718	-8.19721e-10	-1.87067	0.00017689	-8.19721e-10	-1.87066
106837756	chr7:106837756:G:A	8.24128e-44	-8.19721e-10	-1.70398	0.000169132	-8.19721e-10	-1.91454	0.000169291	-8.19721e-10	-1.91457
106837992	chr7:106837992:T:C	1.45633e-44	-2.13981	-1.2974	0.000154941	-1.24783	-0.754345	0.000154978	-1.24809	-0.754817
106838179	chr7:106838179:T:A	5.9716e-45	-2.49999	-1.82872	1.37246e-05	-2.50636	-1.91967	1.37372e-05	-2.50644	-1.91964
106838188	chr7:106838188:C:G	6.77474e-44	-8.19721e-10	-1.89993	0.000176685	-8.19721e-10	-1.87085	0.000176829	-8.19721e-10	-1.87101
106838192	chr7:106838192:T:C	1.54349e-43	-8.19721e-10	-1.07651	0.000466214	-8.19721e-10	-0.900577	0.000466288	-8.19721e-10	-0.901386
106838376	chr7:106838376:C:A	1.04809e-43	-1.46358	-1.18586e-09	0.000288559	-1.38032	-1.18586e-09	0.000288794	-1.38048	-1.18586e-09
106838469	chr7:106838469:A:G	2.88735e-44	-0.850298	-1.9025	0.000344082	0.550528	-1.75487	0.000344195	0.55006	-1.75504
106838994	chr7:106838994:A:C	2.61586e-44	-0.936762	-1.91478	7.39448e-05	-0.899316	-1.84259	7.40443e-05	-0.89897	-1.84256
106839151	chr7:106839151:T:C	1.02412e-43	-8.19721e-10	-1.48672	0.00024126	-8.19721e-10	-1.55935	0.000241494	-8.19721e-10	-1.55934
106839187	chr7:106839187:T:G	2.69796e-44	-0.882809	-1.93783	6.58291e-05	-0.921441	-1.93672	6.58794e-05	-0.921654	-1.93671
106839692	chr7:106839692:G:A	2.68205e-44	-0.912537	-1.91402	7.61896e-05	-0.87482	-1.83718	7.62926e-05	-0.874478	-1.83714
106840015	chr7:106840015:A:G	6.52476e-44	-8.19721e-10	-1.93753	0.000165422	-8.19721e-10	-1.93672	0.000165576	-8.19721e-10	-1.93676
106840091	chr7:106840091:T:C	2.9605e-44	-0.813512	-1.91426	8.16989e-05	-0.801014	-1.84117	8.18095e-05	-0.800659	-1.84114
106840269	chr7:106840269:C:T	7.21538e-44	-8.19721e-10	-1.83692	0.000203928	-8.19721e-10	-1.72746	0.000204133	-8.19721e-10	-1.72742
106841153	chr7:106841153:T:C	5.40877e-44	-2.12511	-1.18586e-09	0.000128456	-2.18964	-1.18586e-09	0.000128571	-2.18971	-1.18586e-09
106841642	chr7:106841642:T:C	6.57159e-44	-1.00137	-0.929009	0.000629243	0.239398	-0.840103	0.000629401	0.239022	-0.840443
106841668	chr7:106841668:A:G	6.54026e-44	-8.19721e-10	-1.93516	0.000164959	-8.19721e-10	-1.93953	0.000165118	-8.19721e-10	-1.93953
106841707	chr7:106841707:T:A	6.77824e-44	-8.19721e-10	-1.89942	0.00016514	-8.19721e-10	-1.93843	0.000165299	-8.19721e-10	-1.93843
106842005	chr7:106842005:C:T	7.57694e-44	-8.19721e-10	-1.78803	0.000178303	-8.19721e-10	-1.86174	0.000178477	-8.19721e-10	-1.86173
106842073	chr7:106842073:A:G	3.59951e-44	-2.53234	-1.18586e-09	0.000186825	-1.81505	-1.18586e-09	0.000186971	-1.81524	-1.18586e-09
106842262	chr7:106842262:T:C	6.98035e-44	-8.19721e-10	-1.87004	0.000169048	-8.19721e-10	-1.91504	0.000169212	-8.19721e-10	-1.91504
106842310	chr7:106842310:A:G	2.75912e-44	-0.93512	-1.8631	7.44429e-05	-0.985404	-1.74979	7.45433e-05	-0.985063	-1.74974
106842319	chr7:106842319:A:G	7.84243e-44	-8.19721e-10	-1.75359	0.000168086	-8.19721e-10	-1.92075	0.000168246	-8.19721e-10	-1.92076
106842512	chr7:106842512:G:A	6.19907e-45	-2.42752	-1.8638	1.56912e-05	-2.54543	-1.74669	1.57045e-05	-2.54543	-1.74681
106842521	chr7:106842521:A:G	6.46449e-45	-2.53846	-1.71094	1.92188e-05	-2.24636	-1.84298	1.92329e-05	-2.2466	-1.84296
106842751	chr7:106842751:C:A	7.07683e-44	-8.19721e-10	-1.85631	0.00017543	-8.19721e-10	-1.87799	0.000175601	-8.19721e-10	-1.87797
106842769	chr7:106842769:T:C	5.41102e-44	-2.1247	-1.18586e-09	0.000108689	-2.35673	-1.18586e-09	0.000108786	-2.35681	-1.18586e-09
106842815	chr7:106842815:G:T	1.36197e-43	-8.19721e-10	-1.20162	0.000209691	-8.19721e-10	-1.69959	0.000209888	-8.19721e-10	-1.69962
106843286	chr7:106843286:T:C	5.42058e-45	-2.49801	-1.92751	1.43599e-05	-2.50284	-1.87794	1.43711e-05	-2.50294	-1.87803
106843990	chr7:106843990:G:A	1.44591e-44	-1.50459	-1.93981	2.28607e-05	-1.98403	-1.93178	2.28877e-05	-1.9838	-1.93179
106845157	chr7:106845157:G:A	1.91763e-43	-8.19721e-10	-0.859461	0.000265968	-8.19721e-10	-1.46185	0.000266245	-8.19721e-10	-1.46177
106845255	chr7:106845255:C:T	6.51492e-44	-8.19721e-10	-1.93904	0.000164973	-8.19721e-10	-1.93944	0.000165133	-8.19721e-10	-1.93944
106845307	chr7:106845307:G:C	8.62215e-44	-8.19721e-10	-1.6588	0.000212262	-8.19721e-10	-1.6874	0.000212463	-8.19721e-10	-1.68742
106845789	chr7:106845789:A:G	3.94465e-44	-2.44078	-1.18586e-09	9.10127e-05	-2.53422	-1.18586e-09	9.10991e-05	-2.53424	-1.18586e-09
106845948	chr7:106845948:A:G	9.49108e-44	-8.19721e-10	-1.56278	0.000357926	-8.19721e-10	-1.1649	0.000358098	-8.19721e-10	-1.16538
106846135	chr7:106846135:AAG:A	8.78415e-44	-8.19721e-10	-1.64019	0.000181323	-8.19721e-10	-1.84494	0.000181491	-8.19721e-10	-1.84498
106846142	chr7:106846142:T:C	8.7968e-44	-8.19721e-10	-1.63875	0.000181476	-8.19721e-10	-1.8441	0.000181644	-8.19721e-10	-1.84414
106846529	chr7:106846529:G:A	1.40628e-43	0.757974	-1.92758	0.000445122	0.986869	-1.93374	0.00044536	0.986431	-1.93374
106846629	chr7:106846629:C:A	6.70807e-44	-8.19721e-10	-1.90982	0.000168575	-8.19721e-10	-1.91784	0.000168728	-8.19721e-10	-1.9179
106847532	chr7:106847532:G:A	3.46414e-43	-8.19721e-10	-0.268084	0.000677452	-8.19721e-10	-0.526883	0.000678063	-8.19721e-10	-0.526949
106847694	chr7:106847694:T:G	8.01122e-44	-8.19721e-10	-1.73229	0.0002072	-8.19721e-10	-1.71154	0.000207387	-8.19721e-10	-1.7116
106847756	chr7:106847756:T:C	5.53389e-44	-2.10224	-1.18586e-09	0.000133866	-2.14838	-1.18586e-09	0.000133987	-2.14845	-1.18586e-09
106848447	chr7:106848447:T:C	2.09222e-43	0.797043	-1.56937	0.000625861	1.15239	-1.75849	0.00062674	1.15293	-1.75859
106848558	chr7:106848558:G:T	1.39375e-44	-2.51994	-0.961195	2.86153e-05	-2.38683	-1.30445	2.86306e-05	-2.38697	-1.30474
106848709	chr7:106848709:C:T	9.01752e-45	-1.99669	-1.91986	7.15173e-05	-0.836157	-1.93913	7.15687e-05	-0.836408	-1.93912
106848756	chr7:106848756:G:A	6.51642e-44	-8.19721e-10	-1.93881	0.00016688	-8.19721e-10	-1.92795	0.000167038	-8.19721e-10	-1.92797
106849114	chr7:106849114:T:C	3.63772e-44	-1.31041	-1.21137	0.000127051	-1.01461	-1.18603	0.00012723	-1.01428	-1.18592
106849217	chr7:106849217:C:T	3.55181e-43	0.907687	-1.15078	0.000884851	1.21644	-1.47625	0.000886073	1.21703	-1.47642
106849468	chr7:106849468:C:A	9.31732e-44	-8.19721e-10	-1.58126	0.000170082	-8.19721e-10	-1.90894	0.000170252	-8.19721e-10	-1.90891
106849681	chr7:106849681:C:T	1.38894e-44	-1.55658	-1.92801	3.00382e-05	-1.72718	-1.91557	3.007e-05	-1.72717	-1.91549
106849973	chr7:106849973:A:G	3.21976e-44	-0.741049	-1.90278	6.84408e-05	-0.928718	-1.89054	6.84967e-05	-0.928904	-1.8905
106850153	chr7:106850153:G:A	6.61009e-45	-2.52	-1.70713	2.81782e-05	-2.10511	-1.60157	2.81913e-05	-2.10567	-1.6015
106850198	chr7:106850198:G:A	2.90481e-43	0.643627	-1.08781	0.000693338	0.919376	-1.42308	0.00069427	0.919937	-1.42326
106850496	chr7:106850496:T:C	7.057e-44	-8.19721e-10	-1.85911	0.000207799	-8.19721e-10	-1.70865	0.000207968	-8.19721e-10	-1.70881
106851188	chr7:106851188:G:A	9.24778e-45	-1.95683	-1.93451	7.75718e-05	-0.755041	-1.93898	7.7626e-05	-0.755305	-1.93898
106851232	chr7:106851232:A:G	1.35939e-43	-0.276108	-0.927407	0.000183364	-0.649667	-1.18408	0.000183617	-0.64894	-1.1844
106851606	chr7:106851606:G:A	2.78915e-43	-8.19721e-10	-0.484811	0.000545356	-8.19721e-10	-0.743785	0.000545988	-8.19721e-10	-0.743591
106852228	chr7:106852228:A:G	8.31611e-44	-8.19721e-10	-1.69494	0.000281835	-8.19721e-10	-1.4039	0.000282093	-8.19721e-10	-1.40395
106852331	chr7:106852331:C:A	4.60101e-43	1.04469	-1.02896	0.00115314	1.3829	-1.37788	0.00115473	1.3835	-1.37807
106852543	chr7:106852543:A:C	7.84027e-44	-8.19721e-10	-1.75386	0.000165732	-8.19721e-10	-1.93485	0.000165891	-8.19721e-10	-1.93486
106852573	chr7:106852573:A:G	8.26207e-44	-8.19721e-10	-1.70146	0.0002797	-8.19721e-10	-1.4115	0.000279956	-8.19721e-10	-1.41156
106852922	chr7:106852922:G:C	5.23925e-45	-2.53115	-1.92839	1.37229e-05	-2.54554	-1.88061	1.37355e-05	-2.54555	-1.88066
106852933	chr7:106852933:A:G	1.20989e-43	-8.19721e-10	-1.32002	0.000385022	-8.19721e-10	-1.09192	0.000385316	-8.19721e-10	-1.09212
106853037	chr7:106853037:C:T	4.1051e-43	0.924457	-1.02278	0.00101434	1.24957	-1.3728	0.00101573	1.25016	-1.37299
106853181	chr7:106853181:G:A	1.44141e-44	-1.77403	-1.67348	1.67512e-05	-2.53643	-1.69032	1.67654e-05	-2.53636	-1.69051
106853308	chr7:106853308:T:C	1.1685e-43	-8.19721e-10	-1.35483	0.000367138	-8.19721e-10	-1.13949	0.00036742	-8.19721e-10	-1.13968
106853593	chr7:106853593:C:T	6.60697e-44	-8.19721e-10	-1.92501	0.000173908	-8.19721e-10	-1.8867	0.000174073	-8.19721e-10	-1.88672
106853644	chr7:106853644:C:CA	1.18346e-43	-8.19721e-10	-1.3421	0.000373067	-8.19721e-10	-1.12347	0.000373353	-8.19721e-10	-1.12367
106853648	chr7:106853648:C:T	6.53122e-44	-8.19721e-10	-1.93654	0.000169748	-8.19721e-10	-1.91091	0.00016991	-8.19721e-10	-1.91092
106853649	chr7:106853649:C:A	1.16877e-43	-8.19721e-10	-1.3546	0.000367656	-8.19721e-10	-1.13808	0.000367938	-8.19721e-10	-1.13827
106853873	chr7:106853873:C:T	9.87567e-45	-2.36029	-1.46535	2.06983e-05	-2.52477	-1.4904	2.0708e-05	-2.52494	-1.49073
106853920	chr7:106853920:C:T	2.76438e-44	-0.875856	-1.92046	5.95274e-05	-1.0471	-1.91168	5.9575e-05	-1.0473	-1.91165
106854509	chr7:106854509:T:C	7.70966e-44	-8.19721e-10	-1.77066	0.000164995	-8.19721e-10	-1.9393	0.000165154	-8.19721e-10	-1.93931
106854623	chr7:106854623:G:GAATA	2.46749e-44	-1.68072	-1.22922	2.59431e-05	-2.53202	-1.25729	2.59614e-05	-2.53192	-1.25765
106854934	chr7:106854934:C:T	8.84866e-43	-8.19721e-10	0.669717	0.00674229	-8.19721e-10	1.77093	0.00674755	-8.19721e-10	1.77075
106854973	chr7:106854973:G:A	7.76754e-44	-8.19721e-10	-1.76318	0.000191389	-8.19721e-10	-1.79092	0.000191573	-8.19721e-10	-1.79092
106855071	chr7:106855071:C:T	3.79826e-44	-2.47859	-1.18586e-09	9.71662e-05	-2.4688	-1.18586e-09	9.72556e-05	-2.46885	-1.18586e-09
106855237	chr7:106855237:A:G	7.63212e-44	-8.19721e-10	-1.78077	0.00019484	-8.19721e-10	-1.77305	0.000195016	-8.19721e-10	-1.77311
106855364	chr7:106855364:T:C	9.3034e-45	-2.00481	-1.88053	1.46034e-05	-2.45485	-1.90912	1.46162e-05	-2.45491	-1.90915
106855531	chr7:106855531:G:A	7.60892e-44	-8.19721e-10	-1.78381	0.00019436	-8.19721e-10	-1.77551	0.000194536	-8.19721e-10	-1.77557
106855855	chr7:106855855:T:C	2.49845e-43	-8.19721e-10	-0.594879	0.000419666	-8.19721e-10	-1.00576	0.000420071	-8.19721e-10	-1.00577
106856001	chr7:106856001:A:G	9.77062e-45	-2.17719	-1.65915	4.84651e-05	-1.3757	-1.78868	4.85098e-05	-1.3758	-1.78863
106856065	chr7:106856065:T:C	1.65441e-44	-1.72569	-1.584	1.81422e-05	-2.52396	-1.62302	1.81578e-05	-2.52385	-1.62324
106856135	chr7:106856135:G:A	7.5066e-44	-8.19721e-10	-1.79735	0.000168942	-8.19721e-10	-1.91567	0.000169103	-8.19721e-10	-1.91568
106856194	chr7:106856194:T:C	1.30091e-43	-8.19721e-10	-1.24749	0.00035386	-8.19721e-10	-1.17632	0.000354018	-8.19721e-10	-1.17684
106856565	chr7:106856565:T:C	6.50925e-44	-8.19721e-10	-1.93991	0.000170943	-8.19721e-10	-1.90389	0.000171113	-8.19721e-10	-1.90387
106857002	chr7:106857002:C:T	8.06666e-45	-2.29575	-1.73224	3.76464e-05	-1.57061	-1.84637	3.76808e-05	-1.5707	-1.84634
106857643	chr7:106857643:G:A	1.47494e-43	-1.12193	-1.18586e-09	0.000385838	-1.0898	-1.18586e-09	0.000386147	-1.08997	-1.18586e-09
106857826	chr7:106857826:T:C	6.52048e-45	-2.50521	-1.73556	2.10797e-05	-2.39307	-1.60384	2.1098e-05	-2.39309	-1.60393
106857958	chr7:106857958:C:T	1.83506e-43	-8.19721e-10	-0.903471	0.000375821	-8.19721e-10	-1.11611	0.000376219	-8.19721e-10	-1.11602
106858032	chr7:106858032:A:G	1.50671e-44	-1.70087	-1.70234	6.39109e-05	-0.989695	-1.89804	6.39627e-05	-0.989912	-1.89798
106858343	chr7:106858343:T:C	6.67685e-44	-8.19721e-10	-1.91449	0.000170807	-8.19721e-10	-1.90469	0.000170964	-8.19721e-10	-1.90474
106858655	chr7:106858655:T:C	2.20222e-44	-1.20326	-1.82041	8.24317e-05	-0.69355	-1.9397	8.24957e-05	-0.69374	-1.9397
106859007	chr7:106859007:C:T	1.8414e-43	-8.19721e-10	-0.900022	0.000375072	-8.19721e-10	-1.11811	0.000375467	-8.19721e-10	-1.11802
106859114	chr7:106859114:G:A	9.4709e-45	-1.95621	-1.91128	1.94857e-05	-2.26812	-1.80742	1.95045e-05	-2.26824	-1.80731
106859224	chr7:106859224:T:G	1.53383e-44	-1.46544	-1.91993	9.92071e-05	-0.705065	-1.74295	9.93116e-05	-0.704884	-1.74304
106859371	chr7:106859371:C:T	7.85829e-44	-8.19721e-10	-1.75157	0.000199376	-8.19721e-10	-1.75003	0.00019957	-8.19721e-10	-1.75002
106859568	chr7:106859568:C:G	5.91684e-45	-2.52188	-1.81604	1.4643e-05	-2.45332	-1.90794	1.46573e-05	-2.45328	-1.90797
106859651	chr7:106859651:A:C	5.11552e-45	-2.54352	-1.93992	2.57972e-05	-1.87696	-1.918	2.58167e-05	-1.87715	-1.91802
106859805	chr7:106859805:T:C	8.06888e-44	-8.19721e-10	-1.72512	0.000204363	-8.19721e-10	-1.72533	0.000204562	-8.19721e-10	-1.72532
106860197	chr7:106860197:G:A	8.0514e-44	-8.19721e-10	-1.72729	0.000225329	-8.19721e-10	-1.62766	0.000225447	-8.19721e-10	-1.6281
106860422	chr7:106860422:G:T	8.99753e-45	-1.98592	-1.93285	1.50303e-05	-2.43444	-1.90071	1.50437e-05	-2.43451	-1.90072
106860485	chr7:106860485:T:C	1.43809e-43	-8.19721e-10	-1.14723	0.000389621	-8.19721e-10	-1.08005	0.000389774	-8.19721e-10	-1.08062
106860540	chr7:106860540:C:A	7.56171e-44	-1.79004	-1.18586e-09	0.000191913	-1.78818	-1.18586e-09	0.000192126	-1.78804	-1.18586e-09
106860547	chr7:106860547:G:A	2.15492e-43	-8.19721e-10	-0.742796	0.000434035	-8.19721e-10	-0.972098	0.000434497	-8.19721e-10	-0.972
106860737	chr7:106860737:G:C	3.71346e-44	-2.50117	-1.18586e-09	9.0652e-05	-2.53819	-1.18586e-09	9.07382e-05	-2.53821	-1.18586e-09
106860817	chr7:106860817:C:T	3.29493e-44	-0.893135	-1.72761	0.000256965	-0.0771734	-1.41911	0.00025723	-0.0769649	-1.41925
106860886	chr7:106860886:A:C	1.89874e-43	-8.19721e-10	-0.869357	0.000384672	-8.19721e-10	-1.09283	0.000385081	-8.19721e-10	-1.09274
106860913	chr7:106860913:G:A	1.04569e-44	-1.83754	-1.93092	1.81324e-05	-2.20896	-1.93856	1.81482e-05	-2.20907	-1.93855
106860994	chr7:106860994:A:G	8.54661e-45	-2.1171	-1.85308	1.5797e-05	-2.4376	-1.8478	1.58093e-05	-2.43766	-1.84793
106861053	chr7:106861053:A:G	8.68036e-45	-2.09539	-1.85927	1.58966e-05	-2.42644	-1.85268	1.5909e-05	-2.4265	-1.8528
106861353	chr7:106861353:C:T	6.50886e-44	-8.19721e-10	-1.93997	0.000168552	-8.19721e-10	-1.91798	0.000168712	-8.19721e-10	-1.91799
106861425	chr7:106861425:G:A	5.57095e-45	-2.5403	-1.85785	1.50664e-05	-2.40138	-1.93137	1.50819e-05	-2.40129	-1.9314
106861886	chr7:106861886:C:T	2.82115e-42	1.82918	-1.18586e-09	0.00593578	1.64353	-1.18586e-09	0.00594447	1.64403	-1.18586e-09
106862519	chr7:106862519:G:A	7.72464e-44	-8.19721e-10	-1.76872	0.000197425	-8.19721e-10	-1.75986	0.000197597	-8.19721e-10	-1.75996
106862624	chr7:106862624:G:A	9.31946e-45	-1.9456	-1.93802	1.46567e-05	-2.44532	-1.91501	1.46699e-05	-2.44537	-1.91502
106862751	chr7:106862751:C:T	2.09695e-43	-8.19721e-10	-0.770067	0.000445764	-8.19721e-10	-0.945432	0.000446241	-8.19721e-10	-0.94533
106862953	chr7:106862953:A:G	7.12849e-44	0.0306513	-1.87969	5.66588e-05	-1.3131	-1.69508	5.67297e-05	-1.31265	-1.69524
106863098	chr7:106863098:T:G	2.42088e-43	0.2489	-0.87532	0.00147119	1.32796	-1.07936	0.00147261	1.32765	-1.07905
106863229	chr7:106863229:A:C	1.00419e-44	-1.88277	-1.92618	1.47186e-05	-2.41847	-1.93764	1.47318e-05	-2.41854	-1.93764
106863661	chr7:106863661:G:A	9.81323e-44	-8.19721e-10	-1.5294	0.000243538	-8.19721e-10	-1.54995	0.000243753	-8.19721e-10	-1.55004
106863667	chr7:106863667:T:C	3.61169e-43	-8.19721e-10	-0.226373	0.000673263	-8.19721e-10	-0.533087	0.000673856	-8.19721e-10	-0.533173
106863716	chr7:106863716:G:A	6.54198e-44	-8.19721e-10	-1.9349	0.000187162	-8.19721e-10	-1.81325	0.000187336	-8.19721e-10	-1.81328
106863922	chr7:106863922:TGC:T	2.40088e-43	-8.19721e-10	-0.634714	0.00054399	-8.19721e-10	-0.746292	0.000544525	-8.19721e-10	-0.746275
106863932	chr7:106863932:C:A	1.10465e-43	-8.19721e-10	-1.41102	0.000199891	-8.19721e-10	-1.74745	0.000200092	-8.19721e-10	-1.74741
106864539	chr7:106864539:A:G	4.76454e-44	-2.25193	-1.18586e-09	0.000153341	-2.01256	-1.18586e-09	0.000153505	-2.01246	-1.18586e-09
106864612	chr7:106864612:T:C	3.72131e-43	0.458206	-0.654679	0.000406322	-0.207815	-0.830261	0.000406494	-0.208434	-0.830187
106866005	chr7:106866005:A:G	7.36204e-45	-2.4594	-1.65998	2.09001e-05	-2.37103	-1.63444	2.0916e-05	-2.37112	-1.63455
106866075	chr7:106866075:A:C	1.27391e-43	-8.19721e-10	-1.26845	0.000277475	-8.19721e-10	-1.41949	0.000277759	-8.19721e-10	-1.41943
106866290	chr7:106866290:G:A	1.97323e-42	1.47171	-1.18586e-09	0.00448028	1.36222	-1.18586e-09	0.00448719	1.36279	-1.18586e-09
106866621	chr7:106866621:T:A	1.09562e-43	-0.90874	-0.510492	0.000301835	-0.710912	-0.624429	0.000302035	-0.711286	-0.624361
106866635	chr7:106866635:A:T	7.49225e-45	-2.16222	-1.93963	1.34534e-05	-2.51351	-1.93249	1.34661e-05	-2.51354	-1.93248
106866688	chr7:106866688:ACTCTT:A	2.17533e-43	-8.19721e-10	-0.73337	0.000424851	-8.19721e-10	-0.993484	0.00042523	-8.19721e-10	-0.993559
106867491	chr7:106867491:G:A	1.05248e-43	-8.19721e-10	-1.4594	0.000246719	-8.19721e-10	-1.53697	0.000246936	-8.19721e-10	-1.53706
106868542	chr7:106868542:T:C	5.7304e-45	-2.47421	-1.89572	1.76057e-05	-2.36757	-1.80943	1.76253e-05	-2.36751	-1.80934
106868550	chr7:106868550:C:T	2.20951e-43	-8.19721e-10	-0.71778	0.000444008	-8.19721e-10	-0.949381	0.000444396	-8.19721e-10	-0.949472
106868886	chr7:106868886:C:A	9.27246e-45	-1.94888	-1.93979	1.45547e-05	-2.42957	-1.93774	1.4568e-05	-2.42963	-1.93773
106869126	chr7:106869126:A:G	1.36271e-43	-1.20107	-1.18586e-09	0.000112621	-2.32119	-1.18586e-09	0.000112737	-2.32113	-1.18586e-09
106869488	chr7:106869488:A:G	6.55728e-44	-8.19721e-10	-1.93256	0.000187832	-8.19721e-10	-1.80967	0.000188007	-8.19721e-10	-1.80971
106869722	chr7:106869722:T:G	7.11042e-43	-8.19721e-10	0.451011	0.00515267	-8.19721e-10	1.50205	0.00515695	-8.19721e-10	1.50191
106870903	chr7:106870903:T:A	7.31919e-45	-2.18581	-1.93941	1.9849e-05	-2.11709	-1.93998	1.98679e-05	-2.1171	-1.93998
106871250	chr7:106871250:A:G	2.10442e-43	-8.19721e-10	-0.766508	0.000491054	-8.19721e-10	-0.848669	0.000491531	-8.19721e-10	-0.848664
106871342	chr7:106871342:G:C	3.23276e-43	-8.19721e-10	-0.337213	0.000751392	-8.19721e-10	-0.423296	0.000752132	-8.19721e-10	-0.423277
106871623	chr7:106871623:A:G	5.32237e-45	-2.53979	-1.90401	1.30785e-05	-2.53427	-1.93998	1.30913e-05	-2.53426	-1.93998
106871740	chr7:106871740:C:T	5.89804e-45	-2.40967	-1.93143	2.39282e-05	-1.95664	-1.91352	2.39258e-05	-1.9577	-1.91354
106872566	chr7:106872566:C:T	3.76989e-43	0.532485	-0.715988	0.000398231	-0.183556	-0.874633	0.000398402	-0.184171	-0.874557
106873481	chr7:106873481:T:C	9.79563e-45	-1.90633	-1.92746	1.4727e-05	-2.41575	-1.93979	1.47404e-05	-2.41581	-1.93979
106873672	chr7:106873672:G:A	2.10867e-43	-8.19721e-10	-0.764492	0.000486253	-8.19721e-10	-0.858494	0.000486764	-8.19721e-10	-0.858409
106875377	chr7:106875377:T:C	8.89831e-45	-1.99017	-1.93969	1.42781e-05	-2.45464	-1.93186	1.42911e-05	-2.45469	-1.93186
106875709	chr7:106875709:A:C	1.36833e-44	-2.38588	-1.11366	3.57491e-05	-2.31163	-1.15707	3.57918e-05	-2.31169	-1.15678
106875851	chr7:106875851:G:A	8.85573e-45	-2.00296	-1.93169	1.40973e-05	-2.45993	-1.93931	1.41101e-05	-2.45998	-1.93932
106875911	chr7:106875911:T:TG	1.80388e-44	-1.33477	-1.88843	0.000116912	-0.662949	-1.62085	0.000117034	-0.662767	-1.62096
106876174	chr7:106876174:A:G	3.37667e-44	-0.816475	-1.77977	0.000169133	-0.205667	-1.70887	0.000169233	-0.205954	-1.70896
106876270	chr7:106876270:G:A	5.55382e-45	-2.50119	-1.90004	1.29842e-05	-2.54189	-1.9396	1.29966e-05	-2.5419	-1.9396
106876454	chr7:106876454:C:T	7.9896e-44	-8.19721e-10	-1.73499	0.000192807	-8.19721e-10	-1.78353	0.000192982	-8.19721e-10	-1.78359
106876691	chr7:106876691:G:A	3.98077e-43	0.546953	-0.676028	0.000431981	-0.140821	-0.83602	0.000432162	-0.141446	-0.835943
106876755	chr7:106876755:G:T	7.62149e-44	-8.19721e-10	-1.78216	0.00026257	-8.19721e-10	-1.4747	0.000262855	-8.19721e-10	-1.47459
106877015	chr7:106877015:T:C	8.73316e-43	-8.19721e-10	0.656578	0.00526941	-8.19721e-10	1.52445	0.0052714	-8.19721e-10	1.52386
106877126	chr7:106877126:A:G	5.17699e-43	0.700229	-0.566555	0.000537414	-0.00896423	-0.749489	0.000537623	-0.00960857	-0.749423
106877598	chr7:106877598:A:G	6.76626e-44	-8.19721e-10	-1.90119	0.000201689	-8.19721e-10	-1.7385	0.000201956	-8.19721e-10	-1.73814
106877654	chr7:106877654:C:T	3.90252e-44	-2.45151	-1.18586e-09	0.000114689	-2.303	-1.18586e-09	0.000114807	-2.30293	-1.18586e-09
106877844	chr7:106877844:C:T	6.8368e-44	-0.123888	-1.76693	6.56551e-05	-1.3799	-1.4809	6.5735e-05	-1.37943	-1.48112
106878186	chr7:106878186:G:T	3.84582e-43	0.585877	-0.74944	0.000415773	-0.113569	-0.901515	0.000415944	-0.114199	-0.901439
106878219	chr7:106878219:T:C	6.85494e-44	-8.19721e-10	-1.88817	0.000176195	-8.19721e-10	-1.87363	0.000176349	-8.19721e-10	-1.87372
106879498	chr7:106879498:T:C	5.34705e-45	-2.54159	-1.89758	1.31232e-05	-2.53118	-1.93966	1.31361e-05	-2.53116	-1.93967
106879739	chr7:106879739:A:G	6.87781e-44	-8.19721e-10	-1.88484	0.000176755	-8.19721e-10	-1.87046	0.000176915	-8.19721e-10	-1.87052
106879755	chr7:106879755:C:G	4.53628e-44	-2.30103	-1.18586e-09	9.06232e-05	-2.53851	-1.18586e-09	9.07093e-05	-2.53853	-1.18586e-09
106880160	chr7:106880160:T:C	9.03086e-45	-2.26234	-1.65274	2.32084e-05	-2.21576	-1.68495	2.32364e-05	-2.21577	-1.6847
106880274	chr7:106880274:T:A	9.04774e-45	-2.23177	-1.68143	2.33512e-05	-2.18309	-1.71148	2.3379e-05	-2.18311	-1.71124
106881707	chr7:106881707:G:A	7.2444e-44	-8.19721e-10	-1.83291	0.000182771	-8.19721e-10	-1.83699	0.000182948	-8.19721e-10	-1.83698
106882147	chr7:106882147:A:G	1.88629e-44	-1.44996	-1.72856	0.000137119	-0.820547	-1.30383	0.000137253	-0.820376	-1.30399
106883225	chr7:106883225:G:C	9.36897e-45	-1.94397	-1.93434	1.44604e-05	-2.43586	-1.93794	1.44736e-05	-2.43592	-1.93795
106883987	chr7:106883987:G:A	8.90635e-44	-8.19721e-10	-1.62637	0.00021126	-8.19721e-10	-1.69213	0.000211468	-8.19721e-10	-1.69212
106884244	chr7:106884244:C:T	9.96515e-45	-1.89087	-1.92576	1.47938e-05	-2.41103	-1.93998	1.48072e-05	-2.4111	-1.93998
106884911	chr7:106884911:G:C	2.39949e-44	-1.39608	-1.5418	0.000179322	-0.746916	-1.10912	0.000179496	-0.746736	-1.1093
106885453	chr7:106885453:A:G	6.5614e-44	-8.19721e-10	-1.93193	0.000171588	-8.19721e-10	-1.90012	0.000171749	-8.19721e-10	-1.90016
106885607	chr7:106885607:ATAG:A	6.96427e-44	-8.19721e-10	-1.87234	0.000180643	-8.19721e-10	-1.8487	0.000180798	-8.19721e-10	-1.84881
106886456	chr7:106886456:A:C	7.35989e-44	-1.81709	-1.18586e-09	0.000120165	-2.25636	-1.18586e-09	0.000120294	-2.25625	-1.18586e-09
106886721	chr7:106886721:T:C	1.67116e-43	-0.997032	-1.18586e-09	0.000121556	-2.24484	-1.18586e-09	0.000121683	-2.24477	-1.18586e-09
106887751	chr7:106887751:T:C	7.30385e-44	-1.82473	-1.18586e-09	0.000151685	-2.02342	-1.18586e-09	0.000151819	-2.0235	-1.18586e-09
106887768	chr7:106887768:G:A	5.24567e-45	-2.54403	-1.91428	1.32083e-05	-2.52521	-1.93916	1.32215e-05	-2.52519	-1.93915
106888089	chr7:106888089:T:C	3.72262e-44	-0.682529	-1.81618	0.000134848	-0.223775	-1.9173	0.00013493	-0.224095	-1.91734
106888370	chr7:106888370:T:C	5.29901e-45	-2.54489	-1.90331	1.36429e-05	-2.5348	-1.89721	1.36569e-05	-2.53478	-1.89717
106888679	chr7:106888679:C:T	6.64522e-44	-8.19721e-10	-1.91924	0.000173033	-8.19721e-10	-1.89174	0.000173208	-8.19721e-10	-1.8917
106888743	chr7:106888743:C:T	6.81823e-44	-8.19721e-10	-1.89353	0.000174802	-8.19721e-10	-1.88157	0.000174955	-8.19721e-10	-1.88166
106888804	chr7:106888804:C:T	4.8475e-43	0.81816	-0.750247	0.000490604	0.0875142	-0.9371	0.000490784	0.0868566	-0.937041
106889085	chr7:106889085:T:C	6.85158e-44	-8.19721e-10	-1.88865	0.000171886	-8.19721e-10	-1.89839	0.000172045	-8.19721e-10	-1.89843
106889515	chr7:106889515:G:T	1.16506e-43	-8.19721e-10	-1.35778	0.000268266	-8.19721e-10	-1.45324	0.000268528	-8.19721e-10	-1.45323
106890109	chr7:106890109:G:A	9.12517e-45	-1.97088	-1.9338	1.43162e-05	-2.44554	-1.93829	1.43292e-05	-2.4456	-1.93829
106890423	chr7:106890423:C:T	8.17845e-44	-1.12739	-0.584238	0.000220622	-0.96104	-0.687733	0.000220766	-0.961389	-0.687697
106890482	chr7:106890482:C:T	4.99972e-44	-0.583895	-1.61986	0.000258584	0.24032	-1.73032	0.000258749	0.240045	-1.73038
106891953	chr7:106891953:T:C	8.26598e-45	-2.33452	-1.66905	2.19094e-05	-2.26413	-1.69418	2.19356e-05	-2.26415	-1.69393
106892172	chr7:106892172:A:G	7.07872e-45	-2.31988	-1.83875	1.91821e-05	-2.25778	-1.83346	1.92036e-05	-2.25779	-1.8333
106892206	chr7:106892206:A:C	1.16032e-44	-1.77099	-1.89345	5.30836e-05	-1.22225	-1.8511	5.31431e-05	-1.22209	-1.85111
106892440	chr7:106892440:C:G	1.93244e-44	-1.42029	-1.73407	0.000140255	-0.786783	-1.31498	0.000140393	-0.786609	-1.31513
106892472	chr7:106892472:C:T	5.21189e-45	-2.54244	-1.92234	1.3294e-05	-2.5398	-1.91811	1.33074e-05	-2.53979	-1.91808
106893262	chr7:106893262:A:G	3.56999e-44	-2.54057	-1.18586e-09	9.57167e-05	-2.48383	-1.18586e-09	9.5811e-05	-2.48381	-1.18586e-09
106893525	chr7:106893525:A:G	7.99173e-44	-8.19721e-10	-1.73473	0.00018815	-8.19721e-10	-1.80798	0.000188332	-8.19721e-10	-1.80798
106893559	chr7:106893559:A:C	6.67563e-44	-8.19721e-10	-1.91467	0.000204172	-8.19721e-10	-1.72626	0.000204352	-8.19721e-10	-1.72634
106894622	chr7:106894622:T:C	6.26113e-45	-2.48144	-1.79992	2.00571e-05	-2.40651	-1.64013	2.00807e-05	-2.40648	-1.63995
106894743	chr7:106894743:G:A	6.2187e-44	-1.98557	-1.18586e-09	0.000123902	-2.22573	-1.18586e-09	0.000124014	-2.22579	-1.18586e-09
106895622	chr7:106895622:C:T	3.8569e-44	-2.46327	-1.18586e-09	0.000101503	-2.42514	-1.18586e-09	0.000101597	-2.42518	-1.18586e-09
106896531	chr7:106896531:G:C	6.9046e-44	-8.19721e-10	-1.88095	0.000224541	-8.19721e-10	-1.63117	0.000224733	-8.19721e-10	-1.63127
106896783	chr7:106896783:C:T	1.20528e-44	-2.24629	-1.38013	5.88643e-05	-1.64416	-1.32583	5.88219e-05	-1.64552	-1.32616
106896797	chr7:106896797:T:C	2.98387e-43	-8.19721e-10	-0.417328	0.000933642	-8.19721e-10	-0.20613	0.000934691	-8.19721e-10	-0.205973
106897357	chr7:106897357:A:G	2.97143e-43	-8.19721e-10	-0.421508	0.000933377	-8.19721e-10	-0.206413	0.000934428	-8.19721e-10	-0.206254
106897952	chr7:106897952:C:T	1.52898e-44	-1.51357	-1.87497	0.000101423	-0.645687	-1.78024	0.000101483	-0.645976	-1.78033
106898033	chr7:106898033:C:T	3.5513e-44	-2.54582	-1.18586e-09	9.08339e-05	-2.53619	-1.18586e-09	9.09235e-05	-2.53617	-1.18586e-09
106898038	chr7:106898038:G:C	8.53017e-44	-8.19721e-10	-1.66953	0.000221161	-8.19721e-10	-1.64633	0.000221358	-8.19721e-10	-1.64641
106898117	chr7:106898117:AT:A	2.14607e-44	-1.46035	-1.58915	0.000153806	-0.831596	-1.17794	0.000153956	-0.831418	-1.1781
106898213	chr7:106898213:A:G	6.83639e-44	-8.19721e-10	-1.89088	0.000193205	-8.19721e-10	-1.78147	0.000193395	-8.19721e-10	-1.78146
106898675	chr7:106898675:G:T	3.83164e-44	-2.46984	-1.18586e-09	0.000111454	-2.33161	-1.18586e-09	0.000111569	-2.33155	-1.18586e-09
106898805	chr7:106898805:A:G	1.59068e-43	-8.19721e-10	-1.04639	0.000364179	-8.19721e-10	-1.14758	0.000364535	-8.19721e-10	-1.14757
106899198	chr7:106899198:T:C	6.84047e-44	-8.19721e-10	-1.89028	0.0001757	-8.19721e-10	-1.87644	0.000175854	-8.19721e-10	-1.87654
106899726	chr7:106899726:T:G	3.46441e-43	0.237955	-0.505962	0.00064531	0.0658791	-0.641372	0.000645454	0.0651265	-0.641361
106900122	chr7:106900122:G:A	4.0696e-44	-2.40959	-1.18586e-09	9.11255e-05	-2.53299	-1.18586e-09	9.12124e-05	-2.533	-1.18586e-09
106900249	chr7:106900249:C:G	6.73439e-43	-8.19721e-10	0.396677	0.0045917	-8.19721e-10	1.38678	0.00459522	-8.19721e-10	1.38658
106900324	chr7:106900324:G:A	6.29012e-43	-8.19721e-10	0.32843	0.00421505	-8.19721e-10	1.30119	0.00421829	-8.19721e-10	1.301
106900997	chr7:106900997:T:G	3.60966e-44	-2.52952	-1.18586e-09	9.07501e-05	-2.53711	-1.18586e-09	9.08368e-05	-2.53712	-1.18586e-09
106901610	chr7:106901610:G:C	4.9432e-44	-1.10463	-1.1105	0.000316577	-0.00167702	-1.28598	0.000316758	-0.0019425	-1.28611
106901939	chr7:106901939:C:A	5.64243e-45	-2.54545	-1.83995	1.35252e-05	-2.51728	-1.92339	1.35383e-05	-2.51725	-1.92341
106902247	chr7:106902247:CTT:C	3.08904e-44	-1.18553	-1.49974	0.000207032	-0.108482	-1.60386	0.000207158	-0.108753	-1.60395
106902640	chr7:106902640:A:G	7.24076e-44	-8.19721e-10	-1.83341	0.000184608	-8.19721e-10	-1.82699	0.000184788	-8.19721e-10	-1.82698
106903422	chr7:106903422:A:C	6.52936e-44	-8.19721e-10	-1.93683	0.000191198	-8.19721e-10	-1.79191	0.000191369	-8.19721e-10	-1.79198
106903483	chr7:106903483:A:C	6.56268e-44	-8.19721e-10	-1.93174	0.00016697	-8.19721e-10	-1.92741	0.000167133	-8.19721e-10	-1.9274
106903666	chr7:106903666:C:G	1.38499e-43	-0.31455	-0.870305	0.00071766	0.846643	-1.31587	0.000718103	0.846185	-1.31576
106904783	chr7:106904783:A:G	4.69561e-44	-1.15325	-1.11326	0.0002983	-0.0767193	-1.2704	0.000298479	-0.076971	-1.27052
106905407	chr7:106905407:A:G	8.48091e-44	-8.19721e-10	-1.67532	0.000300046	-8.19721e-10	-1.34129	0.000300309	-8.19721e-10	-1.34138
106905424	chr7:106905424:A:G	1.02912e-43	-8.19721e-10	-1.48184	0.000279827	-8.19721e-10	-1.41105	0.000280129	-8.19721e-10	-1.41094
106905642	chr7:106905642:C:T	2.0185e-43	0.128577	-0.936774	0.000428032	-0.0305234	-0.9555	0.000428123	-0.0312657	-0.955513
106905859	chr7:106905859:T:G	2.50418e-44	-1.35503	-1.54015	0.000183682	-0.697982	-1.13404	0.00018387	-0.697812	-1.13415
106905933	chr7:106905933:A:G	1.53253e-43	-8.19721e-10	-1.08363	0.000331367	-8.19721e-10	-1.242	0.000331691	-8.19721e-10	-1.24198
106906212	chr7:106906212:G:A	4.08247e-44	-1.20476	-1.20167	0.000244982	-0.175684	-1.36836	0.000245123	-0.175953	-1.36848
106907442	chr7:106907442:A:G	9.75333e-44	-8.19721e-10	-1.53553	0.000183284	-8.19721e-10	-1.83418	0.000183452	-8.19721e-10	-1.83423
106907476	chr7:106907476:A:G	3.69466e-44	-2.30835	-0.197898	0.000272804	-1.73323	0.296762	0.000272624	-1.73451	0.29642
106907581	chr7:106907581:T:C	8.62834e-44	-8.19721e-10	-1.65808	0.000218732	-8.19721e-10	-1.65738	0.000218945	-8.19721e-10	-1.65737
106907908	chr7:106907908:A:G	6.86835e-44	-0.0298703	-1.85634	8.06131e-05	-0.974116	-1.68145	8.07242e-05	-0.973564	-1.68159
106909457	chr7:106909457:C:T	5.73636e-45	-2.49768	-1.87122	1.75194e-05	-2.43435	-1.74756	1.75394e-05	-2.43432	-1.74742
106909758	chr7:106909758:C:T	8.1752e-44	-8.19721e-10	-1.71203	0.000240415	-8.19721e-10	-1.56286	0.000240602	-8.19721e-10	-1.56305
106909887	chr7:106909887:T:TGTCAG	1.09899e-43	-8.19721e-10	-1.41616	0.000238302	-8.19721e-10	-1.57168	0.000238544	-8.19721e-10	-1.57163
106910216	chr7:106910216:T:C	4.42471e-44	-1.14242	-1.18351	0.000284277	-0.0672894	-1.32798	0.000284449	-0.0675376	-1.3281
106910653	chr7:106910653:G:A	3.79147e-44	-2.48038	-1.18586e-09	9.41419e-05	-2.50042	-1.18586e-09	9.42306e-05	-2.50044	-1.18586e-09
106910961	chr7:106910961:A:G	5.20441e-45	-2.527	-1.93921	1.31041e-05	-2.54555	-1.92675	1.31169e-05	-2.54555	-1.92674
106911055	chr7:106911055:CTT:C	8.60692e-45	-2.29462	-1.66853	2.27622e-05	-2.21259	-1.70753	2.27892e-05	-2.21261	-1.70729
106911550	chr7:106911550:T:C	3.72285e-44	-2.49864	-1.18586e-09	9.46566e-05	-2.49497	-1.18586e-09	9.47435e-05	-2.49502	-1.18586e-09
106911803	chr7:106911803:A:G	7.37841e-44	-8.19721e-10	-1.81458	0.000209849	-8.19721e-10	-1.69883	0.000210063	-8.19721e-10	-1.69878
106911915	chr7:106911915:C:CAG	4.35971e-44	-1.14463	-1.1961	0.000279906	-0.0693486	-1.34142	0.000280074	-0.0695985	-1.34154
106911975	chr7:106911975:C:T	7.50463e-44	-8.19721e-10	-1.79761	0.000247161	-8.19721e-10	-1.53518	0.000247515	-8.19721e-10	-1.53472
106912093	chr7:106912093:A:T	6.87731e-45	-2.30833	-1.87916	1.8744e-05	-2.22361	-1.89074	1.8764e-05	-2.22363	-1.89062
106912304	chr7:106912304:A:G	6.91877e-45	-2.25051	-1.93097	1.33278e-05	-2.53956	-1.91581	1.33407e-05	-2.53958	-1.91579
106912341	chr7:106912341:G:T	1.54789e-43	-8.19721e-10	-1.07366	0.00032721	-8.19721e-10	-1.25462	0.000327466	-8.19721e-10	-1.25481
106912365	chr7:106912365:GA:G	1.7942e-43	-0.0928219	-0.833171	0.00107711	1.21906	-1.28225	0.00107773	1.21857	-1.28214
106912428	chr7:106912428:AAG:A	7.33526e-44	-8.19721e-10	-1.82044	0.000213053	-8.19721e-10	-1.68368	0.000213185	-8.19721e-10	-1.68403
106912433	chr7:106912433:T:TAAA	7.33791e-44	-8.19721e-10	-1.82008	0.000213154	-8.19721e-10	-1.68321	0.000213286	-8.19721e-10	-1.68355
106912995	chr7:106912995:T:C	6.61547e-44	-8.19721e-10	-1.92372	0.000168388	-8.19721e-10	-1.91895	0.000168555	-8.19721e-10	-1.91892
106913146	chr7:106913146:C:G	7.22068e-45	-2.40611	-1.73266	2.00007e-05	-2.32547	-1.72398	2.0022e-05	-2.32554	-1.72382
106913794	chr7:106913794:T:C	1.59615e-44	-1.97852	-1.36702	3.66388e-05	-1.81563	-1.62848	3.66788e-05	-1.81546	-1.62853
106914522	chr7:106914522:C:G	2.15359e-43	0.0185854	-0.761997	0.00134023	1.36053	-1.20516	0.00134101	1.36002	-1.20503
106914608	chr7:106914608:A:G	2.25211e-43	0.0478328	-0.746514	0.00140611	1.39644	-1.19308	0.00140693	1.39593	-1.19296
106914614	chr7:106914614:A:G	2.06606e-43	-0.0402475	-0.744657	0.00126304	1.28753	-1.19148	0.00126378	1.28703	-1.19135
106915085	chr7:106915085:C:T	7.9408e-44	-8.19721e-10	-1.74112	0.000172057	-8.19721e-10	-1.8974	0.000172219	-8.19721e-10	-1.89742
106915138	chr7:106915138:T:A	6.81248e-44	-8.19721e-10	-1.89438	0.000174951	-8.19721e-10	-1.88072	0.000175104	-8.19721e-10	-1.88081
106915357	chr7:106915357:G:C	7.37514e-44	-8.19721e-10	-1.81502	0.000242949	-8.19721e-10	-1.55237	0.000243295	-8.19721e-10	-1.55191
106915411	chr7:106915411:G:A	1.71108e-43	-0.332923	-0.640501	0.00103681	1.0001	-1.10143	0.00103743	0.999613	-1.1013
106915421	chr7:106915421:G:A	5.05227e-44	-1.02344	-1.16986	0.000335558	0.0883518	-1.31778	0.000335759	0.0880919	-1.31789
106915427	chr7:106915427:C:G	7.03616e-45	-2.39006	-1.7746	1.95475e-05	-2.30393	-1.76844	1.95679e-05	-2.304	-1.7683
106916145	chr7:106916145:C:T	7.3897e-44	-8.19721e-10	-1.81305	0.00020488	-8.19721e-10	-1.7228	0.000204998	-8.19721e-10	-1.72319
106916502	chr7:106916502:G:A	2.3834e-44	-1.35862	-1.58599	0.000178606	-0.685213	-1.17483	0.000178781	-0.685032	-1.175
106916616	chr7:106916616:A:G	7.83582e-45	-2.30154	-1.75547	1.74245e-05	-2.32515	-1.8622	1.74418e-05	-2.32521	-1.86211
106916656	chr7:106916656:G:A	5.2254e-45	-2.52679	-1.9354	1.4534e-05	-2.442	-1.92673	1.4549e-05	-2.44195	-1.92672
106916815	chr7:106916815:G:A	5.03831e-44	-0.329369	-1.8667	6.26093e-05	-1.20824	-1.70007	6.26932e-05	-1.20773	-1.70021
106917279	chr7:106917279:G:A	6.07168e-45	-2.37751	-1.93457	1.50078e-05	-2.40001	-1.93664	1.50214e-05	-2.40006	-1.93666
106917664	chr7:106917664:G:C	4.64017e-44	-1.127	-1.15139	0.000294842	-0.0490643	-1.30972	0.000295019	-0.0493169	-1.30983
106917780	chr7:106917780:C:T	9.23418e-44	-8.19721e-10	-1.59022	0.000204633	-8.19721e-10	-1.724	0.000204783	-8.19721e-10	-1.72424
106917913	chr7:106917913:C:T	7.58526e-45	-2.16461	-1.92491	1.36829e-05	-2.52236	-1.90671	1.36961e-05	-2.52239	-1.90669
106918734	chr7:106918734:A:G	2.85646e-43	-8.19721e-10	-0.460966	0.000473	-8.19721e-10	-0.886128	0.000473452	-8.19721e-10	-0.886139
106919206	chr7:106919206:C:T	9.84798e-45	-2.34535	-1.48311	2.34249e-05	-2.22092	-1.67051	2.34487e-05	-2.22083	-1.67054
106919487	chr7:106919487:G:C	2.01524e-43	-8.19721e-10	-0.809812	0.000458424	-8.19721e-10	-0.917428	0.000458904	-8.19721e-10	-0.917348
106919530	chr7:106919530:C:T	3.21144e-43	-8.19721e-10	-0.343831	0.0013003	-8.19721e-10	0.125127	0.00130113	-8.19721e-10	0.124798
106919946	chr7:106919946:G:C	3.80882e-44	-2.47582	-1.18586e-09	9.30657e-05	-2.51192	-1.18586e-09	9.31591e-05	-2.51188	-1.18586e-09
106920524	chr7:106920524:G:A	2.18803e-43	-0.117385	-0.610162	0.00126175	1.16651	-1.07148	0.00126246	1.16598	-1.07135
106921066	chr7:106921066:T:C	4.14178e-44	-0.991853	-1.40016	0.000200394	-0.102402	-1.64254	0.000200476	-0.10279	-1.64271
106921208	chr7:106921208:C:T	6.97446e-44	-8.19721e-10	-1.87088	0.000191105	-8.19721e-10	-1.7924	0.000191297	-8.19721e-10	-1.79236
106921302	chr7:106921302:G:A	7.82903e-44	-8.19721e-10	-1.7553	0.000170919	-8.19721e-10	-1.90403	0.000171081	-8.19721e-10	-1.90405
106921663	chr7:106921663:C:A	8.45799e-44	-8.19721e-10	-1.67802	0.000189059	-8.19721e-10	-1.80316	0.000189206	-8.19721e-10	-1.80335
106921740	chr7:106921740:T:C	7.30515e-45	-2.18802	-1.93912	1.34494e-05	-2.52808	-1.9182	1.3462e-05	-2.52811	-1.91821
106922238	chr7:106922238:A:G	6.83278e-44	-8.19721e-10	-1.8914	0.000174546	-8.19721e-10	-1.88303	0.000174699	-8.19721e-10	-1.88312
106922403	chr7:106922403:A:G	8.80998e-44	-8.19721e-10	-1.63725	0.000222176	-8.19721e-10	-1.64175	0.000222392	-8.19721e-10	-1.64175
106923218	chr7:106923218:T:C	1.48493e-43	-8.19721e-10	-1.11518	0.000315176	-8.19721e-10	-1.29209	0.000315425	-8.19721e-10	-1.29227
106923932	chr7:106923932:C:G	7.02663e-45	-2.39385	-1.77217	2.94816e-05	-1.93516	-1.72629	2.94764e-05	-1.93626	-1.72634
106924093	chr7:106924093:A:T	6.60551e-45	-2.33869	-1.88913	1.7993e-05	-2.26489	-1.89035	1.80122e-05	-2.26492	-1.89023
106924789	chr7:106924789:C:T	1.1011e-44	-1.80687	-1.90996	5.23144e-05	-1.22944	-1.85851	5.23673e-05	-1.22933	-1.85858
106924804	chr7:106924804:C:T	7.25551e-44	-8.19721e-10	-1.83137	0.000165094	-8.19721e-10	-1.93871	0.000165253	-8.19721e-10	-1.93871
106925114	chr7:106925114:G:A	4.05843e-44	-2.41234	-1.18586e-09	9.1095e-05	-2.53332	-1.18586e-09	9.1182e-05	-2.53333	-1.18586e-09
106926132	chr7:106926132:A:C	3.93673e-44	-2.44278	-1.18586e-09	9.86727e-05	-2.45341	-1.18586e-09	9.87651e-05	-2.45344	-1.18586e-09
106926336	chr7:106926336:G:A	4.93747e-44	-2.21628	-1.18586e-09	0.000123282	-2.23075	-1.18586e-09	0.000123394	-2.23081	-1.18586e-09
106926436	chr7:106926436:G:A	6.63268e-44	-8.19721e-10	-1.92113	0.000181495	-8.19721e-10	-1.844	0.000181659	-8.19721e-10	-1.84406
106926557	chr7:106926557:C:T	1.25835e-43	-1.28074	-1.18586e-09	0.000113414	-2.31418	-1.18586e-09	0.000113531	-2.31411	-1.18586e-09
106926663	chr7:106926663:C:T	7.86915e-45	-2.27851	-1.77426	1.60096e-05	-2.54299	-1.72904	1.60258e-05	-2.543	-1.72899
106926733	chr7:106926733:A:G	5.5243e-45	-2.5068	-1.89976	1.63177e-05	-2.44751	-1.80546	1.63361e-05	-2.44748	-1.80534
106927249	chr7:106927249:C:T	9.42609e-44	-8.19721e-10	-1.56965	0.000265887	-8.19721e-10	-1.46215	0.000266118	-8.19721e-10	-1.46225
106927504	chr7:106927504:C:G	6.71417e-44	-8.19721e-10	-1.90891	0.000185629	-8.19721e-10	-1.82147	0.000185815	-8.19721e-10	-1.82144
106927630	chr7:106927630:C:T	6.80429e-44	-8.19721e-10	-1.89558	0.000165504	-8.19721e-10	-1.93623	0.000165662	-8.19721e-10	-1.93624
106928000	chr7:106928000:T:C	6.70336e-44	-8.19721e-10	-1.91053	0.000199435	-8.19721e-10	-1.74973	0.000199643	-8.19721e-10	-1.74966
106928044	chr7:106928044:T:G	6.60512e-45	-2.28805	-1.93982	1.31674e-05	-2.54422	-1.92326	1.31799e-05	-2.54423	-1.92327
106928170	chr7:106928170:T:C	6.54759e-44	-8.19721e-10	-1.93404	0.000174172	-8.19721e-10	-1.88518	0.000174337	-8.19721e-10	-1.8852
106929677	chr7:106929677:G:A	4.49163e-43	-0.271007	0.262673	0.00076187	-0.360984	-0.0484626	0.000762097	-0.361718	-0.0483972
106929800	chr7:106929800:A:T	5.27721e-45	-2.54537	-1.90695	1.58063e-05	-2.52613	-1.75869	1.5824e-05	-2.5261	-1.75856
106930383	chr7:106930383:C:T	5.16602e-45	-2.54222	-1.9314	1.35109e-05	-2.53695	-1.90477	1.35249e-05	-2.53694	-1.90472
106930451	chr7:106930451:T:A	5.89763e-44	-0.856419	-1.18217	0.000272669	0.0512617	-1.48823	0.000272766	0.0508601	-1.48843
106930764	chr7:106930764:A:G	9.15628e-44	-8.19721e-10	-1.59869	0.00022692	-8.19721e-10	-1.62063	0.000227143	-8.19721e-10	-1.62061
106931278	chr7:106931278:G:A	2.76009e-43	-8.19721e-10	-0.495287	0.000459149	-8.19721e-10	-0.915848	0.000459586	-8.19721e-10	-0.915863
106931522	chr7:106931522:C:T	5.4706e-45	-2.49393	-1.9224	1.38273e-05	-2.49172	-1.92686	1.38412e-05	-2.49166	-1.92688
106931649	chr7:106931649:T:G	5.92942e-45	-2.41891	-1.91689	1.53995e-05	-2.44103	-1.86987	1.54126e-05	-2.44107	-1.86994
106931822	chr7:106931822:G:T	5.25176e-45	-2.53678	-1.92038	1.32029e-05	-2.54229	-1.92249	1.32163e-05	-2.54228	-1.92245
106932160	chr7:106932160:A:G	2.77769e-44	-1.9306	-0.860916	0.000204912	-0.859768	-0.862873	0.000205032	-0.860038	-0.862986
106932601	chr7:106932601:C:T	2.15691e-44	-1.45127	-1.59319	0.000155186	-0.810498	-1.1901	0.000155337	-0.810323	-1.19027
106932891	chr7:106932891:AT:A	7.43336e-44	-0.833348	-0.973809	0.000594458	0.344184	-1.00176	0.000594795	0.343875	-1.00185
106933665	chr7:106933665:A:G	7.4222e-44	-8.19721e-10	-1.80866	0.000239912	-8.19721e-10	-1.56495	0.000240169	-8.19721e-10	-1.56485
106933977	chr7:106933977:C:A	5.71761e-44	-0.980978	-1.08861	0.000433506	0.156485	-1.1298	0.000433756	0.156186	-1.12989
106933993	chr7:106933993:T:C	6.61413e-44	-8.19721e-10	-1.92393	0.000181607	-8.19721e-10	-1.84337	0.000181772	-8.19721e-10	-1.84343
106934624	chr7:106934624:G:A	5.39966e-45	-2.48984	-1.93955	1.39923e-05	-2.53259	-1.87412	1.40066e-05	-2.53261	-1.87405
106934971	chr7:106934971:C:T	1.76958e-44	-1.30736	-1.93504	0.000103067	-0.634641	-1.77521	0.000103176	-0.63446	-1.7753
106935152	chr7:106935152:T:C	8.55114e-44	-1.66707	-1.18586e-09	0.000131834	-2.16368	-1.18586e-09	0.000131977	-2.16356	-1.18586e-09
106936330	chr7:106936330:C:T	8.96987e-44	-8.19721e-10	-1.61926	0.000329592	-8.19721e-10	-1.24737	0.000329855	-8.19721e-10	-1.24753
106936423	chr7:106936423:G:A	3.72606e-44	-2.49778	-1.18586e-09	0.000106107	-2.38078	-1.18586e-09	0.000106215	-2.38072	-1.18586e-09
106936434	chr7:106936434:G:A	1.45201e-44	-1.52852	-1.91167	3.96953e-05	-1.51489	-1.8491	3.97359e-05	-1.51476	-1.84918
106937460	chr7:106937460:T:C	5.42811e-45	-2.49577	-1.92836	1.97112e-05	-2.14596	-1.91807	1.97187e-05	-2.14659	-1.91803
106937550	chr7:106937550:A:C	5.10628e-45	-2.54578	-1.93946	2.23312e-05	-2.01395	-1.92529	2.23486e-05	-2.01412	-1.92531
106937604	chr7:106937604:G:T	2.5738e-43	-8.19721e-10	-0.565166	0.000589892	-8.19721e-10	-0.665284	0.000590475	-8.19721e-10	-0.665262
106937903	chr7:106937903:C:A	2.28085e-43	-1.25984	0.573835	0.000307757	-1.8415	0.525592	0.000308133	-1.8412	0.525545
106938080	chr7:106938080:A:G	8.01255e-45	-2.24178	-1.79293	2.44202e-05	-2.29952	-1.55029	2.44443e-05	-2.29962	-1.55018
106938496	chr7:106938496:G:A	7.40051e-44	-1.78756	-0.0240248	0.000494754	-0.881344	0.0401815	0.000495051	-0.881612	0.0400848
106938627	chr7:106938627:TTAAAG:T	6.81362e-44	-8.19721e-10	-1.89421	0.000201983	-8.19721e-10	-1.73704	0.00020218	-8.19721e-10	-1.73703
106938931	chr7:106938931:G:A	6.90578e-44	-8.19721e-10	-1.88078	0.000200766	-8.19721e-10	-1.74308	0.000201035	-8.19721e-10	-1.74271
106939133	chr7:106939133:A:G	6.98864e-44	-8.19721e-10	-1.86885	0.000172781	-8.19721e-10	-1.8932	0.000172941	-8.19721e-10	-1.89324
106939247	chr7:106939247:T:C	6.57169e-44	-8.19721e-10	-1.93036	0.000167002	-8.19721e-10	-1.92722	0.000167171	-8.19721e-10	-1.92717
106939252	chr7:106939252:G:T	8.98491e-44	-0.407364	-1.21022	0.00104101	1.24966	-1.34693	0.00104131	1.24902	-1.34697
106939351	chr7:106939351:C:T	6.94072e-44	-8.19721e-10	-1.87573	0.000189448	-8.19721e-10	-1.80111	0.000189571	-8.19721e-10	-1.80143
106939352	chr7:106939352:G:A	1.0812e-43	-8.19721e-10	-1.43247	0.000300421	-8.19721e-10	-1.34004	0.000300658	-8.19721e-10	-1.34022
106939473	chr7:106939473:C:T	6.57247e-44	-8.19721e-10	-1.93025	0.000180294	-8.19721e-10	-1.85063	0.000180514	-8.19721e-10	-1.85038
106939636	chr7:106939636:C:A	4.67833e-44	-1.32179	-0.948399	0.000152589	-1.22503	-0.79245	0.000152556	-1.2257	-0.792957
106939829	chr7:106939829:G:A	8.36376e-45	-2.1407	-1.85111	2.24218e-05	-2.28699	-1.6482	2.24438e-05	-2.28709	-1.64808
106940029	chr7:106940029:A:G	6.89217e-44	-8.19721e-10	-1.88275	0.000165064	-8.19721e-10	-1.93889	0.000165223	-8.19721e-10	-1.93889
106940549	chr7:106940549:C:G	1.92608e-43	-8.19721e-10	-0.855064	0.000286493	-8.19721e-10	-1.38751	0.0002868	-8.19721e-10	-1.38741
106940692	chr7:106940692:A:G	2.87433e-43	-8.19721e-10	-0.45473	0.000338213	-8.19721e-10	-1.22155	0.000338586	-8.19721e-10	-1.22141
106941318	chr7:106941318:C:T	9.35932e-44	-8.19721e-10	-1.57676	0.000252883	-8.19721e-10	-1.51229	0.000253126	-8.19721e-10	-1.5123
106941475	chr7:106941475:C:A	8.22085e-44	-8.19721e-10	-1.70646	0.000172974	-8.19721e-10	-1.89208	0.000173153	-8.19721e-10	-1.89201
106941616	chr7:106941616:C:T	6.54633e-44	-8.19721e-10	-1.93423	0.000165447	-8.19721e-10	-1.93657	0.000165607	-8.19721e-10	-1.93657
106941621	chr7:106941621:G:A	8.7747e-45	-2.01546	-1.92838	1.62802e-05	-2.33352	-1.92176	1.62943e-05	-2.33366	-1.92172
106941759	chr7:106941759:A:G	6.58059e-44	-8.19721e-10	-1.92901	0.00018143	-8.19721e-10	-1.84435	0.000181653	-8.19721e-10	-1.84409
106941844	chr7:106941844:T:C	9.02586e-45	-1.98071	-1.93491	1.68343e-05	-2.31148	-1.91032	1.68488e-05	-2.31164	-1.91027
106941941	chr7:106941941:A:G	6.50956e-44	-8.19721e-10	-1.93986	0.000172741	-8.19721e-10	-1.89343	0.00017294	-8.19721e-10	-1.89325
106942218	chr7:106942218:G:A	2.8749e-44	-0.892269	-1.86485	0.000152974	-0.0750222	-1.93993	0.000153154	-0.0748158	-1.93993
106942973	chr7:106942973:T:C	9.40254e-44	-8.19721e-10	-1.57215	0.000244774	-8.19721e-10	-1.54489	0.000245016	-8.19721e-10	-1.54487
106943017	chr7:106943017:A:G	4.66768e-44	-2.27247	-1.18586e-09	0.000106051	-2.3813	-1.18586e-09	0.000106148	-2.38136	-1.18586e-09
106943086	chr7:106943086:T:C	9.22453e-45	-1.96694	-1.92691	1.67745e-05	-2.30205	-1.92331	1.67888e-05	-2.30221	-1.92327
106943276	chr7:106943276:T:G	8.64719e-44	-8.19721e-10	-1.6559	0.000214918	-8.19721e-10	-1.67497	0.000215131	-8.19721e-10	-1.67494
106943866	chr7:106943866:G:A	1.87546e-43	-8.19721e-10	-0.881695	0.00053018	-8.19721e-10	-0.772007	0.000530673	-8.19721e-10	-0.772043
106944634	chr7:106944634:C:T	6.5381e-44	-8.19721e-10	-1.93549	0.000168244	-8.19721e-10	-1.91981	0.000168404	-8.19721e-10	-1.91982
106944903	chr7:106944903:C:A	1.34261e-44	-1.59823	-1.92029	7.24289e-05	-0.910501	-1.85212	7.251e-05	-0.910308	-1.85216
106945106	chr7:106945106:C:G	1.26929e-43	-8.19721e-10	-1.27209	0.000352062	-8.19721e-10	-1.18142	0.0003524	-8.19721e-10	-1.18142
106946052	chr7:106946052:T:C	3.90838e-44	-0.851477	-1.59853	4.82571e-05	-1.67182	-1.49686	4.82951e-05	-1.67212	-1.49674
106946261	chr7:106946261:C:T	1.98104e-44	-1.4262	-1.70331	0.000107528	-0.646906	-1.72056	0.000107642	-0.646725	-1.72065
106946351	chr7:106946351:CT:C	2.96084e-44	-2.05763	-0.670036	5.15513e-05	-2.38317	-0.719473	5.16024e-05	-2.38303	-0.719596
106946537	chr7:106946537:T:C	1.32619e-44	-1.60372	-1.92711	7.07508e-05	-0.918689	-1.86737	7.08303e-05	-0.918495	-1.86741
106946632	chr7:106946632:C:T	4.3061e-44	-2.3531	-1.18586e-09	9.34237e-05	-2.50808	-1.18586e-09	9.3511e-05	-2.50811	-1.18586e-09
106946693	chr7:106946693:C:T	9.50168e-44	-1.56167	-1.18586e-09	0.000265644	-1.46307	-1.18586e-09	0.000265876	-1.46316	-1.18586e-09
106946802	chr7:106946802:A:G	3.99822e-44	-0.814599	-1.61269	4.86071e-05	-1.64627	-1.51518	4.8645e-05	-1.64657	-1.51507
106947362	chr7:106947362:C:T	4.81987e-44	-0.875929	-1.36446	9.47668e-05	-1.16429	-1.32952	9.49104e-05	-1.16381	-1.32944
106947451	chr7:106947451:T:C	6.5081e-45	-2.45296	-1.78972	1.50833e-05	-2.41474	-1.9169	1.5096e-05	-2.41482	-1.91694
106947519	chr7:106947519:T:C	4.18859e-44	-0.792195	-1.58858	5.06136e-05	-1.63195	-1.48905	5.06532e-05	-1.63225	-1.48893
106947536	chr7:106947536:A:T	1.356e-44	-1.58804	-1.92055	7.31545e-05	-0.899823	-1.85283	7.32365e-05	-0.899628	-1.85287
106947761	chr7:106947761:C:A	9.14999e-43	0.703202	-1.18586e-09	0.000701144	-0.492509	-1.18586e-09	0.000701965	-0.492306	-1.18586e-09
106947981	chr7:106947981:A:G	1.06154e-44	-2.03116	-1.72226	5.69845e-05	-1.37262	-1.62983	5.70183e-05	-1.37288	-1.62993
106948455	chr7:106948455:G:A	7.67414e-44	-8.19721e-10	-1.77528	0.000182546	-8.19721e-10	-1.83822	0.000182714	-8.19721e-10	-1.83826
106948472	chr7:106948472:T:C	7.23133e-45	-2.51722	-1.62008	1.51369e-05	-2.4909	-1.83719	1.51493e-05	-2.49096	-1.83728
106948565	chr7:106948565:G:A	1.6904e-44	-1.42581	-1.86236	0.000102587	-0.613436	-1.80108	0.000102716	-0.613256	-1.80097
106948580	chr7:106948580:C:T	6.5424e-44	-8.19721e-10	-1.93483	0.000165707	-8.19721e-10	-1.935	0.000165867	-8.19721e-10	-1.935
106948785	chr7:106948785:T:C	4.03469e-44	-0.812222	-1.60598	4.90227e-05	-1.64306	-1.50988	4.90609e-05	-1.64336	-1.50977
106949515	chr7:106949515:G:A	9.58176e-44	-1.39769	-0.155585	0.000110524	-2.00193	-0.338061	0.00011061	-2.00174	-0.338437
106950168	chr7:106950168:G:A	4.12088e-44	-1.69533	-0.701741	4.95203e-05	-2.14324	-0.999599	4.95834e-05	-2.14305	-0.999484
106950647	chr7:106950647:T:G	4.87654e-44	-1.34082	-0.887879	5.52382e-05	-1.92856	-1.10501	5.5315e-05	-1.92833	-1.10482
106950963	chr7:106950963:A:G	7.35078e-44	-8.19721e-10	-1.81833	0.000177867	-8.19721e-10	-1.86419	0.000178032	-8.19721e-10	-1.86422
106951212	chr7:106951212:C:T	7.48001e-44	-8.19721e-10	-1.8009	0.000245137	-8.19721e-10	-1.5434	0.000245396	-8.19721e-10	-1.54332
106951331	chr7:106951331:A:C	8.34682e-45	-2.35963	-1.6342	3.06953e-05	-1.90653	-1.71458	3.07165e-05	-1.90671	-1.71468
106951346	chr7:106951346:T:C	2.89655e-44	-0.966935	-1.78268	3.61112e-05	-1.74741	-1.71121	3.6139e-05	-1.74769	-1.71112
106951347	chr7:106951347:G:A	5.36812e-44	-0.386748	-1.74591	0.000177776	-0.0394185	-1.82528	0.000177802	-0.0401488	-1.82537
106952087	chr7:106952087:AAAG:A	1.31021e-44	-1.80755	-1.7354	5.70899e-05	-1.32316	-1.67743	5.71183e-05	-1.32353	-1.67754
106953150	chr7:106953150:T:C	1.08104e-44	-1.92409	-1.81112	4.48836e-05	-1.47567	-1.76548	4.49075e-05	-1.47601	-1.76557
106953176	chr7:106953176:G:C	6.56487e-44	-8.19721e-10	-1.9314	0.000166057	-8.19721e-10	-1.93289	0.000166217	-8.19721e-10	-1.9329
106953828	chr7:106953828:C:G	1.08883e-43	-1.42545	-1.18586e-09	0.000118864	-2.26724	-1.18586e-09	0.000118992	-2.26713	-1.18586e-09
106954188	chr7:106954188:A:AG	1.07768e-43	-8.19721e-10	-1.43574	0.000193046	-8.19721e-10	-1.78229	0.00019323	-8.19721e-10	-1.78231
106954417	chr7:106954417:G:A	3.58557e-44	-2.53622	-1.18586e-09	9.32082e-05	-2.51039	-1.18586e-09	9.33004e-05	-2.51036	-1.18586e-09
106954752	chr7:106954752:T:C	6.11107e-45	-2.4156	-1.89002	1.51707e-05	-2.52826	-1.79759	1.51874e-05	-2.52823	-1.79749
106954765	chr7:106954765:T:C	1.17376e-44	-2.39413	-1.25879	3.0376e-05	-2.52419	-1.10738	3.04121e-05	-2.52414	-1.10721
106955071	chr7:106955071:A:T	4.19168e-44	-2.38003	-1.18586e-09	9.92294e-05	-2.44779	-1.18586e-09	9.93197e-05	-2.44785	-1.18586e-09
106955517	chr7:106955517:A:G	1.23657e-44	-1.72896	-1.87183	7.03746e-05	-1.00458	-1.78681	7.04518e-05	-1.0044	-1.78686
106955877	chr7:106955877:C:G	1.08826e-43	-8.19721e-10	-1.42597	0.000193944	-8.19721e-10	-1.77765	0.000194129	-8.19721e-10	-1.77766
106956039	chr7:106956039:C:T	7.31797e-44	-8.19721e-10	-1.8228	0.000178013	-8.19721e-10	-1.86337	0.000178182	-8.19721e-10	-1.86339
106956251	chr7:106956251:G:C	6.50904e-44	-8.19721e-10	-1.93994	0.000172419	-8.19721e-10	-1.89529	0.000172583	-8.19721e-10	-1.89531
106956339	chr7:106956339:G:T	1.20318e-44	-1.74079	-1.88738	6.3554e-05	-1.02397	-1.86937	6.36254e-05	-1.02378	-1.86939
106957422	chr7:106957422:C:T	7.99721e-44	-8.19721e-10	-1.73404	0.000232111	-8.19721e-10	-1.59801	0.000232354	-8.19721e-10	-1.59793
106957482	chr7:106957482:C:A	1.73012e-44	-2.03483	-1.23011	0.000117165	-1.1064	-1.17524	0.000117061	-1.10823	-1.17527
106957717	chr7:106957717:C:T	6.83136e-44	-8.19721e-10	-1.89161	0.000179748	-8.19721e-10	-1.85367	0.000179916	-8.19721e-10	-1.8537
106957863	chr7:106957863:C:CCT	6.46813e-45	-2.42784	-1.821	1.75029e-05	-2.5286	-1.65425	1.75197e-05	-2.52858	-1.65429
106958233	chr7:106958233:C:T	1.61172e-44	-2.0799	-1.25593	0.000105041	-1.18576	-1.20511	0.000104952	-1.18754	-1.20514
106958889	chr7:106958889:G:A	8.67575e-44	-8.19721e-10	-1.6526	0.000192765	-8.19721e-10	-1.78375	0.000192948	-8.19721e-10	-1.78377
106958904	chr7:106958904:G:C	8.22478e-45	-2.53454	-1.47403	2.06997e-05	-2.51925	-1.49586	2.07226e-05	-2.51929	-1.49568
106959090	chr7:106959090:CA:C	6.78056e-44	-8.19721e-10	-1.89908	0.000205988	-8.19721e-10	-1.7174	0.000206171	-8.19721e-10	-1.71748
106959589	chr7:106959589:A:T	4.03407e-44	-2.41836	-1.18586e-09	9.17706e-05	-2.52593	-1.18586e-09	9.1857e-05	-2.52596	-1.18586e-09
106959985	chr7:106959985:G:A	7.45066e-45	-2.50499	-1.60242	1.82122e-05	-2.51146	-1.63167	1.82349e-05	-2.51137	-1.63148
106960396	chr7:106960396:A:G	1.60122e-44	-2.07544	-1.26693	0.00010542	-1.18477	-1.2025	0.000105332	-1.18655	-1.20252
106960858	chr7:106960858:C:T	1.03371e-44	-2.54131	-1.23868	2.42657e-05	-2.54476	-1.3114	2.42989e-05	-2.54474	-1.31102
106961121	chr7:106961121:C:T	7.87941e-45	-2.43984	-1.61162	1.71949e-05	-2.53815	-1.66246	1.72145e-05	-2.53813	-1.66231
106961206	chr7:106961206:C:T	1.40498e-43	-8.19721e-10	-1.17053	0.000573029	-8.19721e-10	-0.694287	0.000573608	-8.19721e-10	-0.694243
106961232	chr7:106961232:C:G	1.26727e-44	-1.71061	-1.86565	7.22341e-05	-0.991887	-1.77342	7.23133e-05	-0.991699	-1.77348
106962323	chr7:106962323:A:G	6.59498e-45	-2.53137	-1.69804	1.87766e-05	-2.53727	-1.57534	1.88014e-05	-2.53722	-1.57504
106963564	chr7:106963564:T:C	7.01487e-44	-8.19721e-10	-1.8651	0.00018849	-8.19721e-10	-1.80618	0.000188657	-8.19721e-10	-1.80626
106964002	chr7:106964002:A:G	1.21885e-43	-8.19721e-10	-1.31264	0.000206891	-8.19721e-10	-1.71303	0.000207087	-8.19721e-10	-1.71305
106964032	chr7:106964032:G:A	9.84108e-45	-2.46609	-1.36306	2.22867e-05	-2.54374	-1.39749	2.23132e-05	-2.54373	-1.39728
106964138	chr7:106964138:C:G	9.8619e-45	-2.03922	-1.78782	2.7398e-05	-2.00457	-1.73018	2.74203e-05	-2.00486	-1.73005
106964694	chr7:106964694:G:A	7.4472e-45	-2.54329	-1.56459	1.96958e-05	-2.53152	-1.5333	1.97173e-05	-2.53155	-1.53315
106964728	chr7:106964728:C:T	5.78528e-45	-2.54409	-1.81631	1.54121e-05	-2.52515	-1.78493	1.54298e-05	-2.52509	-1.7848
106965596	chr7:106965596:G:A	2.08808e-44	-1.13692	-1.93997	0.000101288	-0.510785	-1.91647	0.000101402	-0.510604	-1.91649
106965882	chr7:106965882:G:C	8.27325e-45	-2.2434	-1.75929	5.48658e-05	-1.37553	-1.66481	5.48436e-05	-1.37746	-1.66425
106966033	chr7:106966033:C:T	5.93951e-45	-2.54415	-1.78995	1.58309e-05	-2.52519	-1.75807	1.58493e-05	-2.52513	-1.75794
106966103	chr7:106966103:C:A	2.08934e-43	-8.19721e-10	-0.7737	0.000381566	-8.19721e-10	-1.10094	0.000381922	-8.19721e-10	-1.10097
106966576	chr7:106966576:C:T	6.66028e-45	-2.34505	-1.87451	2.3039e-05	-2.07591	-1.83212	2.30545e-05	-2.07614	-1.83218
106966611	chr7:106966611:C:T	1.11355e-44	-2.53603	-1.16955	2.65308e-05	-2.54269	-1.22422	2.65684e-05	-2.54266	-1.22381
106966710	chr7:106966710:C:T	9.28159e-45	-2.46585	-1.42183	2.43807e-05	-2.53972	-1.31171	2.44084e-05	-2.5397	-1.31157
106966964	chr7:106966964:T:C	1.09865e-43	-8.19721e-10	-1.41647	0.000286547	-8.19721e-10	-1.38732	0.000286827	-8.19721e-10	-1.38731
106966992	chr7:106966992:T:C	7.90254e-44	-8.19721e-10	-1.74595	0.000169415	-8.19721e-10	-1.91287	0.000169573	-8.19721e-10	-1.9129
106968016	chr7:106968016:A:G	6.90782e-44	-8.19721e-10	-1.88048	0.000183391	-8.19721e-10	-1.8336	0.000183561	-8.19721e-10	-1.83364
106968238	chr7:106968238:G:T	6.87591e-44	-8.19721e-10	-1.88511	0.00021555	-8.19721e-10	-1.67203	0.000215805	-8.19721e-10	-1.67181
106968592	chr7:106968592:T:C	6.49306e-45	-2.30553	-1.93946	2.19354e-05	-2.0275	-1.92963	2.19509e-05	-2.02774	-1.92964
106968658	chr7:106968658:C:A	5.14291e-45	-2.53961	-1.93849	1.32833e-05	-2.53852	-1.92019	1.32962e-05	-2.53854	-1.92017
106969562	chr7:106969562:C:G	6.1878e-45	-2.3592	-1.93394	2.06417e-05	-2.10307	-1.91484	2.06565e-05	-2.1033	-1.91486
106969742	chr7:106969742:C:T	6.41638e-45	-2.34163	-1.91523	2.1879e-05	-2.07866	-1.88103	2.18943e-05	-2.07889	-1.88107
106969747	chr7:106969747:A:G	1.03868e-44	-2.14299	-1.6322	6.89499e-05	-1.27635	-1.53549	6.88902e-05	-1.27818	-1.5355
106970014	chr7:106970014:T:G	1.15108e-43	-1.36985	-1.18586e-09	0.000518315	-0.79464	-1.18586e-09	0.000518911	-0.794456	-1.18586e-09
106970281	chr7:106970281:G:A	6.22039e-45	-2.35236	-1.93553	2.07951e-05	-2.09339	-1.91712	2.081e-05	-2.09362	-1.91714
106970297	chr7:106970297:C:T	6.54787e-44	-8.19721e-10	-1.93399	0.000171624	-8.19721e-10	-1.89991	0.000171797	-8.19721e-10	-1.89987
106970298	chr7:106970298:G:A	1.04528e-43	-8.19721e-10	-1.46627	0.000194889	-8.19721e-10	-1.77279	0.000195074	-8.19721e-10	-1.77281
106970301	chr7:106970301:A:T	6.30092e-45	-2.34567	-1.92936	2.12464e-05	-2.08326	-1.90578	2.12614e-05	-2.08349	-1.90581
106970516	chr7:106970516:GA:G	4.71552e-44	-2.26227	-1.18586e-09	8.99728e-05	-2.54572	-1.18586e-09	9.00597e-05	-2.54572	-1.18586e-09
106970950	chr7:106970950:G:A	2.62651e-44	-0.954438	-1.89304	4.11465e-05	-1.43143	-1.89665	4.11706e-05	-1.43177	-1.8967
106971515	chr7:106971515:A:C	1.1848e-43	-8.19721e-10	-1.34097	0.000195583	-8.19721e-10	-1.76924	0.000195757	-8.19721e-10	-1.76931
106971588	chr7:106971588:C:T	5.10802e-44	-2.18232	-1.18586e-09	9.78467e-05	-2.46182	-1.18586e-09	9.79469e-05	-2.46176	-1.18586e-09
106971696	chr7:106971696:C:A	8.69003e-45	-2.19909	-1.75445	2.24336e-05	-2.34552	-1.58915	2.24564e-05	-2.34568	-1.58893
106972037	chr7:106972037:G:A	6.74227e-44	-8.19721e-10	-1.90474	0.000177326	-8.19721e-10	-1.86723	0.000177492	-8.19721e-10	-1.86726
106972344	chr7:106972344:T:C	8.59047e-44	-8.19721e-10	-1.66248	0.000235914	-8.19721e-10	-1.58176	0.000236046	-8.19721e-10	-1.58216
106972371	chr7:106972371:G:A	6.9662e-45	-2.48774	-1.68691	1.94731e-05	-2.32234	-1.75385	1.94875e-05	-2.32249	-1.75392
106972800	chr7:106972800:T:G	1.48858e-43	-8.19721e-10	-1.11272	0.000411189	-8.19721e-10	-1.02617	0.000411588	-8.19721e-10	-1.02617
106974286	chr7:106974286:A:C	1.10652e-44	-2.43349	-1.27842	2.64234e-05	-2.43683	-1.33415	2.64493e-05	-2.43693	-1.33403
106974323	chr7:106974323:G:A	2.17663e-44	-1.09562	-1.93974	0.000141761	-0.171063	-1.92002	0.00014192	-0.170892	-1.92004
106974994	chr7:106974994:A:C	5.64254e-45	-2.54526	-1.84013	1.4815e-05	-2.52019	-1.82939	1.48294e-05	-2.52013	-1.82944
106976185	chr7:106976185:A:T	7.50797e-45	-2.464	-1.63575	2.30111e-05	-2.20697	-1.70228	2.30258e-05	-2.20719	-1.70238
106976673	chr7:106976673:G:A	1.30592e-43	-1.24364	-1.18586e-09	0.000809551	-0.348743	-1.18586e-09	0.000810471	-0.348573	-1.18586e-09
106977503	chr7:106977503:C:T	6.7571e-44	-8.19721e-10	-1.90254	0.00017974	-8.19721e-10	-1.85371	0.000179868	-8.19721e-10	-1.85396
106977536	chr7:106977536:G:A	1.80183e-44	-1.28741	-1.93692	0.000113094	-0.412749	-1.90425	0.000113219	-0.412585	-1.90428
106977629	chr7:106977629:C:T	1.20967e-44	-2.45516	-1.16763	3.82872e-05	-2.22442	-1.17569	3.83154e-05	-2.22465	-1.17568
106977877	chr7:106977877:T:C	8.76843e-45	-2.45606	-1.4885	2.61709e-05	-2.2016	-1.57897	2.61869e-05	-2.20183	-1.5791
106978567	chr7:106978567:C:G	9.06427e-45	-1.99872	-1.91266	6.73508e-05	-0.921358	-1.91395	6.73243e-05	-0.922639	-1.91403
106978747	chr7:106978747:A:G	9.99349e-45	-2.39795	-1.41583	2.3809e-05	-2.41838	-1.45678	2.3832e-05	-2.41848	-1.45668
106978954	chr7:106978954:A:G	6.52659e-44	-8.19721e-10	-1.93725	0.000173181	-8.19721e-10	-1.89088	0.000173342	-8.19721e-10	-1.89092
106979027	chr7:106979027:G:A	8.12905e-45	-2.30731	-1.71296	1.85129e-05	-2.50769	-1.61906	1.85294e-05	-2.50768	-1.61915
106979164	chr7:106979164:C:T	1.1428e-43	-8.19721e-10	-1.37707	0.000196144	-8.19721e-10	-1.76637	0.000196319	-8.19721e-10	-1.76645
106979457	chr7:106979457:A:C	9.13485e-45	-2.39912	-1.5045	2.19571e-05	-2.41859	-1.53755	2.19781e-05	-2.41869	-1.53745
106979686	chr7:106979686:G:A	7.04273e-44	-8.19721e-10	-1.86114	0.00018382	-8.19721e-10	-1.83127	0.00018395	-8.19721e-10	-1.83153
106980153	chr7:106980153:C:T	6.63013e-44	-8.19721e-10	-1.92151	0.000195063	-8.19721e-10	-1.7719	0.000195238	-8.19721e-10	-1.77197
106980855	chr7:106980855:C:G	1.14032e-44	-1.92543	-1.75639	6.47977e-05	-1.24687	-1.62709	6.47986e-05	-1.24759	-1.62732
106981131	chr7:106981131:G:A	1.84282e-42	1.40333	-1.18586e-09	0.0019473	0.528975	-1.18586e-09	0.00194969	0.529239	-1.18586e-09
106981818	chr7:106981818:G:C	7.2338e-44	-8.19721e-10	-1.83437	0.000173947	-8.19721e-10	-1.88647	0.000174114	-8.19721e-10	-1.88648
106982004	chr7:106982004:G:A	6.74548e-44	-8.19721e-10	-1.90426	0.000166385	-8.19721e-10	-1.93092	0.000166543	-8.19721e-10	-1.93093
106982107	chr7:106982107:A:G	9.97015e-45	-1.94644	-1.86968	8.54655e-05	-0.686313	-1.9108	8.54595e-05	-0.687398	-1.91075
106982489	chr7:106982489:T:C	1.14527e-43	-8.19721e-10	-1.37491	0.000286678	-8.19721e-10	-1.38686	0.000286968	-8.19721e-10	-1.38682
106982669	chr7:106982669:G:A	3.64606e-44	-2.51949	-1.18586e-09	9.11373e-05	-2.53286	-1.18586e-09	9.1223e-05	-2.53288	-1.18586e-09
106983052	chr7:106983052:A:C	6.55122e-44	-8.19721e-10	-1.93348	0.000169469	-8.19721e-10	-1.91255	0.000169626	-8.19721e-10	-1.91259
106983111	chr7:106983111:T:G	8.62929e-44	-8.19721e-10	-1.65797	0.000175169	-8.19721e-10	-1.87947	0.000175344	-8.19721e-10	-1.87944
106983325	chr7:106983325:A:T	3.04545e-44	-1.54397	-1.15551	0.000116893	-0.721484	-1.56248	0.000117033	-0.721342	-1.56239
106983351	chr7:106983351:TAG:T	5.23741e-45	-2.52045	-1.93945	1.58816e-05	-2.40929	-1.87077	1.58944e-05	-2.40941	-1.87082
106983355	chr7:106983355:A:T	5.23065e-45	-2.52175	-1.93943	1.58398e-05	-2.41223	-1.87047	1.58525e-05	-2.41234	-1.87052
106983716	chr7:106983716:C:T	6.56996e-44	-8.19721e-10	-1.93063	0.000170503	-8.19721e-10	-1.90647	0.00017066	-8.19721e-10	-1.90651
106984031	chr7:106984031:T:C	6.56766e-44	-8.19721e-10	-1.93098	0.000171227	-8.19721e-10	-1.90223	0.000171385	-8.19721e-10	-1.90228
106984336	chr7:106984336:T:C	3.83468e-44	-1.25324	-1.21581	0.000117236	-0.725845	-1.55519	0.00011738	-0.725696	-1.55508
106984939	chr7:106984939:C:T	3.93077e-44	-1.2406	-1.2037	0.000119535	-0.71525	-1.54636	0.000119683	-0.715101	-1.54624
106985593	chr7:106985593:C:T	6.7351e-44	-8.19721e-10	-1.9058	0.000165808	-8.19721e-10	-1.93439	0.00016597	-8.19721e-10	-1.93438
106985659	chr7:106985659:G:C	8.74226e-44	-8.19721e-10	-1.64497	0.000176223	-8.19721e-10	-1.87348	0.000176399	-8.19721e-10	-1.87344
106985859	chr7:106985859:G:A	1.61403e-44	-1.46028	-1.87413	7.77914e-05	-0.858848	-1.83234	7.77912e-05	-0.859681	-1.83248
106986483	chr7:106986483:T:C	7.63821e-45	-2.21975	-1.86281	1.6568e-05	-2.31003	-1.92772	1.65876e-05	-2.30985	-1.92768
106986535	chr7:106986535:A:C	6.80166e-44	-8.19721e-10	-1.89597	0.000166427	-8.19721e-10	-1.93067	0.000166589	-8.19721e-10	-1.93066
106987132	chr7:106987132:C:T	8.24147e-44	-8.19721e-10	-1.70396	0.000247529	-8.19721e-10	-1.5337	0.000247738	-8.19721e-10	-1.53382
106987284	chr7:106987284:T:G	1.62687e-44	-1.41563	-1.91085	8.02131e-05	-0.79203	-1.86851	8.02154e-05	-0.792861	-1.86861
106987620	chr7:106987620:T:C	1.39038e-44	-1.58561	-1.89794	7.7579e-05	-0.839275	-1.85465	7.75802e-05	-0.840111	-1.85477
106988212	chr7:106988212:T:C	2.33586e-44	-1.2979	-1.66685	0.000125768	-0.665138	-1.54564	0.000125752	-0.665993	-1.54588
106988425	chr7:106988425:C:A	1.42224e-42	1.14427	-1.18586e-09	0.00136146	0.171093	-1.18586e-09	0.00136295	0.171214	-1.18586e-09
106988503	chr7:106988503:T:C	3.07855e-44	-1.09411	-1.59457	0.000195178	-0.293522	-1.47779	0.000195119	-0.294545	-1.47803
106988525	chr7:106988525:T:C	7.2351e-44	-8.19721e-10	-1.83419	0.000193397	-8.19721e-10	-1.78048	0.000193574	-8.19721e-10	-1.78053
106988796	chr7:106988796:T:C	8.50157e-44	-8.19721e-10	-1.67288	0.000211218	-8.19721e-10	-1.69233	0.000211415	-8.19721e-10	-1.69237
106988933	chr7:106988933:C:G	6.84255e-45	-2.27721	-1.91535	2.06186e-05	-2.17285	-1.84617	2.06302e-05	-2.17329	-1.84615
106989510	chr7:106989510:T:C	6.53861e-44	-8.19721e-10	-1.93541	0.000166337	-8.19721e-10	-1.93121	0.000166492	-8.19721e-10	-1.93124
106990924	chr7:106990924:G:C	1.85651e-44	-2.13974	-1.0547	4.42195e-05	-2.29108	-0.964972	4.42464e-05	-2.29117	-0.965246
106991338	chr7:106991338:T:C	5.2464e-44	-2.15559	-1.18586e-09	0.000149862	-2.03551	-1.18586e-09	0.000150024	-2.03539	-1.18586e-09
106991668	chr7:106991668:A:G	1.39433e-44	-1.63633	-1.84439	8.04069e-05	-0.898783	-1.75934	8.04576e-05	-0.899256	-1.7592
106991711	chr7:106991711:G:A	6.61718e-43	-8.19721e-10	0.379119	0.0012563	-8.19721e-10	0.0907025	0.0012578	-8.19721e-10	0.0909323
106991822	chr7:106991822:A:G	4.57586e-44	-2.31862	0.0262802	0.000130937	-2.36488	0.194371	0.000131004	-2.36475	0.193797
106992091	chr7:106992091:G:A	8.47557e-44	-1.67595	-1.18586e-09	0.00017129	-1.90186	-1.18586e-09	0.000171481	-1.90171	-1.18586e-09
106992291	chr7:106992291:A:G	1.80377e-43	-8.19721e-10	-0.920673	0.000461583	-8.19721e-10	-0.910561	0.000462278	-8.19721e-10	-0.910023
106992528	chr7:106992528:C:T	6.41155e-43	-8.19721e-10	0.347552	0.00194806	-8.19721e-10	0.529368	0.0019503	-8.19721e-10	0.529547
106992589	chr7:106992589:T:A	6.3795e-43	-8.19721e-10	0.34254	0.00121312	-8.19721e-10	0.0557247	0.00121457	-8.19721e-10	0.0559529
106992655	chr7:106992655:A:G	9.03013e-44	-2.29377	0.681205	0.000230974	-2.34475	0.74183	0.000231063	-2.34462	0.741114
106992711	chr7:106992711:T:C	2.38787e-44	-2.15125	-0.791483	5.47749e-05	-2.29628	-0.745708	5.48068e-05	-2.29637	-0.746007
106992829	chr7:106992829:A:G	4.29228e-44	-2.29318	-0.0631399	0.000122639	-2.34038	0.104408	0.000122705	-2.34025	0.103846
106993670	chr7:106993670:C:T	8.12651e-45	-2.08588	-1.9347	3.68047e-05	-1.52698	-1.91262	3.68444e-05	-1.52702	-1.91246
106993950	chr7:106993950:A:G	6.61756e-43	-8.19721e-10	0.379177	0.00201857	-8.19721e-10	0.56492	0.00202088	-8.19721e-10	0.565101
106993967	chr7:106993967:C:T	6.82244e-43	-8.19721e-10	0.409667	0.00128749	-8.19721e-10	0.115228	0.00128904	-8.19721e-10	0.115461
106993993	chr7:106993993:T:C	4.19231e-44	-2.37988	-1.18586e-09	0.000124152	-2.22372	-1.18586e-09	0.000124263	-2.22379	-1.18586e-09
106994345	chr7:106994345:G:A	2.1619e-43	-8.19721e-10	-0.73956	0.000698827	-8.19721e-10	-0.49582	0.000699822	-8.19721e-10	-0.495363
106994390	chr7:106994390:A:G	1.12137e-43	-8.19721e-10	-1.396	0.000343213	-8.19721e-10	-1.20687	0.000343501	-8.19721e-10	-1.207
106994641	chr7:106994641:A:G	5.65469e-43	0.221936	-1.18586e-09	0.000854426	-0.294793	-1.18586e-09	0.000855434	-0.29458	-1.18586e-09
106994877	chr7:106994877:G:A	5.65203e-43	-8.19721e-10	0.221464	0.00108088	-8.19721e-10	-0.0596942	0.00108216	-8.19721e-10	-0.0594721
106995505	chr7:106995505:C:T	5.01423e-43	-8.19721e-10	0.10173	0.000966087	-8.19721e-10	-0.171968	0.000967231	-8.19721e-10	-0.171752
106995678	chr7:106995678:G:C	2.86879e-44	-2.15843	-0.600815	6.73571e-05	-2.33027	-0.504942	6.73961e-05	-2.33034	-0.50526
106995799	chr7:106995799:C:A	7.31263e-44	-8.19721e-10	-1.82353	0.000181214	-8.19721e-10	-1.84554	0.000181392	-8.19721e-10	-1.84553
106996925	chr7:106996925:G:A	7.96935e-45	-2.52669	-1.51343	2.66762e-05	-2.46845	-1.29299	2.66943e-05	-2.46856	-1.29318
106996953	chr7:106996953:T:A	7.47661e-44	-8.19721e-10	-1.80135	0.00018803	-8.19721e-10	-1.80862	0.000188174	-8.19721e-10	-1.80882
106997010	chr7:106997010:A:G	7.67231e-44	-8.19721e-10	-1.77552	0.000168292	-8.19721e-10	-1.91952	0.000168449	-8.19721e-10	-1.91956
106997071	chr7:106997071:T:C	1.07131e-44	-1.80432	-1.93994	7.14786e-05	-0.839472	-1.93635	7.14911e-05	-0.840287	-1.93633
106997322	chr7:106997322:C:T	2.11223e-43	-8.19721e-10	-0.762807	0.000449217	-8.19721e-10	-0.937716	0.000449582	-8.19721e-10	-0.937871
106997702	chr7:106997702:T:C	7.2222e-44	-8.19721e-10	-1.83598	0.000181659	-8.19721e-10	-1.84309	0.000181903	-8.19721e-10	-1.84271
106997899	chr7:106997899:T:C	1.52069e-43	-8.19721e-10	-1.09138	0.000241589	-8.19721e-10	-1.55799	0.000241842	-8.19721e-10	-1.5579
106998117	chr7:106998117:A:G	3.30117e-44	-2.16234	-0.456518	7.84529e-05	-2.33421	-0.348518	7.84971e-05	-2.33428	-0.348852
106998334	chr7:106998334:A:C	8.18925e-45	-2.08751	-1.92539	2.93058e-05	-1.76705	-1.90038	2.934e-05	-1.76703	-1.90021
106998601	chr7:106998601:A:C	2.89667e-44	-2.13574	-0.613837	6.75732e-05	-2.31316	-0.518852	6.76123e-05	-2.31323	-0.519167
106998626	chr7:106998626:T:A	2.87053e-44	-2.1501	-0.608537	6.71877e-05	-2.32454	-0.513195	6.72267e-05	-2.32461	-0.51351
106998769	chr7:106998769:A:T	7.17377e-44	-2.11855	0.275845	0.000810087	-0.846689	0.498608	0.000809769	-0.848258	0.498818
106998845	chr7:106998845:G:C	7.86832e-45	-2.12268	-1.9302	2.76967e-05	-1.81562	-1.90828	2.77285e-05	-1.8156	-1.90813
106999073	chr7:106999073:C:T	7.75394e-44	-8.19721e-10	-1.76493	0.000176293	-8.19721e-10	-1.87307	0.000176474	-8.19721e-10	-1.87302
106999453	chr7:106999453:T:C	1.44633e-44	-2.46961	-0.974496	3.50184e-05	-2.5101	-0.979249	3.50379e-05	-2.51004	-0.979716
106999557	chr7:106999557:T:C	2.42022e-43	-0.626693	-1.18586e-09	0.000311731	-1.30308	-1.18586e-09	0.000312077	-1.30294	-1.18586e-09
106999656	chr7:106999656:C:T	2.73523e-44	-2.11427	-0.692649	5.99494e-05	-2.29412	-0.657603	5.99846e-05	-2.29419	-0.657906
107000101	chr7:107000101:TTATA:T	9.39185e-44	-8.19721e-10	-1.57329	0.000312673	-8.19721e-10	-1.30006	0.000312919	-8.19721e-10	-1.30025
107000350	chr7:107000350:T:C	9.15364e-44	-8.19721e-10	-1.59898	0.000301738	-8.19721e-10	-1.33566	0.000301976	-8.19721e-10	-1.33584
107000567	chr7:107000567:A:G	1.12283e-43	-8.19721e-10	-1.3947	0.000222127	-8.19721e-10	-1.64198	0.000222362	-8.19721e-10	-1.64188
107000842	chr7:107000842:T:A	1.07517e-43	-8.19721e-10	-1.43807	0.000224718	-8.19721e-10	-1.63037	0.000224921	-8.19721e-10	-1.63044
107000916	chr7:107000916:G:T	1.04664e-43	-8.19721e-10	-1.46497	0.000212155	-8.19721e-10	-1.68791	0.000212379	-8.19721e-10	-1.68782
107001000	chr7:107001000:T:A	7.89112e-44	-8.19721e-10	-1.7474	0.000210654	-8.19721e-10	-1.69501	0.000210839	-8.19721e-10	-1.69509
107001108	chr7:107001108:C:A	1.09724e-42	-8.19721e-10	0.884831	0.00337696	-8.19721e-10	1.07951	0.00338088	-8.19721e-10	1.0797
107001484	chr7:107001484:T:C	1.12156e-43	-8.19721e-10	-1.39583	0.000222341	-8.19721e-10	-1.64101	0.000222577	-8.19721e-10	-1.64092
107001896	chr7:107001896:C:T	7.96863e-44	-1.73762	-1.18586e-09	0.000106475	-2.37731	-1.18586e-09	0.000106583	-2.37726	-1.18586e-09
107001923	chr7:107001923:A:G	6.26577e-45	-2.34839	-1.93223	2.35153e-05	-1.98285	-1.90472	2.3542e-05	-1.98285	-1.90455
107001989	chr7:107001989:G:C	6.69721e-45	-2.31297	-1.90106	2.54615e-05	-1.92205	-1.88601	2.54922e-05	-1.92205	-1.88577
107002129	chr7:107002129:C:A	1.24062e-44	-2.31557	-1.28196	3.27751e-05	-2.28198	-1.27358	3.27975e-05	-2.28185	-1.27398
107002712	chr7:107002712:C:A	1.56254e-44	-2.20698	-1.15984	2.75053e-05	-2.38938	-1.34146	2.75302e-05	-2.3894	-1.34151
107002782	chr7:107002782:C:A	1.58014e-44	-2.10635	-1.24927	2.72852e-05	-2.32397	-1.4149	2.73099e-05	-2.324	-1.41494
107002883	chr7:107002883:T:C	9.38092e-44	-8.19721e-10	-1.57446	0.000181226	-8.19721e-10	-1.84548	0.000181391	-8.19721e-10	-1.84553
107004249	chr7:107004249:C:T	6.96954e-44	-8.19721e-10	-1.87159	0.000190014	-8.19721e-10	-1.79812	0.000190195	-8.19721e-10	-1.79814
107004317	chr7:107004317:C:T	6.53196e-44	-8.19721e-10	-1.93643	0.000170322	-8.19721e-10	-1.90753	0.000170489	-8.19721e-10	-1.90752
107004861	chr7:107004861:T:G	1.04488e-44	-2.04244	-1.7268	1.91638e-05	-2.37947	-1.71273	1.91787e-05	-2.37959	-1.7128
107005637	chr7:107005637:AG:A	8.70707e-44	-8.19721e-10	-1.649	0.000260267	-8.19721e-10	-1.48352	0.000260476	-8.19721e-10	-1.48368
107005649	chr7:107005649:A:G	5.80098e-45	-2.41816	-1.93954	1.39115e-05	-2.47521	-1.93729	1.39231e-05	-2.47538	-1.93726
107005655	chr7:107005655:G:A	4.23384e-44	-0.965835	-1.40419	0.000341186	-0.0473617	-1.16543	0.00033976	-0.0510189	-1.16693
107005687	chr7:107005687:G:A	1.23585e-43	-8.19721e-10	-1.29879	0.000303116	-8.19721e-10	-1.33111	0.000303324	-8.19721e-10	-1.33139
107005706	chr7:107005706:G:A	9.89216e-44	-1.52139	-1.18586e-09	0.000150242	-2.03298	-1.18586e-09	0.000150366	-2.03312	-1.18586e-09
107006603	chr7:107006603:T:G	8.66771e-44	-8.19721e-10	-1.65353	0.00025839	-8.19721e-10	-1.49075	0.000258598	-8.19721e-10	-1.49091
107006708	chr7:107006708:C:T	1.43295e-43	-8.19721e-10	-1.15082	0.000477694	-8.19721e-10	-0.876253	0.000477724	-8.19721e-10	-0.877157
107007144	chr7:107007144:G:A	6.52801e-44	-8.19721e-10	-1.93703	0.000166181	-8.19721e-10	-1.93215	0.000166339	-8.19721e-10	-1.93216
107008438	chr7:107008438:G:A	1.45612e-43	-8.19721e-10	-1.13477	0.000398478	-8.19721e-10	-1.05757	0.000398816	-8.19721e-10	-1.05769
107008789	chr7:107008789:G:A	5.89361e-44	-0.464401	-1.57486	0.000503679	0.642799	-1.46608	0.000501291	0.638503	-1.4675
107009071	chr7:107009071:AT:A	7.03717e-44	-8.19721e-10	-1.86193	0.000165051	-8.19721e-10	-1.93897	0.000165209	-8.19721e-10	-1.93898
107009899	chr7:107009899:A:C	6.52101e-44	-8.19721e-10	-1.93811	0.000166389	-8.19721e-10	-1.93089	0.000166547	-8.19721e-10	-1.93091
107010095	chr7:107010095:T:C	3.89439e-44	-0.894154	-1.55944	0.000307422	0.123067	-1.44007	0.000306054	0.119102	-1.44153
107010531	chr7:107010531:C:T	1.4002e-43	-8.19721e-10	-1.17394	0.000212903	-8.19721e-10	-1.68438	0.000213154	-8.19721e-10	-1.68417
107010592	chr7:107010592:C:T	7.95249e-44	-8.19721e-10	-1.73965	0.000222419	-8.19721e-10	-1.64066	0.00022265	-8.19721e-10	-1.64059
107010684	chr7:107010684:C:T	8.88697e-44	-8.19721e-10	-1.62855	0.000194329	-8.19721e-10	-1.77567	0.000194533	-8.19721e-10	-1.77559
107010852	chr7:107010852:G:A	5.42778e-45	-2.48693	-1.93726	1.4716e-05	-2.42643	-1.92985	1.47291e-05	-2.42649	-1.92988
107011120	chr7:107011120:C:T	7.30617e-44	-8.19721e-10	-1.82442	0.000175562	-8.19721e-10	-1.87723	0.000175739	-8.19721e-10	-1.87719
107011342	chr7:107011342:C:T	1.21814e-44	-2.03756	-1.57824	9.70336e-05	-1.07144	-1.39873	9.67385e-05	-1.07399	-1.40018
107011647	chr7:107011647:C:T	6.5901e-44	-8.19721e-10	-1.92757	0.000164883	-8.19721e-10	-1.93999	0.000165042	-8.19721e-10	-1.93999
107011680	chr7:107011680:A:G	9.70749e-44	-8.19721e-10	-1.54024	0.00018639	-8.19721e-10	-1.81738	0.000186558	-8.19721e-10	-1.81745
107012021	chr7:107012021:T:C	6.71876e-44	-8.19721e-10	-1.90823	0.0001764	-8.19721e-10	-1.87247	0.000176553	-8.19721e-10	-1.87257
107012024	chr7:107012024:G:GT	9.93852e-45	-2.46986	-1.34944	2.22215e-05	-2.54407	-1.40009	2.22397e-05	-2.54406	-1.40025
107012264	chr7:107012264:G:A	7.3724e-44	-8.19721e-10	-1.81539	0.000188182	-8.19721e-10	-1.80782	0.00018838	-8.19721e-10	-1.80773
107012406	chr7:107012406:T:C	6.03959e-45	-2.5042	-1.81318	1.75741e-05	-2.47318	-1.70562	1.75888e-05	-2.47322	-1.70571
107012669	chr7:107012669:A:T	1.49601e-44	-1.98133	-1.429	3.25821e-05	-2.48622	-1.07524	3.26083e-05	-2.48613	-1.0755
107012698	chr7:107012698:A:G	1.33565e-44	-2.11748	-1.40624	9.56499e-05	-1.22226	-1.26227	9.53483e-05	-1.22471	-1.26394
107013138	chr7:107013138:C:T	1.5453e-43	-8.19721e-10	-1.07533	0.000423519	-8.19721e-10	-0.996624	0.000423874	-8.19721e-10	-0.996752
107013258	chr7:107013258:T:C	1.23602e-43	-8.19721e-10	-1.29865	0.00037208	-8.19721e-10	-1.12611	0.000372358	-8.19721e-10	-1.12633
107013851	chr7:107013851:G:A	7.46585e-45	-2.52138	-1.584	2.096e-05	-2.18162	-1.82098	2.09694e-05	-2.18205	-1.82107
107014300	chr7:107014300:C:T	1.06128e-43	-8.19721e-10	-1.45108	0.000223033	-8.19721e-10	-1.6379	0.000223274	-8.19721e-10	-1.63779
107014410	chr7:107014410:A:C	7.7135e-43	-8.19721e-10	0.532422	0.00207684	-8.19721e-10	0.593378	0.0020779	-8.19721e-10	0.592925
107014432	chr7:107014432:T:C	5.91604e-45	-2.3983	-1.93975	1.31985e-05	-2.54279	-1.92233	1.32093e-05	-2.54281	-1.92245
107014915	chr7:107014915:G:A	5.24127e-45	-2.52191	-1.93725	1.44159e-05	-2.49771	-1.87918	1.44285e-05	-2.49774	-1.87924
107015000	chr7:107015000:A:G	5.38966e-45	-2.53272	-1.89852	1.88647e-05	-2.20118	-1.90675	1.88721e-05	-2.20164	-1.90686
107015012	chr7:107015012:G:C	1.22739e-43	-8.19721e-10	-1.30566	0.000358171	-8.19721e-10	-1.16421	0.000358392	-8.19721e-10	-1.16456
107015038	chr7:107015038:C:A	6.56194e-44	-8.19721e-10	-1.93185	0.000172483	-8.19721e-10	-1.89493	0.000172654	-8.19721e-10	-1.8949
107015087	chr7:107015087:A:G	3.61574e-44	-2.52784	-1.18586e-09	9.00578e-05	-2.54477	-1.18586e-09	9.01445e-05	-2.54477	-1.18586e-09
107015313	chr7:107015313:T:C	8.8823e-45	-2.02589	-1.90577	3.52842e-05	-1.63223	-1.84956	3.5247e-05	-1.63384	-1.84997
107015544	chr7:107015544:T:C	1.54827e-42	1.22918	-1.18586e-09	0.02894	3.22776	-1.18586e-09	0.0286404	3.21638	-1.18586e-09
107015575	chr7:107015575:T:C	5.15338e-45	-2.53853	-1.93754	1.34923e-05	-2.51697	-1.92613	1.35042e-05	-2.517	-1.92619
107015711	chr7:107015711:G:T	7.33771e-44	-8.19721e-10	-1.82011	0.000176264	-8.19721e-10	-1.87324	0.000176442	-8.19721e-10	-1.87319
107015873	chr7:107015873:G:A	6.54003e-44	-8.19721e-10	-1.93519	0.000165374	-8.19721e-10	-1.93701	0.000165526	-8.19721e-10	-1.93706
107015962	chr7:107015962:A:T	5.11044e-45	-2.54569	-1.93874	1.59454e-05	-2.34523	-1.93082	1.59564e-05	-2.34556	-1.93077
107015968	chr7:107015968:G:A	2.66808e-44	-1.47537	-1.3564	0.00016113	-0.744166	-1.21885	0.000160497	-0.747294	-1.22062
107015981	chr7:107015981:G:A	8.52199e-44	-8.19721e-10	-1.67049	0.000239318	-8.19721e-10	-1.56743	0.00023957	-8.19721e-10	-1.56734
107016102	chr7:107016102:C:A	6.75772e-44	-8.19721e-10	-1.90245	0.000168381	-8.19721e-10	-1.91899	0.000168538	-8.19721e-10	-1.91903
107016400	chr7:107016400:C:T	5.15982e-45	-2.54495	-1.92986	1.61975e-05	-2.33566	-1.92471	1.62088e-05	-2.33598	-1.92466
107017289	chr7:107017289:T:C	7.42217e-44	-8.19721e-10	-1.80866	0.000178446	-8.19721e-10	-1.86093	0.000178606	-8.19721e-10	-1.861
107017515	chr7:107017515:G:A	1.02589e-44	-2.51196	-1.27561	3.07989e-05	-2.48782	-1.12992	3.08188e-05	-2.48786	-1.13021
107017864	chr7:107017864:T:A	6.45057e-45	-2.44304	-1.80851	1.60064e-05	-2.54517	-1.72706	1.60187e-05	-2.54519	-1.72724
107017866	chr7:107017866:G:A	1.30863e-43	-8.19721e-10	-1.24157	0.000335235	-8.19721e-10	-1.23039	0.00033561	-8.19721e-10	-1.23024
107018263	chr7:107018263:C:T	1.45372e-43	-8.19721e-10	-1.13642	0.000239928	-8.19721e-10	-1.56488	0.000240096	-8.19721e-10	-1.56515
107018302	chr7:107018302:A:G	1.00035e-43	-8.19721e-10	-1.5102	0.000248779	-8.19721e-10	-1.52866	0.000248991	-8.19721e-10	-1.52877
107018540	chr7:107018540:G:A	8.83523e-45	-2.52827	-1.4087	2.62394e-05	-2.51053	-1.26743	2.62572e-05	-2.51056	-1.26769
107018654	chr7:107018654:T:C	8.7645e-44	-8.19721e-10	-1.64243	0.000270901	-8.19721e-10	-1.44347	0.000271102	-8.19721e-10	-1.4437
107019177	chr7:107019177:G:T	5.2065e-45	-2.52969	-1.93612	1.93942e-05	-2.14746	-1.93279	1.94047e-05	-2.14795	-1.93272
107019397	chr7:107019397:T:C	3.98705e-43	-0.799291	0.671793	0.0148487	1.0261	1.53434	0.0146403	1.01668	1.52866
107019571	chr7:107019571:C:T	3.8072e-44	-2.47624	-1.18586e-09	0.000110142	-2.34346	-1.18586e-09	0.000110257	-2.34338	-1.18586e-09
107019657	chr7:107019657:C:T	3.58832e-44	-2.53545	-1.18586e-09	9.05157e-05	-2.5397	-1.18586e-09	9.06021e-05	-2.53971	-1.18586e-09
107019797	chr7:107019797:A:G	5.14589e-45	-2.54217	-1.93535	1.7832e-05	-2.22847	-1.93575	1.78408e-05	-2.22891	-1.9358
107019813	chr7:107019813:C:A	5.0854e-43	-0.558461	0.674285	0.0197019	1.34027	1.50298	0.0194183	1.33046	1.49732
107019827	chr7:107019827:A:T	9.29363e-44	-8.19721e-10	-1.58381	0.000235646	-8.19721e-10	-1.58289	0.000235898	-8.19721e-10	-1.58279
107020278	chr7:107020278:T:C	7.5151e-45	-2.52929	-1.56951	1.83817e-05	-2.54417	-1.58969	1.83874e-05	-2.54417	-1.59036
107020323	chr7:107020323:A:G	1.45823e-43	-8.19721e-10	-1.13332	0.000313778	-8.19721e-10	-1.29654	0.000314136	-8.19721e-10	-1.29636
107020622	chr7:107020622:G:A	1.37577e-43	-8.19721e-10	-1.19154	0.000296403	-8.19721e-10	-1.3535	0.000296739	-8.19721e-10	-1.35333
107020731	chr7:107020731:C:A	5.46186e-45	-2.5281	-1.88983	2.11314e-05	-2.13539	-1.85907	2.11364e-05	-2.13588	-1.85931
107020786	chr7:107020786:G:A	8.90617e-45	-2.53066	-1.39832	2.62259e-05	-2.54308	-1.23539	2.62445e-05	-2.54308	-1.23566
107020875	chr7:107020875:T:A	8.0664e-45	-2.5264	-1.50161	2.43737e-05	-2.49312	-1.3586	2.43904e-05	-2.49316	-1.35884
107021638	chr7:107021638:A:G	7.40357e-45	-2.52513	-1.58863	1.80503e-05	-2.545	-1.60706	1.80561e-05	-2.545	-1.6077
107021650	chr7:107021650:T:C	6.86827e-44	-8.19721e-10	-1.88622	0.000193003	-8.19721e-10	-1.78252	0.00019316	-8.19721e-10	-1.78267
107022723	chr7:107022723:A:G	1.17135e-44	-2.14208	-1.51289	2.829e-05	-2.52936	-1.17336	2.83118e-05	-2.5293	-1.17361
107022912	chr7:107022912:T:C	1.87377e-43	-8.19721e-10	-0.882595	0.000495852	-8.19721e-10	-0.838946	0.000496268	-8.19721e-10	-0.839073
107023038	chr7:107023038:G:A	6.22142e-45	-2.53968	-1.74805	1.79344e-05	-2.52615	-1.63235	1.7949e-05	-2.52617	-1.63248
107023075	chr7:107023075:G:T	6.11074e-45	-2.4595	-1.84617	1.52773e-05	-2.54582	-1.77304	1.52895e-05	-2.54582	-1.7732
107023109	chr7:107023109:G:C	6.74712e-45	-2.39221	-1.81439	1.601e-05	-2.53686	-1.73515	1.60217e-05	-2.53691	-1.73533
107023562	chr7:107023562:C:T	1.25751e-43	-8.19721e-10	-1.28142	0.000274123	-8.19721e-10	-1.43164	0.000274431	-8.19721e-10	-1.43149
107024189	chr7:107024189:T:C	1.06589e-43	-8.19721e-10	-1.44674	0.000375586	-8.19721e-10	-1.11674	0.000376083	-8.19721e-10	-1.11638
107024402	chr7:107024402:T:A	6.17808e-45	-2.36285	-1.93186	3.15691e-05	-1.66017	-1.93287	3.15751e-05	-1.66089	-1.93293
107024694	chr7:107024694:C:T	8.14097e-44	-8.19721e-10	-1.71623	0.000185615	-8.19721e-10	-1.82155	0.000185777	-8.19721e-10	-1.82164
107024799	chr7:107024799:C:T	7.70995e-44	-8.19721e-10	-1.77062	0.000298146	-8.19721e-10	-1.34764	0.000298393	-8.19721e-10	-1.34778
107025064	chr7:107025064:GT:G	1.37499e-43	-8.19721e-10	-1.19211	0.000486228	-8.19721e-10	-0.858544	0.000486252	-8.19721e-10	-0.859461
107025100	chr7:107025100:T:C	4.12882e-43	-0.092557	-1.18586e-09	0.00069477	-0.501642	-1.18586e-09	0.000695313	-0.501827	-1.18586e-09
107025204	chr7:107025204:C:T	1.34837e-43	-8.19721e-10	-1.21165	0.000288592	-8.19721e-10	-1.38021	0.000288827	-8.19721e-10	-1.38036
107025539	chr7:107025539:G:A	6.27063e-45	-2.35929	-1.92056	1.57144e-05	-2.35959	-1.93105	1.57301e-05	-2.35951	-1.93111
107025712	chr7:107025712:C:T	5.58489e-45	-2.4558	-1.93985	2.18894e-05	-2.04256	-1.91666	2.19025e-05	-2.04293	-1.91666
107026306	chr7:107026306:A:C	9.56781e-45	-2.39202	-1.46529	2.19661e-05	-2.36632	-1.58941	2.19816e-05	-2.36623	-1.58976
107026406	chr7:107026406:C:T	2.63268e-42	-8.19721e-10	1.76004	0.00491315	-8.19721e-10	1.45445	0.00491609	-8.19721e-10	1.45408
107027101	chr7:107027101:C:T	1.8325e-43	-0.904866	-1.18586e-09	0.000471915	-0.888423	-1.18586e-09	0.000472469	-0.888217	-1.18586e-09
107027321	chr7:107027321:A:G	1.93334e-43	-8.19721e-10	-0.851301	0.00057471	-8.19721e-10	-0.691356	0.000574776	-8.19721e-10	-0.692209
107028233	chr7:107028233:T:C	1.64005e-43	-8.19721e-10	-1.01582	0.000260113	-8.19721e-10	-1.48411	0.000260339	-8.19721e-10	-1.4842
107028592	chr7:107028592:G:A	2.04895e-43	-8.19721e-10	-0.793222	0.000498386	-8.19721e-10	-0.833849	0.000498717	-8.19721e-10	-0.83415
107028614	chr7:107028614:G:A	8.15762e-45	-2.29402	-1.72275	3.19075e-05	-2.0306	-1.55179	3.18686e-05	-2.03177	-1.5528
107029413	chr7:107029413:G:A	3.78849e-44	-2.48117	-1.18586e-09	9.01741e-05	-2.54348	-1.18586e-09	9.02604e-05	-2.54349	-1.18586e-09
107029414	chr7:107029414:C:T	4.10533e-44	-2.40085	-1.18586e-09	9.71485e-05	-2.46898	-1.18586e-09	9.72456e-05	-2.46895	-1.18586e-09
107029843	chr7:107029843:G:A	8.40813e-45	-2.45846	-1.52806	3.08344e-05	-2.26836	-1.34823	3.08495e-05	-2.26856	-1.34851
107030252	chr7:107030252:A:G	1.06233e-44	-2.4316	-1.32106	2.3805e-05	-2.40448	-1.47085	2.38203e-05	-2.4044	-1.47126
107030715	chr7:107030715:G:A	3.82399e-44	-2.47184	-1.18586e-09	0.000101466	-2.4255	-1.18586e-09	0.000101557	-2.42557	-1.18586e-09
107030728	chr7:107030728:G:A	1.10159e-44	-2.24279	-1.47359	2.54236e-05	-2.20968	-1.59987	2.54424e-05	-2.20956	-1.60021
107031431	chr7:107031431:A:G	7.84149e-45	-2.47711	-1.57918	2.80463e-05	-2.18151	-1.52986	2.80523e-05	-2.18195	-1.53017
107031559	chr7:107031559:A:G	5.9553e-45	-2.44676	-1.88468	1.43838e-05	-2.44298	-1.93614	1.43983e-05	-2.44291	-1.93617
107032327	chr7:107032327:T:G	1.25997e-43	-8.19721e-10	-1.27946	0.000230111	-8.19721e-10	-1.60666	0.000230391	-8.19721e-10	-1.60641
107032362	chr7:107032362:A:G	6.61042e-44	-8.19721e-10	-1.92449	0.000179225	-8.19721e-10	-1.85658	0.000179383	-8.19721e-10	-1.85667
107032516	chr7:107032516:G:T	6.68332e-45	-2.49453	-1.72157	2.25776e-05	-2.35604	-1.57222	2.25908e-05	-2.35621	-1.57244
107032551	chr7:107032551:A:G	5.44402e-45	-2.54046	-1.88075	1.52884e-05	-2.4094	-1.90872	1.53021e-05	-2.40941	-1.90879
107032566	chr7:107032566:T:C	5.51888e-45	-2.46821	-1.93933	2.29681e-05	-1.98164	-1.92948	2.29816e-05	-1.98202	-1.92947
107033096	chr7:107033096:T:A	1.12722e-44	-2.18698	-1.5064	2.6108e-05	-2.15642	-1.62656	2.61278e-05	-2.1563	-1.62689
107034225	chr7:107034225:T:C	2.03059e-43	-8.19721e-10	-0.802225	0.000325872	-8.19721e-10	-1.25872	0.000326309	-8.19721e-10	-1.25834
107034641	chr7:107034641:A:G	7.60122e-44	-8.19721e-10	-1.78483	0.000232233	-8.19721e-10	-1.59748	0.00023236	-8.19721e-10	-1.5979
107034753	chr7:107034753:C:A	5.92796e-45	-2.49655	-1.83949	1.88009e-05	-2.32832	-1.78299	1.87992e-05	-2.3287	-1.78368
107036355	chr7:107036355:T:A	6.94068e-45	-2.52677	-1.65155	1.48983e-05	-2.51349	-1.83049	1.49105e-05	-2.51349	-1.83063
107036658	chr7:107036658:G:A	6.67399e-45	-2.48244	-1.73506	2.11635e-05	-2.27936	-1.71359	2.11561e-05	-2.27978	-1.71448
107036890	chr7:107036890:T:G	6.69004e-44	-8.19721e-10	-1.91251	0.000170459	-8.19721e-10	-1.90673	0.000170576	-8.19721e-10	-1.90701
107037004	chr7:107037004:A:G	6.81472e-44	-8.19721e-10	-1.89405	0.000165183	-8.19721e-10	-1.93817	0.000165345	-8.19721e-10	-1.93816
107037986	chr7:107037986:T:C	1.46534e-43	-8.19721e-10	-1.12847	0.0002576	-8.19721e-10	-1.49381	0.000257923	-8.19721e-10	-1.49353
107038241	chr7:107038241:TTC:T	7.32018e-44	-8.19721e-10	-1.8225	0.000187048	-8.19721e-10	-1.81386	0.000187121	-8.19721e-10	-1.81443
107038362	chr7:107038362:G:A	4.10569e-44	-2.40076	-1.18586e-09	0.000141706	-2.09147	-1.18586e-09	0.000141838	-2.0915	-1.18586e-09
107038403	chr7:107038403:A:G	6.89593e-44	-8.19721e-10	-1.8822	0.000173035	-8.19721e-10	-1.89173	0.000173208	-8.19721e-10	-1.89169
107038533	chr7:107038533:G:A	6.91849e-45	-2.45868	-1.72284	2.53187e-05	-1.92013	-1.89355	2.53339e-05	-1.92059	-1.89346
107038672	chr7:107038672:T:C	6.83194e-44	-8.19721e-10	-1.89153	0.000227986	-8.19721e-10	-1.61594	0.000228165	-8.19721e-10	-1.61612
107039189	chr7:107039189:G:A	5.39349e-45	-2.49056	-1.93997	2.18785e-05	-2.03437	-1.92534	2.18918e-05	-2.03474	-1.92534
107039211	chr7:107039211:C:T	6.25843e-45	-2.39079	-1.891	1.53903e-05	-2.39848	-1.913	1.54049e-05	-2.39841	-1.9131
107039312	chr7:107039312:C:T	7.74154e-45	-2.25562	-1.81349	1.68707e-05	-2.43518	-1.78447	1.68846e-05	-2.43525	-1.78454
107040170	chr7:107040170:A:G	9.40512e-44	-8.19721e-10	-1.57188	0.000234949	-8.19721e-10	-1.58585	0.000235194	-8.19721e-10	-1.58578
107040308	chr7:107040308:T:C	1.40194e-43	-8.19721e-10	-1.1727	0.000446534	-8.19721e-10	-0.943707	0.000446649	-8.19721e-10	-0.944415
107040692	chr7:107040692:C:T	2.49294e-43	-8.19721e-10	-0.597086	0.000673659	-8.19721e-10	-0.532499	0.000674195	-8.19721e-10	-0.53267
107040874	chr7:107040874:C:T	1.01888e-44	-2.29438	-1.50005	2.52228e-05	-2.26834	-1.54914	2.52413e-05	-2.26823	-1.54948
107041083	chr7:107041083:G:A	6.51924e-44	-8.19721e-10	-1.93838	0.000172898	-8.19721e-10	-1.89252	0.000173053	-8.19721e-10	-1.89259
107041671	chr7:107041671:C:T	6.67382e-44	-1.91494	-1.18586e-09	0.000129731	-2.17976	-1.18586e-09	0.000129868	-2.17967	-1.18586e-09
107041745	chr7:107041745:T:C	1.0309e-44	-2.36108	-1.42162	2.34924e-05	-2.32976	-1.55879	2.35088e-05	-2.32966	-1.55915
107042340	chr7:107042340:C:T	6.897e-45	-2.24466	-1.93998	1.45936e-05	-2.42703	-1.93761	1.46065e-05	-2.4271	-1.93762
107042439	chr7:107042439:G:A	1.5336e-43	-8.19721e-10	-1.08293	0.000266251	-8.19721e-10	-1.46078	0.000266587	-8.19721e-10	-1.46049
107042526	chr7:107042526:T:C	6.32618e-45	-2.46516	-1.80586	2.4787e-05	-1.95778	-1.87712	2.48008e-05	-1.95817	-1.87714
107043802	chr7:107043802:A:C	5.54528e-45	-2.46286	-1.93991	2.36628e-05	-1.95813	-1.92319	2.36767e-05	-1.95852	-1.92318
107043831	chr7:107043831:A:G	3.65926e-44	-2.51587	-1.18586e-09	0.00010271	-2.41331	-1.18586e-09	0.000102814	-2.41327	-1.18586e-09
107044193	chr7:107044193:C:G	6.1476e-45	-2.4425	-1.85716	1.48406e-05	-2.53516	-1.8127	1.48538e-05	-2.53518	-1.81276
107045003	chr7:107045003:G:T	6.93667e-45	-2.52084	-1.65806	2.31215e-05	-2.4129	-1.49156	2.31351e-05	-2.41304	-1.4918
107045195	chr7:107045195:G:T	7.054e-45	-2.50119	-1.66093	1.92285e-05	-2.25232	-1.83651	1.92437e-05	-2.25235	-1.83665
107045364	chr7:107045364:A:T	1.91721e-43	-8.19721e-10	-0.85968	0.000569618	-8.19721e-10	-0.700257	0.000569684	-8.19721e-10	-0.701107
107046003	chr7:107046003:G:T	7.27468e-45	-2.4798	-1.65152	2.37909e-05	-2.25964	-1.61628	2.37806e-05	-2.26007	-1.61725
107046122	chr7:107046122:G:A	1.92676e-43	-8.19721e-10	-0.854709	0.000572609	-8.19721e-10	-0.69502	0.000572675	-8.19721e-10	-0.695871
107046277	chr7:107046277:A:G	1.36212e-43	-8.19721e-10	-1.20151	0.000236446	-8.19721e-10	-1.5795	0.000236621	-8.19721e-10	-1.57973
107046471	chr7:107046471:C:G	5.41465e-45	-2.49345	-1.93316	2.13004e-05	-2.0481	-1.9384	2.13134e-05	-2.04845	-1.9384
107047393	chr7:107047393:G:A	5.35741e-45	-2.50139	-1.93585	2.08442e-05	-2.07178	-1.93636	2.08572e-05	-2.07213	-1.93636
107047618	chr7:107047618:A:G	3.03647e-43	-0.399855	-1.18586e-09	0.000841818	-0.309658	-1.18586e-09	0.000842808	-0.30945	-1.18586e-09
107048071	chr7:107048071:T:C	3.57729e-44	-2.53853	-1.18586e-09	9.66053e-05	-2.47459	-1.18586e-09	9.67015e-05	-2.47456	-1.18586e-09
107048135	chr7:107048135:T:C	1.77128e-44	-2.40132	-0.840109	3.32866e-05	-2.44448	-1.09559	3.33062e-05	-2.44441	-1.09603
107048697	chr7:107048697:C:T	5.72387e-44	-2.06849	-1.18586e-09	0.000116913	-2.28379	-1.18586e-09	0.000117035	-2.28371	-1.18586e-09
107048809	chr7:107048809:T:C	6.91217e-45	-2.32322	-1.85922	1.57167e-05	-2.47466	-1.81584	1.57302e-05	-2.47472	-1.81589
107048976	chr7:107048976:C:T	9.41708e-45	-2.22653	-1.64666	2.07731e-05	-2.41587	-1.5957	2.07893e-05	-2.41594	-1.59581
107049771	chr7:107049771:A:G	1.13501e-43	-8.19721e-10	-1.38391	0.000404001	-8.19721e-10	-1.0438	0.000404465	-8.19721e-10	-1.04362
107049935	chr7:107049935:AAT:A	3.73284e-44	-2.49597	-1.18586e-09	0.000106666	-2.37552	-1.18586e-09	0.000106774	-2.37547	-1.18586e-09
107050080	chr7:107050080:C:T	5.36627e-45	-2.50394	-1.93164	2.07076e-05	-2.07664	-1.93808	2.07205e-05	-2.07699	-1.93808
107050608	chr7:107050608:T:C	5.72569e-45	-2.53466	-1.8361	1.52653e-05	-2.47373	-1.8459	1.52752e-05	-2.47371	-1.84625
107050955	chr7:107050955:G:A	2.9556e-43	-0.426848	-1.18586e-09	0.000649187	-0.569501	-1.18586e-09	0.000649939	-0.569311	-1.18586e-09
107050959	chr7:107050959:G:T	4.39623e-44	-2.33239	-1.18586e-09	0.000157979	-1.98276	-1.18586e-09	0.000158126	-1.9828	-1.18586e-09
107050987	chr7:107050987:C:T	6.51857e-44	-8.19721e-10	-1.93848	0.000166553	-8.19721e-10	-1.92991	0.000166697	-8.19721e-10	-1.93001
107051041	chr7:107051041:G:A	9.42899e-45	-2.27084	-1.60109	2.11016e-05	-2.44881	-1.54707	2.11181e-05	-2.44887	-1.54719
107051504	chr7:107051504:C:T	4.28606e-44	-2.35777	-1.18586e-09	0.000107021	-2.3722	-1.18586e-09	0.000107117	-2.37227	-1.18586e-09
107051620	chr7:107051620:A:G	7.14295e-44	-8.19721e-10	-1.84701	0.000167847	-8.19721e-10	-1.92217	0.000168017	-8.19721e-10	-1.92213
107051926	chr7:107051926:C:G	6.98515e-44	-8.19721e-10	-1.86935	0.000166379	-8.19721e-10	-1.93095	0.000166546	-8.19721e-10	-1.93092
107052146	chr7:107052146:G:A	1.09603e-44	-2.15747	-1.56397	2.36138e-05	-2.37356	-1.50983	2.36316e-05	-2.37365	-1.50995
107052184	chr7:107052184:C:T	7.63245e-45	-2.20792	-1.87539	1.69447e-05	-2.40637	-1.8089	1.69585e-05	-2.40644	-1.80898
107052185	chr7:107052185:G:A	6.5739e-44	-8.19721e-10	-1.93003	0.000172282	-8.19721e-10	-1.89609	0.000172426	-8.19721e-10	-1.89622
107053367	chr7:107053367:A:G	8.31346e-45	-2.53916	-1.45868	2.78841e-05	-2.45214	-1.26503	2.78996e-05	-2.45226	-1.26532
107053829	chr7:107053829:G:A	9.39731e-45	-2.28029	-1.59501	2.12487e-05	-2.45138	-1.53754	2.12654e-05	-2.45144	-1.53766
107054146	chr7:107054146:G:A	7.78902e-45	-2.29668	-1.76633	1.78608e-05	-2.45446	-1.70815	1.78756e-05	-2.45452	-1.70823
107054382	chr7:107054382:TATAGCGGCAC:T	3.55641e-44	-2.54438	-1.18586e-09	9.48315e-05	-2.49312	-1.18586e-09	9.4923e-05	-2.49312	-1.18586e-09
107055301	chr7:107055301:G:GT	6.93742e-44	-8.19721e-10	-1.8762	0.00017533	-8.19721e-10	-1.87855	0.000175507	-8.19721e-10	-1.87851
107056073	chr7:107056073:A:C	6.78928e-44	-8.19721e-10	-1.89779	0.000181355	-8.19721e-10	-1.84477	0.000181496	-8.19721e-10	-1.84496
107056184	chr7:107056184:G:T	7.27101e-44	-8.19721e-10	-1.82924	0.000173041	-8.19721e-10	-1.8917	0.000173199	-8.19721e-10	-1.89175
107056308	chr7:107056308:T:C	6.52717e-44	-8.19721e-10	-1.93716	0.000164883	-8.19721e-10	-1.93999	0.000165042	-8.19721e-10	-1.93999
107057224	chr7:107057224:A:G	1.00141e-43	-8.19721e-10	-1.50914	0.000250126	-8.19721e-10	-1.52326	0.000250389	-8.19721e-10	-1.52317
107058001	chr7:107058001:T:C	5.6804e-45	-2.47844	-1.90026	2.22629e-05	-2.00553	-1.93678	2.22762e-05	-2.00589	-1.93678
107058223	chr7:107058223:T:C	7.40858e-45	-2.48178	-1.6313	2.63149e-05	-2.01175	-1.76333	2.63301e-05	-2.01212	-1.76336
107059378	chr7:107059378:G:A	5.55904e-45	-2.5147	-1.88559	1.99479e-05	-2.12002	-1.93208	1.99607e-05	-2.12033	-1.93209
107059939	chr7:107059939:G:A	3.6314e-44	-2.52352	-1.18586e-09	9.0952e-05	-2.53489	-1.18586e-09	9.1039e-05	-2.5349	-1.18586e-09
107060219	chr7:107060219:G:A	1.86282e-43	-0.888459	-1.18586e-09	0.000235395	-1.58396	-1.18586e-09	0.00023565	-1.58384	-1.18586e-09
107060339	chr7:107060339:G:A	9.08741e-44	-8.19721e-10	-1.60625	0.000184038	-8.19721e-10	-1.83008	0.000184206	-8.19721e-10	-1.83013
107060569	chr7:107060569:T:C	3.36174e-44	-2.27517	-0.325508	7.84405e-05	-2.18149	-0.501396	7.852e-05	-2.18168	-0.501154
107061093	chr7:107061093:A:G	6.51203e-44	-8.19721e-10	-1.93948	0.000174917	-8.19721e-10	-1.88091	0.000175093	-8.19721e-10	-1.88087
107061439	chr7:107061439:AT:A	7.45021e-45	-2.31339	-1.79409	1.70127e-05	-2.47095	-1.74031	1.7027e-05	-2.47101	-1.74038
107061447	chr7:107061447:A:G	1.45803e-43	-8.19721e-10	-1.13346	0.00054568	-8.19721e-10	-0.743191	0.000545697	-8.19721e-10	-0.744126
107061993	chr7:107061993:C:G	5.1864e-45	-2.54168	-1.928	1.35918e-05	-2.54539	-1.89036	1.3603e-05	-2.54539	-1.89051
107062074	chr7:107062074:T:C	3.5803e-44	-2.53769	-1.18586e-09	9.27095e-05	-2.51575	-1.18586e-09	9.27991e-05	-2.51575	-1.18586e-09
107062188	chr7:107062188:A:G	6.59054e-45	-2.50601	-1.72407	2.16714e-05	-2.31397	-1.65526	2.16662e-05	-2.31436	-1.65608
107062583	chr7:107062583:A:G	6.69221e-44	-8.19721e-10	-1.91219	0.000183331	-8.19721e-10	-1.83393	0.000183457	-8.19721e-10	-1.83421
107062814	chr7:107062814:C:T	8.93768e-44	-8.19721e-10	-1.62286	0.000209806	-8.19721e-10	-1.69904	0.000209944	-8.19721e-10	-1.69935
107063143	chr7:107063143:A:G	1.16547e-43	-1.35742	-1.18586e-09	0.000284705	-1.39377	-1.18586e-09	0.000284913	-1.394	-1.18586e-09
107063688	chr7:107063688:A:G	7.12733e-44	-8.19721e-10	-1.8492	0.000168488	-8.19721e-10	-1.91836	0.000168674	-8.19721e-10	-1.91822
107064018	chr7:107064018:C:T	1.67384e-43	-8.19721e-10	-0.995431	0.00028294	-8.19721e-10	-1.39999	0.000283291	-8.19721e-10	-1.39971
107064023	chr7:107064023:TG:T	6.50877e-44	-8.19721e-10	-1.93998	0.000166652	-8.19721e-10	-1.92931	0.000166831	-8.19721e-10	-1.92921
107064095	chr7:107064095:C:T	1.0066e-43	-8.19721e-10	-1.50397	0.000240105	-8.19721e-10	-1.56415	0.000240357	-8.19721e-10	-1.56406
107064645	chr7:107064645:T:C	1.20684e-43	-8.19721e-10	-1.32254	0.000377147	-8.19721e-10	-1.11259	0.000377293	-8.19721e-10	-1.11317
107065346	chr7:107065346:G:A	1.06247e-44	-2.26807	-1.48447	2.56088e-05	-2.24088	-1.56141	2.56301e-05	-2.24077	-1.56165
107066001	chr7:107066001:A:G	1.62355e-43	-8.19721e-10	-1.02593	0.000516053	-8.19721e-10	-0.799014	0.000516194	-8.19721e-10	-0.799706
107066557	chr7:107066557:T:A	1.44308e-43	-8.19721e-10	-1.14377	0.000252926	-8.19721e-10	-1.51213	0.000253233	-8.19721e-10	-1.51188
107066854	chr7:107066854:G:C	3.56473e-44	-2.54205	-1.18586e-09	9.03794e-05	-2.54121	-1.18586e-09	9.04658e-05	-2.54122	-1.18586e-09
107067088	chr7:107067088:G:T	9.1303e-44	-8.19721e-10	-1.60154	0.000209351	-8.19721e-10	-1.70121	0.000209536	-8.19721e-10	-1.70129
107068602	chr7:107068602:A:G	7.73261e-44	-8.19721e-10	-1.76769	0.000171338	-8.19721e-10	-1.90159	0.000171497	-8.19721e-10	-1.90162
107068657	chr7:107068657:A:G	1.75291e-44	-2.12527	-1.12659	3.13031e-05	-2.33654	-1.26496	3.1325e-05	-2.33664	-1.26513
107068910	chr7:107068910:T:G	5.59311e-44	-2.0916	-1.18586e-09	0.000106106	-2.38078	-1.18586e-09	0.000106218	-2.3807	-1.18586e-09
107069130	chr7:107069130:T:C	1.76791e-43	-8.19721e-10	-0.940753	0.000380345	-8.19721e-10	-1.10415	0.000380597	-8.19721e-10	-1.10445
107069158	chr7:107069158:A:G	1.03304e-43	-8.19721e-10	-1.47804	0.000258098	-8.19721e-10	-1.49188	0.000258374	-8.19721e-10	-1.49178
107069170	chr7:107069170:A:G	1.26464e-43	-8.19721e-10	-1.27576	0.000309097	-8.19721e-10	-1.31157	0.000309429	-8.19721e-10	-1.31146
107070321	chr7:107070321:G:A	2.76713e-43	-8.19721e-10	-0.492739	0.000932461	-8.19721e-10	-0.207395	0.000932471	-8.19721e-10	-0.208351
107070953	chr7:107070953:G:A	7.7315e-45	-2.2295	-1.84092	2.22796e-05	-2.01273	-1.92882	2.22957e-05	-2.01301	-1.92878
107071334	chr7:107071334:A:T	7.23265e-44	-8.19721e-10	-1.83453	0.000214712	-8.19721e-10	-1.67592	0.000214827	-8.19721e-10	-1.67636
107071850	chr7:107071850:G:A	3.58194e-44	-2.53723	-1.18586e-09	9.00104e-05	-2.5453	-1.18586e-09	9.00971e-05	-2.5453	-1.18586e-09
107072926	chr7:107072926:A:T	3.56426e-44	-2.54218	-1.18586e-09	9.26489e-05	-2.51641	-1.18586e-09	9.27361e-05	-2.51643	-1.18586e-09
107073311	chr7:107073311:C:T	9.66048e-44	-8.19721e-10	-1.54509	0.000291689	-8.19721e-10	-1.36953	0.000291945	-8.19721e-10	-1.36962
107073370	chr7:107073370:G:A	1.34395e-44	-2.00441	-1.51312	3.12716e-05	-1.8385	-1.76401	3.12916e-05	-1.83879	-1.76404
107073460	chr7:107073460:T:C	8.22959e-45	-2.30379	-1.70419	2.18501e-05	-2.09588	-1.86514	2.18679e-05	-2.09614	-1.86504
107073720	chr7:107073720:T:C	1.14703e-44	-1.93431	-1.74165	3.11075e-05	-1.75854	-1.84923	3.11255e-05	-1.75885	-1.84931
107074276	chr7:107074276:G:T	9.6001e-44	-8.19721e-10	-1.55136	0.000235904	-8.19721e-10	-1.5818	0.000236155	-8.19721e-10	-1.5817
107074573	chr7:107074573:C:T	1.18291e-43	-8.19721e-10	-1.34257	0.00037649	-8.19721e-10	-1.11433	0.000376961	-8.19721e-10	-1.11405
107074837	chr7:107074837:A:G	9.20096e-45	-2.03825	-1.85816	1.8635e-05	-2.28052	-1.83966	1.865e-05	-2.28063	-1.83971
107074875	chr7:107074875:G:C	3.04712e-44	-1.9395	-0.759437	7.92749e-05	-1.91043	-0.76187	7.92594e-05	-1.91068	-0.762787
107074920	chr7:107074920:T:C	8.15539e-44	-8.19721e-10	-1.71446	0.000196495	-8.19721e-10	-1.76459	0.00019674	-8.19721e-10	-1.76431
107075006	chr7:107075006:T:C	3.83026e-44	-2.4702	-1.18586e-09	9.77674e-05	-2.46263	-1.18586e-09	9.78573e-05	-2.46268	-1.18586e-09
107075939	chr7:107075939:T:C	2.01713e-44	-2.19003	-0.921428	3.51234e-05	-2.18919	-1.29716	3.51475e-05	-2.18914	-1.29749
107076337	chr7:107076337:C:A	6.52272e-44	-8.19721e-10	-1.93784	0.000167493	-8.19721e-10	-1.92428	0.000167649	-8.19721e-10	-1.92432
107076560	chr7:107076560:G:A	2.22874e-43	-8.19721e-10	-0.709113	0.000725611	-8.19721e-10	-0.458209	0.000725662	-8.19721e-10	-0.459104
107076764	chr7:107076764:A:G	1.76814e-43	-8.19721e-10	-0.940622	0.000331203	-8.19721e-10	-1.24249	0.000331489	-8.19721e-10	-1.2426
107076772	chr7:107076772:A:G	1.06261e-44	-1.89394	-1.85846	2.08228e-05	-2.17149	-1.83768	2.08391e-05	-2.17162	-1.83773
107077306	chr7:107077306:A:G	1.74824e-43	-8.19721e-10	-0.951942	0.000327399	-8.19721e-10	-1.25404	0.00032768	-8.19721e-10	-1.25415
107077740	chr7:107077740:G:C	2.15141e-43	-8.19721e-10	-0.744425	0.000698472	-8.19721e-10	-0.496328	0.00069853	-8.19721e-10	-0.497211
107077851	chr7:107077851:A:T	9.80794e-45	-2.42015	-1.41238	1.99892e-05	-2.32883	-1.7212	2.00064e-05	-2.32901	-1.72113
107077902	chr7:107077902:T:C	5.78591e-45	-2.42713	-1.93316	1.72143e-05	-2.25969	-1.93979	1.72192e-05	-2.26039	-1.93978
107078102	chr7:107078102:C:T	9.20571e-44	-8.19721e-10	-1.59331	0.000261847	-8.19721e-10	-1.47746	0.000261894	-8.19721e-10	-1.47825
107078594	chr7:107078594:C:T	1.02312e-43	-8.19721e-10	-1.4877	0.000280562	-8.19721e-10	-1.40843	0.000280782	-8.19721e-10	-1.40861
107078968	chr7:107078968:C:T	1.15723e-44	-1.84176	-1.82535	2.24246e-05	-2.13306	-1.802	2.24419e-05	-2.1332	-1.80205
107079091	chr7:107079091:T:C	8.74779e-45	-2.44288	-1.50404	1.82354e-05	-2.35795	-1.78391	1.82511e-05	-2.35811	-1.78385
107079315	chr7:107079315:ACTTAT:A	8.69746e-44	-8.19721e-10	-1.6501	0.00024901	-8.19721e-10	-1.52773	0.000249144	-8.19721e-10	-1.52816
107080055	chr7:107080055:G:A	8.79262e-44	-8.19721e-10	-1.63922	0.000290777	-8.19721e-10	-1.37266	0.000291142	-8.19721e-10	-1.37238
107080162	chr7:107080162:G:A	4.30168e-44	-2.35413	-1.18586e-09	0.000110007	-2.34468	-1.18586e-09	0.000110106	-2.34475	-1.18586e-09
107080487	chr7:107080487:G:A	3.57211e-44	-1.31408	-1.2259	6.33352e-05	-1.60331	-1.29348	6.33805e-05	-1.60347	-1.29356
107080617	chr7:107080617:G:A	1.54555e-43	-8.19721e-10	-1.07517	0.000300327	-8.19721e-10	-1.34035	0.000300586	-8.19721e-10	-1.34045
107081069	chr7:107081069:T:C	7.61965e-45	-2.43513	-1.64986	1.65427e-05	-2.39973	-1.83954	1.65565e-05	-2.39969	-1.83972
107081474	chr7:107081474:A:C	2.06028e-44	-1.7035	-1.38679	5.93532e-05	-1.98951	-0.972208	5.93844e-05	-1.98952	-0.972638
107081710	chr7:107081710:G:A	1.55154e-44	-1.95634	-1.41754	3.26876e-05	-1.90951	-1.64871	3.27186e-05	-1.90972	-1.64853
107082477	chr7:107082477:A:G	3.83311e-44	-2.46946	-1.18586e-09	9.9724e-05	-2.44282	-1.18586e-09	9.98237e-05	-2.44278	-1.18586e-09
107082563	chr7:107082563:A:G	6.69863e-44	-1.3534	-0.557828	0.000105307	-1.69432	-0.694016	0.000105325	-1.69437	-0.694768
107082878	chr7:107082878:C:T	1.50468e-44	-2.14388	-1.26067	3.23471e-05	-1.90814	-1.66056	3.23681e-05	-1.90847	-1.66055
107083022	chr7:107083022:T:C	1.70057e-43	-1.61671	0.637129	0.000270881	-1.89973	0.456182	0.000270848	-1.89976	0.455131
107083187	chr7:107083187:A:G	6.5298e-44	-8.19721e-10	-1.93676	0.000172829	-8.19721e-10	-1.89292	0.000172986	-8.19721e-10	-1.89298
107083440	chr7:107083440:G:A	3.60051e-44	-2.53206	-1.18586e-09	9.57629e-05	-2.48335	-1.18586e-09	9.58595e-05	-2.48331	-1.18586e-09
107083481	chr7:107083481:A:G	1.41701e-44	-2.22875	-1.23583	2.9558e-05	-2.01253	-1.64633	2.95781e-05	-2.01284	-1.64632
107084114	chr7:107084114:C:T	7.69005e-45	-2.47435	-1.60145	1.56018e-05	-2.49962	-1.79822	1.5616e-05	-2.49957	-1.79832
107084367	chr7:107084367:AATGTT:A	2.1703e-44	-1.13763	-1.90064	4.46947e-05	-1.4305	-1.81487	4.47216e-05	-1.43074	-1.81499
107085108	chr7:107085108:G:A	1.12663e-43	-8.19721e-10	-1.39132	0.000300639	-8.19721e-10	-1.33931	0.000300979	-8.19721e-10	-1.33915
107085385	chr7:107085385:C:G	9.30734e-45	-2.50994	-1.37498	1.7847e-05	-2.5324	-1.63098	1.78609e-05	-2.5324	-1.63118
107085391	chr7:107085391:T:G	1.26322e-43	-8.19721e-10	-1.27688	0.000232275	-8.19721e-10	-1.5973	0.000232448	-8.19721e-10	-1.59752
107085444	chr7:107085444:A:G	1.58067e-43	-8.19721e-10	-1.0527	0.000303923	-8.19721e-10	-1.32845	0.000304186	-8.19721e-10	-1.32855
107085682	chr7:107085682:C:T	1.44365e-44	-1.83138	-1.61458	3.91408e-05	-2.09848	-1.27957	3.91645e-05	-2.09849	-1.27992
107085703	chr7:107085703:G:C	1.19535e-43	-8.19721e-10	-1.33211	0.000280062	-8.19721e-10	-1.41021	0.000280276	-8.19721e-10	-1.41042
107085769	chr7:107085769:G:A	1.54129e-44	-1.75793	-1.62258	4.07077e-05	-2.04805	-1.29076	4.07323e-05	-2.04806	-1.29111
107086755	chr7:107086755:C:T	5.92405e-45	-2.45661	-1.88009	1.31294e-05	-2.53328	-1.93709	1.31421e-05	-2.53327	-1.9371
107087770	chr7:107087770:A:G	6.86043e-45	-2.43844	-1.75151	1.48467e-05	-2.47423	-1.87322	1.48607e-05	-2.47417	-1.87329
107087901	chr7:107087901:T:TTTAATTTATATATTTTAAC	4.22341e-44	-2.37249	-1.18586e-09	0.000114422	-2.30533	-1.18586e-09	0.000114538	-2.30528	-1.18586e-09
107088692	chr7:107088692:C:T	2.2258e-44	-1.12729	-1.88573	4.64621e-05	-1.41585	-1.79074	4.64895e-05	-1.41609	-1.79087
107089588	chr7:107089588:A:C	7.43319e-44	-1.55639	-0.250792	0.000131606	-1.86192	-0.303486	0.000131623	-1.86196	-0.304287
107089766	chr7:107089766:A:G	2.20583e-44	-1.17847	-1.84356	3.94779e-05	-1.4784	-1.89109	3.9509e-05	-1.47858	-1.89108
107089824	chr7:107089824:A:T	1.37949e-43	-8.19721e-10	-1.18883	0.000377849	-8.19721e-10	-1.11073	0.000378292	-8.19721e-10	-1.11052
107091489	chr7:107091489:G:A	8.00192e-45	-2.36439	-1.67165	1.61204e-05	-2.42534	-1.83979	1.61352e-05	-2.42535	-1.83984
107091642	chr7:107091642:A:C	8.91485e-45	-2.41644	-1.51156	1.73093e-05	-2.45272	-1.74125	1.73251e-05	-2.45266	-1.74138
107091853	chr7:107091853:AT:A	1.58379e-43	-8.19721e-10	-1.05073	0.000304414	-8.19721e-10	-1.32683	0.000304678	-8.19721e-10	-1.32693
107092305	chr7:107092305:A:C	3.82507e-44	-2.47156	-1.18586e-09	9.94121e-05	-2.44595	-1.18586e-09	9.95114e-05	-2.44592	-1.18586e-09
107092425	chr7:107092425:AGAT:A	2.44995e-43	-8.19721e-10	-0.614483	0.00048968	-8.19721e-10	-0.85147	0.000490097	-8.19721e-10	-0.851587
107092918	chr7:107092918:C:T	1.96272e-44	-1.4976	-1.64121	3.64218e-05	-1.81075	-1.6393	3.64459e-05	-1.81083	-1.63953
107093195	chr7:107093195:T:C	7.15598e-44	-8.19721e-10	-1.84519	0.000168967	-8.19721e-10	-1.91552	0.00016913	-8.19721e-10	-1.91552
107093227	chr7:107093227:G:A	9.102e-44	-8.19721e-10	-1.60464	0.000187745	-8.19721e-10	-1.81014	0.000187898	-8.19721e-10	-1.81029
107094033	chr7:107094033:G:C	9.63213e-44	-1.54803	-1.18586e-09	0.000358373	-1.16365	-1.18586e-09	0.000358772	-1.1635	-1.18586e-09
107094115	chr7:107094115:T:G	7.68816e-44	-1.77345	-1.18586e-09	0.000234635	-1.58719	-1.18586e-09	0.000234814	-1.58739	-1.18586e-09
107094300	chr7:107094300:A:G	1.52902e-44	-1.79907	-1.58944	4.2005e-05	-2.06447	-1.24297	4.20302e-05	-2.06447	-1.24333
107094791	chr7:107094791:C:T	8.81659e-45	-2.43977	-1.49931	1.89258e-05	-2.41144	-1.69326	1.89401e-05	-2.4114	-1.69351
107095043	chr7:107095043:G:A	2.04163e-44	-1.46974	-1.62965	3.80948e-05	-1.77707	-1.62807	3.81197e-05	-1.77716	-1.6283
107095139	chr7:107095139:C:T	2.04315e-44	-1.43728	-1.66136	3.79879e-05	-1.74959	-1.65836	3.80131e-05	-1.74968	-1.65858
107095181	chr7:107095181:T:C	3.78186e-44	-2.48292	-1.18586e-09	9.07171e-05	-2.53748	-1.18586e-09	9.08063e-05	-2.53746	-1.18586e-09
107095285	chr7:107095285:A:G	4.13957e-44	-1.44027	-0.952272	8.13102e-05	-1.76369	-0.883262	8.13307e-05	-1.76373	-0.883936
107095410	chr7:107095410:G:A	9.85701e-45	-2.44591	-1.38163	1.85247e-05	-2.47697	-1.64915	1.85409e-05	-2.47691	-1.6493
107095414	chr7:107095414:T:G	9.3031e-45	-2.45944	-1.42593	1.77518e-05	-2.48832	-1.68041	1.77673e-05	-2.48827	-1.68055
107095415	chr7:107095415:G:A	1.78267e-44	-1.59871	-1.63632	4.55828e-05	-1.91771	-1.30799	4.56105e-05	-1.91772	-1.30833
107095486	chr7:107095486:C:A	1.8708e-44	-1.56	-1.62677	4.83468e-05	-1.87451	-1.29231	4.83759e-05	-1.87452	-1.29266
107095619	chr7:107095619:G:A	1.43646e-43	-8.19721e-10	-1.14837	0.000342853	-8.19721e-10	-1.20792	0.000343103	-8.19721e-10	-1.20816
107095627	chr7:107095627:T:C	7.25636e-44	-8.19721e-10	-1.83126	0.000215072	-8.19721e-10	-1.67425	0.000215188	-8.19721e-10	-1.67468
107095688	chr7:107095688:G:A	1.51659e-43	-8.19721e-10	-1.09409	0.000284077	-8.19721e-10	-1.39598	0.00028431	-8.19721e-10	-1.39612
107095709	chr7:107095709:C:T	1.29678e-43	-8.19721e-10	-1.25067	0.00035357	-8.19721e-10	-1.17714	0.000353981	-8.19721e-10	-1.17694
107096143	chr7:107096143:T:C	1.34294e-43	-8.19721e-10	-1.21569	0.000367541	-8.19721e-10	-1.13839	0.000367971	-8.19721e-10	-1.13819
107096164	chr7:107096164:G:A	6.40704e-45	-2.44782	-1.8105	1.41992e-05	-2.49147	-1.90057	1.42121e-05	-2.49147	-1.90063
107096287	chr7:107096287:G:A	1.58554e-44	-1.75413	-1.59808	4.23069e-05	-2.0409	-1.25937	4.23324e-05	-2.04091	-1.25973
107096339	chr7:107096339:C:T	3.59151e-44	-2.53456	-1.18586e-09	8.99641e-05	-2.54581	-1.18586e-09	9.00511e-05	-2.54581	-1.18586e-09
107096543	chr7:107096543:A:C	3.34067e-44	-1.50728	-1.09968	6.61817e-05	-1.82018	-1.03264	6.62018e-05	-1.82022	-1.03326
107096707	chr7:107096707:T:G	1.29693e-43	-8.19721e-10	-1.25055	0.000344683	-8.19721e-10	-1.2026	0.00034508	-8.19721e-10	-1.20241
107097103	chr7:107097103:A:G	2.73343e-44	-1.32989	-1.47768	5.90505e-05	-1.59888	-1.36795	5.90781e-05	-1.59911	-1.36822
107097415	chr7:107097415:A:T	1.52686e-43	-8.19721e-10	-1.08733	0.000444305	-8.19721e-10	-0.948711	0.000444294	-8.19721e-10	-0.949702
107097434	chr7:107097434:G:C	6.26989e-45	-2.47957	-1.80039	1.39691e-05	-2.51411	-1.89426	1.39817e-05	-2.51411	-1.89433
107097442	chr7:107097442:T:A	6.5763e-44	-8.19721e-10	-1.92966	0.000176372	-8.19721e-10	-1.87263	0.000176529	-8.19721e-10	-1.8727
107097466	chr7:107097466:T:C	1.13371e-43	-8.19721e-10	-1.38506	0.000332098	-8.19721e-10	-1.23979	0.00033248	-8.19721e-10	-1.23961
107097533	chr7:107097533:A:G	1.49877e-43	-8.19721e-10	-1.10591	0.000381147	-8.19721e-10	-1.10204	0.000381577	-8.19721e-10	-1.10188
107097691	chr7:107097691:T:G	2.77378e-44	-1.47815	-1.31477	5.28509e-05	-1.80028	-1.27746	5.28699e-05	-1.80032	-1.27804
107097693	chr7:107097693:A:G	2.72759e-44	-1.47557	-1.33415	5.19254e-05	-1.7982	-1.29721	5.19446e-05	-1.79823	-1.29778
107097694	chr7:107097694:G:A	2.75537e-44	-1.48038	-1.3192	5.24952e-05	-1.80239	-1.28211	5.25142e-05	-1.80242	-1.28268
107098378	chr7:107098378:G:C	1.40942e-44	-2.16631	-1.30365	2.83767e-05	-2.13988	-1.55978	2.84056e-05	-2.14004	-1.55956
107098422	chr7:107098422:G:C	2.8306e-44	-1.42747	-1.34518	5.30822e-05	-1.76011	-1.31327	5.31022e-05	-1.76015	-1.31382
107098452	chr7:107098452:G:A	7.26909e-44	-8.19721e-10	-1.8295	0.000224543	-8.19721e-10	-1.63116	0.000224792	-8.19721e-10	-1.63101
107098775	chr7:107098775:A:G	7.79999e-44	-8.19721e-10	-1.75901	0.000234426	-8.19721e-10	-1.58808	0.000234535	-8.19721e-10	-1.58859
107099482	chr7:107099482:C:T	6.47359e-43	-8.19721e-10	0.35718	0.00211937	-8.19721e-10	0.613654	0.00211831	-8.19721e-10	0.612183
107099700	chr7:107099700:G:A	7.47742e-45	-2.42115	-1.68268	1.56927e-05	-2.4578	-1.83423	1.57073e-05	-2.45773	-1.83433
107099816	chr7:107099816:A:G	1.97504e-43	-8.19721e-10	-0.829959	0.000407085	-8.19721e-10	-1.0362	0.000407437	-8.19721e-10	-1.0363
107099876	chr7:107099876:C:T	1.26082e-43	-8.19721e-10	-1.27878	0.000335595	-8.19721e-10	-1.22932	0.00033598	-8.19721e-10	-1.22914
107100150	chr7:107100150:T:C	1.58341e-43	-8.19721e-10	-1.05097	0.00030438	-8.19721e-10	-1.32694	0.000304644	-8.19721e-10	-1.32704
107100349	chr7:107100349:C:G	9.55258e-44	-8.19721e-10	-1.55632	0.000233835	-8.19721e-10	-1.59061	0.000234082	-8.19721e-10	-1.59052
107100490	chr7:107100490:T:G	3.24531e-43	-8.19721e-10	-0.333339	0.000409941	-8.19721e-10	-1.02921	0.000410292	-8.19721e-10	-1.02932
107100929	chr7:107100929:T:C	4.23349e-44	-2.37011	-1.18586e-09	9.41853e-05	-2.49996	-1.18586e-09	9.42721e-05	-2.5	-1.18586e-09
107101139	chr7:107101139:T:TA	1.26621e-43	-8.19721e-10	-1.27452	0.000336346	-8.19721e-10	-1.22708	0.000336733	-8.19721e-10	-1.2269
107101144	chr7:107101144:T:A	1.36079e-43	-8.19721e-10	-1.20249	0.000361062	-8.19721e-10	-1.15617	0.00036148	-8.19721e-10	-1.15598
107101175	chr7:107101175:A:G	6.91363e-44	-8.19721e-10	-1.87964	0.000206223	-8.19721e-10	-1.71626	0.000206448	-8.19721e-10	-1.71614
107101376	chr7:107101376:A:G	6.64039e-44	-8.19721e-10	-1.91996	0.00017204	-8.19721e-10	-1.89749	0.000172187	-8.19721e-10	-1.89761
107102254	chr7:107102254:A:G	5.03619e-44	-2.46196	0.26547	8.8923e-05	-2.44561	-0.111844	8.89647e-05	-2.44557	-0.112383
107102347	chr7:107102347:C:G	4.30149e-44	-2.35417	-1.18586e-09	0.000110793	-2.33756	-1.18586e-09	0.000110892	-2.33763	-1.18586e-09
107102403	chr7:107102403:C:G	1.23626e-43	-8.19721e-10	-1.29846	0.000228755	-8.19721e-10	-1.61257	0.000228925	-8.19721e-10	-1.61279
107103433	chr7:107103433:C:T	5.06893e-44	-2.00918	-0.180828	0.000130505	-1.84982	-0.323994	0.00013063	-1.85009	-0.323732
107103531	chr7:107103531:C:T	1.48736e-43	-8.19721e-10	-1.11355	0.000280352	-8.19721e-10	-1.40918	0.000280598	-8.19721e-10	-1.40926
107103612	chr7:107103612:C:G	1.58007e-43	-8.19721e-10	-1.05308	0.000403174	-8.19721e-10	-1.04585	0.000403631	-8.19721e-10	-1.04569
107104067	chr7:107104067:T:G	2.30716e-44	-1.46704	-1.51008	4.37398e-05	-1.79714	-1.46983	4.37602e-05	-1.79717	-1.47029
107104069	chr7:107104069:T:C	2.32432e-44	-1.46372	-1.50598	4.40464e-05	-1.79444	-1.46554	4.40669e-05	-1.79447	-1.46601
107104070	chr7:107104070:G:A	1.57358e-43	-8.19721e-10	-1.0572	0.000401533	-8.19721e-10	-1.04993	0.000401987	-8.19721e-10	-1.04977
107104468	chr7:107104468:C:T	1.1897e-44	-1.85883	-1.7806	3.09806e-05	-2.12194	-1.48992	3.1001e-05	-2.12196	-1.49021
107105076	chr7:107105076:G:T	2.71613e-44	-1.35947	-1.45446	4.89494e-05	-1.70725	-1.44719	4.89729e-05	-1.70728	-1.44764
107105346	chr7:107105346:T:C	6.83138e-44	-1.89161	-1.18586e-09	0.000134849	-2.14107	-1.18586e-09	0.000134981	-2.14106	-1.18586e-09
107105607	chr7:107105607:T:G	1.07295e-42	-8.19721e-10	0.862449	0.00423787	-8.19721e-10	1.30659	0.00423333	-8.19721e-10	1.30455
107105875	chr7:107105875:G:C	5.88348e-43	-8.19721e-10	0.261598	0.00191929	-8.19721e-10	0.51449	0.00191846	-8.19721e-10	0.513088
107106374	chr7:107106374:T:G	6.88353e-44	-8.19721e-10	-1.884	0.000177295	-8.19721e-10	-1.86741	0.000177474	-8.19721e-10	-1.86737
107107051	chr7:107107051:T:C	8.83987e-44	-8.19721e-10	-1.63386	0.000284984	-8.19721e-10	-1.39279	0.000285312	-8.19721e-10	-1.39261
107107324	chr7:107107324:G:A	8.15048e-45	-2.43511	-1.58253	1.63348e-05	-2.46565	-1.78627	1.63498e-05	-2.46559	-1.78638
107107633	chr7:107107633:C:G	2.49685e-44	-1.56878	-1.32933	4.82296e-05	-1.8782	-1.29104	4.82472e-05	-1.87824	-1.29161
107107771	chr7:107107771:C:T	7.37766e-44	-8.19721e-10	-1.81468	0.000228001	-8.19721e-10	-1.61587	0.000228116	-8.19721e-10	-1.61634
107107942	chr7:107107942:T:TG	1.29299e-44	-2.36028	-1.19589	2.54897e-05	-2.18888	-1.61807	2.55086e-05	-2.18911	-1.61806
107108380	chr7:107108380:A:G	2.86052e-44	-1.49117	-1.27096	5.2158e-05	-1.81041	-1.28053	5.21786e-05	-1.81045	-1.28107
107109151	chr7:107109151:G:A	8.42347e-45	-2.47776	-1.50693	1.65468e-05	-2.50239	-1.73664	1.65615e-05	-2.50235	-1.73676
107110142	chr7:107110142:G:A	1.29792e-43	-8.19721e-10	-1.24978	0.000344974	-8.19721e-10	-1.20175	0.000345372	-8.19721e-10	-1.20157
107110566	chr7:107110566:G:A	1.83759e-44	-1.87093	-1.33375	3.83734e-05	-1.85086	-1.547	3.84109e-05	-1.85105	-1.54679
107110803	chr7:107110803:G:A	1.29867e-43	-8.19721e-10	-1.24921	0.00034518	-8.19721e-10	-1.20116	0.000345578	-8.19721e-10	-1.20097
107111218	chr7:107111218:C:T	3.55153e-44	-2.54576	-1.18586e-09	9.16405e-05	-2.52735	-1.18586e-09	9.17312e-05	-2.52733	-1.18586e-09
107111307	chr7:107111307:G:T	1.30603e-43	-8.19721e-10	-1.24356	0.000377574	-8.19721e-10	-1.11146	0.0003776	-8.19721e-10	-1.11235
107112423	chr7:107112423:A:G	1.12714e-43	-8.19721e-10	-1.39086	0.000259471	-8.19721e-10	-1.48658	0.000259748	-8.19721e-10	-1.48648
107112803	chr7:107112803:A:G	3.3385e-44	-1.62761	-0.980002	6.78634e-05	-1.91758	-0.910142	6.78813e-05	-1.91762	-0.910808
107113272	chr7:107113272:C:T	4.12211e-44	-2.39677	-1.18586e-09	9.32869e-05	-2.50954	-1.18586e-09	9.33798e-05	-2.50951	-1.18586e-09
107114688	chr7:107114688:A:G	1.34966e-44	-1.87858	-1.6347	3.65305e-05	-2.1404	-1.30667	3.65531e-05	-2.1404	-1.30702
107114832	chr7:107114832:C:T	1.31474e-43	-8.19721e-10	-1.23691	0.000349564	-8.19721e-10	-1.18854	0.000349968	-8.19721e-10	-1.18835
107114976	chr7:107114976:A:G	1.58443e-43	-8.19721e-10	-1.05032	0.00030455	-8.19721e-10	-1.32639	0.000304814	-8.19721e-10	-1.32649
107115117	chr7:107115117:CTAAA:C	6.183e-43	-8.19721e-10	0.311254	0.00201312	-8.19721e-10	0.562216	0.00201213	-8.19721e-10	0.56076
107116336	chr7:107116336:C:T	6.54516e-44	-8.19721e-10	-1.93441	0.000165201	-8.19721e-10	-1.93806	0.00016536	-8.19721e-10	-1.93806
107116429	chr7:107116429:A:G	1.14153e-43	-8.19721e-10	-1.37818	0.000304815	-8.19721e-10	-1.32552	0.00030516	-8.19721e-10	-1.32535
107116763	chr7:107116763:A:G	1.13184e-43	-8.19721e-10	-1.3867	0.000302048	-8.19721e-10	-1.33464	0.00030239	-8.19721e-10	-1.33447
107116957	chr7:107116957:A:G	1.86015e-43	-8.19721e-10	-0.889894	0.00034649	-8.19721e-10	-1.19737	0.000346786	-8.19721e-10	-1.19748
107117430	chr7:107117430:A:G	8.76221e-44	-8.19721e-10	-1.64269	0.000254669	-8.19721e-10	-1.50526	0.000254805	-8.19721e-10	-1.50569
107117858	chr7:107117858:A:G	3.55339e-44	-2.54523	-1.18586e-09	9.16579e-05	-2.52716	-1.18586e-09	9.17447e-05	-2.52718	-1.18586e-09
107117923	chr7:107117923:A:G	1.14287e-43	-8.19721e-10	-1.37701	0.000334952	-8.19721e-10	-1.23124	0.000335338	-8.19721e-10	-1.23105
107118051	chr7:107118051:T:C	9.56807e-43	-8.19721e-10	0.747882	0.00384043	-8.19721e-10	1.20812	0.00383581	-8.19721e-10	1.20595
107118514	chr7:107118514:C:G	2.86636e-43	-8.19721e-10	-0.457508	0.000541951	-8.19721e-10	-0.750047	0.000542361	-8.19721e-10	-0.750258
107118944	chr7:107118944:A:C	7.47452e-45	-2.51081	-1.59341	1.527e-05	-2.52699	-1.79235	1.52836e-05	-2.52696	-1.79245
107119531	chr7:107119531:C:T	1.69593e-44	-1.66956	-1.61534	4.39983e-05	-1.97955	-1.28153	4.40248e-05	-1.97956	-1.28188
107119603	chr7:107119603:C:T	4.5516e-44	-1.53341	-0.764242	9.18751e-05	-1.836	-0.688794	9.18927e-05	-1.83604	-0.689531
107120053	chr7:107120053:C:T	4.698e-44	-1.51434	-0.751664	9.4793e-05	-1.82034	-0.673188	9.48107e-05	-1.82038	-0.673929
107120157	chr7:107120157:C:T	1.75363e-44	-1.64762	-1.60383	4.57737e-05	-1.95522	-1.26629	4.5801e-05	-1.95524	-1.26665
107120473	chr7:107120473:A:T	1.5348e-43	-8.19721e-10	-1.08215	0.000297232	-8.19721e-10	-1.35071	0.00029749	-8.19721e-10	-1.35081
107120974	chr7:107120974:A:G	2.71548e-42	-8.19721e-10	1.791	0.0107751	-8.19721e-10	2.23977	0.0107597	-8.19721e-10	2.23738
107121037	chr7:107121037:A:T	3.38102e-43	-8.19721e-10	-0.292372	0.000617176	-8.19721e-10	-0.620069	0.000617635	-8.19721e-10	-0.620292
107121131	chr7:107121131:G:A	3.07394e-43	-8.19721e-10	-0.38759	0.000814076	-8.19721e-10	-0.343169	0.00081511	-8.19721e-10	-0.342866
107121334	chr7:107121334:A:G	6.76912e-45	-2.48512	-1.71823	1.44909e-05	-2.51485	-1.85685	1.45037e-05	-2.51485	-1.85693
107121463	chr7:107121463:A:G	7.58444e-44	-8.19721e-10	-1.78704	0.0002372	-8.19721e-10	-1.57632	0.000237314	-8.19721e-10	-1.57681
107121527	chr7:107121527:C:T	6.56425e-44	-8.19721e-10	-1.9315	0.000164964	-8.19721e-10	-1.9395	0.000165123	-8.19721e-10	-1.9395
107121681	chr7:107121681:A:G	3.16053e-43	-8.19721e-10	-0.359809	0.000998373	-8.19721e-10	-0.139096	0.000998385	-8.19721e-10	-0.14005
107122154	chr7:107122154:A:G	1.12061e-43	-8.19721e-10	-1.39667	0.00029797	-8.19721e-10	-1.34823	0.000298305	-8.19721e-10	-1.34807
107122294	chr7:107122294:C:T	1.71834e-44	-1.74617	-1.5256	4.73877e-05	-2.0275	-1.15935	4.74149e-05	-2.02752	-1.15974
107122402	chr7:107122402:T:A	3.8078e-44	-1.5306	-0.945482	7.67217e-05	-1.83612	-0.868915	7.67407e-05	-1.83616	-0.869596
107122613	chr7:107122613:G:A	1.61979e-44	-1.68149	-1.64934	4.16111e-05	-1.98514	-1.33172	4.16368e-05	-1.98515	-1.33205
107122773	chr7:107122773:G:A	8.92637e-45	-2.49663	-1.43008	2.26065e-05	-2.30569	-1.62129	2.26273e-05	-2.30584	-1.6212
107124051	chr7:107124051:A:G	5.76553e-43	-8.19721e-10	0.241347	0.00187227	-8.19721e-10	0.489683	0.00187139	-8.19721e-10	0.488247
107125143	chr7:107125143:A:G	1.84884e-43	-8.19721e-10	-0.895994	0.000456121	-8.19721e-10	-0.922465	0.000456495	-8.19721e-10	-0.922612
107125503	chr7:107125503:G:C	3.69208e-44	-2.50695	-1.18586e-09	0.000105923	-2.38251	-1.18586e-09	0.00010602	-2.38256	-1.18586e-09
107125540	chr7:107125540:G:A	7.51022e-44	-8.19721e-10	-1.79687	0.000234302	-8.19721e-10	-1.58861	0.000234416	-8.19721e-10	-1.58909
107125622	chr7:107125622:G:A	1.46662e-43	-8.19721e-10	-1.12759	0.000425742	-8.19721e-10	-0.991389	0.000425741	-8.19721e-10	-0.992359
107126220	chr7:107126220:C:T	1.7625e-43	-8.19721e-10	-0.943817	0.000449702	-8.19721e-10	-0.936638	0.000450217	-8.19721e-10	-0.93646
107126367	chr7:107126367:G:A	3.55244e-44	-2.5455	-1.18586e-09	9.05383e-05	-2.53945	-1.18586e-09	9.06247e-05	-2.53946	-1.18586e-09
107127638	chr7:107127638:TC:T	8.66136e-44	-8.19721e-10	-1.65426	0.000253269	-8.19721e-10	-1.51077	0.000253408	-8.19721e-10	-1.51119
107127911	chr7:107127911:C:T	9.20281e-45	-2.46559	-1.43062	1.83874e-05	-2.37013	-1.76343	1.84023e-05	-2.3703	-1.76342
107128052	chr7:107128052:C:T	3.6183e-44	-2.52713	-1.18586e-09	9.04743e-05	-2.54016	-1.18586e-09	9.05609e-05	-2.54017	-1.18586e-09
107128558	chr7:107128558:A:G	1.45549e-43	-8.19721e-10	-1.13521	0.000461642	-8.19721e-10	-0.910433	0.000461974	-8.19721e-10	-0.91068
107129194	chr7:107129194:G:A	1.80506e-44	-1.55773	-1.66481	3.45485e-05	-1.84731	-1.65554	3.45716e-05	-1.84739	-1.65576
107129714	chr7:107129714:G:T	1.40287e-43	-8.19721e-10	-1.17203	0.000384555	-8.19721e-10	-1.09314	0.000385006	-8.19721e-10	-1.09293
107129818	chr7:107129818:A:G	3.59451e-44	-2.53373	-1.18586e-09	8.99644e-05	-2.54581	-1.18586e-09	9.00513e-05	-2.54581	-1.18586e-09
107130266	chr7:107130266:G:A	7.93461e-45	-2.47302	-1.57146	1.58939e-05	-2.49851	-1.78078	1.59083e-05	-2.49846	-1.78089
107130741	chr7:107130741:G:C	7.89144e-44	-8.19721e-10	-1.74736	0.000227495	-8.19721e-10	-1.61809	0.000227755	-8.19721e-10	-1.61792
107131258	chr7:107131258:C:T	4.32233e-44	-1.37299	-0.976352	9.52985e-05	-1.6858	-0.802408	9.53062e-05	-1.68584	-0.803252
107131904	chr7:107131904:C:T	6.94781e-44	-8.19721e-10	-1.87471	0.000166962	-8.19721e-10	-1.92746	0.000167123	-8.19721e-10	-1.92746
107132011	chr7:107132011:A:G	1.02276e-42	-8.19721e-10	0.814541	0.00172906	-8.19721e-10	0.41011	0.00173024	-8.19721e-10	0.409827
107132180	chr7:107132180:T:C	7.57952e-45	-2.48067	-1.6096	1.53829e-05	-2.50618	-1.80578	1.53969e-05	-2.50614	-1.80589
107132458	chr7:107132458:A:G	3.55979e-44	-2.54343	-1.18586e-09	9.01539e-05	-2.5437	-1.18586e-09	9.02414e-05	-2.5437	-1.18586e-09
107132867	chr7:107132867:A:G	1.75396e-44	-1.42349	-1.82777	3.5896e-05	-1.69698	-1.76762	3.59173e-05	-1.69719	-1.76778
107132984	chr7:107132984:C:A	1.19162e-44	-1.70778	-1.93004	4.89533e-05	-1.22907	-1.92529	4.89377e-05	-1.23051	-1.92513
107133317	chr7:107133317:A:G	2.9432e-43	-8.19721e-10	-0.431051	0.000743618	-8.19721e-10	-0.433695	0.000743709	-8.19721e-10	-0.434539
107133430	chr7:107133430:A:T	1.30003e-43	-8.19721e-10	-1.24816	0.000345463	-8.19721e-10	-1.20034	0.000345861	-8.19721e-10	-1.20015
107134008	chr7:107134008:T:C	3.42091e-44	-1.5112	-1.07203	6.59836e-05	-1.83103	-1.02478	6.60011e-05	-1.83107	-1.02545
107134011	chr7:107134011:T:C	9.73797e-45	-2.10445	-1.73524	3.42204e-05	-1.63104	-1.88137	3.4219e-05	-1.63215	-1.88125
107134091	chr7:107134091:C:T	6.5985e-44	-8.19721e-10	-1.92629	0.000167621	-8.19721e-10	-1.92351	0.000167787	-8.19721e-10	-1.92349
107134119	chr7:107134119:C:A	3.87552e-44	-2.45846	-1.18586e-09	9.40159e-05	-2.50176	-1.18586e-09	9.41059e-05	-2.50177	-1.18586e-09
107134638	chr7:107134638:A:G	1.70851e-43	-8.19721e-10	-0.974928	0.000622105	-8.19721e-10	-0.612115	0.000622991	-8.19721e-10	-0.611657
107134646	chr7:107134646:A:G	5.18577e-44	-1.54227	-0.624942	0.000104683	-1.84836	-0.545929	0.0001047	-1.84839	-0.5467
107134719	chr7:107134719:T:G	5.28041e-44	-1.51534	-0.633788	0.000106167	-1.82559	-0.554621	0.000106184	-1.82563	-0.555391
107134749	chr7:107134749:T:C	2.82008e-43	-8.19721e-10	-0.473785	0.000642533	-8.19721e-10	-0.579805	0.000643314	-8.19721e-10	-0.579556
107134817	chr7:107134817:A:G	3.55535e-44	-2.54468	-1.18586e-09	9.32113e-05	-2.51035	-1.18586e-09	9.33035e-05	-2.51033	-1.18586e-09
107134822	chr7:107134822:C:T	1.95508e-43	-8.19721e-10	-0.840117	0.000462962	-8.19721e-10	-0.907577	0.000463279	-8.19721e-10	-0.907859
107134991	chr7:107134991:A:G	1.73111e-43	-8.19721e-10	-0.961789	0.000328304	-8.19721e-10	-1.25128	0.000328586	-8.19721e-10	-1.25139
107135072	chr7:107135072:A:G	1.30069e-43	-8.19721e-10	-1.24766	0.000345743	-8.19721e-10	-1.19953	0.000346142	-8.19721e-10	-1.19934
107135090	chr7:107135090:G:A	3.59487e-44	-2.53363	-1.18586e-09	8.99708e-05	-2.54574	-1.18586e-09	9.00576e-05	-2.54574	-1.18586e-09
107135306	chr7:107135306:T:G	8.93389e-44	-8.19721e-10	-1.62328	0.000219724	-8.19721e-10	-1.65285	0.000219954	-8.19721e-10	-1.65277
107135704	chr7:107135704:TA:T	1.49441e-44	-1.89155	-1.51986	4.23317e-05	-2.14907	-1.15061	4.23562e-05	-2.14908	-1.151
107135788	chr7:107135788:G:T	2.41774e-43	-8.19721e-10	-0.627717	0.000786477	-8.19721e-10	-0.377659	0.000786278	-8.19721e-10	-0.378878
107136439	chr7:107136439:T:C	6.71517e-45	-2.46032	-1.75103	1.51281e-05	-2.43098	-1.89769	1.51416e-05	-2.43094	-1.8978
107136600	chr7:107136600:G:A	4.42907e-44	-1.44609	-0.878854	7.71286e-05	-1.76219	-0.937557	7.71517e-05	-1.76222	-0.938191
107137361	chr7:107137361:G:A	7.69961e-44	-8.19721e-10	-1.77196	0.000224207	-8.19721e-10	-1.63266	0.000224353	-8.19721e-10	-1.63297
107137608	chr7:107137608:A:G	1.35564e-43	-8.19721e-10	-1.20628	0.000358628	-8.19721e-10	-1.16294	0.000358655	-8.19721e-10	-1.16383
107137806	chr7:107137806:GTTGAGTAACT:G	9.27958e-44	-8.19721e-10	-1.58532	0.000274205	-8.19721e-10	-1.43135	0.000274346	-8.19721e-10	-1.4318
107137931	chr7:107137931:CTG:C	5.35753e-44	-1.12518	-1.00945	0.000118363	-1.43612	-0.835345	0.000118416	-1.43635	-0.835632
107137946	chr7:107137946:G:C	3.60157e-44	-2.53176	-1.18586e-09	9.04699e-05	-2.5402	-1.18586e-09	9.05582e-05	-2.5402	-1.18586e-09
107137983	chr7:107137983:A:C	1.31869e-43	-8.19721e-10	-1.23391	0.000238985	-8.19721e-10	-1.56882	0.000239161	-8.19721e-10	-1.56905
107139035	chr7:107139035:C:T	1.91736e-44	-2.4712	-0.690988	8.32394e-05	-2.51774	-0.105759	8.32553e-05	-2.51773	-0.10655
107139939	chr7:107139939:C:T	6.02738e-45	-2.42208	-1.89733	1.39706e-05	-2.47083	-1.93744	1.39839e-05	-2.47083	-1.93745
107140289	chr7:107140289:T:C	7.68196e-44	-8.19721e-10	-1.77426	0.000319023	-8.19721e-10	-1.27996	0.000319287	-8.19721e-10	-1.2801
107140623	chr7:107140623:G:A	2.98417e-44	-1.28944	-1.43037	6.48672e-05	-1.56199	-1.31089	6.48963e-05	-1.56222	-1.31118
107140753	chr7:107140753:C:G	1.9188e-43	-8.19721e-10	-0.858847	0.000514838	-8.19721e-10	-0.801371	0.000514984	-8.19721e-10	-0.802053
107141000	chr7:107141000:G:A	1.87606e-44	-1.75901	-1.42495	5.15015e-05	-2.0717	-1.03192	5.15289e-05	-2.07173	-1.03232
107141079	chr7:107141079:A:G	8.65845e-45	-2.44977	-1.50741	1.69154e-05	-2.48106	-1.73594	1.69305e-05	-2.481	-1.73607
107141641	chr7:107141641:G:A	2.54737e-44	-1.38091	-1.49716	5.54343e-05	-1.64399	-1.38603	5.54609e-05	-1.64421	-1.3863
107142238	chr7:107142238:G:A	2.66117e-44	-1.35316	-1.48121	5.74591e-05	-1.62022	-1.37393	5.74862e-05	-1.62044	-1.3742
107142416	chr7:107142416:A:T	1.18586e-43	-8.19721e-10	-1.34008	0.00022343	-8.19721e-10	-1.63613	0.000223626	-8.19721e-10	-1.63621
107142837	chr7:107142837:A:G	2.07686e-44	-1.3118	-1.77048	4.53953e-05	-1.57407	-1.65575	4.54201e-05	-1.57429	-1.65594
107142883	chr7:107142883:C:CTG	3.56042e-44	-2.54326	-1.18586e-09	0.000111649	-2.32987	-1.18586e-09	0.000111748	-2.32994	-1.18586e-09
107143789	chr7:107143789:G:C	1.29618e-44	-1.69619	-1.85752	3.58903e-05	-1.68944	-1.77532	3.59195e-05	-1.6896	-1.77531
107143950	chr7:107143950:A:C	1.31036e-43	-8.19721e-10	-1.24025	0.000307026	-8.19721e-10	-1.31829	0.000307259	-8.19721e-10	-1.3185
107144106	chr7:107144106:C:T	1.08867e-44	-1.94984	-1.77833	3.66572e-05	-1.63477	-1.80884	3.66841e-05	-1.63511	-1.80873
107144185	chr7:107144185:A:G	6.73732e-44	-8.19721e-10	-1.90547	0.00018157	-8.19721e-10	-1.84358	0.000181734	-8.19721e-10	-1.84364
107144198	chr7:107144198:T:G	1.57821e-43	-8.19721e-10	-1.05426	0.000368401	-8.19721e-10	-1.13605	0.000368741	-8.19721e-10	-1.1361
107144210	chr7:107144210:C:T	7.05953e-44	-8.19721e-10	-1.85876	0.000197116	-8.19721e-10	-1.76143	0.000197322	-8.19721e-10	-1.76135
107144363	chr7:107144363:G:A	7.30183e-45	-2.4972	-1.63039	1.47717e-05	-2.47417	-1.87834	1.47842e-05	-2.47412	-1.87851
107144370	chr7:107144370:A:G	1.44606e-44	-2.07624	-1.36806	5.07395e-05	-1.60804	-1.51048	5.06899e-05	-1.60923	-1.51123
107144547	chr7:107144547:A:T	6.52214e-44	-8.19721e-10	-1.93793	0.000165468	-8.19721e-10	-1.93645	0.000165629	-8.19721e-10	-1.93644
107144934	chr7:107144934:G:A	6.60955e-44	-8.19721e-10	-1.92462	0.000166162	-8.19721e-10	-1.93226	0.000166326	-8.19721e-10	-1.93224
107145087	chr7:107145087:C:A	1.46801e-43	-8.19721e-10	-1.12664	0.000280525	-8.19721e-10	-1.40856	0.000280766	-8.19721e-10	-1.40867
107145865	chr7:107145865:G:A	1.14758e-43	-8.19721e-10	-1.3729	0.000228405	-8.19721e-10	-1.6141	0.00022861	-8.19721e-10	-1.61417
107145975	chr7:107145975:A:G	7.01629e-44	-8.19721e-10	-1.8649	0.000194214	-8.19721e-10	-1.77626	0.00019436	-8.19721e-10	-1.77647
107146029	chr7:107146029:C:T	1.44916e-44	-1.50251	-1.93965	5.46716e-05	-1.11427	-1.9296	5.46997e-05	-1.11469	-1.92964
107146517	chr7:107146517:G:A	8.5209e-44	-8.19721e-10	-1.67061	0.000210183	-8.19721e-10	-1.69724	0.000210315	-8.19721e-10	-1.69758
107146620	chr7:107146620:T:G	1.79845e-44	-1.43681	-1.7894	6.32439e-05	-1.04932	-1.8489	6.32834e-05	-1.04972	-1.84885
107146977	chr7:107146977:A:G	4.0522e-43	-0.111291	-1.18586e-09	0.000581896	-0.678931	-1.18586e-09	0.000582625	-0.678646	-1.18586e-09
107147077	chr7:107147077:AT:A	4.85594e-44	-1.08416	-1.14877	0.000157659	-1.17006	-0.814732	0.000157727	-1.17016	-0.815167
107147080	chr7:107147080:T:C	4.8755e-44	-1.08014	-1.14877	0.000158213	-1.16655	-0.814732	0.000158282	-1.16665	-0.815167
107147298	chr7:107147298:C:T	8.44794e-44	-8.19721e-10	-1.67921	0.000208799	-8.19721e-10	-1.70385	0.000208931	-8.19721e-10	-1.70419
107147307	chr7:107147307:G:C	8.62093e-44	-8.19721e-10	-1.65894	0.000213021	-8.19721e-10	-1.68383	0.000213152	-8.19721e-10	-1.68418
107147501	chr7:107147501:A:G	1.10265e-43	-8.19721e-10	-1.41283	0.000228252	-8.19721e-10	-1.61477	0.000228453	-8.19721e-10	-1.61486
107147720	chr7:107147720:T:C	8.58025e-45	-2.42077	-1.54549	1.87628e-05	-2.42919	-1.68415	1.87795e-05	-2.42911	-1.68431
107147805	chr7:107147805:T:C	6.85517e-44	-8.19721e-10	-1.88813	0.000167138	-8.19721e-10	-1.9264	0.000167303	-8.19721e-10	-1.92639
107147882	chr7:107147882:G:A	8.57101e-44	-8.19721e-10	-1.66475	0.000211888	-8.19721e-10	-1.68916	0.00021202	-8.19721e-10	-1.68951
107148019	chr7:107148019:T:C	6.58721e-44	-8.19721e-10	-1.92801	0.00016692	-8.19721e-10	-1.92771	0.000167085	-8.19721e-10	-1.92769
107148071	chr7:107148071:T:A	6.6124e-44	-1.92419	-1.18586e-09	0.00010881	-2.35562	-1.18586e-09	0.000108909	-2.35568	-1.18586e-09
107148176	chr7:107148176:A:C	1.57741e-44	-1.42182	-1.93553	5.79114e-05	-1.04949	-1.93682	5.79418e-05	-1.04992	-1.93683
107148492	chr7:107148492:A:G	8.20282e-44	-1.70866	-1.18586e-09	0.000170109	-1.90878	-1.18586e-09	0.000170258	-1.90887	-1.18586e-09
107148627	chr7:107148627:A:G	1.46821e-43	-8.19721e-10	-1.12651	0.000280534	-8.19721e-10	-1.40853	0.000280775	-8.19721e-10	-1.40864
107148707	chr7:107148707:T:G	2.78237e-44	-1.45339	-1.33644	8.12712e-05	-1.09114	-1.55629	8.1325e-05	-1.09153	-1.55621
107148708	chr7:107148708:A:T	2.8001e-44	-1.44707	-1.33641	8.18062e-05	-1.08384	-1.55702	8.18603e-05	-1.08424	-1.55694
107149758	chr7:107149758:T:C	1.30236e-43	-8.19721e-10	-1.24637	0.000325378	-8.19721e-10	-1.26023	0.000325661	-8.19721e-10	-1.26033
107149785	chr7:107149785:G:T	1.54242e-43	-8.19721e-10	-1.0772	0.00032921	-8.19721e-10	-1.24853	0.000329522	-8.19721e-10	-1.24855
107149934	chr7:107149934:T:C	9.97741e-44	-8.19721e-10	-1.51281	0.000265915	-8.19721e-10	-1.46205	0.000266209	-8.19721e-10	-1.46191
107149966	chr7:107149966:C:T	1.25763e-43	-8.19721e-10	-1.28132	0.000291912	-8.19721e-10	-1.36877	0.000292224	-8.19721e-10	-1.36867
107150586	chr7:107150586:CAG:C	2.26159e-44	-1.47036	-1.5267	7.41475e-05	-1.10447	-1.63469	7.41987e-05	-1.10486	-1.63458
107151002	chr7:107151002:G:A	6.54404e-44	-8.19721e-10	-1.93458	0.000165075	-8.19721e-10	-1.93882	0.000165235	-8.19721e-10	-1.93882
107151393	chr7:107151393:T:G	1.29694e-43	-8.19721e-10	-1.25054	0.000322571	-8.19721e-10	-1.2689	0.000322852	-8.19721e-10	-1.269
107151887	chr7:107151887:C:T	1.9954e-44	-1.55954	-1.56275	6.70892e-05	-1.17866	-1.66054	6.71356e-05	-1.17904	-1.66043
107152072	chr7:107152072:C:T	2.09256e-44	-1.44436	-1.63038	7.14936e-05	-1.05618	-1.71944	7.1541e-05	-1.05657	-1.71935
107152109	chr7:107152109:A:G	9.49367e-45	-2.1226	-1.74249	2.67633e-05	-1.95174	-1.80645	2.67852e-05	-1.95197	-1.80637
107152259	chr7:107152259:T:C	1.68092e-44	-1.63628	-1.65751	5.61519e-05	-1.27341	-1.74375	5.61905e-05	-1.27378	-1.74366
107152411	chr7:107152411:A:G	4.69235e-44	-2.2672	-1.18586e-09	0.000104244	-2.39849	-1.18586e-09	0.000104351	-2.39843	-1.18586e-09
107153076	chr7:107153076:C:T	6.80654e-44	-8.19721e-10	-1.89525	0.000165028	-8.19721e-10	-1.93911	0.000165189	-8.19721e-10	-1.9391
107153402	chr7:107153402:G:T	1.05311e-43	-1.4588	-1.18586e-09	0.0001944	-1.7753	-1.18586e-09	0.000194566	-1.77542	-1.18586e-09
107153655	chr7:107153655:C:T	2.17797e-44	-1.56833	-1.46641	7.10563e-05	-1.20052	-1.58123	7.11071e-05	-1.20089	-1.58111
107154343	chr7:107154343:A:T	6.75832e-44	-8.19721e-10	-1.90236	0.000171564	-8.19721e-10	-1.90027	0.000171732	-8.19721e-10	-1.90025
107154598	chr7:107154598:C:A	1.56728e-44	-1.56058	-1.80321	5.46498e-05	-1.18438	-1.8599	5.46851e-05	-1.18475	-1.85984
107154706	chr7:107154706:A:G	6.8641e-44	-8.19721e-10	-1.88683	0.000197376	-8.19721e-10	-1.76011	0.0001975	-8.19721e-10	-1.76045
107155616	chr7:107155616:G:T	1.46213e-43	-8.19721e-10	-1.13066	0.000351181	-8.19721e-10	-1.18392	0.000351553	-8.19721e-10	-1.18383
107155753	chr7:107155753:TG:T	4.17352e-44	-2.38438	-1.18586e-09	0.000111025	-2.33547	-1.18586e-09	0.000111138	-2.33541	-1.18586e-09
107156092	chr7:107156092:C:T	1.60285e-44	-1.4375	-1.90385	3.82639e-05	-1.46166	-1.93905	3.82955e-05	-1.46182	-1.93904
107157810	chr7:107157810:G:A	3.61058e-44	-2.52927	-1.18586e-09	9.21143e-05	-2.52219	-1.18586e-09	9.22015e-05	-2.52221	-1.18586e-09
107158390	chr7:107158390:C:T	7.89019e-43	-8.19721e-10	0.55507	0.000851108	-8.19721e-10	-0.298683	0.00085182	-8.19721e-10	-0.298814
107158598	chr7:107158598:T:C	4.35158e-44	-1.4544	-0.888195	0.000116777	-1.06852	-1.21644	0.000116858	-1.06892	-1.21631
107158954	chr7:107158954:G:A	8.75187e-44	-8.19721e-10	-1.64387	0.0002182	-8.19721e-10	-1.65981	0.000218332	-8.19721e-10	-1.66017
107159335	chr7:107159335:T:C	2.14272e-43	-8.19721e-10	-0.748474	0.000441715	-8.19721e-10	-0.954557	0.000442136	-8.19721e-10	-0.954572
107159552	chr7:107159552:G:A	4.80488e-44	-0.772553	-1.47095	0.000129394	-0.556467	-1.6259	0.000129459	-0.557054	-1.62577
107160084	chr7:107160084:G:A	1.54518e-43	-8.19721e-10	-1.07541	0.000291248	-8.19721e-10	-1.37105	0.000291498	-8.19721e-10	-1.37116
107160571	chr7:107160571:G:C	6.00854e-45	-2.44857	-1.87397	1.44466e-05	-2.457	-1.91776	1.44607e-05	-2.45693	-1.91783
107161708	chr7:107161708:TGTG:T	1.39026e-43	-8.19721e-10	-1.18106	0.000267552	-8.19721e-10	-1.45591	0.000267783	-8.19721e-10	-1.45601
107161947	chr7:107161947:G:A	1.1389e-43	-8.19721e-10	-1.38049	0.000294797	-8.19721e-10	-1.35894	0.000295058	-8.19721e-10	-1.35902
107162378	chr7:107162378:T:C	1.84331e-44	-1.80107	-1.4005	5.48926e-05	-1.52521	-1.51463	5.49215e-05	-1.52545	-1.51483
107162440	chr7:107162440:G:A	1.69544e-43	-8.19721e-10	-0.982605	0.000314453	-8.19721e-10	-1.29439	0.000314721	-8.19721e-10	-1.2945
107162448	chr7:107162448:G:A	1.12379e-43	-8.19721e-10	-1.39385	0.000269193	-8.19721e-10	-1.44979	0.000269431	-8.19721e-10	-1.44988
107162460	chr7:107162460:A:G	8.02057e-44	-8.19721e-10	-1.73113	0.00025129	-8.19721e-10	-1.51862	0.000251557	-8.19721e-10	-1.51852
107163355	chr7:107163355:C:T	3.93446e-44	-2.44336	-1.18586e-09	0.000100206	-2.43799	-1.18586e-09	0.000100307	-2.43795	-1.18586e-09
107163518	chr7:107163518:T:C	2.38639e-44	-1.43453	-1.50883	7.88046e-05	-1.05831	-1.61994	7.88579e-05	-1.05871	-1.61983
107163804	chr7:107163804:T:C	2.27236e-44	-1.43483	-1.55748	7.54142e-05	-1.05976	-1.66247	7.54647e-05	-1.06016	-1.66237
107164297	chr7:107164297:C:CAT	2.2848e-44	-1.4061	-1.58076	7.64969e-05	-1.02748	-1.68049	7.65475e-05	-1.02789	-1.68039
107164319	chr7:107164319:T:A	1.01197e-43	-8.19721e-10	-1.49865	0.000351148	-8.19721e-10	-1.18402	0.000351263	-8.19721e-10	-1.18465
107164949	chr7:107164949:T:C	1.16957e-43	-0.965809	-0.388108	0.000446897	-0.995282	0.0523873	0.000447031	-0.995372	0.0518108
107166385	chr7:107166385:C:T	6.13769e-45	-2.41283	-1.88845	1.48698e-05	-2.41911	-1.92678	1.48847e-05	-2.41903	-1.92683
107166603	chr7:107166603:T:G	1.74992e-43	-8.19721e-10	-0.950977	0.000399206	-8.19721e-10	-1.05575	0.000399559	-8.19721e-10	-1.05583
107167003	chr7:107167003:T:C	2.32698e-44	-1.18254	-1.78602	8.17971e-05	-0.772492	-1.86849	8.1843e-05	-0.77296	-1.86843
107167338	chr7:107167338:C:G	1.93002e-44	-1.32397	-1.83163	6.71431e-05	-0.941002	-1.89739	6.71813e-05	-0.941447	-1.89735
107167490	chr7:107167490:T:C	1.79384e-43	-8.19721e-10	-0.92619	0.000406155	-8.19721e-10	-1.03849	0.000406512	-8.19721e-10	-1.03858
107168011	chr7:107168011:A:G	6.65398e-44	-8.19721e-10	-1.91792	0.000166506	-8.19721e-10	-1.93019	0.00016667	-8.19721e-10	-1.93018
107168097	chr7:107168097:A:G	7.80856e-44	-8.19721e-10	-1.75791	0.000195116	-8.19721e-10	-1.77163	0.00019525	-8.19721e-10	-1.77191
107168156	chr7:107168156:A:G	6.85449e-44	-8.19721e-10	-1.88823	0.000177727	-8.19721e-10	-1.86497	0.000177905	-8.19721e-10	-1.86494
107168230	chr7:107168230:G:C	1.19306e-43	-8.19721e-10	-1.33403	0.000243121	-8.19721e-10	-1.55166	0.000243334	-8.19721e-10	-1.55176
107168487	chr7:107168487:C:T	6.75016e-45	-2.52474	-1.68141	2.70151e-05	-2.23149	-1.51734	2.70349e-05	-2.23163	-1.51744
107169403	chr7:107169403:G:A	1.15455e-43	-8.19721e-10	-1.36684	0.000273357	-8.19721e-10	-1.43444	0.000273573	-8.19721e-10	-1.43462
107169439	chr7:107169439:G:C	1.83281e-44	-1.46399	-1.74329	4.1175e-05	-1.45381	-1.87358	4.12071e-05	-1.45407	-1.8735
107169662	chr7:107169662:A:C	2.12103e-44	-1.47027	-1.59096	6.19819e-05	-1.24323	-1.67515	6.20204e-05	-1.24341	-1.67531
107169699	chr7:107169699:C:A	1.55006e-43	-8.19721e-10	-1.07226	0.000358564	-8.19721e-10	-1.16312	0.000358882	-8.19721e-10	-1.1632
107169705	chr7:107169705:G:T	6.1614e-44	-1.99483	-1.18586e-09	0.000105855	-2.38315	-1.18586e-09	0.000105963	-2.3831	-1.18586e-09
107169765	chr7:107169765:C:G	7.77047e-43	-8.19721e-10	0.539781	0.000828019	-8.19721e-10	-0.326187	0.000828715	-8.19721e-10	-0.326312
107170047	chr7:107170047:C:G	7.50838e-44	-8.19721e-10	-1.79712	0.000190372	-8.19721e-10	-1.79624	0.000190506	-8.19721e-10	-1.7965
107170484	chr7:107170484:TC:T	6.86341e-44	-8.19721e-10	-1.88693	0.000166957	-8.19721e-10	-1.92748	0.000167114	-8.19721e-10	-1.92751
107170552	chr7:107170552:A:T	1.42891e-44	-1.62702	-1.8292	4.81186e-05	-1.25857	-1.91298	4.81499e-05	-1.25893	-1.91294
107170668	chr7:107170668:A:G	1.10204e-43	-1.41339	-1.18586e-09	0.000233397	-1.59248	-1.18586e-09	0.000233587	-1.59263	-1.18586e-09
107170777	chr7:107170777:C:T	7.72082e-44	-1.76921	-1.18586e-09	0.000284273	-1.39529	-1.18586e-09	0.00028446	-1.39559	-1.18586e-09
107170940	chr7:107170940:A:G	1.116e-43	-8.19721e-10	-1.4008	0.000229374	-8.19721e-10	-1.60987	0.000229577	-8.19721e-10	-1.60995
107170973	chr7:107170973:AC:A	7.81516e-44	-1.75707	-1.18586e-09	0.000135398	-2.137	-1.18586e-09	0.000135513	-2.13712	-1.18586e-09
107171238	chr7:107171238:T:G	6.67222e-44	-8.19721e-10	-1.91518	0.000164975	-8.19721e-10	-1.93943	0.000165134	-8.19721e-10	-1.93943
107171328	chr7:107171328:C:T	1.28504e-43	-8.19721e-10	-1.25976	0.000280324	-8.19721e-10	-1.40927	0.00028057	-8.19721e-10	-1.40937
107171502	chr7:107171502:T:G	1.39464e-43	-8.19721e-10	-1.17792	0.000267505	-8.19721e-10	-1.45608	0.000267736	-8.19721e-10	-1.45619
107171801	chr7:107171801:A:G	1.87596e-44	-1.58416	-1.59986	4.06601e-05	-1.55713	-1.78285	4.06942e-05	-1.5574	-1.78271
107172343	chr7:107172343:A:T	1.4498e-44	-1.59948	-1.84222	4.94609e-05	-1.22507	-1.91897	4.94926e-05	-1.22543	-1.91894
107172772	chr7:107172772:T:G	1.12436e-43	-8.19721e-10	-1.39334	0.000265412	-8.19721e-10	-1.46394	0.000265623	-8.19721e-10	-1.46411
107173717	chr7:107173717:A:G	1.174e-43	-8.19721e-10	-1.35013	0.000240033	-8.19721e-10	-1.56444	0.000240244	-8.19721e-10	-1.56453
107174098	chr7:107174098:G:A	1.28038e-44	-1.6651	-1.90088	4.52704e-05	-1.29312	-1.93945	4.52984e-05	-1.29347	-1.93945
107174129	chr7:107174129:T:C	1.62335e-44	-1.53599	-1.79265	6.23641e-05	-1.16161	-1.75062	6.23931e-05	-1.16198	-1.75075
107174348	chr7:107174348:T:C	1.39372e-43	-8.19721e-10	-1.17858	0.000267359	-8.19721e-10	-1.45663	0.00026759	-8.19721e-10	-1.45673
107174708	chr7:107174708:A:T	1.01785e-43	-8.19721e-10	-1.49286	0.00028419	-8.19721e-10	-1.39558	0.000284337	-8.19721e-10	-1.39603
107174709	chr7:107174709:T:C	9.32934e-44	-1.57997	-1.18586e-09	0.000181109	-1.84613	-1.18586e-09	0.000181253	-1.84629	-1.18586e-09
107175309	chr7:107175309:C:G	1.17954e-44	-1.75595	-1.89206	4.36393e-05	-1.40578	-1.86348	4.36634e-05	-1.40612	-1.86356
107175382	chr7:107175382:G:C	6.51965e-44	-8.19721e-10	-1.93831	0.000165683	-8.19721e-10	-1.93515	0.000165842	-8.19721e-10	-1.93515
107176388	chr7:107176388:A:G	1.03926e-43	-8.19721e-10	-1.47204	0.000218366	-8.19721e-10	-1.65905	0.00021856	-8.19721e-10	-1.65913
107176746	chr7:107176746:G:A	8.74947e-44	-8.19721e-10	-1.64414	0.000181651	-8.19721e-10	-1.84314	0.000181846	-8.19721e-10	-1.84303
107177158	chr7:107177158:TATTTC:T	3.98755e-44	-2.42996	-1.18586e-09	0.000101388	-2.42627	-1.18586e-09	0.00010149	-2.42622	-1.18586e-09
107177194	chr7:107177194:A:G	1.29302e-44	-1.64592	-1.91024	4.61733e-05	-1.27295	-1.93987	4.62015e-05	-1.27331	-1.93986
107177456	chr7:107177456:A:G	2.46517e-44	-1.30344	-1.60744	5.20266e-05	-1.30297	-1.7905	5.20684e-05	-1.30325	-1.79038
107177979	chr7:107177979:T:C	7.65544e-44	-8.19721e-10	-1.77772	0.000193972	-8.19721e-10	-1.77751	0.000194105	-8.19721e-10	-1.77779
107177990	chr7:107177990:C:T	6.68042e-44	-8.19721e-10	-1.91395	0.000175917	-8.19721e-10	-1.87521	0.000176048	-8.19721e-10	-1.87543
107178286	chr7:107178286:T:C	1.24847e-44	-1.70339	-1.88783	4.35762e-05	-1.33437	-1.93634	4.36039e-05	-1.33472	-1.93632
107178424	chr7:107178424:TAA:T	1.36496e-44	-1.69301	-1.80899	4.57454e-05	-1.31935	-1.90278	4.5776e-05	-1.3197	-1.90273
107178810	chr7:107178810:A:T	1.3935e-44	-1.69362	-1.78769	4.62822e-05	-1.31904	-1.89143	4.63135e-05	-1.31938	-1.89137
107178811	chr7:107178811:T:A	1.12047e-43	-1.3968	-1.18586e-09	0.00023686	-1.57775	-1.18586e-09	0.000237053	-1.5779	-1.18586e-09
107178831	chr7:107178831:G:C	1.4558e-43	-8.19721e-10	-1.135	0.000346061	-8.19721e-10	-1.19861	0.000346361	-8.19721e-10	-1.19871
107179028	chr7:107179028:C:T	7.17392e-44	-8.19721e-10	-1.84268	0.000181352	-8.19721e-10	-1.84478	0.000181536	-8.19721e-10	-1.84474
107179243	chr7:107179243:C:T	9.76224e-44	-1.53461	-1.18586e-09	0.000188446	-1.80641	-1.18586e-09	0.000188647	-1.80631	-1.18586e-09
107179592	chr7:107179592:C:T	8.54816e-44	-8.19721e-10	-1.66742	0.000187985	-8.19721e-10	-1.80886	0.000188157	-8.19721e-10	-1.80891
107180489	chr7:107180489:C:T	1.09715e-43	-8.19721e-10	-1.41784	0.000227659	-8.19721e-10	-1.61737	0.000227861	-8.19721e-10	-1.61745
107180571	chr7:107180571:G:A	1.67826e-44	-1.45107	-1.84431	3.95591e-05	-1.44601	-1.92142	3.95902e-05	-1.44624	-1.92137
107181069	chr7:107181069:T:C	3.6796e-44	-2.51033	-1.18586e-09	0.000101208	-2.42804	-1.18586e-09	0.00010131	-2.428	-1.18586e-09
107181098	chr7:107181098:T:C	7.2722e-44	-8.19721e-10	-1.82908	0.000181067	-8.19721e-10	-1.84636	0.000181231	-8.19721e-10	-1.84642
107181619	chr7:107181619:A:G	6.56301e-44	-8.19721e-10	-1.93169	0.000168452	-8.19721e-10	-1.91857	0.000168617	-8.19721e-10	-1.91856
107182109	chr7:107182109:TC:T	6.56408e-44	-8.19721e-10	-1.93152	0.000168488	-8.19721e-10	-1.91836	0.000168654	-8.19721e-10	-1.91834
107182958	chr7:107182958:T:A	6.56476e-44	-8.19721e-10	-1.93142	0.000168513	-8.19721e-10	-1.91821	0.000168679	-8.19721e-10	-1.91819
107183289	chr7:107183289:C:T	1.25366e-44	-1.64718	-1.93989	4.59574e-05	-1.29045	-1.92706	4.59843e-05	-1.29079	-1.9271
107183506	chr7:107183506:A:G	1.56152e-44	-1.56329	-1.80418	5.15471e-05	-1.19028	-1.91244	5.15806e-05	-1.19065	-1.9124
107183619	chr7:107183619:A:T	7.14825e-44	-8.19721e-10	-1.84627	0.000184552	-8.19721e-10	-1.82729	0.00018478	-8.19721e-10	-1.82702
107184014	chr7:107184014:C:T	4.21641e-44	-2.37415	-1.18586e-09	0.000112915	-2.31859	-1.18586e-09	0.00011303	-2.31854	-1.18586e-09
107184135	chr7:107184135:G:A	1.58045e-44	-1.4755	-1.87993	3.78201e-05	-1.47653	-1.93585	3.7849e-05	-1.47675	-1.93583
107184389	chr7:107184389:T:C	6.60184e-44	-8.19721e-10	-1.92579	0.000164919	-8.19721e-10	-1.93977	0.000165079	-8.19721e-10	-1.93976
107184549	chr7:107184549:C:T	1.27236e-43	-8.19721e-10	-1.26967	0.000266677	-8.19721e-10	-1.45918	0.000266904	-8.19721e-10	-1.4593
107185166	chr7:107185166:A:G	7.69994e-44	-8.19721e-10	-1.77192	0.000195262	-8.19721e-10	-1.77088	0.000195394	-8.19721e-10	-1.77117
107185183	chr7:107185183:G:T	1.39841e-44	-1.63191	-1.84588	4.74474e-05	-1.26561	-1.91999	4.74782e-05	-1.26596	-1.91996
107185544	chr7:107185544:A:C	7.62295e-44	-8.19721e-10	-1.78197	0.000193053	-8.19721e-10	-1.78226	0.000193186	-8.19721e-10	-1.78254
107185583	chr7:107185583:A:C	6.53186e-44	-8.19721e-10	-1.93644	0.000173664	-8.19721e-10	-1.8881	0.000173821	-8.19721e-10	-1.88816
107185994	chr7:107185994:G:A	1.2532e-44	-1.64754	-1.9399	4.56722e-05	-1.29257	-1.93116	4.56992e-05	-1.29291	-1.9312
107186108	chr7:107186108:G:A	1.06516e-43	-8.19721e-10	-1.44742	0.000221997	-8.19721e-10	-1.64256	0.000222194	-8.19721e-10	-1.64264
107186321	chr7:107186321:T:TA	8.63481e-44	-8.19721e-10	-1.65733	0.000255711	-8.19721e-10	-1.50118	0.000255872	-8.19721e-10	-1.50151
107187067	chr7:107187067:G:A	1.00815e-44	-1.95424	-1.85078	3.16074e-05	-1.69784	-1.89399	3.16299e-05	-1.69804	-1.89405
107187125	chr7:107187125:C:T	7.98292e-44	-8.19721e-10	-1.73583	0.000200399	-8.19721e-10	-1.74491	0.000200532	-8.19721e-10	-1.74522
107187349	chr7:107187349:G:A	1.12002e-43	-8.19721e-10	-1.39721	0.000325549	-8.19721e-10	-1.25971	0.000325697	-8.19721e-10	-1.26022
107187351	chr7:107187351:A:C	1.32551e-44	-1.59678	-1.93456	4.79368e-05	-1.2364	-1.93894	4.79658e-05	-1.23675	-1.93895
107187638	chr7:107187638:CTTCACTTT:C	1.38867e-44	-1.63929	-1.8455	4.67468e-05	-1.28049	-1.91999	4.67773e-05	-1.28084	-1.91995
107187689	chr7:107187689:C:T	7.76006e-44	-8.19721e-10	-1.76415	0.000194837	-8.19721e-10	-1.77306	0.00019497	-8.19721e-10	-1.77334
107188386	chr7:107188386:A:G	7.39164e-44	-8.19721e-10	-1.81279	0.000187209	-8.19721e-10	-1.813	0.000187343	-8.19721e-10	-1.81325
107188553	chr7:107188553:G:A	1.18274e-43	-1.34272	-1.18586e-09	0.000275161	-1.42786	-1.18586e-09	0.000275392	-1.42799	-1.18586e-09
107188778	chr7:107188778:T:C	1.39682e-44	-1.58006	-1.89888	4.85828e-05	-1.22422	-1.93773	4.86128e-05	-1.22459	-1.93772
107189093	chr7:107189093:A:T	6.7335e-44	-8.19721e-10	-1.90604	0.000188404	-8.19721e-10	-1.80663	0.000188566	-8.19721e-10	-1.80674
107189766	chr7:107189766:T:C	6.51252e-44	-8.19721e-10	-1.93941	0.000170929	-8.19721e-10	-1.90397	0.000171086	-8.19721e-10	-1.90403
107189802	chr7:107189802:C:T	1.37247e-43	-8.19721e-10	-1.19394	0.00032182	-8.19721e-10	-1.27123	0.000322066	-8.19721e-10	-1.27143
107190072	chr7:107190072:C:T	7.28093e-44	-8.19721e-10	-1.82788	0.000191291	-8.19721e-10	-1.79143	0.000191425	-8.19721e-10	-1.79169
107190618	chr7:107190618:T:TA	7.50113e-44	-8.19721e-10	-1.79808	0.000189788	-8.19721e-10	-1.79931	0.000189923	-8.19721e-10	-1.79957
107191916	chr7:107191916:G:A	1.21116e-44	-1.6833	-1.93825	4.34823e-05	-1.33699	-1.93588	4.35087e-05	-1.33733	-1.9359
107192419	chr7:107192419:GTAT:G	1.3747e-43	-8.19721e-10	-1.19231	0.000264191	-8.19721e-10	-1.46855	0.000264419	-8.19721e-10	-1.46865
107192832	chr7:107192832:T:C	3.94054e-44	-2.44182	-1.18586e-09	8.99872e-05	-2.54555	-1.18586e-09	9.00745e-05	-2.54555	-1.18586e-09
107193352	chr7:107193352:G:A	1.3793e-44	-1.66063	-1.83094	4.56201e-05	-1.31183	-1.91304	4.56503e-05	-1.31218	-1.913
107193508	chr7:107193508:T:C	7.35292e-44	-8.19721e-10	-1.81804	0.000207954	-8.19721e-10	-1.70791	0.000208102	-8.19721e-10	-1.70816
107193694	chr7:107193694:A:G	1.44463e-44	-1.71807	-1.72721	4.52585e-05	-1.37895	-1.85388	4.52903e-05	-1.37929	-1.85381
107193722	chr7:107193722:G:GT	1.44513e-44	-1.71591	-1.72902	4.53386e-05	-1.37607	-1.85499	4.53705e-05	-1.37641	-1.85492
107193992	chr7:107193992:A:G	1.12132e-43	0.2534	-1.64945	0.000309456	0.303619	-1.61403	0.000309634	0.302973	-1.61377
107194289	chr7:107194289:A:C	6.77426e-44	-8.19721e-10	-1.9	0.000166084	-8.19721e-10	-1.93273	0.000166247	-8.19721e-10	-1.93272
107194450	chr7:107194450:G:A	9.4572e-44	-8.19721e-10	-1.56636	0.000261276	-8.19721e-10	-1.47965	0.000261415	-8.19721e-10	-1.48008
107194508	chr7:107194508:T:C	6.77426e-44	-8.19721e-10	-1.9	0.000166084	-8.19721e-10	-1.93273	0.000166247	-8.19721e-10	-1.93272
107195064	chr7:107195064:G:A	1.42756e-43	-8.19721e-10	-1.15458	0.000776959	-8.19721e-10	-0.389835	0.000777582	-8.19721e-10	-0.39
107195428	chr7:107195428:T:C	6.51285e-44	-8.19721e-10	-1.93936	0.000170526	-8.19721e-10	-1.90633	0.000170683	-8.19721e-10	-1.90638
107195462	chr7:107195462:A:G	1.05055e-43	-8.19721e-10	-1.46123	0.000220386	-8.19721e-10	-1.64984	0.000220582	-8.19721e-10	-1.64992
107195797	chr7:107195797:T:C	1.74808e-44	-1.48741	-1.76721	3.99618e-05	-1.47239	-1.88491	3.99942e-05	-1.47261	-1.88484
107196300	chr7:107196300:G:A	1.24883e-43	-8.19721e-10	-1.28834	0.000314241	-8.19721e-10	-1.29506	0.000314513	-8.19721e-10	-1.29516
107196303	chr7:107196303:G:T	1.09881e-43	-8.19721e-10	-1.41632	0.000227923	-8.19721e-10	-1.61622	0.000228124	-8.19721e-10	-1.6163
107196308	chr7:107196308:A:AC	8.80737e-44	-8.19721e-10	-1.63755	0.000234348	-8.19721e-10	-1.58842	0.000234595	-8.19721e-10	-1.58833
107197236	chr7:107197236:G:A	7.08857e-44	-1.85465	-1.18586e-09	0.000144714	-2.07046	-1.18586e-09	0.000144834	-2.0706	-1.18586e-09
107197421	chr7:107197421:T:G	2.21921e-44	-1.28988	-1.7261	4.9543e-05	-1.27665	-1.86573	4.9581e-05	-1.27693	-1.86565
107197509	chr7:107197509:C:T	2.02297e-43	-8.19721e-10	-0.805982	0.000489278	-8.19721e-10	-0.852292	0.000489923	-8.19721e-10	-0.851942
107198547	chr7:107198547:A:G	6.86069e-44	-8.19721e-10	-1.88733	0.000174411	-8.19721e-10	-1.88381	0.000174588	-8.19721e-10	-1.88376
107198812	chr7:107198812:T:C	7.5842e-44	-8.19721e-10	-1.78707	0.000191571	-8.19721e-10	-1.78996	0.000191705	-8.19721e-10	-1.79023
107199230	chr7:107199230:C:T	6.64556e-44	-8.19721e-10	-1.91919	0.000168219	-8.19721e-10	-1.91996	0.000168385	-8.19721e-10	-1.91994
107199271	chr7:107199271:G:A	6.50902e-44	-8.19721e-10	-1.93995	0.000164968	-8.19721e-10	-1.93947	0.000165131	-8.19721e-10	-1.93945
107199357	chr7:107199357:C:T	6.60166e-44	-8.19721e-10	-1.92581	0.000164941	-8.19721e-10	-1.93964	0.000165101	-8.19721e-10	-1.93963
107200137	chr7:107200137:T:C	1.0716e-43	-8.19721e-10	-1.4414	0.000284786	-8.19721e-10	-1.39349	0.000285036	-8.19721e-10	-1.39357
107202238	chr7:107202238:A:ATCTT	1.6824e-44	-1.6038	-1.68912	5.3369e-05	-1.24025	-1.82775	5.3406e-05	-1.2406	-1.82766
107202405	chr7:107202405:G:A	8.79807e-44	-8.19721e-10	-1.6386	0.000293076	-8.19721e-10	-1.36479	0.000293195	-8.19721e-10	-1.36535
107202838	chr7:107202838:A:G	6.50876e-44	-8.19721e-10	-1.93999	0.000172103	-8.19721e-10	-1.89713	0.000172237	-8.19721e-10	-1.89732
107203223	chr7:107203223:A:G	6.89909e-44	-8.19721e-10	-1.88175	0.000168753	-8.19721e-10	-1.91679	0.000168912	-8.19721e-10	-1.91681
107203836	chr7:107203836:T:C	1.57643e-44	-1.53	-1.82797	5.29282e-05	-1.16441	-1.91188	5.29622e-05	-1.16477	-1.91184
107204249	chr7:107204249:C:T	9.93406e-45	-2.12852	-1.69123	2.6772e-05	-1.92497	-1.8329	2.67938e-05	-1.9252	-1.83282
107204438	chr7:107204438:TA:T	6.64516e-44	-8.19721e-10	-1.91925	0.000173637	-8.19721e-10	-1.88826	0.000173813	-8.19721e-10	-1.88821
107204513	chr7:107204513:A:G	7.61796e-44	-8.19721e-10	-1.78263	0.000177867	-8.19721e-10	-1.86418	0.000178023	-8.19721e-10	-1.86428
107204654	chr7:107204654:T:C	1.93616e-44	-1.89083	-1.2616	5.94932e-05	-2.00407	-0.955289	5.95452e-05	-2.00374	-0.955712
107205037	chr7:107205037:C:T	1.2169e-44	-1.74618	-1.87065	4.09806e-05	-1.39837	-1.93376	4.10078e-05	-1.39869	-1.93374
107205524	chr7:107205524:A:G	1.35811e-44	-1.66825	-1.83879	4.53153e-05	-1.31487	-1.91671	4.53451e-05	-1.31522	-1.91667
107205809	chr7:107205809:C:T	6.52307e-44	-8.19721e-10	-1.93779	0.000165374	-8.19721e-10	-1.93701	0.000165535	-8.19721e-10	-1.937
107206583	chr7:107206583:G:T	6.51028e-44	-8.19721e-10	-1.93975	0.000165156	-8.19721e-10	-1.93833	0.000165316	-8.19721e-10	-1.93833
107206738	chr7:107206738:G:GAA	1.27338e-44	-1.66482	-1.90664	4.53407e-05	-1.29274	-1.93828	4.53696e-05	-1.29309	-1.93826
107206992	chr7:107206992:A:AAAAC	1.26283e-44	-1.67367	-1.90611	4.50022e-05	-1.30065	-1.93786	4.5031e-05	-1.30099	-1.93785
107207047	chr7:107207047:T:G	1.49717e-44	-1.71027	-1.69928	3.21685e-05	-1.71738	-1.85685	3.21955e-05	-1.71758	-1.85679
107207241	chr7:107207241:A:G	1.39831e-44	-1.59125	-1.88662	4.92538e-05	-1.20825	-1.93999	4.92842e-05	-1.2086	-1.93999
107207271	chr7:107207271:T:C	1.11244e-44	-2.32781	-1.37877	2.53589e-05	-2.44364	-1.36845	2.53772e-05	-2.4437	-1.36863
107207303	chr7:107207303:G:A	6.51697e-44	-8.19721e-10	-1.93873	0.00016498	-8.19721e-10	-1.9394	0.00016514	-8.19721e-10	-1.9394
107207880	chr7:107207880:T:C	1.33394e-44	-1.6674	-1.8576	4.59144e-05	-1.29255	-1.92589	4.5944e-05	-1.2929	-1.92586
107208489	chr7:107208489:A:G	7.75289e-44	-8.19721e-10	-1.76507	0.000231206	-8.19721e-10	-1.60191	0.000231431	-8.19721e-10	-1.60191
107208510	chr7:107208510:G:T	6.70106e-44	-1.43411	-0.476758	0.000241139	-1.48341	-0.076435	0.000241262	-1.48346	-0.0768429
107208740	chr7:107208740:G:C	1.5817e-44	-1.43483	-1.9198	6.80297e-05	-0.997551	-1.82773	6.80546e-05	-0.998075	-1.8278
107208781	chr7:107208781:CAT:C	6.76284e-44	-8.19721e-10	-1.90169	0.000176106	-8.19721e-10	-1.87414	0.00017628	-8.19721e-10	-1.87411
107208800	chr7:107208800:A:G	7.90598e-44	-8.19721e-10	-1.74552	0.000202391	-8.19721e-10	-1.73502	0.000202563	-8.19721e-10	-1.73514
107208948	chr7:107208948:C:T	7.4909e-45	-2.23239	-1.86965	2.62668e-05	-1.84478	-1.93214	2.62876e-05	-1.84497	-1.93212
107209224	chr7:107209224:G:A	1.75563e-43	-8.19721e-10	-0.947723	0.000421333	-8.19721e-10	-1.0018	0.000421655	-8.19721e-10	-1.002
107209267	chr7:107209267:A:G	3.62236e-44	-2.52601	-1.18586e-09	0.000102844	-2.41201	-1.18586e-09	0.000102938	-2.41206	-1.18586e-09
107209736	chr7:107209736:C:T	9.91058e-44	-8.19721e-10	-1.51953	0.000251027	-8.19721e-10	-1.51966	0.000251154	-8.19721e-10	-1.52012
107209818	chr7:107209818:T:C	6.54102e-44	-8.19721e-10	-1.93504	0.000165323	-8.19721e-10	-1.93732	0.000165484	-8.19721e-10	-1.93731
107209835	chr7:107209835:G:A	7.39581e-44	-8.19721e-10	-1.81222	0.000219309	-8.19721e-10	-1.65474	0.000219487	-8.19721e-10	-1.6549
107210103	chr7:107210103:G:T	1.34013e-44	-1.68643	-1.83394	4.5523e-05	-1.31109	-1.91592	4.5553e-05	-1.31143	-1.91588
107210310	chr7:107210310:T:G	1.3397e-44	-1.70529	-1.8154	4.46724e-05	-1.33796	-1.9079	4.47024e-05	-1.33831	-1.90786
107210493	chr7:107210493:C:A	6.89322e-44	-8.19721e-10	-1.8826	0.000183606	-8.19721e-10	-1.83243	0.000183796	-8.19721e-10	-1.83236
107210657	chr7:107210657:T:C	7.42356e-44	-1.80848	-1.18586e-09	0.000300362	-1.34023	-1.18586e-09	0.0003007	-1.34007	-1.18586e-09
107211309	chr7:107211309:T:C	1.30868e-44	-1.67978	-1.86434	4.49924e-05	-1.30953	-1.9292	4.50214e-05	-1.30988	-1.92917
107211494	chr7:107211494:A:T	1.23699e-44	-1.70237	-1.89808	4.34685e-05	-1.33775	-1.93544	4.34968e-05	-1.33808	-1.93542
107211979	chr7:107211979:A:AT	6.52056e-44	-8.19721e-10	-1.93817	0.000164982	-8.19721e-10	-1.93939	0.000165142	-8.19721e-10	-1.93938
107212185	chr7:107212185:T:C	6.61442e-45	-2.35962	-1.86685	1.79036e-05	-2.25101	-1.90922	1.79221e-05	-2.25092	-1.90924
107212282	chr7:107212282:T:C	7.13575e-44	-8.19721e-10	-1.84802	0.000195925	-8.19721e-10	-1.76749	0.000196127	-8.19721e-10	-1.76743
107212448	chr7:107212448:T:C	1.30355e-43	-8.19721e-10	-1.24546	0.000318435	-8.19721e-10	-1.28181	0.000318712	-8.19721e-10	-1.2819
107213214	chr7:107213214:G:A	1.42007e-44	-1.59252	-1.86991	5.10902e-05	-1.18113	-1.9305	5.11223e-05	-1.1815	-1.93047
107213912	chr7:107213912:T:C	6.31034e-44	-1.97095	-1.18586e-09	0.000131527	-2.16601	-1.18586e-09	0.000131642	-2.1661	-1.18586e-09
107214274	chr7:107214274:G:T	7.46103e-44	-8.19721e-10	-1.80344	0.000223784	-8.19721e-10	-1.63454	0.000223965	-8.19721e-10	-1.6347
107214345	chr7:107214345:T:C	1.09538e-43	-8.19721e-10	-1.41945	0.000348224	-8.19721e-10	-1.19238	0.000348431	-8.19721e-10	-1.19275
107214438	chr7:107214438:A:C	3.55134e-44	-2.54581	-1.18586e-09	9.18531e-05	-2.52503	-1.18586e-09	9.19401e-05	-2.52505	-1.18586e-09
107214496	chr7:107214496:AT:A	1.23304e-44	-1.70358	-1.90007	4.59883e-05	-1.34345	-1.87338	4.60136e-05	-1.34379	-1.87346
107214541	chr7:107214541:T:G	6.7911e-44	-8.19721e-10	-1.89752	0.000171775	-8.19721e-10	-1.89903	0.000171947	-8.19721e-10	-1.89901
107214576	chr7:107214576:T:C	6.9741e-44	-8.19721e-10	-1.87093	0.000200304	-8.19721e-10	-1.74539	0.000200472	-8.19721e-10	-1.74551
107214782	chr7:107214782:CATG:C	7.3029e-44	-8.19721e-10	-1.82486	0.000169923	-8.19721e-10	-1.90988	0.000170082	-8.19721e-10	-1.90991
107215170	chr7:107215170:G:T	6.64491e-44	-8.19721e-10	-1.91928	0.000171614	-8.19721e-10	-1.89997	0.000171784	-8.19721e-10	-1.89995
107215525	chr7:107215525:G:A	9.27964e-44	-8.19721e-10	-1.58531	0.00018919	-8.19721e-10	-1.80247	0.000189399	-8.19721e-10	-1.80234
107215557	chr7:107215557:G:A	1.09633e-44	-1.80396	-1.9172	2.70404e-05	-1.80868	-1.93921	2.7061e-05	-1.80887	-1.93922
107215589	chr7:107215589:G:A	2.51547e-44	-1.29532	-1.59536	8.1737e-05	-0.816221	-1.82549	8.1791e-05	-0.81663	-1.82539
107215867	chr7:107215867:A:G	4.12397e-44	-0.62094	-1.77538	0.00012335	-0.454219	-1.77597	0.000123421	-0.454729	-1.77586
107216399	chr7:107216399:G:A	4.94686e-44	-2.21438	-1.18586e-09	0.000108312	-2.3602	-1.18586e-09	0.000108423	-2.36014	-1.18586e-09
107217531	chr7:107217531:T:C	8.83136e-44	-8.19721e-10	-1.63483	0.00022407	-8.19721e-10	-1.63327	0.000224223	-8.19721e-10	-1.63355
107217614	chr7:107217614:C:T	7.25816e-44	-8.19721e-10	-1.83101	0.000179734	-8.19721e-10	-1.85374	0.000179901	-8.19721e-10	-1.85378
107218298	chr7:107218298:T:C	3.2797e-43	1.55841	-1.8812	0.00344512	2.85006	-1.75057	0.00343043	2.8451	-1.75085
107219681	chr7:107219681:G:T	1.41408e-44	-1.84393	-1.62273	7.08112e-05	-1.27945	-1.50576	7.07617e-05	-1.28067	-1.5062
107219800	chr7:107219800:A:C	1.9995e-44	-1.52732	-1.59292	6.3161e-05	-1.10152	-1.79802	6.32048e-05	-1.10189	-1.79792
107220054	chr7:107220054:T:C	8.49152e-44	-8.19721e-10	-1.67407	0.000266239	-8.19721e-10	-1.46083	0.000266319	-8.19721e-10	-1.46149
107220082	chr7:107220082:C:T	1.251e-43	-8.19721e-10	-1.28661	0.000248844	-8.19721e-10	-1.5284	0.000249064	-8.19721e-10	-1.52848
107221087	chr7:107221087:A:C	1.50575e-43	-8.19721e-10	-1.10126	0.000345357	-8.19721e-10	-1.20064	0.000345734	-8.19721e-10	-1.20052
107221260	chr7:107221260:G:A	8.70008e-44	-8.19721e-10	-1.6498	0.00022113	-8.19721e-10	-1.64647	0.000221258	-8.19721e-10	-1.64686
107221324	chr7:107221324:C:T	5.74162e-44	-2.06539	-1.18586e-09	0.000101734	-2.42286	-1.18586e-09	0.000101827	-2.42291	-1.18586e-09
107221760	chr7:107221760:G:A	3.24159e-43	-8.19721e-10	-0.334486	0.00041214	-8.19721e-10	-1.02386	0.000412501	-8.19721e-10	-1.02395
107221937	chr7:107221937:C:T	6.67825e-44	-8.19721e-10	-1.91428	0.000164904	-8.19721e-10	-1.93986	0.000165063	-8.19721e-10	-1.93986
107222047	chr7:107222047:G:A	1.15538e-43	-8.19721e-10	-1.36612	0.000232486	-8.19721e-10	-1.59639	0.000232676	-8.19721e-10	-1.59654
107222423	chr7:107222423:C:G	1.64279e-43	-8.19721e-10	-1.01415	0.000408997	-8.19721e-10	-1.03152	0.000409343	-8.19721e-10	-1.03164
107222518	chr7:107222518:T:A	1.84824e-44	-1.42124	-1.77766	4.18455e-05	-1.41899	-1.89225	4.18789e-05	-1.41922	-1.89219
107222623	chr7:107222623:G:A	7.43874e-44	-8.19721e-10	-1.80643	0.000167529	-8.19721e-10	-1.92406	0.000167682	-8.19721e-10	-1.92412
107222678	chr7:107222678:T:C	1.74614e-44	-1.52051	-1.73522	3.88503e-05	-1.51767	-1.86784	3.88826e-05	-1.51788	-1.86776
107222725	chr7:107222725:T:C	1.46245e-44	-1.59144	-1.84159	5.03673e-05	-1.20746	-1.91842	5.03996e-05	-1.20783	-1.91838
107222728	chr7:107222728:A:G	1.49126e-44	-1.56993	-1.84358	5.16223e-05	-1.18186	-1.9194	5.16551e-05	-1.18223	-1.91937
107223299	chr7:107223299:T:C	1.33984e-44	-1.89103	-1.62955	3.74183e-05	-1.61378	-1.80928	3.74459e-05	-1.61399	-1.8093
107223354	chr7:107223354:G:A	2.48601e-43	-8.19721e-10	-0.599873	0.000589152	-8.19721e-10	-0.666539	0.000589633	-8.19721e-10	-0.666689
107223361	chr7:107223361:T:C	7.07234e-44	-8.19721e-10	-1.85694	0.000169024	-8.19721e-10	-1.91518	0.000169191	-8.19721e-10	-1.91516
107223792	chr7:107223792:A:G	1.24318e-44	-1.72147	-1.87399	4.27734e-05	-1.36604	-1.92326	4.28023e-05	-1.36638	-1.92322
107224129	chr7:107224129:G:A	7.76693e-44	-8.19721e-10	-1.76326	0.000223873	-8.19721e-10	-1.63414	0.000224025	-8.19721e-10	-1.63443
107224875	chr7:107224875:T:C	6.17886e-45	-2.51723	-1.77735	1.55369e-05	-2.47038	-1.83163	1.5551e-05	-2.47033	-1.83173
107225257	chr7:107225257:C:T	8.56431e-44	-8.19721e-10	-1.66553	0.000193173	-8.19721e-10	-1.78164	0.000193333	-8.19721e-10	-1.78178
107225475	chr7:107225475:C:T	1.33876e-44	-1.68028	-1.84111	4.5753e-05	-1.30358	-1.91838	4.57831e-05	-1.30393	-1.91834
107225733	chr7:107225733:T:C	1.69846e-44	-1.42592	-1.85749	4.07752e-05	-1.40746	-1.92969	4.08062e-05	-1.40769	-1.92967
107225849	chr7:107225849:C:T	2.08341e-43	-8.19721e-10	-0.776542	0.00049822	-8.19721e-10	-0.834182	0.000498632	-8.19721e-10	-0.83432
107225877	chr7:107225877:T:C	6.33865e-43	-8.19721e-10	0.336115	0.0013544	-8.19721e-10	0.165891	0.00135537	-8.19721e-10	0.16564
107226070	chr7:107226070:A:T	2.81326e-42	1.82638	-1.18586e-09	0.00397984	1.24377	-1.18586e-09	0.0039856	1.24425	-1.18586e-09
107227322	chr7:107227322:T:TA	7.07019e-44	-8.19721e-10	-1.85725	0.000215827	-8.19721e-10	-1.67075	0.000216066	-8.19721e-10	-1.67061
107227558	chr7:107227558:T:C	1.47869e-44	-1.61621	-1.80577	5.09482e-05	-1.24837	-1.86604	5.09818e-05	-1.24868	-1.86604
107227702	chr7:107227702:G:T	7.62814e-44	-8.19721e-10	-1.78129	0.000182723	-8.19721e-10	-1.83725	0.000182899	-8.19721e-10	-1.83725
107228440	chr7:107228440:T:C	5.74855e-45	-2.48364	-1.88313	1.50715e-05	-2.41717	-1.91525	1.50864e-05	-2.4171	-1.9153
107228624	chr7:107228624:T:TA	1.78683e-43	-8.19721e-10	-0.930104	0.00040578	-8.19721e-10	-1.03941	0.000406078	-8.19721e-10	-1.03964
107229280	chr7:107229280:C:T	3.6618e-44	-2.51518	-1.18586e-09	9.15483e-05	-2.52836	-1.18586e-09	9.16352e-05	-2.52837	-1.18586e-09
107229333	chr7:107229333:C:T	9.58977e-44	-8.19721e-10	-1.55244	0.000244488	-8.19721e-10	-1.54606	0.000244615	-8.19721e-10	-1.5465
107229849	chr7:107229849:T:TA	6.86793e-44	-8.19721e-10	-1.88627	0.000166945	-8.19721e-10	-1.92756	0.000167109	-8.19721e-10	-1.92755
107229915	chr7:107229915:A:G	6.51484e-44	-8.19721e-10	-1.93905	0.000178058	-8.19721e-10	-1.86311	0.000178239	-8.19721e-10	-1.86306
107230982	chr7:107230982:G:A	4.89208e-44	-2.22552	-1.18586e-09	0.000108063	-2.36251	-1.18586e-09	0.000108174	-2.36245	-1.18586e-09
107231148	chr7:107231148:A:AT	6.51106e-44	-8.19721e-10	-1.93963	0.000173551	-8.19721e-10	-1.88875	0.000173684	-8.19721e-10	-1.88895
107231507	chr7:107231507:T:C	8.47953e-45	-2.21499	-1.76308	1.78869e-05	-2.50107	-1.66008	1.79039e-05	-2.50101	-1.66016
```
