## Supplementary material for "Characterization of shared and ancestry-specific signals driving complex traits using multi-ancestry fine-mapping": susiex_nc3.cs80.summary

```
# chr7:106226334-107231773
CS_ID	CS_LENGTH	CS_PURITY	MAX_PIP_SNP	BP	REF_ALLELE	ALT_ALLELE	REF_FRQ	BETA	SE	-LOG10P	MAX_PIP	POST-HOC_PROB_POP1	POST-HOC_PROB_POP2
1	1	1	chr7:106731773:C:G	106731773	G,G	C,C	1,1	inf,inf	inf,inf	35.5924,11.2236	0.899977	1	1
2	1569	0	chr7:107015544:T:C	107015544	C,NA	T,NA	1,NA	inf,NA	inf,NA	2.71241,NA	0.02894	0.361402	0.284709
3	1570	0	chr7:107015544:T:C	107015544	C,NA	T,NA	1,NA	inf,NA	inf,NA	2.71241,NA	0.0286404	0.361316	0.284647
```
