## Supplementary material for "Characterization of shared and ancestry-specific signals driving complex traits using multi-ancestry fine-mapping": s1.afreq

```
#CHROM	ID	REF	ALT	ALT_FREQS	OBS_CT
7	rs2158270	A	C	0.0149105	1006
7	rs2107169	C	A	0.0298211	1006
7	rs73195840	T	C	0.0685885	1006
7	rs2189357	C	T	0.645129	1006
7	rs144038514	T	C	0.026839	1006
7	rs3114840	A	T	0.659046	1006
7	rs3094540	G	A	0.659046	1006
7	rs57649347	C	T	0.028827	1006
7	rs62478829	G	A	0.0208748	1006
7	rs146426677	T	C	0.028827	1006
7	rs113482987	T	A	0.0298211	1006
7	rs75590928	G	A	0.0208748	1006
7	rs62478831	T	C	0.28827	1006
7	rs6466313	C	T	0.347913	1006
7	rs142598371	C	T	0.28827	1006
7	rs62478832	A	T	0.28827	1006
7	rs151319793	C	A	0.0328032	1006
7	rs138117556	G	A	0.028827	1006
7	rs56302447	G	A	0.28827	1006
7	rs3114752	A	G	0.346918	1006
7	rs56226301	C	T	0.28827	1006
7	rs56007874	T	C	0.28827	1006
7	rs3114755	G	A	0.318091	1006
7	rs56278728	C	T	0.28827	1006
7	rs62478836	T	A	0.28827	1006
7	rs148276684	C	T	0.028827	1006
7	rs6966450	G	A	0.280318	1006
7	rs3114762	T	C	0.319085	1006
7	rs74548764	G	A	0.28827	1006
7	rs144806195	C	T	0.0149105	1006
7	rs3114764	C	A	0.0308151	1006
7	rs3114766	T	C	0.348907	1006
7	rs10487312	T	C	0.28827	1006
7	rs2396180	C	T	0.581511	1006
7	rs75856963	C	T	0.0298211	1006
7	rs3114769	C	T	0.641153	1006
7	rs76587607	C	T	0.0447316	1006
7	rs3114770	G	A	0.641153	1006
7	rs3114771	T	A	0.641153	1006
7	rs3114772	C	A	0.641153	1006
7	rs17499594	G	A	0.28827	1006
7	rs3114775	A	G	0.649105	1006
7	rs3114776	C	T	0.641153	1006
7	rs75705687	T	A	0.0308151	1006
7	rs62478837	C	A	0.287276	1006
7	rs143394307	A	G	0.0258449	1006
7	rs3114797	C	T	0.319085	1006
7	rs3114801	C	A	0.319085	1006
7	rs10487313	A	G	0.28827	1006
7	rs183544395	C	A	0.0149105	1006
7	rs78968841	A	G	0.0308151	1006
7	rs3114807	C	T	0.641153	1006
7	rs7792377	G	T	0.583499	1006
7	rs17499796	G	T	0.026839	1006
7	rs73195849	C	T	0.137177	1006
7	rs3114822	C	A	0.641153	1006
7	rs3114824	A	G	0.346918	1006
7	rs73195850	C	A	0.287276	1006
7	rs73195852	G	A	0.27833	1006
7	rs12670748	G	A	0.027833	1006
7	rs117609363	A	T	0.0308151	1006
7	rs2107166	C	T	0.287276	1006
7	rs976399	C	A	0.345924	1006
7	rs976400	A	C	0.294235	1006
7	rs993403	T	A	0.287276	1006
7	rs1115285	A	G	0.347913	1006
7	rs77498947	A	T	0.0318091	1006
7	rs113335207	A	G	0.054672	1006
7	rs56245207	T	C	0.0168986	1006
7	rs149282713	T	G	0.026839	1006
7	rs55895928	C	T	0.285288	1006
7	rs55790936	T	A	0.286282	1006
7	rs148567331	G	T	0.0258449	1006
7	rs146112077	G	A	0.026839	1006
7	rs73195856	C	T	0.286282	1006
7	rs73195858	G	A	0.286282	1006
7	rs139248970	A	G	0.026839	1006
7	rs3114826	A	T	0.641153	1006
7	rs3094525	C	G	0.642147	1006
7	rs3114827	A	G	0.66004	1006
7	rs3094526	C	A	0.641153	1006
7	rs10278425	G	A	0.581511	1006
7	rs2214453	T	C	0.640159	1006
7	rs138695313	C	T	0.0258449	1006
7	rs2189353	G	A	0.082505	1006
7	rs112110521	A	G	0.0318091	1006
7	rs10081277	A	G	0.0467197	1006
7	rs7797613	G	A	0.577535	1006
7	rs3114828	A	C	0.643141	1006
7	rs3094530	C	T	0.638171	1006
7	rs3094531	C	A	0.346918	1006
7	rs78907843	A	G	0.0318091	1006
7	rs2189354	G	T	0.573559	1006
7	rs10487314	C	T	0.027833	1006
7	rs2018239	A	C	0.591451	1006
7	rs1156280	C	T	0.928429	1006
7	rs3094536	G	A	0.678926	1006
7	rs12705654	C	T	0.607356	1006
7	rs17157274	T	G	0.0228628	1006
7	rs2711328	C	T	0.316103	1006
7	rs75216363	T	C	0.0129225	1006
7	rs556108167	T	C	0.0198807	1006
7	rs567994108	A	G	0.0198807	1006
7	rs535455438	T	C	0.0198807	1006
7	rs2523206	A	G	0.770378	1006
7	rs2245022	C	T	0.200795	1006
7	rs2245016	C	T	0.699801	1006
7	rs3114832	G	T	0.128231	1006
7	rs2711332	T	C	0.136183	1006
7	rs75471503	T	G	0.0119284	1006
7	rs1548510	G	A	0.156064	1006
7	rs1013745	C	T	0.133201	1006
7	rs143890388	T	C	0.026839	1006
7	rs2107167	T	A	0.156064	1006
7	rs113639141	G	T	0.0337972	1006
7	rs11979389	T	C	0.0407555	1006
7	rs2396181	C	T	0.133201	1006
7	rs2711335	A	G	0.0944334	1006
7	rs17500293	A	C	0.0387674	1006
7	rs2711336	C	G	0.66998	1006
7	rs6960389	C	T	0.0725646	1006
7	rs78777361	T	C	0.0397614	1006
7	rs79822019	T	A	0.0357853	1006
7	rs3114833	A	G	0.0924453	1006
7	rs117805388	T	A	0.0218688	1006
7	rs2711338	T	A	0.0954274	1006
7	rs188562346	T	A	0.0218688	1006
7	rs138255898	A	G	0.027833	1006
7	rs2711380	T	G	0.0944334	1006
7	rs77749615	T	G	0.0685885	1006
7	rs3114834	C	T	0.15507	1006
7	rs74953228	G	C	0.0298211	1006
7	rs116677044	C	T	0.0218688	1006
7	rs112594293	G	A	0.0188867	1006
7	rs77467530	G	A	0.0377734	1006
7	rs2711378	G	A	0.111332	1006
7	rs2711377	G	T	0.12326	1006
7	rs113668549	C	T	0.0149105	1006
7	rs2254362	T	C	0.135189	1006
7	rs112583036	T	C	0.026839	1006
7	rs3114835	T	C	0.105368	1006
7	rs2711376	G	A	0.111332	1006
7	rs117439749	C	A	0.0357853	1006
7	rs34391666	C	T	0.0666004	1006
7	rs140443957	C	T	0.0159046	1006
7	rs7779684	T	A	0.5666	1006
7	rs10953648	T	A	0.584493	1006
7	rs79688160	G	T	0.0168986	1006
7	rs76134015	A	T	0.0347913	1006
7	rs1074392	T	C	0.0308151	1006
7	rs139870244	C	T	0.0119284	1006
7	rs2523210	T	C	0.747515	1006
7	rs78325702	A	G	0.00994036	1006
7	rs56161463	G	A	0.10835	1006
7	rs117269492	G	T	0.0188867	1006
7	rs2711316	G	T	0.109344	1006
7	rs116849803	A	G	0.0208748	1006
7	rs112851349	C	T	0.0675944	1006
7	rs2523211	A	C	0.125249	1006
7	rs146074689	A	G	0.00695825	1006
7	rs2523212	T	C	0.125249	1006
7	rs2189356	T	G	0.125249	1006
7	rs2711315	C	T	0.124254	1006
7	rs2523213	C	T	0.131213	1006
7	rs2523214	G	A	0.110338	1006
7	rs112257164	C	A	0.0198807	1006
7	rs10487315	G	A	0.0198807	1006
7	rs116841698	G	A	0.0208748	1006
7	rs2523216	T	G	0.112326	1006
7	rs116897939	A	G	0.0208748	1006
7	rs12113923	C	T	0.0198807	1006
7	rs2523218	C	G	0.132207	1006
7	rs73433539	C	A	0.0198807	1006
7	rs2523219	A	C	0.132207	1006
7	rs2523220	G	T	0.133201	1006
7	rs77682874	T	A	0.0188867	1006
7	rs2523221	C	T	0.128231	1006
7	rs147602690	T	A	0.0208748	1006
7	rs2523222	G	A	0.129225	1006
7	rs73433547	A	C	0.0198807	1006
7	rs143517865	A	G	0.0198807	1006
7	rs2523224	C	T	0.131213	1006
7	rs2711314	C	G	0.131213	1006
7	rs2711313	T	C	0.131213	1006
7	rs2711312	T	C	0.131213	1006
7	rs2711311	T	C	0.132207	1006
7	rs2523225	A	T	0.132207	1006
7	rs2523226	G	A	0.132207	1006
7	rs2523227	G	A	0.112326	1006
7	rs568593637	C	T	0.0168986	1006
7	rs2523228	A	G	0.132207	1006
7	rs2523229	G	C	0.132207	1006
7	rs2711310	C	A	0.11332	1006
7	rs2257148	A	G	0.133201	1006
7	rs2257051	A	G	0.133201	1006
7	rs2257043	C	T	0.133201	1006
7	rs2257042	T	G	0.133201	1006
7	rs117873453	T	C	0.0198807	1006
7	rs2711309	C	G	0.133201	1006
7	rs2711308	C	T	0.132207	1006
7	rs2523230	A	G	0.132207	1006
7	rs17534330	A	G	0.0198807	1006
7	rs2711307	G	C	0.0874751	1006
7	rs10046505	C	T	0.131213	1006
7	rs76403819	C	T	0.0685885	1006
7	rs2711351	C	T	0.130219	1006
7	rs2523231	G	A	0.131213	1006
7	rs11976642	G	A	0.0198807	1006
7	rs2523232	G	T	0.131213	1006
7	rs76827828	G	T	0.0198807	1006
7	rs2523233	A	C	0.109344	1006
7	rs6964311	G	A	0.0238569	1006
7	rs73433561	T	C	0.0208748	1006
7	rs2523234	G	A	0.0238569	1006
7	rs2711350	T	G	0.0884692	1006
7	rs11971629	A	G	0.0775348	1006
7	rs76199500	T	C	0.0198807	1006
7	rs113402851	G	A	0.0129225	1006
7	rs2523235	G	T	0.132207	1006
7	rs59758811	G	A	0.0208748	1006
7	rs2711349	T	G	0.0238569	1006
7	rs2711348	A	G	0.133201	1006
7	rs2523236	G	A	0.132207	1006
7	rs2711347	A	G	0.129225	1006
7	rs10215366	C	T	0.0864811	1006
7	rs2711346	T	C	0.0457256	1006
7	rs139830632	T	C	0.026839	1006
7	rs2074461	T	C	0.132207	1006
7	rs2074462	T	C	0.132207	1006
7	rs7791237	G	T	0.0208748	1006
7	rs2074463	G	A	0.111332	1006
7	rs2711345	T	A	0.0238569	1006
7	rs2523239	G	A	0.719682	1006
7	rs73433567	T	C	0.0208748	1006
7	rs2711344	T	A	0.132207	1006
7	rs115758208	C	A	0.0238569	1006
7	rs2711343	G	C	0.111332	1006
7	rs2711342	T	G	0.132207	1006
7	rs17157360	T	C	0.0208748	1006
7	rs4730410	A	C	0.403579	1006
7	rs2711341	G	T	0.132207	1006
7	rs2523240	C	T	0.132207	1006
7	rs74749715	A	C	0.0198807	1006
7	rs2711340	T	C	0.714712	1006
7	rs6973544	C	G	0.0208748	1006
7	rs6955895	T	C	0.133201	1006
7	rs73714004	C	T	0.0238569	1006
7	rs2711339	A	G	0.133201	1006
7	rs2523241	C	T	0.132207	1006
7	rs113439835	C	T	0.0238569	1006
7	rs118115645	G	A	0.0755467	1006
7	rs74582914	A	G	0.0238569	1006
7	rs75594611	C	A	0.0208748	1006
7	rs13438503	G	C	0.084493	1006
7	rs13438500	C	A	0.083499	1006
7	rs75932357	T	C	0.0298211	1006
7	rs2214454	T	C	0.130219	1006
7	rs2189358	T	C	0.130219	1006
7	rs2711356	G	A	0.130219	1006
7	rs2711357	T	G	0.130219	1006
7	rs2523242	C	T	0.130219	1006
7	rs2711358	A	C	0.132207	1006
7	rs2523243	C	T	0.129225	1006
7	rs2711360	T	G	0.0218688	1006
7	rs2711361	T	C	0.0218688	1006
7	rs2711362	A	G	0.130219	1006
7	rs73195875	A	G	0.0397614	1006
7	rs74899994	G	A	0.0168986	1006
7	rs2711363	A	C	0.373757	1006
7	rs2711364	T	C	0.55169	1006
7	rs2189359	A	C	0.397614	1006
7	rs2189360	C	T	0.390656	1006
7	rs61607582	A	G	0.0666004	1006
7	rs2189361	C	T	0.562624	1006
7	rs2523244	C	T	0.364811	1006
7	rs9886284	G	C	0.138171	1006
7	rs147372149	C	A	0.00497018	1006
7	rs9886288	G	C	0.139165	1006
7	rs2711365	A	T	0.61332	1006
7	rs2711366	A	G	0.415507	1006
7	rs2711367	A	G	0.417495	1006
7	rs2523245	T	C	0.427435	1006
7	rs10270991	G	A	0.149105	1006
7	rs2523246	C	T	0.364811	1006
7	rs2523247	C	A	0.414513	1006
7	rs2523248	T	C	0.430417	1006
7	rs2711368	A	G	0.430417	1006
7	rs2523197	T	G	0.513917	1006
7	rs74916011	G	C	0.0497018	1006
7	rs2711369	G	A	0.513917	1006
7	rs2711370	A	G	0.430417	1006
7	rs9641434	T	C	0.0994036	1006
7	rs78740266	C	T	0.0506958	1006
7	rs142619628	C	T	0.0298211	1006
7	rs2711371	A	T	0.363817	1006
7	rs189945965	T	G	0.0119284	1006
7	rs2711372	A	G	0.379722	1006
7	rs117514701	T	A	0.0506958	1006
7	rs13245581	A	G	0.0178926	1006
7	rs78477930	A	C	0.0506958	1006
7	rs2523198	G	C	0.364811	1006
7	rs2523199	T	G	0.364811	1006
7	rs10240918	T	C	0.149105	1006
7	rs2107163	G	A	0.365805	1006
7	rs2107164	A	G	0.607356	1006
7	rs78210298	C	T	0.0487078	1006
7	rs13225833	G	A	0.11829	1006
7	rs76953263	T	C	0.0526839	1006
7	rs2523200	G	A	0.638171	1006
7	rs142274367	T	C	0.0119284	1006
7	rs2523201	A	C	0.364811	1006
7	rs2523202	G	A	0.365805	1006
7	rs2711373	T	C	0.366799	1006
7	rs2523203	A	G	0.365805	1006
7	rs2523204	A	C	0.513917	1006
7	rs73197942	C	T	0.293241	1006
7	rs2523205	T	C	0.365805	1006
7	rs79799463	C	A	0.0218688	1006
7	rs73714017	T	A	0.0198807	1006
7	rs35910146	C	T	0.0188867	1006
7	rs55753195	T	C	0.0188867	1006
7	rs73197945	T	C	0.137177	1006
7	rs73714018	T	C	0.0198807	1006
7	rs2711352	C	A	0.463221	1006
7	rs2711353	G	A	0.480119	1006
7	rs2711354	T	C	0.480119	1006
7	rs2711355	G	C	0.480119	1006
7	rs78254204	G	A	0.0526839	1006
7	rs73714023	G	A	0.0188867	1006
7	rs2396196	T	C	0.522863	1006
7	rs73714024	G	A	0.0188867	1006
7	rs4400310	A	C	0.0208748	1006
7	rs4568544	C	G	0.0198807	1006
7	rs73197950	T	C	0.054672	1006
7	rs73197951	T	C	0.054672	1006
7	rs2396197	T	C	0.0198807	1006
7	rs17384047	T	C	0.119284	1006
7	rs55918323	C	T	0.0188867	1006
7	rs11767999	C	T	0.535785	1006
7	rs2396198	A	G	0.516899	1006
7	rs35044406	G	A	0.0198807	1006
7	rs12539092	A	G	0.0974155	1006
7	rs73714028	G	A	0.0198807	1006
7	rs73714029	C	G	0.0198807	1006
7	rs76487742	C	A	0.0188867	1006
7	rs73714030	A	G	0.0198807	1006
7	rs7790235	G	A	0.520875	1006
7	rs12671674	T	C	0.0974155	1006
7	rs80215383	A	G	0.0367793	1006
7	rs13242808	A	G	0.538767	1006
7	rs118095662	A	G	0.026839	1006
7	rs77437078	C	G	0.0198807	1006
7	rs73714031	G	A	0.0198807	1006
7	rs75198432	T	C	0.0516899	1006
7	rs4591959	G	T	0.379722	1006
7	rs78243551	T	C	0.0974155	1006
7	rs141446492	G	A	0.0457256	1006
7	rs4354246	T	G	0.0198807	1006
7	rs112732844	A	G	0.0984095	1006
7	rs13226456	C	T	0.379722	1006
7	rs118132801	C	A	0.0208748	1006
7	rs6978394	G	T	0.617296	1006
7	rs145425625	G	A	0.120278	1006
7	rs139461881	G	T	0.00994036	1006
7	rs113939038	T	C	0.0984095	1006
7	rs74976619	G	A	0.379722	1006
7	rs138501054	C	G	0.518887	1006
7	rs142943908	T	C	0.398608	1006
7	rs140436727	T	G	0.0228628	1006
7	rs141274348	C	T	0.0149105	1006
7	rs145465801	C	G	0.0208748	1006
7	rs4727733	T	G	0.137177	1006
7	rs7785615	G	T	0.136183	1006
7	rs7808417	T	G	0.535785	1006
7	rs59811986	G	A	0.0974155	1006
7	rs6957231	G	C	0.535785	1006
7	rs144959002	A	C	0.0198807	1006
7	rs12673619	G	A	0.120278	1006
7	rs6956972	A	G	0.535785	1006
7	rs12673593	C	T	0.136183	1006
7	rs140246491	A	C	0.0526839	1006
7	rs58618874	G	C	0.0974155	1006
7	rs62478849	T	C	0.0984095	1006
7	rs6962116	C	T	0.535785	1006
7	rs12533013	T	C	0.0974155	1006
7	rs10251582	A	G	0.136183	1006
7	rs6944758	T	C	0.379722	1006
7	rs73714033	T	G	0.0208748	1006
7	rs10262280	C	T	0.379722	1006
7	rs10263053	G	A	0.120278	1006
7	rs3957266	A	G	0.519881	1006
7	rs7792756	T	G	0.0198807	1006
7	rs2396199	C	T	0.379722	1006
7	rs4379391	C	G	0.535785	1006
7	rs13247668	T	C	0.364811	1006
7	rs13233435	C	G	0.379722	1006
7	rs77318588	T	A	0.0198807	1006
7	rs28770858	C	T	0.379722	1006
7	rs13221416	T	C	0.379722	1006
7	rs13236877	A	G	0.379722	1006
7	rs10271187	C	T	0.120278	1006
7	rs35577877	A	G	0.0427435	1006
7	rs59134556	T	A	0.0974155	1006
7	rs6466318	G	A	0.617296	1006
7	rs6950398	C	T	0.379722	1006
7	rs12540270	C	T	0.0974155	1006
7	rs75771083	T	C	0.0188867	1006
7	rs73197965	C	T	0.0228628	1006
7	rs2396200	T	C	0.0198807	1006
7	rs61031201	C	T	0.0944334	1006
7	rs1357955	C	A	0.120278	1006
7	rs1722073	C	G	0.539761	1006
7	rs1722072	A	T	0.539761	1006
7	rs116854054	T	C	0.026839	1006
7	rs1722070	G	A	0.120278	1006
7	rs1722069	T	C	0.633201	1006
7	rs1723630	G	A	0.137177	1006
7	rs75077022	A	G	0.0198807	1006
7	rs2690710	G	A	0.633201	1006
7	rs1723626	G	A	0.617296	1006
7	rs1722098	T	C	0.515905	1006
7	rs1723625	C	A	0.516899	1006
7	rs1723624	C	T	0.536779	1006
7	rs75777571	G	A	0.0506958	1006
7	rs3927300	T	A	0.379722	1006
7	rs73714036	A	G	0.0457256	1006
7	rs13247982	A	G	0.382704	1006
7	rs2690716	T	C	0.518887	1006
7	rs73714037	C	T	0.0964215	1006
7	rs1723633	C	G	0.632207	1006
7	rs7806795	G	C	0.0964215	1006
7	rs142596841	T	C	0.0168986	1006
7	rs1525518	G	T	0.496024	1006
7	rs1723634	C	T	0.120278	1006
7	rs1404852	T	C	0.496024	1006
7	rs62481963	T	C	0.0477137	1006
7	rs6952898	A	T	0.0208748	1006
7	rs1357956	G	A	0.496024	1006
7	rs78405510	A	C	0.0506958	1006
7	rs76354773	T	G	0.0457256	1006
7	rs75926285	G	A	0.0198807	1006
7	rs11770442	T	C	0.0318091	1006
7	rs6945798	T	C	0.498012	1006
7	rs73714040	T	C	0.0218688	1006
7	rs1722099	T	A	0.136183	1006
7	rs6964610	G	A	0.476143	1006
7	rs4582491	C	T	0.0964215	1006
7	rs1525522	C	T	0.364811	1006
7	rs12113623	T	C	0.364811	1006
7	rs73714043	A	G	0.0984095	1006
7	rs1404857	G	C	0.5	1006
7	rs1404856	T	G	0.501988	1006
7	rs1525521	T	C	0.136183	1006
7	rs118105074	T	G	0.0526839	1006
7	rs192926031	C	G	0.0149105	1006
7	rs6975130	A	G	0.0218688	1006
7	rs10261784	G	A	0.501988	1006
7	rs6957695	T	C	0.501988	1006
7	rs75970536	T	A	0.0397614	1006
7	rs6971210	T	C	0.0178926	1006
7	rs1404855	T	C	0.501988	1006
7	rs1404854	G	A	0.119284	1006
7	rs117729180	G	A	0.0526839	1006
7	rs117934443	A	G	0.0526839	1006
7	rs6956533	C	T	0.363817	1006
7	rs73714044	T	A	0.0218688	1006
7	rs150203133	A	G	0.360835	1006
7	rs2204469	A	T	0.497018	1006
7	rs117770974	T	C	0.0218688	1006
7	rs73435542	C	G	0.0397614	1006
7	rs2249789	C	T	0.636183	1006
7	rs2396205	T	C	0.479125	1006
7	rs74972538	A	T	0.00497018	1006
7	rs1618049	C	G	0.639165	1006
7	rs117709734	G	A	0.0337972	1006
7	rs7784323	A	C	0.0198807	1006
7	rs1525513	G	T	0.477137	1006
7	rs1525512	T	G	0.483101	1006
7	rs1723622	G	C	0.635189	1006
7	rs76883315	A	G	0.0218688	1006
7	rs76909852	A	T	0.0526839	1006
7	rs1722100	C	T	0.621272	1006
7	rs13233541	G	A	0.480119	1006
7	rs13233450	C	G	0.480119	1006
7	rs11509191	G	C	0.480119	1006
7	rs1722102	T	C	0.620278	1006
7	rs80308834	T	C	0.0526839	1006
7	rs78837305	A	G	0.0526839	1006
7	rs1722103	G	A	0.620278	1006
7	rs10271342	C	T	0.459245	1006
7	rs80269587	T	C	0.0298211	1006
7	rs1589874	G	C	0.479125	1006
7	rs77515532	G	T	0.0178926	1006
7	rs74860149	C	A	0.00894632	1006
7	rs35150030	T	C	0.459245	1006
7	rs17157374	T	C	0.0487078	1006
7	rs80071044	C	T	0.0526839	1006
7	rs62481969	T	A	0.459245	1006
7	rs116959822	A	G	0.00894632	1006
7	rs11509937	T	C	0.459245	1006
7	rs7788476	A	T	0.459245	1006
7	rs7788978	G	C	0.159046	1006
7	rs1723620	A	C	0.16004	1006
7	rs7788952	A	G	0.356859	1006
7	rs7793344	G	A	0.405567	1006
7	rs9649329	T	C	0.0149105	1006
7	rs17469491	A	G	0.0218688	1006
7	rs1723619	C	T	0.981113	1006
7	rs10254489	A	G	0.459245	1006
7	rs10257670	A	C	0.460239	1006
7	rs183212131	T	G	0.0159046	1006
7	rs117137667	C	T	0.00894632	1006
7	rs9648951	A	G	0.459245	1006
7	rs11761488	G	A	0.457256	1006
7	rs9649330	C	G	0.336978	1006
7	rs9649331	T	C	0.460239	1006
7	rs10236852	G	T	0.0178926	1006
7	rs10252868	T	C	0.482107	1006
7	rs1723657	C	T	0.637177	1006
7	rs117884179	C	A	0.027833	1006
7	rs60173545	A	G	0.0208748	1006
7	rs1608842	G	A	0.140159	1006
7	rs12536439	T	C	0.482107	1006
7	rs78122398	T	C	0.0168986	1006
7	rs1722104	T	C	0.638171	1006
7	rs118000662	C	T	0.0357853	1006
7	rs1723655	A	C	0.639165	1006
7	rs149268931	C	T	0.0208748	1006
7	rs1723654	G	C	0.637177	1006
7	rs1722105	C	T	0.622266	1006
7	rs1723653	G	A	0.622266	1006
7	rs28878797	G	T	0.0178926	1006
7	rs2949792	T	C	0.62326	1006
7	rs186139423	T	C	0.00894632	1006
7	rs1723652	G	A	0.140159	1006
7	rs10282205	T	C	0.482107	1006
7	rs1722106	T	C	0.639165	1006
7	rs1723651	T	C	0.639165	1006
7	rs1723650	G	T	0.638171	1006
7	rs76833863	T	C	0.0208748	1006
7	rs1608841	C	G	0.621272	1006
7	rs1723649	G	A	0.621272	1006
7	rs1723648	G	A	0.621272	1006
7	rs79379259	G	A	0.0248509	1006
7	rs12539392	C	T	0.139165	1006
7	rs73714048	A	G	0.0208748	1006
7	rs1404859	G	A	0.16004	1006
7	rs12673278	C	T	0.0497018	1006
7	rs10245119	A	G	0.412525	1006
7	rs78277708	A	T	0.0516899	1006
7	rs77185750	T	A	0.0208748	1006
7	rs13340481	C	T	0.0218688	1006
7	rs113381242	A	G	0.05666	1006
7	rs150981413	T	C	0.0119284	1006
7	rs73714049	C	T	0.0497018	1006
7	rs1815112	T	C	0.358847	1006
7	rs71570901	A	G	0.0218688	1006
7	rs884454	A	G	0.358847	1006
7	rs75127408	A	G	0.0208748	1006
7	rs1722028	C	G	0.358847	1006
7	rs1357954	A	C	0.358847	1006
7	rs12538565	A	G	0.0506958	1006
7	rs1632726	G	C	0.358847	1006
7	rs73714050	C	A	0.0497018	1006
7	rs56785375	C	T	0.0208748	1006
7	rs1722029	T	G	0.409543	1006
7	rs1723606	A	C	0.460239	1006
7	rs1723607	A	C	0.620278	1006
7	rs2692404	G	C	0.359841	1006
7	rs1723608	G	A	0.620278	1006
7	rs7784037	T	C	0.0506958	1006
7	rs1723609	G	T	0.620278	1006
7	rs62478573	C	A	0.0954274	1006
7	rs73714051	G	T	0.0208748	1006
7	rs7805074	A	G	0.0506958	1006
7	rs11508514	A	T	0.33996	1006
7	rs35220313	C	G	0.0506958	1006
7	rs150855849	C	T	0.028827	1006
7	rs79390228	C	A	0.0506958	1006
7	rs17157396	C	G	0.0208748	1006
7	rs1723611	A	G	0.358847	1006
7	rs76765242	A	G	0.0506958	1006
7	rs76149235	A	G	0.0506958	1006
7	rs78004295	T	A	0.0178926	1006
7	rs6951422	C	T	0.139165	1006
7	rs1525508	A	G	0.358847	1006
7	rs1464882	G	C	0.0208748	1006
7	rs6957016	C	T	0.142147	1006
7	rs13242374	A	T	0.337972	1006
7	rs2177758	C	A	0.336978	1006
7	rs940770	G	A	0.477137	1006
7	rs940771	A	T	0.475149	1006
7	rs1525509	C	G	0.477137	1006
7	rs1525510	A	G	0.357853	1006
7	rs76686197	C	T	0.0377734	1006
7	rs1722030	T	G	0.428429	1006
7	rs1723616	C	G	0.357853	1006
7	rs1525511	G	A	0.426441	1006
7	rs2222612	G	A	0.0506958	1006
7	rs28630954	G	T	0.141153	1006
7	rs73714052	G	A	0.0198807	1006
7	rs1722031	T	G	0.356859	1006
7	rs34385726	T	G	0.338966	1006
7	rs1722032	G	A	0.427435	1006
7	rs1722033	A	G	0.427435	1006
7	rs1723618	C	T	0.427435	1006
7	rs73714053	C	T	0.0198807	1006
7	rs1722034	A	G	0.427435	1006
7	rs1628101	A	G	0.428429	1006
7	rs78511558	G	T	0.0198807	1006
7	rs1723632	C	G	0.638171	1006
7	rs1722035	A	C	0.638171	1006
7	rs79621327	A	G	0.0506958	1006
7	rs117166505	T	G	0.0526839	1006
7	rs12705662	G	C	0.337972	1006
7	rs79353960	C	T	0.0208748	1006
7	rs74586496	C	T	0.0506958	1006
7	rs1723638	C	G	0.482107	1006
7	rs1722036	A	T	0.357853	1006
7	rs62478606	T	A	0.33996	1006
7	rs1722037	T	C	0.482107	1006
7	rs1722038	A	C	0.482107	1006
7	rs2692409	A	G	0.481113	1006
7	rs139673804	T	G	0.0506958	1006
7	rs1723639	T	A	0.357853	1006
7	rs1723640	T	A	0.429423	1006
7	rs1723641	C	T	0.429423	1006
7	rs1722039	A	C	0.478131	1006
7	rs12666602	A	G	0.142147	1006
7	rs12670961	C	A	0.141153	1006
7	rs7803673	A	C	0.342942	1006
7	rs78552476	A	G	0.101392	1006
7	rs78772372	T	G	0.0506958	1006
7	rs17157405	T	C	0.12326	1006
7	rs1626453	T	C	0.637177	1006
7	rs59106251	C	T	0.122266	1006
7	rs61054869	G	T	0.0516899	1006
7	rs11770405	G	C	0.33996	1006
7	rs60241446	C	T	0.12326	1006
7	rs60019161	G	A	0.0516899	1006
7	rs12538911	C	T	0.12326	1006
7	rs77169801	G	C	0.0208748	1006
7	rs2711325	T	C	0.356859	1006
7	rs73199886	C	T	0.141153	1006
7	rs12533760	A	G	0.0506958	1006
7	rs78633032	G	T	0.0437376	1006
7	rs2692413	T	C	0.0149105	1006
7	rs1404851	G	T	0.12326	1006
7	rs1723631	T	G	0.638171	1006
7	rs74954901	A	G	0.0715706	1006
7	rs10265227	C	A	0.0516899	1006
7	rs56304306	A	G	0.0228628	1006
7	rs76409042	A	C	0.0715706	1006
7	rs73419009	A	G	0.0516899	1006
7	rs7786283	A	T	0.0516899	1006
7	rs79190972	T	C	0.0208748	1006
7	rs74382310	C	T	0.0149105	1006
7	rs1917687	A	G	0.0685885	1006
7	rs2244263	C	T	0.139165	1006
7	rs77460014	C	T	0.0705765	1006
7	rs77911386	G	C	0.0198807	1006
7	rs114161851	G	A	0.0198807	1006
7	rs76580746	C	T	0.0347913	1006
7	rs78273719	T	C	0.0208748	1006
7	rs6965097	C	T	0.0198807	1006
7	rs142809128	C	A	0.0198807	1006
7	rs9791433	C	T	0.0198807	1006
7	rs9791826	A	G	0.0198807	1006
7	rs1568877	A	T	0.0168986	1006
7	rs1568878	T	C	0.159046	1006
7	rs1525520	G	C	0.139165	1006
7	rs12112302	C	G	0.0208748	1006
7	rs12112937	T	G	0.0198807	1006
7	rs75358313	G	A	0.0119284	1006
7	rs73199888	A	C	0.158052	1006
7	rs6948305	C	G	0.0198807	1006
7	rs6948497	C	T	0.120278	1006
7	rs80240377	T	C	0.0487078	1006
7	rs76225982	G	C	0.0487078	1006
7	rs59675015	A	G	0.0198807	1006
7	rs1722041	T	A	0.137177	1006
7	rs12531770	G	T	0.100398	1006
7	rs73419026	C	G	0.120278	1006
7	rs78785120	C	A	0.0198807	1006
7	rs111411158	T	C	0.0198807	1006
7	rs73419028	T	C	0.120278	1006
7	rs113739915	G	A	0.100398	1006
7	rs1722042	A	G	0.467197	1006
7	rs73419032	A	C	0.0994036	1006
7	rs73419034	C	A	0.100398	1006
7	rs77432125	T	G	0.0467197	1006
7	rs73199889	A	C	0.0168986	1006
7	rs2711322	C	T	0.120278	1006
7	rs2711321	A	G	0.120278	1006
7	rs2711320	A	C	0.120278	1006
7	rs138199290	T	C	0.0188867	1006
7	rs150646823	G	C	0.0506958	1006
7	rs144496137	G	A	0.00795229	1006
7	rs1722044	A	G	0.609344	1006
7	rs13246165	C	T	0.33996	1006
7	rs12670030	C	A	0.102386	1006
7	rs28806827	C	T	0.102386	1006
7	rs28750393	C	T	0.102386	1006
7	rs4449717	T	C	0.122266	1006
7	rs4338019	C	A	0.122266	1006
7	rs111287397	A	C	0.102386	1006
7	rs78943159	A	G	0.0506958	1006
7	rs13227096	A	G	0.337972	1006
7	rs73199892	C	T	0.0178926	1006
7	rs75423780	C	T	0.0526839	1006
7	rs79473994	G	C	0.0506958	1006
7	rs74378459	C	T	0.0198807	1006
7	rs75836090	C	T	0.0506958	1006
7	rs10249984	G	C	0.102386	1006
7	rs1357951	T	G	0.218688	1006
7	rs1404846	T	C	0.0208748	1006
7	rs1404847	T	A	0.530815	1006
7	rs1404848	C	A	0.521869	1006
7	rs11771891	T	C	0.111332	1006
7	rs1723561	A	G	0.643141	1006
7	rs11761412	A	G	0.111332	1006
7	rs1525499	G	C	0.0208748	1006
7	rs12532135	A	G	0.111332	1006
7	rs150391214	C	T	0.110338	1006
7	rs141263000	T	G	0.0506958	1006
7	rs12671687	G	C	0.110338	1006
7	rs4730417	G	A	0.109344	1006
7	rs35553230	T	A	0.082505	1006
7	rs1722047	C	T	0.643141	1006
7	rs1357950	A	T	0.109344	1006
7	rs6950048	C	A	0.109344	1006
7	rs1722048	C	T	0.212724	1006
7	rs73714065	C	A	0.110338	1006
7	rs1723627	G	A	0.633201	1006
7	rs11773239	C	T	0.109344	1006
7	rs117117269	A	T	0.0427435	1006
7	rs80054135	A	T	0.0477137	1006
7	rs73714066	A	T	0.110338	1006
7	rs1723623	G	A	0.522863	1006
7	rs73714067	C	T	0.109344	1006
7	rs1722049	C	T	0.644135	1006
7	rs1722050	A	G	0.237575	1006
7	rs1723614	G	A	0.54175	1006
7	rs79126669	G	C	0.0337972	1006
7	rs6973041	T	C	0.347913	1006
7	rs6953163	A	C	0.347913	1006
7	rs6953861	A	G	0.66004	1006
7	rs6954031	A	C	0.348907	1006
7	rs57486997	C	T	0.0417495	1006
7	rs1722052	T	G	0.555666	1006
7	rs59406683	A	T	0.111332	1006
7	rs34937969	C	T	0.00695825	1006
7	rs2140859	T	C	0.0407555	1006
7	rs1723645	C	G	0.641153	1006
7	rs10953652	G	A	0.109344	1006
7	rs1404858	T	A	0.319085	1006
7	rs11762057	G	A	0.147117	1006
7	rs13228748	C	T	0.311133	1006
7	rs1722053	G	A	0.631213	1006
7	rs148563971	T	C	0.0178926	1006
7	rs999274	T	C	0.314115	1006
7	rs2711382	G	A	0.629225	1006
7	rs1962007	A	C	0.349901	1006
7	rs1962006	A	G	0.305169	1006
7	rs12705667	G	A	0.297217	1006
7	rs73201705	T	C	0.0904573	1006
7	rs1917682	C	A	0.110338	1006
7	rs1917683	C	T	0.110338	1006
7	rs1723562	A	G	0.648111	1006
7	rs1723563	C	T	0.637177	1006
7	rs1357952	G	T	0.303181	1006
7	rs1357953	T	C	0.237575	1006
7	rs1723565	A	G	0.331014	1006
7	rs13222455	T	C	0.315109	1006
7	rs1722054	G	A	0.329026	1006
7	rs1723566	T	C	0.34493	1006
7	rs12705668	G	C	0.311133	1006
7	rs7804183	T	C	0.112326	1006
7	rs1525500	T	C	0.235586	1006
7	rs35995383	T	C	0.315109	1006
7	rs76064155	A	G	0.0347913	1006
7	rs1621485	C	T	0.639165	1006
7	rs1722055	G	A	0.639165	1006
7	rs13246482	G	A	0.0785288	1006
7	rs1722056	C	T	0.327038	1006
7	rs1723568	A	T	0.329026	1006
7	rs1722057	C	T	0.327038	1006
7	rs2692418	T	C	0.33002	1006
7	rs1722058	C	T	0.637177	1006
7	rs2690690	C	A	0.2167	1006
7	rs13240749	T	C	0.311133	1006
7	rs1722060	T	C	0.664016	1006
7	rs1722061	A	G	0.664016	1006
7	rs1722062	T	G	0.348907	1006
7	rs12536911	G	C	0.111332	1006
7	rs1722063	C	G	0.348907	1006
7	rs1722064	A	G	0.237575	1006
7	rs116911706	G	C	0.0149105	1006
7	rs1723570	T	A	0.645129	1006
7	rs1722065	C	T	0.637177	1006
7	rs1723571	G	A	0.643141	1006
7	rs1723572	G	A	0.643141	1006
7	rs1723573	T	G	0.643141	1006
7	rs1723574	A	C	0.642147	1006
7	rs1525501	G	A	0.110338	1006
7	rs143743480	C	T	0.0178926	1006
7	rs1525502	T	C	0.531809	1006
7	rs1723576	G	T	0.642147	1006
7	rs1624928	C	T	0.640159	1006
7	rs1723577	T	C	0.647117	1006
7	rs1625755	A	G	0.333996	1006
7	rs1723578	G	A	0.643141	1006
7	rs2690691	G	C	0.645129	1006
7	rs1722066	C	T	0.639165	1006
7	rs2690692	T	C	0.349901	1006
7	rs73201788	T	C	0.0964215	1006
7	rs10499987	C	A	0.289264	1006
7	rs11979748	G	T	0.294235	1006
7	rs10262431	C	A	0.294235	1006
7	rs9648952	G	A	0.292247	1006
7	rs6963734	T	C	0.297217	1006
7	rs6466325	C	A	0.305169	1006
7	rs10282541	T	A	0.298211	1006
7	rs10282546	T	C	0.298211	1006
7	rs10266963	C	T	0.298211	1006
7	rs4730418	G	A	0.111332	1006
7	rs73201790	T	A	0.0159046	1006
7	rs7787865	C	T	0.299205	1006
7	rs118044915	C	T	0.0427435	1006
7	rs183737838	T	G	0.0129225	1006
7	rs6955595	C	T	0.299205	1006
7	rs6980262	T	C	0.300199	1006
7	rs10279674	C	T	0.300199	1006
7	rs13228019	C	T	0.299205	1006
7	rs6975594	C	T	0.290258	1006
7	rs7795982	T	C	0.293241	1006
7	rs7777245	G	A	0.122266	1006
7	rs7796294	T	C	0.293241	1006
7	rs13223217	T	C	0.292247	1006
7	rs1525505	G	T	0.10835	1006
7	rs141646302	A	C	0.0188867	1006
7	rs1723593	C	T	0.5	1006
7	rs2396210	A	C	0.500994	1006
7	rs2690693	T	C	0.631213	1006
7	rs7457592	G	A	0.284294	1006
7	rs80215455	A	T	0.0129225	1006
7	rs13224529	C	T	0.284294	1006
7	rs12705669	T	G	0.28827	1006
7	rs12705670	T	G	0.28827	1006
7	rs151243186	T	C	0.112326	1006
7	rs2692410	T	G	0.639165	1006
7	rs9886255	A	T	0.282306	1006
7	rs10499988	C	T	0.107356	1006
7	rs1723644	A	C	0.23161	1006
7	rs2254897	C	T	0.894632	1006
7	rs940457	C	T	0.0666004	1006
7	rs112147735	C	T	0.0735586	1006
7	rs74725517	C	T	0.0308151	1006
7	rs1525516	C	T	0.175944	1006
7	rs6960899	T	G	0.213718	1006
7	rs62478636	C	T	0.143141	1006
7	rs56100660	A	G	0.142147	1006
7	rs74881133	T	A	0.0168986	1006
7	rs1525515	G	A	0.143141	1006
7	rs147666863	T	C	0.00695825	1006
7	rs1525514	T	A	0.142147	1006
7	rs75039350	C	T	0.00596421	1006
7	rs62478638	G	A	0.143141	1006
7	rs62478639	T	C	0.143141	1006
7	rs62478640	T	C	0.143141	1006
7	rs62478641	G	A	0.143141	1006
7	rs62478642	G	A	0.143141	1006
7	rs10262126	T	C	0.0159046	1006
7	rs62478643	C	T	0.143141	1006
7	rs62478644	T	G	0.143141	1006
7	rs62478645	A	G	0.144135	1006
7	rs62478646	C	T	0.143141	1006
7	rs62478651	T	C	0.143141	1006
7	rs62478652	G	A	0.143141	1006
7	rs140242237	C	T	0.00695825	1006
7	rs62478653	C	T	0.143141	1006
7	rs10250994	C	T	0.0159046	1006
7	rs62478655	T	C	0.143141	1006
7	rs6966087	A	T	0.143141	1006
7	rs6948291	T	A	0.143141	1006
7	rs62478656	A	T	0.143141	1006
7	rs62478657	G	A	0.143141	1006
7	rs62478658	T	C	0.143141	1006
7	rs62478659	A	T	0.143141	1006
7	rs62480560	C	A	0.143141	1006
7	rs62480561	C	A	0.143141	1006
7	rs62480562	T	C	0.143141	1006
7	rs11760778	A	G	0.326044	1006
7	rs1619842	C	T	0.526839	1006
7	rs55708725	A	G	0.143141	1006
7	rs73203690	C	T	0.327038	1006
7	rs1723589	T	C	0.143141	1006
7	rs1723588	A	G	0.143141	1006
7	rs117724417	T	G	0.0159046	1006
7	rs1722095	G	T	0.143141	1006
7	rs10233100	A	G	0.0168986	1006
7	rs1723587	T	C	0.143141	1006
7	rs10233377	A	C	0.537773	1006
7	rs13230255	G	A	0.428429	1006
7	rs117515839	T	A	0.0417495	1006
7	rs1722094	C	A	0.143141	1006
7	rs2140856	A	G	0.856859	1006
7	rs117552849	G	T	0.0248509	1006
7	rs73205604	T	A	0.324056	1006
7	rs1722091	A	T	0.144135	1006
7	rs1722090	G	A	0.143141	1006
7	rs1723586	A	G	0.143141	1006
7	rs1723585	T	C	0.143141	1006
7	rs1722089	G	T	0.143141	1006
7	rs10249619	C	T	0.33002	1006
7	rs1723583	A	G	0.143141	1006
7	rs1723582	T	C	0.66501	1006
7	rs11525854	G	A	0.49006	1006
7	rs1722088	G	A	0.143141	1006
7	rs10253692	C	A	0.0168986	1006
7	rs1722087	C	T	0.143141	1006
7	rs1722086	T	C	0.143141	1006
7	rs1722085	T	C	0.143141	1006
7	rs1723581	T	G	0.143141	1006
7	rs11770896	T	C	0.521869	1006
7	rs1722084	T	C	0.144135	1006
7	rs77973051	G	A	0.0228628	1006
7	rs1722083	C	A	0.143141	1006
7	rs13225510	G	A	0.4334	1006
7	rs1722082	A	G	0.144135	1006
7	rs11525075	T	C	0.316103	1006
7	rs80060781	C	G	0.316103	1006
7	rs1723580	A	G	0.144135	1006
7	rs1722080	T	A	0.143141	1006
7	rs1722079	G	A	0.143141	1006
7	rs1525506	G	C	0.143141	1006
7	rs17157456	C	T	0.144135	1006
7	rs41468044	C	T	0.143141	1006
7	rs13308103	T	G	0.143141	1006
7	rs141463960	T	C	0.0218688	1006
7	rs117379130	G	T	0.00695825	1006
7	rs1623624	C	T	0.143141	1006
7	rs117175859	G	A	0.0168986	1006
7	rs1622815	C	G	0.144135	1006
7	rs1621943	T	C	0.667992	1006
7	rs1722077	C	G	0.143141	1006
7	rs1723602	C	T	0.143141	1006
7	rs1723601	G	C	0.143141	1006
7	rs1723600	G	C	0.143141	1006
7	rs11773069	C	A	0.513917	1006
7	rs71542787	T	C	0.197813	1006
7	rs17393741	G	A	0.0427435	1006
7	rs17157461	G	C	0.0168986	1006
7	rs1723599	C	T	0.143141	1006
7	rs1723598	C	G	0.143141	1006
7	rs1723597	T	C	0.143141	1006
7	rs1722076	A	G	0.143141	1006
7	rs12374709	C	T	0.33002	1006
7	rs2177757	C	G	0.489066	1006
7	rs6967303	T	C	0.417495	1006
7	rs1629688	T	C	0.664016	1006
7	rs13234406	T	C	0.558648	1006
7	rs12666342	C	A	0.333996	1006
7	rs10953653	G	A	0.55666	1006
7	rs12668669	T	A	0.55666	1006
7	rs1723592	C	T	0.0904573	1006
7	rs12668742	T	C	0.576541	1006
7	rs1608839	G	A	0.563618	1006
7	rs1608837	G	T	0.540755	1006
7	rs1917685	C	T	0.563618	1006
7	rs1608836	T	C	0.65507	1006
7	rs77847174	A	G	0.0198807	1006
7	rs116188951	C	G	0.00695825	1006
7	rs77876919	G	A	0.0954274	1006
7	rs7791149	C	G	0.588469	1006
7	rs7810395	T	C	0.589463	1006
7	rs73716106	C	T	0.0188867	1006
7	rs17157477	A	G	0.205765	1006
7	rs1723642	C	G	0.0477137	1006
7	rs10267937	A	T	0.183897	1006
7	rs1106085	C	T	0.353877	1006
7	rs112962751	C	A	0.0238569	1006
7	rs2692419	C	A	0.028827	1006
7	rs73716108	C	G	0.0188867	1006
7	rs78167985	G	A	0.0238569	1006
7	rs12669836	C	T	0.236581	1006
7	rs139249697	C	A	0.0705765	1006
7	rs10258386	C	G	0.028827	1006
7	rs73423117	G	A	0.00795229	1006
7	rs79483003	T	A	0.0188867	1006
7	rs73207623	C	T	0.0884692	1006
7	rs73716111	C	T	0.0188867	1006
7	rs2396220	T	C	0.599404	1006
7	rs12705671	T	G	0.360835	1006
7	rs17157490	T	A	0.0208748	1006
7	rs4730422	A	G	0.776342	1006
7	rs58679211	T	C	0.0188867	1006
7	rs12531214	A	G	0.774354	1006
7	rs80305765	A	C	0.0377734	1006
7	rs73207632	A	G	0.0228628	1006
7	rs59465730	C	T	0.585487	1006
7	rs12532056	A	G	0.054672	1006
7	rs77628874	G	T	0.0208748	1006
7	rs4730423	T	C	0.43837	1006
7	rs7782016	A	C	0.0208748	1006
7	rs10270509	C	T	0.0477137	1006
7	rs73716120	T	A	0.0178926	1006
7	rs75078544	T	C	0.0755467	1006
7	rs117628939	T	A	0.0139165	1006
7	rs1989874	T	G	0.329026	1006
7	rs1989875	G	T	0.592445	1006
7	rs17416916	A	T	0.183897	1006
7	rs17157502	T	C	0.0666004	1006
7	rs73207643	C	G	0.181909	1006
7	rs17507839	G	A	0.181909	1006
7	rs79325652	A	T	0.182903	1006
7	rs1013920	G	T	0.560636	1006
7	rs35212007	G	A	0.315109	1006
7	rs17416979	A	T	0.0705765	1006
7	rs17840512	C	T	0.324056	1006
7	rs73716123	A	C	0.0178926	1006
7	rs73207649	T	C	0.0596421	1006
7	rs9641438	T	C	0.772366	1006
7	rs73716126	T	G	0.0178926	1006
7	rs56412701	C	A	0.0238569	1006
7	rs2188818	C	A	0.510934	1006
7	rs10258980	T	C	0.37674	1006
7	rs142426584	G	A	0.00695825	1006
7	rs77583204	C	A	0.181909	1006
7	rs1115906	A	T	0.37674	1006
7	rs78196101	G	A	0.0208748	1006
7	rs13230336	T	G	0.371769	1006
7	rs9640729	G	A	0.342942	1006
7	rs11766080	T	C	0.371769	1006
7	rs73209612	C	G	0.200795	1006
7	rs118142527	G	A	0.0347913	1006
7	rs74976952	G	C	0.0208748	1006
7	rs992173	G	T	0.363817	1006
7	rs73423166	T	C	0.0427435	1006
7	rs73423170	C	G	0.0427435	1006
7	rs2188811	A	G	0.0427435	1006
7	rs2188812	A	G	0.0427435	1006
7	rs2188813	C	T	0.0427435	1006
7	rs2188814	T	C	0.0447316	1006
7	rs11535240	T	C	0.324056	1006
7	rs114558784	T	C	0.0208748	1006
7	rs17157509	C	T	0.306163	1006
7	rs79472986	C	A	0.0178926	1006
7	rs55774253	C	T	0.0149105	1006
7	rs149095051	G	A	0.0477137	1006
7	rs73423177	C	A	0.0427435	1006
7	rs13245712	G	T	0.302187	1006
7	rs11977979	G	A	0.0308151	1006
7	rs28622266	C	T	0.0308151	1006
7	rs10259163	C	T	0.348907	1006
7	rs11979125	G	A	0.0308151	1006
7	rs57197552	T	C	0.0178926	1006
7	rs28664951	T	A	0.162028	1006
7	rs17157523	A	G	0.0308151	1006
7	rs13230449	G	A	0.32505	1006
7	rs17157526	T	C	0.0417495	1006
7	rs2188815	G	A	0.307157	1006
7	rs13234372	G	A	0.322068	1006
7	rs73716132	C	T	0.0178926	1006
7	rs10278480	A	T	0.358847	1006
7	rs7457034	G	A	0.303181	1006
7	rs12705672	C	T	0.303181	1006
7	rs12670309	C	T	0.303181	1006
7	rs12670312	C	T	0.303181	1006
7	rs12672594	T	G	0.352883	1006
7	rs7350039	A	G	0.550696	1006
7	rs2040629	A	G	0.0258449	1006
7	rs719530	T	C	0.549702	1006
7	rs10487316	G	C	0.0576541	1006
7	rs11769876	C	T	0.471173	1006
7	rs11769877	C	G	0.471173	1006
7	rs147579353	G	C	0.0129225	1006
7	rs17417471	T	C	0.207753	1006
7	rs6948944	A	T	0.138171	1006
7	rs117376637	T	C	0.0168986	1006
7	rs10274223	C	T	0.115308	1006
7	rs4141364	T	C	0.501988	1006
7	rs10953654	T	A	0.337972	1006
7	rs11982589	C	T	0.0526839	1006
7	rs960299	A	G	0.0516899	1006
7	rs78471511	G	A	0.0536779	1006
7	rs80266054	G	A	0.0536779	1006
7	rs3887186	C	T	0.254473	1006
7	rs2894563	C	T	0.255467	1006
7	rs116190807	G	A	0.0497018	1006
7	rs142608963	C	T	0.106362	1006
7	rs139047792	C	A	0.0298211	1006
7	rs17157542	G	C	0.0487078	1006
7	rs6969603	A	T	0.188867	1006
7	rs6970250	C	A	0.145129	1006
7	rs17157548	G	T	0.0228628	1006
7	rs189194870	C	T	0.0487078	1006
7	rs17157550	T	C	0.193837	1006
7	rs116988631	A	G	0.0487078	1006
7	rs66504640	C	A	0.245527	1006
7	rs67745100	G	T	0.192843	1006
7	rs68000598	T	C	0.245527	1006
7	rs117371888	C	T	0.0487078	1006
7	rs74501275	G	A	0.0487078	1006
7	rs980679	C	T	0.148111	1006
7	rs78560813	T	C	0.0487078	1006
7	rs117854296	A	G	0.0487078	1006
7	rs78715007	C	A	0.0487078	1006
7	rs74343137	C	G	0.0487078	1006
7	rs7796325	G	A	0.189861	1006
7	rs12666207	C	T	0.0984095	1006
7	rs67867672	T	A	0.189861	1006
7	rs76068982	G	A	0.0308151	1006
7	rs66789962	T	C	0.0984095	1006
7	rs73209647	A	G	0.00994036	1006
7	rs75244454	C	G	0.083499	1006
7	rs67169849	G	A	0.148111	1006
7	rs58650487	G	C	0.084493	1006
7	rs138813196	G	A	0.0467197	1006
7	rs17157557	G	C	0.0467197	1006
7	rs116999470	T	A	0.0467197	1006
7	rs56250214	C	A	0.196819	1006
7	rs60215081	G	C	0.084493	1006
7	rs12705673	A	C	0.782306	1006
7	rs62478766	C	T	0.0487078	1006
7	rs11770676	A	T	0.356859	1006
7	rs73423194	G	A	0.0904573	1006
7	rs17157560	T	C	0.0467197	1006
7	rs147211680	A	G	0.0467197	1006
7	rs147386322	A	G	0.0467197	1006
7	rs141017621	C	T	0.0119284	1006
7	rs78603645	G	A	0.0347913	1006
7	rs6978197	G	A	0.130219	1006
7	rs74367059	G	A	0.0218688	1006
7	rs7779508	G	A	0.134195	1006
7	rs184799197	A	G	0.0467197	1006
7	rs13224789	T	G	0.170974	1006
7	rs12671447	T	A	0.152087	1006
7	rs12673410	A	T	0.152087	1006
7	rs10487317	G	A	0.154076	1006
7	rs118125155	C	T	0.0467197	1006
7	rs1002492	T	A	0.104374	1006
7	rs1008453	C	T	0.107356	1006
7	rs114781639	G	T	0.0467197	1006
7	rs117834624	C	T	0.0636183	1006
7	rs66867334	G	A	0.104374	1006
7	rs1124022	G	A	0.153082	1006
7	rs118153156	A	G	0.0467197	1006
7	rs79832563	A	G	0.0467197	1006
7	rs77060193	T	C	0.0467197	1006
7	rs77661287	A	G	0.0636183	1006
7	rs78653651	A	G	0.0636183	1006
7	rs61254201	G	C	0.082505	1006
7	rs4727738	G	A	0.95328	1006
7	rs181000465	G	A	0.00894632	1006
7	rs145389265	G	A	0.0467197	1006
7	rs66481444	C	G	0.195825	1006
7	rs66867485	A	G	0.195825	1006
7	rs66805126	G	A	0.154076	1006
7	rs66680755	G	A	0.104374	1006
7	rs117054204	T	C	0.0208748	1006
7	rs67805305	G	C	0.152087	1006
7	rs117828330	T	C	0.0467197	1006
7	rs141937656	G	A	0.0149105	1006
7	rs116977327	G	A	0.0467197	1006
7	rs17157585	G	C	0.170974	1006
7	rs67579037	C	T	0.15507	1006
7	rs17157586	T	C	0.15507	1006
7	rs67678710	A	T	0.157058	1006
7	rs10487318	A	G	0.15507	1006
7	rs12111581	A	G	0.157058	1006
7	rs12112864	G	A	0.15507	1006
7	rs7781691	T	C	0.555666	1006
7	rs7785319	T	C	0.539761	1006
7	rs10953655	A	G	0.377734	1006
7	rs10953656	A	G	0.377734	1006
7	rs12536524	G	T	0.612326	1006
7	rs192348129	C	A	0.0308151	1006
7	rs4609136	C	T	0.245527	1006
7	rs73193172	A	G	0.0357853	1006
7	rs73193173	G	A	0.0357853	1006
7	rs61005954	G	C	0.222664	1006
7	rs140216333	C	T	0.0357853	1006
7	rs73193175	T	C	0.0357853	1006
7	rs73193176	C	G	0.0357853	1006
7	rs1079905	A	G	0.672962	1006
7	rs1986784	C	G	0.372763	1006
7	rs10277912	A	G	0.0367793	1006
7	rs139770614	T	C	0.0357853	1006
7	rs56331452	A	T	0.0357853	1006
7	rs34013046	T	C	0.264414	1006
7	rs35594596	T	G	0.264414	1006
7	rs28685304	A	G	0.0367793	1006
7	rs10256665	G	T	0.0367793	1006
7	rs6978974	C	T	0.664016	1006
7	rs6979705	A	C	0.0367793	1006
7	rs17509131	T	C	0.263419	1006
7	rs38753	G	A	0.547714	1006
7	rs17134805	T	C	0.0367793	1006
7	rs6946243	C	T	0.0367793	1006
7	rs73193182	A	G	0.0357853	1006
7	rs148706374	G	A	0.0228628	1006
7	rs10225958	T	G	0.0367793	1006
7	rs73193184	G	A	0.0357853	1006
7	rs2097714	G	A	0.662028	1006
7	rs73193185	G	C	0.0367793	1006
7	rs2396222	T	C	0.299205	1006
7	rs73193188	T	C	0.0357853	1006
7	rs73193189	A	G	0.0357853	1006
7	rs17157596	A	G	0.0357853	1006
7	rs76215142	G	A	0.00994036	1006
7	rs148533581	A	G	0.0357853	1006
7	rs141791938	C	T	0.0357853	1006
7	rs38754	C	T	0.507952	1006
7	rs73193192	G	A	0.0357853	1006
7	rs56396877	T	C	0.0357853	1006
7	rs17157600	A	G	0.0377734	1006
7	rs56847145	C	T	0.0357853	1006
7	rs57329682	C	T	0.0357853	1006
7	rs38755	G	A	0.536779	1006
7	rs10272558	G	C	0.0367793	1006
7	rs73193197	T	C	0.0357853	1006
7	rs10272725	G	A	0.67495	1006
7	rs10272613	C	G	0.0367793	1006
7	rs73193198	T	C	0.0357853	1006
7	rs36025464	A	T	0.259443	1006
7	rs38756	G	T	0.224652	1006
7	rs73193200	G	A	0.0318091	1006
7	rs79274460	G	A	0.0417495	1006
7	rs77371100	G	C	0.0218688	1006
7	rs73193202	C	T	0.0357853	1006
7	rs145071833	G	T	0.0357853	1006
7	rs138853556	G	A	0.0357853	1006
7	rs142609057	A	G	0.0357853	1006
7	rs10487319	A	T	0.0318091	1006
7	rs6977284	C	G	0.38171	1006
7	rs38758	C	A	0.473161	1006
7	rs10487320	C	T	0.377734	1006
7	rs34468992	G	A	0.255467	1006
7	rs34839279	G	A	0.258449	1006
7	rs35262326	T	C	0.32008	1006
7	rs2188816	G	A	0.026839	1006
7	rs2188817	C	T	0.319085	1006
7	rs17157611	G	A	0.0318091	1006
7	rs13241571	G	A	0.284294	1006
7	rs12537248	T	C	0.215706	1006
7	rs67541433	A	G	0.220676	1006
7	rs35202782	A	C	0.321074	1006
7	rs73194709	A	C	0.0318091	1006
7	rs4401782	G	A	0.0318091	1006
7	rs73194713	A	G	0.0318091	1006
7	rs35587918	G	A	0.321074	1006
7	rs111697182	A	G	0.0367793	1006
7	rs142457428	C	T	0.0109344	1006
7	rs7797576	G	T	0.0357853	1006
7	rs73194716	A	G	0.0357853	1006
7	rs35569680	C	A	0.282306	1006
7	rs38760	G	A	0.915507	1006
7	rs6466326	G	A	0.321074	1006
7	rs56190842	T	C	0.0357853	1006
7	rs17157618	C	T	0.0318091	1006
7	rs56114986	G	T	0.2833	1006
7	rs17157620	A	G	0.321074	1006
7	rs17509785	T	G	0.285288	1006
7	rs993479	C	T	0.00596421	1006
7	rs10267528	T	G	0.0367793	1006
7	rs73196534	T	C	0.0367793	1006
7	rs17157622	T	G	0.0367793	1006
7	rs17509853	G	A	0.284294	1006
7	rs75234610	T	A	0.0308151	1006
7	rs35981128	G	A	0.2833	1006
7	rs7802137	G	T	0.32008	1006
7	rs28883405	A	G	0.32008	1006
7	rs147459118	C	T	0.0735586	1006
7	rs7806423	C	T	0.2833	1006
7	rs146531360	C	T	0.0198807	1006
7	rs10234627	A	G	0.321074	1006
7	rs34220176	A	T	0.2833	1006
7	rs9770286	G	C	0.32008	1006
7	rs38761	G	T	0.915507	1006
7	rs16873061	C	G	0.0318091	1006
7	rs38762	G	A	0.915507	1006
7	rs2188819	G	A	0.32008	1006
7	rs17157629	T	C	0.0357853	1006
7	rs141755723	G	A	0.0228628	1006
7	rs34690573	C	A	0.2833	1006
7	rs73196543	C	T	0.0318091	1006
7	rs34523493	G	A	0.2833	1006
7	rs17431785	C	T	0.2833	1006
7	rs78034683	T	C	0.0188867	1006
7	rs12705676	T	C	0.0904573	1006
7	rs78581243	G	A	0.0178926	1006
7	rs34348726	T	C	0.284294	1006
7	rs17510090	T	C	0.0715706	1006
7	rs17157630	T	C	0.0318091	1006
7	rs73196545	A	G	0.026839	1006
7	rs35977157	C	T	0.0129225	1006
7	rs73196546	G	A	0.0318091	1006
7	rs73196548	A	G	0.0357853	1006
7	rs35196463	C	T	0.2833	1006
7	rs10249803	T	C	0.32008	1006
7	rs7778637	G	T	0.2833	1006
7	rs117186061	A	C	0.0606362	1006
7	rs73196551	T	C	0.0357853	1006
7	rs73196552	G	A	0.0318091	1006
7	rs75319255	C	G	0.0218688	1006
7	rs10257748	A	G	0.293241	1006
7	rs10244422	T	A	0.295229	1006
7	rs73196555	G	T	0.0318091	1006
7	rs38763	C	A	0.882704	1006
7	rs73196558	T	G	0.028827	1006
7	rs6962931	T	C	0.028827	1006
7	rs73196561	G	A	0.028827	1006
7	rs6968496	T	C	0.2833	1006
7	rs6948933	G	C	0.250497	1006
7	rs113441670	C	T	0.0198807	1006
7	rs10244798	G	A	0.285288	1006
7	rs34444259	C	T	0.250497	1006
7	rs10245281	G	T	0.028827	1006
7	rs10260835	T	A	0.028827	1006
7	rs10245442	C	T	0.284294	1006
7	rs13240708	C	T	0.250497	1006
7	rs10248760	C	A	0.028827	1006
7	rs6959375	G	A	0.279324	1006
7	rs6959157	A	G	0.280318	1006
7	rs6959300	A	G	0.028827	1006
7	rs116866571	T	C	0.0198807	1006
7	rs6960164	C	T	0.250497	1006
7	rs73196566	C	A	0.0228628	1006
7	rs10253093	C	T	0.280318	1006
7	rs73196568	T	C	0.0228628	1006
7	rs12705677	C	T	0.0606362	1006
7	rs77240401	C	T	0.0298211	1006
7	rs1034632	G	A	0.27833	1006
7	rs73196570	T	C	0.0109344	1006
7	rs6975128	C	T	0.282306	1006
7	rs1859027	G	A	0.249503	1006
7	rs12705678	G	A	0.249503	1006
7	rs78226473	C	T	0.00894632	1006
7	rs28478251	G	A	0.028827	1006
7	rs28701088	T	C	0.028827	1006
7	rs28373188	G	T	0.028827	1006
7	rs117209756	A	G	0.0337972	1006
7	rs55829938	G	A	0.0238569	1006
7	rs10252376	G	A	0.028827	1006
7	rs10252177	C	T	0.028827	1006
7	rs2396224	C	T	0.028827	1006
7	rs10268181	T	G	0.028827	1006
7	rs6945910	T	C	0.250497	1006
7	rs55808876	G	A	0.028827	1006
7	rs185154714	G	A	0.028827	1006
7	rs143123591	G	A	0.0258449	1006
7	rs7811811	C	T	0.249503	1006
7	rs113048882	G	A	0.028827	1006
7	rs113437610	C	T	0.028827	1006
7	rs113168966	C	T	0.028827	1006
7	rs12705679	C	T	0.254473	1006
7	rs140572612	C	T	0.0228628	1006
7	rs6951667	G	T	0.028827	1006
7	rs35622757	T	C	0.252485	1006
7	rs184304768	C	T	0.00994036	1006
7	rs71572812	G	T	0.249503	1006
7	rs6466327	C	G	0.253479	1006
7	rs139275461	G	A	0.0109344	1006
7	rs10226697	G	A	0.028827	1006
7	rs7800766	C	T	0.255467	1006
7	rs10226840	G	T	0.028827	1006
7	rs7801331	G	A	0.250497	1006
7	rs10267850	G	A	0.028827	1006
7	rs28870225	G	A	0.028827	1006
7	rs28882985	C	T	0.028827	1006
7	rs56072738	A	G	0.0218688	1006
7	rs73196578	C	T	0.028827	1006
7	rs73196580	T	C	0.0228628	1006
7	rs73196581	C	A	0.028827	1006
7	rs28889336	G	A	0.028827	1006
7	rs35225416	T	G	0.287276	1006
7	rs10085413	G	T	0.028827	1006
7	rs6972687	G	T	0.286282	1006
7	rs28623323	C	T	0.0228628	1006
7	rs73716168	C	T	0.253479	1006
7	rs38768	T	C	0.0218688	1006
7	rs73716169	G	C	0.254473	1006
7	rs73196583	G	A	0.028827	1006
7	rs55696092	G	C	0.028827	1006
7	rs10257383	A	C	0.028827	1006
7	rs10228293	C	G	0.028827	1006
7	rs147391142	C	T	0.253479	1006
7	rs13232412	A	T	0.280318	1006
7	rs13247393	T	C	0.280318	1006
7	rs12536111	T	C	0.214712	1006
7	rs35134657	C	T	0.276342	1006
7	rs56101192	T	C	0.277336	1006
7	rs55814644	G	A	0.27833	1006
7	rs73196585	C	T	0.0328032	1006
7	rs73198742	T	C	0.028827	1006
7	rs73198743	A	G	0.026839	1006
7	rs73198744	G	A	0.028827	1006
7	rs73198745	G	A	0.028827	1006
7	rs143013880	A	T	0.0178926	1006
7	rs117285007	G	C	0.0178926	1006
7	rs10487321	T	C	0.230616	1006
7	rs10257901	G	A	0.277336	1006
7	rs17432057	A	T	0.279324	1006
7	rs73198746	C	T	0.0318091	1006
7	rs117328700	T	C	0.0208748	1006
7	rs2159699	C	A	0.258449	1006
7	rs2159700	C	T	0.295229	1006
7	rs12155146	C	T	0.144135	1006
7	rs73198747	A	C	0.0228628	1006
7	rs112490766	C	T	0.0526839	1006
7	rs73198751	A	G	0.0198807	1006
7	rs17157641	G	A	0.159046	1006
7	rs114621654	T	C	0.00994036	1006
7	rs117201016	G	T	0.0337972	1006
7	rs73198752	T	A	0.0228628	1006
7	rs112497609	G	A	0.0109344	1006
7	rs2007610	C	T	0.175944	1006
7	rs12705680	C	T	0.257455	1006
7	rs12705681	T	C	0.257455	1006
7	rs62478776	T	C	0.177932	1006
7	rs73198754	T	C	0.0228628	1006
7	rs12705682	A	G	0.257455	1006
7	rs13239937	G	A	0.257455	1006
7	rs10487322	G	C	0.291252	1006
7	rs17432316	T	C	0.257455	1006
7	rs17134812	A	C	0.0228628	1006
7	rs35620972	A	G	0.257455	1006
7	rs34917604	C	T	0.257455	1006
7	rs13243231	A	G	0.290258	1006
7	rs17157642	A	G	0.16004	1006
7	rs6963665	C	A	0.257455	1006
7	rs12705683	C	T	0.271372	1006
7	rs55770625	T	C	0.0228628	1006
7	rs12705684	A	G	0.272366	1006
7	rs73198761	T	C	0.0228628	1006
7	rs17432399	C	T	0.258449	1006
7	rs149010728	C	T	0.0228628	1006
7	rs11979408	C	T	0.407555	1006
7	rs12705685	A	T	0.258449	1006
7	rs12705686	T	C	0.258449	1006
7	rs17432489	G	T	0.295229	1006
7	rs7812078	G	A	0.871769	1006
7	rs73198766	A	G	0.0228628	1006
7	rs12705687	C	T	0.270378	1006
7	rs4140833	A	T	0.256461	1006
7	rs4140830	C	T	0.284294	1006
7	rs4140831	C	T	0.267396	1006
7	rs4140832	G	A	0.4334	1006
7	rs77210990	C	T	0.0129225	1006
7	rs12705688	C	A	0.292247	1006
7	rs74599628	C	T	0.157058	1006
7	rs35795741	T	C	0.151093	1006
7	rs6466329	T	C	0.472167	1006
7	rs2109736	C	T	0.662028	1006
7	rs77191146	G	A	0.0198807	1006
7	rs2109737	C	T	0.977137	1006
7	rs73198770	T	G	0.0238569	1006
7	rs79302564	T	C	0.00795229	1006
7	rs7805400	C	T	0.185885	1006
7	rs7805420	A	G	0.662028	1006
7	rs11972343	A	C	0.464215	1006
7	rs7809285	C	T	0.662028	1006
7	rs10215897	C	T	0.663022	1006
7	rs117662319	A	G	0.0457256	1006
7	rs13233752	C	T	0.464215	1006
7	rs10224745	T	C	0.875746	1006
7	rs55734454	C	A	0.187873	1006
7	rs12705689	G	A	0.66004	1006
7	rs77047223	A	C	0.0228628	1006
7	rs11764566	A	T	0.855865	1006
7	rs73198772	T	A	0.0248509	1006
7	rs10272740	G	A	0.662028	1006
7	rs4730428	A	T	0.842942	1006
7	rs78329419	T	C	0.0596421	1006
7	rs11982765	C	T	0.437376	1006
7	rs73198773	A	T	0.0109344	1006
7	rs66508170	C	T	0.39165	1006
7	rs138209256	A	G	0.00795229	1006
7	rs10225027	C	T	0.39165	1006
7	rs10240576	T	C	0.00795229	1006
7	rs10487323	T	C	0.464215	1006
7	rs10487324	G	A	0.465209	1006
7	rs34585749	A	T	0.388668	1006
7	rs7799593	C	T	0.0198807	1006
7	rs11764402	T	C	0.185885	1006
7	rs10487325	C	A	0.464215	1006
7	rs7783665	G	A	0.469185	1006
7	rs7787637	A	C	0.0447316	1006
7	rs56333379	G	T	0.427435	1006
7	rs7811817	T	C	0.0178926	1006
7	rs117325372	T	C	0.00596421	1006
7	rs73198781	G	A	0.0208748	1006
7	rs186025725	G	T	0.0506958	1006
7	rs13228785	C	A	0.37674	1006
7	rs115117586	C	T	0.0178926	1006
7	rs56190346	C	A	0.375746	1006
7	rs13232899	A	T	0.423459	1006
7	rs77959744	A	G	0.0178926	1006
7	rs55676429	G	A	0.0208748	1006
7	rs190506870	C	T	0.0109344	1006
7	rs6953811	C	T	0.423459	1006
7	rs66972135	G	T	0.38171	1006
7	rs6974080	T	C	0.849901	1006
7	rs6954034	A	G	0.849901	1006
7	rs6968385	C	T	0.394632	1006
7	rs4730430	C	T	0.466203	1006
7	rs58890786	C	T	0.395626	1006
7	rs4730431	G	T	0.861829	1006
7	rs11761966	G	A	0.394632	1006
7	rs143132084	G	A	0.0208748	1006
7	rs211829	T	C	0.423459	1006
7	rs116391882	A	G	0.0178926	1006
7	rs211827	T	C	0.861829	1006
7	rs211826	C	T	0.422465	1006
7	rs211825	A	C	0.861829	1006
7	rs211824	G	A	0.465209	1006
7	rs12532688	G	C	0.422465	1006
7	rs211823	C	T	0.860835	1006
7	rs73198785	G	T	0.0387674	1006
7	rs211822	C	T	0.860835	1006
7	rs211821	C	T	0.422465	1006
7	rs2106755	G	A	0.0427435	1006
7	rs211820	A	G	0.465209	1006
7	rs180680945	T	C	0.0109344	1006
7	rs117040557	A	C	0.0467197	1006
7	rs211817	A	G	0.861829	1006
7	rs55634663	A	G	0.395626	1006
7	rs73198788	C	A	0.0198807	1006
7	rs916786	C	T	0.43837	1006
7	rs211815	G	T	0.860835	1006
7	rs6974218	A	C	0.422465	1006
7	rs6978971	G	A	0.0397614	1006
7	rs138288963	T	C	0.0139165	1006
7	rs6979574	A	G	0.0387674	1006
7	rs139168965	C	T	0.0178926	1006
7	rs67820402	C	T	0.182903	1006
7	rs211813	C	T	0.861829	1006
7	rs6961430	G	C	0.423459	1006
7	rs11770081	T	C	0.394632	1006
7	rs56725764	A	G	0.43837	1006
7	rs186014988	T	C	0.00795229	1006
7	rs1396173	G	A	0.440358	1006
7	rs1396174	G	A	0.440358	1006
7	rs112871763	G	A	0.0129225	1006
7	rs117602021	T	C	0.0387674	1006
7	rs7783185	T	C	0.440358	1006
7	rs73198792	G	C	0.0387674	1006
7	rs1508195	A	T	0.445328	1006
7	rs11769357	G	A	0.43837	1006
7	rs11769471	G	A	0.43837	1006
7	rs56211842	C	T	0.0149105	1006
7	rs7783293	A	G	0.440358	1006
7	rs7783802	G	A	0.440358	1006
7	rs7802575	T	C	0.440358	1006
7	rs7783872	A	G	0.440358	1006
7	rs117364154	G	A	0.0328032	1006
7	rs916785	T	G	0.439364	1006
7	rs6976439	T	C	0.395626	1006
7	rs73198796	T	A	0.208748	1006
7	rs1876503	A	T	0.156064	1006
7	rs1508196	G	A	0.395626	1006
7	rs1508197	A	G	0.439364	1006
7	rs66620769	C	T	0.440358	1006
7	rs147478500	A	T	0.0218688	1006
7	rs6948951	T	C	0.39662	1006
7	rs6967164	A	T	0.107356	1006
7	rs1396177	A	G	0.39662	1006
7	rs73203207	C	A	0.0387674	1006
7	rs6969410	T	G	0.422465	1006
7	rs117030277	G	A	0.0159046	1006
7	rs6959956	C	T	0.437376	1006
7	rs79186292	G	A	0.0129225	1006
7	rs73203211	A	G	0.0208748	1006
7	rs211793	T	G	0.861829	1006
7	rs13235769	T	C	0.0387674	1006
7	rs765361	T	C	0.441352	1006
7	rs211792	G	T	0.421471	1006
7	rs211791	A	G	0.861829	1006
7	rs211790	T	C	0.861829	1006
7	rs73203213	T	C	0.0208748	1006
7	rs12669452	T	G	0.43837	1006
7	rs7807720	A	G	0.420477	1006
7	rs12667205	G	T	0.395626	1006
7	rs6466334	A	G	0.394632	1006
7	rs9656169	C	T	0.418489	1006
7	rs211801	G	T	0.427435	1006
7	rs1858033	C	T	0.187873	1006
7	rs211800	A	G	0.451292	1006
7	rs1848382	C	T	0.2167	1006
7	rs211799	A	G	0.954274	1006
7	rs141871664	C	A	0.00795229	1006
7	rs211798	T	C	0.430417	1006
7	rs211797	C	G	0.861829	1006
7	rs169833	G	A	0.863817	1006
7	rs73203220	G	A	0.0198807	1006
7	rs1811183	T	C	0.190855	1006
7	rs147994116	T	C	0.0109344	1006
7	rs17157688	C	T	0.0238569	1006
7	rs73203224	T	C	0.0129225	1006
7	rs140057772	T	A	0.0119284	1006
7	rs211812	C	G	0.863817	1006
7	rs211811	A	G	0.863817	1006
7	rs7779275	T	C	0.0417495	1006
7	rs17157691	C	G	0.0198807	1006
7	rs145604131	G	T	0.028827	1006
7	rs12673482	T	G	0.395626	1006
7	rs113968490	A	G	0.0139165	1006
7	rs148188769	A	T	0.0178926	1006
7	rs142766181	G	C	0.00894632	1006
7	rs6466336	A	G	0.395626	1006
7	rs73203229	C	T	0.0198807	1006
7	rs211809	G	A	0.850895	1006
7	rs211808	A	C	0.850895	1006
7	rs77317635	C	T	0.0417495	1006
7	rs12056213	T	G	0.39662	1006
7	rs140900247	T	C	0.0417495	1006
7	rs6972309	G	A	0.394632	1006
7	rs211805	T	C	0.415507	1006
7	rs211804	A	C	0.850895	1006
7	rs211803	T	G	0.858847	1006
7	rs73203236	A	G	0.0308151	1006
7	rs73203237	A	C	0.0487078	1006
7	rs369710	T	G	0.831014	1006
7	rs12705693	G	C	0.831014	1006
7	rs73203239	A	C	0.831014	1006
7	rs402946	T	G	0.831014	1006
7	rs416050	G	A	0.831014	1006
7	rs4289740	G	A	0.028827	1006
7	rs404346	A	G	0.831014	1006
7	rs73203242	C	T	0.0516899	1006
7	rs506174	G	C	0.831014	1006
7	rs6466337	C	T	0.831014	1006
7	rs7795082	G	A	0.831014	1006
7	rs396911	A	G	0.832008	1006
7	rs398881	G	T	0.832008	1006
7	rs367898	C	G	0.831014	1006
7	rs73203246	C	G	0.0487078	1006
7	rs1396176	A	C	0.378728	1006
7	rs503447	G	A	0.831014	1006
7	rs111545830	A	G	0.831014	1006
7	rs112121835	G	A	0.447316	1006
7	rs139283814	C	T	0.0168986	1006
7	rs492778	A	G	0.831014	1006
7	rs73203247	G	A	0.0308151	1006
7	rs12534281	A	T	0.377734	1006
7	rs73203249	G	A	0.0487078	1006
7	rs373396	T	C	0.454274	1006
7	rs437486	T	C	0.45328	1006
7	rs66494468	G	A	0.39662	1006
7	rs79981024	A	C	0.136183	1006
7	rs73203251	T	C	0.0308151	1006
7	rs442451	A	G	0.831014	1006
7	rs398554	G	A	0.831014	1006
7	rs422534	G	C	0.45328	1006
7	rs446094	C	T	0.45328	1006
7	rs422305	G	T	0.45328	1006
7	rs449628	T	C	0.454274	1006
7	rs143086949	T	C	0.0328032	1006
7	rs73203253	T	C	0.0308151	1006
7	rs10953660	G	C	0.395626	1006
7	rs399827	C	G	0.452286	1006
7	rs144652829	A	G	0.0119284	1006
7	rs406772	G	A	0.452286	1006
7	rs401228	C	G	0.452286	1006
7	rs10248611	T	C	0.378728	1006
7	rs409006	A	G	0.831014	1006
7	rs396706	G	A	0.450298	1006
7	rs117781477	T	C	0.00695825	1006
7	rs929219	A	C	0.375746	1006
7	rs7782513	A	C	0.39662	1006
7	rs440887	C	T	0.451292	1006
7	rs117362044	A	G	0.0308151	1006
7	rs388129	G	C	0.831014	1006
7	rs440558	C	T	0.45328	1006
7	rs440568	C	T	0.451292	1006
7	rs6953798	C	T	0.377734	1006
7	rs10226721	G	A	0.829026	1006
7	rs488285	C	A	0.455268	1006
7	rs437727	C	T	0.456262	1006
7	rs407050	T	C	0.464215	1006
7	rs6955783	T	A	0.0487078	1006
7	rs440983	G	A	0.456262	1006
7	rs367291	A	G	0.456262	1006
7	rs370565	A	T	0.456262	1006
7	rs148377045	A	C	0.0218688	1006
7	rs425466	T	C	0.456262	1006
7	rs420177	A	T	0.832008	1006
7	rs2023788	C	T	0.177932	1006
7	rs112298599	G	T	0.05666	1006
7	rs113022202	G	A	0.0139165	1006
7	rs11762939	G	C	0.420477	1006
7	rs187765107	C	G	0.00795229	1006
7	rs139707460	A	G	0.178926	1006
7	rs11762979	C	G	0.415507	1006
7	rs2021079	G	C	0.743539	1006
7	rs62478818	C	T	0.314115	1006
7	rs117522054	G	A	0.0308151	1006
7	rs2079003	G	A	0.744533	1006
7	rs6957600	C	T	0.0208748	1006
7	rs441666	A	G	0.748509	1006
7	rs76095700	A	G	0.744533	1006
7	rs75080353	C	G	0.409543	1006
7	rs7795280	C	T	0.314115	1006
7	rs150674021	G	A	0.409543	1006
7	rs6955384	T	G	0.0208748	1006
7	rs487521	A	C	0.137177	1006
7	rs144491294	A	C	0.314115	1006
7	rs511658	C	T	0.989066	1006
7	rs151082707	G	C	0.0208748	1006
7	rs7458696	A	G	0.744533	1006
7	rs141155783	C	T	0.0208748	1006
7	rs62478821	C	G	0.314115	1006
7	rs12705694	G	A	0.409543	1006
7	rs28522653	C	T	0.27336	1006
7	rs55708312	T	A	0.27336	1006
7	rs2221639	C	A	0.723658	1006
7	rs2102410	G	A	0.409543	1006
7	rs117789627	G	C	0.0218688	1006
7	rs10234862	C	T	0.314115	1006
7	rs1588196	T	C	0.0218688	1006
7	rs1588195	G	A	0.252485	1006
7	rs117808235	A	G	0.0675944	1006
7	rs117230625	G	A	0.0208748	1006
7	rs73205226	T	C	0.27336	1006
7	rs28827901	C	T	0.723658	1006
7	rs2940382	A	T	0.72664	1006
7	rs2940380	G	C	0.72664	1006
7	rs187622738	A	C	0.0119284	1006
7	rs1508184	T	C	0.723658	1006
7	rs114383809	T	C	0.0168986	1006
7	rs149456011	T	C	0.0109344	1006
7	rs78500913	C	G	0.0208748	1006
7	rs2940378	A	G	0.749503	1006
7	rs1548165	G	A	0.251491	1006
7	rs111977942	G	A	0.0188867	1006
7	rs1548164	C	T	0.252485	1006
7	rs1508183	G	A	0.72664	1006
7	rs2966404	G	A	0.755467	1006
7	rs77046576	G	A	0.0208748	1006
7	rs10275471	A	G	0.267396	1006
7	rs144317094	C	A	0.0139165	1006
7	rs148380742	T	G	0.0139165	1006
7	rs12705695	G	C	0.772366	1006
7	rs113072162	G	A	0.0328032	1006
7	rs55669353	T	G	0.0467197	1006
7	rs117393943	T	A	0.0208748	1006
7	rs2940375	G	C	0.753479	1006
7	rs62465627	T	C	0.0815109	1006
7	rs925153	G	C	0.729622	1006
7	rs1508182	T	C	0.419483	1006
7	rs2940374	A	G	0.754473	1006
7	rs1605569	G	A	0.729622	1006
7	rs10277639	T	C	0.301193	1006
7	rs6943430	G	A	0.295229	1006
7	rs6943600	G	A	0.297217	1006
7	rs73205238	C	T	0.00894632	1006
7	rs2940373	G	A	0.719682	1006
7	rs77563025	G	A	0.0198807	1006
7	rs2940372	T	C	0.720676	1006
7	rs10270301	C	T	0.295229	1006
7	rs117278020	G	C	0.0188867	1006
7	rs2966406	C	T	0.423459	1006
7	rs142324465	G	C	0.0139165	1006
7	rs4455768	C	T	0.295229	1006
7	rs80048517	C	T	0.0258449	1006
7	rs2940371	G	A	0.72167	1006
7	rs113924895	G	A	0.0188867	1006
7	rs12705696	C	T	0.422465	1006
7	rs10953661	T	C	0.297217	1006
7	rs79151381	C	T	0.0298211	1006
7	rs2966408	T	A	0.423459	1006
7	rs6960121	C	T	0.0198807	1006
7	rs6466339	T	C	0.317097	1006
7	rs2940370	A	G	0.740557	1006
7	rs12705698	G	A	0.422465	1006
7	rs2940369	A	G	0.741551	1006
7	rs2940367	A	G	0.422465	1006
7	rs2966409	T	C	0.72167	1006
7	rs138483676	C	A	0.027833	1006
7	rs4730433	A	T	0.417495	1006
7	rs12672609	G	A	0.418489	1006
7	rs7781181	C	G	0.336978	1006
7	rs13239340	G	A	0.418489	1006
7	rs58641928	G	A	0.333002	1006
7	rs6957547	A	T	0.333002	1006
7	rs2174889	T	C	0.751491	1006
7	rs2966411	A	C	0.775348	1006
7	rs2966412	A	G	0.775348	1006
7	rs13246981	G	A	0.418489	1006
7	rs74778778	C	T	0.0198807	1006
7	rs35651604	T	C	0.418489	1006
7	rs10256089	A	G	0.730616	1006
7	rs78018431	G	A	0.0198807	1006
7	rs117985830	A	G	0.0198807	1006
7	rs147412163	G	A	0.0168986	1006
7	rs6974477	C	T	0.0198807	1006
7	rs75429466	G	A	0.0695825	1006
7	rs73205249	T	C	0.0745527	1006
7	rs7811230	G	A	0.333002	1006
7	rs73205251	T	C	0.00994036	1006
7	rs1508205	G	T	0.333996	1006
7	rs146619199	C	T	0.0139165	1006
7	rs12668969	G	A	0.418489	1006
7	rs7799583	G	A	0.755467	1006
7	rs10255144	A	C	0.751491	1006
7	rs11768356	A	T	0.223658	1006
7	rs6972522	A	G	0.751491	1006
7	rs12705699	G	A	0.418489	1006
7	rs75597352	A	G	0.0477137	1006
7	rs1508203	T	C	0.751491	1006
7	rs148627635	G	A	0.0198807	1006
7	rs1848386	G	A	0.751491	1006
7	rs112133465	T	C	0.027833	1006
7	rs73429257	G	A	0.0238569	1006
7	rs2940406	C	T	0.777336	1006
7	rs1532975	T	G	0.418489	1006
7	rs1989134	T	C	0.751491	1006
7	rs12705700	A	C	0.055666	1006
7	rs73429261	C	G	0.0238569	1006
7	rs1508202	G	A	0.418489	1006
7	rs1532973	G	C	0.751491	1006
7	rs2966415	C	G	0.775348	1006
7	rs62465629	T	C	0.173956	1006
7	rs6948228	T	C	0.751491	1006
7	rs1508200	C	T	0.333002	1006
7	rs2940403	C	T	0.774354	1006
7	rs2940402	C	T	0.776342	1006
7	rs1848385	G	T	0.750497	1006
7	rs2894570	A	C	0.776342	1006
7	rs1848384	G	A	0.418489	1006
7	rs113278261	C	T	0.418489	1006
7	rs6466341	C	T	0.750497	1006
7	rs6466342	G	A	0.750497	1006
7	rs7793285	T	C	0.750497	1006
7	rs2396252	A	T	0.149105	1006
7	rs6960599	T	C	0.33499	1006
7	rs2966417	A	G	0.774354	1006
7	rs7807567	T	C	0.0198807	1006
7	rs1354991	C	T	0.756461	1006
7	rs925160	A	C	0.761431	1006
7	rs925159	A	G	0.757455	1006
7	rs111764464	C	T	0.0188867	1006
7	rs925158	G	A	0.757455	1006
7	rs7793126	C	T	0.0198807	1006
7	rs2940400	C	A	0.7833	1006
7	rs10250093	G	A	0.757455	1006
7	rs73205259	C	A	0.0238569	1006
7	rs1948989	C	T	0.909543	1006
7	rs145731384	C	A	0.0168986	1006
7	rs12705702	A	G	0.423459	1006
7	rs12705705	T	C	0.424453	1006
7	rs7798798	C	T	0.459245	1006
7	rs7799099	G	A	0.472167	1006
7	rs12705706	T	C	0.450298	1006
7	rs4730438	G	A	0.643141	1006
7	rs6975627	G	A	0.450298	1006
7	rs9691601	C	T	0.187873	1006
7	rs12155419	T	A	0.450298	1006
7	rs12155135	G	A	0.450298	1006
7	rs12155486	T	C	0.450298	1006
7	rs10953662	A	T	0.643141	1006
7	rs7796974	T	G	0.450298	1006
7	rs7778205	G	A	0.450298	1006
7	rs12705707	C	T	0.457256	1006
7	rs12154592	A	G	0.452286	1006
7	rs113553927	T	G	0.167992	1006
7	rs118055061	T	C	0.0298211	1006
7	rs6954042	G	A	0.905567	1006
7	rs1508199	T	C	0.411531	1006
7	rs2966419	C	G	0.906561	1006
7	rs6964713	C	T	0.32505	1006
7	rs56021108	A	G	0.170974	1006
7	rs75972237	G	A	0.026839	1006
7	rs73205263	C	A	0.101392	1006
7	rs62465654	C	T	0.291252	1006
7	rs13239034	C	T	0.415507	1006
7	rs71542790	G	A	0.416501	1006
7	rs35003955	T	A	0.415507	1006
7	rs35706071	G	A	0.415507	1006
7	rs10234302	T	C	0.312127	1006
7	rs2940394	T	C	0.898608	1006
7	rs10278459	G	A	0.271372	1006
7	rs6466343	G	C	0.312127	1006
7	rs2966420	G	T	0.897614	1006
7	rs7796754	C	T	0.290258	1006
7	rs1876502	C	A	0.413519	1006
7	rs4730439	T	C	0.167992	1006
7	rs1508192	G	A	0.415507	1006
7	rs56032941	A	T	0.00596421	1006
7	rs10260765	A	G	0.315109	1006
7	rs10260781	A	G	0.315109	1006
7	rs4730440	G	A	0.170974	1006
7	rs116940544	T	C	0.0298211	1006
7	rs7790198	T	C	0.412525	1006
7	rs953727	A	T	0.412525	1006
7	rs953728	C	T	0.315109	1006
7	rs953729	T	A	0.411531	1006
7	rs77702272	C	T	0.0198807	1006
7	rs10272579	A	G	0.898608	1006
7	rs2940396	A	G	0.898608	1006
7	rs10808165	A	C	0.411531	1006
7	rs73717109	C	T	0.0168986	1006
7	rs2966422	C	A	0.898608	1006
7	rs55735006	A	G	0.316103	1006
7	rs56407337	T	C	0.295229	1006
7	rs2940384	C	T	0.898608	1006
7	rs10250176	T	C	0.487078	1006
7	rs13221425	T	A	0.411531	1006
7	rs10238549	C	T	0.315109	1006
7	rs13237799	G	C	0.411531	1006
7	rs12705709	A	C	0.622266	1006
7	rs2940385	C	T	0.858847	1006
7	rs12705710	G	T	0.622266	1006
7	rs925156	T	C	0.622266	1006
7	rs17394956	T	C	0.0377734	1006
7	rs12705711	T	C	0.622266	1006
7	rs73205274	G	A	0.0228628	1006
7	rs10249554	C	G	0.295229	1006
7	rs1911710	T	A	0.406561	1006
7	rs10265390	T	C	0.411531	1006
7	rs73205276	T	C	0.026839	1006
7	rs1911711	A	G	0.404573	1006
7	rs2966424	G	A	0.900596	1006
7	rs1117030	G	A	0.406561	1006
7	rs1605570	A	C	0.180915	1006
7	rs2136009	C	G	0.0974155	1006
7	rs73205277	C	T	0.177932	1006
7	rs10262019	C	T	0.315109	1006
7	rs12537289	C	T	0.177932	1006
7	rs117666100	G	A	0.0318091	1006
7	rs74907813	G	A	0.0198807	1006
7	rs76095858	G	A	0.00894632	1006
7	rs4727740	T	C	0.718688	1006
7	rs138724119	C	T	0.0238569	1006
7	rs7455199	A	C	0.405567	1006
7	rs76579929	G	A	0.00994036	1006
7	rs12533476	A	C	0.180915	1006
7	rs1508186	T	G	0.0944334	1006
7	rs144732615	G	A	0.0198807	1006
7	rs73717112	T	A	0.0198807	1006
7	rs10279292	C	T	0.313121	1006
7	rs57880522	A	T	0.0984095	1006
7	rs13247926	C	G	0.405567	1006
7	rs34707319	C	G	0.17992	1006
7	rs2940390	A	T	0.902584	1006
7	rs1508187	T	C	0.405567	1006
7	rs12333992	C	T	0.0984095	1006
7	rs13231398	G	C	0.0974155	1006
7	rs116072826	T	G	0.0367793	1006
7	rs73205281	T	A	0.027833	1006
7	rs6466344	C	G	0.722664	1006
7	rs17473554	T	C	0.0675944	1006
7	rs4146059	C	A	0.72167	1006
7	rs55917341	G	C	0.0795229	1006
7	rs12705712	A	G	0.404573	1006
7	rs2966427	C	G	0.902584	1006
7	rs75118444	G	A	0.0228628	1006
7	rs75565819	C	A	0.0795229	1006
7	rs7800391	C	T	0.406561	1006
7	rs12666715	C	G	0.405567	1006
7	rs1396170	G	C	0.405567	1006
7	rs2396264	T	G	0.722664	1006
7	rs150835722	T	A	0.00894632	1006
7	rs77401962	G	A	0.0536779	1006
7	rs78315179	A	G	0.312127	1006
7	rs1396172	G	A	0.405567	1006
7	rs73205284	G	T	0.00994036	1006
7	rs12705714	A	T	0.405567	1006
7	rs117097587	G	A	0.0168986	1006
7	rs13233267	T	C	0.182903	1006
7	rs12536009	G	A	0.313121	1006
7	rs17395309	G	A	0.266402	1006
7	rs116300663	G	T	0.0168986	1006
7	rs117987633	C	A	0.00795229	1006
7	rs1508190	A	T	0.407555	1006
7	rs116945730	C	A	0.027833	1006
7	rs1632538	C	T	0.310139	1006
7	rs73205288	A	C	0.0735586	1006
7	rs7783350	G	A	0.0188867	1006
7	rs4730442	G	C	0.570577	1006
7	rs34319400	T	A	0.398608	1006
7	rs10224815	A	C	0.592445	1006
7	rs1723746	C	T	0.430417	1006
7	rs10499990	G	A	0.156064	1006
7	rs141350591	G	A	0.026839	1006
7	rs10273508	A	T	0.16501	1006
7	rs1734236	T	C	0.595427	1006
7	rs17395520	G	A	0.0387674	1006
7	rs6958911	C	G	0.40159	1006
7	rs10252304	G	T	0.166998	1006
7	rs73205295	A	T	0.116302	1006
7	rs1917717	G	A	0.351889	1006
7	rs10281067	T	C	0.168986	1006
7	rs10268901	G	A	0.167992	1006
7	rs1723745	A	G	0.436382	1006
7	rs10273667	C	T	0.166004	1006
7	rs1723744	T	C	0.60338	1006
7	rs1734235	C	A	0.605368	1006
7	rs1404918	A	G	0.60835	1006
7	rs1404917	A	G	0.161034	1006
7	rs1723743	A	G	0.444334	1006
7	rs1723742	A	C	0.450298	1006
7	rs73205296	C	T	0.117296	1006
7	rs1525666	C	T	0.44334	1006
7	rs1723741	A	T	0.446322	1006
7	rs116925475	T	C	0.0168986	1006
7	rs7789139	C	T	0.16004	1006
7	rs56059236	T	C	0.0208748	1006
7	rs117561009	G	C	0.0178926	1006
7	rs1734232	T	C	0.60835	1006
7	rs73205297	C	T	0.15507	1006
7	rs1723740	C	G	0.607356	1006
7	rs10238657	G	C	0.167992	1006
7	rs6946221	G	T	0.394632	1006
7	rs1723739	T	C	0.432406	1006
7	rs138702212	C	T	0.0109344	1006
7	rs1734227	T	C	0.442346	1006
7	rs76605014	A	G	0.0119284	1006
7	rs10245866	G	A	0.167992	1006
7	rs117452408	T	C	0.0109344	1006
7	rs12155401	T	C	0.402584	1006
7	rs1734228	C	A	0.596421	1006
7	rs73205301	T	C	0.11829	1006
7	rs7795956	A	T	0.162028	1006
7	rs4730443	G	A	0.393638	1006
7	rs1734229	G	C	0.440358	1006
7	rs73205302	A	C	0.0397614	1006
7	rs1404916	A	G	0.440358	1006
7	rs1621842	G	T	0.435388	1006
7	rs144955294	C	T	0.0159046	1006
7	rs689501	A	C	0.161034	1006
7	rs77032931	T	A	0.0258449	1006
7	rs12668315	A	G	0.161034	1006
7	rs1723738	G	A	0.435388	1006
7	rs1525665	T	A	0.39662	1006
7	rs73207003	A	G	0.0208748	1006
7	rs1723737	G	A	0.435388	1006
7	rs73207004	A	G	0.028827	1006
7	rs12533170	T	C	0.488072	1006
7	rs1525663	C	G	0.161034	1006
7	rs10225176	T	C	0.161034	1006
7	rs13238063	G	A	0.491054	1006
7	rs11773457	C	T	0.0914513	1006
7	rs73207008	C	T	0.151093	1006
7	rs1404915	C	A	0.508946	1006
7	rs9969261	A	G	0.159046	1006
7	rs1734230	C	T	0.349901	1006
7	rs2707732	A	T	0.513917	1006
7	rs1734234	A	G	0.512922	1006
7	rs1612957	C	T	0.506958	1006
7	rs5002187	A	G	0.153082	1006
7	rs1723736	T	A	0.341948	1006
7	rs1404927	G	A	0.338966	1006
7	rs6950931	C	A	0.0497018	1006
7	rs59417384	T	A	0.100398	1006
7	rs1357974	G	A	0.33002	1006
7	rs11977624	A	G	0.0715706	1006
7	rs10155808	G	A	0.0526839	1006
7	rs34456363	C	T	0.502982	1006
7	rs13239945	T	C	0.505964	1006
7	rs12667126	C	G	0.0636183	1006
7	rs12671482	A	G	0.106362	1006
7	rs6466345	A	G	0.564612	1006
7	rs73433259	G	A	0.110338	1006
7	rs61704521	T	C	0.0109344	1006
7	rs117564461	C	T	0.0188867	1006
7	rs11978281	T	C	0.510934	1006
7	rs10240725	C	G	0.676938	1006
7	rs6949507	G	A	0.658052	1006
7	rs12705715	A	G	0.520875	1006
7	rs76798309	G	A	0.0238569	1006
7	rs1723750	G	A	0.323062	1006
7	rs10245868	G	A	0.5666	1006
7	rs1734239	T	C	0.434394	1006
7	rs1723749	C	T	0.422465	1006
7	rs1734240	T	C	0.890656	1006
7	rs1734241	T	C	0.890656	1006
7	rs1723748	C	T	0.317097	1006
7	rs12535109	C	G	0.55666	1006
7	rs1404920	C	T	0.884692	1006
7	rs182099315	C	T	0.00695825	1006
7	rs187053037	A	T	0.00695825	1006
7	rs1464894	T	C	0.369781	1006
7	rs76999921	A	C	0.11332	1006
7	rs139574219	T	C	0.0159046	1006
7	rs17157870	G	T	0.0447316	1006
7	rs77185215	A	T	0.0129225	1006
7	rs11975572	G	A	0.342942	1006
7	rs17157871	C	G	0.0447316	1006
7	rs79191194	T	G	0.112326	1006
7	rs11979248	T	C	0.365805	1006
7	rs75021745	G	A	0.0198807	1006
7	rs17157872	T	C	0.0377734	1006
7	rs141272885	C	T	0.0318091	1006
7	rs17157876	C	T	0.0447316	1006
7	rs1404928	C	T	0.122266	1006
7	rs75181884	C	A	0.0367793	1006
7	rs78809303	T	C	0.11332	1006
7	rs13236036	G	A	0.350895	1006
7	rs13236133	G	T	0.356859	1006
7	rs140532958	T	A	0.0308151	1006
7	rs79921063	A	T	0.105368	1006
7	rs73207021	G	A	0.0198807	1006
7	rs61149258	T	G	0.00894632	1006
7	rs10230353	T	C	0.345924	1006
7	rs12539333	C	T	0.343936	1006
7	rs12705716	C	A	0.346918	1006
7	rs6958540	C	G	0.33996	1006
7	rs140299547	A	T	0.0377734	1006
7	rs10252331	A	G	0.496024	1006
7	rs138772589	G	T	0.0248509	1006
7	rs12532288	A	T	0.341948	1006
7	rs143835267	G	A	0.0188867	1006
7	rs186334744	T	G	0.0328032	1006
7	rs112919141	T	A	0.00795229	1006
7	rs4358726	C	T	0.130219	1006
7	rs6466348	C	T	0.342942	1006
7	rs10242881	A	G	0.00795229	1006
7	rs79397766	G	A	0.130219	1006
7	rs112014954	C	T	0.130219	1006
7	rs77937883	C	G	0.130219	1006
7	rs2001465	G	A	0.33499	1006
7	rs869100	T	G	0.34493	1006
7	rs872492	G	A	0.335984	1006
7	rs872491	C	G	0.00795229	1006
7	rs7781941	T	C	0.33996	1006
7	rs1525677	T	C	0.336978	1006
7	rs1525676	C	T	0.335984	1006
7	rs1525675	T	C	0.343936	1006
7	rs1044729	T	C	0.351889	1006
7	rs76771931	G	T	0.00795229	1006
7	rs10262834	A	C	0.981113	1006
7	rs10234128	G	C	0.00795229	1006
7	rs73207023	G	A	0.0188867	1006
7	rs60421049	A	T	0.00795229	1006
7	rs56946867	T	G	0.00795229	1006
7	rs58165417	A	T	0.176938	1006
7	rs75670175	G	A	0.15507	1006
7	rs58592948	T	C	0.00795229	1006
7	rs58706416	G	C	0.00795229	1006
7	rs73433288	C	A	0.162028	1006
7	rs10238467	C	T	0.00795229	1006
7	rs10238580	C	T	0.00795229	1006
7	rs10241789	C	T	0.00795229	1006
7	rs10242006	G	A	0.00795229	1006
7	rs62463969	C	T	0.332008	1006
7	rs10242441	C	T	0.00795229	1006
7	rs143367086	C	T	0.15507	1006
7	rs113156378	G	A	0.00795229	1006
7	rs112045088	G	C	0.00795229	1006
7	rs73207026	T	A	0.0188867	1006
7	rs118063445	G	A	0.0208748	1006
7	rs7803696	G	T	0.0298211	1006
7	rs62463970	G	A	0.0238569	1006
7	rs1404923	C	T	0.512922	1006
7	rs4727741	C	G	0.476143	1006
7	rs13247342	T	G	0.304175	1006
7	rs73207028	T	C	0.0188867	1006
7	rs9656170	G	A	0.521869	1006
7	rs10244855	G	T	0.522863	1006
7	rs117529151	G	T	0.0188867	1006
7	rs73207091	G	A	0.0188867	1006
7	rs117275791	G	A	0.0218688	1006
7	rs4730446	T	G	0.308151	1006
7	rs4424199	C	T	0.464215	1006
7	rs7793471	G	A	0.161034	1006
7	rs62463971	A	T	0.0347913	1006
7	rs118129670	G	T	0.0139165	1006
7	rs73207094	C	T	0.0188867	1006
7	rs112600184	C	T	0.0347913	1006
7	rs79284112	T	C	0.0347913	1006
7	rs73207096	T	A	0.0188867	1006
7	rs12705717	T	C	0.301193	1006
7	rs78844832	T	A	0.0347913	1006
7	rs1525672	A	G	0.535785	1006
7	rs78924749	C	G	0.0407555	1006
7	rs73207100	T	A	0.0188867	1006
7	rs75517381	C	T	0.15507	1006
7	rs1525671	T	C	0.470179	1006
7	rs111475623	C	T	0.0347913	1006
7	rs956407	G	C	0.0536779	1006
7	rs17475963	T	G	0.303181	1006
7	rs6956636	T	C	0.0258449	1006
7	rs61672846	T	C	0.0258449	1006
7	rs62463972	C	T	0.0188867	1006
7	rs4305834	T	G	0.515905	1006
7	rs7807511	A	G	0.05666	1006
7	rs7811321	C	T	0.055666	1006
7	rs113476159	T	A	0.0347913	1006
7	rs17476039	A	T	0.0109344	1006
7	rs10953663	C	T	0.508946	1006
7	rs113769475	T	C	0.0347913	1006
7	rs55786049	T	C	0.0347913	1006
7	rs10499991	C	T	0.482107	1006
7	rs7786068	A	C	0.189861	1006
7	rs11975601	G	C	0.0347913	1006
7	rs75322703	C	T	0.0795229	1006
7	rs10499992	A	G	0.0208748	1006
7	rs73208706	G	A	0.0208748	1006
7	rs6978347	T	C	0.189861	1006
7	rs1464895	C	T	0.188867	1006
7	rs28590626	G	A	0.189861	1006
7	rs4730447	T	C	0.503976	1006
7	rs7796708	C	T	0.0208748	1006
7	rs12540895	A	T	0.235586	1006
7	rs73208711	T	C	0.0208748	1006
7	rs10256509	G	A	0.461233	1006
7	rs73208712	C	T	0.0208748	1006
7	rs56288544	T	C	0.0208748	1006
7	rs6952247	G	T	0.0208748	1006
7	rs6951942	C	T	0.0218688	1006
7	rs58051866	A	G	0.0347913	1006
7	rs62463973	C	T	0.229622	1006
7	rs7789832	C	T	0.055666	1006
7	rs1404922	G	A	0.500994	1006
7	rs6943916	T	A	0.189861	1006
7	rs6961889	C	A	0.425447	1006
7	rs62463974	C	T	0.237575	1006
7	rs73714312	C	T	0.0139165	1006
7	rs78613660	C	T	0.188867	1006
7	rs6966815	A	G	0.0139165	1006
7	rs6967379	G	C	0.0139165	1006
7	rs73208715	T	C	0.0159046	1006
7	rs1917721	A	T	0.460239	1006
7	rs1917720	G	A	0.985089	1006
7	rs55995110	T	G	0.0347913	1006
7	rs4727743	G	A	0.452286	1006
7	rs28430531	G	C	0.0139165	1006
7	rs13225059	T	C	0.055666	1006
7	rs12056219	C	T	0.27336	1006
7	rs74632020	G	A	0.16998	1006
7	rs73208720	T	C	0.0198807	1006
7	rs12539743	C	T	0.0457256	1006
7	rs73208721	G	C	0.0198807	1006
7	rs142453395	C	T	0.00994036	1006
7	rs940818	T	A	0.27336	1006
7	rs143770526	C	T	0.0198807	1006
7	rs17398064	C	T	0.27336	1006
7	rs13233732	T	A	0.358847	1006
7	rs7778435	T	C	0.2167	1006
7	rs62463975	G	A	0.27336	1006
7	rs73208724	C	T	0.0198807	1006
7	rs10266246	C	T	0.793241	1006
7	rs955158	A	G	0.274354	1006
7	rs56307333	T	C	0.0168986	1006
7	rs11981660	C	T	0.0377734	1006
7	rs4615486	C	T	0.878728	1006
7	rs117901383	C	T	0.0188867	1006
7	rs7787856	C	G	0.530815	1006
7	rs17157913	T	C	0.0397614	1006
7	rs140731212	G	A	0.0248509	1006
7	rs2222617	C	T	0.846918	1006
7	rs10236371	T	A	0.864811	1006
7	rs2396266	C	G	0.866799	1006
7	rs73208729	T	A	0.0208748	1006
7	rs190719003	T	A	0.0149105	1006
7	rs6965544	A	C	0.537773	1006
7	rs13221880	G	A	0.463221	1006
7	rs12530706	G	A	0.866799	1006
7	rs6466350	A	G	0.866799	1006
7	rs6466351	A	G	0.866799	1006
7	rs7803158	A	C	0.465209	1006
7	rs17157916	T	C	0.026839	1006
7	rs73208733	C	A	0.0198807	1006
7	rs73714321	C	A	0.0576541	1006
7	rs2396267	C	T	0.866799	1006
7	rs111689977	G	C	0.0526839	1006
7	rs73208736	T	C	0.0168986	1006
7	rs141105468	C	G	0.00894632	1006
7	rs6953887	G	C	0.755467	1006
7	rs74818800	G	C	0.111332	1006
7	rs6957675	C	T	0.247515	1006
7	rs56668975	C	T	0.0357853	1006
7	rs73435342	A	C	0.0347913	1006
7	rs2894574	A	C	0.866799	1006
7	rs4730449	A	G	0.250497	1006
7	rs4727744	G	C	0.868787	1006
7	rs4727745	C	T	0.868787	1006
7	rs6963477	A	G	0.868787	1006
7	rs117129673	G	A	0.0467197	1006
7	rs2396268	C	T	0.247515	1006
7	rs1589883	G	A	0.122266	1006
7	rs1589882	A	C	0.755467	1006
7	rs12705731	A	G	0.755467	1006
7	rs10260203	C	T	0.877734	1006
7	rs116868951	G	A	0.0198807	1006
7	rs2140884	G	A	0.247515	1006
7	rs73714327	A	G	0.122266	1006
7	rs4730450	A	G	0.739563	1006
7	rs17476724	G	C	0.122266	1006
7	rs4730451	C	T	0.739563	1006
7	rs73208742	G	A	0.0198807	1006
7	rs11768241	T	C	0.444334	1006
7	rs59756509	G	A	0.0198807	1006
7	rs79330490	A	G	0.0337972	1006
7	rs113803822	T	C	0.0417495	1006
7	rs17157920	G	T	0.122266	1006
7	rs62463982	A	G	0.250497	1006
7	rs17476821	G	A	0.250497	1006
7	rs62463983	T	G	0.251491	1006
7	rs62463984	G	T	0.251491	1006
7	rs10499993	G	A	0.250497	1006
7	rs10270652	T	G	0.755467	1006
7	rs147118601	C	T	0.0159046	1006
7	rs10274884	T	C	0.755467	1006
7	rs17157922	C	G	0.0159046	1006
7	rs115729308	T	C	0.0159046	1006
7	rs146319490	A	T	0.0159046	1006
7	rs144641569	C	A	0.0159046	1006
7	rs2030781	C	T	0.739563	1006
7	rs17398533	A	G	0.256461	1006
7	rs7793956	T	C	0.491054	1006
7	rs10267171	C	T	0.755467	1006
7	rs17477003	A	C	0.248509	1006
7	rs10499994	T	G	0.253479	1006
7	rs10499996	G	C	0.0347913	1006
7	rs2030780	A	G	0.754473	1006
7	rs2030779	C	A	0.753479	1006
7	rs149217503	T	C	0.0168986	1006
7	rs17398720	A	G	0.251491	1006
7	rs17477170	A	G	0.0159046	1006
7	rs4730452	C	T	0.740557	1006
7	rs145713276	G	A	0.0159046	1006
7	rs117170864	A	C	0.0198807	1006
7	rs6959091	T	C	0.868787	1006
7	rs73192813	C	T	0.054672	1006
7	rs117869132	C	A	0.0238569	1006
7	rs74844155	G	A	0.112326	1006
7	rs35397706	G	C	0.428429	1006
7	rs10266450	G	C	0.445328	1006
7	rs140314322	C	T	0.0159046	1006
7	rs59630545	T	C	0.0198807	1006
7	rs6964559	T	C	0.054672	1006
7	rs6466354	C	G	0.868787	1006
7	rs141021931	G	A	0.0159046	1006
7	rs7801850	T	C	0.307157	1006
7	rs17477219	T	G	0.254473	1006
7	rs10244863	A	G	0.0357853	1006
7	rs142850019	T	C	0.0238569	1006
7	rs7788317	G	A	0.0447316	1006
7	rs7788202	C	T	0.0626243	1006
7	rs6975430	T	A	0.823062	1006
7	rs12155444	G	T	0.141153	1006
7	rs117772018	T	C	0.0109344	1006
7	rs4730453	A	T	0.295229	1006
7	rs10240004	T	C	0.0626243	1006
7	rs4730454	C	A	0.741551	1006
7	rs79761450	G	C	0.0437376	1006
7	rs7802317	A	T	0.359841	1006
7	rs7802964	G	A	0.369781	1006
7	rs144237600	A	G	0.0228628	1006
7	rs73714334	G	C	0.0695825	1006
7	rs11765047	T	C	0.0248509	1006
7	rs117749309	T	G	0.0159046	1006
7	rs141179491	G	A	0.0347913	1006
7	rs7807935	A	G	0.751491	1006
7	rs34896727	T	C	0.387674	1006
7	rs2008109	A	G	0.384692	1006
7	rs2008117	C	T	0.38171	1006
7	rs73192821	G	A	0.0228628	1006
7	rs2396269	T	A	0.367793	1006
7	rs10236670	C	A	0.367793	1006
7	rs184839293	A	G	0.00994036	1006
7	rs35965326	A	C	0.385686	1006
7	rs2091309	A	G	0.365805	1006
7	rs2091308	C	T	0.751491	1006
7	rs11764228	G	A	0.382704	1006
7	rs11764173	C	A	0.383698	1006
7	rs2091307	T	C	0.761431	1006
7	rs73714347	T	C	0.0695825	1006
7	rs77298098	C	T	0.172962	1006
7	rs6466355	C	T	0.965209	1006
7	rs12674468	G	A	0.171968	1006
7	rs7806232	G	A	0.237575	1006
7	rs149144752	T	A	0.0397614	1006
7	rs112812344	C	G	0.286282	1006
7	rs114163677	A	G	0.2167	1006
7	rs12154396	C	A	0.645129	1006
7	rs9641445	T	C	0.615308	1006
7	rs9641446	T	C	0.363817	1006
7	rs35215290	C	T	0.304175	1006
7	rs112698197	C	T	0.180915	1006
7	rs4730455	T	C	0.387674	1006
7	rs115218402	C	T	0.180915	1006
7	rs9641447	A	G	0.633201	1006
7	rs7781323	C	T	0.0159046	1006
7	rs149466349	T	A	0.028827	1006
7	rs11982142	A	C	0.369781	1006
7	rs117956908	G	A	0.026839	1006
7	rs6466357	C	T	0.963221	1006
7	rs4730456	A	G	0.962227	1006
7	rs76727184	G	A	0.0347913	1006
7	rs34984168	A	T	0.364811	1006
7	rs7790691	A	G	0.976143	1006
7	rs12705733	G	A	0.303181	1006
7	rs139971732	G	T	0.0109344	1006
7	rs35269709	G	A	0.361829	1006
7	rs149990867	C	T	0.16501	1006
7	rs34648544	G	A	0.360835	1006
7	rs35621558	G	A	0.360835	1006
7	rs111227358	T	G	0.0685885	1006
7	rs112920881	A	G	0.636183	1006
7	rs147724526	A	T	0.182903	1006
7	rs10272492	T	C	0.0387674	1006
7	rs34061473	G	A	0.301193	1006
7	rs111967333	C	T	0.962227	1006
7	rs4730459	G	T	0.301193	1006
7	rs7784309	A	C	0.67495	1006
7	rs149648982	A	T	0.0964215	1006
7	rs117579880	C	A	0.0159046	1006
7	rs10251210	G	A	0.271372	1006
7	rs1528038	T	C	0.978131	1006
7	rs7783134	T	A	0.277336	1006
7	rs34869998	G	A	0.289264	1006
7	rs4376443	T	C	0.663022	1006
7	rs10275003	T	C	0.0387674	1006
7	rs28592248	G	A	0.27336	1006
7	rs868824	T	C	0.387674	1006
7	rs6466358	T	C	0.977137	1006
7	rs10953667	G	A	0.37674	1006
7	rs144854718	T	C	0.0129225	1006
7	rs80120833	G	C	0.026839	1006
7	rs78007450	G	A	0.166004	1006
7	rs57440034	T	G	0.0695825	1006
7	rs1406052	T	C	0.976143	1006
7	rs117336633	T	C	0.0367793	1006
7	rs12537269	G	A	0.248509	1006
7	rs1881166	C	T	0.976143	1006
7	rs74693237	G	A	0.0159046	1006
7	rs111255509	T	C	0.0367793	1006
7	rs6943076	A	G	0.976143	1006
7	rs6466359	C	T	0.975149	1006
7	rs78458547	G	A	0.027833	1006
7	rs7782454	A	G	0.389662	1006
7	rs17399012	C	G	0.372763	1006
7	rs12334096	C	A	0.166004	1006
7	rs17157942	C	T	0.365805	1006
7	rs6954311	C	A	0.573559	1006
7	rs11762006	T	C	0.388668	1006
7	rs12533283	T	C	0.175944	1006
7	rs6964690	G	A	0.371769	1006
7	rs6466360	A	G	0.392644	1006
7	rs7781214	T	A	0.204771	1006
7	rs7802472	C	T	0.962227	1006
7	rs7803159	C	T	0.963221	1006
7	rs7803318	C	T	0.575547	1006
7	rs77347563	T	C	0.0367793	1006
7	rs1406051	T	G	0.964215	1006
7	rs6976233	G	A	0.16501	1006
7	rs1406050	A	G	0.311133	1006
7	rs13247446	T	G	0.377734	1006
7	rs13236103	C	A	0.369781	1006
7	rs11981602	A	G	0.392644	1006
7	rs185616345	A	T	0.0129225	1006
7	rs7779870	T	C	0.61829	1006
7	rs56043970	C	T	0.0178926	1006
7	rs75903867	T	C	0.0367793	1006
7	rs17399243	C	T	0.0208748	1006
7	rs10499999	C	T	0.368787	1006
7	rs4727746	C	A	0.367793	1006
7	rs6466361	A	G	0.227634	1006
7	rs1528036	G	A	0.301193	1006
7	rs6980230	A	T	0.611332	1006
7	rs148409050	T	C	0.0129225	1006
7	rs6946794	A	G	0.22664	1006
7	rs73417226	T	C	0.0178926	1006
7	rs6957823	C	G	0.225646	1006
7	rs78681727	T	C	0.0139165	1006
7	rs55990051	G	A	0.0218688	1006
7	rs28687831	A	G	0.189861	1006
7	rs2396275	T	C	0.379722	1006
7	rs1540855	G	A	0.384692	1006
7	rs1540856	C	T	0.588469	1006
7	rs6961628	C	T	0.507952	1006
7	rs12540643	C	T	0.16501	1006
7	rs7778445	T	G	0.0178926	1006
7	rs6944830	T	G	0.369781	1006
7	rs73716408	C	A	0.084493	1006
7	rs4142915	C	T	0.364811	1006
7	rs56367903	G	A	0.0666004	1006
7	rs12530971	C	T	0.201789	1006
7	rs117451789	C	T	0.0218688	1006
7	rs1528041	C	T	0.49503	1006
7	rs9886021	G	T	0.180915	1006
7	rs6977769	A	G	0.909543	1006
7	rs6978082	A	G	0.909543	1006
7	rs6945217	C	T	0.89165	1006
7	rs73716411	C	T	0.0666004	1006
7	rs10500000	C	T	0.361829	1006
7	rs146789831	A	T	0.0347913	1006
7	rs140474923	T	A	0.0149105	1006
7	rs73716413	C	A	0.0675944	1006
7	rs11768246	T	C	0.89662	1006
7	rs117416418	C	T	0.0159046	1006
7	rs76038907	G	T	0.0646123	1006
7	rs4730462	T	C	0.297217	1006
7	rs10266692	T	C	0.187873	1006
7	rs75809525	T	C	0.0159046	1006
7	rs78572493	G	C	0.0367793	1006
7	rs35403926	C	G	0.397614	1006
7	rs34856804	A	G	0.397614	1006
7	rs1528043	T	C	0.977137	1006
7	rs57322693	G	A	0.0685885	1006
7	rs1528044	A	G	0.907555	1006
7	rs73716415	C	T	0.0675944	1006
7	rs141686678	A	G	0.0139165	1006
7	rs68145477	G	A	0.357853	1006
7	rs2396276	C	T	0.961233	1006
7	rs79936819	A	G	0.0347913	1006
7	rs1881164	C	T	0.357853	1006
7	rs1881165	C	T	0.961233	1006
7	rs1918753	A	C	0.38171	1006
7	rs1528033	C	T	0.877734	1006
7	rs56044138	G	A	0.0666004	1006
7	rs6970864	C	T	0.0178926	1006
7	rs145928411	C	A	0.0139165	1006
7	rs7803713	C	T	0.89165	1006
7	rs7803759	A	G	0.89165	1006
7	rs77258743	T	G	0.0159046	1006
7	rs7787197	T	A	0.89165	1006
7	rs4730463	C	T	0.0178926	1006
7	rs74668367	C	A	0.0258449	1006
7	rs4730464	A	G	0.975149	1006
7	rs10262138	G	A	0.89165	1006
7	rs6976164	G	T	0.976143	1006
7	rs12537293	G	A	0.27336	1006
7	rs2396277	G	T	0.260437	1006
7	rs117366937	T	C	0.0139165	1006
7	rs34827866	A	G	0.287276	1006
7	rs148867260	C	T	0.0149105	1006
7	rs1950004	T	C	0.513917	1006
7	rs6466362	G	A	0.89662	1006
7	rs144599889	T	G	0.0119284	1006
7	rs117745397	A	G	0.0109344	1006
7	rs67082610	T	C	0.418489	1006
7	rs74797298	T	C	0.0109344	1006
7	rs10260741	C	G	0.491054	1006
7	rs73716432	T	C	0.0666004	1006
7	rs73716433	G	A	0.0666004	1006
7	rs73716435	C	T	0.0666004	1006
7	rs117502066	T	C	0.0377734	1006
7	rs17157977	T	C	0.0198807	1006
7	rs77591061	A	G	0.0377734	1006
7	rs7786578	G	T	0.875746	1006
7	rs17157982	T	C	0.0178926	1006
7	rs11973270	T	A	0.0477137	1006
7	rs78685885	T	C	0.0248509	1006
7	rs10500002	G	A	0.180915	1006
7	rs17400029	G	A	0.10835	1006
7	rs111282130	G	A	0.0427435	1006
7	rs77735146	G	A	0.0377734	1006
7	rs2894578	G	A	0.975149	1006
7	rs1528039	A	G	0.223658	1006
7	rs79206892	G	A	0.0109344	1006
7	rs1358434	G	A	0.276342	1006
7	rs1528040	A	G	0.908549	1006
7	rs1013938	C	T	0.388668	1006
7	rs1013939	A	C	0.908549	1006
7	rs78741071	T	C	0.0377734	1006
7	rs1569124	A	G	0.0675944	1006
7	rs76523771	G	A	0.0357853	1006
7	rs16873230	C	G	0.903579	1006
7	rs118097298	C	T	0.0208748	1006
7	rs1528042	T	G	0.976143	1006
7	rs1881172	A	C	0.976143	1006
7	rs4727747	A	G	0.908549	1006
7	rs138677470	G	A	0.0149105	1006
7	rs73716440	T	C	0.0735586	1006
7	rs17400175	C	T	0.163022	1006
7	rs1881171	A	T	0.889662	1006
7	rs1881170	C	T	0.976143	1006
7	rs1881169	G	A	0.903579	1006
7	rs117368797	T	C	0.0208748	1006
7	rs2396279	A	G	0.903579	1006
7	rs7778910	C	A	0.555666	1006
7	rs57393191	T	C	0.0725646	1006
7	rs79004373	T	C	0.0178926	1006
7	rs1406054	A	G	0.882704	1006
7	rs77344754	G	A	0.027833	1006
7	rs10046548	T	C	0.166998	1006
7	rs73417294	T	C	0.0636183	1006
7	rs58783052	T	C	0.0636183	1006
7	rs17400294	T	C	0.0626243	1006
7	rs73417298	C	A	0.0636183	1006
7	rs74590499	C	T	0.0208748	1006
7	rs150755930	T	C	0.0636183	1006
7	rs73417302	T	A	0.0636183	1006
7	rs142502968	G	C	0.0636183	1006
7	rs12531706	A	C	0.294235	1006
7	rs148938617	A	G	0.0636183	1006
7	rs77990495	C	A	0.277336	1006
7	rs145035246	C	T	0.0417495	1006
7	rs35081301	C	T	0.445328	1006
7	rs59342752	C	T	0.0636183	1006
7	rs55977622	T	A	0.0636183	1006
7	rs73419207	C	A	0.0636183	1006
7	rs2030966	A	G	0.446322	1006
7	rs1569122	G	A	0.184891	1006
7	rs35254164	C	T	0.280318	1006
7	rs61283445	T	A	0.0636183	1006
7	rs60385239	C	T	0.0636183	1006
7	rs59272864	T	C	0.0636183	1006
7	rs60195560	A	C	0.0636183	1006
7	rs58686650	T	C	0.0636183	1006
7	rs73192866	A	C	0.299205	1006
7	rs73194880	G	C	0.026839	1006
7	rs73194882	C	G	0.0109344	1006
7	rs57827295	A	T	0.0636183	1006
7	rs73419213	G	A	0.0656064	1006
7	rs73716456	G	A	0.0656064	1006
7	rs56291336	A	G	0.0656064	1006
7	rs117216769	T	C	0.0308151	1006
7	rs76789620	A	G	0.0159046	1006
7	rs35603750	A	T	0.262425	1006
7	rs60516565	A	T	0.0656064	1006
7	rs74789023	C	T	0.0666004	1006
7	rs73419215	C	T	0.0656064	1006
7	rs139466697	C	A	0.0308151	1006
7	rs190155630	G	A	0.0178926	1006
7	rs150302327	C	A	0.16004	1006
7	rs150413391	T	C	0.00497018	1006
7	rs145609522	C	T	0.026839	1006
7	rs113813058	G	A	0.259443	1006
7	rs56243035	C	A	0.0666004	1006
7	rs56293409	A	T	0.0666004	1006
7	rs9648955	T	C	0.290258	1006
7	rs9648956	A	G	0.44334	1006
7	rs12535077	A	C	0.175944	1006
7	rs58664841	A	C	0.0666004	1006
7	rs59374776	G	A	0.0666004	1006
7	rs10279573	C	T	0.161034	1006
7	rs17400357	A	G	0.474155	1006
7	rs73419222	A	T	0.0775348	1006
7	rs1528034	A	G	0.477137	1006
7	rs74642149	C	T	0.0516899	1006
7	rs2030967	C	G	0.534791	1006
7	rs76707788	C	T	0.0159046	1006
7	rs62464027	A	G	0.181909	1006
7	rs1528035	T	C	0.704771	1006
7	rs58926710	G	T	0.0666004	1006
7	rs953146	A	G	0.472167	1006
7	rs953143	T	C	0.260437	1006
7	rs113112427	G	A	0.027833	1006
7	rs12674353	G	A	0.158052	1006
7	rs1106774	C	T	0.412525	1006
7	rs12540913	G	A	0.254473	1006
7	rs34515977	G	A	0.284294	1006
7	rs117396062	C	T	0.0218688	1006
7	rs12533781	T	G	0.257455	1006
7	rs3997512	G	A	0.765408	1006
7	rs17158017	T	A	0.159046	1006
7	rs12531783	C	T	0.974155	1006
7	rs7806611	C	T	0.0675944	1006
7	rs12531989	C	A	0.407555	1006
7	rs12532033	G	T	0.407555	1006
7	rs11487097	G	C	0.406561	1006
7	rs11767545	T	C	0.511928	1006
7	rs78858826	C	A	0.0149105	1006
7	rs10280436	C	T	0.784294	1006
7	rs117371096	T	C	0.027833	1006
7	rs73194899	G	A	0.0606362	1006
7	rs58858012	A	G	0.0526839	1006
7	rs61355032	C	T	0.0526839	1006
7	rs58612379	A	C	0.055666	1006
7	rs73194901	T	C	0.0606362	1006
7	rs12531640	G	T	0.132207	1006
7	rs73196803	A	C	0.0606362	1006
7	rs75828991	T	C	0.142147	1006
7	rs10233811	C	T	0.870775	1006
7	rs55798954	C	T	0.055666	1006
7	rs6960391	T	C	0.946322	1006
7	rs12670438	T	C	0.055666	1006
7	rs79931337	C	G	0.0159046	1006
7	rs10500003	C	T	0.287276	1006
7	rs113742264	G	A	0.0248509	1006
7	rs799617	C	T	0.21173	1006
7	rs714111	C	T	0.742545	1006
7	rs7793967	C	G	0.528827	1006
7	rs2396280	A	G	0.471173	1006
7	rs2396281	T	G	0.471173	1006
7	rs2396282	T	C	0.470179	1006
7	rs9886295	T	A	0.470179	1006
7	rs799618	G	A	0.512922	1006
7	rs13222191	A	G	0.430417	1006
7	rs147061735	C	T	0.0129225	1006
7	rs799620	C	T	0.473161	1006
7	rs12536318	T	C	0.473161	1006
7	rs12537852	T	G	0.379722	1006
7	rs143425138	G	A	0.0129225	1006
7	rs1528037	C	T	0.442346	1006
7	rs799650	T	C	0.444334	1006
7	rs799651	G	A	0.442346	1006
7	rs799652	T	C	0.444334	1006
7	rs12667846	A	G	0.0258449	1006
7	rs799653	C	A	0.444334	1006
7	rs6944312	G	A	0.515905	1006
7	rs6948090	A	G	0.444334	1006
7	rs6466363	T	A	0.44334	1006
7	rs6973561	T	G	0.513917	1006
7	rs6954148	G	T	0.442346	1006
7	rs740341	A	G	0.514911	1006
7	rs7806849	C	T	0.0139165	1006
7	rs62464029	T	C	0.0119284	1006
7	rs799642	A	G	0.478131	1006
7	rs764864	C	T	0.475149	1006
7	rs17158049	T	C	0.0377734	1006
7	rs140155076	A	G	0.00596421	1006
7	rs799643	A	T	0.476143	1006
7	rs77176779	T	G	0.0407555	1006
7	rs140624351	C	A	0.0149105	1006
7	rs2190527	T	C	0.512922	1006
7	rs2190528	A	T	0.512922	1006
7	rs1406049	C	T	0.472167	1006
7	rs73196820	C	T	0.0149105	1006
7	rs78008024	A	G	0.0407555	1006
7	rs799623	C	T	0.512922	1006
7	rs17158079	T	C	0.0407555	1006
7	rs2396287	G	A	0.431412	1006
7	rs799624	C	T	0.512922	1006
7	rs799625	G	A	0.590457	1006
7	rs117761874	T	C	0.0198807	1006
7	rs799626	T	G	0.476143	1006
7	rs799628	A	C	0.513917	1006
7	rs12705741	C	A	0.473161	1006
7	rs799630	A	G	0.0407555	1006
7	rs12705742	G	A	0.431412	1006
7	rs149064290	T	C	0.0238569	1006
7	rs799633	G	C	0.0407555	1006
7	rs146129627	T	C	0.00596421	1006
7	rs113543443	T	C	0.0149105	1006
7	rs2190529	G	A	0.476143	1006
7	rs112541688	T	C	0.054672	1006
7	rs77499654	A	C	0.0139165	1006
7	rs2396288	G	A	0.431412	1006
7	rs17435882	G	T	0.0576541	1006
7	rs114264689	G	A	0.0397614	1006
7	rs115526823	T	G	0.0248509	1006
7	rs116895331	C	G	0.0248509	1006
7	rs12705744	C	A	0.375746	1006
7	rs148351912	A	T	0.0159046	1006
7	rs799616	T	C	0.510934	1006
7	rs117286316	T	G	0.0119284	1006
7	rs12705745	C	A	0.431412	1006
7	rs10257592	T	C	0.0387674	1006
7	rs258973	T	A	0.0387674	1006
7	rs258974	C	G	0.0387674	1006
7	rs258975	T	C	0.507952	1006
7	rs10487296	C	G	0.0636183	1006
7	rs182698102	T	G	0.00795229	1006
7	rs258977	C	T	0.0387674	1006
7	rs116864782	C	T	0.0377734	1006
7	rs186296337	T	C	0.00497018	1006
7	rs258978	C	T	0.508946	1006
7	rs258979	T	C	0.510934	1006
7	rs258980	C	A	0.0387674	1006
7	rs258981	G	T	0.0387674	1006
7	rs9656177	T	C	0.469185	1006
7	rs258982	C	T	0.507952	1006
7	rs12705746	A	T	0.377734	1006
7	rs258983	C	T	0.507952	1006
7	rs258984	G	A	0.507952	1006
7	rs185441	T	C	0.510934	1006
7	rs79680332	G	T	0.0994036	1006
7	rs73196832	A	T	0.028827	1006
7	rs78509008	T	A	0.0397614	1006
7	rs258987	A	G	0.0347913	1006
7	rs258988	C	T	0.449304	1006
7	rs73425075	G	A	0.0337972	1006
7	rs258989	C	T	0.447316	1006
7	rs258990	C	T	0.44831	1006
7	rs258991	T	C	0.452286	1006
7	rs258992	T	C	0.45328	1006
7	rs258993	C	T	0.454274	1006
7	rs258994	T	C	0.454274	1006
7	rs258995	T	G	0.45328	1006
7	rs258996	G	A	0.451292	1006
7	rs138759872	T	C	0.0129225	1006
7	rs258997	C	G	0.449304	1006
7	rs258998	C	T	0.478131	1006
7	rs258999	A	T	0.44831	1006
7	rs118047001	G	A	0.0109344	1006
7	rs191391312	C	T	0.0178926	1006
7	rs259000	C	G	0.45328	1006
7	rs166308	A	G	0.452286	1006
7	rs174074	A	T	0.451292	1006
7	rs259002	C	T	0.45328	1006
7	rs75707345	G	A	0.0159046	1006
7	rs78454403	A	T	0.0337972	1006
7	rs259003	T	C	0.452286	1006
```
