## Supplementary material for "Characterization of shared and ancestry-specific signals driving complex traits using multi-ancestry fine-mapping": s1_ref.bim

```
7	rs2158270	0	109557638	A	C
7	rs2107169	0	109557851	C	A
7	rs73195840	0	109558294	T	C
7	rs2189357	0	109558437	C	T
7	rs144038514	0	109558748	T	C
7	rs3114840	0	109559101	A	T
7	rs3094540	0	109559553	G	A
7	rs57649347	0	109559981	C	T
7	rs62478829	0	109560524	G	A
7	rs146426677	0	109562294	T	C
7	rs113482987	0	109562971	T	A
7	rs75590928	0	109563162	G	A
7	rs62478831	0	109563240	T	C
7	rs6466313	0	109563508	C	T
7	rs142598371	0	109563934	C	T
7	rs62478832	0	109564034	A	T
7	rs151319793	0	109564076	C	A
7	rs138117556	0	109564323	G	A
7	rs56302447	0	109564534	G	A
7	rs3114752	0	109564556	A	G
7	rs56226301	0	109564616	C	T
7	rs56007874	0	109564659	T	C
7	rs3114755	0	109564677	G	A
7	rs56278728	0	109564809	C	T
7	rs62478836	0	109564916	T	A
7	rs148276684	0	109564983	C	T
7	rs6966450	0	109564984	G	A
7	rs3114762	0	109565090	T	C
7	rs74548764	0	109565091	G	A
7	rs144806195	0	109565107	C	T
7	rs3114764	0	109565286	C	A
7	rs3114766	0	109565373	T	C
7	rs10487312	0	109565454	T	C
7	rs2396180	0	109565686	C	T
7	rs75856963	0	109565996	C	T
7	rs3114769	0	109566317	C	T
7	rs76587607	0	109566325	C	T
7	rs3114770	0	109566401	G	A
7	rs3114771	0	109566551	T	A
7	rs3114772	0	109566656	C	A
7	rs17499594	0	109566715	G	A
7	rs3114775	0	109566770	A	G
7	rs3114776	0	109567031	C	T
7	rs75705687	0	109567318	T	A
7	rs62478837	0	109567394	C	A
7	rs143394307	0	109567760	A	G
7	rs3114797	0	109568037	C	T
7	rs3114801	0	109568083	C	A
7	rs10487313	0	109568135	A	G
7	rs183544395	0	109568180	C	A
7	rs78968841	0	109568341	A	G
7	rs3114807	0	109568347	C	T
7	rs7792377	0	109568805	G	T
7	rs17499796	0	109568966	G	T
7	rs73195849	0	109569139	C	T
7	rs3114822	0	109569425	C	A
7	rs3114824	0	109570106	A	G
7	rs73195850	0	109570350	C	A
7	rs73195852	0	109570376	G	A
7	rs12670748	0	109570474	G	A
7	rs117609363	0	109570508	A	T
7	rs2107166	0	109570624	C	T
7	rs976399	0	109570757	C	A
7	rs976400	0	109571193	A	C
7	rs993403	0	109571385	T	A
7	rs1115285	0	109572509	A	G
7	rs77498947	0	109572549	A	T
7	rs113335207	0	109572597	A	G
7	rs56245207	0	109572684	T	C
7	rs149282713	0	109573126	T	G
7	rs55895928	0	109573149	C	T
7	rs55790936	0	109573314	T	A
7	rs148567331	0	109573582	G	T
7	rs146112077	0	109573618	G	A
7	rs73195856	0	109574191	C	T
7	rs73195858	0	109574645	G	A
7	rs139248970	0	109574773	A	G
7	rs3114826	0	109575274	A	T
7	rs3094525	0	109575378	C	G
7	rs3114827	0	109575528	A	G
7	rs3094526	0	109575726	C	A
7	rs10278425	0	109575898	G	A
7	rs2214453	0	109575921	T	C
7	rs138695313	0	109576196	C	T
7	rs2189353	0	109576197	G	A
7	rs112110521	0	109576528	A	G
7	rs10081277	0	109576666	A	G
7	rs7797613	0	109577276	G	A
7	rs3114828	0	109577344	A	C
7	rs3094530	0	109577974	C	T
7	rs3094531	0	109578294	C	A
7	rs78907843	0	109579609	A	G
7	rs2189354	0	109580776	G	T
7	rs10487314	0	109580816	C	T
7	rs2018239	0	109582092	A	C
7	rs1156280	0	109582114	C	T
7	rs3094536	0	109583147	G	A
7	rs12705654	0	109584769	C	T
7	rs17157274	0	109585662	T	G
7	rs2711328	0	109587777	C	T
7	rs75216363	0	109587954	T	C
7	rs556108167	0	109588809	T	C
7	rs567994108	0	109588810	A	G
7	rs535455438	0	109588816	T	C
7	rs2523206	0	109588842	A	G
7	rs2245022	0	109589213	C	T
7	rs2245016	0	109589323	C	T
7	rs3114832	0	109589649	G	T
7	rs2711332	0	109589780	T	C
7	rs75471503	0	109590265	T	G
7	rs1548510	0	109590336	G	A
7	rs1013745	0	109590629	C	T
7	rs143890388	0	109590906	T	C
7	rs2107167	0	109590911	T	A
7	rs113639141	0	109591440	G	T
7	rs11979389	0	109592300	T	C
7	rs2396181	0	109592597	C	T
7	rs2711335	0	109593358	A	G
7	rs17500293	0	109593388	A	C
7	rs2711336	0	109593512	C	G
7	rs6960389	0	109593803	C	T
7	rs78777361	0	109594623	T	C
7	rs79822019	0	109594840	T	A
7	rs3114833	0	109594847	A	G
7	rs117805388	0	109594913	T	A
7	rs2711338	0	109595053	T	A
7	rs188562346	0	109595605	T	A
7	rs138255898	0	109595716	A	G
7	rs2711380	0	109596453	T	G
7	rs77749615	0	109597041	T	G
7	rs3114834	0	109598161	C	T
7	rs74953228	0	109598477	G	C
7	rs116677044	0	109598845	C	T
7	rs112594293	0	109599273	G	A
7	rs77467530	0	109600398	G	A
7	rs2711378	0	109600924	G	A
7	rs2711377	0	109601838	G	T
7	rs113668549	0	109603605	C	T
7	rs2254362	0	109603832	T	C
7	rs112583036	0	109604016	T	C
7	rs3114835	0	109604731	T	C
7	rs2711376	0	109604862	G	A
7	rs117439749	0	109605732	C	A
7	rs34391666	0	109605904	C	T
7	rs140443957	0	109606580	C	T
7	rs7779684	0	109606836	T	A
7	rs10953648	0	109608047	T	A
7	rs79688160	0	109608547	G	T
7	rs76134015	0	109609982	A	T
7	rs1074392	0	109610053	T	C
7	rs139870244	0	109610299	C	T
7	rs2523210	0	109610387	T	C
7	rs78325702	0	109610735	A	G
7	rs56161463	0	109610846	G	A
7	rs117269492	0	109611578	G	T
7	rs2711316	0	109613148	G	T
7	rs116849803	0	109613590	A	G
7	rs112851349	0	109614837	C	T
7	rs2523211	0	109616176	A	C
7	rs146074689	0	109616195	A	G
7	rs2523212	0	109616979	T	C
7	rs2189356	0	109617215	T	G
7	rs2711315	0	109618512	C	T
7	rs2523213	0	109619337	C	T
7	rs2523214	0	109619777	G	A
7	rs112257164	0	109620272	C	A
7	rs10487315	0	109620526	G	A
7	rs116841698	0	109620606	G	A
7	rs2523216	0	109621200	T	G
7	rs116897939	0	109621257	A	G
7	rs12113923	0	109621848	C	T
7	rs2523218	0	109622028	C	G
7	rs73433539	0	109622425	C	A
7	rs2523219	0	109622442	A	C
7	rs2523220	0	109622659	G	T
7	rs77682874	0	109622801	T	A
7	rs2523221	0	109625350	C	T
7	rs147602690	0	109625396	T	A
7	rs2523222	0	109625448	G	A
7	rs73433547	0	109625661	A	C
7	rs143517865	0	109625787	A	G
7	rs2523224	0	109626438	C	T
7	rs2711314	0	109626530	C	G
7	rs2711313	0	109626745	T	C
7	rs2711312	0	109627093	T	C
7	rs2711311	0	109627389	T	C
7	rs2523225	0	109627551	A	T
7	rs2523226	0	109628760	G	A
7	rs2523227	0	109629170	G	A
7	rs568593637	0	109629180	C	T
7	rs2523228	0	109629184	A	G
7	rs2523229	0	109629210	G	C
7	rs2711310	0	109629509	C	A
7	rs2257148	0	109629539	A	G
7	rs2257051	0	109629876	A	G
7	rs2257043	0	109630172	C	T
7	rs2257042	0	109630192	T	G
7	rs117873453	0	109630569	T	C
7	rs2711309	0	109630633	C	G
7	rs2711308	0	109630658	C	T
7	rs2523230	0	109630743	A	G
7	rs17534330	0	109631167	A	G
7	rs2711307	0	109631478	G	C
7	rs10046505	0	109631918	C	T
7	rs76403819	0	109632491	C	T
7	rs2711351	0	109632883	C	T
7	rs2523231	0	109633511	G	A
7	rs11976642	0	109633592	G	A
7	rs2523232	0	109633723	G	T
7	rs76827828	0	109634260	G	T
7	rs2523233	0	109634623	A	C
7	rs6964311	0	109634681	G	A
7	rs73433561	0	109634925	T	C
7	rs2523234	0	109634984	G	A
7	rs2711350	0	109635423	T	G
7	rs11971629	0	109635529	A	G
7	rs76199500	0	109635743	T	C
7	rs113402851	0	109635776	G	A
7	rs2523235	0	109636179	G	T
7	rs59758811	0	109636438	G	A
7	rs2711349	0	109636462	T	G
7	rs2711348	0	109636754	A	G
7	rs2523236	0	109636888	G	A
7	rs2711347	0	109636931	A	G
7	rs10215366	0	109637394	C	T
7	rs2711346	0	109637944	T	C
7	rs139830632	0	109638126	T	C
7	rs2074461	0	109638559	T	C
7	rs2074462	0	109638839	T	C
7	rs7791237	0	109639064	G	T
7	rs2074463	0	109639302	G	A
7	rs2711345	0	109639435	T	A
7	rs2523239	0	109639751	G	A
7	rs73433567	0	109639991	T	C
7	rs2711344	0	109640021	T	A
7	rs115758208	0	109640646	C	A
7	rs2711343	0	109640656	G	C
7	rs2711342	0	109640660	T	G
7	rs17157360	0	109640896	T	C
7	rs4730410	0	109640998	A	C
7	rs2711341	0	109641051	G	T
7	rs2523240	0	109641207	C	T
7	rs74749715	0	109641249	A	C
7	rs2711340	0	109641598	T	C
7	rs6973544	0	109641896	C	G
7	rs6955895	0	109641909	T	C
7	rs73714004	0	109642441	C	T
7	rs2711339	0	109642442	A	G
7	rs2523241	0	109642663	C	T
7	rs113439835	0	109642998	C	T
7	rs118115645	0	109643046	G	A
7	rs74582914	0	109643529	A	G
7	rs75594611	0	109643599	C	A
7	rs13438503	0	109643648	G	C
7	rs13438500	0	109643715	C	A
7	rs75932357	0	109644113	T	C
7	rs2214454	0	109644710	T	C
7	rs2189358	0	109644867	T	C
7	rs2711356	0	109645277	G	A
7	rs2711357	0	109645286	T	G
7	rs2523242	0	109645822	C	T
7	rs2711358	0	109646038	A	C
7	rs2523243	0	109646722	C	T
7	rs2711360	0	109646818	T	G
7	rs2711361	0	109646846	T	C
7	rs2711362	0	109646980	A	G
7	rs73195875	0	109647109	A	G
7	rs74899994	0	109647594	G	A
7	rs2711363	0	109647756	A	C
7	rs2711364	0	109647829	T	C
7	rs2189359	0	109648212	A	C
7	rs2189360	0	109648269	C	T
7	rs61607582	0	109648308	A	G
7	rs2189361	0	109648440	C	T
7	rs2523244	0	109648581	C	T
7	rs9886284	0	109648649	G	C
7	rs147372149	0	109648688	C	A
7	rs9886288	0	109648887	G	C
7	rs2711365	0	109648964	A	T
7	rs2711366	0	109648973	A	G
7	rs2711367	0	109649166	A	G
7	rs2523245	0	109649183	T	C
7	rs10270991	0	109649284	G	A
7	rs2523246	0	109649520	C	T
7	rs2523247	0	109649792	C	A
7	rs2523248	0	109649819	T	C
7	rs2711368	0	109649916	A	G
7	rs2523197	0	109650127	T	G
7	rs74916011	0	109650135	G	C
7	rs2711369	0	109650136	G	A
7	rs2711370	0	109650314	A	G
7	rs9641434	0	109650866	T	C
7	rs78740266	0	109650917	C	T
7	rs142619628	0	109651643	C	T
7	rs2711371	0	109651695	A	T
7	rs189945965	0	109651711	T	G
7	rs2711372	0	109651764	A	G
7	rs117514701	0	109652196	T	A
7	rs13245581	0	109652264	A	G
7	rs78477930	0	109652820	A	C
7	rs2523198	0	109652877	G	C
7	rs2523199	0	109652925	T	G
7	rs10240918	0	109653008	T	C
7	rs2107163	0	109653135	G	A
7	rs2107164	0	109653218	A	G
7	rs78210298	0	109653423	C	T
7	rs13225833	0	109653692	G	A
7	rs76953263	0	109654133	T	C
7	rs2523200	0	109654142	G	A
7	rs142274367	0	109654186	T	C
7	rs2523201	0	109655623	A	C
7	rs2523202	0	109656273	G	A
7	rs2711373	0	109656435	T	C
7	rs2523203	0	109656445	A	G
7	rs2523204	0	109657833	A	C
7	rs73197942	0	109658132	C	T
7	rs2523205	0	109658142	T	C
7	rs79799463	0	109658252	C	A
7	rs73714017	0	109658747	T	A
7	rs35910146	0	109659225	C	T
7	rs55753195	0	109660593	T	C
7	rs73197945	0	109660709	T	C
7	rs73714018	0	109660934	T	C
7	rs2711352	0	109660956	C	A
7	rs2711353	0	109661668	G	A
7	rs2711354	0	109661992	T	C
7	rs2711355	0	109662012	G	C
7	rs78254204	0	109662042	G	A
7	rs73714023	0	109662313	G	A
7	rs2396196	0	109662858	T	C
7	rs73714024	0	109664160	G	A
7	rs4400310	0	109664548	A	C
7	rs4568544	0	109664816	C	G
7	rs73197950	0	109665252	T	C
7	rs73197951	0	109665295	T	C
7	rs2396197	0	109665598	T	C
7	rs17384047	0	109665707	T	C
7	rs55918323	0	109665915	C	T
7	rs11767999	0	109666205	C	T
7	rs2396198	0	109666709	A	G
7	rs35044406	0	109667534	G	A
7	rs12539092	0	109667548	A	G
7	rs73714028	0	109667576	G	A
7	rs73714029	0	109667687	C	G
7	rs76487742	0	109667878	C	A
7	rs73714030	0	109668188	A	G
7	rs7790235	0	109668523	G	A
7	rs12671674	0	109668702	T	C
7	rs80215383	0	109668937	A	G
7	rs13242808	0	109669012	A	G
7	rs118095662	0	109669112	A	G
7	rs77437078	0	109669142	C	G
7	rs73714031	0	109669333	G	A
7	rs75198432	0	109669496	T	C
7	rs4591959	0	109669530	G	T
7	rs78243551	0	109669577	T	C
7	rs141446492	0	109670217	G	A
7	rs4354246	0	109670451	T	G
7	rs112732844	0	109670857	A	G
7	rs13226456	0	109671343	C	T
7	rs118132801	0	109672327	C	A
7	rs6978394	0	109672476	G	T
7	rs145425625	0	109672572	G	A
7	rs139461881	0	109673019	G	T
7	rs113939038	0	109673173	T	C
7	rs74976619	0	109673220	G	A
7	rs138501054	0	109673380	C	G
7	rs142943908	0	109673701	T	C
7	rs140436727	0	109674242	T	G
7	rs141274348	0	109674511	C	T
7	rs145465801	0	109674569	C	G
7	rs4727733	0	109674723	T	G
7	rs7785615	0	109675123	G	T
7	rs7808417	0	109675383	T	G
7	rs59811986	0	109675678	G	A
7	rs6957231	0	109675853	G	C
7	rs144959002	0	109675855	A	C
7	rs12673619	0	109675898	G	A
7	rs6956972	0	109675927	A	G
7	rs12673593	0	109675970	C	T
7	rs140246491	0	109676253	A	C
7	rs58618874	0	109676479	G	C
7	rs62478849	0	109676614	T	C
7	rs6962116	0	109676750	C	T
7	rs12533013	0	109677009	T	C
7	rs10251582	0	109677042	A	G
7	rs6944758	0	109677088	T	C
7	rs73714033	0	109677121	T	G
7	rs10262280	0	109677297	C	T
7	rs10263053	0	109677813	G	A
7	rs3957266	0	109677953	A	G
7	rs7792756	0	109678031	T	G
7	rs2396199	0	109678286	C	T
7	rs4379391	0	109678391	C	G
7	rs13247668	0	109678561	T	C
7	rs13233435	0	109678623	C	G
7	rs77318588	0	109678819	T	A
7	rs28770858	0	109679059	C	T
7	rs13221416	0	109679248	T	C
7	rs13236877	0	109679298	A	G
7	rs10271187	0	109679688	C	T
7	rs35577877	0	109679989	A	G
7	rs59134556	0	109680002	T	A
7	rs6466318	0	109680029	G	A
7	rs6950398	0	109680175	C	T
7	rs12540270	0	109681344	C	T
7	rs75771083	0	109682089	T	C
7	rs73197965	0	109683140	C	T
7	rs2396200	0	109684654	T	C
7	rs61031201	0	109684798	C	T
7	rs1357955	0	109684830	C	A
7	rs1722073	0	109685382	C	G
7	rs1722072	0	109685398	A	T
7	rs116854054	0	109685871	T	C
7	rs1722070	0	109685969	G	A
7	rs1722069	0	109685995	T	C
7	rs1723630	0	109686516	G	A
7	rs75077022	0	109686580	A	G
7	rs2690710	0	109686821	G	A
7	rs1723626	0	109687310	G	A
7	rs1722098	0	109687380	T	C
7	rs1723625	0	109687420	C	A
7	rs1723624	0	109687556	C	T
7	rs75777571	0	109687646	G	A
7	rs3927300	0	109687666	T	A
7	rs73714036	0	109687986	A	G
7	rs13247982	0	109688011	A	G
7	rs2690716	0	109688629	T	C
7	rs73714037	0	109689175	C	T
7	rs1723633	0	109689307	C	G
7	rs7806795	0	109689309	G	C
7	rs142596841	0	109689437	T	C
7	rs1525518	0	109690053	G	T
7	rs1723634	0	109691540	C	T
7	rs1404852	0	109692550	T	C
7	rs62481963	0	109692591	T	C
7	rs6952898	0	109692637	A	T
7	rs1357956	0	109693186	G	A
7	rs78405510	0	109693327	A	C
7	rs76354773	0	109693406	T	G
7	rs75926285	0	109693524	G	A
7	rs11770442	0	109694553	T	C
7	rs6945798	0	109694639	T	C
7	rs73714040	0	109694667	T	C
7	rs1722099	0	109694807	T	A
7	rs6964610	0	109694999	G	A
7	rs4582491	0	109695025	C	T
7	rs1525522	0	109695585	C	T
7	rs12113623	0	109695777	T	C
7	rs73714043	0	109695850	A	G
7	rs1404857	0	109695905	G	C
7	rs1404856	0	109696162	T	G
7	rs1525521	0	109696175	T	C
7	rs118105074	0	109696851	T	G
7	rs192926031	0	109696906	C	G
7	rs6975130	0	109697157	A	G
7	rs10261784	0	109697253	G	A
7	rs6957695	0	109697278	T	C
7	rs75970536	0	109697465	T	A
7	rs6971210	0	109697521	T	C
7	rs1404855	0	109697590	T	C
7	rs1404854	0	109697675	G	A
7	rs117729180	0	109697770	G	A
7	rs117934443	0	109697779	A	G
7	rs6956533	0	109698446	C	T
7	rs73714044	0	109698547	T	A
7	rs150203133	0	109699942	A	G
7	rs2204469	0	109701190	A	T
7	rs117770974	0	109701417	T	C
7	rs73435542	0	109702924	C	G
7	rs2249789	0	109703062	C	T
7	rs2396205	0	109703309	T	C
7	rs74972538	0	109703898	A	T
7	rs1618049	0	109703925	C	G
7	rs117709734	0	109704189	G	A
7	rs7784323	0	109704591	A	C
7	rs1525513	0	109705384	G	T
7	rs1525512	0	109705423	T	G
7	rs1723622	0	109705689	G	C
7	rs76883315	0	109706416	A	G
7	rs76909852	0	109706529	A	T
7	rs1722100	0	109708583	C	T
7	rs13233541	0	109708676	G	A
7	rs13233450	0	109708737	C	G
7	rs11509191	0	109709097	G	C
7	rs1722102	0	109709131	T	C
7	rs80308834	0	109709364	T	C
7	rs78837305	0	109709723	A	G
7	rs1722103	0	109709737	G	A
7	rs10271342	0	109709943	C	T
7	rs80269587	0	109709947	T	C
7	rs1589874	0	109710244	G	C
7	rs77515532	0	109710334	G	T
7	rs74860149	0	109710355	C	A
7	rs35150030	0	109710507	T	C
7	rs17157374	0	109710535	T	C
7	rs80071044	0	109710597	C	T
7	rs62481969	0	109710631	T	A
7	rs116959822	0	109710722	A	G
7	rs11509937	0	109710776	T	C
7	rs7788476	0	109710901	A	T
7	rs7788978	0	109710998	G	C
7	rs1723620	0	109711074	A	C
7	rs7788952	0	109711280	A	G
7	rs7793344	0	109711537	G	A
7	rs9649329	0	109711861	T	C
7	rs17469491	0	109712420	A	G
7	rs1723619	0	109712514	C	T
7	rs10254489	0	109713113	A	G
7	rs10257670	0	109713426	A	C
7	rs183212131	0	109713611	T	G
7	rs117137667	0	109713798	C	T
7	rs9648951	0	109713961	A	G
7	rs11761488	0	109713973	G	A
7	rs9649330	0	109713993	C	G
7	rs9649331	0	109714185	T	C
7	rs10236852	0	109715320	G	T
7	rs10252868	0	109715878	T	C
7	rs1723657	0	109716137	C	T
7	rs117884179	0	109716622	C	A
7	rs60173545	0	109717100	A	G
7	rs1608842	0	109717196	G	A
7	rs12536439	0	109717281	T	C
7	rs78122398	0	109717708	T	C
7	rs1722104	0	109717717	T	C
7	rs118000662	0	109717816	C	T
7	rs1723655	0	109717860	A	C
7	rs149268931	0	109717920	C	T
7	rs1723654	0	109717924	G	C
7	rs1722105	0	109718216	C	T
7	rs1723653	0	109718270	G	A
7	rs28878797	0	109718671	G	T
7	rs2949792	0	109718766	T	C
7	rs186139423	0	109718795	T	C
7	rs1723652	0	109719099	G	A
7	rs10282205	0	109719227	T	C
7	rs1722106	0	109719287	T	C
7	rs1723651	0	109719318	T	C
7	rs1723650	0	109719487	G	T
7	rs76833863	0	109720115	T	C
7	rs1608841	0	109720212	C	G
7	rs1723649	0	109720321	G	A
7	rs1723648	0	109720337	G	A
7	rs79379259	0	109720577	G	A
7	rs12539392	0	109720628	C	T
7	rs73714048	0	109720756	A	G
7	rs1404859	0	109720780	G	A
7	rs12673278	0	109720858	C	T
7	rs10245119	0	109720986	A	G
7	rs78277708	0	109721486	A	T
7	rs77185750	0	109722332	T	A
7	rs13340481	0	109722969	C	T
7	rs113381242	0	109723879	A	G
7	rs150981413	0	109723957	T	C
7	rs73714049	0	109724397	C	T
7	rs1815112	0	109724732	T	C
7	rs71570901	0	109724933	A	G
7	rs884454	0	109725412	A	G
7	rs75127408	0	109725843	A	G
7	rs1722028	0	109725961	C	G
7	rs1357954	0	109726454	A	C
7	rs12538565	0	109726507	A	G
7	rs1632726	0	109727058	G	C
7	rs73714050	0	109727085	C	A
7	rs56785375	0	109727501	C	T
7	rs1722029	0	109727947	T	G
7	rs1723606	0	109728166	A	C
7	rs1723607	0	109728594	A	C
7	rs2692404	0	109728633	G	C
7	rs1723608	0	109728708	G	A
7	rs7784037	0	109728789	T	C
7	rs1723609	0	109728846	G	T
7	rs62478573	0	109728853	C	A
7	rs73714051	0	109729215	G	T
7	rs7805074	0	109729286	A	G
7	rs11508514	0	109729316	A	T
7	rs35220313	0	109729958	C	G
7	rs150855849	0	109730079	C	T
7	rs79390228	0	109730564	C	A
7	rs17157396	0	109730619	C	G
7	rs1723611	0	109731554	A	G
7	rs76765242	0	109731597	A	G
7	rs76149235	0	109731765	A	G
7	rs78004295	0	109732148	T	A
7	rs6951422	0	109732506	C	T
7	rs1525508	0	109732630	A	G
7	rs1464882	0	109732866	G	C
7	rs6957016	0	109733586	C	T
7	rs13242374	0	109733639	A	T
7	rs2177758	0	109733755	C	A
7	rs940770	0	109733975	G	A
7	rs940771	0	109734106	A	T
7	rs1525509	0	109734283	C	G
7	rs1525510	0	109734425	A	G
7	rs76686197	0	109734853	C	T
7	rs1722030	0	109735183	T	G
7	rs1723616	0	109735185	C	G
7	rs1525511	0	109735284	G	A
7	rs2222612	0	109735864	G	A
7	rs28630954	0	109735910	G	T
7	rs73714052	0	109736077	G	A
7	rs1722031	0	109736191	T	G
7	rs34385726	0	109736274	T	G
7	rs1722032	0	109736585	G	A
7	rs1722033	0	109736723	A	G
7	rs1723618	0	109736784	C	T
7	rs73714053	0	109736860	C	T
7	rs1722034	0	109736919	A	G
7	rs1628101	0	109737344	A	G
7	rs78511558	0	109737394	G	T
7	rs1723632	0	109738154	C	G
7	rs1722035	0	109738166	A	C
7	rs79621327	0	109738477	A	G
7	rs117166505	0	109738791	T	G
7	rs12705662	0	109738842	G	C
7	rs79353960	0	109738844	C	T
7	rs74586496	0	109739016	C	T
7	rs1723638	0	109739366	C	G
7	rs1722036	0	109739508	A	T
7	rs62478606	0	109739560	T	A
7	rs1722037	0	109739947	T	C
7	rs1722038	0	109739969	A	C
7	rs2692409	0	109740388	A	G
7	rs139673804	0	109740445	T	G
7	rs1723639	0	109740622	T	A
7	rs1723640	0	109740774	T	A
7	rs1723641	0	109740781	C	T
7	rs1722039	0	109741107	A	C
7	rs12666602	0	109741317	A	G
7	rs12670961	0	109741442	C	A
7	rs7803673	0	109741582	A	C
7	rs78552476	0	109741584	A	G
7	rs78772372	0	109742557	T	G
7	rs17157405	0	109742696	T	C
7	rs1626453	0	109743730	T	C
7	rs59106251	0	109744031	C	T
7	rs61054869	0	109744143	G	T
7	rs11770405	0	109744239	G	C
7	rs60241446	0	109744530	C	T
7	rs60019161	0	109744564	G	A
7	rs12538911	0	109744869	C	T
7	rs77169801	0	109744927	G	C
7	rs2711325	0	109744942	T	C
7	rs73199886	0	109745102	C	T
7	rs12533760	0	109745209	A	G
7	rs78633032	0	109745859	G	T
7	rs2692413	0	109745944	T	C
7	rs1404851	0	109746201	G	T
7	rs1723631	0	109747058	T	G
7	rs74954901	0	109747608	A	G
7	rs10265227	0	109748344	C	A
7	rs56304306	0	109749064	A	G
7	rs76409042	0	109749492	A	C
7	rs73419009	0	109749671	A	G
7	rs7786283	0	109750399	A	T
7	rs79190972	0	109750616	T	C
7	rs74382310	0	109750759	C	T
7	rs1917687	0	109751508	A	G
7	rs2244263	0	109751674	C	T
7	rs77460014	0	109751856	C	T
7	rs77911386	0	109751894	G	C
7	rs114161851	0	109752052	G	A
7	rs76580746	0	109752871	C	T
7	rs78273719	0	109752913	T	C
7	rs6965097	0	109753194	C	T
7	rs142809128	0	109753741	C	A
7	rs9791433	0	109754096	C	T
7	rs9791826	0	109754446	A	G
7	rs1568877	0	109754634	A	T
7	rs1568878	0	109754974	T	C
7	rs1525520	0	109755235	G	C
7	rs12112302	0	109756650	C	G
7	rs12112937	0	109756762	T	G
7	rs75358313	0	109756777	G	A
7	rs73199888	0	109757018	A	C
7	rs6948305	0	109757108	C	G
7	rs6948497	0	109757243	C	T
7	rs80240377	0	109757786	T	C
7	rs76225982	0	109757996	G	C
7	rs59675015	0	109759082	A	G
7	rs1722041	0	109759326	T	A
7	rs12531770	0	109759613	G	T
7	rs73419026	0	109760158	C	G
7	rs78785120	0	109760283	C	A
7	rs111411158	0	109760365	T	C
7	rs73419028	0	109760459	T	C
7	rs113739915	0	109760549	G	A
7	rs1722042	0	109760635	A	G
7	rs73419032	0	109760671	A	C
7	rs73419034	0	109760708	C	A
7	rs77432125	0	109760784	T	G
7	rs73199889	0	109760790	A	C
7	rs2711322	0	109762440	C	T
7	rs2711321	0	109762462	A	G
7	rs2711320	0	109762476	A	C
7	rs138199290	0	109763024	T	C
7	rs150646823	0	109763442	G	C
7	rs144496137	0	109764229	G	A
7	rs1722044	0	109764403	A	G
7	rs13246165	0	109764590	C	T
7	rs12670030	0	109764836	C	A
7	rs28806827	0	109765250	C	T
7	rs28750393	0	109765266	C	T
7	rs4449717	0	109765741	T	C
7	rs4338019	0	109765946	C	A
7	rs111287397	0	109766178	A	C
7	rs78943159	0	109766589	A	G
7	rs13227096	0	109767071	A	G
7	rs73199892	0	109767449	C	T
7	rs75423780	0	109767945	C	T
7	rs79473994	0	109768468	G	C
7	rs74378459	0	109768480	C	T
7	rs75836090	0	109768862	C	T
7	rs10249984	0	109769321	G	C
7	rs1357951	0	109770834	T	G
7	rs1404846	0	109770869	T	C
7	rs1404847	0	109770988	T	A
7	rs1404848	0	109771141	C	A
7	rs11771891	0	109771570	T	C
7	rs1723561	0	109771581	A	G
7	rs11761412	0	109771652	A	G
7	rs1525499	0	109771735	G	C
7	rs12532135	0	109772292	A	G
7	rs150391214	0	109772451	C	T
7	rs141263000	0	109772819	T	G
7	rs12671687	0	109772880	G	C
7	rs4730417	0	109773323	G	A
7	rs35553230	0	109773779	T	A
7	rs1722047	0	109774271	C	T
7	rs1357950	0	109774546	A	T
7	rs6950048	0	109775028	C	A
7	rs1722048	0	109775392	C	T
7	rs73714065	0	109775984	C	A
7	rs1723627	0	109776114	G	A
7	rs11773239	0	109777002	C	T
7	rs117117269	0	109777133	A	T
7	rs80054135	0	109777798	A	T
7	rs73714066	0	109777851	A	T
7	rs1723623	0	109778327	G	A
7	rs73714067	0	109778439	C	T
7	rs1722049	0	109778530	C	T
7	rs1722050	0	109778898	A	G
7	rs1723614	0	109779638	G	A
7	rs79126669	0	109779837	G	C
7	rs6973041	0	109780485	T	C
7	rs6953163	0	109780612	A	C
7	rs6953861	0	109781029	A	G
7	rs6954031	0	109781107	A	C
7	rs57486997	0	109781945	C	T
7	rs1722052	0	109782499	T	G
7	rs59406683	0	109782571	A	T
7	rs34937969	0	109782649	C	T
7	rs2140859	0	109782794	T	C
7	rs1723645	0	109783237	C	G
7	rs10953652	0	109783942	G	A
7	rs1404858	0	109784364	T	A
7	rs11762057	0	109784636	G	A
7	rs13228748	0	109785262	C	T
7	rs1722053	0	109785621	G	A
7	rs148563971	0	109785804	T	C
7	rs999274	0	109786352	T	C
7	rs2711382	0	109787143	G	A
7	rs1962007	0	109787765	A	C
7	rs1962006	0	109788017	A	G
7	rs12705667	0	109788205	G	A
7	rs73201705	0	109788341	T	C
7	rs1917682	0	109790352	C	A
7	rs1917683	0	109790534	C	T
7	rs1723562	0	109790535	A	G
7	rs1723563	0	109790867	C	T
7	rs1357952	0	109791144	G	T
7	rs1357953	0	109791273	T	C
7	rs1723565	0	109792090	A	G
7	rs13222455	0	109792174	T	C
7	rs1722054	0	109792297	G	A
7	rs1723566	0	109792546	T	C
7	rs12705668	0	109792609	G	C
7	rs7804183	0	109792895	T	C
7	rs1525500	0	109793244	T	C
7	rs35995383	0	109794077	T	C
7	rs76064155	0	109794708	A	G
7	rs1621485	0	109794756	C	T
7	rs1722055	0	109794757	G	A
7	rs13246482	0	109794839	G	A
7	rs1722056	0	109795429	C	T
7	rs1723568	0	109795451	A	T
7	rs1722057	0	109795798	C	T
7	rs2692418	0	109795939	T	C
7	rs1722058	0	109795988	C	T
7	rs2690690	0	109796220	C	A
7	rs13240749	0	109796432	T	C
7	rs1722060	0	109796623	T	C
7	rs1722061	0	109796782	A	G
7	rs1722062	0	109796851	T	G
7	rs12536911	0	109796883	G	C
7	rs1722063	0	109796910	C	G
7	rs1722064	0	109796996	A	G
7	rs116911706	0	109797543	G	C
7	rs1723570	0	109798006	T	A
7	rs1722065	0	109798156	C	T
7	rs1723571	0	109798492	G	A
7	rs1723572	0	109798538	G	A
7	rs1723573	0	109798592	T	G
7	rs1723574	0	109798607	A	C
7	rs1525501	0	109798853	G	A
7	rs143743480	0	109798881	C	T
7	rs1525502	0	109799023	T	C
7	rs1723576	0	109799199	G	T
7	rs1624928	0	109799526	C	T
7	rs1723577	0	109799582	T	C
7	rs1625755	0	109799611	A	G
7	rs1723578	0	109799792	G	A
7	rs2690691	0	109799999	G	C
7	rs1722066	0	109800360	C	T
7	rs2690692	0	109800832	T	C
7	rs73201788	0	109801528	T	C
7	rs10499987	0	109802202	C	A
7	rs11979748	0	109802394	G	T
7	rs10262431	0	109802608	C	A
7	rs9648952	0	109803224	G	A
7	rs6963734	0	109803437	T	C
7	rs6466325	0	109803577	C	A
7	rs10282541	0	109803803	T	A
7	rs10282546	0	109803812	T	C
7	rs10266963	0	109803967	C	T
7	rs4730418	0	109804442	G	A
7	rs73201790	0	109804585	T	A
7	rs7787865	0	109805517	C	T
7	rs118044915	0	109805890	C	T
7	rs183737838	0	109806127	T	G
7	rs6955595	0	109806181	C	T
7	rs6980262	0	109806673	T	C
7	rs10279674	0	109807067	C	T
7	rs13228019	0	109807461	C	T
7	rs6975594	0	109808006	C	T
7	rs7795982	0	109809055	T	C
7	rs7777245	0	109809056	G	A
7	rs7796294	0	109809254	T	C
7	rs13223217	0	109809697	T	C
7	rs1525505	0	109810002	G	T
7	rs141646302	0	109810622	A	C
7	rs1723593	0	109811300	C	T
7	rs2396210	0	109811345	A	C
7	rs2690693	0	109811833	T	C
7	rs7457592	0	109812785	G	A
7	rs80215455	0	109813252	A	T
7	rs13224529	0	109814028	C	T
7	rs12705669	0	109814168	T	G
7	rs12705670	0	109814184	T	G
7	rs151243186	0	109814643	T	C
7	rs2692410	0	109814772	T	G
7	rs9886255	0	109815014	A	T
7	rs10499988	0	109815076	C	T
7	rs1723644	0	109815261	A	C
7	rs2254897	0	109816138	C	T
7	rs940457	0	109816518	C	T
7	rs112147735	0	109817772	C	T
7	rs74725517	0	109817842	C	T
7	rs1525516	0	109819073	C	T
7	rs6960899	0	109819227	T	G
7	rs62478636	0	109820088	C	T
7	rs56100660	0	109820539	A	G
7	rs74881133	0	109820589	T	A
7	rs1525515	0	109820664	G	A
7	rs147666863	0	109820832	T	C
7	rs1525514	0	109820923	T	A
7	rs75039350	0	109821065	C	T
7	rs62478638	0	109821375	G	A
7	rs62478639	0	109821412	T	C
7	rs62478640	0	109821495	T	C
7	rs62478641	0	109821584	G	A
7	rs62478642	0	109821638	G	A
7	rs10262126	0	109821716	T	C
7	rs62478643	0	109821928	C	T
7	rs62478644	0	109822046	T	G
7	rs62478645	0	109822336	A	G
7	rs62478646	0	109822380	C	T
7	rs62478651	0	109822722	T	C
7	rs62478652	0	109822740	G	A
7	rs140242237	0	109822812	C	T
7	rs62478653	0	109822908	C	T
7	rs10250994	0	109822949	C	T
7	rs62478655	0	109823097	T	C
7	rs6966087	0	109823382	A	T
7	rs6948291	0	109823428	T	A
7	rs62478656	0	109823486	A	T
7	rs62478657	0	109823799	G	A
7	rs62478658	0	109823810	T	C
7	rs62478659	0	109823816	A	T
7	rs62480560	0	109823981	C	A
7	rs62480561	0	109824115	C	A
7	rs62480562	0	109824137	T	C
7	rs11760778	0	109824278	A	G
7	rs1619842	0	109824520	C	T
7	rs55708725	0	109824560	A	G
7	rs73203690	0	109824639	C	T
7	rs1723589	0	109824823	T	C
7	rs1723588	0	109824858	A	G
7	rs117724417	0	109824899	T	G
7	rs1722095	0	109824956	G	T
7	rs10233100	0	109825303	A	G
7	rs1723587	0	109825424	T	C
7	rs10233377	0	109825568	A	C
7	rs13230255	0	109825752	G	A
7	rs117515839	0	109825775	T	A
7	rs1722094	0	109825802	C	A
7	rs2140856	0	109826026	A	G
7	rs117552849	0	109826826	G	T
7	rs73205604	0	109826962	T	A
7	rs1722091	0	109827221	A	T
7	rs1722090	0	109827268	G	A
7	rs1723586	0	109827301	A	G
7	rs1723585	0	109827588	T	C
7	rs1722089	0	109827638	G	T
7	rs10249619	0	109827761	C	T
7	rs1723583	0	109827799	A	G
7	rs1723582	0	109828060	T	C
7	rs11525854	0	109828329	G	A
7	rs1722088	0	109828621	G	A
7	rs10253692	0	109828707	C	A
7	rs1722087	0	109828924	C	T
7	rs1722086	0	109828985	T	C
7	rs1722085	0	109829135	T	C
7	rs1723581	0	109829183	T	G
7	rs11770896	0	109829271	T	C
7	rs1722084	0	109829372	T	C
7	rs77973051	0	109829775	G	A
7	rs1722083	0	109829885	C	A
7	rs13225510	0	109829969	G	A
7	rs1722082	0	109829987	A	G
7	rs11525075	0	109830368	T	C
7	rs80060781	0	109830398	C	G
7	rs1723580	0	109830780	A	G
7	rs1722080	0	109830957	T	A
7	rs1722079	0	109831719	G	A
7	rs1525506	0	109831870	G	C
7	rs17157456	0	109832485	C	T
7	rs41468044	0	109832569	C	T
7	rs13308103	0	109832612	T	G
7	rs141463960	0	109833267	T	C
7	rs117379130	0	109833333	G	T
7	rs1623624	0	109833867	C	T
7	rs117175859	0	109833880	G	A
7	rs1622815	0	109833972	C	G
7	rs1621943	0	109834059	T	C
7	rs1722077	0	109834320	C	G
7	rs1723602	0	109834547	C	T
7	rs1723601	0	109834641	G	C
7	rs1723600	0	109834753	G	C
7	rs11773069	0	109835007	C	A
7	rs71542787	0	109835030	T	C
7	rs17393741	0	109835236	G	A
7	rs17157461	0	109835465	G	C
7	rs1723599	0	109835523	C	T
7	rs1723598	0	109835652	C	G
7	rs1723597	0	109835663	T	C
7	rs1722076	0	109836062	A	G
7	rs12374709	0	109836732	C	T
7	rs2177757	0	109836984	C	G
7	rs6967303	0	109837811	T	C
7	rs1629688	0	109839717	T	C
7	rs13234406	0	109840835	T	C
7	rs12666342	0	109841737	C	A
7	rs10953653	0	109841754	G	A
7	rs12668669	0	109841772	T	A
7	rs1723592	0	109841784	C	T
7	rs12668742	0	109842048	T	C
7	rs1608839	0	109842192	G	A
7	rs1608837	0	109842540	G	T
7	rs1917685	0	109842682	C	T
7	rs1608836	0	109842734	T	C
7	rs77847174	0	109844404	A	G
7	rs116188951	0	109845340	C	G
7	rs77876919	0	109846538	G	A
7	rs7791149	0	109847026	C	G
7	rs7810395	0	109847200	T	C
7	rs73716106	0	109848076	C	T
7	rs17157477	0	109848853	A	G
7	rs1723642	0	109850022	C	G
7	rs10267937	0	109850118	A	T
7	rs1106085	0	109851155	C	T
7	rs112962751	0	109851307	C	A
7	rs2692419	0	109851356	C	A
7	rs73716108	0	109851448	C	G
7	rs78167985	0	109852139	G	A
7	rs12669836	0	109852498	C	T
7	rs139249697	0	109853622	C	A
7	rs10258386	0	109854365	C	G
7	rs73423117	0	109854442	G	A
7	rs79483003	0	109854475	T	A
7	rs73207623	0	109854546	C	T
7	rs73716111	0	109855171	C	T
7	rs2396220	0	109856125	T	C
7	rs12705671	0	109856264	T	G
7	rs17157490	0	109857168	T	A
7	rs4730422	0	109857485	A	G
7	rs58679211	0	109858170	T	C
7	rs12531214	0	109859343	A	G
7	rs80305765	0	109859693	A	C
7	rs73207632	0	109860284	A	G
7	rs59465730	0	109860572	C	T
7	rs12532056	0	109860636	A	G
7	rs77628874	0	109861181	G	T
7	rs4730423	0	109862289	T	C
7	rs7782016	0	109862725	A	C
7	rs10270509	0	109862980	C	T
7	rs73716120	0	109865905	T	A
7	rs75078544	0	109866088	T	C
7	rs117628939	0	109866699	T	A
7	rs1989874	0	109866785	T	G
7	rs1989875	0	109866859	G	T
7	rs17416916	0	109866882	A	T
7	rs17157502	0	109867062	T	C
7	rs73207643	0	109867394	C	G
7	rs17507839	0	109867444	G	A
7	rs79325652	0	109867828	A	T
7	rs1013920	0	109868075	G	T
7	rs35212007	0	109868887	G	A
7	rs17416979	0	109869130	A	T
7	rs17840512	0	109869591	C	T
7	rs73716123	0	109871174	A	C
7	rs73207649	0	109871206	T	C
7	rs9641438	0	109871406	T	C
7	rs73716126	0	109873415	T	G
7	rs56412701	0	109875049	C	A
7	rs2188818	0	109875051	C	A
7	rs10258980	0	109875729	T	C
7	rs142426584	0	109875837	G	A
7	rs77583204	0	109876222	C	A
7	rs1115906	0	109876462	A	T
7	rs78196101	0	109876840	G	A
7	rs13230336	0	109877036	T	G
7	rs9640729	0	109877875	G	A
7	rs11766080	0	109878623	T	C
7	rs73209612	0	109878977	C	G
7	rs118142527	0	109879830	G	A
7	rs74976952	0	109880776	G	C
7	rs992173	0	109880879	G	T
7	rs73423166	0	109881007	T	C
7	rs73423170	0	109881060	C	G
7	rs2188811	0	109881114	A	G
7	rs2188812	0	109881120	A	G
7	rs2188813	0	109881189	C	T
7	rs2188814	0	109881210	T	C
7	rs11535240	0	109881274	T	C
7	rs114558784	0	109881412	T	C
7	rs17157509	0	109881775	C	T
7	rs79472986	0	109881796	C	A
7	rs55774253	0	109881863	C	T
7	rs149095051	0	109882039	G	A
7	rs73423177	0	109882649	C	A
7	rs13245712	0	109882848	G	T
7	rs11977979	0	109883755	G	A
7	rs28622266	0	109884380	C	T
7	rs10259163	0	109885059	C	T
7	rs11979125	0	109885257	G	A
7	rs57197552	0	109885559	T	C
7	rs28664951	0	109885698	T	A
7	rs17157523	0	109886080	A	G
7	rs13230449	0	109886136	G	A
7	rs17157526	0	109886302	T	C
7	rs2188815	0	109886388	G	A
7	rs13234372	0	109887100	G	A
7	rs73716132	0	109887253	C	T
7	rs10278480	0	109887526	A	T
7	rs7457034	0	109887560	G	A
7	rs12705672	0	109888464	C	T
7	rs12670309	0	109888799	C	T
7	rs12670312	0	109888862	C	T
7	rs12672594	0	109889092	T	G
7	rs7350039	0	109890278	A	G
7	rs2040629	0	109890854	A	G
7	rs719530	0	109890965	T	C
7	rs10487316	0	109891052	G	C
7	rs11769876	0	109891462	C	T
7	rs11769877	0	109891464	C	G
7	rs147579353	0	109892667	G	C
7	rs17417471	0	109893076	T	C
7	rs6948944	0	109893269	A	T
7	rs117376637	0	109893307	T	C
7	rs10274223	0	109893606	C	T
7	rs4141364	0	109893783	T	C
7	rs10953654	0	109894043	T	A
7	rs11982589	0	109894171	C	T
7	rs960299	0	109894307	A	G
7	rs78471511	0	109894661	G	A
7	rs80266054	0	109894718	G	A
7	rs3887186	0	109895537	C	T
7	rs2894563	0	109895547	C	T
7	rs116190807	0	109895649	G	A
7	rs142608963	0	109895782	C	T
7	rs139047792	0	109896182	C	A
7	rs17157542	0	109896666	G	C
7	rs6969603	0	109896700	A	T
7	rs6970250	0	109897040	C	A
7	rs17157548	0	109897204	G	T
7	rs189194870	0	109898605	C	T
7	rs17157550	0	109898757	T	C
7	rs116988631	0	109898783	A	G
7	rs66504640	0	109899379	C	A
7	rs67745100	0	109899540	G	T
7	rs68000598	0	109899554	T	C
7	rs117371888	0	109899858	C	T
7	rs74501275	0	109900012	G	A
7	rs980679	0	109900162	C	T
7	rs78560813	0	109900213	T	C
7	rs117854296	0	109900582	A	G
7	rs78715007	0	109900596	C	A
7	rs74343137	0	109900764	C	G
7	rs7796325	0	109900921	G	A
7	rs12666207	0	109901358	C	T
7	rs67867672	0	109901762	T	A
7	rs76068982	0	109902689	G	A
7	rs66789962	0	109902759	T	C
7	rs73209647	0	109902990	A	G
7	rs75244454	0	109903150	C	G
7	rs67169849	0	109903239	G	A
7	rs58650487	0	109903483	G	C
7	rs138813196	0	109903771	G	A
7	rs17157557	0	109904281	G	C
7	rs116999470	0	109904607	T	A
7	rs56250214	0	109904683	C	A
7	rs60215081	0	109904770	G	C
7	rs12705673	0	109904849	A	C
7	rs62478766	0	109905053	C	T
7	rs11770676	0	109905231	A	T
7	rs73423194	0	109905493	G	A
7	rs17157560	0	109905616	T	C
7	rs147211680	0	109907096	A	G
7	rs147386322	0	109907759	A	G
7	rs141017621	0	109908107	C	T
7	rs78603645	0	109908657	G	A
7	rs6978197	0	109909044	G	A
7	rs74367059	0	109909247	G	A
7	rs7779508	0	109910153	G	A
7	rs184799197	0	109910595	A	G
7	rs13224789	0	109910636	T	G
7	rs12671447	0	109911336	T	A
7	rs12673410	0	109911521	A	T
7	rs10487317	0	109911695	G	A
7	rs118125155	0	109912186	C	T
7	rs1002492	0	109912506	T	A
7	rs1008453	0	109912595	C	T
7	rs114781639	0	109914089	G	T
7	rs117834624	0	109914134	C	T
7	rs66867334	0	109914472	G	A
7	rs1124022	0	109915024	G	A
7	rs118153156	0	109915753	A	G
7	rs79832563	0	109915934	A	G
7	rs77060193	0	109916157	T	C
7	rs77661287	0	109916172	A	G
7	rs78653651	0	109916188	A	G
7	rs61254201	0	109916752	G	C
7	rs4727738	0	109917939	G	A
7	rs181000465	0	109918845	G	A
7	rs145389265	0	109919162	G	A
7	rs66481444	0	109920356	C	G
7	rs66867485	0	109920637	A	G
7	rs66805126	0	109921887	G	A
7	rs66680755	0	109921917	G	A
7	rs117054204	0	109922097	T	C
7	rs67805305	0	109922580	G	C
7	rs117828330	0	109922743	T	C
7	rs141937656	0	109922996	G	A
7	rs116977327	0	109923165	G	A
7	rs17157585	0	109923185	G	C
7	rs67579037	0	109923210	C	T
7	rs17157586	0	109923397	T	C
7	rs67678710	0	109923437	A	T
7	rs10487318	0	109923589	A	G
7	rs12111581	0	109923665	A	G
7	rs12112864	0	109923818	G	A
7	rs7781691	0	109924261	T	C
7	rs7785319	0	109924336	T	C
7	rs10953655	0	109924415	A	G
7	rs10953656	0	109924418	A	G
7	rs12536524	0	109924739	G	T
7	rs192348129	0	109925125	C	A
7	rs4609136	0	109925126	C	T
7	rs73193172	0	109925267	A	G
7	rs73193173	0	109925335	G	A
7	rs61005954	0	109925479	G	C
7	rs140216333	0	109925603	C	T
7	rs73193175	0	109926808	T	C
7	rs73193176	0	109926835	C	G
7	rs1079905	0	109927540	A	G
7	rs1986784	0	109927691	C	G
7	rs10277912	0	109927947	A	G
7	rs139770614	0	109928022	T	C
7	rs56331452	0	109928333	A	T
7	rs34013046	0	109928395	T	C
7	rs35594596	0	109928498	T	G
7	rs28685304	0	109929544	A	G
7	rs10256665	0	109929717	G	T
7	rs6978974	0	109931329	C	T
7	rs6979705	0	109931836	A	C
7	rs17509131	0	109931893	T	C
7	rs38753	0	109932168	G	A
7	rs17134805	0	109932279	T	C
7	rs6946243	0	109932332	C	T
7	rs73193182	0	109932452	A	G
7	rs148706374	0	109932464	G	A
7	rs10225958	0	109932877	T	G
7	rs73193184	0	109933242	G	A
7	rs2097714	0	109933488	G	A
7	rs73193185	0	109933610	G	C
7	rs2396222	0	109933856	T	C
7	rs73193188	0	109934625	T	C
7	rs73193189	0	109934731	A	G
7	rs17157596	0	109935150	A	G
7	rs76215142	0	109935288	G	A
7	rs148533581	0	109935417	A	G
7	rs141791938	0	109935513	C	T
7	rs38754	0	109936547	C	T
7	rs73193192	0	109937110	G	A
7	rs56396877	0	109937548	T	C
7	rs17157600	0	109938523	A	G
7	rs56847145	0	109938886	C	T
7	rs57329682	0	109938901	C	T
7	rs38755	0	109938926	G	A
7	rs10272558	0	109938984	G	C
7	rs73193197	0	109939133	T	C
7	rs10272725	0	109939167	G	A
7	rs10272613	0	109939207	C	G
7	rs73193198	0	109939267	T	C
7	rs36025464	0	109939286	A	T
7	rs38756	0	109939445	G	T
7	rs73193200	0	109940330	G	A
7	rs79274460	0	109940790	G	A
7	rs77371100	0	109940861	G	C
7	rs73193202	0	109940903	C	T
7	rs145071833	0	109941988	G	T
7	rs138853556	0	109942073	G	A
7	rs142609057	0	109942087	A	G
7	rs10487319	0	109943341	A	T
7	rs6977284	0	109943553	C	G
7	rs38758	0	109943767	C	A
7	rs10487320	0	109943907	C	T
7	rs34468992	0	109943929	G	A
7	rs34839279	0	109944809	G	A
7	rs35262326	0	109945104	T	C
7	rs2188816	0	109945667	G	A
7	rs2188817	0	109945682	C	T
7	rs17157611	0	109946065	G	A
7	rs13241571	0	109946567	G	A
7	rs12537248	0	109946860	T	C
7	rs67541433	0	109948214	A	G
7	rs35202782	0	109948217	A	C
7	rs73194709	0	109948586	A	C
7	rs4401782	0	109948789	G	A
7	rs73194713	0	109950597	A	G
7	rs35587918	0	109951976	G	A
7	rs111697182	0	109952271	A	G
7	rs142457428	0	109952926	C	T
7	rs7797576	0	109953507	G	T
7	rs73194716	0	109953529	A	G
7	rs35569680	0	109953615	C	A
7	rs38760	0	109953923	G	A
7	rs6466326	0	109955092	G	A
7	rs56190842	0	109956525	T	C
7	rs17157618	0	109956698	C	T
7	rs56114986	0	109957274	G	T
7	rs17157620	0	109957358	A	G
7	rs17509785	0	109957500	T	G
7	rs993479	0	109958306	C	T
7	rs10267528	0	109958550	T	G
7	rs73196534	0	109959047	T	C
7	rs17157622	0	109959170	T	G
7	rs17509853	0	109959755	G	A
7	rs75234610	0	109959873	T	A
7	rs35981128	0	109959912	G	A
7	rs7802137	0	109960138	G	T
7	rs28883405	0	109960526	A	G
7	rs147459118	0	109960603	C	T
7	rs7806423	0	109960848	C	T
7	rs146531360	0	109961053	C	T
7	rs10234627	0	109961341	A	G
7	rs34220176	0	109961466	A	T
7	rs9770286	0	109961479	G	C
7	rs38761	0	109961563	G	T
7	rs16873061	0	109961960	C	G
7	rs38762	0	109962022	G	A
7	rs2188819	0	109962500	G	A
7	rs17157629	0	109962849	T	C
7	rs141755723	0	109964389	G	A
7	rs34690573	0	109964561	C	A
7	rs73196543	0	109964713	C	T
7	rs34523493	0	109964714	G	A
7	rs17431785	0	109965884	C	T
7	rs78034683	0	109966275	T	C
7	rs12705676	0	109967140	T	C
7	rs78581243	0	109967384	G	A
7	rs34348726	0	109969150	T	C
7	rs17510090	0	109969407	T	C
7	rs17157630	0	109970066	T	C
7	rs73196545	0	109971049	A	G
7	rs35977157	0	109971328	C	T
7	rs73196546	0	109972016	G	A
7	rs73196548	0	109972303	A	G
7	rs35196463	0	109972525	C	T
7	rs10249803	0	109974056	T	C
7	rs7778637	0	109974564	G	T
7	rs117186061	0	109974883	A	C
7	rs73196551	0	109975709	T	C
7	rs73196552	0	109975872	G	A
7	rs75319255	0	109977075	C	G
7	rs10257748	0	109977829	A	G
7	rs10244422	0	109978060	T	A
7	rs73196555	0	109978143	G	T
7	rs38763	0	109978465	C	A
7	rs73196558	0	109979200	T	G
7	rs6962931	0	109979481	T	C
7	rs73196561	0	109980531	G	A
7	rs6968496	0	109980648	T	C
7	rs6948933	0	109980816	G	C
7	rs113441670	0	109981131	C	T
7	rs10244798	0	109981359	G	A
7	rs34444259	0	109981696	C	T
7	rs10245281	0	109981737	G	T
7	rs10260835	0	109981924	T	A
7	rs10245442	0	109982051	C	T
7	rs13240708	0	109982060	C	T
7	rs10248760	0	109982366	C	A
7	rs6959375	0	109982581	G	A
7	rs6959157	0	109982681	A	G
7	rs6959300	0	109982755	A	G
7	rs116866571	0	109983032	T	C
7	rs6960164	0	109983191	C	T
7	rs73196566	0	109983462	C	A
7	rs10253093	0	109983540	C	T
7	rs73196568	0	109983833	T	C
7	rs12705677	0	109984004	C	T
7	rs77240401	0	109984281	C	T
7	rs1034632	0	109985379	G	A
7	rs73196570	0	109985474	T	C
7	rs6975128	0	109985499	C	T
7	rs1859027	0	109987031	G	A
7	rs12705678	0	109987423	G	A
7	rs78226473	0	109987530	C	T
7	rs28478251	0	109987885	G	A
7	rs28701088	0	109987979	T	C
7	rs28373188	0	109988159	G	T
7	rs117209756	0	109988218	A	G
7	rs55829938	0	109988532	G	A
7	rs10252376	0	109988742	G	A
7	rs10252177	0	109988760	C	T
7	rs2396224	0	109989061	C	T
7	rs10268181	0	109989095	T	G
7	rs6945910	0	109989166	T	C
7	rs55808876	0	109989253	G	A
7	rs185154714	0	109990829	G	A
7	rs143123591	0	109991500	G	A
7	rs7811811	0	109992146	C	T
7	rs113048882	0	109992228	G	A
7	rs113437610	0	109992409	C	T
7	rs113168966	0	109992733	C	T
7	rs12705679	0	109993145	C	T
7	rs140572612	0	109993314	C	T
7	rs6951667	0	109993321	G	T
7	rs35622757	0	109993384	T	C
7	rs184304768	0	109993636	C	T
7	rs71572812	0	109994806	G	T
7	rs6466327	0	109995468	C	G
7	rs139275461	0	109995663	G	A
7	rs10226697	0	109996607	G	A
7	rs7800766	0	109996728	C	T
7	rs10226840	0	109996778	G	T
7	rs7801331	0	109996916	G	A
7	rs10267850	0	109997876	G	A
7	rs28870225	0	109999617	G	A
7	rs28882985	0	109999623	C	T
7	rs56072738	0	109999681	A	G
7	rs73196578	0	110000150	C	T
7	rs73196580	0	110000196	T	C
7	rs73196581	0	110000693	C	A
7	rs28889336	0	110001055	G	A
7	rs35225416	0	110001807	T	G
7	rs10085413	0	110002668	G	T
7	rs6972687	0	110003084	G	T
7	rs28623323	0	110003398	C	T
7	rs73716168	0	110003506	C	T
7	rs38768	0	110003852	T	C
7	rs73716169	0	110004654	G	C
7	rs73196583	0	110005929	G	A
7	rs55696092	0	110006944	G	C
7	rs10257383	0	110007612	A	C
7	rs10228293	0	110007749	C	G
7	rs147391142	0	110009145	C	T
7	rs13232412	0	110009661	A	T
7	rs13247393	0	110010049	T	C
7	rs12536111	0	110010335	T	C
7	rs35134657	0	110010716	C	T
7	rs56101192	0	110011497	T	C
7	rs55814644	0	110011981	G	A
7	rs73196585	0	110012188	C	T
7	rs73198742	0	110012929	T	C
7	rs73198743	0	110013473	A	G
7	rs73198744	0	110013503	G	A
7	rs73198745	0	110013727	G	A
7	rs143013880	0	110014444	A	T
7	rs117285007	0	110014874	G	C
7	rs10487321	0	110014987	T	C
7	rs10257901	0	110015067	G	A
7	rs17432057	0	110015588	A	T
7	rs73198746	0	110015927	C	T
7	rs117328700	0	110015990	T	C
7	rs2159699	0	110016909	C	A
7	rs2159700	0	110016970	C	T
7	rs12155146	0	110017222	C	T
7	rs73198747	0	110017419	A	C
7	rs112490766	0	110018006	C	T
7	rs73198751	0	110018065	A	G
7	rs17157641	0	110018099	G	A
7	rs114621654	0	110018804	T	C
7	rs117201016	0	110019443	G	T
7	rs73198752	0	110019456	T	A
7	rs112497609	0	110019458	G	A
7	rs2007610	0	110020445	C	T
7	rs12705680	0	110020954	C	T
7	rs12705681	0	110021314	T	C
7	rs62478776	0	110021365	T	C
7	rs73198754	0	110021548	T	C
7	rs12705682	0	110021563	A	G
7	rs13239937	0	110022077	G	A
7	rs10487322	0	110022239	G	C
7	rs17432316	0	110022475	T	C
7	rs17134812	0	110022482	A	C
7	rs35620972	0	110022685	A	G
7	rs34917604	0	110022821	C	T
7	rs13243231	0	110022830	A	G
7	rs17157642	0	110023361	A	G
7	rs6963665	0	110023933	C	A
7	rs12705683	0	110024019	C	T
7	rs55770625	0	110024201	T	C
7	rs12705684	0	110025004	A	G
7	rs73198761	0	110025042	T	C
7	rs17432399	0	110025379	C	T
7	rs149010728	0	110025545	C	T
7	rs11979408	0	110025952	C	T
7	rs12705685	0	110026043	A	T
7	rs12705686	0	110026066	T	C
7	rs17432489	0	110026876	G	T
7	rs7812078	0	110026984	G	A
7	rs73198766	0	110027066	A	G
7	rs12705687	0	110027724	C	T
7	rs4140833	0	110027812	A	T
7	rs4140830	0	110028210	C	T
7	rs4140831	0	110028274	C	T
7	rs4140832	0	110028305	G	A
7	rs77210990	0	110028555	C	T
7	rs12705688	0	110028559	C	A
7	rs74599628	0	110028739	C	T
7	rs35795741	0	110028856	T	C
7	rs6466329	0	110029087	T	C
7	rs2109736	0	110029478	C	T
7	rs77191146	0	110030165	G	A
7	rs2109737	0	110030196	C	T
7	rs73198770	0	110030443	T	G
7	rs79302564	0	110030470	T	C
7	rs7805400	0	110031160	C	T
7	rs7805420	0	110031226	A	G
7	rs11972343	0	110031234	A	C
7	rs7809285	0	110031342	C	T
7	rs10215897	0	110031901	C	T
7	rs117662319	0	110032013	A	G
7	rs13233752	0	110032330	C	T
7	rs10224745	0	110032926	T	C
7	rs55734454	0	110033324	C	A
7	rs12705689	0	110033359	G	A
7	rs77047223	0	110033545	A	C
7	rs11764566	0	110033874	A	T
7	rs73198772	0	110033949	T	A
7	rs10272740	0	110034245	G	A
7	rs4730428	0	110034353	A	T
7	rs78329419	0	110034371	T	C
7	rs11982765	0	110034378	C	T
7	rs73198773	0	110034489	A	T
7	rs66508170	0	110035430	C	T
7	rs138209256	0	110036296	A	G
7	rs10225027	0	110036332	C	T
7	rs10240576	0	110036353	T	C
7	rs10487323	0	110036519	T	C
7	rs10487324	0	110036601	G	A
7	rs34585749	0	110036626	A	T
7	rs7799593	0	110036803	C	T
7	rs11764402	0	110037249	T	C
7	rs10487325	0	110037371	C	A
7	rs7783665	0	110039196	G	A
7	rs7787637	0	110039723	A	C
7	rs56333379	0	110040342	G	T
7	rs7811817	0	110040777	T	C
7	rs117325372	0	110040835	T	C
7	rs73198781	0	110041276	G	A
7	rs186025725	0	110042806	G	T
7	rs13228785	0	110043681	C	A
7	rs115117586	0	110043876	C	T
7	rs56190346	0	110044643	C	A
7	rs13232899	0	110044916	A	T
7	rs77959744	0	110045935	A	G
7	rs55676429	0	110046163	G	A
7	rs190506870	0	110046234	C	T
7	rs6953811	0	110046551	C	T
7	rs66972135	0	110046613	G	T
7	rs6974080	0	110046716	T	C
7	rs6954034	0	110046765	A	G
7	rs6968385	0	110047471	C	T
7	rs4730430	0	110047964	C	T
7	rs58890786	0	110048127	C	T
7	rs4730431	0	110048392	G	T
7	rs11761966	0	110048614	G	A
7	rs143132084	0	110048623	G	A
7	rs211829	0	110048893	T	C
7	rs116391882	0	110049166	A	G
7	rs211827	0	110049300	T	C
7	rs211826	0	110049353	C	T
7	rs211825	0	110049380	A	C
7	rs211824	0	110049463	G	A
7	rs12532688	0	110049917	G	C
7	rs211823	0	110050127	C	T
7	rs73198785	0	110050180	G	T
7	rs211822	0	110050404	C	T
7	rs211821	0	110050623	C	T
7	rs2106755	0	110051262	G	A
7	rs211820	0	110051306	A	G
7	rs180680945	0	110051703	T	C
7	rs117040557	0	110052160	A	C
7	rs211817	0	110052349	A	G
7	rs55634663	0	110053604	A	G
7	rs73198788	0	110053849	C	A
7	rs916786	0	110054522	C	T
7	rs211815	0	110054993	G	T
7	rs6974218	0	110056000	A	C
7	rs6978971	0	110056350	G	A
7	rs138288963	0	110056359	T	C
7	rs6979574	0	110056953	A	G
7	rs139168965	0	110057928	C	T
7	rs67820402	0	110058388	C	T
7	rs211813	0	110058396	C	T
7	rs6961430	0	110058448	G	C
7	rs11770081	0	110058717	T	C
7	rs56725764	0	110059141	A	G
7	rs186014988	0	110059207	T	C
7	rs1396173	0	110059561	G	A
7	rs1396174	0	110059570	G	A
7	rs112871763	0	110059707	G	A
7	rs117602021	0	110059908	T	C
7	rs7783185	0	110059983	T	C
7	rs73198792	0	110060417	G	C
7	rs1508195	0	110060915	A	T
7	rs11769357	0	110061532	G	A
7	rs11769471	0	110061931	G	A
7	rs56211842	0	110062988	C	T
7	rs7783293	0	110063352	A	G
7	rs7783802	0	110063424	G	A
7	rs7802575	0	110063445	T	C
7	rs7783872	0	110063732	A	G
7	rs117364154	0	110064179	G	A
7	rs916785	0	110064582	T	G
7	rs6976439	0	110065062	T	C
7	rs73198796	0	110065152	T	A
7	rs1876503	0	110065920	A	T
7	rs1508196	0	110066016	G	A
7	rs1508197	0	110066026	A	G
7	rs66620769	0	110066554	C	T
7	rs147478500	0	110066611	A	T
7	rs6948951	0	110066980	T	C
7	rs6967164	0	110067208	A	T
7	rs1396177	0	110067344	A	G
7	rs73203207	0	110068084	C	A
7	rs6969410	0	110069015	T	G
7	rs117030277	0	110070061	G	A
7	rs6959956	0	110070924	C	T
7	rs79186292	0	110071111	G	A
7	rs73203211	0	110071282	A	G
7	rs211793	0	110071514	T	G
7	rs13235769	0	110071923	T	C
7	rs765361	0	110072063	T	C
7	rs211792	0	110072128	G	T
7	rs211791	0	110072646	A	G
7	rs211790	0	110072910	T	C
7	rs73203213	0	110073422	T	C
7	rs12669452	0	110073549	T	G
7	rs7807720	0	110073755	A	G
7	rs12667205	0	110073762	G	T
7	rs6466334	0	110074144	A	G
7	rs9656169	0	110074276	C	T
7	rs211801	0	110075577	G	T
7	rs1858033	0	110076139	C	T
7	rs211800	0	110076140	A	G
7	rs1848382	0	110076387	C	T
7	rs211799	0	110076424	A	G
7	rs141871664	0	110077294	C	A
7	rs211798	0	110077900	T	C
7	rs211797	0	110078237	C	G
7	rs169833	0	110078549	G	A
7	rs73203220	0	110079490	G	A
7	rs1811183	0	110079660	T	C
7	rs147994116	0	110080212	T	C
7	rs17157688	0	110080524	C	T
7	rs73203224	0	110080785	T	C
7	rs140057772	0	110081451	T	A
7	rs211812	0	110083052	C	G
7	rs211811	0	110083672	A	G
7	rs7779275	0	110083933	T	C
7	rs17157691	0	110084080	C	G
7	rs145604131	0	110084795	G	T
7	rs12673482	0	110085734	T	G
7	rs113968490	0	110086333	A	G
7	rs148188769	0	110086551	A	T
7	rs142766181	0	110086748	G	C
7	rs6466336	0	110088215	A	G
7	rs73203229	0	110088605	C	T
7	rs211809	0	110088623	G	A
7	rs211808	0	110089321	A	C
7	rs77317635	0	110089579	C	T
7	rs12056213	0	110089725	T	G
7	rs140900247	0	110089960	T	C
7	rs6972309	0	110090699	G	A
7	rs211805	0	110091388	T	C
7	rs211804	0	110091460	A	C
7	rs211803	0	110091748	T	G
7	rs73203236	0	110093540	A	G
7	rs73203237	0	110093598	A	C
7	rs369710	0	110093849	T	G
7	rs12705693	0	110094436	G	C
7	rs73203239	0	110094598	A	C
7	rs402946	0	110095056	T	G
7	rs416050	0	110095211	G	A
7	rs4289740	0	110095423	G	A
7	rs404346	0	110095539	A	G
7	rs73203242	0	110095769	C	T
7	rs506174	0	110095873	G	C
7	rs6466337	0	110096076	C	T
7	rs7795082	0	110096274	G	A
7	rs396911	0	110096685	A	G
7	rs398881	0	110096700	G	T
7	rs367898	0	110097040	C	G
7	rs73203246	0	110097152	C	G
7	rs1396176	0	110097308	A	C
7	rs503447	0	110097900	G	A
7	rs111545830	0	110098245	A	G
7	rs112121835	0	110098358	G	A
7	rs139283814	0	110098577	C	T
7	rs492778	0	110098776	A	G
7	rs73203247	0	110099384	G	A
7	rs12534281	0	110099852	A	T
7	rs73203249	0	110099855	G	A
7	rs373396	0	110100055	T	C
7	rs437486	0	110100334	T	C
7	rs66494468	0	110100490	G	A
7	rs79981024	0	110100602	A	C
7	rs73203251	0	110100620	T	C
7	rs442451	0	110101546	A	G
7	rs398554	0	110101603	G	A
7	rs422534	0	110101707	G	C
7	rs446094	0	110101721	C	T
7	rs422305	0	110101796	G	T
7	rs449628	0	110101928	T	C
7	rs143086949	0	110101989	T	C
7	rs73203253	0	110102062	T	C
7	rs10953660	0	110103010	G	C
7	rs399827	0	110103058	C	G
7	rs144652829	0	110103345	A	G
7	rs406772	0	110103400	G	A
7	rs401228	0	110103953	C	G
7	rs10248611	0	110104220	T	C
7	rs409006	0	110104450	A	G
7	rs396706	0	110104637	G	A
7	rs117781477	0	110104703	T	C
7	rs929219	0	110105967	A	C
7	rs7782513	0	110106165	A	C
7	rs440887	0	110106381	C	T
7	rs117362044	0	110106389	A	G
7	rs388129	0	110106507	G	C
7	rs440558	0	110106568	C	T
7	rs440568	0	110106593	C	T
7	rs6953798	0	110106697	C	T
7	rs10226721	0	110107348	G	A
7	rs488285	0	110107415	C	A
7	rs437727	0	110107850	C	T
7	rs407050	0	110108202	T	C
7	rs6955783	0	110108451	T	A
7	rs440983	0	110108696	G	A
7	rs367291	0	110108836	A	G
7	rs370565	0	110108966	A	T
7	rs148377045	0	110109220	A	C
7	rs425466	0	110109557	T	C
7	rs420177	0	110109564	A	T
7	rs2023788	0	110109590	C	T
7	rs112298599	0	110109842	G	T
7	rs113022202	0	110109850	G	A
7	rs11762939	0	110109897	G	C
7	rs187765107	0	110110003	C	G
7	rs139707460	0	110110026	A	G
7	rs11762979	0	110110187	C	G
7	rs2021079	0	110112426	G	C
7	rs62478818	0	110112470	C	T
7	rs117522054	0	110112643	G	A
7	rs2079003	0	110112652	G	A
7	rs6957600	0	110112732	C	T
7	rs441666	0	110112929	A	G
7	rs76095700	0	110113266	A	G
7	rs75080353	0	110113375	C	G
7	rs7795280	0	110113385	C	T
7	rs150674021	0	110115183	G	A
7	rs6955384	0	110115481	T	G
7	rs487521	0	110115592	A	C
7	rs144491294	0	110115719	A	C
7	rs511658	0	110115750	C	T
7	rs151082707	0	110115846	G	C
7	rs7458696	0	110116009	A	G
7	rs141155783	0	110117439	C	T
7	rs62478821	0	110117630	C	G
7	rs12705694	0	110118045	G	A
7	rs28522653	0	110118511	C	T
7	rs55708312	0	110119436	T	A
7	rs2221639	0	110119477	C	A
7	rs2102410	0	110119961	G	A
7	rs117789627	0	110120158	G	C
7	rs10234862	0	110120191	C	T
7	rs1588196	0	110121008	T	C
7	rs1588195	0	110121013	G	A
7	rs117808235	0	110121143	A	G
7	rs117230625	0	110121163	G	A
7	rs73205226	0	110121343	T	C
7	rs28827901	0	110122142	C	T
7	rs2940382	0	110122615	A	T
7	rs2940380	0	110123374	G	C
7	rs187622738	0	110123553	A	C
7	rs1508184	0	110123697	T	C
7	rs114383809	0	110123939	T	C
7	rs149456011	0	110123977	T	C
7	rs78500913	0	110124829	C	G
7	rs2940378	0	110125420	A	G
7	rs1548165	0	110125792	G	A
7	rs111977942	0	110126006	G	A
7	rs1548164	0	110126024	C	T
7	rs1508183	0	110126445	G	A
7	rs2966404	0	110127814	G	A
7	rs77046576	0	110128015	G	A
7	rs10275471	0	110128091	A	G
7	rs144317094	0	110128723	C	A
7	rs148380742	0	110128724	T	G
7	rs12705695	0	110129145	G	C
7	rs113072162	0	110129428	G	A
7	rs55669353	0	110129726	T	G
7	rs117393943	0	110129732	T	A
7	rs2940375	0	110129789	G	C
7	rs62465627	0	110129793	T	C
7	rs925153	0	110129946	G	C
7	rs1508182	0	110130255	T	C
7	rs2940374	0	110130260	A	G
7	rs1605569	0	110130784	G	A
7	rs10277639	0	110131520	T	C
7	rs6943430	0	110132495	G	A
7	rs6943600	0	110132602	G	A
7	rs73205238	0	110132743	C	T
7	rs2940373	0	110132932	G	A
7	rs77563025	0	110133115	G	A
7	rs2940372	0	110133550	T	C
7	rs10270301	0	110133558	C	T
7	rs117278020	0	110133592	G	C
7	rs2966406	0	110134191	C	T
7	rs142324465	0	110134263	G	C
7	rs4455768	0	110134590	C	T
7	rs80048517	0	110134826	C	T
7	rs2940371	0	110135183	G	A
7	rs113924895	0	110135329	G	A
7	rs12705696	0	110135366	C	T
7	rs10953661	0	110135479	T	C
7	rs79151381	0	110135488	C	T
7	rs2966408	0	110135844	T	A
7	rs6960121	0	110135986	C	T
7	rs6466339	0	110136997	T	C
7	rs2940370	0	110137186	A	G
7	rs12705698	0	110137377	G	A
7	rs2940369	0	110137467	A	G
7	rs2940367	0	110138068	A	G
7	rs2966409	0	110138148	T	C
7	rs138483676	0	110138245	C	A
7	rs4730433	0	110138571	A	T
7	rs12672609	0	110138817	G	A
7	rs7781181	0	110138843	C	G
7	rs13239340	0	110139436	G	A
7	rs58641928	0	110139991	G	A
7	rs6957547	0	110140405	A	T
7	rs2174889	0	110140492	T	C
7	rs2966411	0	110140786	A	C
7	rs2966412	0	110141344	A	G
7	rs13246981	0	110141436	G	A
7	rs74778778	0	110141517	C	T
7	rs35651604	0	110142070	T	C
7	rs10256089	0	110142500	A	G
7	rs78018431	0	110142818	G	A
7	rs117985830	0	110142835	A	G
7	rs147412163	0	110143261	G	A
7	rs6974477	0	110143899	C	T
7	rs75429466	0	110144036	G	A
7	rs73205249	0	110144108	T	C
7	rs7811230	0	110144415	G	A
7	rs73205251	0	110145171	T	C
7	rs1508205	0	110145938	G	T
7	rs146619199	0	110145988	C	T
7	rs12668969	0	110146918	G	A
7	rs7799583	0	110147378	G	A
7	rs10255144	0	110147745	A	C
7	rs11768356	0	110148561	A	T
7	rs6972522	0	110148878	A	G
7	rs12705699	0	110148883	G	A
7	rs75597352	0	110149081	A	G
7	rs1508203	0	110149864	T	C
7	rs148627635	0	110150049	G	A
7	rs1848386	0	110150225	G	A
7	rs112133465	0	110151012	T	C
7	rs73429257	0	110151175	G	A
7	rs2940406	0	110151340	C	T
7	rs1532975	0	110151778	T	G
7	rs1989134	0	110152192	T	C
7	rs12705700	0	110152622	A	C
7	rs73429261	0	110152882	C	G
7	rs1508202	0	110153569	G	A
7	rs1532973	0	110153599	G	C
7	rs2966415	0	110153849	C	G
7	rs62465629	0	110153866	T	C
7	rs6948228	0	110154335	T	C
7	rs1508200	0	110154540	C	T
7	rs2940403	0	110155323	C	T
7	rs2940402	0	110155341	C	T
7	rs1848385	0	110156317	G	T
7	rs2894570	0	110156322	A	C
7	rs1848384	0	110156436	G	A
7	rs113278261	0	110156724	C	T
7	rs6466341	0	110156813	C	T
7	rs6466342	0	110156815	G	A
7	rs7793285	0	110156997	T	C
7	rs2396252	0	110157022	A	T
7	rs6960599	0	110157254	T	C
7	rs2966417	0	110157546	A	G
7	rs7807567	0	110158226	T	C
7	rs1354991	0	110158246	C	T
7	rs925160	0	110158551	A	C
7	rs925159	0	110158580	A	G
7	rs111764464	0	110158593	C	T
7	rs925158	0	110158645	G	A
7	rs7793126	0	110158791	C	T
7	rs2940400	0	110158910	C	A
7	rs10250093	0	110158965	G	A
7	rs73205259	0	110159004	C	A
7	rs1948989	0	110159674	C	T
7	rs145731384	0	110159745	C	A
7	rs12705702	0	110160006	A	G
7	rs12705705	0	110160161	T	C
7	rs7798798	0	110160201	C	T
7	rs7799099	0	110160252	G	A
7	rs12705706	0	110160498	T	C
7	rs4730438	0	110160724	G	A
7	rs6975627	0	110161348	G	A
7	rs9691601	0	110161560	C	T
7	rs12155419	0	110162264	T	A
7	rs12155135	0	110162299	G	A
7	rs12155486	0	110162302	T	C
7	rs10953662	0	110162374	A	T
7	rs7796974	0	110163125	T	G
7	rs7778205	0	110163143	G	A
7	rs12705707	0	110163552	C	T
7	rs12154592	0	110163931	A	G
7	rs113553927	0	110163933	T	G
7	rs118055061	0	110164420	T	C
7	rs6954042	0	110164447	G	A
7	rs1508199	0	110164808	T	C
7	rs2966419	0	110165990	C	G
7	rs6964713	0	110166654	C	T
7	rs56021108	0	110167330	A	G
7	rs75972237	0	110169092	G	A
7	rs73205263	0	110169164	C	A
7	rs62465654	0	110169276	C	T
7	rs13239034	0	110169398	C	T
7	rs71542790	0	110169862	G	A
7	rs35003955	0	110170144	T	A
7	rs35706071	0	110170340	G	A
7	rs10234302	0	110170875	T	C
7	rs2940394	0	110171256	T	C
7	rs10278459	0	110171257	G	A
7	rs6466343	0	110171958	G	C
7	rs2966420	0	110172048	G	T
7	rs7796754	0	110172116	C	T
7	rs1876502	0	110172373	C	A
7	rs4730439	0	110172394	T	C
7	rs1508192	0	110172649	G	A
7	rs56032941	0	110173123	A	T
7	rs10260765	0	110173993	A	G
7	rs10260781	0	110174041	A	G
7	rs4730440	0	110174057	G	A
7	rs116940544	0	110174164	T	C
7	rs7790198	0	110174201	T	C
7	rs953727	0	110174508	A	T
7	rs953728	0	110174734	C	T
7	rs953729	0	110174844	T	A
7	rs77702272	0	110175195	C	T
7	rs10272579	0	110176383	A	G
7	rs2940396	0	110177524	A	G
7	rs10808165	0	110178548	A	C
7	rs73717109	0	110178860	C	T
7	rs2966422	0	110178950	C	A
7	rs55735006	0	110179790	A	G
7	rs56407337	0	110179847	T	C
7	rs2940384	0	110180131	C	T
7	rs10250176	0	110180154	T	C
7	rs13221425	0	110180703	T	A
7	rs10238549	0	110181022	C	T
7	rs13237799	0	110181324	G	C
7	rs12705709	0	110182414	A	C
7	rs2940385	0	110183622	C	T
7	rs12705710	0	110184313	G	T
7	rs925156	0	110186587	T	C
7	rs17394956	0	110186769	T	C
7	rs12705711	0	110187191	T	C
7	rs73205274	0	110187683	G	A
7	rs10249554	0	110188743	C	G
7	rs1911710	0	110188835	T	A
7	rs10265390	0	110189043	T	C
7	rs73205276	0	110189113	T	C
7	rs1911711	0	110189156	A	G
7	rs2966424	0	110189944	G	A
7	rs1117030	0	110190318	G	A
7	rs1605570	0	110190468	A	C
7	rs2136009	0	110190939	C	G
7	rs73205277	0	110191074	C	T
7	rs10262019	0	110191820	C	T
7	rs12537289	0	110192013	C	T
7	rs117666100	0	110192014	G	A
7	rs74907813	0	110192041	G	A
7	rs76095858	0	110192155	G	A
7	rs4727740	0	110192161	T	C
7	rs138724119	0	110192313	C	T
7	rs7455199	0	110193158	A	C
7	rs76579929	0	110193413	G	A
7	rs12533476	0	110193576	A	C
7	rs1508186	0	110193894	T	G
7	rs144732615	0	110195062	G	A
7	rs73717112	0	110195510	T	A
7	rs10279292	0	110196228	C	T
7	rs57880522	0	110196542	A	T
7	rs13247926	0	110196616	C	G
7	rs34707319	0	110196895	C	G
7	rs2940390	0	110196988	A	T
7	rs1508187	0	110197339	T	C
7	rs12333992	0	110197362	C	T
7	rs13231398	0	110197412	G	C
7	rs116072826	0	110203747	T	G
7	rs73205281	0	110203945	T	A
7	rs6466344	0	110204704	C	G
7	rs17473554	0	110204988	T	C
7	rs4146059	0	110205082	C	A
7	rs55917341	0	110205208	G	C
7	rs12705712	0	110206036	A	G
7	rs2966427	0	110206775	C	G
7	rs75118444	0	110207228	G	A
7	rs75565819	0	110208093	C	A
7	rs7800391	0	110208243	C	T
7	rs12666715	0	110208557	C	G
7	rs1396170	0	110209984	G	C
7	rs2396264	0	110210376	T	G
7	rs150835722	0	110211217	T	A
7	rs77401962	0	110211615	G	A
7	rs78315179	0	110212457	A	G
7	rs1396172	0	110212702	G	A
7	rs73205284	0	110212720	G	T
7	rs12705714	0	110213167	A	T
7	rs117097587	0	110213236	G	A
7	rs13233267	0	110214134	T	C
7	rs12536009	0	110214921	G	A
7	rs17395309	0	110215961	G	A
7	rs116300663	0	110215962	G	T
7	rs117987633	0	110216038	C	A
7	rs1508190	0	110216722	A	T
7	rs116945730	0	110217013	C	A
7	rs1632538	0	110219320	C	T
7	rs73205288	0	110221335	A	C
7	rs7783350	0	110221925	G	A
7	rs4730442	0	110223215	G	C
7	rs34319400	0	110223803	T	A
7	rs10224815	0	110225112	A	C
7	rs1723746	0	110225793	C	T
7	rs10499990	0	110225844	G	A
7	rs141350591	0	110226041	G	A
7	rs10273508	0	110227640	A	T
7	rs1734236	0	110227761	T	C
7	rs17395520	0	110228478	G	A
7	rs6958911	0	110229058	C	G
7	rs10252304	0	110229363	G	T
7	rs73205295	0	110229636	A	T
7	rs1917717	0	110232564	G	A
7	rs10281067	0	110233021	T	C
7	rs10268901	0	110233302	G	A
7	rs1723745	0	110233943	A	G
7	rs10273667	0	110234895	C	T
7	rs1723744	0	110236196	T	C
7	rs1734235	0	110236218	C	A
7	rs1404918	0	110236649	A	G
7	rs1404917	0	110236681	A	G
7	rs1723743	0	110237043	A	G
7	rs1723742	0	110237048	A	C
7	rs73205296	0	110237982	C	T
7	rs1525666	0	110238652	C	T
7	rs1723741	0	110238867	A	T
7	rs116925475	0	110239002	T	C
7	rs7789139	0	110240470	C	T
7	rs56059236	0	110242757	T	C
7	rs117561009	0	110243158	G	C
7	rs1734232	0	110243809	T	C
7	rs73205297	0	110244688	C	T
7	rs1723740	0	110245369	C	G
7	rs10238657	0	110245945	G	C
7	rs6946221	0	110246195	G	T
7	rs1723739	0	110246294	T	C
7	rs138702212	0	110248770	C	T
7	rs1734227	0	110249513	T	C
7	rs76605014	0	110251421	A	G
7	rs10245866	0	110252960	G	A
7	rs117452408	0	110256300	T	C
7	rs12155401	0	110256533	T	C
7	rs1734228	0	110257825	C	A
7	rs73205301	0	110258548	T	C
7	rs7795956	0	110259545	A	T
7	rs4730443	0	110260524	G	A
7	rs1734229	0	110260845	G	C
7	rs73205302	0	110261218	A	C
7	rs1404916	0	110261886	A	G
7	rs1621842	0	110262147	G	T
7	rs144955294	0	110262691	C	T
7	rs689501	0	110263133	A	C
7	rs77032931	0	110263908	T	A
7	rs12668315	0	110264234	A	G
7	rs1723738	0	110264701	G	A
7	rs1525665	0	110264922	T	A
7	rs73207003	0	110264953	A	G
7	rs1723737	0	110265015	G	A
7	rs73207004	0	110265164	A	G
7	rs12533170	0	110267021	T	C
7	rs1525663	0	110268453	C	G
7	rs10225176	0	110269149	T	C
7	rs13238063	0	110269452	G	A
7	rs11773457	0	110271983	C	T
7	rs73207008	0	110272028	C	T
7	rs1404915	0	110272427	C	A
7	rs9969261	0	110272870	A	G
7	rs1734230	0	110273783	C	T
7	rs2707732	0	110273944	A	T
7	rs1734234	0	110274567	A	G
7	rs1612957	0	110274772	C	T
7	rs5002187	0	110275679	A	G
7	rs1723736	0	110276101	T	A
7	rs1404927	0	110276449	G	A
7	rs6950931	0	110277046	C	A
7	rs59417384	0	110277099	T	A
7	rs1357974	0	110277170	G	A
7	rs11977624	0	110277290	A	G
7	rs10155808	0	110278031	G	A
7	rs34456363	0	110279002	C	T
7	rs13239945	0	110279047	T	C
7	rs12667126	0	110279304	C	G
7	rs12671482	0	110279397	A	G
7	rs6466345	0	110279949	A	G
7	rs73433259	0	110280619	G	A
7	rs61704521	0	110280815	T	C
7	rs117564461	0	110281043	C	T
7	rs11978281	0	110281317	T	C
7	rs10240725	0	110281461	C	G
7	rs6949507	0	110282027	G	A
7	rs12705715	0	110282686	A	G
7	rs76798309	0	110282876	G	A
7	rs1723750	0	110282934	G	A
7	rs10245868	0	110283048	G	A
7	rs1734239	0	110283259	T	C
7	rs1723749	0	110283269	C	T
7	rs1734240	0	110283903	T	C
7	rs1734241	0	110283928	T	C
7	rs1723748	0	110284006	C	T
7	rs12535109	0	110284071	C	G
7	rs1404920	0	110284289	C	T
7	rs182099315	0	110284470	C	T
7	rs187053037	0	110284475	A	T
7	rs1464894	0	110285468	T	C
7	rs76999921	0	110285470	A	C
7	rs139574219	0	110287083	T	C
7	rs17157870	0	110287125	G	T
7	rs77185215	0	110287244	A	T
7	rs11975572	0	110287705	G	A
7	rs17157871	0	110287800	C	G
7	rs79191194	0	110287816	T	G
7	rs11979248	0	110288207	T	C
7	rs75021745	0	110289614	G	A
7	rs17157872	0	110290401	T	C
7	rs141272885	0	110290988	C	T
7	rs17157876	0	110291040	C	T
7	rs1404928	0	110292046	C	T
7	rs75181884	0	110292530	C	A
7	rs78809303	0	110293540	T	C
7	rs13236036	0	110294174	G	A
7	rs13236133	0	110294203	G	T
7	rs140532958	0	110294431	T	A
7	rs79921063	0	110294611	A	T
7	rs73207021	0	110294885	G	A
7	rs61149258	0	110294892	T	G
7	rs10230353	0	110295142	T	C
7	rs12539333	0	110295279	C	T
7	rs12705716	0	110295338	C	A
7	rs6958540	0	110296251	C	G
7	rs140299547	0	110296726	A	T
7	rs10252331	0	110297055	A	G
7	rs138772589	0	110297310	G	T
7	rs12532288	0	110297327	A	T
7	rs143835267	0	110298659	G	A
7	rs186334744	0	110298956	T	G
7	rs112919141	0	110299116	T	A
7	rs4358726	0	110299214	C	T
7	rs6466348	0	110299492	C	T
7	rs10242881	0	110300147	A	G
7	rs79397766	0	110300225	G	A
7	rs112014954	0	110300501	C	T
7	rs77937883	0	110300767	C	G
7	rs2001465	0	110300943	G	A
7	rs869100	0	110301346	T	G
7	rs872492	0	110301592	G	A
7	rs872491	0	110301730	C	G
7	rs7781941	0	110302374	T	C
7	rs1525677	0	110302695	T	C
7	rs1525676	0	110302792	C	T
7	rs1525675	0	110302846	T	C
7	rs1044729	0	110303527	T	C
7	rs76771931	0	110304051	G	T
7	rs10262834	0	110304526	A	C
7	rs10234128	0	110304865	G	C
7	rs73207023	0	110305167	G	A
7	rs60421049	0	110305345	A	T
7	rs56946867	0	110305404	T	G
7	rs58165417	0	110305415	A	T
7	rs75670175	0	110305556	G	A
7	rs58592948	0	110305627	T	C
7	rs58706416	0	110305733	G	C
7	rs73433288	0	110306119	C	A
7	rs10238467	0	110306141	C	T
7	rs10238580	0	110306220	C	T
7	rs10241789	0	110306450	C	T
7	rs10242006	0	110306480	G	A
7	rs62463969	0	110306741	C	T
7	rs10242441	0	110306975	C	T
7	rs143367086	0	110307042	C	T
7	rs113156378	0	110307222	G	A
7	rs112045088	0	110307228	G	C
7	rs73207026	0	110307865	T	A
7	rs118063445	0	110308091	G	A
7	rs7803696	0	110309034	G	T
7	rs62463970	0	110309045	G	A
7	rs1404923	0	110309543	C	T
7	rs4727741	0	110310553	C	G
7	rs13247342	0	110310858	T	G
7	rs73207028	0	110310860	T	C
7	rs9656170	0	110311917	G	A
7	rs10244855	0	110312338	G	T
7	rs117529151	0	110313193	G	T
7	rs73207091	0	110313234	G	A
7	rs117275791	0	110313280	G	A
7	rs4730446	0	110313668	T	G
7	rs4424199	0	110313744	C	T
7	rs7793471	0	110314175	G	A
7	rs62463971	0	110314216	A	T
7	rs118129670	0	110314239	G	T
7	rs73207094	0	110315092	C	T
7	rs112600184	0	110315367	C	T
7	rs79284112	0	110315651	T	C
7	rs73207096	0	110315746	T	A
7	rs12705717	0	110316231	T	C
7	rs78844832	0	110316925	T	A
7	rs1525672	0	110317332	A	G
7	rs78924749	0	110317372	C	G
7	rs73207100	0	110317590	T	A
7	rs75517381	0	110317713	C	T
7	rs1525671	0	110318027	T	C
7	rs111475623	0	110318132	C	T
7	rs956407	0	110318450	G	C
7	rs17475963	0	110318911	T	G
7	rs6956636	0	110319540	T	C
7	rs61672846	0	110319796	T	C
7	rs62463972	0	110320059	C	T
7	rs4305834	0	110320069	T	G
7	rs7807511	0	110320244	A	G
7	rs7811321	0	110320305	C	T
7	rs113476159	0	110320327	T	A
7	rs17476039	0	110320579	A	T
7	rs10953663	0	110320785	C	T
7	rs113769475	0	110320942	T	C
7	rs55786049	0	110322061	T	C
7	rs10499991	0	110322162	C	T
7	rs7786068	0	110322696	A	C
7	rs11975601	0	110322731	G	C
7	rs75322703	0	110323213	C	T
7	rs10499992	0	110323406	A	G
7	rs73208706	0	110323534	G	A
7	rs6978347	0	110323697	T	C
7	rs1464895	0	110324741	C	T
7	rs28590626	0	110324799	G	A
7	rs4730447	0	110324879	T	C
7	rs7796708	0	110324906	C	T
7	rs12540895	0	110325140	A	T
7	rs73208711	0	110325377	T	C
7	rs10256509	0	110325543	G	A
7	rs73208712	0	110326644	C	T
7	rs56288544	0	110327425	T	C
7	rs6952247	0	110328121	G	T
7	rs6951942	0	110328127	C	T
7	rs58051866	0	110328137	A	G
7	rs62463973	0	110328595	C	T
7	rs7789832	0	110328742	C	T
7	rs1404922	0	110329588	G	A
7	rs6943916	0	110329589	T	A
7	rs6961889	0	110329655	C	A
7	rs62463974	0	110330175	C	T
7	rs73714312	0	110330188	C	T
7	rs78613660	0	110330303	C	T
7	rs6966815	0	110330510	A	G
7	rs6967379	0	110330618	G	C
7	rs73208715	0	110330693	T	C
7	rs1917721	0	110331414	A	T
7	rs1917720	0	110331606	G	A
7	rs55995110	0	110332440	T	G
7	rs4727743	0	110332746	G	A
7	rs28430531	0	110334024	G	C
7	rs13225059	0	110334465	T	C
7	rs12056219	0	110334621	C	T
7	rs74632020	0	110335022	G	A
7	rs73208720	0	110335297	T	C
7	rs12539743	0	110335494	C	T
7	rs73208721	0	110335606	G	C
7	rs142453395	0	110336274	C	T
7	rs940818	0	110336323	T	A
7	rs143770526	0	110336606	C	T
7	rs17398064	0	110336836	C	T
7	rs13233732	0	110337264	T	A
7	rs7778435	0	110337272	T	C
7	rs62463975	0	110337705	G	A
7	rs73208724	0	110338171	C	T
7	rs10266246	0	110338460	C	T
7	rs955158	0	110339035	A	G
7	rs56307333	0	110339657	T	C
7	rs11981660	0	110339697	C	T
7	rs4615486	0	110340226	C	T
7	rs117901383	0	110340284	C	T
7	rs7787856	0	110340600	C	G
7	rs17157913	0	110340974	T	C
7	rs140731212	0	110341576	G	A
7	rs2222617	0	110341753	C	T
7	rs10236371	0	110342138	T	A
7	rs2396266	0	110342535	C	G
7	rs73208729	0	110342640	T	A
7	rs190719003	0	110342864	T	A
7	rs6965544	0	110342924	A	C
7	rs13221880	0	110342973	G	A
7	rs12530706	0	110342988	G	A
7	rs6466350	0	110343012	A	G
7	rs6466351	0	110343631	A	G
7	rs7803158	0	110343824	A	C
7	rs17157916	0	110344560	T	C
7	rs73208733	0	110345231	C	A
7	rs73714321	0	110345622	C	A
7	rs2396267	0	110346504	C	T
7	rs111689977	0	110346938	G	C
7	rs73208736	0	110353180	T	C
7	rs141105468	0	110353224	C	G
7	rs6953887	0	110353251	G	C
7	rs74818800	0	110353317	G	C
7	rs6957675	0	110353450	C	T
7	rs56668975	0	110353678	C	T
7	rs73435342	0	110353915	A	C
7	rs2894574	0	110354016	A	C
7	rs4730449	0	110354430	A	G
7	rs4727744	0	110354722	G	C
7	rs4727745	0	110354755	C	T
7	rs6963477	0	110354814	A	G
7	rs117129673	0	110354879	G	A
7	rs2396268	0	110355675	C	T
7	rs1589883	0	110355786	G	A
7	rs1589882	0	110355841	A	C
7	rs12705731	0	110356357	A	G
7	rs10260203	0	110356463	C	T
7	rs116868951	0	110356989	G	A
7	rs2140884	0	110357006	G	A
7	rs73714327	0	110357079	A	G
7	rs4730450	0	110357766	A	G
7	rs17476724	0	110357775	G	C
7	rs4730451	0	110357889	C	T
7	rs73208742	0	110357911	G	A
7	rs11768241	0	110357933	T	C
7	rs59756509	0	110358268	G	A
7	rs79330490	0	110358479	A	G
7	rs113803822	0	110358852	T	C
7	rs17157920	0	110358857	G	T
7	rs62463982	0	110358880	A	G
7	rs17476821	0	110358890	G	A
7	rs62463983	0	110360259	T	G
7	rs62463984	0	110360266	G	T
7	rs10499993	0	110360313	G	A
7	rs10270652	0	110360548	T	G
7	rs147118601	0	110361014	C	T
7	rs10274884	0	110361497	T	C
7	rs17157922	0	110361661	C	G
7	rs115729308	0	110362568	T	C
7	rs146319490	0	110362627	A	T
7	rs144641569	0	110362698	C	A
7	rs2030781	0	110362758	C	T
7	rs17398533	0	110363150	A	G
7	rs7793956	0	110363209	T	C
7	rs10267171	0	110363340	C	T
7	rs17477003	0	110363386	A	C
7	rs10499994	0	110363825	T	G
7	rs10499996	0	110364972	G	C
7	rs2030780	0	110365212	A	G
7	rs2030779	0	110365453	C	A
7	rs149217503	0	110366073	T	C
7	rs17398720	0	110366733	A	G
7	rs17477170	0	110366821	A	G
7	rs4730452	0	110367048	C	T
7	rs145713276	0	110367273	G	A
7	rs117170864	0	110367294	A	C
7	rs6959091	0	110368069	T	C
7	rs73192813	0	110368292	C	T
7	rs117869132	0	110368302	C	A
7	rs74844155	0	110368310	G	A
7	rs35397706	0	110368448	G	C
7	rs10266450	0	110368526	G	C
7	rs140314322	0	110368644	C	T
7	rs59630545	0	110368920	T	C
7	rs6964559	0	110369173	T	C
7	rs6466354	0	110369417	C	G
7	rs141021931	0	110369486	G	A
7	rs7801850	0	110369764	T	C
7	rs17477219	0	110370086	T	G
7	rs10244863	0	110370320	A	G
7	rs142850019	0	110370765	T	C
7	rs7788317	0	110370868	G	A
7	rs7788202	0	110370956	C	T
7	rs6975430	0	110371216	T	A
7	rs12155444	0	110371763	G	T
7	rs117772018	0	110372165	T	C
7	rs4730453	0	110372750	A	T
7	rs10240004	0	110372857	T	C
7	rs4730454	0	110373099	C	A
7	rs79761450	0	110373117	G	C
7	rs7802317	0	110373310	A	T
7	rs7802964	0	110373541	G	A
7	rs144237600	0	110373729	A	G
7	rs73714334	0	110373875	G	C
7	rs11765047	0	110374088	T	C
7	rs117749309	0	110374179	T	G
7	rs141179491	0	110374196	G	A
7	rs7807935	0	110374713	A	G
7	rs34896727	0	110374829	T	C
7	rs2008109	0	110374966	A	G
7	rs2008117	0	110375095	C	T
7	rs73192821	0	110375233	G	A
7	rs2396269	0	110375457	T	A
7	rs10236670	0	110375603	C	A
7	rs184839293	0	110375689	A	G
7	rs35965326	0	110376219	A	C
7	rs2091309	0	110376327	A	G
7	rs2091308	0	110376411	C	T
7	rs11764228	0	110376603	G	A
7	rs11764173	0	110376633	C	A
7	rs2091307	0	110376757	T	C
7	rs73714347	0	110377422	T	C
7	rs77298098	0	110377818	C	T
7	rs6466355	0	110377964	C	T
7	rs12674468	0	110378160	G	A
7	rs7806232	0	110379333	G	A
7	rs149144752	0	110379804	T	A
7	rs112812344	0	110379919	C	G
7	rs114163677	0	110379936	A	G
7	rs12154396	0	110379941	C	A
7	rs9641445	0	110380330	T	C
7	rs9641446	0	110380443	T	C
7	rs35215290	0	110380495	C	T
7	rs112698197	0	110380766	C	T
7	rs4730455	0	110380820	T	C
7	rs115218402	0	110381201	C	T
7	rs9641447	0	110381258	A	G
7	rs7781323	0	110382065	C	T
7	rs149466349	0	110382216	T	A
7	rs11982142	0	110382378	A	C
7	rs117956908	0	110382417	G	A
7	rs6466357	0	110382512	C	T
7	rs4730456	0	110382591	A	G
7	rs76727184	0	110383244	G	A
7	rs34984168	0	110383509	A	T
7	rs7790691	0	110383578	A	G
7	rs12705733	0	110383615	G	A
7	rs139971732	0	110384353	G	T
7	rs35269709	0	110384842	G	A
7	rs149990867	0	110384921	C	T
7	rs34648544	0	110385326	G	A
7	rs35621558	0	110385334	G	A
7	rs111227358	0	110385338	T	G
7	rs112920881	0	110385832	A	G
7	rs147724526	0	110386059	A	T
7	rs10272492	0	110386085	T	C
7	rs34061473	0	110387123	G	A
7	rs111967333	0	110387404	C	T
7	rs4730459	0	110387740	G	T
7	rs7784309	0	110387742	A	C
7	rs149648982	0	110388471	A	T
7	rs117579880	0	110388985	C	A
7	rs10251210	0	110389777	G	A
7	rs1528038	0	110390179	T	C
7	rs7783134	0	110390950	T	A
7	rs34869998	0	110391205	G	A
7	rs4376443	0	110391589	T	C
7	rs10275003	0	110391689	T	C
7	rs28592248	0	110391777	G	A
7	rs868824	0	110391921	T	C
7	rs6466358	0	110392911	T	C
7	rs10953667	0	110394787	G	A
7	rs144854718	0	110395137	T	C
7	rs80120833	0	110395423	G	C
7	rs78007450	0	110395549	G	A
7	rs57440034	0	110396739	T	G
7	rs1406052	0	110397295	T	C
7	rs117336633	0	110397446	T	C
7	rs12537269	0	110397547	G	A
7	rs1881166	0	110397593	C	T
7	rs74693237	0	110398130	G	A
7	rs111255509	0	110398175	T	C
7	rs6943076	0	110398482	A	G
7	rs6466359	0	110398648	C	T
7	rs78458547	0	110399439	G	A
7	rs7782454	0	110399687	A	G
7	rs17399012	0	110399812	C	G
7	rs12334096	0	110400084	C	A
7	rs17157942	0	110400223	C	T
7	rs6954311	0	110400604	C	A
7	rs11762006	0	110400863	T	C
7	rs12533283	0	110402303	T	C
7	rs6964690	0	110402318	G	A
7	rs6466360	0	110402850	A	G
7	rs7781214	0	110402885	T	A
7	rs7802472	0	110403480	C	T
7	rs7803159	0	110403952	C	T
7	rs7803318	0	110404046	C	T
7	rs77347563	0	110404330	T	C
7	rs1406051	0	110404733	T	G
7	rs6976233	0	110404841	G	A
7	rs1406050	0	110405196	A	G
7	rs13247446	0	110405982	T	G
7	rs13236103	0	110406320	C	A
7	rs11981602	0	110406988	A	G
7	rs185616345	0	110407421	A	T
7	rs7779870	0	110408026	T	C
7	rs56043970	0	110408699	C	T
7	rs75903867	0	110409154	T	C
7	rs17399243	0	110409182	C	T
7	rs10499999	0	110409361	C	T
7	rs4727746	0	110410206	C	A
7	rs6466361	0	110410209	A	G
7	rs1528036	0	110410652	G	A
7	rs6980230	0	110411171	A	T
7	rs148409050	0	110411711	T	C
7	rs6946794	0	110411716	A	G
7	rs73417226	0	110412550	T	C
7	rs6957823	0	110413695	C	G
7	rs78681727	0	110414740	T	C
7	rs55990051	0	110415283	G	A
7	rs28687831	0	110416036	A	G
7	rs2396275	0	110416111	T	C
7	rs1540855	0	110416342	G	A
7	rs1540856	0	110416888	C	T
7	rs6961628	0	110417282	C	T
7	rs12540643	0	110417828	C	T
7	rs7778445	0	110417877	T	G
7	rs6944830	0	110418068	T	G
7	rs73716408	0	110418321	C	A
7	rs4142915	0	110418322	C	T
7	rs56367903	0	110418490	G	A
7	rs12530971	0	110418829	C	T
7	rs117451789	0	110419112	C	T
7	rs1528041	0	110419154	C	T
7	rs9886021	0	110419943	G	T
7	rs6977769	0	110420448	A	G
7	rs6978082	0	110420611	A	G
7	rs6945217	0	110421461	C	T
7	rs73716411	0	110421579	C	T
7	rs10500000	0	110421689	C	T
7	rs146789831	0	110422222	A	T
7	rs140474923	0	110422250	T	A
7	rs73716413	0	110422898	C	A
7	rs11768246	0	110422977	T	C
7	rs117416418	0	110423996	C	T
7	rs76038907	0	110424289	G	T
7	rs4730462	0	110424487	T	C
7	rs10266692	0	110424757	T	C
7	rs75809525	0	110425533	T	C
7	rs78572493	0	110425536	G	C
7	rs35403926	0	110425566	C	G
7	rs34856804	0	110425570	A	G
7	rs1528043	0	110425870	T	C
7	rs57322693	0	110427475	G	A
7	rs1528044	0	110427519	A	G
7	rs73716415	0	110427622	C	T
7	rs141686678	0	110428234	A	G
7	rs68145477	0	110428249	G	A
7	rs2396276	0	110429011	C	T
7	rs79936819	0	110429417	A	G
7	rs1881164	0	110429536	C	T
7	rs1881165	0	110429585	C	T
7	rs1918753	0	110429630	A	C
7	rs1528033	0	110430736	C	T
7	rs56044138	0	110430813	G	A
7	rs6970864	0	110431687	C	T
7	rs145928411	0	110431750	C	A
7	rs7803713	0	110431933	C	T
7	rs7803759	0	110432073	A	G
7	rs77258743	0	110432084	T	G
7	rs7787197	0	110432174	T	A
7	rs4730463	0	110432232	C	T
7	rs74668367	0	110432326	C	A
7	rs4730464	0	110432334	A	G
7	rs10262138	0	110432385	G	A
7	rs6976164	0	110432451	G	T
7	rs12537293	0	110432527	G	A
7	rs2396277	0	110432939	G	T
7	rs117366937	0	110434029	T	C
7	rs34827866	0	110434178	A	G
7	rs148867260	0	110435185	C	T
7	rs1950004	0	110435602	T	C
7	rs6466362	0	110435949	G	A
7	rs144599889	0	110436169	T	G
7	rs117745397	0	110436430	A	G
7	rs67082610	0	110436638	T	C
7	rs74797298	0	110437309	T	C
7	rs10260741	0	110437435	C	G
7	rs73716432	0	110437472	T	C
7	rs73716433	0	110437656	G	A
7	rs73716435	0	110438548	C	T
7	rs117502066	0	110439025	T	C
7	rs17157977	0	110439912	T	C
7	rs77591061	0	110440106	A	G
7	rs7786578	0	110440775	G	T
7	rs17157982	0	110441350	T	C
7	rs11973270	0	110441630	T	A
7	rs78685885	0	110441683	T	C
7	rs10500002	0	110441855	G	A
7	rs17400029	0	110441941	G	A
7	rs111282130	0	110442086	G	A
7	rs77735146	0	110442089	G	A
7	rs2894578	0	110442333	G	A
7	rs1528039	0	110442772	A	G
7	rs79206892	0	110443160	G	A
7	rs1358434	0	110443171	G	A
7	rs1528040	0	110443620	A	G
7	rs1013938	0	110444656	C	T
7	rs1013939	0	110445011	A	C
7	rs78741071	0	110445119	T	C
7	rs1569124	0	110445263	A	G
7	rs76523771	0	110447002	G	A
7	rs16873230	0	110447253	C	G
7	rs118097298	0	110448019	C	T
7	rs1528042	0	110448308	T	G
7	rs1881172	0	110448467	A	C
7	rs4727747	0	110449407	A	G
7	rs138677470	0	110449690	G	A
7	rs73716440	0	110450014	T	C
7	rs17400175	0	110450051	C	T
7	rs1881171	0	110450723	A	T
7	rs1881170	0	110451171	C	T
7	rs1881169	0	110451186	G	A
7	rs117368797	0	110451294	T	C
7	rs2396279	0	110451356	A	G
7	rs7778910	0	110451383	C	A
7	rs57393191	0	110451514	T	C
7	rs79004373	0	110451719	T	C
7	rs1406054	0	110452753	A	G
7	rs77344754	0	110452861	G	A
7	rs10046548	0	110453359	T	C
7	rs73417294	0	110453386	T	C
7	rs58783052	0	110454077	T	C
7	rs17400294	0	110454356	T	C
7	rs73417298	0	110454944	C	A
7	rs74590499	0	110455059	C	T
7	rs150755930	0	110456250	T	C
7	rs73417302	0	110456967	T	A
7	rs142502968	0	110456985	G	C
7	rs12531706	0	110457261	A	C
7	rs148938617	0	110457263	A	G
7	rs77990495	0	110457492	C	A
7	rs145035246	0	110457624	C	T
7	rs35081301	0	110459124	C	T
7	rs59342752	0	110459284	C	T
7	rs55977622	0	110459294	T	A
7	rs73419207	0	110459626	C	A
7	rs2030966	0	110459722	A	G
7	rs1569122	0	110459927	G	A
7	rs35254164	0	110460158	C	T
7	rs61283445	0	110460723	T	A
7	rs60385239	0	110460916	C	T
7	rs59272864	0	110460938	T	C
7	rs60195560	0	110460960	A	C
7	rs58686650	0	110461292	T	C
7	rs73192866	0	110461524	A	C
7	rs73194880	0	110461655	G	C
7	rs73194882	0	110462003	C	G
7	rs57827295	0	110462069	A	T
7	rs73419213	0	110463022	G	A
7	rs73716456	0	110463058	G	A
7	rs56291336	0	110463123	A	G
7	rs117216769	0	110463206	T	C
7	rs76789620	0	110463333	A	G
7	rs35603750	0	110463504	A	T
7	rs60516565	0	110463883	A	T
7	rs74789023	0	110464578	C	T
7	rs73419215	0	110464675	C	T
7	rs139466697	0	110465198	C	A
7	rs190155630	0	110465868	G	A
7	rs150302327	0	110466098	C	A
7	rs150413391	0	110466379	T	C
7	rs145609522	0	110466390	C	T
7	rs113813058	0	110466391	G	A
7	rs56243035	0	110466439	C	A
7	rs56293409	0	110466467	A	T
7	rs9648955	0	110466723	T	C
7	rs9648956	0	110466771	A	G
7	rs12535077	0	110466902	A	C
7	rs58664841	0	110467069	A	C
7	rs59374776	0	110467116	G	A
7	rs10279573	0	110467221	C	T
7	rs17400357	0	110468024	A	G
7	rs73419222	0	110468213	A	T
7	rs1528034	0	110468988	A	G
7	rs74642149	0	110469277	C	T
7	rs2030967	0	110469615	C	G
7	rs76707788	0	110470040	C	T
7	rs62464027	0	110470330	A	G
7	rs1528035	0	110470629	T	C
7	rs58926710	0	110471240	G	T
7	rs953146	0	110471397	A	G
7	rs953143	0	110471452	T	C
7	rs113112427	0	110472058	G	A
7	rs12674353	0	110472637	G	A
7	rs1106774	0	110472659	C	T
7	rs12540913	0	110473012	G	A
7	rs34515977	0	110473264	G	A
7	rs117396062	0	110473328	C	T
7	rs12533781	0	110473457	T	G
7	rs3997512	0	110473513	G	A
7	rs17158017	0	110473986	T	A
7	rs12531783	0	110474347	C	T
7	rs7806611	0	110474808	C	T
7	rs12531989	0	110475186	C	A
7	rs12532033	0	110475204	G	T
7	rs11487097	0	110476206	G	C
7	rs11767545	0	110477073	T	C
7	rs78858826	0	110477269	C	A
7	rs10280436	0	110477566	C	T
7	rs117371096	0	110478350	T	C
7	rs73194899	0	110478355	G	A
7	rs58858012	0	110478840	A	G
7	rs61355032	0	110479277	C	T
7	rs58612379	0	110479425	A	C
7	rs73194901	0	110479534	T	C
7	rs12531640	0	110479535	G	T
7	rs73196803	0	110479813	A	C
7	rs75828991	0	110480109	T	C
7	rs10233811	0	110480458	C	T
7	rs55798954	0	110480645	C	T
7	rs6960391	0	110480824	T	C
7	rs12670438	0	110482096	T	C
7	rs79931337	0	110482553	C	G
7	rs10500003	0	110482753	C	T
7	rs113742264	0	110483595	G	A
7	rs799617	0	110483677	C	T
7	rs714111	0	110484091	C	T
7	rs7793967	0	110484338	C	G
7	rs2396280	0	110484983	A	G
7	rs2396281	0	110484999	T	G
7	rs2396282	0	110485124	T	C
7	rs9886295	0	110485288	T	A
7	rs799618	0	110485378	G	A
7	rs13222191	0	110485505	A	G
7	rs147061735	0	110487373	C	T
7	rs799620	0	110487581	C	T
7	rs12536318	0	110487714	T	C
7	rs12537852	0	110489975	T	G
7	rs143425138	0	110490456	G	A
7	rs1528037	0	110491581	C	T
7	rs799650	0	110493256	T	C
7	rs799651	0	110493495	G	A
7	rs799652	0	110493882	T	C
7	rs12667846	0	110493888	A	G
7	rs799653	0	110493891	C	A
7	rs6944312	0	110494098	G	A
7	rs6948090	0	110494399	A	G
7	rs6466363	0	110495002	T	A
7	rs6973561	0	110495290	T	G
7	rs6954148	0	110495462	G	T
7	rs740341	0	110497173	A	G
7	rs7806849	0	110497818	C	T
7	rs62464029	0	110498118	T	C
7	rs799642	0	110499232	A	G
7	rs764864	0	110499965	C	T
7	rs17158049	0	110500979	T	C
7	rs140155076	0	110501090	A	G
7	rs799643	0	110501952	A	T
7	rs77176779	0	110502906	T	G
7	rs140624351	0	110503236	C	A
7	rs2190527	0	110503515	T	C
7	rs2190528	0	110503518	A	T
7	rs1406049	0	110505179	C	T
7	rs73196820	0	110505259	C	T
7	rs78008024	0	110506809	A	G
7	rs799623	0	110509136	C	T
7	rs17158079	0	110509579	T	C
7	rs2396287	0	110510626	G	A
7	rs799624	0	110511038	C	T
7	rs799625	0	110511679	G	A
7	rs117761874	0	110512289	T	C
7	rs799626	0	110513423	T	G
7	rs799628	0	110513735	A	C
7	rs12705741	0	110513744	C	A
7	rs799630	0	110513779	A	G
7	rs12705742	0	110513870	G	A
7	rs149064290	0	110514741	T	C
7	rs799633	0	110515256	G	C
7	rs146129627	0	110515919	T	C
7	rs113543443	0	110516284	T	C
7	rs2190529	0	110516563	G	A
7	rs112541688	0	110516787	T	C
7	rs77499654	0	110517118	A	C
7	rs2396288	0	110518385	G	A
7	rs17435882	0	110519162	G	T
7	rs114264689	0	110519174	G	A
7	rs115526823	0	110519517	T	G
7	rs116895331	0	110519522	C	G
7	rs12705744	0	110519790	C	A
7	rs148351912	0	110519903	A	T
7	rs799616	0	110520903	T	C
7	rs117286316	0	110522802	T	G
7	rs12705745	0	110523104	C	A
7	rs10257592	0	110523197	T	C
7	rs258973	0	110524250	T	A
7	rs258974	0	110526569	C	G
7	rs258975	0	110527201	T	C
7	rs10487296	0	110527941	C	G
7	rs182698102	0	110528286	T	G
7	rs258977	0	110528567	C	T
7	rs116864782	0	110529480	C	T
7	rs186296337	0	110530174	T	C
7	rs258978	0	110530288	C	T
7	rs258979	0	110530334	T	C
7	rs258980	0	110530362	C	A
7	rs258981	0	110530652	G	T
7	rs9656177	0	110530725	T	C
7	rs258982	0	110530745	C	T
7	rs12705746	0	110532687	A	T
7	rs258983	0	110532851	C	T
7	rs258984	0	110534002	G	A
7	rs185441	0	110534429	T	C
7	rs79680332	0	110537063	G	T
7	rs73196832	0	110539793	A	T
7	rs78509008	0	110541339	T	A
7	rs258987	0	110541520	A	G
7	rs258988	0	110542634	C	T
7	rs73425075	0	110542660	G	A
7	rs258989	0	110543241	C	T
7	rs258990	0	110543994	C	T
7	rs258991	0	110546511	T	C
7	rs258992	0	110546834	T	C
7	rs258993	0	110547029	C	T
7	rs258994	0	110547182	T	C
7	rs258995	0	110547816	T	G
7	rs258996	0	110548594	G	A
7	rs138759872	0	110548689	T	C
7	rs258997	0	110549412	C	G
7	rs258998	0	110550191	C	T
7	rs258999	0	110550541	A	T
7	rs118047001	0	110551656	G	A
7	rs191391312	0	110551737	C	T
7	rs259000	0	110551983	C	G
7	rs166308	0	110552751	A	G
7	rs174074	0	110552779	A	T
7	rs259002	0	110552797	C	T
7	rs75707345	0	110552974	G	A
7	rs78454403	0	110553539	A	T
7	rs259003	0	110554667	T	C
```
