## Supplementary material for "Characterization of shared and ancestry-specific signals driving complex traits using multi-ancestry fine-mapping": s1_snps.txt

```
rs2158270
rs2107169
rs73195840
rs2189357
rs144038514
rs3114840
rs3094540
rs57649347
rs62478829
rs146426677
rs113482987
rs75590928
rs62478831
rs6466313
rs142598371
rs62478832
rs151319793
rs138117556
rs56302447
rs3114752
rs56226301
rs56007874
rs3114755
rs56278728
rs62478836
rs148276684
rs6966450
rs3114762
rs74548764
rs144806195
rs3114764
rs3114766
rs10487312
rs2396180
rs75856963
rs3114769
rs76587607
rs3114770
rs3114771
rs3114772
rs17499594
rs3114775
rs3114776
rs75705687
rs62478837
rs143394307
rs3114797
rs3114801
rs10487313
rs183544395
rs78968841
rs3114807
rs7792377
rs17499796
rs73195849
rs3114822
rs3114824
rs73195850
rs73195852
rs12670748
rs117609363
rs2107166
rs976399
rs976400
rs993403
rs1115285
rs77498947
rs113335207
rs56245207
rs149282713
rs55895928
rs55790936
rs148567331
rs146112077
rs73195856
rs73195858
rs139248970
rs3114826
rs3094525
rs3114827
rs3094526
rs10278425
rs2214453
rs138695313
rs2189353
rs112110521
rs10081277
rs7797613
rs3114828
rs3094530
rs3094531
rs78907843
rs2189354
rs10487314
rs2018239
rs1156280
rs3094536
rs12705654
rs17157274
rs2711328
rs75216363
rs556108167
rs567994108
rs535455438
rs2523206
rs2245022
rs2245016
rs3114832
rs2711332
rs75471503
rs1548510
rs1013745
rs143890388
rs2107167
rs113639141
rs11979389
rs2396181
rs2711335
rs17500293
rs2711336
rs6960389
rs78777361
rs79822019
rs3114833
rs117805388
rs2711338
rs188562346
rs138255898
rs2711380
rs77749615
rs3114834
rs74953228
rs116677044
rs112594293
rs77467530
rs2711378
rs2711377
rs113668549
rs2254362
rs112583036
rs3114835
rs2711376
rs117439749
rs34391666
rs140443957
rs7779684
rs10953648
rs79688160
rs76134015
rs1074392
rs139870244
rs2523210
rs78325702
rs56161463
rs117269492
rs2711316
rs116849803
rs112851349
rs2523211
rs146074689
rs2523212
rs2189356
rs2711315
rs2523213
rs2523214
rs112257164
rs10487315
rs116841698
rs2523216
rs116897939
rs12113923
rs2523218
rs73433539
rs2523219
rs2523220
rs77682874
rs2523221
rs147602690
rs2523222
rs73433547
rs143517865
rs2523224
rs2711314
rs2711313
rs2711312
rs2711311
rs2523225
rs2523226
rs2523227
rs568593637
rs2523228
rs2523229
rs2711310
rs2257148
rs2257051
rs2257043
rs2257042
rs117873453
rs2711309
rs2711308
rs2523230
rs17534330
rs2711307
rs10046505
rs76403819
rs2711351
rs2523231
rs11976642
rs2523232
rs76827828
rs2523233
rs6964311
rs73433561
rs2523234
rs2711350
rs11971629
rs76199500
rs113402851
rs2523235
rs59758811
rs2711349
rs2711348
rs2523236
rs2711347
rs10215366
rs2711346
rs139830632
rs2074461
rs2074462
rs7791237
rs2074463
rs2711345
rs2523239
rs73433567
rs2711344
rs115758208
rs2711343
rs2711342
rs17157360
rs4730410
rs2711341
rs2523240
rs74749715
rs2711340
rs6973544
rs6955895
rs73714004
rs2711339
rs2523241
rs113439835
rs118115645
rs74582914
rs75594611
rs13438503
rs13438500
rs75932357
rs2214454
rs2189358
rs2711356
rs2711357
rs2523242
rs2711358
rs2523243
rs2711360
rs2711361
rs2711362
rs73195875
rs74899994
rs2711363
rs2711364
rs2189359
rs2189360
rs61607582
rs2189361
rs2523244
rs9886284
rs147372149
rs9886288
rs2711365
rs2711366
rs2711367
rs2523245
rs10270991
rs2523246
rs2523247
rs2523248
rs2711368
rs2523197
rs74916011
rs2711369
rs2711370
rs9641434
rs78740266
rs142619628
rs2711371
rs189945965
rs2711372
rs117514701
rs13245581
rs78477930
rs2523198
rs2523199
rs10240918
rs2107163
rs2107164
rs78210298
rs13225833
rs76953263
rs2523200
rs142274367
rs2523201
rs2523202
rs2711373
rs2523203
rs2523204
rs73197942
rs2523205
rs79799463
rs73714017
rs35910146
rs55753195
rs73197945
rs73714018
rs2711352
rs2711353
rs2711354
rs2711355
rs78254204
rs73714023
rs2396196
rs73714024
rs4400310
rs4568544
rs73197950
rs73197951
rs2396197
rs17384047
rs55918323
rs11767999
rs2396198
rs35044406
rs12539092
rs73714028
rs73714029
rs76487742
rs73714030
rs7790235
rs12671674
rs80215383
rs13242808
rs118095662
rs77437078
rs73714031
rs75198432
rs4591959
rs78243551
rs141446492
rs4354246
rs112732844
rs13226456
rs118132801
rs6978394
rs145425625
rs139461881
rs113939038
rs74976619
rs138501054
rs142943908
rs140436727
rs141274348
rs145465801
rs4727733
rs7785615
rs7808417
rs59811986
rs6957231
rs144959002
rs12673619
rs6956972
rs12673593
rs140246491
rs58618874
rs62478849
rs6962116
rs12533013
rs10251582
rs6944758
rs73714033
rs10262280
rs10263053
rs3957266
rs7792756
rs2396199
rs4379391
rs13247668
rs13233435
rs77318588
rs28770858
rs13221416
rs13236877
rs10271187
rs35577877
rs59134556
rs6466318
rs6950398
rs12540270
rs75771083
rs73197965
rs2396200
rs61031201
rs1357955
rs1722073
rs1722072
rs116854054
rs1722070
rs1722069
rs1723630
rs75077022
rs2690710
rs1723626
rs1722098
rs1723625
rs1723624
rs75777571
rs3927300
rs73714036
rs13247982
rs2690716
rs73714037
rs1723633
rs7806795
rs142596841
rs1525518
rs1723634
rs1404852
rs62481963
rs6952898
rs1357956
rs78405510
rs76354773
rs75926285
rs11770442
rs6945798
rs73714040
rs1722099
rs6964610
rs4582491
rs1525522
rs12113623
rs73714043
rs1404857
rs1404856
rs1525521
rs118105074
rs192926031
rs6975130
rs10261784
rs6957695
rs75970536
rs6971210
rs1404855
rs1404854
rs117729180
rs117934443
rs6956533
rs73714044
rs150203133
rs2204469
rs117770974
rs73435542
rs2249789
rs2396205
rs74972538
rs1618049
rs117709734
rs7784323
rs1525513
rs1525512
rs1723622
rs76883315
rs76909852
rs1722100
rs13233541
rs13233450
rs11509191
rs1722102
rs80308834
rs78837305
rs1722103
rs10271342
rs80269587
rs1589874
rs77515532
rs74860149
rs35150030
rs17157374
rs80071044
rs62481969
rs116959822
rs11509937
rs7788476
rs7788978
rs1723620
rs7788952
rs7793344
rs9649329
rs17469491
rs1723619
rs10254489
rs10257670
rs183212131
rs117137667
rs9648951
rs11761488
rs9649330
rs9649331
rs10236852
rs10252868
rs1723657
rs117884179
rs60173545
rs1608842
rs12536439
rs78122398
rs1722104
rs118000662
rs1723655
rs149268931
rs1723654
rs1722105
rs1723653
rs28878797
rs2949792
rs186139423
rs1723652
rs10282205
rs1722106
rs1723651
rs1723650
rs76833863
rs1608841
rs1723649
rs1723648
rs79379259
rs12539392
rs73714048
rs1404859
rs12673278
rs10245119
rs78277708
rs77185750
rs13340481
rs113381242
rs150981413
rs73714049
rs1815112
rs71570901
rs884454
rs75127408
rs1722028
rs1357954
rs12538565
rs1632726
rs73714050
rs56785375
rs1722029
rs1723606
rs1723607
rs2692404
rs1723608
rs7784037
rs1723609
rs62478573
rs73714051
rs7805074
rs11508514
rs35220313
rs150855849
rs79390228
rs17157396
rs1723611
rs76765242
rs76149235
rs78004295
rs6951422
rs1525508
rs1464882
rs6957016
rs13242374
rs2177758
rs940770
rs940771
rs1525509
rs1525510
rs76686197
rs1722030
rs1723616
rs1525511
rs2222612
rs28630954
rs73714052
rs1722031
rs34385726
rs1722032
rs1722033
rs1723618
rs73714053
rs1722034
rs1628101
rs78511558
rs1723632
rs1722035
rs79621327
rs117166505
rs12705662
rs79353960
rs74586496
rs1723638
rs1722036
rs62478606
rs1722037
rs1722038
rs2692409
rs139673804
rs1723639
rs1723640
rs1723641
rs1722039
rs12666602
rs12670961
rs7803673
rs78552476
rs78772372
rs17157405
rs1626453
rs59106251
rs61054869
rs11770405
rs60241446
rs60019161
rs12538911
rs77169801
rs2711325
rs73199886
rs12533760
rs78633032
rs2692413
rs1404851
rs1723631
rs74954901
rs10265227
rs56304306
rs76409042
rs73419009
rs7786283
rs79190972
rs74382310
rs1917687
rs2244263
rs77460014
rs77911386
rs114161851
rs76580746
rs78273719
rs6965097
rs142809128
rs9791433
rs9791826
rs1568877
rs1568878
rs1525520
rs12112302
rs12112937
rs75358313
rs73199888
rs6948305
rs6948497
rs80240377
rs76225982
rs59675015
rs1722041
rs12531770
rs73419026
rs78785120
rs111411158
rs73419028
rs113739915
rs1722042
rs73419032
rs73419034
rs77432125
rs73199889
rs2711322
rs2711321
rs2711320
rs138199290
rs150646823
rs144496137
rs1722044
rs13246165
rs12670030
rs28806827
rs28750393
rs4449717
rs4338019
rs111287397
rs78943159
rs13227096
rs73199892
rs75423780
rs79473994
rs74378459
rs75836090
rs10249984
rs1357951
rs1404846
rs1404847
rs1404848
rs11771891
rs1723561
rs11761412
rs1525499
rs12532135
rs150391214
rs141263000
rs12671687
rs4730417
rs35553230
rs1722047
rs1357950
rs6950048
rs1722048
rs73714065
rs1723627
rs11773239
rs117117269
rs80054135
rs73714066
rs1723623
rs73714067
rs1722049
rs1722050
rs1723614
rs79126669
rs6973041
rs6953163
rs6953861
rs6954031
rs57486997
rs1722052
rs59406683
rs34937969
rs2140859
rs1723645
rs10953652
rs1404858
rs11762057
rs13228748
rs1722053
rs148563971
rs999274
rs2711382
rs1962007
rs1962006
rs12705667
rs73201705
rs1917682
rs1917683
rs1723562
rs1723563
rs1357952
rs1357953
rs1723565
rs13222455
rs1722054
rs1723566
rs12705668
rs7804183
rs1525500
rs35995383
rs76064155
rs1621485
rs1722055
rs13246482
rs1722056
rs1723568
rs1722057
rs2692418
rs1722058
rs2690690
rs13240749
rs1722060
rs1722061
rs1722062
rs12536911
rs1722063
rs1722064
rs116911706
rs1723570
rs1722065
rs1723571
rs1723572
rs1723573
rs1723574
rs1525501
rs143743480
rs1525502
rs1723576
rs1624928
rs1723577
rs1625755
rs1723578
rs2690691
rs1722066
rs2690692
rs73201788
rs10499987
rs11979748
rs10262431
rs9648952
rs6963734
rs6466325
rs10282541
rs10282546
rs10266963
rs4730418
rs73201790
rs7787865
rs118044915
rs183737838
rs6955595
rs6980262
rs10279674
rs13228019
rs6975594
rs7795982
rs7777245
rs7796294
rs13223217
rs1525505
rs141646302
rs1723593
rs2396210
rs2690693
rs7457592
rs80215455
rs13224529
rs12705669
rs12705670
rs151243186
rs2692410
rs9886255
rs10499988
rs1723644
rs2254897
rs940457
rs112147735
rs74725517
rs1525516
rs6960899
rs62478636
rs56100660
rs74881133
rs1525515
rs147666863
rs1525514
rs75039350
rs62478638
rs62478639
rs62478640
rs62478641
rs62478642
rs10262126
rs62478643
rs62478644
rs62478645
rs62478646
rs62478651
rs62478652
rs140242237
rs62478653
rs10250994
rs62478655
rs6966087
rs6948291
rs62478656
rs62478657
rs62478658
rs62478659
rs62480560
rs62480561
rs62480562
rs11760778
rs1619842
rs55708725
rs73203690
rs1723589
rs1723588
rs117724417
rs1722095
rs10233100
rs1723587
rs10233377
rs13230255
rs117515839
rs1722094
rs2140856
rs117552849
rs73205604
rs1722091
rs1722090
rs1723586
rs1723585
rs1722089
rs10249619
rs1723583
rs1723582
rs11525854
rs1722088
rs10253692
rs1722087
rs1722086
rs1722085
rs1723581
rs11770896
rs1722084
rs77973051
rs1722083
rs13225510
rs1722082
rs11525075
rs80060781
rs1723580
rs1722080
rs1722079
rs1525506
rs17157456
rs41468044
rs13308103
rs141463960
rs117379130
rs1623624
rs117175859
rs1622815
rs1621943
rs1722077
rs1723602
rs1723601
rs1723600
rs11773069
rs71542787
rs17393741
rs17157461
rs1723599
rs1723598
rs1723597
rs1722076
rs12374709
rs2177757
rs6967303
rs1629688
rs13234406
rs12666342
rs10953653
rs12668669
rs1723592
rs12668742
rs1608839
rs1608837
rs1917685
rs1608836
rs77847174
rs116188951
rs77876919
rs7791149
rs7810395
rs73716106
rs17157477
rs1723642
rs10267937
rs1106085
rs112962751
rs2692419
rs73716108
rs78167985
rs12669836
rs139249697
rs10258386
rs73423117
rs79483003
rs73207623
rs73716111
rs2396220
rs12705671
rs17157490
rs4730422
rs58679211
rs12531214
rs80305765
rs73207632
rs59465730
rs12532056
rs77628874
rs4730423
rs7782016
rs10270509
rs73716120
rs75078544
rs117628939
rs1989874
rs1989875
rs17416916
rs17157502
rs73207643
rs17507839
rs79325652
rs1013920
rs35212007
rs17416979
rs17840512
rs73716123
rs73207649
rs9641438
rs73716126
rs56412701
rs2188818
rs10258980
rs142426584
rs77583204
rs1115906
rs78196101
rs13230336
rs9640729
rs11766080
rs73209612
rs118142527
rs74976952
rs992173
rs73423166
rs73423170
rs2188811
rs2188812
rs2188813
rs2188814
rs11535240
rs114558784
rs17157509
rs79472986
rs55774253
rs149095051
rs73423177
rs13245712
rs11977979
rs28622266
rs10259163
rs11979125
rs57197552
rs28664951
rs17157523
rs13230449
rs17157526
rs2188815
rs13234372
rs73716132
rs10278480
rs7457034
rs12705672
rs12670309
rs12670312
rs12672594
rs7350039
rs2040629
rs719530
rs10487316
rs11769876
rs11769877
rs147579353
rs17417471
rs6948944
rs117376637
rs10274223
rs4141364
rs10953654
rs11982589
rs960299
rs78471511
rs80266054
rs3887186
rs2894563
rs116190807
rs142608963
rs139047792
rs17157542
rs6969603
rs6970250
rs17157548
rs189194870
rs17157550
rs116988631
rs66504640
rs67745100
rs68000598
rs117371888
rs74501275
rs980679
rs78560813
rs117854296
rs78715007
rs74343137
rs7796325
rs12666207
rs67867672
rs76068982
rs66789962
rs73209647
rs75244454
rs67169849
rs58650487
rs138813196
rs17157557
rs116999470
rs56250214
rs60215081
rs12705673
rs62478766
rs11770676
rs73423194
rs17157560
rs147211680
rs147386322
rs141017621
rs78603645
rs6978197
rs74367059
rs7779508
rs184799197
rs13224789
rs12671447
rs12673410
rs10487317
rs118125155
rs1002492
rs1008453
rs114781639
rs117834624
rs66867334
rs1124022
rs118153156
rs79832563
rs77060193
rs77661287
rs78653651
rs61254201
rs4727738
rs181000465
rs145389265
rs66481444
rs66867485
rs66805126
rs66680755
rs117054204
rs67805305
rs117828330
rs141937656
rs116977327
rs17157585
rs67579037
rs17157586
rs67678710
rs10487318
rs12111581
rs12112864
rs7781691
rs7785319
rs10953655
rs10953656
rs12536524
rs192348129
rs4609136
rs73193172
rs73193173
rs61005954
rs140216333
rs73193175
rs73193176
rs1079905
rs1986784
rs10277912
rs139770614
rs56331452
rs34013046
rs35594596
rs28685304
rs10256665
rs6978974
rs6979705
rs17509131
rs38753
rs17134805
rs6946243
rs73193182
rs148706374
rs10225958
rs73193184
rs2097714
rs73193185
rs2396222
rs73193188
rs73193189
rs17157596
rs76215142
rs148533581
rs141791938
rs38754
rs73193192
rs56396877
rs17157600
rs56847145
rs57329682
rs38755
rs10272558
rs73193197
rs10272725
rs10272613
rs73193198
rs36025464
rs38756
rs73193200
rs79274460
rs77371100
rs73193202
rs145071833
rs138853556
rs142609057
rs10487319
rs6977284
rs38758
rs10487320
rs34468992
rs34839279
rs35262326
rs2188816
rs2188817
rs17157611
rs13241571
rs12537248
rs67541433
rs35202782
rs73194709
rs4401782
rs73194713
rs35587918
rs111697182
rs142457428
rs7797576
rs73194716
rs35569680
rs38760
rs6466326
rs56190842
rs17157618
rs56114986
rs17157620
rs17509785
rs993479
rs10267528
rs73196534
rs17157622
rs17509853
rs75234610
rs35981128
rs7802137
rs28883405
rs147459118
rs7806423
rs146531360
rs10234627
rs34220176
rs9770286
rs38761
rs16873061
rs38762
rs2188819
rs17157629
rs141755723
rs34690573
rs73196543
rs34523493
rs17431785
rs78034683
rs12705676
rs78581243
rs34348726
rs17510090
rs17157630
rs73196545
rs35977157
rs73196546
rs73196548
rs35196463
rs10249803
rs7778637
rs117186061
rs73196551
rs73196552
rs75319255
rs10257748
rs10244422
rs73196555
rs38763
rs73196558
rs6962931
rs73196561
rs6968496
rs6948933
rs113441670
rs10244798
rs34444259
rs10245281
rs10260835
rs10245442
rs13240708
rs10248760
rs6959375
rs6959157
rs6959300
rs116866571
rs6960164
rs73196566
rs10253093
rs73196568
rs12705677
rs77240401
rs1034632
rs73196570
rs6975128
rs1859027
rs12705678
rs78226473
rs28478251
rs28701088
rs28373188
rs117209756
rs55829938
rs10252376
rs10252177
rs2396224
rs10268181
rs6945910
rs55808876
rs185154714
rs143123591
rs7811811
rs113048882
rs113437610
rs113168966
rs12705679
rs140572612
rs6951667
rs35622757
rs184304768
rs71572812
rs6466327
rs139275461
rs10226697
rs7800766
rs10226840
rs7801331
rs10267850
rs28870225
rs28882985
rs56072738
rs73196578
rs73196580
rs73196581
rs28889336
rs35225416
rs10085413
rs6972687
rs28623323
rs73716168
rs38768
rs73716169
rs73196583
rs55696092
rs10257383
rs10228293
rs147391142
rs13232412
rs13247393
rs12536111
rs35134657
rs56101192
rs55814644
rs73196585
rs73198742
rs73198743
rs73198744
rs73198745
rs143013880
rs117285007
rs10487321
rs10257901
rs17432057
rs73198746
rs117328700
rs2159699
rs2159700
rs12155146
rs73198747
rs112490766
rs73198751
rs17157641
rs114621654
rs117201016
rs73198752
rs112497609
rs2007610
rs12705680
rs12705681
rs62478776
rs73198754
rs12705682
rs13239937
rs10487322
rs17432316
rs17134812
rs35620972
rs34917604
rs13243231
rs17157642
rs6963665
rs12705683
rs55770625
rs12705684
rs73198761
rs17432399
rs149010728
rs11979408
rs12705685
rs12705686
rs17432489
rs7812078
rs73198766
rs12705687
rs4140833
rs4140830
rs4140831
rs4140832
rs77210990
rs12705688
rs74599628
rs35795741
rs6466329
rs2109736
rs77191146
rs2109737
rs73198770
rs79302564
rs7805400
rs7805420
rs11972343
rs7809285
rs10215897
rs117662319
rs13233752
rs10224745
rs55734454
rs12705689
rs77047223
rs11764566
rs73198772
rs10272740
rs4730428
rs78329419
rs11982765
rs73198773
rs66508170
rs138209256
rs10225027
rs10240576
rs10487323
rs10487324
rs34585749
rs7799593
rs11764402
rs10487325
rs7783665
rs7787637
rs56333379
rs7811817
rs117325372
rs73198781
rs186025725
rs13228785
rs115117586
rs56190346
rs13232899
rs77959744
rs55676429
rs190506870
rs6953811
rs66972135
rs6974080
rs6954034
rs6968385
rs4730430
rs58890786
rs4730431
rs11761966
rs143132084
rs211829
rs116391882
rs211827
rs211826
rs211825
rs211824
rs12532688
rs211823
rs73198785
rs211822
rs211821
rs2106755
rs211820
rs180680945
rs117040557
rs211817
rs55634663
rs73198788
rs916786
rs211815
rs6974218
rs6978971
rs138288963
rs6979574
rs139168965
rs67820402
rs211813
rs6961430
rs11770081
rs56725764
rs186014988
rs1396173
rs1396174
rs112871763
rs117602021
rs7783185
rs73198792
rs1508195
rs11769357
rs11769471
rs56211842
rs7783293
rs7783802
rs7802575
rs7783872
rs117364154
rs916785
rs6976439
rs73198796
rs1876503
rs1508196
rs1508197
rs66620769
rs147478500
rs6948951
rs6967164
rs1396177
rs73203207
rs6969410
rs117030277
rs6959956
rs79186292
rs73203211
rs211793
rs13235769
rs765361
rs211792
rs211791
rs211790
rs73203213
rs12669452
rs7807720
rs12667205
rs6466334
rs9656169
rs211801
rs1858033
rs211800
rs1848382
rs211799
rs141871664
rs211798
rs211797
rs169833
rs73203220
rs1811183
rs147994116
rs17157688
rs73203224
rs140057772
rs211812
rs211811
rs7779275
rs17157691
rs145604131
rs12673482
rs113968490
rs148188769
rs142766181
rs6466336
rs73203229
rs211809
rs211808
rs77317635
rs12056213
rs140900247
rs6972309
rs211805
rs211804
rs211803
rs73203236
rs73203237
rs369710
rs12705693
rs73203239
rs402946
rs416050
rs4289740
rs404346
rs73203242
rs506174
rs6466337
rs7795082
rs396911
rs398881
rs367898
rs73203246
rs1396176
rs503447
rs111545830
rs112121835
rs139283814
rs492778
rs73203247
rs12534281
rs73203249
rs373396
rs437486
rs66494468
rs79981024
rs73203251
rs442451
rs398554
rs422534
rs446094
rs422305
rs449628
rs143086949
rs73203253
rs10953660
rs399827
rs144652829
rs406772
rs401228
rs10248611
rs409006
rs396706
rs117781477
rs929219
rs7782513
rs440887
rs117362044
rs388129
rs440558
rs440568
rs6953798
rs10226721
rs488285
rs437727
rs407050
rs6955783
rs440983
rs367291
rs370565
rs148377045
rs425466
rs420177
rs2023788
rs112298599
rs113022202
rs11762939
rs187765107
rs139707460
rs11762979
rs2021079
rs62478818
rs117522054
rs2079003
rs6957600
rs441666
rs76095700
rs75080353
rs7795280
rs150674021
rs6955384
rs487521
rs144491294
rs511658
rs151082707
rs7458696
rs141155783
rs62478821
rs12705694
rs28522653
rs55708312
rs2221639
rs2102410
rs117789627
rs10234862
rs1588196
rs1588195
rs117808235
rs117230625
rs73205226
rs28827901
rs2940382
rs2940380
rs187622738
rs1508184
rs114383809
rs149456011
rs78500913
rs2940378
rs1548165
rs111977942
rs1548164
rs1508183
rs2966404
rs77046576
rs10275471
rs144317094
rs148380742
rs12705695
rs113072162
rs55669353
rs117393943
rs2940375
rs62465627
rs925153
rs1508182
rs2940374
rs1605569
rs10277639
rs6943430
rs6943600
rs73205238
rs2940373
rs77563025
rs2940372
rs10270301
rs117278020
rs2966406
rs142324465
rs4455768
rs80048517
rs2940371
rs113924895
rs12705696
rs10953661
rs79151381
rs2966408
rs6960121
rs6466339
rs2940370
rs12705698
rs2940369
rs2940367
rs2966409
rs138483676
rs4730433
rs12672609
rs7781181
rs13239340
rs58641928
rs6957547
rs2174889
rs2966411
rs2966412
rs13246981
rs74778778
rs35651604
rs10256089
rs78018431
rs117985830
rs147412163
rs6974477
rs75429466
rs73205249
rs7811230
rs73205251
rs1508205
rs146619199
rs12668969
rs7799583
rs10255144
rs11768356
rs6972522
rs12705699
rs75597352
rs1508203
rs148627635
rs1848386
rs112133465
rs73429257
rs2940406
rs1532975
rs1989134
rs12705700
rs73429261
rs1508202
rs1532973
rs2966415
rs62465629
rs6948228
rs1508200
rs2940403
rs2940402
rs1848385
rs2894570
rs1848384
rs113278261
rs6466341
rs6466342
rs7793285
rs2396252
rs6960599
rs2966417
rs7807567
rs1354991
rs925160
rs925159
rs111764464
rs925158
rs7793126
rs2940400
rs10250093
rs73205259
rs1948989
rs145731384
rs12705702
rs12705705
rs7798798
rs7799099
rs12705706
rs4730438
rs6975627
rs9691601
rs12155419
rs12155135
rs12155486
rs10953662
rs7796974
rs7778205
rs12705707
rs12154592
rs113553927
rs118055061
rs6954042
rs1508199
rs2966419
rs6964713
rs56021108
rs75972237
rs73205263
rs62465654
rs13239034
rs71542790
rs35003955
rs35706071
rs10234302
rs2940394
rs10278459
rs6466343
rs2966420
rs7796754
rs1876502
rs4730439
rs1508192
rs56032941
rs10260765
rs10260781
rs4730440
rs116940544
rs7790198
rs953727
rs953728
rs953729
rs77702272
rs10272579
rs2940396
rs10808165
rs73717109
rs2966422
rs55735006
rs56407337
rs2940384
rs10250176
rs13221425
rs10238549
rs13237799
rs12705709
rs2940385
rs12705710
rs925156
rs17394956
rs12705711
rs73205274
rs10249554
rs1911710
rs10265390
rs73205276
rs1911711
rs2966424
rs1117030
rs1605570
rs2136009
rs73205277
rs10262019
rs12537289
rs117666100
rs74907813
rs76095858
rs4727740
rs138724119
rs7455199
rs76579929
rs12533476
rs1508186
rs144732615
rs73717112
rs10279292
rs57880522
rs13247926
rs34707319
rs2940390
rs1508187
rs12333992
rs13231398
rs116072826
rs73205281
rs6466344
rs17473554
rs4146059
rs55917341
rs12705712
rs2966427
rs75118444
rs75565819
rs7800391
rs12666715
rs1396170
rs2396264
rs150835722
rs77401962
rs78315179
rs1396172
rs73205284
rs12705714
rs117097587
rs13233267
rs12536009
rs17395309
rs116300663
rs117987633
rs1508190
rs116945730
rs1632538
rs73205288
rs7783350
rs4730442
rs34319400
rs10224815
rs1723746
rs10499990
rs141350591
rs10273508
rs1734236
rs17395520
rs6958911
rs10252304
rs73205295
rs1917717
rs10281067
rs10268901
rs1723745
rs10273667
rs1723744
rs1734235
rs1404918
rs1404917
rs1723743
rs1723742
rs73205296
rs1525666
rs1723741
rs116925475
rs7789139
rs56059236
rs117561009
rs1734232
rs73205297
rs1723740
rs10238657
rs6946221
rs1723739
rs138702212
rs1734227
rs76605014
rs10245866
rs117452408
rs12155401
rs1734228
rs73205301
rs7795956
rs4730443
rs1734229
rs73205302
rs1404916
rs1621842
rs144955294
rs689501
rs77032931
rs12668315
rs1723738
rs1525665
rs73207003
rs1723737
rs73207004
rs12533170
rs1525663
rs10225176
rs13238063
rs11773457
rs73207008
rs1404915
rs9969261
rs1734230
rs2707732
rs1734234
rs1612957
rs5002187
rs1723736
rs1404927
rs6950931
rs59417384
rs1357974
rs11977624
rs10155808
rs34456363
rs13239945
rs12667126
rs12671482
rs6466345
rs73433259
rs61704521
rs117564461
rs11978281
rs10240725
rs6949507
rs12705715
rs76798309
rs1723750
rs10245868
rs1734239
rs1723749
rs1734240
rs1734241
rs1723748
rs12535109
rs1404920
rs182099315
rs187053037
rs1464894
rs76999921
rs139574219
rs17157870
rs77185215
rs11975572
rs17157871
rs79191194
rs11979248
rs75021745
rs17157872
rs141272885
rs17157876
rs1404928
rs75181884
rs78809303
rs13236036
rs13236133
rs140532958
rs79921063
rs73207021
rs61149258
rs10230353
rs12539333
rs12705716
rs6958540
rs140299547
rs10252331
rs138772589
rs12532288
rs143835267
rs186334744
rs112919141
rs4358726
rs6466348
rs10242881
rs79397766
rs112014954
rs77937883
rs2001465
rs869100
rs872492
rs872491
rs7781941
rs1525677
rs1525676
rs1525675
rs1044729
rs76771931
rs10262834
rs10234128
rs73207023
rs60421049
rs56946867
rs58165417
rs75670175
rs58592948
rs58706416
rs73433288
rs10238467
rs10238580
rs10241789
rs10242006
rs62463969
rs10242441
rs143367086
rs113156378
rs112045088
rs73207026
rs118063445
rs7803696
rs62463970
rs1404923
rs4727741
rs13247342
rs73207028
rs9656170
rs10244855
rs117529151
rs73207091
rs117275791
rs4730446
rs4424199
rs7793471
rs62463971
rs118129670
rs73207094
rs112600184
rs79284112
rs73207096
rs12705717
rs78844832
rs1525672
rs78924749
rs73207100
rs75517381
rs1525671
rs111475623
rs956407
rs17475963
rs6956636
rs61672846
rs62463972
rs4305834
rs7807511
rs7811321
rs113476159
rs17476039
rs10953663
rs113769475
rs55786049
rs10499991
rs7786068
rs11975601
rs75322703
rs10499992
rs73208706
rs6978347
rs1464895
rs28590626
rs4730447
rs7796708
rs12540895
rs73208711
rs10256509
rs73208712
rs56288544
rs6952247
rs6951942
rs58051866
rs62463973
rs7789832
rs1404922
rs6943916
rs6961889
rs62463974
rs73714312
rs78613660
rs6966815
rs6967379
rs73208715
rs1917721
rs1917720
rs55995110
rs4727743
rs28430531
rs13225059
rs12056219
rs74632020
rs73208720
rs12539743
rs73208721
rs142453395
rs940818
rs143770526
rs17398064
rs13233732
rs7778435
rs62463975
rs73208724
rs10266246
rs955158
rs56307333
rs11981660
rs4615486
rs117901383
rs7787856
rs17157913
rs140731212
rs2222617
rs10236371
rs2396266
rs73208729
rs190719003
rs6965544
rs13221880
rs12530706
rs6466350
rs6466351
rs7803158
rs17157916
rs73208733
rs73714321
rs2396267
rs111689977
rs73208736
rs141105468
rs6953887
rs74818800
rs6957675
rs56668975
rs73435342
rs2894574
rs4730449
rs4727744
rs4727745
rs6963477
rs117129673
rs2396268
rs1589883
rs1589882
rs12705731
rs10260203
rs116868951
rs2140884
rs73714327
rs4730450
rs17476724
rs4730451
rs73208742
rs11768241
rs59756509
rs79330490
rs113803822
rs17157920
rs62463982
rs17476821
rs62463983
rs62463984
rs10499993
rs10270652
rs147118601
rs10274884
rs17157922
rs115729308
rs146319490
rs144641569
rs2030781
rs17398533
rs7793956
rs10267171
rs17477003
rs10499994
rs10499996
rs2030780
rs2030779
rs149217503
rs17398720
rs17477170
rs4730452
rs145713276
rs117170864
rs6959091
rs73192813
rs117869132
rs74844155
rs35397706
rs10266450
rs140314322
rs59630545
rs6964559
rs6466354
rs141021931
rs7801850
rs17477219
rs10244863
rs142850019
rs7788317
rs7788202
rs6975430
rs12155444
rs117772018
rs4730453
rs10240004
rs4730454
rs79761450
rs7802317
rs7802964
rs144237600
rs73714334
rs11765047
rs117749309
rs141179491
rs7807935
rs34896727
rs2008109
rs2008117
rs73192821
rs2396269
rs10236670
rs184839293
rs35965326
rs2091309
rs2091308
rs11764228
rs11764173
rs2091307
rs73714347
rs77298098
rs6466355
rs12674468
rs7806232
rs149144752
rs112812344
rs114163677
rs12154396
rs9641445
rs9641446
rs35215290
rs112698197
rs4730455
rs115218402
rs9641447
rs7781323
rs149466349
rs11982142
rs117956908
rs6466357
rs4730456
rs76727184
rs34984168
rs7790691
rs12705733
rs139971732
rs35269709
rs149990867
rs34648544
rs35621558
rs111227358
rs112920881
rs147724526
rs10272492
rs34061473
rs111967333
rs4730459
rs7784309
rs149648982
rs117579880
rs10251210
rs1528038
rs7783134
rs34869998
rs4376443
rs10275003
rs28592248
rs868824
rs6466358
rs10953667
rs144854718
rs80120833
rs78007450
rs57440034
rs1406052
rs117336633
rs12537269
rs1881166
rs74693237
rs111255509
rs6943076
rs6466359
rs78458547
rs7782454
rs17399012
rs12334096
rs17157942
rs6954311
rs11762006
rs12533283
rs6964690
rs6466360
rs7781214
rs7802472
rs7803159
rs7803318
rs77347563
rs1406051
rs6976233
rs1406050
rs13247446
rs13236103
rs11981602
rs185616345
rs7779870
rs56043970
rs75903867
rs17399243
rs10499999
rs4727746
rs6466361
rs1528036
rs6980230
rs148409050
rs6946794
rs73417226
rs6957823
rs78681727
rs55990051
rs28687831
rs2396275
rs1540855
rs1540856
rs6961628
rs12540643
rs7778445
rs6944830
rs73716408
rs4142915
rs56367903
rs12530971
rs117451789
rs1528041
rs9886021
rs6977769
rs6978082
rs6945217
rs73716411
rs10500000
rs146789831
rs140474923
rs73716413
rs11768246
rs117416418
rs76038907
rs4730462
rs10266692
rs75809525
rs78572493
rs35403926
rs34856804
rs1528043
rs57322693
rs1528044
rs73716415
rs141686678
rs68145477
rs2396276
rs79936819
rs1881164
rs1881165
rs1918753
rs1528033
rs56044138
rs6970864
rs145928411
rs7803713
rs7803759
rs77258743
rs7787197
rs4730463
rs74668367
rs4730464
rs10262138
rs6976164
rs12537293
rs2396277
rs117366937
rs34827866
rs148867260
rs1950004
rs6466362
rs144599889
rs117745397
rs67082610
rs74797298
rs10260741
rs73716432
rs73716433
rs73716435
rs117502066
rs17157977
rs77591061
rs7786578
rs17157982
rs11973270
rs78685885
rs10500002
rs17400029
rs111282130
rs77735146
rs2894578
rs1528039
rs79206892
rs1358434
rs1528040
rs1013938
rs1013939
rs78741071
rs1569124
rs76523771
rs16873230
rs118097298
rs1528042
rs1881172
rs4727747
rs138677470
rs73716440
rs17400175
rs1881171
rs1881170
rs1881169
rs117368797
rs2396279
rs7778910
rs57393191
rs79004373
rs1406054
rs77344754
rs10046548
rs73417294
rs58783052
rs17400294
rs73417298
rs74590499
rs150755930
rs73417302
rs142502968
rs12531706
rs148938617
rs77990495
rs145035246
rs35081301
rs59342752
rs55977622
rs73419207
rs2030966
rs1569122
rs35254164
rs61283445
rs60385239
rs59272864
rs60195560
rs58686650
rs73192866
rs73194880
rs73194882
rs57827295
rs73419213
rs73716456
rs56291336
rs117216769
rs76789620
rs35603750
rs60516565
rs74789023
rs73419215
rs139466697
rs190155630
rs150302327
rs150413391
rs145609522
rs113813058
rs56243035
rs56293409
rs9648955
rs9648956
rs12535077
rs58664841
rs59374776
rs10279573
rs17400357
rs73419222
rs1528034
rs74642149
rs2030967
rs76707788
rs62464027
rs1528035
rs58926710
rs953146
rs953143
rs113112427
rs12674353
rs1106774
rs12540913
rs34515977
rs117396062
rs12533781
rs3997512
rs17158017
rs12531783
rs7806611
rs12531989
rs12532033
rs11487097
rs11767545
rs78858826
rs10280436
rs117371096
rs73194899
rs58858012
rs61355032
rs58612379
rs73194901
rs12531640
rs73196803
rs75828991
rs10233811
rs55798954
rs6960391
rs12670438
rs79931337
rs10500003
rs113742264
rs799617
rs714111
rs7793967
rs2396280
rs2396281
rs2396282
rs9886295
rs799618
rs13222191
rs147061735
rs799620
rs12536318
rs12537852
rs143425138
rs1528037
rs799650
rs799651
rs799652
rs12667846
rs799653
rs6944312
rs6948090
rs6466363
rs6973561
rs6954148
rs740341
rs7806849
rs62464029
rs799642
rs764864
rs17158049
rs140155076
rs799643
rs77176779
rs140624351
rs2190527
rs2190528
rs1406049
rs73196820
rs78008024
rs799623
rs17158079
rs2396287
rs799624
rs799625
rs117761874
rs799626
rs799628
rs12705741
rs799630
rs12705742
rs149064290
rs799633
rs146129627
rs113543443
rs2190529
rs112541688
rs77499654
rs2396288
rs17435882
rs114264689
rs115526823
rs116895331
rs12705744
rs148351912
rs799616
rs117286316
rs12705745
rs10257592
rs258973
rs258974
rs258975
rs10487296
rs182698102
rs258977
rs116864782
rs186296337
rs258978
rs258979
rs258980
rs258981
rs9656177
rs258982
rs12705746
rs258983
rs258984
rs185441
rs79680332
rs73196832
rs78509008
rs258987
rs258988
rs73425075
rs258989
rs258990
rs258991
rs258992
rs258993
rs258994
rs258995
rs258996
rs138759872
rs258997
rs258998
rs258999
rs118047001
rs191391312
rs259000
rs166308
rs174074
rs259002
rs75707345
rs78454403
rs259003
```
