## Supplementary material for "Characterization of shared and ancestry-specific signals driving complex traits using multi-ancestry fine-mapping": s2.afreq

```
#CHROM	ID	REF	ALT	ALT_FREQS	OBS_CT
7	rs2189357	C	T	0.752976	1008
7	rs3114840	A	T	0.75496	1008
7	rs3094540	G	A	0.753968	1008
7	rs62478831	T	C	0.244048	1008
7	rs6466313	C	T	0.250992	1008
7	rs142598371	C	T	0.242063	1008
7	rs62478832	A	T	0.242063	1008
7	rs56302447	G	A	0.244048	1008
7	rs3114752	A	G	0.25	1008
7	rs56226301	C	T	0.24504	1008
7	rs56007874	T	C	0.244048	1008
7	rs3114755	G	A	0.248016	1008
7	rs56278728	C	T	0.246032	1008
7	rs62478836	T	A	0.246032	1008
7	rs6966450	G	A	0.246032	1008
7	rs3114762	T	C	0.266865	1008
7	rs74548764	G	A	0.244048	1008
7	rs3114766	T	C	0.25496	1008
7	rs10487312	T	C	0.246032	1008
7	rs2396180	C	T	0.720238	1008
7	rs3114769	C	T	0.729167	1008
7	rs76587607	C	T	0.00297619	1008
7	rs3114770	G	A	0.72619	1008
7	rs3114771	T	A	0.729167	1008
7	rs138558959	C	T	0.0168651	1008
7	rs3114772	C	A	0.729167	1008
7	rs17499594	G	A	0.268849	1008
7	rs3114775	A	G	0.729167	1008
7	rs3114776	C	T	0.729167	1008
7	rs62478837	C	A	0.246032	1008
7	rs3114797	C	T	0.269841	1008
7	rs3114801	C	A	0.275794	1008
7	rs10487313	A	G	0.271825	1008
7	rs3114807	C	T	0.72619	1008
7	rs7792377	G	T	0.717262	1008
7	rs3114822	C	A	0.735119	1008
7	rs3114824	A	G	0.263889	1008
7	rs73195850	C	A	0.242063	1008
7	rs73195852	G	A	0.24504	1008
7	rs12670748	G	A	0.234127	1008
7	rs2107166	C	T	0.242063	1008
7	rs976399	C	A	0.249008	1008
7	rs976400	A	C	0.252976	1008
7	rs993403	T	A	0.250992	1008
7	rs79916570	T	A	0.0277778	1008
7	rs117743029	C	T	0.0257937	1008
7	rs1115285	A	G	0.261905	1008
7	rs55895928	C	T	0.248016	1008
7	rs55790936	T	A	0.248016	1008
7	rs73195856	C	T	0.247024	1008
7	rs73195858	G	A	0.247024	1008
7	rs3114826	A	T	0.750992	1008
7	rs3094525	C	G	0.748016	1008
7	rs3114827	A	G	0.749008	1008
7	rs3094526	C	A	0.749008	1008
7	rs10278425	G	A	0.738095	1008
7	rs2214453	T	C	0.748016	1008
7	rs2189353	G	A	0.263889	1008
7	rs10081277	A	G	0.0138889	1008
7	rs7797613	G	A	0.730159	1008
7	rs3114828	A	C	0.739087	1008
7	rs3094530	C	T	0.72123	1008
7	rs3094531	C	A	0.247024	1008
7	rs2189354	G	T	0.713294	1008
7	rs2018239	A	C	0.722222	1008
7	rs3094536	G	A	0.744048	1008
7	rs12705654	C	T	0.707341	1008
7	rs17157274	T	G	0.233135	1008
7	rs2711328	C	T	0.210317	1008
7	rs146690646	G	C	0.0505952	1008
7	rs2523206	A	G	0.769841	1008
7	rs2245022	C	T	0.579365	1008
7	rs2245016	C	T	0.814484	1008
7	rs3114832	G	T	0.411706	1008
7	rs2711332	T	C	0.415675	1008
7	rs1548510	G	A	0.52877	1008
7	rs1013745	C	T	0.414683	1008
7	rs2107167	T	A	0.531746	1008
7	rs11979389	T	C	0.0208333	1008
7	rs2396181	C	T	0.416667	1008
7	rs146656669	G	A	0.0228175	1008
7	rs2711335	A	G	0.400794	1008
7	rs17500293	A	C	0.0168651	1008
7	rs2711336	C	G	0.80754	1008
7	rs78777361	T	C	0.0168651	1008
7	rs3114833	A	G	0.402778	1008
7	rs2711338	T	A	0.402778	1008
7	rs2711380	T	G	0.407738	1008
7	rs3114834	C	T	0.52877	1008
7	rs79332105	C	T	0.0198413	1008
7	rs2254967	G	A	0.15873	1008
7	rs2285758	A	G	0.15873	1008
7	rs11984226	A	G	0.15873	1008
7	rs2285759	T	G	0.108135	1008
7	rs11978424	C	T	0.15873	1008
7	rs2711378	G	A	0.407738	1008
7	rs143857801	G	A	0.112103	1008
7	rs57475775	A	G	0.160714	1008
7	rs73431696	C	T	0.15873	1008
7	rs2711377	G	T	0.566468	1008
7	rs76256007	A	G	0.0337302	1008
7	rs118138102	G	A	0.0238095	1008
7	rs78057830	T	C	0.15873	1008
7	rs17157296	T	C	0.15873	1008
7	rs77567342	C	T	0.15873	1008
7	rs73431700	T	C	0.15873	1008
7	rs73431702	G	A	0.15873	1008
7	rs2254362	T	C	0.572421	1008
7	rs73433505	G	A	0.15873	1008
7	rs3114835	T	C	0.407738	1008
7	rs2711376	G	A	0.40873	1008
7	rs113511287	C	T	0.15873	1008
7	rs73433509	C	G	0.160714	1008
7	rs73433510	C	G	0.160714	1008
7	rs73433512	C	G	0.161706	1008
7	rs115176041	C	T	0.0297619	1008
7	rs7779684	T	A	0.25	1008
7	rs73433515	A	G	0.161706	1008
7	rs73433516	C	T	0.160714	1008
7	rs10953648	T	A	0.252976	1008
7	rs73433520	A	G	0.160714	1008
7	rs76134015	A	T	0.00198413	1008
7	rs9969349	G	T	0.159722	1008
7	rs1074392	T	C	0.290675	1008
7	rs118059717	A	G	0.0436508	1008
7	rs2523210	T	C	0.827381	1008
7	rs12113795	C	T	0.159722	1008
7	rs56161463	G	A	0.409722	1008
7	rs10953650	G	A	0.159722	1008
7	rs17157304	G	C	0.18254	1008
7	rs2711316	G	T	0.409722	1008
7	rs112851349	C	T	0.00198413	1008
7	rs144464943	C	A	0.159722	1008
7	rs2523211	A	C	0.583333	1008
7	rs17157309	T	C	0.161706	1008
7	rs2189355	A	G	0.161706	1008
7	rs2523212	T	C	0.583333	1008
7	rs73433531	G	A	0.159722	1008
7	rs2189356	T	G	0.573413	1008
7	rs17157315	G	A	0.15873	1008
7	rs17157318	C	T	0.15873	1008
7	rs2711315	C	T	0.568452	1008
7	rs2523213	C	T	0.569444	1008
7	rs2523214	G	A	0.410714	1008
7	rs10487315	G	A	0.161706	1008
7	rs2523216	T	G	0.410714	1008
7	rs12113923	C	T	0.161706	1008
7	rs2523218	C	G	0.573413	1008
7	rs73433539	C	A	0.160714	1008
7	rs2523219	A	C	0.572421	1008
7	rs2523220	G	T	0.556548	1008
7	rs77682874	T	A	0.160714	1008
7	rs2523221	C	T	0.570437	1008
7	rs2523222	G	A	0.570437	1008
7	rs73433547	A	C	0.162698	1008
7	rs11974155	C	T	0.0873016	1008
7	rs2523224	C	T	0.571429	1008
7	rs2711314	C	G	0.572421	1008
7	rs2711313	T	C	0.572421	1008
7	rs2711312	T	C	0.572421	1008
7	rs2711311	T	C	0.572421	1008
7	rs2523225	A	T	0.572421	1008
7	rs2523226	G	A	0.571429	1008
7	rs2523227	G	A	0.410714	1008
7	rs2523228	A	G	0.573413	1008
7	rs2523229	G	C	0.573413	1008
7	rs2711310	C	A	0.410714	1008
7	rs2257148	A	G	0.572421	1008
7	rs2257051	A	G	0.572421	1008
7	rs2257043	C	T	0.571429	1008
7	rs2257042	T	G	0.571429	1008
7	rs2711309	C	G	0.571429	1008
7	rs2711308	C	T	0.571429	1008
7	rs2523230	A	G	0.571429	1008
7	rs17534330	A	G	0.159722	1008
7	rs2711307	G	C	0.411706	1008
7	rs10046505	C	T	0.568452	1008
7	rs2711351	C	T	0.568452	1008
7	rs2523231	G	A	0.566468	1008
7	rs11976642	G	A	0.15873	1008
7	rs2523232	G	T	0.566468	1008
7	rs76827828	G	T	0.15873	1008
7	rs139810158	T	C	0.0188492	1008
7	rs2523233	A	C	0.409722	1008
7	rs6964311	G	A	0.159722	1008
7	rs73433561	T	C	0.160714	1008
7	rs150041426	C	T	0.0119048	1008
7	rs2711350	T	G	0.406746	1008
7	rs11971629	A	G	0.00198413	1008
7	rs76199500	T	C	0.167659	1008
7	rs2523235	G	T	0.56746	1008
7	rs59758811	G	A	0.162698	1008
7	rs2711348	A	G	0.573413	1008
7	rs2523236	G	A	0.573413	1008
7	rs2711347	A	G	0.573413	1008
7	rs10215366	C	T	0.405754	1008
7	rs2711346	T	C	0.166667	1008
7	rs2074461	T	C	0.570437	1008
7	rs2074462	T	C	0.569444	1008
7	rs2074463	G	A	0.404762	1008
7	rs2523239	G	A	0.77381	1008
7	rs73433567	T	C	0.162698	1008
7	rs2711344	T	A	0.56746	1008
7	rs2711343	G	C	0.406746	1008
7	rs2711342	T	G	0.569444	1008
7	rs17157360	T	C	0.162698	1008
7	rs4730410	A	C	0.127976	1008
7	rs2711341	G	T	0.56746	1008
7	rs2523240	C	T	0.566468	1008
7	rs74749715	A	C	0.161706	1008
7	rs2711340	T	C	0.821429	1008
7	rs6973544	C	G	0.160714	1008
7	rs6955895	T	C	0.56746	1008
7	rs2711339	A	G	0.56746	1008
7	rs2523241	C	T	0.570437	1008
7	rs118115645	G	A	0.00198413	1008
7	rs13438503	G	C	0.405754	1008
7	rs13438500	C	A	0.405754	1008
7	rs75932357	T	C	0.290675	1008
7	rs2214454	T	C	0.568452	1008
7	rs2189358	T	C	0.569444	1008
7	rs2711356	G	A	0.568452	1008
7	rs2711357	T	G	0.56746	1008
7	rs2523242	C	T	0.56746	1008
7	rs2711358	A	C	0.569444	1008
7	rs117577365	T	C	0.0238095	1008
7	rs2523243	C	T	0.56746	1008
7	rs2711362	A	G	0.566468	1008
7	rs117661561	A	G	0.0228175	1008
7	rs2711363	A	C	0.169643	1008
7	rs2711364	T	C	0.274802	1008
7	rs2189359	A	C	0.160714	1008
7	rs2189360	C	T	0.149802	1008
7	rs61607582	A	G	0.360119	1008
7	rs2189361	C	T	0.614087	1008
7	rs2523244	C	T	0.140873	1008
7	rs9886284	G	C	0.185516	1008
7	rs9886288	G	C	0.181548	1008
7	rs2711365	A	T	0.608135	1008
7	rs2711366	A	G	0.141865	1008
7	rs2711367	A	G	0.144841	1008
7	rs2523245	T	C	0.144841	1008
7	rs10270991	G	A	0.181548	1008
7	rs2523246	C	T	0.144841	1008
7	rs2523247	C	A	0.144841	1008
7	rs2523248	T	C	0.145833	1008
7	rs2711368	A	G	0.145833	1008
7	rs2523197	T	G	0.327381	1008
7	rs2711369	G	A	0.327381	1008
7	rs2711370	A	G	0.145833	1008
7	rs9641434	T	C	0.287698	1008
7	rs2711371	A	T	0.183532	1008
7	rs2711372	A	G	0.184524	1008
7	rs2523198	G	C	0.184524	1008
7	rs2523199	T	G	0.184524	1008
7	rs10240918	T	C	0.144841	1008
7	rs2107163	G	A	0.183532	1008
7	rs2107164	A	G	0.616071	1008
7	rs76291136	T	A	0.0238095	1008
7	rs2523200	G	A	0.994048	1008
7	rs79917603	T	C	0.0367063	1008
7	rs2523201	A	C	0.142857	1008
7	rs2523202	G	A	0.142857	1008
7	rs2711373	T	C	0.144841	1008
7	rs2523203	A	G	0.144841	1008
7	rs2523204	A	C	0.325397	1008
7	rs73197942	C	T	0.0902778	1008
7	rs2523205	T	C	0.146825	1008
7	rs73714017	T	A	0.185516	1008
7	rs35910146	C	T	0.185516	1008
7	rs55753195	T	C	0.186508	1008
7	rs73197945	T	C	0.144841	1008
7	rs73714018	T	C	0.186508	1008
7	rs2711352	C	A	0.425595	1008
7	rs2711353	G	A	0.426587	1008
7	rs117131170	T	C	0.0634921	1008
7	rs2711354	T	C	0.462302	1008
7	rs2711355	G	C	0.462302	1008
7	rs73714023	G	A	0.184524	1008
7	rs2396196	T	C	0.573413	1008
7	rs78467318	T	C	0.0198413	1008
7	rs73714024	G	A	0.185516	1008
7	rs4400310	A	C	0.185516	1008
7	rs4568544	C	G	0.185516	1008
7	rs73197950	T	C	0.00198413	1008
7	rs73197951	T	C	0.00198413	1008
7	rs2396197	T	C	0.186508	1008
7	rs55918323	C	T	0.185516	1008
7	rs11767999	C	T	0.573413	1008
7	rs2396198	A	G	0.390873	1008
7	rs35044406	G	A	0.184524	1008
7	rs12539092	A	G	0.281746	1008
7	rs73714028	G	A	0.184524	1008
7	rs73714029	C	G	0.184524	1008
7	rs76487742	C	A	0.184524	1008
7	rs73714030	A	G	0.184524	1008
7	rs7790235	G	A	0.536706	1008
7	rs12671674	T	C	0.282738	1008
7	rs13242808	A	G	0.537698	1008
7	rs77437078	C	G	0.1875	1008
7	rs73714031	G	A	0.184524	1008
7	rs4591959	G	T	0.208333	1008
7	rs78243551	T	C	0.281746	1008
7	rs141446492	G	A	0.281746	1008
7	rs4354246	T	G	0.184524	1008
7	rs112732844	A	G	0.281746	1008
7	rs148640992	C	A	0.0327381	1008
7	rs13226456	C	T	0.209325	1008
7	rs6978394	G	T	0.816468	1008
7	rs145425625	G	A	0.140873	1008
7	rs149279063	G	A	0.0416667	1008
7	rs113939038	T	C	0.282738	1008
7	rs74976619	G	A	0.209325	1008
7	rs138501054	C	G	0.536706	1008
7	rs142943908	T	C	0.393849	1008
7	rs141274348	C	T	0.202381	1008
7	rs145465801	C	G	0.185516	1008
7	rs4727733	T	G	0.143849	1008
7	rs7785615	G	T	0.141865	1008
7	rs180782589	G	A	0.0367063	1008
7	rs7808417	T	G	0.537698	1008
7	rs59811986	G	A	0.282738	1008
7	rs6957231	G	C	0.535714	1008
7	rs144959002	A	C	0.184524	1008
7	rs12673619	G	A	0.141865	1008
7	rs6956972	A	G	0.536706	1008
7	rs12673593	C	T	0.142857	1008
7	rs58618874	G	C	0.282738	1008
7	rs6962116	C	T	0.535714	1008
7	rs12533013	T	C	0.274802	1008
7	rs10251582	A	G	0.142857	1008
7	rs6944758	T	C	0.208333	1008
7	rs73714033	T	G	0.185516	1008
7	rs10262280	C	T	0.208333	1008
7	rs10263053	G	A	0.143849	1008
7	rs3957266	A	G	0.537698	1008
7	rs7792756	T	G	0.185516	1008
7	rs2396199	C	T	0.208333	1008
7	rs4379391	C	G	0.53869	1008
7	rs13247668	T	C	0.00595238	1008
7	rs13233435	C	G	0.208333	1008
7	rs77318588	T	A	0.185516	1008
7	rs28770858	C	T	0.208333	1008
7	rs13221416	T	C	0.208333	1008
7	rs13236877	A	G	0.208333	1008
7	rs10271187	C	T	0.141865	1008
7	rs59134556	T	A	0.28373	1008
7	rs6466318	G	A	0.818452	1008
7	rs6950398	C	T	0.208333	1008
7	rs12540270	C	T	0.282738	1008
7	rs75771083	T	C	0.183532	1008
7	rs2396200	T	C	0.186508	1008
7	rs61031201	C	T	0.284722	1008
7	rs1357955	C	A	0.141865	1008
7	rs1722073	C	G	0.571429	1008
7	rs1722072	A	T	0.571429	1008
7	rs1722070	G	A	0.141865	1008
7	rs1722069	T	C	0.855159	1008
7	rs1723630	G	A	0.141865	1008
7	rs75077022	A	G	0.185516	1008
7	rs2690710	G	A	0.855159	1008
7	rs1723626	G	A	0.854167	1008
7	rs1722098	T	C	0.385913	1008
7	rs1723625	C	A	0.384921	1008
7	rs1723624	C	T	0.569444	1008
7	rs3927300	T	A	0.208333	1008
7	rs75715309	T	C	0.0168651	1008
7	rs73714036	A	G	0.285714	1008
7	rs13247982	A	G	0.209325	1008
7	rs2690716	T	C	0.388889	1008
7	rs73714037	C	T	0.285714	1008
7	rs1723633	C	G	0.820437	1008
7	rs7806795	G	C	0.285714	1008
7	rs1525518	G	T	0.676587	1008
7	rs1723634	C	T	0.141865	1008
7	rs1404852	T	C	0.677579	1008
7	rs6952898	A	T	0.169643	1008
7	rs78557117	A	C	0.0277778	1008
7	rs1357956	G	A	0.676587	1008
7	rs76354773	T	G	0.300595	1008
7	rs75926285	G	A	0.170635	1008
7	rs6945798	T	C	0.678571	1008
7	rs73714040	T	C	0.168651	1008
7	rs1722099	T	A	0.145833	1008
7	rs6964610	G	A	0.506944	1008
7	rs4582491	C	T	0.300595	1008
7	rs1525522	C	T	0.00595238	1008
7	rs12113623	T	C	0.00595238	1008
7	rs73714043	A	G	0.300595	1008
7	rs1404857	G	C	0.677579	1008
7	rs1404856	T	G	0.677579	1008
7	rs1525521	T	C	0.179563	1008
7	rs6975130	A	G	0.171627	1008
7	rs10261784	G	A	0.677579	1008
7	rs6957695	T	C	0.677579	1008
7	rs6971210	T	C	0.201389	1008
7	rs1404855	T	C	0.677579	1008
7	rs1404854	G	A	0.141865	1008
7	rs6956533	C	T	0.00595238	1008
7	rs73714044	T	A	0.171627	1008
7	rs374235628	A	G	0.171627	1008
7	rs150203133	A	G	0.00595238	1008
7	rs2204469	A	T	0.677579	1008
7	rs2249789	C	T	0.816468	1008
7	rs2396205	T	C	0.676587	1008
7	rs1618049	C	G	0.819444	1008
7	rs7784323	A	C	0.203373	1008
7	rs1525513	G	T	0.675595	1008
7	rs1525512	T	G	0.503968	1008
7	rs1723622	G	C	0.854167	1008
7	rs76883315	A	G	0.173611	1008
7	rs1722100	C	T	0.815476	1008
7	rs13233541	G	A	0.675595	1008
7	rs13233450	C	G	0.675595	1008
7	rs11509191	G	C	0.675595	1008
7	rs1722102	T	C	0.818452	1008
7	rs1722103	G	A	0.818452	1008
7	rs10271342	C	T	0.49504	1008
7	rs1589874	G	C	0.669643	1008
7	rs77515532	G	T	0.195437	1008
7	rs35150030	T	C	0.496032	1008
7	rs17157374	T	C	0.295635	1008
7	rs62481969	T	A	0.497024	1008
7	rs11509937	T	C	0.497024	1008
7	rs7788476	A	T	0.497024	1008
7	rs7788978	G	C	0.184524	1008
7	rs1723620	A	C	0.186508	1008
7	rs7788952	A	G	0.202381	1008
7	rs7793344	G	A	0.496032	1008
7	rs1723619	C	T	0.954365	1008
7	rs116878663	C	T	0.014881	1008
7	rs10254489	A	G	0.49504	1008
7	rs10257670	A	C	0.49504	1008
7	rs9648951	A	G	0.494048	1008
7	rs11761488	G	A	0.493056	1008
7	rs9649330	C	G	0.00496032	1008
7	rs9649331	T	C	0.494048	1008
7	rs10236852	G	T	0.198413	1008
7	rs10252868	T	C	0.668651	1008
7	rs1723657	C	T	0.814484	1008
7	rs76253752	G	C	0.0634921	1008
7	rs79850461	C	G	0.015873	1008
7	rs60173545	A	G	0.171627	1008
7	rs1608842	G	A	0.145833	1008
7	rs12536439	T	C	0.669643	1008
7	rs78122398	T	C	0.198413	1008
7	rs1722104	T	C	0.816468	1008
7	rs1723655	A	C	0.818452	1008
7	rs149268931	C	T	0.171627	1008
7	rs1723654	G	C	0.816468	1008
7	rs1722105	C	T	0.814484	1008
7	rs1723653	G	A	0.814484	1008
7	rs28878797	G	T	0.197421	1008
7	rs2949792	T	C	0.818452	1008
7	rs147331403	C	A	0.0892857	1008
7	rs1723652	G	A	0.14881	1008
7	rs10282205	T	C	0.669643	1008
7	rs1722106	T	C	0.81746	1008
7	rs1723651	T	C	0.81746	1008
7	rs1723650	G	T	0.815476	1008
7	rs76833863	T	C	0.173611	1008
7	rs1608841	C	G	0.813492	1008
7	rs1723649	G	A	0.813492	1008
7	rs1723648	G	A	0.813492	1008
7	rs79274191	A	G	0.173611	1008
7	rs12539392	C	T	0.145833	1008
7	rs73714048	A	G	0.173611	1008
7	rs1404859	G	A	0.319444	1008
7	rs12673278	C	T	0.291667	1008
7	rs10245119	A	G	0.202381	1008
7	rs77185750	T	A	0.171627	1008
7	rs13340481	C	T	0.168651	1008
7	rs113381242	A	G	0.00297619	1008
7	rs73714049	C	T	0.284722	1008
7	rs1815112	T	C	0.208333	1008
7	rs372158503	T	G	0.0168651	1008
7	rs884454	A	G	0.204365	1008
7	rs75127408	A	G	0.170635	1008
7	rs1722028	C	G	0.204365	1008
7	rs1357954	A	C	0.202381	1008
7	rs12538565	A	G	0.285714	1008
7	rs1632726	G	C	0.202381	1008
7	rs73714050	C	A	0.284722	1008
7	rs145017579	T	C	0.00892857	1008
7	rs56785375	C	T	0.171627	1008
7	rs1722029	T	G	0.488095	1008
7	rs1723606	A	C	0.487103	1008
7	rs1723607	A	C	0.820437	1008
7	rs2692404	G	C	0.204365	1008
7	rs1723608	G	A	0.81746	1008
7	rs7784037	T	C	0.285714	1008
7	rs1723609	G	T	0.81746	1008
7	rs73714051	G	T	0.171627	1008
7	rs7805074	A	G	0.285714	1008
7	rs11508514	A	T	0.00496032	1008
7	rs35220313	C	G	0.285714	1008
7	rs150855849	C	T	0.00793651	1008
7	rs17157396	C	G	0.171627	1008
7	rs1723611	A	G	0.203373	1008
7	rs78004295	T	A	0.198413	1008
7	rs6951422	C	T	0.191468	1008
7	rs1525508	A	G	0.203373	1008
7	rs1464882	G	C	0.171627	1008
7	rs6957016	C	T	0.19246	1008
7	rs13242374	A	T	0.00496032	1008
7	rs2177758	C	A	0.00496032	1008
7	rs940770	G	A	0.657738	1008
7	rs940771	A	T	0.65873	1008
7	rs1525509	C	G	0.659722	1008
7	rs1525510	A	G	0.204365	1008
7	rs1722030	T	G	0.375992	1008
7	rs1723616	C	G	0.204365	1008
7	rs1525511	G	A	0.375	1008
7	rs28630954	G	T	0.15377	1008
7	rs73714052	G	A	0.170635	1008
7	rs1722031	T	G	0.202381	1008
7	rs34385726	T	G	0.00496032	1008
7	rs1722032	G	A	0.373016	1008
7	rs1722033	A	G	0.373016	1008
7	rs1723618	C	T	0.373016	1008
7	rs73714053	C	T	0.172619	1008
7	rs1722034	A	G	0.376984	1008
7	rs1628101	A	G	0.376984	1008
7	rs78511558	G	T	0.172619	1008
7	rs141358648	A	G	0.015873	1008
7	rs1723632	C	G	0.819444	1008
7	rs1722035	A	C	0.819444	1008
7	rs12705662	G	C	0.00496032	1008
7	rs79353960	C	T	0.172619	1008
7	rs1723638	C	G	0.662698	1008
7	rs1722036	A	T	0.201389	1008
7	rs62478606	T	A	0.00496032	1008
7	rs1722037	T	C	0.66369	1008
7	rs1722038	A	C	0.66369	1008
7	rs2692409	A	G	0.66369	1008
7	rs1723639	T	A	0.201389	1008
7	rs1723640	T	A	0.375992	1008
7	rs1723641	C	T	0.375992	1008
7	rs1722039	A	C	0.657738	1008
7	rs12666602	A	G	0.15873	1008
7	rs12670961	C	A	0.157738	1008
7	rs7803673	A	C	0.00496032	1008
7	rs78552476	A	G	0.286706	1008
7	rs17157405	T	C	0.462302	1008
7	rs1626453	T	C	0.855159	1008
7	rs59106251	C	T	0.438492	1008
7	rs61054869	G	T	0.264881	1008
7	rs11770405	G	C	0.00595238	1008
7	rs60241446	C	T	0.438492	1008
7	rs60019161	G	A	0.264881	1008
7	rs12538911	C	T	0.438492	1008
7	rs77169801	G	C	0.174603	1008
7	rs2711325	T	C	0.217262	1008
7	rs73199886	C	T	0.159722	1008
7	rs12533760	A	G	0.264881	1008
7	rs2692413	T	C	0.207341	1008
7	rs1404851	G	T	0.439484	1008
7	rs1723631	T	G	0.853175	1008
7	rs117671756	G	A	0.0505952	1008
7	rs74954901	A	G	0.179563	1008
7	rs10265227	C	A	0.264881	1008
7	rs76409042	A	C	0.180556	1008
7	rs73419009	A	G	0.269841	1008
7	rs7786283	A	T	0.268849	1008
7	rs79190972	T	C	0.173611	1008
7	rs74382310	C	T	0.205357	1008
7	rs1917687	A	G	0.474206	1008
7	rs2244263	C	T	0.647817	1008
7	rs77460014	C	T	0.174603	1008
7	rs77911386	G	C	0.173611	1008
7	rs114161851	G	A	0.172619	1008
7	rs78273719	T	C	0.0436508	1008
7	rs6965097	C	T	0.172619	1008
7	rs9791433	C	T	0.175595	1008
7	rs9791826	A	G	0.181548	1008
7	rs1568877	A	T	0.204365	1008
7	rs1568878	T	C	0.199405	1008
7	rs1525520	G	C	0.645833	1008
7	rs116971815	T	C	0.0337302	1008
7	rs141700923	T	G	0.0178571	1008
7	rs12112302	C	G	0.174603	1008
7	rs12112937	T	G	0.175595	1008
7	rs75358313	G	A	0.173611	1008
7	rs73199888	A	C	0.202381	1008
7	rs6948305	C	G	0.179563	1008
7	rs6948497	C	T	0.439484	1008
7	rs59675015	A	G	0.184524	1008
7	rs1722041	T	A	0.64881	1008
7	rs12531770	G	T	0.264881	1008
7	rs73419026	C	G	0.449405	1008
7	rs78785120	C	A	0.177579	1008
7	rs111411158	T	C	0.184524	1008
7	rs73419028	T	C	0.449405	1008
7	rs113739915	G	A	0.264881	1008
7	rs1722042	A	G	0.655754	1008
7	rs73419032	A	C	0.265873	1008
7	rs73419034	C	A	0.264881	1008
7	rs77432125	T	G	0.00892857	1008
7	rs2711322	C	T	0.46627	1008
7	rs2711321	A	G	0.46627	1008
7	rs2711320	A	C	0.472222	1008
7	rs138199290	T	C	0.179563	1008
7	rs150646823	G	C	0.267857	1008
7	rs11489525	G	A	0.178571	1008
7	rs11486985	G	C	0.172619	1008
7	rs56837075	C	T	0.172619	1008
7	rs1722044	A	G	0.820437	1008
7	rs13246165	C	T	0.00595238	1008
7	rs12670030	C	A	0.266865	1008
7	rs28806827	C	T	0.264881	1008
7	rs28750393	C	T	0.266865	1008
7	rs4449717	T	C	0.441468	1008
7	rs4338019	C	A	0.439484	1008
7	rs111287397	A	C	0.267857	1008
7	rs78943159	A	G	0.263889	1008
7	rs13227096	A	G	0.00595238	1008
7	rs77808134	G	A	0.174603	1008
7	rs75423780	C	T	0.260913	1008
7	rs79473994	G	C	0.260913	1008
7	rs74378459	C	T	0.176587	1008
7	rs150206094	T	C	0.0297619	1008
7	rs75166345	A	G	0.176587	1008
7	rs10249984	G	C	0.258929	1008
7	rs1357951	T	G	0.319444	1008
7	rs1404846	T	C	0.193452	1008
7	rs1404847	T	A	0.325397	1008
7	rs1404848	C	A	0.325397	1008
7	rs11771891	T	C	0.446429	1008
7	rs1723561	A	G	0.770833	1008
7	rs11761412	A	G	0.445437	1008
7	rs1525499	G	C	0.193452	1008
7	rs12532135	A	G	0.440476	1008
7	rs150391214	C	T	0.440476	1008
7	rs12671687	G	C	0.439484	1008
7	rs4730417	G	A	0.444444	1008
7	rs1722047	C	T	0.801587	1008
7	rs1357950	A	T	0.445437	1008
7	rs117470755	C	T	0.0992063	1008
7	rs6950048	C	A	0.438492	1008
7	rs1722048	C	T	0.31746	1008
7	rs73714065	C	A	0.440476	1008
7	rs1723627	G	A	0.771825	1008
7	rs11773239	C	T	0.443452	1008
7	rs80054135	A	T	0.258929	1008
7	rs73714066	A	T	0.443452	1008
7	rs1723623	G	A	0.324405	1008
7	rs73714067	C	T	0.439484	1008
7	rs1722049	C	T	0.771825	1008
7	rs1722050	A	G	0.325397	1008
7	rs75181311	C	T	0.0337302	1008
7	rs1723614	G	A	0.326389	1008
7	rs6973041	T	C	0.798611	1008
7	rs6953163	A	C	0.798611	1008
7	rs6953861	A	G	0.804563	1008
7	rs6954031	A	C	0.798611	1008
7	rs1722052	T	G	0.333333	1008
7	rs59406683	A	T	0.47123	1008
7	rs1723645	C	G	0.771825	1008
7	rs10953652	G	A	0.439484	1008
7	rs1404858	T	A	0.00595238	1008
7	rs11762057	G	A	0.123016	1008
7	rs13228748	C	T	0.00595238	1008
7	rs1722053	G	A	0.770833	1008
7	rs999274	T	C	0.00595238	1008
7	rs2711382	G	A	0.770833	1008
7	rs1962007	A	C	0.798611	1008
7	rs12705667	G	A	0.00694444	1008
7	rs73201705	T	C	0.00396825	1008
7	rs75263970	G	A	0.127976	1008
7	rs144002624	G	A	0.031746	1008
7	rs1917682	C	A	0.436508	1008
7	rs1917683	C	T	0.436508	1008
7	rs1723562	A	G	0.800595	1008
7	rs1723563	C	T	0.799603	1008
7	rs1357953	T	C	0.352183	1008
7	rs1723565	A	G	0.796627	1008
7	rs1722054	G	A	0.763889	1008
7	rs1723566	T	C	0.797619	1008
7	rs7804183	T	C	0.447421	1008
7	rs1525500	T	C	0.356151	1008
7	rs1621485	C	T	0.769841	1008
7	rs1722055	G	A	0.769841	1008
7	rs1722056	C	T	0.793651	1008
7	rs1723568	A	T	0.793651	1008
7	rs1722057	C	T	0.794643	1008
7	rs2692418	T	C	0.793651	1008
7	rs1722058	C	T	0.799603	1008
7	rs2690690	C	A	0.348214	1008
7	rs1722060	T	C	0.800595	1008
7	rs1722061	A	G	0.800595	1008
7	rs1722062	T	G	0.795635	1008
7	rs12536911	G	C	0.440476	1008
7	rs1722063	C	G	0.794643	1008
7	rs1722064	A	G	0.355159	1008
7	rs1723570	T	A	0.768849	1008
7	rs1722065	C	T	0.768849	1008
7	rs1723571	G	A	0.768849	1008
7	rs1723572	G	A	0.768849	1008
7	rs1723573	T	G	0.770833	1008
7	rs1723574	A	C	0.769841	1008
7	rs1525501	G	A	0.444444	1008
7	rs1525502	T	C	0.363095	1008
7	rs1723576	G	T	0.799603	1008
7	rs1624928	C	T	0.800595	1008
7	rs1723577	T	C	0.800595	1008
7	rs1625755	A	G	0.795635	1008
7	rs1723578	G	A	0.801587	1008
7	rs2690691	G	C	0.801587	1008
7	rs1722066	C	T	0.803571	1008
7	rs2690692	T	C	0.800595	1008
7	rs76202585	T	C	0.0714286	1008
7	rs73201788	T	C	0.00198413	1008
7	rs10266963	C	T	0.00694444	1008
7	rs4730418	G	A	0.469246	1008
7	rs77657693	A	T	0.031746	1008
7	rs143302001	T	G	0.015873	1008
7	rs117671939	C	T	0.0327381	1008
7	rs1525505	G	T	0.47619	1008
7	rs1723593	C	T	0.30754	1008
7	rs2396210	A	C	0.3125	1008
7	rs2690693	T	C	0.78869	1008
7	rs151243186	T	C	0.474206	1008
7	rs2692410	T	G	0.808532	1008
7	rs10499988	C	T	0.470238	1008
7	rs1723644	A	C	0.332341	1008
7	rs79820453	A	C	0.0277778	1008
7	rs2254897	C	T	0.916667	1008
7	rs940457	C	T	0.204365	1008
7	rs112147735	C	T	0.190476	1008
7	rs74725517	C	T	0.185516	1008
7	rs72603547	A	C	0.228175	1008
7	rs1525516	C	T	0.212302	1008
7	rs6960899	T	G	0.496032	1008
7	rs62478636	C	T	0.0823413	1008
7	rs56100660	A	G	0.0823413	1008
7	rs74881133	T	A	0.0555556	1008
7	rs1525515	G	A	0.0833333	1008
7	rs1525514	T	A	0.0833333	1008
7	rs62478638	G	A	0.0833333	1008
7	rs62478639	T	C	0.0833333	1008
7	rs62478640	T	C	0.0833333	1008
7	rs62478641	G	A	0.0843254	1008
7	rs62478642	G	A	0.0833333	1008
7	rs10262126	T	C	0.0625	1008
7	rs62478643	C	T	0.0833333	1008
7	rs62478644	T	G	0.0833333	1008
7	rs62478645	A	G	0.0843254	1008
7	rs62478646	C	T	0.0833333	1008
7	rs62478651	T	C	0.0833333	1008
7	rs62478652	G	A	0.0833333	1008
7	rs62478653	C	T	0.0833333	1008
7	rs10250994	C	T	0.0625	1008
7	rs62478655	T	C	0.0833333	1008
7	rs6966087	A	T	0.0833333	1008
7	rs6948291	T	A	0.0833333	1008
7	rs62478656	A	T	0.0833333	1008
7	rs62478657	G	A	0.0833333	1008
7	rs62478658	T	C	0.0833333	1008
7	rs62478659	A	T	0.0833333	1008
7	rs62480560	C	A	0.0833333	1008
7	rs62480561	C	A	0.0833333	1008
7	rs62480562	T	C	0.0843254	1008
7	rs11760778	A	G	0.327381	1008
7	rs144153518	G	A	0.0585317	1008
7	rs1619842	C	T	0.588294	1008
7	rs55708725	A	G	0.0833333	1008
7	rs73203690	C	T	0.328373	1008
7	rs1723589	T	C	0.0833333	1008
7	rs1723588	A	G	0.0833333	1008
7	rs1722095	G	T	0.0833333	1008
7	rs10233100	A	G	0.0634921	1008
7	rs1723587	T	C	0.0833333	1008
7	rs10233377	A	C	0.59127	1008
7	rs13230255	G	A	0.522817	1008
7	rs117515839	T	A	0.00297619	1008
7	rs1722094	C	A	0.0833333	1008
7	rs2140856	A	G	0.916667	1008
7	rs73205604	T	A	0.326389	1008
7	rs149679136	C	T	0.0376984	1008
7	rs79317357	C	T	0.0515873	1008
7	rs1722091	A	T	0.0833333	1008
7	rs1722090	G	A	0.0833333	1008
7	rs1723586	A	G	0.0833333	1008
7	rs1723585	T	C	0.0833333	1008
7	rs1722089	G	T	0.0833333	1008
7	rs10249619	C	T	0.387897	1008
7	rs1723583	A	G	0.0833333	1008
7	rs1723582	T	C	0.612103	1008
7	rs11525854	G	A	0.526786	1008
7	rs1722088	G	A	0.0833333	1008
7	rs10253692	C	A	0.0625	1008
7	rs1722087	C	T	0.0833333	1008
7	rs1722086	T	C	0.0833333	1008
7	rs1722085	T	C	0.0833333	1008
7	rs1723581	T	G	0.0833333	1008
7	rs11770896	T	C	0.530754	1008
7	rs1722084	T	C	0.0833333	1008
7	rs1722083	C	A	0.0833333	1008
7	rs13225510	G	A	0.524802	1008
7	rs1722082	A	G	0.0833333	1008
7	rs151209825	G	A	0.0357143	1008
7	rs11525075	T	C	0.328373	1008
7	rs80060781	C	G	0.326389	1008
7	rs1723580	A	G	0.0833333	1008
7	rs1722080	T	A	0.0833333	1008
7	rs1722079	G	A	0.0833333	1008
7	rs1525506	G	C	0.0833333	1008
7	rs17157454	T	C	0.125	1008
7	rs17157456	C	T	0.0833333	1008
7	rs16873051	C	G	0.124008	1008
7	rs41468044	C	T	0.0833333	1008
7	rs13308103	T	G	0.0833333	1008
7	rs1623624	C	T	0.0833333	1008
7	rs1622815	C	G	0.0823413	1008
7	rs1621943	T	C	0.612103	1008
7	rs1722077	C	G	0.0823413	1008
7	rs75087024	T	C	0.170635	1008
7	rs1723602	C	T	0.0833333	1008
7	rs1723601	G	C	0.0833333	1008
7	rs1723600	G	C	0.0833333	1008
7	rs11773069	C	A	0.525794	1008
7	rs17157461	G	C	0.0625	1008
7	rs1723599	C	T	0.0833333	1008
7	rs1723598	C	G	0.0823413	1008
7	rs1723597	T	C	0.0823413	1008
7	rs1722076	A	G	0.0833333	1008
7	rs12374709	C	T	0.390873	1008
7	rs2177757	C	G	0.526786	1008
7	rs6967303	T	C	0.328373	1008
7	rs117326588	A	G	0.0386905	1008
7	rs1629688	T	C	0.614087	1008
7	rs13234406	T	C	0.52877	1008
7	rs12666342	C	A	0.325397	1008
7	rs10953653	G	A	0.542659	1008
7	rs12668669	T	A	0.542659	1008
7	rs1723592	C	T	0.0694444	1008
7	rs12668742	T	C	0.544643	1008
7	rs1608839	G	A	0.544643	1008
7	rs1608837	G	T	0.526786	1008
7	rs1917685	C	T	0.543651	1008
7	rs1608836	T	C	0.614087	1008
7	rs138069416	C	A	0.0257937	1008
7	rs77876919	G	A	0.152778	1008
7	rs7791149	C	G	0.890873	1008
7	rs7810395	T	C	0.890873	1008
7	rs17157477	A	G	0.104167	1008
7	rs10267937	A	T	0.103175	1008
7	rs1106085	C	T	0.0992063	1008
7	rs12669836	C	T	0.418651	1008
7	rs139249697	C	A	0.047619	1008
7	rs73207623	C	T	0.0575397	1008
7	rs2396220	T	C	0.897817	1008
7	rs12705671	T	G	0.0992063	1008
7	rs148445333	A	G	0.0515873	1008
7	rs4730422	A	G	0.897817	1008
7	rs12531214	A	G	0.896825	1008
7	rs59465730	C	T	0.893849	1008
7	rs4730423	T	C	0.323413	1008
7	rs150187512	G	A	0.0347222	1008
7	rs75078544	T	C	0.00198413	1008
7	rs1989874	T	G	0.488095	1008
7	rs1989875	G	T	0.582341	1008
7	rs17416916	A	T	0.0982143	1008
7	rs17157502	T	C	0.0486111	1008
7	rs73207643	C	G	0.0992063	1008
7	rs17507839	G	A	0.0992063	1008
7	rs79325652	A	T	0.0982143	1008
7	rs1013920	G	T	0.56746	1008
7	rs35212007	G	A	0.463294	1008
7	rs17416979	A	T	0.00396825	1008
7	rs17840512	C	T	0.468254	1008
7	rs75303894	T	C	0.0674603	1008
7	rs9641438	T	C	0.689484	1008
7	rs117417023	T	C	0.0406746	1008
7	rs2188818	C	A	0.623016	1008
7	rs10258980	T	C	0.475198	1008
7	rs77583204	C	A	0.208333	1008
7	rs1115906	A	T	0.474206	1008
7	rs13230336	T	G	0.102183	1008
7	rs9640729	G	A	0.517857	1008
7	rs11766080	T	C	0.525794	1008
7	rs73209612	C	G	0.0992063	1008
7	rs992173	G	T	0.093254	1008
7	rs11535240	T	C	0.517857	1008
7	rs17157509	C	T	0.508929	1008
7	rs140668774	T	C	0.0228175	1008
7	rs13245712	G	T	0.509921	1008
7	rs10259163	C	T	0.510913	1008
7	rs28664951	T	A	0.155754	1008
7	rs13230449	G	A	0.511905	1008
7	rs2188815	G	A	0.511905	1008
7	rs150859016	C	A	0.0575397	1008
7	rs13234372	G	A	0.511905	1008
7	rs10278480	A	T	0.517857	1008
7	rs7457034	G	A	0.511905	1008
7	rs12705672	C	T	0.507937	1008
7	rs12670309	C	T	0.506944	1008
7	rs12670312	C	T	0.507937	1008
7	rs12672594	T	G	0.514881	1008
7	rs7350039	A	G	0.540675	1008
7	rs116919251	T	C	0.0297619	1008
7	rs719530	T	C	0.534722	1008
7	rs11769876	C	T	0.25496	1008
7	rs11769877	C	G	0.25496	1008
7	rs139969234	G	A	0.00793651	1008
7	rs17417471	T	C	0.0684524	1008
7	rs6948944	A	T	0.00992063	1008
7	rs10274223	C	T	0.00992063	1008
7	rs4141364	T	C	0.75	1008
7	rs10953654	T	A	0.24504	1008
7	rs3887186	C	T	0.410714	1008
7	rs2894563	C	T	0.410714	1008
7	rs142608963	C	T	0.00992063	1008
7	rs6969603	A	T	0.388889	1008
7	rs6970250	C	A	0.388889	1008
7	rs17157550	T	C	0.390873	1008
7	rs66504640	C	A	0.390873	1008
7	rs67745100	G	T	0.390873	1008
7	rs68000598	T	C	0.390873	1008
7	rs980679	C	T	0.390873	1008
7	rs7796325	G	A	0.390873	1008
7	rs138692847	G	A	0.0238095	1008
7	rs12666207	C	T	0.387897	1008
7	rs67867672	T	A	0.388889	1008
7	rs66789962	T	C	0.388889	1008
7	rs147789415	G	A	0.015873	1008
7	rs75244454	C	G	0.204365	1008
7	rs67169849	G	A	0.388889	1008
7	rs58650487	G	C	0.204365	1008
7	rs56250214	C	A	0.391865	1008
7	rs60215081	G	C	0.204365	1008
7	rs12705673	A	C	0.69246	1008
7	rs11770676	A	T	0.290675	1008
7	rs78603645	G	A	0.0248016	1008
7	rs6978197	G	A	0.387897	1008
7	rs7779508	G	A	0.387897	1008
7	rs13224789	T	G	0.00992063	1008
7	rs12671447	T	A	0.389881	1008
7	rs12673410	A	T	0.389881	1008
7	rs76987092	G	T	0.0138889	1008
7	rs10487317	G	A	0.388889	1008
7	rs183269702	A	T	0.015873	1008
7	rs1002492	T	A	0.389881	1008
7	rs1008453	C	T	0.389881	1008
7	rs66867334	G	A	0.388889	1008
7	rs1124022	G	A	0.388889	1008
7	rs74723311	G	A	0.0238095	1008
7	rs61254201	G	C	0.202381	1008
7	rs76896384	G	T	0.0238095	1008
7	rs139853280	T	C	0.0109127	1008
7	rs66481444	C	G	0.391865	1008
7	rs66867485	A	G	0.392857	1008
7	rs77171855	G	A	0.0426587	1008
7	rs78963110	G	A	0.0376984	1008
7	rs66805126	G	A	0.391865	1008
7	rs66680755	G	A	0.391865	1008
7	rs67805305	G	C	0.394841	1008
7	rs17157585	G	C	0.392857	1008
7	rs67579037	C	T	0.392857	1008
7	rs17157586	T	C	0.392857	1008
7	rs67678710	A	T	0.392857	1008
7	rs10487318	A	G	0.392857	1008
7	rs75935072	T	C	0.178571	1008
7	rs12111581	A	G	0.415675	1008
7	rs12112864	G	A	0.415675	1008
7	rs141368340	C	T	0.0198413	1008
7	rs7781691	T	C	0.361111	1008
7	rs7785319	T	C	0.360119	1008
7	rs10953655	A	G	0.375992	1008
7	rs10953656	A	G	0.375992	1008
7	rs12536524	G	T	0.545635	1008
7	rs183171005	C	T	0.0396825	1008
7	rs4609136	C	T	0.381944	1008
7	rs61005954	G	C	0.376984	1008
7	rs116906569	G	A	0.151786	1008
7	rs1079905	A	G	0.55754	1008
7	rs1986784	C	G	0.371032	1008
7	rs75324381	G	A	0.0347222	1008
7	rs34013046	T	C	0.186508	1008
7	rs35594596	T	G	0.186508	1008
7	rs79762204	A	G	0.0823413	1008
7	rs6978974	C	T	0.64881	1008
7	rs17509131	T	C	0.186508	1008
7	rs38753	G	A	0.581349	1008
7	rs7785373	G	C	0.174603	1008
7	rs2097714	G	A	0.559524	1008
7	rs2396222	T	C	0.186508	1008
7	rs75317121	C	A	0.0337302	1008
7	rs146246433	T	C	0.0376984	1008
7	rs38754	C	T	0.580357	1008
7	rs38755	G	A	0.581349	1008
7	rs10272725	G	A	0.5625	1008
7	rs36025464	A	T	0.186508	1008
7	rs38756	G	T	0.394841	1008
7	rs6977284	C	G	0.372024	1008
7	rs38758	C	A	0.486111	1008
7	rs10487320	C	T	0.37004	1008
7	rs34468992	G	A	0.0119048	1008
7	rs79955231	C	T	0.0367063	1008
7	rs34839279	G	A	0.0128968	1008
7	rs35262326	T	C	0.186508	1008
7	rs2188817	C	T	0.186508	1008
7	rs13241571	G	A	0.1875	1008
7	rs12537248	T	C	0.401786	1008
7	rs67541433	A	G	0.402778	1008
7	rs35202782	A	C	0.186508	1008
7	rs35587918	G	A	0.186508	1008
7	rs35569680	C	A	0.186508	1008
7	rs38760	G	A	0.952381	1008
7	rs77511760	C	T	0.0327381	1008
7	rs10257876	G	A	0.0575397	1008
7	rs6466326	G	A	0.186508	1008
7	rs56114986	G	T	0.186508	1008
7	rs17157620	A	G	0.186508	1008
7	rs17509785	T	G	0.196429	1008
7	rs17509853	G	A	0.190476	1008
7	rs75234610	T	A	0.0436508	1008
7	rs35981128	G	A	0.186508	1008
7	rs7802137	G	T	0.186508	1008
7	rs28883405	A	G	0.186508	1008
7	rs7806423	C	T	0.186508	1008
7	rs10234627	A	G	0.1875	1008
7	rs34220176	A	T	0.186508	1008
7	rs9770286	G	C	0.186508	1008
7	rs38761	G	T	0.950397	1008
7	rs38762	G	A	0.952381	1008
7	rs2188819	G	A	0.186508	1008
7	rs181722388	T	C	0.00992063	1008
7	rs34690573	C	A	0.186508	1008
7	rs34523493	G	A	0.186508	1008
7	rs17431785	C	T	0.186508	1008
7	rs148478649	G	A	0.0644841	1008
7	rs34348726	T	C	0.186508	1008
7	rs17510090	T	C	0.00198413	1008
7	rs35977157	C	T	0.259921	1008
7	rs35196463	C	T	0.185516	1008
7	rs10249803	T	C	0.188492	1008
7	rs7778637	G	T	0.188492	1008
7	rs117186061	A	C	0.00198413	1008
7	rs148777825	T	C	0.0347222	1008
7	rs10257748	A	G	0.189484	1008
7	rs10244422	T	A	0.189484	1008
7	rs38763	C	A	0.956349	1008
7	rs6968496	T	C	0.188492	1008
7	rs6948933	G	C	0.177579	1008
7	rs10244798	G	A	0.188492	1008
7	rs34444259	C	T	0.180556	1008
7	rs10245442	C	T	0.188492	1008
7	rs13240708	C	T	0.177579	1008
7	rs141315908	G	A	0.0674603	1008
7	rs6959375	G	A	0.189484	1008
7	rs6959157	A	G	0.189484	1008
7	rs6960164	C	T	0.178571	1008
7	rs10253093	C	T	0.189484	1008
7	rs1034632	G	A	0.189484	1008
7	rs6975128	C	T	0.189484	1008
7	rs1859027	G	A	0.178571	1008
7	rs12705678	G	A	0.178571	1008
7	rs117851098	C	A	0.0347222	1008
7	rs6945910	T	C	0.178571	1008
7	rs188412441	G	C	0.0257937	1008
7	rs77026234	A	C	0.00694444	1008
7	rs200336948	C	A	0.0178571	1008
7	rs7811811	C	T	0.178571	1008
7	rs12705679	C	T	0.178571	1008
7	rs35622757	T	C	0.178571	1008
7	rs71572812	G	T	0.178571	1008
7	rs6466327	C	G	0.179563	1008
7	rs144159014	C	A	0.0496032	1008
7	rs7800766	C	T	0.179563	1008
7	rs7801331	G	A	0.178571	1008
7	rs35225416	T	G	0.189484	1008
7	rs75853268	C	T	0.160714	1008
7	rs6972687	G	T	0.189484	1008
7	rs149327556	A	G	0.0367063	1008
7	rs73716168	C	T	0.183532	1008
7	rs73716169	G	C	0.183532	1008
7	rs117360219	C	T	0.047619	1008
7	rs76404292	G	A	0.0218254	1008
7	rs147391142	C	T	0.178571	1008
7	rs13232412	A	T	0.179563	1008
7	rs13247393	T	C	0.179563	1008
7	rs12536111	T	C	0.397817	1008
7	rs35134657	C	T	0.18254	1008
7	rs146386495	A	G	0.0486111	1008
7	rs56101192	T	C	0.181548	1008
7	rs55814644	G	A	0.181548	1008
7	rs148708854	C	G	0.0486111	1008
7	rs10487321	T	C	0.404762	1008
7	rs10257901	G	A	0.181548	1008
7	rs78024170	A	G	0.0198413	1008
7	rs17432057	A	T	0.181548	1008
7	rs2159699	C	A	0.183532	1008
7	rs2159700	C	T	0.186508	1008
7	rs17157641	G	A	0.151786	1008
7	rs144754912	T	C	0.0396825	1008
7	rs79788659	C	G	0.0228175	1008
7	rs2007610	C	T	0.00297619	1008
7	rs12705680	C	T	0.189484	1008
7	rs12705681	T	C	0.189484	1008
7	rs12705682	A	G	0.189484	1008
7	rs13239937	G	A	0.189484	1008
7	rs10487322	G	C	0.189484	1008
7	rs17432316	T	C	0.189484	1008
7	rs35620972	A	G	0.189484	1008
7	rs34917604	C	T	0.191468	1008
7	rs13243231	A	G	0.191468	1008
7	rs17157642	A	G	0.14881	1008
7	rs6963665	C	A	0.189484	1008
7	rs12705683	C	T	0.189484	1008
7	rs12705684	A	G	0.189484	1008
7	rs17432399	C	T	0.189484	1008
7	rs11979408	C	T	0.515873	1008
7	rs12705685	A	T	0.190476	1008
7	rs12705686	T	C	0.190476	1008
7	rs17432489	G	T	0.189484	1008
7	rs7812078	G	A	0.858135	1008
7	rs12705687	C	T	0.190476	1008
7	rs4140833	A	T	0.1875	1008
7	rs4140830	C	T	0.190476	1008
7	rs4140831	C	T	0.190476	1008
7	rs4140832	G	A	0.337302	1008
7	rs12705688	C	A	0.189484	1008
7	rs74599628	C	T	0.134921	1008
7	rs35795741	T	C	0.137897	1008
7	rs6466329	T	C	0.239087	1008
7	rs2109736	C	T	0.373016	1008
7	rs149380982	T	C	0.0248016	1008
7	rs7805400	C	T	0.135913	1008
7	rs7805420	A	G	0.373016	1008
7	rs11972343	A	C	0.237103	1008
7	rs7809285	C	T	0.374008	1008
7	rs10215897	C	T	0.374008	1008
7	rs13233752	C	T	0.237103	1008
7	rs10224745	T	C	0.888889	1008
7	rs77651531	G	T	0.0267857	1008
7	rs55734454	C	A	0.135913	1008
7	rs12705689	G	A	0.374008	1008
7	rs11764566	A	T	0.890873	1008
7	rs117369059	T	C	0.0525794	1008
7	rs10272740	G	A	0.373016	1008
7	rs4730428	A	T	0.873016	1008
7	rs11982765	C	T	0.184524	1008
7	rs146894464	C	T	0.0386905	1008
7	rs66508170	C	T	0.65377	1008
7	rs150441942	A	C	0.0386905	1008
7	rs10225027	C	T	0.645833	1008
7	rs10487323	T	C	0.242063	1008
7	rs10487324	G	A	0.242063	1008
7	rs34585749	A	T	0.655754	1008
7	rs11764402	T	C	0.141865	1008
7	rs10487325	C	A	0.234127	1008
7	rs148623484	A	G	0.0446429	1008
7	rs141144345	T	C	0.0238095	1008
7	rs7783665	G	A	0.150794	1008
7	rs56333379	G	T	0.628968	1008
7	rs149859638	C	A	0.0257937	1008
7	rs148939755	A	G	0.0218254	1008
7	rs79692400	A	G	0.0376984	1008
7	rs150177009	T	G	0.0952381	1008
7	rs186025725	G	T	0.014881	1008
7	rs13228785	C	A	0.628968	1008
7	rs56190346	C	A	0.62004	1008
7	rs13232899	A	T	0.154762	1008
7	rs75917979	A	G	0.0337302	1008
7	rs6953811	C	T	0.154762	1008
7	rs66972135	G	T	0.621032	1008
7	rs6974080	T	C	0.810516	1008
7	rs6954034	A	G	0.810516	1008
7	rs6968385	C	T	0.62996	1008
7	rs4730430	C	T	0.15377	1008
7	rs58890786	C	T	0.62996	1008
7	rs4730431	G	T	0.810516	1008
7	rs11761966	G	A	0.62004	1008
7	rs211829	T	C	0.155754	1008
7	rs211827	T	C	0.809524	1008
7	rs211826	C	T	0.157738	1008
7	rs211825	A	C	0.809524	1008
7	rs211824	G	A	0.154762	1008
7	rs12532688	G	C	0.157738	1008
7	rs211823	C	T	0.78373	1008
7	rs78210350	T	C	0.0238095	1008
7	rs211822	C	T	0.784722	1008
7	rs211821	C	T	0.157738	1008
7	rs211820	A	G	0.15873	1008
7	rs211817	A	G	0.808532	1008
7	rs55634663	A	G	0.625	1008
7	rs916786	C	T	0.623016	1008
7	rs211815	G	T	0.781746	1008
7	rs148186985	G	A	0.0257937	1008
7	rs6974218	A	C	0.157738	1008
7	rs149611776	C	T	0.0168651	1008
7	rs140181389	T	C	0.0257937	1008
7	rs77989064	C	T	0.114087	1008
7	rs67820402	C	T	0.564484	1008
7	rs211813	C	T	0.80754	1008
7	rs6961430	G	C	0.157738	1008
7	rs11770081	T	C	0.615079	1008
7	rs56725764	A	G	0.642857	1008
7	rs1396173	G	A	0.649802	1008
7	rs1396174	G	A	0.64881	1008
7	rs7783185	T	C	0.640873	1008
7	rs1508195	A	T	0.626984	1008
7	rs187311665	G	A	0.0128968	1008
7	rs11769357	G	A	0.626984	1008
7	rs11769471	G	A	0.626984	1008
7	rs7783293	A	G	0.627976	1008
7	rs7783802	G	A	0.627976	1008
7	rs7802575	T	C	0.627976	1008
7	rs7783872	A	G	0.627976	1008
7	rs916785	T	G	0.628968	1008
7	rs6976439	T	C	0.621032	1008
7	rs73198796	T	A	0.0436508	1008
7	rs1508196	G	A	0.621032	1008
7	rs1508197	A	G	0.62996	1008
7	rs66620769	C	T	0.62996	1008
7	rs6948951	T	C	0.621032	1008
7	rs6967164	A	T	0.0734127	1008
7	rs1396177	A	G	0.62004	1008
7	rs6969410	T	G	0.15873	1008
7	rs79034764	T	C	0.0376984	1008
7	rs143387267	T	C	0.0257937	1008
7	rs6959956	C	T	0.62996	1008
7	rs211793	T	G	0.813492	1008
7	rs765361	T	C	0.655754	1008
7	rs117248471	A	G	0.0257937	1008
7	rs211792	G	T	0.157738	1008
7	rs211791	A	G	0.8125	1008
7	rs211790	T	C	0.8125	1008
7	rs12669452	T	G	0.622024	1008
7	rs7807720	A	G	0.155754	1008
7	rs12667205	G	T	0.622024	1008
7	rs6466334	A	G	0.62996	1008
7	rs9656169	C	T	0.154762	1008
7	rs211801	G	T	0.625992	1008
7	rs75375159	T	C	0.109127	1008
7	rs1858033	C	T	0.5625	1008
7	rs211800	A	G	0.627976	1008
7	rs1848382	C	T	0.0545635	1008
7	rs118157672	T	G	0.0496032	1008
7	rs75810513	G	A	0.108135	1008
7	rs211798	T	C	0.162698	1008
7	rs211797	C	G	0.781746	1008
7	rs169833	G	A	0.889881	1008
7	rs1811183	T	C	0.573413	1008
7	rs2396248	A	G	0.423611	1008
7	rs211812	C	G	0.889881	1008
7	rs211811	A	G	0.938492	1008
7	rs12673482	T	G	0.668651	1008
7	rs6466336	A	G	0.667659	1008
7	rs211809	G	A	0.941468	1008
7	rs11543791	T	C	0.110119	1008
7	rs211808	A	C	0.941468	1008
7	rs12056213	T	G	0.668651	1008
7	rs17157702	G	A	0.110119	1008
7	rs6972309	G	A	0.666667	1008
7	rs211805	T	C	0.274802	1008
7	rs211804	A	C	0.941468	1008
7	rs211803	T	G	0.941468	1008
7	rs369710	T	G	0.897817	1008
7	rs12705693	G	C	0.89881	1008
7	rs73203239	A	C	0.89881	1008
7	rs402946	T	G	0.89881	1008
7	rs416050	G	A	0.89881	1008
7	rs404346	A	G	0.89881	1008
7	rs506174	G	C	0.89881	1008
7	rs74722571	G	C	0.108135	1008
7	rs6466337	C	T	0.89881	1008
7	rs7795082	G	A	0.89881	1008
7	rs396911	A	G	0.89881	1008
7	rs398881	G	T	0.89881	1008
7	rs367898	C	G	0.85119	1008
7	rs1396176	A	C	0.114087	1008
7	rs143035624	T	C	0.0704365	1008
7	rs503447	G	A	0.89881	1008
7	rs111545830	A	G	0.89881	1008
7	rs112121835	G	A	0.666667	1008
7	rs150848264	A	G	0.108135	1008
7	rs492778	A	G	0.89881	1008
7	rs12534281	A	T	0.114087	1008
7	rs373396	T	C	0.737103	1008
7	rs437486	T	C	0.737103	1008
7	rs437491	A	C	0.118056	1008
7	rs66494468	G	A	0.619048	1008
7	rs75975973	T	C	0.108135	1008
7	rs442451	A	G	0.85119	1008
7	rs398554	G	A	0.85119	1008
7	rs422534	G	C	0.737103	1008
7	rs446094	C	T	0.737103	1008
7	rs422305	G	T	0.737103	1008
7	rs449628	T	C	0.737103	1008
7	rs138833568	T	C	0.0119048	1008
7	rs10953660	G	C	0.619048	1008
7	rs399827	C	G	0.784722	1008
7	rs406772	G	A	0.738095	1008
7	rs401228	C	G	0.736111	1008
7	rs10248611	T	C	0.115079	1008
7	rs409006	A	G	0.85119	1008
7	rs396706	G	A	0.628968	1008
7	rs12535517	T	G	0.0357143	1008
7	rs78553134	C	T	0.108135	1008
7	rs76353531	T	C	0.108135	1008
7	rs16873085	G	T	0.108135	1008
7	rs7782513	A	C	0.666667	1008
7	rs440887	C	T	0.628968	1008
7	rs388129	G	C	0.85119	1008
7	rs440558	C	T	0.737103	1008
7	rs440568	C	T	0.628968	1008
7	rs6953798	C	T	0.114087	1008
7	rs117811332	G	A	0.0208333	1008
7	rs10226721	G	A	0.74504	1008
7	rs488285	C	A	0.676587	1008
7	rs437727	C	T	0.784722	1008
7	rs407050	T	C	0.784722	1008
7	rs75913304	C	T	0.108135	1008
7	rs440983	G	A	0.784722	1008
7	rs367291	A	G	0.784722	1008
7	rs370565	A	T	0.784722	1008
7	rs76733196	A	C	0.115079	1008
7	rs425466	T	C	0.777778	1008
7	rs420177	A	T	0.897817	1008
7	rs2023788	C	T	0.592262	1008
7	rs112298599	G	T	0.121032	1008
7	rs11762939	G	C	0.65873	1008
7	rs143928747	C	G	0.0585317	1008
7	rs139707460	A	G	0.015873	1008
7	rs11762979	C	G	0.497024	1008
7	rs2021079	G	C	0.752976	1008
7	rs62478818	C	T	0.164683	1008
7	rs555594992	C	A	0.0119048	1008
7	rs2079003	G	A	0.753968	1008
7	rs6957600	C	T	0.106151	1008
7	rs441666	A	G	0.763889	1008
7	rs76095700	A	G	0.753968	1008
7	rs75080353	C	G	0.474206	1008
7	rs7795280	C	T	0.164683	1008
7	rs150674021	G	A	0.482143	1008
7	rs201135436	A	G	0.0347222	1008
7	rs6955384	T	G	0.107143	1008
7	rs487521	A	C	0.19246	1008
7	rs144491294	A	C	0.164683	1008
7	rs511658	C	T	0.990079	1008
7	rs151082707	G	C	0.107143	1008
7	rs7458696	A	G	0.753968	1008
7	rs141155783	C	T	0.107143	1008
7	rs62478821	C	G	0.164683	1008
7	rs12705694	G	A	0.474206	1008
7	rs28522653	C	T	0.35119	1008
7	rs117431975	T	A	0.030754	1008
7	rs55708312	T	A	0.344246	1008
7	rs2221639	C	A	0.645833	1008
7	rs2102410	G	A	0.472222	1008
7	rs10234862	C	T	0.142857	1008
7	rs147501037	A	G	0.00595238	1008
7	rs1588195	G	A	0.246032	1008
7	rs117808235	A	G	0.0982143	1008
7	rs117230625	G	A	0.106151	1008
7	rs73205226	T	C	0.353175	1008
7	rs28827901	C	T	0.636905	1008
7	rs2940382	A	T	0.646825	1008
7	rs2940380	G	C	0.654762	1008
7	rs1508184	T	C	0.644841	1008
7	rs78500913	C	G	0.108135	1008
7	rs2940378	A	G	0.75496	1008
7	rs1548165	G	A	0.237103	1008
7	rs1548164	C	T	0.236111	1008
7	rs1508183	G	A	0.646825	1008
7	rs2966404	G	A	0.808532	1008
7	rs77046576	G	A	0.108135	1008
7	rs10275471	A	G	0.300595	1008
7	rs12705695	G	C	0.743056	1008
7	rs55669353	T	G	0.00396825	1008
7	rs117393943	T	A	0.107143	1008
7	rs2940375	G	C	0.808532	1008
7	rs925153	G	C	0.691468	1008
7	rs1508182	T	C	0.532738	1008
7	rs2940374	A	G	0.808532	1008
7	rs1605569	G	A	0.691468	1008
7	rs1508181	C	T	0.878968	1008
7	rs10277639	T	C	0.0486111	1008
7	rs117764966	C	G	0.0287698	1008
7	rs56362319	A	C	0.109127	1008
7	rs6943430	G	A	0.0446429	1008
7	rs6943600	G	A	0.15377	1008
7	rs56315022	T	C	0.109127	1008
7	rs117316540	C	A	0.0833333	1008
7	rs2940373	G	A	0.702381	1008
7	rs77563025	G	A	0.106151	1008
7	rs2940372	T	C	0.703373	1008
7	rs10270301	C	T	0.0446429	1008
7	rs2966406	C	T	0.549603	1008
7	rs73717104	T	C	0.108135	1008
7	rs4455768	C	T	0.0446429	1008
7	rs2940371	G	A	0.701389	1008
7	rs12705696	C	T	0.536706	1008
7	rs10953661	T	C	0.154762	1008
7	rs79151381	C	T	0.00198413	1008
7	rs2966408	T	A	0.547619	1008
7	rs11983687	G	C	0.108135	1008
7	rs6960121	C	T	0.106151	1008
7	rs6466339	T	C	0.263889	1008
7	rs2940370	A	G	0.808532	1008
7	rs12705698	G	A	0.534722	1008
7	rs2940369	A	G	0.808532	1008
7	rs2940367	A	G	0.543651	1008
7	rs2966409	T	C	0.718254	1008
7	rs4730433	A	T	0.530754	1008
7	rs12672609	G	A	0.527778	1008
7	rs7781181	C	G	0.186508	1008
7	rs13239340	G	A	0.527778	1008
7	rs73429241	T	C	0.12004	1008
7	rs58641928	G	A	0.0664683	1008
7	rs6957547	A	T	0.0664683	1008
7	rs2174889	T	C	0.594246	1008
7	rs2966411	A	C	0.823413	1008
7	rs2966412	A	G	0.823413	1008
7	rs13246981	G	A	0.527778	1008
7	rs74778778	C	T	0.109127	1008
7	rs35651604	T	C	0.527778	1008
7	rs7797275	G	A	0.119048	1008
7	rs7801066	G	A	0.119048	1008
7	rs10256089	A	G	0.594246	1008
7	rs78018431	G	A	0.109127	1008
7	rs117985830	A	G	0.109127	1008
7	rs78115601	T	C	0.110119	1008
7	rs6974477	C	T	0.107143	1008
7	rs73205249	T	C	0.046627	1008
7	rs7811230	G	A	0.0664683	1008
7	rs112685015	T	C	0.12004	1008
7	rs1508205	G	T	0.0664683	1008
7	rs12668969	G	A	0.527778	1008
7	rs7799583	G	A	0.713294	1008
7	rs10255144	A	C	0.59623	1008
7	rs182851217	T	C	0.0128968	1008
7	rs11768356	A	T	0.176587	1008
7	rs6972522	A	G	0.597222	1008
7	rs12705699	G	A	0.530754	1008
7	rs75597352	A	G	0.00198413	1008
7	rs1508203	T	C	0.595238	1008
7	rs148627635	G	A	0.111111	1008
7	rs1848386	G	A	0.594246	1008
7	rs73429257	G	A	0.229167	1008
7	rs2940406	C	T	0.823413	1008
7	rs1532975	T	G	0.527778	1008
7	rs141898779	C	T	0.0168651	1008
7	rs1989134	T	C	0.594246	1008
7	rs73429261	C	G	0.229167	1008
7	rs73429263	C	T	0.12004	1008
7	rs1508202	G	A	0.527778	1008
7	rs1532973	G	C	0.594246	1008
7	rs73429267	T	C	0.12004	1008
7	rs2966415	C	G	0.824405	1008
7	rs6948228	T	C	0.59623	1008
7	rs1508200	C	T	0.0674603	1008
7	rs75372182	C	A	0.0238095	1008
7	rs117388145	G	C	0.110119	1008
7	rs76089493	G	A	0.0327381	1008
7	rs2940403	C	T	0.825397	1008
7	rs2940402	C	T	0.825397	1008
7	rs140978993	C	T	0.00595238	1008
7	rs1848385	G	T	0.59623	1008
7	rs2894570	A	C	0.825397	1008
7	rs145591550	G	A	0.046627	1008
7	rs1848384	G	A	0.527778	1008
7	rs117884387	A	T	0.110119	1008
7	rs113278261	C	T	0.527778	1008
7	rs6466341	C	T	0.595238	1008
7	rs6466342	G	A	0.595238	1008
7	rs145411312	A	G	0.0486111	1008
7	rs7793285	T	C	0.594246	1008
7	rs2396252	A	T	0.136905	1008
7	rs6960599	T	C	0.0664683	1008
7	rs2966417	A	G	0.823413	1008
7	rs7807567	T	C	0.109127	1008
7	rs1354991	C	T	0.594246	1008
7	rs117313238	G	C	0.0168651	1008
7	rs925160	A	C	0.715278	1008
7	rs925159	A	G	0.59623	1008
7	rs925158	G	A	0.594246	1008
7	rs7793126	C	T	0.111111	1008
7	rs2940400	C	A	0.823413	1008
7	rs10250093	G	A	0.593254	1008
7	rs1948989	C	T	0.741071	1008
7	rs117185385	T	C	0.110119	1008
7	rs12705702	A	G	0.526786	1008
7	rs7798368	A	C	0.892857	1008
7	rs12705705	T	C	0.526786	1008
7	rs7798798	C	T	0.214286	1008
7	rs7799099	G	A	0.214286	1008
7	rs12705706	T	C	0.525794	1008
7	rs4730438	G	A	0.696429	1008
7	rs150164254	A	G	0.106151	1008
7	rs6975627	G	A	0.526786	1008
7	rs9691601	C	T	0.162698	1008
7	rs12155419	T	A	0.525794	1008
7	rs12155135	G	A	0.525794	1008
7	rs12155486	T	C	0.525794	1008
7	rs10953662	A	T	0.696429	1008
7	rs7796974	T	G	0.529762	1008
7	rs7778205	G	A	0.530754	1008
7	rs12705707	C	T	0.530754	1008
7	rs2940398	G	A	0.105159	1008
7	rs12154592	A	G	0.530754	1008
7	rs113553927	T	G	0.15873	1008
7	rs2940397	A	G	0.111111	1008
7	rs6954042	G	A	0.844246	1008
7	rs1508199	T	C	0.531746	1008
7	rs2966419	C	G	0.955357	1008
7	rs6964713	C	T	0.15873	1008
7	rs56021108	A	G	0.22619	1008
7	rs75972237	G	A	0.014881	1008
7	rs73205263	C	A	0.0496032	1008
7	rs62465654	C	T	0.0505952	1008
7	rs13239034	C	T	0.52877	1008
7	rs71542790	G	A	0.52877	1008
7	rs35003955	T	A	0.534722	1008
7	rs35706071	G	A	0.52877	1008
7	rs10234302	T	C	0.159722	1008
7	rs2940394	T	C	0.950397	1008
7	rs10278459	G	A	0.165675	1008
7	rs6466343	G	C	0.15873	1008
7	rs2966420	G	T	0.950397	1008
7	rs7796754	C	T	0.0505952	1008
7	rs1876502	C	A	0.527778	1008
7	rs4730439	T	C	0.15377	1008
7	rs1508192	G	A	0.52877	1008
7	rs118000356	G	T	0.047619	1008
7	rs10260765	A	G	0.15873	1008
7	rs10260781	A	G	0.15873	1008
7	rs4730440	G	A	0.255952	1008
7	rs7790198	T	C	0.535714	1008
7	rs953727	A	T	0.535714	1008
7	rs953728	C	T	0.142857	1008
7	rs953729	T	A	0.535714	1008
7	rs77702272	C	T	0.107143	1008
7	rs76888209	T	A	0.12004	1008
7	rs10272579	A	G	0.950397	1008
7	rs138134678	T	C	0.0248016	1008
7	rs2940396	A	G	0.94246	1008
7	rs10808165	A	C	0.535714	1008
7	rs146840351	G	T	0.00496032	1008
7	rs73717109	C	T	0.0912698	1008
7	rs2966422	C	A	0.950397	1008
7	rs55735006	A	G	0.141865	1008
7	rs56407337	T	C	0.0505952	1008
7	rs2940384	C	T	0.950397	1008
7	rs10250176	T	C	0.415675	1008
7	rs13221425	T	A	0.529762	1008
7	rs10238549	C	T	0.141865	1008
7	rs13237799	G	C	0.529762	1008
7	rs76634221	A	G	0.125	1008
7	rs12705709	A	C	0.626984	1008
7	rs75552710	T	A	0.142857	1008
7	rs2940385	C	T	0.938492	1008
7	rs12705710	G	T	0.62004	1008
7	rs925156	T	C	0.626984	1008
7	rs12705711	T	C	0.626984	1008
7	rs77015751	C	T	0.135913	1008
7	rs10249554	C	G	0.0496032	1008
7	rs1911710	T	A	0.520833	1008
7	rs10265390	T	C	0.210317	1008
7	rs1911711	A	G	0.520833	1008
7	rs2966424	G	A	0.943452	1008
7	rs1117030	G	A	0.519841	1008
7	rs1605570	A	C	0.151786	1008
7	rs2136009	C	G	0.0496032	1008
7	rs73205277	C	T	0.151786	1008
7	rs10262019	C	T	0.139881	1008
7	rs75806723	A	G	0.128968	1008
7	rs12537289	C	T	0.152778	1008
7	rs74907813	G	A	0.0922619	1008
7	rs4727740	T	C	0.662698	1008
7	rs78598936	G	A	0.0267857	1008
7	rs7455199	A	C	0.530754	1008
7	rs12533476	A	C	0.151786	1008
7	rs1508186	T	G	0.047619	1008
7	rs147661558	A	C	0.0238095	1008
7	rs78117325	A	G	0.128968	1008
7	rs144732615	G	A	0.0902778	1008
7	rs73717112	T	A	0.0902778	1008
7	rs10279292	C	T	0.140873	1008
7	rs57880522	A	T	0.0496032	1008
7	rs13247926	C	G	0.527778	1008
7	rs34707319	C	G	0.151786	1008
7	rs75303509	A	T	0.123016	1008
7	rs2940390	A	T	0.950397	1008
7	rs1508187	T	C	0.527778	1008
7	rs12333992	C	T	0.0496032	1008
7	rs13231398	G	C	0.0565476	1008
7	rs369194047	G	A	0.127976	1008
7	rs371189697	C	T	0.126984	1008
7	rs374287605	G	A	0.126984	1008
7	rs537708552	G	T	0.0922619	1008
7	rs6466344	C	G	0.670635	1008
7	rs4146059	C	A	0.668651	1008
7	rs12705712	A	G	0.527778	1008
7	rs2966427	C	G	0.950397	1008
7	rs74446554	G	A	0.121032	1008
7	rs76524954	C	T	0.121032	1008
7	rs7800391	C	T	0.52381	1008
7	rs58142277	G	T	0.117063	1008
7	rs17157818	G	T	0.117063	1008
7	rs12666715	C	G	0.522817	1008
7	rs58727095	G	A	0.117063	1008
7	rs79505978	C	T	0.0853175	1008
7	rs1396170	G	C	0.521825	1008
7	rs2396264	T	G	0.798611	1008
7	rs78315179	A	G	0.147817	1008
7	rs1396172	G	A	0.526786	1008
7	rs12705714	A	T	0.520833	1008
7	rs78688467	G	A	0.0912698	1008
7	rs13233267	T	C	0.152778	1008
7	rs12536009	G	A	0.145833	1008
7	rs184585719	A	C	0.0238095	1008
7	rs17395309	G	A	0.0565476	1008
7	rs58576158	T	C	0.126984	1008
7	rs1508190	A	T	0.646825	1008
7	rs57442053	A	T	0.0238095	1008
7	rs57988764	G	A	0.0446429	1008
7	rs79365146	C	T	0.0436508	1008
7	rs57001168	C	T	0.121032	1008
7	rs57570026	C	T	0.121032	1008
7	rs58492554	C	T	0.121032	1008
7	rs58844212	G	T	0.121032	1008
7	rs79751008	T	C	0.127976	1008
7	rs1632538	C	T	0.141865	1008
7	rs116970137	C	G	0.119048	1008
7	rs73205288	A	C	0.0486111	1008
7	rs180781394	G	A	0.0228175	1008
7	rs7783350	G	A	0.0843254	1008
7	rs145159779	T	C	0.0456349	1008
7	rs1614247	A	G	0.877976	1008
7	rs4730442	G	C	0.64881	1008
7	rs34319400	T	A	0.52877	1008
7	rs117919557	G	A	0.0863095	1008
7	rs111859243	G	A	0.0863095	1008
7	rs10224815	A	C	0.362103	1008
7	rs77771289	G	T	0.0744048	1008
7	rs146619765	T	A	0.0178571	1008
7	rs1723746	C	T	0.229167	1008
7	rs10499990	G	A	0.0357143	1008
7	rs1525667	T	A	0.0863095	1008
7	rs10273508	A	T	0.0426587	1008
7	rs1734236	T	C	0.35119	1008
7	rs78564131	C	T	0.0744048	1008
7	rs6958911	C	G	0.532738	1008
7	rs113273164	G	A	0.0744048	1008
7	rs10252304	G	T	0.0347222	1008
7	rs73205295	A	T	0.0337302	1008
7	rs111350145	G	T	0.0744048	1008
7	rs78158070	G	A	0.0257937	1008
7	rs1917717	G	A	0.445437	1008
7	rs7812132	G	A	0.0853175	1008
7	rs74822188	C	T	0.0238095	1008
7	rs10281067	T	C	0.0347222	1008
7	rs10268901	G	A	0.0347222	1008
7	rs1723745	A	G	0.238095	1008
7	rs10273667	C	T	0.0426587	1008
7	rs6953429	G	A	0.0734127	1008
7	rs1723744	T	C	0.271825	1008
7	rs1734235	C	A	0.27381	1008
7	rs17157847	A	C	0.133929	1008
7	rs1404918	A	G	0.363095	1008
7	rs1404917	A	G	0.0416667	1008
7	rs58710142	G	A	0.0882937	1008
7	rs1723743	A	G	0.238095	1008
7	rs1723742	A	C	0.328373	1008
7	rs73205296	C	T	0.0357143	1008
7	rs1525666	C	T	0.229167	1008
7	rs1723741	A	T	0.232143	1008
7	rs7789139	C	T	0.0347222	1008
7	rs1734232	T	C	0.286706	1008
7	rs73205297	C	T	0.0347222	1008
7	rs1723740	C	G	0.289683	1008
7	rs10238657	G	C	0.0367063	1008
7	rs6946221	G	T	0.577381	1008
7	rs1723739	T	C	0.238095	1008
7	rs138702212	C	T	0.0128968	1008
7	rs1734227	T	C	0.252976	1008
7	rs76605014	A	G	0.0128968	1008
7	rs10245866	G	A	0.0367063	1008
7	rs77228764	A	G	0.0615079	1008
7	rs12155401	T	C	0.609127	1008
7	rs1734228	C	A	0.262897	1008
7	rs73205301	T	C	0.0277778	1008
7	rs7795956	A	T	0.0396825	1008
7	rs4730443	G	A	0.486111	1008
7	rs1734229	G	C	0.34623	1008
7	rs1404916	A	G	0.293651	1008
7	rs1621842	G	T	0.292659	1008
7	rs149867563	C	G	0.0198413	1008
7	rs689501	A	C	0.0396825	1008
7	rs77032931	T	A	0.00297619	1008
7	rs12668315	A	G	0.031746	1008
7	rs1723738	G	A	0.286706	1008
7	rs1525665	T	A	0.549603	1008
7	rs79190502	C	T	0.0436508	1008
7	rs1723737	G	A	0.285714	1008
7	rs117865219	A	G	0.0694444	1008
7	rs75810200	A	T	0.0406746	1008
7	rs12533170	T	C	0.887897	1008
7	rs1525663	C	G	0.031746	1008
7	rs10225176	T	C	0.0396825	1008
7	rs13238063	G	A	0.887897	1008
7	rs11773457	C	T	0.219246	1008
7	rs73207008	C	T	0.031746	1008
7	rs1404915	C	A	0.112103	1008
7	rs9969261	A	G	0.0396825	1008
7	rs144774178	A	G	0.0277778	1008
7	rs76209042	C	T	0.0277778	1008
7	rs140724727	T	C	0.0545635	1008
7	rs1734230	C	T	0.0684524	1008
7	rs2707732	A	T	0.112103	1008
7	rs144586046	T	C	0.0178571	1008
7	rs1734234	A	G	0.112103	1008
7	rs1612957	C	T	0.112103	1008
7	rs1614789	C	T	0.0585317	1008
7	rs5002187	A	G	0.030754	1008
7	rs1723736	T	A	0.0605159	1008
7	rs1404927	G	A	0.0615079	1008
7	rs6950931	C	A	0.0228175	1008
7	rs59417384	T	A	0.0297619	1008
7	rs1357974	G	A	0.110119	1008
7	rs11977624	A	G	0.0297619	1008
7	rs10155808	G	A	0.0843254	1008
7	rs34456363	C	T	0.816468	1008
7	rs13239945	T	C	0.816468	1008
7	rs12667126	C	G	0.0287698	1008
7	rs12671482	A	G	0.0287698	1008
7	rs76406417	T	A	0.0605159	1008
7	rs6466345	A	G	0.848214	1008
7	rs76527854	T	C	0.0763889	1008
7	rs73433259	G	A	0.0257937	1008
7	rs61704521	T	C	0.0198413	1008
7	rs75700533	C	A	0.0248016	1008
7	rs11978281	T	C	0.820437	1008
7	rs10240725	C	G	0.935516	1008
7	rs6949507	G	A	0.923611	1008
7	rs12705715	A	G	0.828373	1008
7	rs1723750	G	A	0.0625	1008
7	rs10245868	G	A	0.871032	1008
7	rs74386586	C	A	0.0565476	1008
7	rs1734239	T	C	0.10119	1008
7	rs10261409	T	G	0.96131	1008
7	rs1723749	C	T	0.0873016	1008
7	rs80150786	C	T	0.0386905	1008
7	rs1734240	T	C	0.936508	1008
7	rs1734241	T	C	0.936508	1008
7	rs1723748	C	T	0.0625	1008
7	rs12535109	C	G	0.803571	1008
7	rs1404921	G	T	0.96131	1008
7	rs79157542	C	T	0.0386905	1008
7	rs1404920	C	T	0.933532	1008
7	rs1404919	C	T	0.96131	1008
7	rs6965012	A	C	0.96131	1008
7	rs79470596	A	C	0.0565476	1008
7	rs6947518	T	C	0.96131	1008
7	rs7458179	A	G	0.96131	1008
7	rs1464894	T	C	0.0625	1008
7	rs76999921	A	C	0.0277778	1008
7	rs6952396	T	C	0.0565476	1008
7	rs199872526	A	G	0.0654762	1008
7	rs73433269	A	C	0.0565476	1008
7	rs11975572	G	A	0.0625	1008
7	rs79191194	T	G	0.0277778	1008
7	rs11979248	T	C	0.0644841	1008
7	rs1404928	C	T	0.078373	1008
7	rs78863375	G	A	0.0545635	1008
7	rs78809303	T	C	0.0267857	1008
7	rs151087687	T	A	0.0386905	1008
7	rs13236036	G	A	0.0763889	1008
7	rs13236133	G	T	0.0763889	1008
7	rs79921063	A	T	0.0238095	1008
7	rs143574327	C	T	0.0327381	1008
7	rs73207021	G	A	0.0496032	1008
7	rs10230353	T	C	0.160714	1008
7	rs12539333	C	T	0.162698	1008
7	rs12705716	C	A	0.14881	1008
7	rs6958540	C	G	0.14881	1008
7	rs10252331	A	G	0.24504	1008
7	rs12532288	A	T	0.14881	1008
7	rs4358726	C	T	0.0882937	1008
7	rs6466348	C	T	0.134921	1008
7	rs79397766	G	A	0.0882937	1008
7	rs112014954	C	T	0.0882937	1008
7	rs77937883	C	G	0.0882937	1008
7	rs2001465	G	A	0.134921	1008
7	rs869100	T	G	0.134921	1008
7	rs75908836	G	A	0.0178571	1008
7	rs872492	G	A	0.134921	1008
7	rs7781941	T	C	0.134921	1008
7	rs1525677	T	C	0.134921	1008
7	rs1525676	C	T	0.134921	1008
7	rs1525675	T	C	0.134921	1008
7	rs1044729	T	C	0.142857	1008
7	rs10262834	A	C	0.952381	1008
7	rs73207023	G	A	0.0496032	1008
7	rs58165417	A	T	0.169643	1008
7	rs75670175	G	A	0.0882937	1008
7	rs73433288	C	A	0.102183	1008
7	rs143170162	C	T	0.0595238	1008
7	rs62463969	C	T	0.0625	1008
7	rs143367086	C	T	0.0882937	1008
7	rs73207026	T	A	0.047619	1008
7	rs140390777	T	C	0.0367063	1008
7	rs1525674	C	T	0.0595238	1008
7	rs1404923	C	T	0.224206	1008
7	rs4727741	C	G	0.224206	1008
7	rs13247342	T	G	0.0744048	1008
7	rs73207028	T	C	0.0505952	1008
7	rs77695585	G	A	0.0257937	1008
7	rs9656170	G	A	0.271825	1008
7	rs10244855	G	T	0.271825	1008
7	rs117529151	G	T	0.047619	1008
7	rs73207091	G	A	0.047619	1008
7	rs4730446	T	G	0.0615079	1008
7	rs4424199	C	T	0.707341	1008
7	rs7793471	G	A	0.0882937	1008
7	rs59127553	T	A	0.0734127	1008
7	rs73207094	C	T	0.047619	1008
7	rs73207096	T	A	0.0496032	1008
7	rs12705717	T	C	0.0753968	1008
7	rs1525672	A	G	0.271825	1008
7	rs73207100	T	A	0.047619	1008
7	rs75517381	C	T	0.0882937	1008
7	rs1525671	T	C	0.714286	1008
7	rs956407	G	C	0.0496032	1008
7	rs17475963	T	G	0.0753968	1008
7	rs6956636	T	C	0.0863095	1008
7	rs61672846	T	C	0.0763889	1008
7	rs4305834	T	G	0.729167	1008
7	rs7807511	A	G	0.0545635	1008
7	rs7811321	C	T	0.0525794	1008
7	rs188918375	G	A	0.014881	1008
7	rs10953663	C	T	0.714286	1008
7	rs10499991	C	T	0.279762	1008
7	rs72603551	G	T	0.0644841	1008
7	rs7786068	A	C	0.162698	1008
7	rs75322703	C	T	0.00198413	1008
7	rs10499992	A	G	0.0436508	1008
7	rs73208706	G	A	0.0456349	1008
7	rs6978347	T	C	0.162698	1008
7	rs1464895	C	T	0.145833	1008
7	rs28590626	G	A	0.145833	1008
7	rs4730447	T	C	0.734127	1008
7	rs7796708	C	T	0.0436508	1008
7	rs12540895	A	T	0.0813492	1008
7	rs73208711	T	C	0.0436508	1008
7	rs10256509	G	A	0.229167	1008
7	rs73208712	C	T	0.0436508	1008
7	rs56288544	T	C	0.0436508	1008
7	rs6952247	G	T	0.0436508	1008
7	rs6951942	C	T	0.0436508	1008
7	rs62463973	C	T	0.0595238	1008
7	rs180754798	C	G	0.0178571	1008
7	rs7789832	C	T	0.0436508	1008
7	rs1404922	G	A	0.735119	1008
7	rs6943916	T	A	0.146825	1008
7	rs6961889	C	A	0.22123	1008
7	rs62463974	C	T	0.0744048	1008
7	rs78613660	C	T	0.134921	1008
7	rs1917721	A	T	0.228175	1008
7	rs4727743	G	A	0.686508	1008
7	rs75809381	G	A	0.0664683	1008
7	rs12056219	C	T	0.0674603	1008
7	rs117185895	C	A	0.0198413	1008
7	rs74632020	G	A	0.103175	1008
7	rs73208720	T	C	0.0386905	1008
7	rs12539743	C	T	0.0565476	1008
7	rs146198759	G	A	0.0218254	1008
7	rs940818	T	A	0.0823413	1008
7	rs143770526	C	T	0.0357143	1008
7	rs17398064	C	T	0.0823413	1008
7	rs13233732	T	A	0.508929	1008
7	rs7778435	T	C	0.164683	1008
7	rs62463975	G	A	0.0694444	1008
7	rs73208724	C	T	0.0357143	1008
7	rs10266246	C	T	0.892857	1008
7	rs955158	A	G	0.0823413	1008
7	rs11981660	C	T	0.0575397	1008
7	rs4615486	C	T	0.895833	1008
7	rs7787856	C	G	0.696429	1008
7	rs180861736	G	T	0.015873	1008
7	rs148597200	C	T	0.0128968	1008
7	rs2222617	C	T	0.828373	1008
7	rs10236371	T	A	0.820437	1008
7	rs2396266	C	G	0.837302	1008
7	rs79529702	A	T	0.015873	1008
7	rs73208729	T	A	0.0228175	1008
7	rs145564078	T	C	0.014881	1008
7	rs190719003	T	A	0.0287698	1008
7	rs6965544	A	C	0.666667	1008
7	rs13221880	G	A	0.524802	1008
7	rs12530706	G	A	0.837302	1008
7	rs6466350	A	G	0.837302	1008
7	rs6466351	A	G	0.837302	1008
7	rs7803158	A	C	0.605159	1008
7	rs73208733	C	A	0.0218254	1008
7	rs2396267	C	T	0.839286	1008
7	rs111689977	G	C	0.030754	1008
7	rs370649559	C	A	0.0525794	1008
7	rs6953887	G	C	0.819444	1008
7	rs74818800	G	C	0.031746	1008
7	rs6957675	C	T	0.0922619	1008
7	rs56668975	C	T	0.0793651	1008
7	rs73435342	A	C	0.0873016	1008
7	rs2894574	A	C	0.85119	1008
7	rs4730449	A	G	0.0922619	1008
7	rs4727744	G	C	0.849206	1008
7	rs4727745	C	T	0.850198	1008
7	rs6963477	A	G	0.85119	1008
7	rs142637949	G	A	0.0367063	1008
7	rs2396268	C	T	0.0912698	1008
7	rs1589883	G	A	0.0337302	1008
7	rs1589882	A	C	0.820437	1008
7	rs12705731	A	G	0.819444	1008
7	rs10260203	C	T	0.849206	1008
7	rs2140884	G	A	0.0922619	1008
7	rs73714327	A	G	0.031746	1008
7	rs4730450	A	G	0.818452	1008
7	rs17476724	G	C	0.031746	1008
7	rs4730451	C	T	0.818452	1008
7	rs73208742	G	A	0.0218254	1008
7	rs11768241	T	C	0.619048	1008
7	rs59756509	G	A	0.0218254	1008
7	rs17157920	G	T	0.030754	1008
7	rs62463982	A	G	0.0922619	1008
7	rs17476821	G	A	0.0922619	1008
7	rs62463983	T	G	0.093254	1008
7	rs62463984	G	T	0.093254	1008
7	rs10499993	G	A	0.0922619	1008
7	rs10270652	T	G	0.821429	1008
7	rs10274884	T	C	0.821429	1008
7	rs2030781	C	T	0.80754	1008
7	rs17398533	A	G	0.093254	1008
7	rs7793956	T	C	0.714286	1008
7	rs10267171	C	T	0.806548	1008
7	rs17477003	A	C	0.093254	1008
7	rs10499994	T	G	0.0922619	1008
7	rs10499996	G	C	0.078373	1008
7	rs2030780	A	G	0.819444	1008
7	rs2030779	C	A	0.803571	1008
7	rs17398720	A	G	0.093254	1008
7	rs4730452	C	T	0.818452	1008
7	rs141785715	T	C	0.0218254	1008
7	rs6959091	T	C	0.834325	1008
7	rs73192813	C	T	0.094246	1008
7	rs74844155	G	A	0.030754	1008
7	rs35397706	G	C	0.617063	1008
7	rs10266450	G	C	0.618056	1008
7	rs74976636	A	G	0.0605159	1008
7	rs59630545	T	C	0.0218254	1008
7	rs6964559	T	C	0.094246	1008
7	rs6466354	C	G	0.831349	1008
7	rs7801850	T	C	0.188492	1008
7	rs17477219	T	G	0.094246	1008
7	rs10244863	A	G	0.078373	1008
7	rs145630719	A	G	0.030754	1008
7	rs7788317	G	A	0.109127	1008
7	rs7788202	C	T	0.0982143	1008
7	rs6975430	T	A	0.87996	1008
7	rs12155444	G	T	0.171627	1008
7	rs4730453	A	T	0.103175	1008
7	rs10240004	T	C	0.0218254	1008
7	rs117581147	C	T	0.077381	1008
7	rs4730454	C	A	0.865079	1008
7	rs7802317	A	T	0.202381	1008
7	rs7802964	G	A	0.202381	1008
7	rs78068954	C	T	0.0833333	1008
7	rs73714336	G	C	0.0833333	1008
7	rs11765047	T	C	0.0218254	1008
7	rs7807935	A	G	0.874008	1008
7	rs34896727	T	C	0.677579	1008
7	rs2008109	A	G	0.666667	1008
7	rs2008117	C	T	0.666667	1008
7	rs2396269	T	A	0.207341	1008
7	rs10236670	C	A	0.201389	1008
7	rs35965326	A	C	0.676587	1008
7	rs2091309	A	G	0.207341	1008
7	rs2091308	C	T	0.883929	1008
7	rs11764228	G	A	0.676587	1008
7	rs11764173	C	A	0.676587	1008
7	rs2091307	T	C	0.878968	1008
7	rs12670710	T	C	0.0436508	1008
7	rs77298098	C	T	0.119048	1008
7	rs6466355	C	T	0.978175	1008
7	rs12674468	G	A	0.114087	1008
7	rs139653909	A	C	0.0238095	1008
7	rs7806232	G	A	0.116071	1008
7	rs112812344	C	G	0.122024	1008
7	rs114163677	A	G	0.122024	1008
7	rs12154396	C	A	0.794643	1008
7	rs9641445	T	C	0.794643	1008
7	rs9641446	T	C	0.671627	1008
7	rs35215290	C	T	0.104167	1008
7	rs112698197	C	T	0.132937	1008
7	rs4730455	T	C	0.652778	1008
7	rs138834495	C	T	0.0238095	1008
7	rs115218402	C	T	0.122024	1008
7	rs9641447	A	G	0.787698	1008
7	rs7781323	C	T	0.077381	1008
7	rs11982142	A	C	0.665675	1008
7	rs6466357	C	T	0.977183	1008
7	rs4730456	A	G	0.977183	1008
7	rs34984168	A	T	0.651786	1008
7	rs7790691	A	G	0.978175	1008
7	rs12705733	G	A	0.113095	1008
7	rs149784009	C	A	0.0763889	1008
7	rs35269709	G	A	0.652778	1008
7	rs149990867	C	T	0.128968	1008
7	rs34648544	G	A	0.651786	1008
7	rs35621558	G	A	0.651786	1008
7	rs112920881	A	G	0.782738	1008
7	rs147724526	A	T	0.12996	1008
7	rs34061473	G	A	0.112103	1008
7	rs111967333	C	T	0.977183	1008
7	rs4730459	G	T	0.112103	1008
7	rs7784309	A	C	0.789683	1008
7	rs73417206	A	G	0.0823413	1008
7	rs149648982	A	T	0.257937	1008
7	rs10251210	G	A	0.116071	1008
7	rs75864172	C	T	0.0763889	1008
7	rs1528038	T	C	0.896825	1008
7	rs7783134	T	A	0.117063	1008
7	rs34869998	G	A	0.111111	1008
7	rs4376443	T	C	0.789683	1008
7	rs28592248	G	A	0.122024	1008
7	rs868824	T	C	0.673611	1008
7	rs6466358	T	C	0.978175	1008
7	rs10953667	G	A	0.656746	1008
7	rs78007450	G	A	0.111111	1008
7	rs73714354	G	A	0.0813492	1008
7	rs144731759	G	T	0.015873	1008
7	rs1406052	T	C	0.978175	1008
7	rs58123656	G	A	0.0763889	1008
7	rs12537269	G	A	0.118056	1008
7	rs1881166	C	T	0.978175	1008
7	rs6943076	A	G	0.978175	1008
7	rs6466359	C	T	0.978175	1008
7	rs7782454	A	G	0.681548	1008
7	rs17399012	C	G	0.105159	1008
7	rs12334096	C	A	0.110119	1008
7	rs17157942	C	T	0.662698	1008
7	rs6954311	C	A	0.297619	1008
7	rs11762006	T	C	0.681548	1008
7	rs12533283	T	C	0.130952	1008
7	rs544190969	T	C	0.0188492	1008
7	rs6964690	G	A	0.181548	1008
7	rs6466360	A	G	0.190476	1008
7	rs7781214	T	A	0.125	1008
7	rs7802472	C	T	0.97619	1008
7	rs78505746	T	C	0.0287698	1008
7	rs7803159	C	T	0.977183	1008
7	rs7803318	C	T	0.297619	1008
7	rs1406051	T	G	0.978175	1008
7	rs6976233	G	A	0.110119	1008
7	rs1406050	A	G	0.107143	1008
7	rs13247446	T	G	0.109127	1008
7	rs13236103	C	A	0.106151	1008
7	rs11981602	A	G	0.193452	1008
7	rs7779870	T	C	0.318452	1008
7	rs56043970	C	T	0.0823413	1008
7	rs10499999	C	T	0.106151	1008
7	rs145068010	G	C	0.0198413	1008
7	rs4727746	C	A	0.189484	1008
7	rs6466361	A	G	0.121032	1008
7	rs186884099	T	G	0.0109127	1008
7	rs1528036	G	A	0.105159	1008
7	rs6980230	A	T	0.305556	1008
7	rs6946794	A	G	0.119048	1008
7	rs73417226	T	C	0.0793651	1008
7	rs6957823	C	G	0.134921	1008
7	rs60871659	C	G	0.0833333	1008
7	rs28687831	A	G	0.131944	1008
7	rs2396275	T	C	0.659722	1008
7	rs1540855	G	A	0.659722	1008
7	rs1540856	C	T	0.304563	1008
7	rs73716403	A	T	0.078373	1008
7	rs6961628	C	T	0.218254	1008
7	rs12540643	C	T	0.121032	1008
7	rs7778445	T	G	0.0843254	1008
7	rs6944830	T	G	0.661706	1008
7	rs73716408	C	A	0.0803571	1008
7	rs4142915	C	T	0.661706	1008
7	rs150805882	T	G	0.014881	1008
7	rs12530971	C	T	0.110119	1008
7	rs1528041	C	T	0.21627	1008
7	rs74759641	G	A	0.0605159	1008
7	rs73417236	G	A	0.0833333	1008
7	rs9886021	G	T	0.111111	1008
7	rs6977769	A	G	0.892857	1008
7	rs6978082	A	G	0.892857	1008
7	rs6945217	C	T	0.891865	1008
7	rs10500000	C	T	0.654762	1008
7	rs11768246	T	C	0.896825	1008
7	rs4730462	T	C	0.107143	1008
7	rs10266692	T	C	0.131944	1008
7	rs73417258	A	T	0.078373	1008
7	rs17157959	T	G	0.078373	1008
7	rs35403926	C	G	0.669643	1008
7	rs34856804	A	G	0.670635	1008
7	rs1528043	T	C	0.977183	1008
7	rs1528044	A	G	0.897817	1008
7	rs68145477	G	A	0.664683	1008
7	rs2396276	C	T	0.97619	1008
7	rs1881164	C	T	0.654762	1008
7	rs1881165	C	T	0.97619	1008
7	rs1918753	A	C	0.657738	1008
7	rs1528033	C	T	0.890873	1008
7	rs6970864	C	T	0.0793651	1008
7	rs7803713	C	T	0.896825	1008
7	rs7803759	A	G	0.896825	1008
7	rs7787197	T	A	0.896825	1008
7	rs4730463	C	T	0.0803571	1008
7	rs4730464	A	G	0.977183	1008
7	rs10262138	G	A	0.896825	1008
7	rs6976164	G	T	0.977183	1008
7	rs12537293	G	A	0.105159	1008
7	rs79838337	G	A	0.093254	1008
7	rs2396277	G	T	0.104167	1008
7	rs111285312	C	G	0.078373	1008
7	rs34827866	A	G	0.115079	1008
7	rs73417270	G	A	0.0922619	1008
7	rs1950004	T	C	0.233135	1008
7	rs6466362	G	A	0.891865	1008
7	rs73417274	G	A	0.0833333	1008
7	rs67082610	T	C	0.675595	1008
7	rs10260741	C	G	0.225198	1008
7	rs138430846	T	C	0.0119048	1008
7	rs117928245	A	G	0.030754	1008
7	rs17157977	T	C	0.093254	1008
7	rs76024505	T	C	0.0267857	1008
7	rs7786578	G	T	0.882937	1008
7	rs17157982	T	C	0.0843254	1008
7	rs10500002	G	A	0.110119	1008
7	rs2894578	G	A	0.977183	1008
7	rs1528039	A	G	0.139881	1008
7	rs1358434	G	A	0.115079	1008
7	rs1528040	A	G	0.97619	1008
7	rs1013938	C	T	0.65377	1008
7	rs1013939	A	C	0.97619	1008
7	rs7807591	G	A	0.0724206	1008
7	rs146747854	T	C	0.0128968	1008
7	rs16873230	C	G	0.97619	1008
7	rs73716439	C	T	0.0724206	1008
7	rs1528042	T	G	0.977183	1008
7	rs1881172	A	C	0.977183	1008
7	rs4727747	A	G	0.97619	1008
7	rs17400175	C	T	0.126984	1008
7	rs1881171	A	T	0.97619	1008
7	rs1881170	C	T	0.977183	1008
7	rs1881169	G	A	0.97619	1008
7	rs2396279	A	G	0.97619	1008
7	rs7778910	C	A	0.301587	1008
7	rs79004373	T	C	0.0793651	1008
7	rs1406054	A	G	0.90377	1008
7	rs10046548	T	C	0.137897	1008
7	rs75852060	T	A	0.0654762	1008
7	rs17400294	T	C	0.030754	1008
7	rs543471020	C	A	0.0436508	1008
7	rs12531706	A	C	0.0952381	1008
7	rs77990495	C	A	0.0922619	1008
7	rs35081301	C	T	0.751984	1008
7	rs180679893	T	C	0.015873	1008
7	rs2030966	A	G	0.769841	1008
7	rs1569122	G	A	0.112103	1008
7	rs35254164	C	T	0.093254	1008
7	rs73192866	A	C	0.128968	1008
7	rs56291336	A	G	0.031746	1008
7	rs76789620	A	G	0.0952381	1008
7	rs35603750	A	T	0.121032	1008
7	rs139466697	C	A	0.0813492	1008
7	rs150302327	C	A	0.112103	1008
7	rs113813058	G	A	0.121032	1008
7	rs9648955	T	C	0.469246	1008
7	rs9648956	A	G	0.657738	1008
7	rs12535077	A	C	0.118056	1008
7	rs10279573	C	T	0.117063	1008
7	rs17400357	A	G	0.743056	1008
7	rs1528034	A	G	0.742063	1008
7	rs151042007	C	T	0.0238095	1008
7	rs2030967	C	G	0.732143	1008
7	rs62464027	A	G	0.0892857	1008
7	rs1528035	T	C	0.856151	1008
7	rs953146	A	G	0.705357	1008
7	rs953143	T	C	0.15873	1008
7	rs117489502	G	A	0.0416667	1008
7	rs12674353	G	A	0.112103	1008
7	rs1106774	C	T	0.270833	1008
7	rs12540913	G	A	0.15873	1008
7	rs34515977	G	A	0.411706	1008
7	rs12533781	T	G	0.159722	1008
7	rs3997512	G	A	0.862103	1008
7	rs17158017	T	A	0.111111	1008
7	rs12531783	C	T	0.977183	1008
7	rs12531989	C	A	0.270833	1008
7	rs12532033	G	T	0.270833	1008
7	rs11487097	G	C	0.276786	1008
7	rs11767545	T	C	0.693452	1008
7	rs10280436	C	T	0.840278	1008
7	rs147463639	T	A	0.0138889	1008
7	rs73194899	G	A	0.0644841	1008
7	rs58858012	A	G	0.0168651	1008
7	rs61355032	C	T	0.0168651	1008
7	rs58612379	A	C	0.0168651	1008
7	rs73194901	T	C	0.0684524	1008
7	rs12531640	G	T	0.115079	1008
7	rs73196803	A	C	0.0684524	1008
7	rs75828991	T	C	0.133929	1008
7	rs10233811	C	T	0.906746	1008
7	rs55798954	C	T	0.0168651	1008
7	rs6960391	T	C	0.978175	1008
7	rs79188135	A	T	0.125	1008
7	rs12670438	T	C	0.130952	1008
7	rs10500003	C	T	0.329365	1008
7	rs74760140	C	T	0.0396825	1008
7	rs799617	C	T	0.44246	1008
7	rs9641451	A	G	0.280754	1008
7	rs714111	C	T	0.843254	1008
7	rs61271707	G	A	0.124008	1008
7	rs7793967	C	G	0.671627	1008
7	rs2396280	A	G	0.813492	1008
7	rs2396281	T	G	0.813492	1008
7	rs2396282	T	C	0.8125	1008
7	rs9886295	T	A	0.8125	1008
7	rs799618	G	A	0.861111	1008
7	rs13222191	A	G	0.652778	1008
7	rs151111644	G	A	0.015873	1008
7	rs799620	C	T	0.809524	1008
7	rs12536318	T	C	0.808532	1008
7	rs12537852	T	G	0.650794	1008
7	rs145987123	A	G	0.0376984	1008
7	rs1528037	C	T	0.809524	1008
7	rs78115254	C	G	0.0843254	1008
7	rs799650	T	C	0.810516	1008
7	rs799651	G	A	0.809524	1008
7	rs799652	T	C	0.8125	1008
7	rs12667846	A	G	0.170635	1008
7	rs799653	C	A	0.811508	1008
7	rs6944312	G	A	0.859127	1008
7	rs6948090	A	G	0.811508	1008
7	rs6466363	T	A	0.808532	1008
7	rs6973561	T	G	0.859127	1008
7	rs6954148	G	T	0.809524	1008
7	rs75420265	A	G	0.0555556	1008
7	rs740341	A	G	0.859127	1008
7	rs799642	A	G	0.684524	1008
7	rs764864	C	T	0.68254	1008
7	rs144180400	C	G	0.00992063	1008
7	rs17158049	T	C	0.169643	1008
7	rs799643	A	T	0.683532	1008
7	rs77176779	T	G	0.0515873	1008
7	rs2190527	T	C	0.85119	1008
7	rs2190528	A	T	0.85119	1008
7	rs1406049	C	T	0.662698	1008
7	rs78008024	A	G	0.0515873	1008
7	rs150202714	G	A	0.0753968	1008
7	rs799623	C	T	0.850198	1008
7	rs17158079	T	C	0.0525794	1008
7	rs75368092	C	T	0.0218254	1008
7	rs2396287	G	A	0.615079	1008
7	rs799624	C	T	0.850198	1008
7	rs799625	G	A	0.850198	1008
7	rs149434569	T	C	0.0297619	1008
7	rs117562693	C	T	0.0922619	1008
7	rs799626	T	G	0.670635	1008
7	rs799628	A	C	0.850198	1008
7	rs12705741	C	A	0.66369	1008
7	rs799630	A	G	0.179563	1008
7	rs12705742	G	A	0.621032	1008
7	rs61178792	C	T	0.0763889	1008
7	rs143008489	A	C	0.00992063	1008
7	rs799633	G	C	0.186508	1008
7	rs2190529	G	A	0.66369	1008
7	rs2396288	G	A	0.624008	1008
7	rs138462957	A	T	0.0922619	1008
7	rs114264689	G	A	0.0505952	1008
7	rs12705744	C	A	0.621032	1008
7	rs799616	T	C	0.85119	1008
7	rs12705745	C	A	0.621032	1008
7	rs10257592	T	C	0.180556	1008
7	rs258973	T	A	0.0515873	1008
7	rs147234093	T	A	0.00992063	1008
7	rs79870028	G	C	0.00992063	1008
7	rs258974	C	G	0.0496032	1008
7	rs115050469	C	T	0.00992063	1008
7	rs258975	T	C	0.84127	1008
7	rs258977	C	T	0.047619	1008
7	rs144044724	T	C	0.00694444	1008
7	rs143045187	C	T	0.00992063	1008
7	rs75980475	C	A	0.00992063	1008
7	rs79905181	C	T	0.030754	1008
7	rs258978	C	T	0.84127	1008
7	rs258979	T	C	0.852183	1008
7	rs258980	C	A	0.047619	1008
7	rs258981	G	T	0.047619	1008
7	rs9656177	T	C	0.793651	1008
7	rs258982	C	T	0.84127	1008
7	rs12705746	A	T	0.625	1008
7	rs258983	C	T	0.842262	1008
7	rs80087486	G	A	0.0109127	1008
7	rs258984	G	A	0.84127	1008
7	rs799639	T	C	0.0119048	1008
7	rs185441	T	C	0.853175	1008
7	rs140984907	G	A	0.00992063	1008
7	rs258987	A	G	0.0406746	1008
7	rs258988	C	T	0.829365	1008
7	rs73425075	G	A	0.0386905	1008
7	rs258989	C	T	0.829365	1008
7	rs258990	C	T	0.829365	1008
7	rs17158140	G	A	0.0287698	1008
7	rs258991	T	C	0.84127	1008
7	rs258992	T	C	0.869048	1008
7	rs258993	C	T	0.869048	1008
7	rs258994	T	C	0.869048	1008
7	rs77042337	T	C	0.116071	1008
7	rs258995	T	G	0.868056	1008
7	rs258996	G	A	0.832341	1008
7	rs258997	C	G	0.828373	1008
7	rs258998	C	T	0.828373	1008
7	rs258999	A	T	0.827381	1008
7	rs259000	C	G	0.83631	1008
7	rs166308	A	G	0.829365	1008
7	rs174074	A	T	0.828373	1008
7	rs259002	C	T	0.828373	1008
7	rs78454403	A	T	0.0386905	1008
7	rs259003	T	C	0.855159	1008
```
