## Supplementary material for "Characterization of shared and ancestry-specific signals driving complex traits using multi-ancestry fine-mapping": s2_snps.txt

```
rs2189357
rs3114840
rs3094540
rs62478831
rs6466313
rs142598371
rs62478832
rs56302447
rs3114752
rs56226301
rs56007874
rs3114755
rs56278728
rs62478836
rs6966450
rs3114762
rs74548764
rs3114766
rs10487312
rs2396180
rs3114769
rs76587607
rs3114770
rs3114771
rs138558959
rs3114772
rs17499594
rs3114775
rs3114776
rs62478837
rs3114797
rs3114801
rs10487313
rs3114807
rs7792377
rs3114822
rs3114824
rs73195850
rs73195852
rs12670748
rs2107166
rs976399
rs976400
rs993403
rs79916570
rs117743029
rs1115285
rs55895928
rs55790936
rs73195856
rs73195858
rs3114826
rs3094525
rs3114827
rs3094526
rs10278425
rs2214453
rs2189353
rs10081277
rs7797613
rs3114828
rs3094530
rs3094531
rs2189354
rs2018239
rs3094536
rs12705654
rs17157274
rs2711328
rs146690646
rs2523206
rs2245022
rs2245016
rs3114832
rs2711332
rs1548510
rs1013745
rs2107167
rs11979389
rs2396181
rs146656669
rs2711335
rs17500293
rs2711336
rs78777361
rs3114833
rs2711338
rs2711380
rs3114834
rs79332105
rs2254967
rs2285758
rs11984226
rs2285759
rs11978424
rs2711378
rs143857801
rs57475775
rs73431696
rs2711377
rs76256007
rs118138102
rs78057830
rs17157296
rs77567342
rs73431700
rs73431702
rs2254362
rs73433505
rs3114835
rs2711376
rs113511287
rs73433509
rs73433510
rs73433512
rs115176041
rs7779684
rs73433515
rs73433516
rs10953648
rs73433520
rs76134015
rs9969349
rs1074392
rs118059717
rs2523210
rs12113795
rs56161463
rs10953650
rs17157304
rs2711316
rs112851349
rs144464943
rs2523211
rs17157309
rs2189355
rs2523212
rs73433531
rs2189356
rs17157315
rs17157318
rs2711315
rs2523213
rs2523214
rs10487315
rs2523216
rs12113923
rs2523218
rs73433539
rs2523219
rs2523220
rs77682874
rs2523221
rs2523222
rs73433547
rs11974155
rs2523224
rs2711314
rs2711313
rs2711312
rs2711311
rs2523225
rs2523226
rs2523227
rs2523228
rs2523229
rs2711310
rs2257148
rs2257051
rs2257043
rs2257042
rs2711309
rs2711308
rs2523230
rs17534330
rs2711307
rs10046505
rs2711351
rs2523231
rs11976642
rs2523232
rs76827828
rs139810158
rs2523233
rs6964311
rs73433561
rs150041426
rs2711350
rs11971629
rs76199500
rs2523235
rs59758811
rs2711348
rs2523236
rs2711347
rs10215366
rs2711346
rs2074461
rs2074462
rs2074463
rs2523239
rs73433567
rs2711344
rs2711343
rs2711342
rs17157360
rs4730410
rs2711341
rs2523240
rs74749715
rs2711340
rs6973544
rs6955895
rs2711339
rs2523241
rs118115645
rs13438503
rs13438500
rs75932357
rs2214454
rs2189358
rs2711356
rs2711357
rs2523242
rs2711358
rs117577365
rs2523243
rs2711362
rs117661561
rs2711363
rs2711364
rs2189359
rs2189360
rs61607582
rs2189361
rs2523244
rs9886284
rs9886288
rs2711365
rs2711366
rs2711367
rs2523245
rs10270991
rs2523246
rs2523247
rs2523248
rs2711368
rs2523197
rs2711369
rs2711370
rs9641434
rs2711371
rs2711372
rs2523198
rs2523199
rs10240918
rs2107163
rs2107164
rs76291136
rs2523200
rs79917603
rs2523201
rs2523202
rs2711373
rs2523203
rs2523204
rs73197942
rs2523205
rs73714017
rs35910146
rs55753195
rs73197945
rs73714018
rs2711352
rs2711353
rs117131170
rs2711354
rs2711355
rs73714023
rs2396196
rs78467318
rs73714024
rs4400310
rs4568544
rs73197950
rs73197951
rs2396197
rs55918323
rs11767999
rs2396198
rs35044406
rs12539092
rs73714028
rs73714029
rs76487742
rs73714030
rs7790235
rs12671674
rs13242808
rs77437078
rs73714031
rs4591959
rs78243551
rs141446492
rs4354246
rs112732844
rs148640992
rs13226456
rs6978394
rs145425625
rs149279063
rs113939038
rs74976619
rs138501054
rs142943908
rs141274348
rs145465801
rs4727733
rs7785615
rs180782589
rs7808417
rs59811986
rs6957231
rs144959002
rs12673619
rs6956972
rs12673593
rs58618874
rs6962116
rs12533013
rs10251582
rs6944758
rs73714033
rs10262280
rs10263053
rs3957266
rs7792756
rs2396199
rs4379391
rs13247668
rs13233435
rs77318588
rs28770858
rs13221416
rs13236877
rs10271187
rs59134556
rs6466318
rs6950398
rs12540270
rs75771083
rs2396200
rs61031201
rs1357955
rs1722073
rs1722072
rs1722070
rs1722069
rs1723630
rs75077022
rs2690710
rs1723626
rs1722098
rs1723625
rs1723624
rs3927300
rs75715309
rs73714036
rs13247982
rs2690716
rs73714037
rs1723633
rs7806795
rs1525518
rs1723634
rs1404852
rs6952898
rs78557117
rs1357956
rs76354773
rs75926285
rs6945798
rs73714040
rs1722099
rs6964610
rs4582491
rs1525522
rs12113623
rs73714043
rs1404857
rs1404856
rs1525521
rs6975130
rs10261784
rs6957695
rs6971210
rs1404855
rs1404854
rs6956533
rs73714044
rs374235628
rs150203133
rs2204469
rs2249789
rs2396205
rs1618049
rs7784323
rs1525513
rs1525512
rs1723622
rs76883315
rs1722100
rs13233541
rs13233450
rs11509191
rs1722102
rs1722103
rs10271342
rs1589874
rs77515532
rs35150030
rs17157374
rs62481969
rs11509937
rs7788476
rs7788978
rs1723620
rs7788952
rs7793344
rs1723619
rs116878663
rs10254489
rs10257670
rs9648951
rs11761488
rs9649330
rs9649331
rs10236852
rs10252868
rs1723657
rs76253752
rs79850461
rs60173545
rs1608842
rs12536439
rs78122398
rs1722104
rs1723655
rs149268931
rs1723654
rs1722105
rs1723653
rs28878797
rs2949792
rs147331403
rs1723652
rs10282205
rs1722106
rs1723651
rs1723650
rs76833863
rs1608841
rs1723649
rs1723648
rs79274191
rs12539392
rs73714048
rs1404859
rs12673278
rs10245119
rs77185750
rs13340481
rs113381242
rs73714049
rs1815112
rs372158503
rs884454
rs75127408
rs1722028
rs1357954
rs12538565
rs1632726
rs73714050
rs145017579
rs56785375
rs1722029
rs1723606
rs1723607
rs2692404
rs1723608
rs7784037
rs1723609
rs73714051
rs7805074
rs11508514
rs35220313
rs150855849
rs17157396
rs1723611
rs78004295
rs6951422
rs1525508
rs1464882
rs6957016
rs13242374
rs2177758
rs940770
rs940771
rs1525509
rs1525510
rs1722030
rs1723616
rs1525511
rs28630954
rs73714052
rs1722031
rs34385726
rs1722032
rs1722033
rs1723618
rs73714053
rs1722034
rs1628101
rs78511558
rs141358648
rs1723632
rs1722035
rs12705662
rs79353960
rs1723638
rs1722036
rs62478606
rs1722037
rs1722038
rs2692409
rs1723639
rs1723640
rs1723641
rs1722039
rs12666602
rs12670961
rs7803673
rs78552476
rs17157405
rs1626453
rs59106251
rs61054869
rs11770405
rs60241446
rs60019161
rs12538911
rs77169801
rs2711325
rs73199886
rs12533760
rs2692413
rs1404851
rs1723631
rs117671756
rs74954901
rs10265227
rs76409042
rs73419009
rs7786283
rs79190972
rs74382310
rs1917687
rs2244263
rs77460014
rs77911386
rs114161851
rs78273719
rs6965097
rs9791433
rs9791826
rs1568877
rs1568878
rs1525520
rs116971815
rs141700923
rs12112302
rs12112937
rs75358313
rs73199888
rs6948305
rs6948497
rs59675015
rs1722041
rs12531770
rs73419026
rs78785120
rs111411158
rs73419028
rs113739915
rs1722042
rs73419032
rs73419034
rs77432125
rs2711322
rs2711321
rs2711320
rs138199290
rs150646823
rs11489525
rs11486985
rs56837075
rs1722044
rs13246165
rs12670030
rs28806827
rs28750393
rs4449717
rs4338019
rs111287397
rs78943159
rs13227096
rs77808134
rs75423780
rs79473994
rs74378459
rs150206094
rs75166345
rs10249984
rs1357951
rs1404846
rs1404847
rs1404848
rs11771891
rs1723561
rs11761412
rs1525499
rs12532135
rs150391214
rs12671687
rs4730417
rs1722047
rs1357950
rs117470755
rs6950048
rs1722048
rs73714065
rs1723627
rs11773239
rs80054135
rs73714066
rs1723623
rs73714067
rs1722049
rs1722050
rs75181311
rs1723614
rs6973041
rs6953163
rs6953861
rs6954031
rs1722052
rs59406683
rs1723645
rs10953652
rs1404858
rs11762057
rs13228748
rs1722053
rs999274
rs2711382
rs1962007
rs12705667
rs73201705
rs75263970
rs144002624
rs1917682
rs1917683
rs1723562
rs1723563
rs1357953
rs1723565
rs1722054
rs1723566
rs7804183
rs1525500
rs1621485
rs1722055
rs1722056
rs1723568
rs1722057
rs2692418
rs1722058
rs2690690
rs1722060
rs1722061
rs1722062
rs12536911
rs1722063
rs1722064
rs1723570
rs1722065
rs1723571
rs1723572
rs1723573
rs1723574
rs1525501
rs1525502
rs1723576
rs1624928
rs1723577
rs1625755
rs1723578
rs2690691
rs1722066
rs2690692
rs76202585
rs73201788
rs10266963
rs4730418
rs77657693
rs143302001
rs117671939
rs1525505
rs1723593
rs2396210
rs2690693
rs151243186
rs2692410
rs10499988
rs1723644
rs79820453
rs2254897
rs940457
rs112147735
rs74725517
rs72603547
rs1525516
rs6960899
rs62478636
rs56100660
rs74881133
rs1525515
rs1525514
rs62478638
rs62478639
rs62478640
rs62478641
rs62478642
rs10262126
rs62478643
rs62478644
rs62478645
rs62478646
rs62478651
rs62478652
rs62478653
rs10250994
rs62478655
rs6966087
rs6948291
rs62478656
rs62478657
rs62478658
rs62478659
rs62480560
rs62480561
rs62480562
rs11760778
rs144153518
rs1619842
rs55708725
rs73203690
rs1723589
rs1723588
rs1722095
rs10233100
rs1723587
rs10233377
rs13230255
rs117515839
rs1722094
rs2140856
rs73205604
rs149679136
rs79317357
rs1722091
rs1722090
rs1723586
rs1723585
rs1722089
rs10249619
rs1723583
rs1723582
rs11525854
rs1722088
rs10253692
rs1722087
rs1722086
rs1722085
rs1723581
rs11770896
rs1722084
rs1722083
rs13225510
rs1722082
rs151209825
rs11525075
rs80060781
rs1723580
rs1722080
rs1722079
rs1525506
rs17157454
rs17157456
rs16873051
rs41468044
rs13308103
rs1623624
rs1622815
rs1621943
rs1722077
rs75087024
rs1723602
rs1723601
rs1723600
rs11773069
rs17157461
rs1723599
rs1723598
rs1723597
rs1722076
rs12374709
rs2177757
rs6967303
rs117326588
rs1629688
rs13234406
rs12666342
rs10953653
rs12668669
rs1723592
rs12668742
rs1608839
rs1608837
rs1917685
rs1608836
rs138069416
rs77876919
rs7791149
rs7810395
rs17157477
rs10267937
rs1106085
rs12669836
rs139249697
rs73207623
rs2396220
rs12705671
rs148445333
rs4730422
rs12531214
rs59465730
rs4730423
rs150187512
rs75078544
rs1989874
rs1989875
rs17416916
rs17157502
rs73207643
rs17507839
rs79325652
rs1013920
rs35212007
rs17416979
rs17840512
rs75303894
rs9641438
rs117417023
rs2188818
rs10258980
rs77583204
rs1115906
rs13230336
rs9640729
rs11766080
rs73209612
rs992173
rs11535240
rs17157509
rs140668774
rs13245712
rs10259163
rs28664951
rs13230449
rs2188815
rs150859016
rs13234372
rs10278480
rs7457034
rs12705672
rs12670309
rs12670312
rs12672594
rs7350039
rs116919251
rs719530
rs11769876
rs11769877
rs139969234
rs17417471
rs6948944
rs10274223
rs4141364
rs10953654
rs3887186
rs2894563
rs142608963
rs6969603
rs6970250
rs17157550
rs66504640
rs67745100
rs68000598
rs980679
rs7796325
rs138692847
rs12666207
rs67867672
rs66789962
rs147789415
rs75244454
rs67169849
rs58650487
rs56250214
rs60215081
rs12705673
rs11770676
rs78603645
rs6978197
rs7779508
rs13224789
rs12671447
rs12673410
rs76987092
rs10487317
rs183269702
rs1002492
rs1008453
rs66867334
rs1124022
rs74723311
rs61254201
rs76896384
rs139853280
rs66481444
rs66867485
rs77171855
rs78963110
rs66805126
rs66680755
rs67805305
rs17157585
rs67579037
rs17157586
rs67678710
rs10487318
rs75935072
rs12111581
rs12112864
rs141368340
rs7781691
rs7785319
rs10953655
rs10953656
rs12536524
rs183171005
rs4609136
rs61005954
rs116906569
rs1079905
rs1986784
rs75324381
rs34013046
rs35594596
rs79762204
rs6978974
rs17509131
rs38753
rs7785373
rs2097714
rs2396222
rs75317121
rs146246433
rs38754
rs38755
rs10272725
rs36025464
rs38756
rs6977284
rs38758
rs10487320
rs34468992
rs79955231
rs34839279
rs35262326
rs2188817
rs13241571
rs12537248
rs67541433
rs35202782
rs35587918
rs35569680
rs38760
rs77511760
rs10257876
rs6466326
rs56114986
rs17157620
rs17509785
rs17509853
rs75234610
rs35981128
rs7802137
rs28883405
rs7806423
rs10234627
rs34220176
rs9770286
rs38761
rs38762
rs2188819
rs181722388
rs34690573
rs34523493
rs17431785
rs148478649
rs34348726
rs17510090
rs35977157
rs35196463
rs10249803
rs7778637
rs117186061
rs148777825
rs10257748
rs10244422
rs38763
rs6968496
rs6948933
rs10244798
rs34444259
rs10245442
rs13240708
rs141315908
rs6959375
rs6959157
rs6960164
rs10253093
rs1034632
rs6975128
rs1859027
rs12705678
rs117851098
rs6945910
rs188412441
rs77026234
rs200336948
rs7811811
rs12705679
rs35622757
rs71572812
rs6466327
rs144159014
rs7800766
rs7801331
rs35225416
rs75853268
rs6972687
rs149327556
rs73716168
rs73716169
rs117360219
rs76404292
rs147391142
rs13232412
rs13247393
rs12536111
rs35134657
rs146386495
rs56101192
rs55814644
rs148708854
rs10487321
rs10257901
rs78024170
rs17432057
rs2159699
rs2159700
rs17157641
rs144754912
rs79788659
rs2007610
rs12705680
rs12705681
rs12705682
rs13239937
rs10487322
rs17432316
rs35620972
rs34917604
rs13243231
rs17157642
rs6963665
rs12705683
rs12705684
rs17432399
rs11979408
rs12705685
rs12705686
rs17432489
rs7812078
rs12705687
rs4140833
rs4140830
rs4140831
rs4140832
rs12705688
rs74599628
rs35795741
rs6466329
rs2109736
rs149380982
rs7805400
rs7805420
rs11972343
rs7809285
rs10215897
rs13233752
rs10224745
rs77651531
rs55734454
rs12705689
rs11764566
rs117369059
rs10272740
rs4730428
rs11982765
rs146894464
rs66508170
rs150441942
rs10225027
rs10487323
rs10487324
rs34585749
rs11764402
rs10487325
rs148623484
rs141144345
rs7783665
rs56333379
rs149859638
rs148939755
rs79692400
rs150177009
rs186025725
rs13228785
rs56190346
rs13232899
rs75917979
rs6953811
rs66972135
rs6974080
rs6954034
rs6968385
rs4730430
rs58890786
rs4730431
rs11761966
rs211829
rs211827
rs211826
rs211825
rs211824
rs12532688
rs211823
rs78210350
rs211822
rs211821
rs211820
rs211817
rs55634663
rs916786
rs211815
rs148186985
rs6974218
rs149611776
rs140181389
rs77989064
rs67820402
rs211813
rs6961430
rs11770081
rs56725764
rs1396173
rs1396174
rs7783185
rs1508195
rs187311665
rs11769357
rs11769471
rs7783293
rs7783802
rs7802575
rs7783872
rs916785
rs6976439
rs73198796
rs1508196
rs1508197
rs66620769
rs6948951
rs6967164
rs1396177
rs6969410
rs79034764
rs143387267
rs6959956
rs211793
rs765361
rs117248471
rs211792
rs211791
rs211790
rs12669452
rs7807720
rs12667205
rs6466334
rs9656169
rs211801
rs75375159
rs1858033
rs211800
rs1848382
rs118157672
rs75810513
rs211798
rs211797
rs169833
rs1811183
rs2396248
rs211812
rs211811
rs12673482
rs6466336
rs211809
rs11543791
rs211808
rs12056213
rs17157702
rs6972309
rs211805
rs211804
rs211803
rs369710
rs12705693
rs73203239
rs402946
rs416050
rs404346
rs506174
rs74722571
rs6466337
rs7795082
rs396911
rs398881
rs367898
rs1396176
rs143035624
rs503447
rs111545830
rs112121835
rs150848264
rs492778
rs12534281
rs373396
rs437486
rs437491
rs66494468
rs75975973
rs442451
rs398554
rs422534
rs446094
rs422305
rs449628
rs138833568
rs10953660
rs399827
rs406772
rs401228
rs10248611
rs409006
rs396706
rs12535517
rs78553134
rs76353531
rs16873085
rs7782513
rs440887
rs388129
rs440558
rs440568
rs6953798
rs117811332
rs10226721
rs488285
rs437727
rs407050
rs75913304
rs440983
rs367291
rs370565
rs76733196
rs425466
rs420177
rs2023788
rs112298599
rs11762939
rs143928747
rs139707460
rs11762979
rs2021079
rs62478818
rs555594992
rs2079003
rs6957600
rs441666
rs76095700
rs75080353
rs7795280
rs150674021
rs201135436
rs6955384
rs487521
rs144491294
rs511658
rs151082707
rs7458696
rs141155783
rs62478821
rs12705694
rs28522653
rs117431975
rs55708312
rs2221639
rs2102410
rs10234862
rs147501037
rs1588195
rs117808235
rs117230625
rs73205226
rs28827901
rs2940382
rs2940380
rs1508184
rs78500913
rs2940378
rs1548165
rs1548164
rs1508183
rs2966404
rs77046576
rs10275471
rs12705695
rs55669353
rs117393943
rs2940375
rs925153
rs1508182
rs2940374
rs1605569
rs1508181
rs10277639
rs117764966
rs56362319
rs6943430
rs6943600
rs56315022
rs117316540
rs2940373
rs77563025
rs2940372
rs10270301
rs2966406
rs73717104
rs4455768
rs2940371
rs12705696
rs10953661
rs79151381
rs2966408
rs11983687
rs6960121
rs6466339
rs2940370
rs12705698
rs2940369
rs2940367
rs2966409
rs4730433
rs12672609
rs7781181
rs13239340
rs73429241
rs58641928
rs6957547
rs2174889
rs2966411
rs2966412
rs13246981
rs74778778
rs35651604
rs7797275
rs7801066
rs10256089
rs78018431
rs117985830
rs78115601
rs6974477
rs73205249
rs7811230
rs112685015
rs1508205
rs12668969
rs7799583
rs10255144
rs182851217
rs11768356
rs6972522
rs12705699
rs75597352
rs1508203
rs148627635
rs1848386
rs73429257
rs2940406
rs1532975
rs141898779
rs1989134
rs73429261
rs73429263
rs1508202
rs1532973
rs73429267
rs2966415
rs6948228
rs1508200
rs75372182
rs117388145
rs76089493
rs2940403
rs2940402
rs140978993
rs1848385
rs2894570
rs145591550
rs1848384
rs117884387
rs113278261
rs6466341
rs6466342
rs145411312
rs7793285
rs2396252
rs6960599
rs2966417
rs7807567
rs1354991
rs117313238
rs925160
rs925159
rs925158
rs7793126
rs2940400
rs10250093
rs1948989
rs117185385
rs12705702
rs7798368
rs12705705
rs7798798
rs7799099
rs12705706
rs4730438
rs150164254
rs6975627
rs9691601
rs12155419
rs12155135
rs12155486
rs10953662
rs7796974
rs7778205
rs12705707
rs2940398
rs12154592
rs113553927
rs2940397
rs6954042
rs1508199
rs2966419
rs6964713
rs56021108
rs75972237
rs73205263
rs62465654
rs13239034
rs71542790
rs35003955
rs35706071
rs10234302
rs2940394
rs10278459
rs6466343
rs2966420
rs7796754
rs1876502
rs4730439
rs1508192
rs118000356
rs10260765
rs10260781
rs4730440
rs7790198
rs953727
rs953728
rs953729
rs77702272
rs76888209
rs10272579
rs138134678
rs2940396
rs10808165
rs146840351
rs73717109
rs2966422
rs55735006
rs56407337
rs2940384
rs10250176
rs13221425
rs10238549
rs13237799
rs76634221
rs12705709
rs75552710
rs2940385
rs12705710
rs925156
rs12705711
rs77015751
rs10249554
rs1911710
rs10265390
rs1911711
rs2966424
rs1117030
rs1605570
rs2136009
rs73205277
rs10262019
rs75806723
rs12537289
rs74907813
rs4727740
rs78598936
rs7455199
rs12533476
rs1508186
rs147661558
rs78117325
rs144732615
rs73717112
rs10279292
rs57880522
rs13247926
rs34707319
rs75303509
rs2940390
rs1508187
rs12333992
rs13231398
rs369194047
rs371189697
rs374287605
rs537708552
rs6466344
rs4146059
rs12705712
rs2966427
rs74446554
rs76524954
rs7800391
rs58142277
rs17157818
rs12666715
rs58727095
rs79505978
rs1396170
rs2396264
rs78315179
rs1396172
rs12705714
rs78688467
rs13233267
rs12536009
rs184585719
rs17395309
rs58576158
rs1508190
rs57442053
rs57988764
rs79365146
rs57001168
rs57570026
rs58492554
rs58844212
rs79751008
rs1632538
rs116970137
rs73205288
rs180781394
rs7783350
rs145159779
rs1614247
rs4730442
rs34319400
rs117919557
rs111859243
rs10224815
rs77771289
rs146619765
rs1723746
rs10499990
rs1525667
rs10273508
rs1734236
rs78564131
rs6958911
rs113273164
rs10252304
rs73205295
rs111350145
rs78158070
rs1917717
rs7812132
rs74822188
rs10281067
rs10268901
rs1723745
rs10273667
rs6953429
rs1723744
rs1734235
rs17157847
rs1404918
rs1404917
rs58710142
rs1723743
rs1723742
rs73205296
rs1525666
rs1723741
rs7789139
rs1734232
rs73205297
rs1723740
rs10238657
rs6946221
rs1723739
rs138702212
rs1734227
rs76605014
rs10245866
rs77228764
rs12155401
rs1734228
rs73205301
rs7795956
rs4730443
rs1734229
rs1404916
rs1621842
rs149867563
rs689501
rs77032931
rs12668315
rs1723738
rs1525665
rs79190502
rs1723737
rs117865219
rs75810200
rs12533170
rs1525663
rs10225176
rs13238063
rs11773457
rs73207008
rs1404915
rs9969261
rs144774178
rs76209042
rs140724727
rs1734230
rs2707732
rs144586046
rs1734234
rs1612957
rs1614789
rs5002187
rs1723736
rs1404927
rs6950931
rs59417384
rs1357974
rs11977624
rs10155808
rs34456363
rs13239945
rs12667126
rs12671482
rs76406417
rs6466345
rs76527854
rs73433259
rs61704521
rs75700533
rs11978281
rs10240725
rs6949507
rs12705715
rs1723750
rs10245868
rs74386586
rs1734239
rs10261409
rs1723749
rs80150786
rs1734240
rs1734241
rs1723748
rs12535109
rs1404921
rs79157542
rs1404920
rs1404919
rs6965012
rs79470596
rs6947518
rs7458179
rs1464894
rs76999921
rs6952396
rs199872526
rs73433269
rs11975572
rs79191194
rs11979248
rs1404928
rs78863375
rs78809303
rs151087687
rs13236036
rs13236133
rs79921063
rs143574327
rs73207021
rs10230353
rs12539333
rs12705716
rs6958540
rs10252331
rs12532288
rs4358726
rs6466348
rs79397766
rs112014954
rs77937883
rs2001465
rs869100
rs75908836
rs872492
rs7781941
rs1525677
rs1525676
rs1525675
rs1044729
rs10262834
rs73207023
rs58165417
rs75670175
rs73433288
rs143170162
rs62463969
rs143367086
rs73207026
rs140390777
rs1525674
rs1404923
rs4727741
rs13247342
rs73207028
rs77695585
rs9656170
rs10244855
rs117529151
rs73207091
rs4730446
rs4424199
rs7793471
rs59127553
rs73207094
rs73207096
rs12705717
rs1525672
rs73207100
rs75517381
rs1525671
rs956407
rs17475963
rs6956636
rs61672846
rs4305834
rs7807511
rs7811321
rs188918375
rs10953663
rs10499991
rs72603551
rs7786068
rs75322703
rs10499992
rs73208706
rs6978347
rs1464895
rs28590626
rs4730447
rs7796708
rs12540895
rs73208711
rs10256509
rs73208712
rs56288544
rs6952247
rs6951942
rs62463973
rs180754798
rs7789832
rs1404922
rs6943916
rs6961889
rs62463974
rs78613660
rs1917721
rs4727743
rs75809381
rs12056219
rs117185895
rs74632020
rs73208720
rs12539743
rs146198759
rs940818
rs143770526
rs17398064
rs13233732
rs7778435
rs62463975
rs73208724
rs10266246
rs955158
rs11981660
rs4615486
rs7787856
rs180861736
rs148597200
rs2222617
rs10236371
rs2396266
rs79529702
rs73208729
rs145564078
rs190719003
rs6965544
rs13221880
rs12530706
rs6466350
rs6466351
rs7803158
rs73208733
rs2396267
rs111689977
rs370649559
rs6953887
rs74818800
rs6957675
rs56668975
rs73435342
rs2894574
rs4730449
rs4727744
rs4727745
rs6963477
rs142637949
rs2396268
rs1589883
rs1589882
rs12705731
rs10260203
rs2140884
rs73714327
rs4730450
rs17476724
rs4730451
rs73208742
rs11768241
rs59756509
rs17157920
rs62463982
rs17476821
rs62463983
rs62463984
rs10499993
rs10270652
rs10274884
rs2030781
rs17398533
rs7793956
rs10267171
rs17477003
rs10499994
rs10499996
rs2030780
rs2030779
rs17398720
rs4730452
rs141785715
rs6959091
rs73192813
rs74844155
rs35397706
rs10266450
rs74976636
rs59630545
rs6964559
rs6466354
rs7801850
rs17477219
rs10244863
rs145630719
rs7788317
rs7788202
rs6975430
rs12155444
rs4730453
rs10240004
rs117581147
rs4730454
rs7802317
rs7802964
rs78068954
rs73714336
rs11765047
rs7807935
rs34896727
rs2008109
rs2008117
rs2396269
rs10236670
rs35965326
rs2091309
rs2091308
rs11764228
rs11764173
rs2091307
rs12670710
rs77298098
rs6466355
rs12674468
rs139653909
rs7806232
rs112812344
rs114163677
rs12154396
rs9641445
rs9641446
rs35215290
rs112698197
rs4730455
rs138834495
rs115218402
rs9641447
rs7781323
rs11982142
rs6466357
rs4730456
rs34984168
rs7790691
rs12705733
rs149784009
rs35269709
rs149990867
rs34648544
rs35621558
rs112920881
rs147724526
rs34061473
rs111967333
rs4730459
rs7784309
rs73417206
rs149648982
rs10251210
rs75864172
rs1528038
rs7783134
rs34869998
rs4376443
rs28592248
rs868824
rs6466358
rs10953667
rs78007450
rs73714354
rs144731759
rs1406052
rs58123656
rs12537269
rs1881166
rs6943076
rs6466359
rs7782454
rs17399012
rs12334096
rs17157942
rs6954311
rs11762006
rs12533283
rs544190969
rs6964690
rs6466360
rs7781214
rs7802472
rs78505746
rs7803159
rs7803318
rs1406051
rs6976233
rs1406050
rs13247446
rs13236103
rs11981602
rs7779870
rs56043970
rs10499999
rs145068010
rs4727746
rs6466361
rs186884099
rs1528036
rs6980230
rs6946794
rs73417226
rs6957823
rs60871659
rs28687831
rs2396275
rs1540855
rs1540856
rs73716403
rs6961628
rs12540643
rs7778445
rs6944830
rs73716408
rs4142915
rs150805882
rs12530971
rs1528041
rs74759641
rs73417236
rs9886021
rs6977769
rs6978082
rs6945217
rs10500000
rs11768246
rs4730462
rs10266692
rs73417258
rs17157959
rs35403926
rs34856804
rs1528043
rs1528044
rs68145477
rs2396276
rs1881164
rs1881165
rs1918753
rs1528033
rs6970864
rs7803713
rs7803759
rs7787197
rs4730463
rs4730464
rs10262138
rs6976164
rs12537293
rs79838337
rs2396277
rs111285312
rs34827866
rs73417270
rs1950004
rs6466362
rs73417274
rs67082610
rs10260741
rs138430846
rs117928245
rs17157977
rs76024505
rs7786578
rs17157982
rs10500002
rs2894578
rs1528039
rs1358434
rs1528040
rs1013938
rs1013939
rs7807591
rs146747854
rs16873230
rs73716439
rs1528042
rs1881172
rs4727747
rs17400175
rs1881171
rs1881170
rs1881169
rs2396279
rs7778910
rs79004373
rs1406054
rs10046548
rs75852060
rs17400294
rs543471020
rs12531706
rs77990495
rs35081301
rs180679893
rs2030966
rs1569122
rs35254164
rs73192866
rs56291336
rs76789620
rs35603750
rs139466697
rs150302327
rs113813058
rs9648955
rs9648956
rs12535077
rs10279573
rs17400357
rs1528034
rs151042007
rs2030967
rs62464027
rs1528035
rs953146
rs953143
rs117489502
rs12674353
rs1106774
rs12540913
rs34515977
rs12533781
rs3997512
rs17158017
rs12531783
rs12531989
rs12532033
rs11487097
rs11767545
rs10280436
rs147463639
rs73194899
rs58858012
rs61355032
rs58612379
rs73194901
rs12531640
rs73196803
rs75828991
rs10233811
rs55798954
rs6960391
rs79188135
rs12670438
rs10500003
rs74760140
rs799617
rs9641451
rs714111
rs61271707
rs7793967
rs2396280
rs2396281
rs2396282
rs9886295
rs799618
rs13222191
rs151111644
rs799620
rs12536318
rs12537852
rs145987123
rs1528037
rs78115254
rs799650
rs799651
rs799652
rs12667846
rs799653
rs6944312
rs6948090
rs6466363
rs6973561
rs6954148
rs75420265
rs740341
rs799642
rs764864
rs144180400
rs17158049
rs799643
rs77176779
rs2190527
rs2190528
rs1406049
rs78008024
rs150202714
rs799623
rs17158079
rs75368092
rs2396287
rs799624
rs799625
rs149434569
rs117562693
rs799626
rs799628
rs12705741
rs799630
rs12705742
rs61178792
rs143008489
rs799633
rs2190529
rs2396288
rs138462957
rs114264689
rs12705744
rs799616
rs12705745
rs10257592
rs258973
rs147234093
rs79870028
rs258974
rs115050469
rs258975
rs258977
rs144044724
rs143045187
rs75980475
rs79905181
rs258978
rs258979
rs258980
rs258981
rs9656177
rs258982
rs12705746
rs258983
rs80087486
rs258984
rs799639
rs185441
rs140984907
rs258987
rs258988
rs73425075
rs258989
rs258990
rs17158140
rs258991
rs258992
rs258993
rs258994
rs77042337
rs258995
rs258996
rs258997
rs258998
rs258999
rs259000
rs166308
rs174074
rs259002
rs78454403
rs259003
```
