## Supplementary material for "Characterization of shared and ancestry-specific signals driving complex traits using multi-ancestry fine-mapping": susiex_nc3.cs80.cs

```
CS_ID	SNP	BP	REF_ALLELE	ALT_ALLELE	REF_FRQ	BETA	SE	-LOG10P	CS_PIP	OVRL_PIP
1	rs6969410	110069015	G,G	T,T	0.577535,0.84127	-0.0245994,-0.0316338	0.00400272,0.0116978	9.09895,2.16456	0.161702	0.161702
1	rs9656169	110074276	T,T	C,C	0.581511,0.845238	-0.0242731,-0.0342424	0.00400792,0.011819	8.85603,2.42426	0.141499	0.141499
1	rs7807720	110073755	G,G	A,A	0.579523,0.844246	-0.0242102,-0.0338917	0.00400528,0.0117882	8.82446,2.39365	0.131304	0.131304
1	rs211792	110072128	T,T	G,G	0.578529,0.842262	-0.0243857,-0.0319223	0.00400399,0.0117277	8.9482,2.18779	0.114727	0.114727
1	rs6974218	110056000	C,C	A,A	0.577535,0.842262	-0.0246888,-0.0291882	0.00400272,0.0117277	9.16018,1.89223	0.112843	0.112843
1	rs6961430	110058448	C,C	G,G	0.576541,0.842262	-0.0245491,-0.029924	0.00400146,0.0117277	9.06987,1.96965	0.109291	0.109291
1	rs6953811	110046551	T,T	C,C	0.576541,0.845238	-0.0244129,-0.0274012	0.00400146,0.011819	8.97709,1.68978	0.0520538	0.0520538
```
