## Supplementary material for "Characterization of shared and ancestry-specific signals driving complex traits using multi-ancestry fine-mapping": susiex_nc3.cs80.snp

```
BP	SNP	PIP(CS1)	LogBF(CS1,Pop1)	LogBF(CS1,Pop2)
109557638	rs2158270	1.90718e-11	-1.42958	-2.33034e-10
109557851	rs2107169	5.20754e-11	-0.425101	-2.33034e-10
109558294	rs73195840	1.66072e-11	-1.56795	-2.33034e-10
109558437	rs2189357	9.68496e-12	-1.08435	-1.02287
109558748	rs144038514	1.649e-11	-1.57504	-2.33034e-10
109559101	rs3114840	2.19872e-11	-0.39551	-0.891823
109559553	rs3094540	2.2016e-11	-0.284341	-1.00168
109559981	rs57649347	8.3353e-11	0.0452919	-2.33034e-10
109560524	rs62478829	1.67509e-11	-1.55934	-2.33034e-10
109562294	rs146426677	8.13231e-11	0.0206376	-2.33034e-10
109562971	rs113482987	8.86788e-11	0.107229	-2.33034e-10
109563162	rs75590928	1.65118e-11	-1.57372	-2.33034e-10
109563240	rs62478831	7.48304e-11	0.919288	-0.981857
109563508	rs6466313	7.19688e-12	-1.40103	-1.00312
109563934	rs142598371	6.80128e-11	0.823527	-0.981623
109564034	rs62478832	7.29375e-11	0.893433	-0.981623
109564076	rs151319793	2.50552e-11	-1.15671	-2.33034e-10
109564323	rs138117556	4.32795e-11	-0.610113	-2.33034e-10
109564534	rs56302447	6.60259e-11	0.823527	-1.01127
109564556	rs3114752	6.86628e-12	-1.3838	-1.06737
109564616	rs56226301	6.41301e-11	0.798117	-1.015
109564659	rs56007874	6.75758e-11	0.84673	-1.01127
109564677	rs3114755	1.4722e-11	-0.570982	-1.11747
109564809	rs56278728	6.67244e-11	0.893433	-1.07066
109564916	rs62478836	6.24398e-11	0.823527	-1.06712
109564983	rs148276684	9.30349e-11	0.155182	-2.33034e-10
109564984	rs6966450	2.46942e-11	-0.077877	-1.09335
109565090	rs3114762	1.26593e-11	-0.58193	-1.25747
109565091	rs74548764	4.71403e-11	0.47867	-1.00333
109565107	rs144806195	1.41708e-11	-1.72661	-2.33034e-10
109565286	rs3114764	5.69906e-11	-0.334906	-2.33034e-10
109565373	rs3114766	6.11891e-12	-1.43418	-1.13223
109565454	rs10487312	6.38462e-11	0.84673	-1.06805
109565686	rs2396180	3.65475e-12	-1.82429	-1.25747
109565996	rs75856963	8.42796e-11	0.0563477	-2.33034e-10
109566317	rs3114769	8.45452e-12	-1.02278	-1.22031
109566325	rs76587607	5.04208e-12	-1.4607	-1.29928
109566401	rs3114770	8.29326e-12	-1.02278	-1.23957
109566551	rs3114771	8.36476e-12	-1.02278	-1.23099
109566622	rs138558959	2.90307e-11	-1.4872e-10	-1.00944
109566656	rs3114772	8.01717e-12	-1.06321	-1.233
109566715	rs17499594	4.84096e-11	0.729424	-1.22752
109566770	rs3114775	5.23318e-12	-1.47566	-1.24711
109567031	rs3114776	8.45452e-12	-1.02278	-1.22031
109567318	rs75705687	1.04631e-10	0.272646	-2.33034e-10
109567394	rs62478837	6.98973e-11	0.957838	-1.0886
109567760	rs143394307	1.36323e-11	-1.76535	-2.33034e-10
109568037	rs3114797	1.26771e-11	-0.579451	-1.25855
109568083	rs3114801	1.23187e-11	-0.579451	-1.28722
109568135	rs10487313	4.96106e-11	0.775121	-1.24871
109568180	rs183544395	1.35372e-11	-1.77235	-2.33034e-10
109568341	rs78968841	5.99392e-11	-0.284462	-2.33034e-10
109568347	rs3114807	8.01497e-12	-1.06165	-1.23483
109568805	rs7792377	3.59127e-12	-1.81941	-1.27987
109568966	rs17499796	3.76459e-11	-0.749568	-2.33034e-10
109569139	rs73195849	7.19883e-11	-0.10129	-2.33034e-10
109569425	rs3114822	9.32427e-12	-0.948358	-1.19681
109570106	rs3114824	5.52091e-12	-1.49997	-1.16928
109570350	rs73195850	4.24392e-11	0.381939	-1.01166
109570376	rs73195852	1.83788e-11	-0.42096	-1.04563
109570474	rs12670748	3.92404e-12	-1.72232	-1.28835
109570508	rs117609363	8.41758e-11	0.0551146	-2.33034e-10
109570624	rs2107166	4.22024e-11	0.403173	-1.03849
109570757	rs976399	6.13665e-12	-1.51538	-1.04813
109571193	rs976400	4.58805e-11	0.560196	-1.11195
109571385	rs993403	4.6299e-11	0.495779	-1.03845
109571663	rs79916570	2.51864e-11	-1.4872e-10	-1.15149
109571941	rs117743029	2.75917e-11	-1.4872e-10	-1.06028
109572509	rs1115285	6.5296e-12	-1.44703	-1.05442
109572549	rs77498947	6.68555e-11	-0.175258	-2.33034e-10
109572597	rs113335207	2.1551e-11	-1.30737	-2.33034e-10
109572684	rs56245207	2.38259e-11	-1.20702	-2.33034e-10
109573126	rs149282713	3.84943e-11	-0.727284	-2.33034e-10
109573149	rs55895928	5.76511e-11	0.609952	-0.933334
109573314	rs55790936	5.36e-11	0.527764	-0.924008
109573582	rs148567331	3.93584e-11	-0.705083	-2.33034e-10
109573618	rs146112077	3.86907e-11	-0.722194	-2.33034e-10
109574191	rs73195856	5.36217e-11	0.527764	-0.923603
109574645	rs73195858	5.42856e-11	0.544175	-0.927708
109574773	rs139248970	4.14235e-11	-0.653945	-2.33034e-10
109575274	rs3114826	1.04515e-11	-1.10671	-0.924345
109575378	rs3094525	1.04738e-11	-1.07291	-0.956007
109575528	rs3114827	1.81629e-11	-0.53972	-0.93869
109575726	rs3094526	9.65513e-12	-1.0904	-1.01991
109575898	rs10278425	5.04819e-12	-1.82619	-0.932577
109575921	rs2214453	1.01921e-11	-1.11315	-0.943023
109576196	rs138695313	3.86785e-11	-0.722508	-2.33034e-10
109576197	rs2189353	3.98958e-12	-1.77478	-1.21933
109576528	rs112110521	5.16281e-11	-0.433726	-2.33034e-10
109576666	rs10081277	2.0237e-11	-1.78945	0.41917
109577276	rs7797613	4.21874e-12	-1.83179	-1.10647
109577344	rs3114828	8.98032e-12	-1.1719	-1.01086
109577974	rs3094530	8.9705e-12	-0.926532	-1.25732
109578294	rs3094531	7.69966e-12	-1.36716	-0.969456
109579609	rs78907843	4.99662e-11	-0.466446	-2.33034e-10
109580776	rs2189354	3.80147e-12	-1.82833	-1.21407
109580816	rs10487314	8.69877e-11	0.0879746	-2.33034e-10
109582092	rs2018239	5.21864e-12	-1.41806	-1.3075
109582114	rs1156280	3.6822e-11	-0.771698	-2.33034e-10
109583147	rs3094536	3.87635e-12	-1.75824	-1.26466
109584769	rs12705654	3.49394e-12	-1.81822	-1.30855
109585662	rs17157274	5.88785e-12	-1.70009	-0.904816
109587777	rs2711328	4.08234e-12	-1.66087	-1.31025
109587792	rs146690646	2.17377e-11	-1.4872e-10	-1.29875
109587954	rs75216363	1.31426e-10	0.500652	-2.33034e-10
109588809	rs556108167	1.48311e-11	-1.68107	-2.33034e-10
109588810	rs567994108	2.93737e-11	-0.997694	-2.33034e-10
109588816	rs535455438	3.13627e-11	-0.932172	-2.33034e-10
109588842	rs2523206	6.52352e-12	-1.68999	-0.812388
109589213	rs2245022	3.9798e-12	-1.70573	-1.29084
109589323	rs2245016	5.75629e-12	-1.34453	-1.28297
109589649	rs3114832	8.52941e-12	-1.00135	-1.23293
109589780	rs2711332	1.01483e-11	-0.861181	-1.1993
109590265	rs75471503	1.44802e-11	-1.70501	-2.33034e-10
109590336	rs1548510	7.4421e-12	-1.06006	-1.31057
109590629	rs1013745	8.23762e-12	-1.05634	-1.21275
109590906	rs143890388	1.42745e-11	-1.71932	-2.33034e-10
109590911	rs2107167	7.50735e-12	-1.05127	-1.31064
109591440	rs113639141	1.5686e-11	-1.62503	-2.33034e-10
109592300	rs11979389	5.83767e-12	-1.30781	-1.30565
109592597	rs2396181	6.86709e-12	-1.23695	-1.21411
109593128	rs146656669	2.33603e-11	-1.4872e-10	-1.22675
109593358	rs2711335	4.34227e-12	-1.70186	-1.20754
109593388	rs17500293	1.47778e-11	-1.12862	-0.556045
109593512	rs2711336	4.67225e-12	-1.7353	-1.10085
109593803	rs6960389	1.7971e-10	0.813552	-2.33034e-10
109594623	rs78777361	1.06554e-11	-1.0201	-0.991623
109594840	rs79822019	1.28439e-11	-1.82493	-2.33034e-10
109594847	rs3114833	5.06941e-12	-1.58845	-1.16612
109594913	rs117805388	1.40714e-11	-1.73365	-2.33034e-10
109595053	rs2711338	4.72691e-12	-1.65277	-1.17175
109595605	rs188562346	2.47424e-10	1.13331	-2.33034e-10
109595716	rs138255898	1.4042e-11	-1.73574	-2.33034e-10
109596453	rs2711380	4.02524e-12	-1.72862	-1.25659
109597041	rs77749615	8.84592e-10	2.40733	-2.33034e-10
109598161	rs3114834	7.83786e-12	-1.00826	-1.31057
109598290	rs79332105	2.63589e-11	-1.4872e-10	-1.10599
109598477	rs74953228	1.84287e-11	-1.46388	-2.33034e-10
109598845	rs116677044	6.6817e-11	-0.175835	-2.33034e-10
109599111	rs2254967	2.28135e-11	-1.4872e-10	-1.25044
109599273	rs112594293	1.32458e-11	-1.79411	-2.33034e-10
109599300	rs2285758	2.23816e-11	-1.4872e-10	-1.26955
109599385	rs11984226	2.2331e-11	-1.4872e-10	-1.27181
109599467	rs2285759	5.53434e-11	-1.4872e-10	-0.364235
109600398	rs77467530	1.09464e-10	0.317804	-2.33034e-10
109600625	rs11978424	2.23248e-11	-1.4872e-10	-1.27209
109600924	rs2711378	3.45886e-12	-1.82805	-1.3088
109600993	rs143857801	2.32851e-11	-1.4872e-10	-1.22998
109601084	rs57475775	2.25759e-11	-1.4872e-10	-1.26091
109601686	rs73431696	2.23077e-11	-1.4872e-10	-1.27286
109601838	rs2711377	3.6514e-12	-1.8128	-1.26988
109601898	rs76256007	2.38092e-11	-1.4872e-10	-1.20772
109602067	rs118138102	2.14828e-11	-1.4872e-10	-1.31054
109602249	rs78057830	2.23248e-11	-1.4872e-10	-1.27209
109603082	rs17157296	2.21474e-11	-1.4872e-10	-1.28007
109603147	rs77567342	2.21474e-11	-1.4872e-10	-1.28007
109603461	rs73431700	2.20823e-11	-1.4872e-10	-1.28302
109603605	rs113668549	1.30161e-11	-1.8116	-2.33034e-10
109603802	rs73431702	2.20206e-11	-1.4872e-10	-1.28582
109603832	rs2254362	3.71263e-12	-1.80477	-1.26128
109603933	rs73433505	2.20613e-11	-1.4872e-10	-1.28397
109604016	rs112583036	4.07521e-11	-0.670286	-2.33034e-10
109604731	rs3114835	3.70507e-12	-1.77239	-1.2957
109604862	rs2711376	3.50801e-12	-1.82632	-1.29642
109604928	rs113511287	2.20823e-11	-1.4872e-10	-1.28302
109605433	rs73433509	2.20408e-11	-1.4872e-10	-1.2849
109605460	rs73433510	2.19438e-11	-1.4872e-10	-1.28931
109605732	rs117439749	1.27516e-11	-1.83214	-2.33034e-10
109605904	rs34391666	1.33124e-11	-1.7891	-2.33034e-10
109606153	rs73433512	2.19083e-11	-1.4872e-10	-1.29093
109606430	rs115176041	2.61202e-11	-1.4872e-10	-1.11508
109606580	rs140443957	2.00188e-11	-1.38112	-2.33034e-10
109606836	rs7779684	3.76388e-12	-1.74278	-1.30957
109606862	rs73433515	2.18083e-11	-1.4872e-10	-1.2955
109607066	rs73433516	2.20059e-11	-1.4872e-10	-1.28648
109608047	rs10953648	3.44718e-12	-1.82972	-1.31051
109608547	rs79688160	4.00863e-11	-0.686759	-2.33034e-10
109609197	rs73433520	2.19863e-11	-1.4872e-10	-1.28737
109609982	rs76134015	1.92581e-11	-1.80454	0.384683
109609999	rs9969349	2.19666e-11	-1.4872e-10	-1.28827
109610053	rs1074392	4.23614e-12	-1.64104	-1.2931
109610143	rs118059717	2.58613e-11	-1.4872e-10	-1.12505
109610299	rs139870244	1.38017e-11	-1.753	-2.33034e-10
109610387	rs2523210	3.61912e-12	-1.83157	-1.25999
109610691	rs12113795	2.18746e-11	-1.4872e-10	-1.29247
109610735	rs78325702	1.45621e-11	-1.69937	-2.33034e-10
109610846	rs56161463	3.49947e-12	-1.82299	-1.30219
109610994	rs10953650	2.19293e-11	-1.4872e-10	-1.28997
109611578	rs117269492	2.0364e-11	-1.36402	-2.33034e-10
109612872	rs17157304	2.23151e-11	-1.4872e-10	-1.27253
109613148	rs2711316	3.70639e-12	-1.78896	-1.27878
109613590	rs116849803	8.29015e-11	0.0398609	-2.33034e-10
109614837	rs112851349	4.07832e-10	1.91424	-0.281178
109615610	rs144464943	2.17086e-11	-1.4872e-10	-1.30008
109616176	rs2523211	3.5298e-12	-1.80838	-1.30818
109616195	rs146074689	6.4684e-11	-0.208279	-2.33034e-10
109616277	rs17157309	2.15746e-11	-1.4872e-10	-1.30628
109616637	rs2189355	2.16815e-11	-1.4872e-10	-1.30133
109616979	rs2523212	3.6075e-12	-1.787	-1.30778
109617134	rs73433531	2.17898e-11	-1.4872e-10	-1.29635
109617215	rs2189356	3.77111e-12	-1.78904	-1.26138
109617250	rs17157315	2.18221e-11	-1.4872e-10	-1.29487
109618039	rs17157318	2.1991e-11	-1.4872e-10	-1.28716
109618512	rs2711315	3.89578e-12	-1.77271	-1.24519
109619337	rs2523213	3.95014e-12	-1.77034	-1.2337
109619777	rs2523214	3.57543e-12	-1.82139	-1.28232
109620272	rs112257164	1.50536e-11	-1.66618	-2.33034e-10
109620526	rs10487315	7.36204e-12	-1.10885	-1.27261
109620606	rs116841698	1.41922e-11	-1.7251	-2.33034e-10
109621200	rs2523216	3.55372e-12	-1.81067	-1.29913
109621257	rs116897939	6.20284e-11	-0.250201	-2.33034e-10
109621848	rs12113923	7.34336e-12	-1.10885	-1.27515
109622028	rs2523218	3.96473e-12	-1.77149	-1.22887
109622425	rs73433539	7.24109e-12	-1.12629	-1.27174
109622442	rs2523219	3.96526e-12	-1.77149	-1.22874
109622659	rs2523220	4.10292e-12	-1.74637	-1.21973
109622801	rs77682874	8.53251e-12	-0.968417	-1.26549
109625350	rs2523221	3.90747e-12	-1.77907	-1.23583
109625396	rs147602690	6.48529e-11	-0.205671	-2.33034e-10
109625448	rs2523222	3.91665e-12	-1.77672	-1.23583
109625661	rs73433547	6.75996e-12	-1.18731	-1.27946
109625787	rs143517865	1.27923e-11	-1.82895	-2.33034e-10
109626126	rs11974155	2.47591e-11	-1.4872e-10	-1.1686
109626438	rs2523224	3.80623e-12	-1.79531	-1.24584
109626530	rs2711314	3.80627e-12	-1.79721	-1.24393
109626745	rs2711313	3.86253e-12	-1.78058	-1.24589
109627093	rs2711312	3.82116e-12	-1.79135	-1.24589
109627389	rs2711311	3.83733e-12	-1.78908	-1.24393
109627551	rs2523225	3.85374e-12	-1.78482	-1.24393
109628760	rs2523226	3.87601e-12	-1.78321	-1.23978
109629170	rs2523227	3.57609e-12	-1.80797	-1.29556
109629180	rs568593637	1.40773e-11	-1.73323	-2.33034e-10
109629184	rs2523228	3.83154e-12	-1.78321	-1.25132
109629210	rs2523229	3.84389e-12	-1.77632	-1.25498
109629509	rs2711310	3.57926e-12	-1.80521	-1.29743
109629539	rs2257148	3.82453e-12	-1.78321	-1.25314
109629876	rs2257051	3.84603e-12	-1.78943	-1.24132
109630172	rs2257043	3.84455e-12	-1.78733	-1.24381
109630192	rs2257042	3.83702e-12	-1.78733	-1.24577
109630569	rs117873453	2.08207e-11	-1.34185	-2.33034e-10
109630633	rs2711309	3.81635e-12	-1.78518	-1.25332
109630658	rs2711308	3.90335e-12	-1.76826	-1.2477
109630743	rs2523230	3.91334e-12	-1.7657	-1.2477
109631167	rs17534330	7.37271e-12	-1.09461	-1.2854
109631478	rs2711307	3.99246e-12	-1.73415	-1.25924
109631918	rs10046505	3.82931e-12	-1.77101	-1.2641
109632491	rs76403819	1.28626e-11	-1.82347	-2.33034e-10
109632883	rs2711351	3.87911e-12	-1.75645	-1.26573
109633511	rs2523231	3.91789e-12	-1.74516	-1.26708
109633592	rs11976642	6.91482e-12	-1.15697	-1.28716
109633723	rs2523232	3.85344e-12	-1.76499	-1.26383
109634260	rs76827828	8.41765e-12	-0.96797	-1.27949
109634305	rs139810158	2.15425e-11	-1.4872e-10	-1.30776
109634623	rs2523233	3.66727e-12	-1.77727	-1.30108
109634681	rs6964311	7.98405e-12	-1.02318	-1.27717
109634925	rs73433561	6.91058e-12	-1.16345	-1.28129
109634984	rs2523234	5.35352e-11	-0.397454	-2.33034e-10
109635249	rs150041426	2.31934e-11	-1.4872e-10	-1.23392
109635423	rs2711350	4.1154e-12	-1.71269	-1.25037
109635529	rs11971629	1.10321e-10	1.10605	-0.78045
109635743	rs76199500	7.5669e-12	-1.06417	-1.28984
109635776	rs113402851	1.46485e-11	-1.69346	-2.33034e-10
109636179	rs2523235	3.80172e-12	-1.76826	-1.27408
109636438	rs59758811	6.46383e-12	-1.22392	-1.28765
109636462	rs2711349	7.61788e-11	-0.0447091	-2.33034e-10
109636754	rs2711348	3.82922e-12	-1.78664	-1.24849
109636888	rs2523236	3.95023e-12	-1.75938	-1.24464
109636931	rs2711347	3.82e-12	-1.79096	-1.24658
109637394	rs10215366	4.66139e-12	-1.57284	-1.26563
109637944	rs2711346	4.15646e-12	-1.64251	-1.31062
109638126	rs139830632	3.33049e-11	-0.872087	-2.33034e-10
109638559	rs2074461	3.72674e-12	-1.79348	-1.26877
109638839	rs2074462	3.72899e-12	-1.79348	-1.26817
109639064	rs7791237	8.66166e-11	0.0836992	-2.33034e-10
109639302	rs2074463	3.53615e-12	-1.81229	-1.30246
109639435	rs2711345	1.50665e-10	0.637269	-2.33034e-10
109639751	rs2523239	3.84566e-12	-1.817	-1.21385
109639991	rs73433567	6.22307e-12	-1.25537	-1.29416
109640021	rs2711344	3.69581e-12	-1.79211	-1.27849
109640646	rs115758208	1.46654e-10	0.610282	-2.33034e-10
109640656	rs2711343	3.56814e-12	-1.80537	-1.30038
109640660	rs2711342	3.6882e-12	-1.79408	-1.27858
109640896	rs17157360	6.01277e-12	-1.28975	-1.29416
109640998	rs4730410	1.02176e-11	-0.837426	-1.21626
109641051	rs2711341	3.8252e-12	-1.7697	-1.26648
109641207	rs2523240	3.73248e-12	-1.78802	-1.2727
109641249	rs74749715	8.12261e-12	-0.995727	-1.28741
109641598	rs2711340	3.54444e-12	-1.81954	-1.29287
109641896	rs6973544	6.08791e-12	-1.28356	-1.28793
109641909	rs6955895	3.70965e-12	-1.79406	-1.2728
109642441	rs73714004	7.78844e-11	-0.022567	-2.33034e-10
109642442	rs2711339	3.76667e-12	-1.77691	-1.27469
109642663	rs2523241	3.74507e-12	-1.78151	-1.27584
109642998	rs113439835	7.5189e-11	-0.0577881	-2.33034e-10
109643046	rs118115645	1.17801e-10	1.17545	-0.78425
109643529	rs74582914	7.71709e-11	-0.0317702	-2.33034e-10
109643599	rs75594611	4.55413e-11	-0.559173	-2.33034e-10
109643648	rs13438503	4.32357e-12	-1.64526	-1.26845
109643715	rs13438500	4.16097e-12	-1.68463	-1.26741
109644113	rs75932357	4.29486e-12	-1.61652	-1.30385
109644710	rs2214454	4.04885e-12	-1.70305	-1.27631
109644867	rs2189358	4.08323e-12	-1.69588	-1.27503
109645277	rs2711356	4.22567e-12	-1.66928	-1.26734
109645286	rs2711357	4.28075e-12	-1.65925	-1.26441
109645822	rs2523242	4.27994e-12	-1.6757	-1.24816
109646038	rs2711358	3.94784e-12	-1.74124	-1.26338
109646610	rs117577365	2.28626e-11	-1.4872e-10	-1.24829
109646722	rs2523243	4.13632e-12	-1.6972	-1.26078
109646818	rs2711360	6.96808e-11	-0.133868	-2.33034e-10
109646846	rs2711361	7.03371e-11	-0.124494	-2.33034e-10
109646980	rs2711362	4.31942e-12	-1.66537	-1.2493
109647109	rs73195875	1.48689e-11	-1.67852	-2.33034e-10
109647119	rs117661561	2.19436e-11	-1.4872e-10	-1.28931
109647594	rs74899994	1.29009e-11	-1.8205	-2.33034e-10
109647756	rs2711363	1.64489e-11	-0.95064	-0.626894
109647829	rs2711364	3.95743e-12	-1.70765	-1.29455
109648212	rs2189359	7.8126e-12	-1.17832	-1.14373
109648269	rs2189360	8.71031e-12	-0.919292	-1.29399
109648308	rs61607582	3.79232e-12	-1.81725	-1.22757
109648440	rs2189361	1.38281e-11	-0.653784	-1.09731
109648581	rs2523244	1.06101e-11	-0.781155	-1.23483
109648649	rs9886284	6.41893e-12	-1.60116	-0.91738
109648688	rs147372149	1.81006e-11	-1.48185	-2.33034e-10
109648887	rs9886288	5.80331e-12	-1.63655	-0.982817
109648964	rs2711365	1.47811e-11	-0.737965	-0.946476
109648973	rs2711366	9.58461e-12	-0.844634	-1.273
109649166	rs2711367	9.39426e-12	-0.866065	-1.27163
109649183	rs2523245	1.18143e-11	-0.670455	-1.23803
109649284	rs10270991	4.76665e-12	-1.7328	-1.08335
109649520	rs2523246	9.86466e-12	-0.830827	-1.25801
109649792	rs2523247	9.98758e-12	-0.819393	-1.25706
109649819	rs2523248	7.57337e-12	-1.11732	-1.23583
109649916	rs2711368	7.92756e-12	-1.07741	-1.23004
109650127	rs2523197	6.33474e-12	-1.25306	-1.27869
109650135	rs74916011	1.27624e-11	-1.83129	-2.33034e-10
109650136	rs2711369	6.34313e-12	-1.25306	-1.27736
109650314	rs2711370	7.88708e-12	-1.07741	-1.23515
109650866	rs9641434	5.06871e-12	-1.64482	-1.10989
109650917	rs78740266	1.27575e-11	-1.83168	-2.33034e-10
109651643	rs142619628	1.59724e-11	-1.60693	-2.33034e-10
109651695	rs2711371	9.71601e-12	-0.924849	-1.17917
109651711	rs189945965	4.01408e-11	-0.6854	-2.33034e-10
109651764	rs2711372	7.47429e-12	-1.19546	-1.17087
109652196	rs117514701	1.27575e-11	-1.83168	-2.33034e-10
109652264	rs13245581	2.28221e-11	-1.25006	-2.33034e-10
109652820	rs78477930	1.27575e-11	-1.83168	-2.33034e-10
109652877	rs2523198	1.00671e-11	-0.889044	-1.17948
109652925	rs2523199	1.02618e-11	-0.874592	-1.17477
109653008	rs10240918	5.38884e-12	-1.75197	-0.941493
109653135	rs2107163	1.04545e-11	-0.883361	-1.1474
109653218	rs2107164	2.14307e-11	-0.562003	-0.750963
109653423	rs78210298	1.28887e-11	-1.82144	-2.33034e-10
109653692	rs13225833	1.73465e-11	-1.5244	-2.33034e-10
109653927	rs76291136	2.79995e-11	-1.4872e-10	-1.0456
109654133	rs76953263	1.27514e-11	-1.83215	-2.33034e-10
109654142	rs2523200	8.52777e-12	-0.997101	-1.23736
109654186	rs142274367	1.57025e-11	-1.62397	-2.33034e-10
109654420	rs79917603	2.42325e-11	-1.4872e-10	-1.1901
109655623	rs2523201	9.55767e-12	-0.860042	-1.26041
109656273	rs2523202	9.519e-12	-0.871069	-1.25343
109656435	rs2711373	8.72111e-12	-0.934732	-1.27731
109656445	rs2523203	9.24836e-12	-0.899922	-1.25342
109657833	rs2523204	6.35751e-12	-1.22731	-1.30084
109658132	rs73197942	2.22793e-11	0.0214415	-1.29558
109658142	rs2523205	9.42877e-12	-0.871069	-1.26296
109658252	rs79799463	1.30064e-11	-1.81235	-2.33034e-10
109658747	rs73714017	9.39174e-12	-1.74052	-0.397439
109659225	rs35910146	8.98724e-12	-1.74587	-0.436117
109660593	rs55753195	9.38438e-12	-1.73246	-0.406289
109660709	rs73197945	7.12706e-12	-1.55186	-0.862035
109660934	rs73714018	9.45884e-12	-1.73608	-0.394759
109660956	rs2711352	1.57884e-11	-0.323234	-1.29529
109661668	rs2711353	1.09387e-11	-0.680954	-1.30453
109661883	rs117131170	2.16979e-11	-1.4872e-10	-1.30058
109661992	rs2711354	1.10603e-11	-0.664095	-1.31034
109662012	rs2711355	1.08754e-11	-0.680954	-1.31034
109662042	rs78254204	1.27801e-11	-1.8299	-2.33034e-10
109662313	rs73714023	8.90958e-12	-1.73479	-0.455873
109662858	rs2396196	1.2258e-11	-0.572771	-1.29885
109663425	rs78467318	2.88487e-11	-1.4872e-10	-1.01573
109664160	rs73714024	8.91898e-12	-1.80647	-0.383142
109664548	rs4400310	8.99259e-12	-1.6998	-0.481591
109664816	rs4568544	9.76002e-12	-1.72745	-0.372047
109665252	rs73197950	3.6587e-12	-1.81692	-1.26376
109665295	rs73197951	3.67769e-12	-1.8131	-1.26241
109665598	rs2396197	8.70621e-12	-1.72789	-0.485862
109665707	rs17384047	1.6426e-11	-1.57893	-2.33034e-10
109665915	rs55918323	9.35764e-12	-1.7359	-0.405704
109666205	rs11767999	1.65278e-11	-0.27422	-1.29853
109666709	rs2396198	2.91517e-11	-0.114884	-0.890396
109667534	rs35044406	9.36587e-12	-1.74897	-0.391755
109667548	rs12539092	4.74941e-12	-1.66949	-1.15028
109667576	rs73714028	9.35534e-12	-1.75009	-0.391755
109667687	rs73714029	9.34584e-12	-1.75111	-0.391755
109667878	rs76487742	9.7398e-12	-1.73265	-0.36892
109668188	rs73714030	9.73e-12	-1.73366	-0.36892
109668523	rs7790235	1.13924e-11	-0.638586	-1.30626
109668702	rs12671674	4.91362e-12	-1.64262	-1.14316
109668937	rs80215383	1.27486e-11	-1.83237	-2.33034e-10
109669012	rs13242808	1.79687e-11	-0.187919	-1.30124
109669112	rs118095662	1.78953e-11	-1.49325	-2.33034e-10
109669142	rs77437078	9.98568e-12	-1.74052	-0.336117
109669333	rs73714031	9.8465e-12	-1.73299	-0.35769
109669496	rs75198432	1.27476e-11	-1.83245	-2.33034e-10
109669530	rs4591959	1.08622e-11	-0.740666	-1.25184
109669577	rs78243551	4.9565e-12	-1.63416	-1.14293
109670217	rs141446492	5.55683e-12	-1.49801	-1.16475
109670451	rs4354246	8.71872e-12	-1.73862	-0.473696
109670857	rs112732844	4.93985e-12	-1.63188	-1.14858
109670946	rs148640992	2.14916e-11	-1.4872e-10	-1.31013
109671343	rs13226456	1.04492e-11	-0.773646	-1.25762
109672327	rs118132801	1.27603e-11	-1.83145	-2.33034e-10
109672476	rs6978394	7.73384e-12	-1.16822	-1.16396
109672572	rs145425625	5.83967e-12	-1.76303	-0.850085
109673019	rs139461881	3.97859e-11	-0.69428	-2.33034e-10
109673028	rs149279063	4.02409e-11	-1.4872e-10	-0.682908
109673173	rs113939038	5.02623e-12	-1.61506	-1.14806
109673220	rs74976619	1.05262e-11	-0.773646	-1.25028
109673380	rs138501054	1.1764e-11	-0.602189	-1.31056
109673701	rs142943908	1.09131e-11	-0.950548	-1.03728
109674242	rs140436727	2.14204e-10	0.989134	-2.33034e-10
109674511	rs141274348	4.69402e-12	-1.61192	-1.21958
109674569	rs145465801	8.86676e-12	-1.79788	-0.397599
109674723	rs4727733	6.32387e-12	-1.60604	-0.927426
109675123	rs7785615	6.20416e-12	-1.63705	-0.915526
109675192	rs180782589	2.15169e-11	-1.4872e-10	-1.30895
109675383	rs7808417	1.64349e-11	-0.273594	-1.30479
109675678	rs59811986	5.04635e-12	-1.62684	-1.13229
109675853	rs6957231	1.54621e-11	-0.33142	-1.30798
109675855	rs144959002	9.21699e-12	-1.74718	-0.409568
109675898	rs12673619	5.81446e-12	-1.74746	-0.869987
109675927	rs6956972	1.54407e-11	-0.33142	-1.30937
109675970	rs12673593	6.02828e-12	-1.6574	-0.923928
109676253	rs140246491	1.27525e-11	-1.83207	-2.33034e-10
109676479	rs58618874	5.04635e-12	-1.62684	-1.13229
109676614	rs62478849	1.51959e-11	-1.65677	-2.33034e-10
109676750	rs6962116	1.51402e-11	-0.351102	-1.30934
109677009	rs12533013	5.07161e-12	-1.61841	-1.13572
109677042	rs10251582	6.49235e-12	-1.63705	-0.870121
109677088	rs6944758	9.51322e-12	-0.867955	-1.25715
109677121	rs73714033	8.8614e-12	-1.77277	-0.423316
109677297	rs10262280	9.94487e-12	-0.822157	-1.25858
109677813	rs10263053	6.2298e-12	-1.74746	-0.80099
109677953	rs3957266	1.25254e-11	-0.540053	-1.30998
109678031	rs7792756	8.90702e-12	-1.74868	-0.442274
109678286	rs2396199	1.0758e-11	-0.75722	-1.24492
109678391	rs4379391	1.67415e-11	-0.253397	-1.30651
109678561	rs13247668	8.38332e-12	-0.941749	-1.3098
109678623	rs13233435	1.05e-11	-0.773646	-1.25277
109678819	rs77318588	8.90433e-12	-1.74327	-0.447986
109679059	rs28770858	1.0758e-11	-0.75722	-1.24492
109679248	rs13221416	1.04117e-11	-0.789945	-1.24492
109679298	rs13236877	1.04117e-11	-0.789945	-1.24492
109679688	rs10271187	5.86992e-12	-1.7303	-0.877651
109679989	rs35577877	1.27745e-11	-1.83034	-2.33034e-10
109680002	rs59134556	5.26059e-12	-1.61414	-1.10341
109680029	rs6466318	8.06636e-12	-1.13021	-1.15988
109680175	rs6950398	9.89905e-12	-0.822157	-1.2632
109681344	rs12540270	5.31585e-12	-1.62265	-1.08445
109682089	rs75771083	1.0279e-11	-1.74387	-0.303823
109683140	rs73197965	1.34781e-10	0.525859	-2.33034e-10
109684654	rs2396200	9.20357e-12	-1.76436	-0.39384
109684798	rs61031201	5.91122e-12	-1.58452	-1.01642
109684830	rs1357955	5.93114e-12	-1.72336	-0.874212
109685382	rs1722073	1.48299e-11	-0.412326	-1.26882
109685398	rs1722072	1.47398e-11	-0.412326	-1.27491
109685871	rs116854054	9.58522e-11	0.185015	-2.33034e-10
109685969	rs1722070	6.04456e-12	-1.72704	-0.85159
109685995	rs1722069	8.33939e-12	-1.05525	-1.20155
109686516	rs1723630	4.16678e-12	-1.83103	-1.11962
109686580	rs75077022	1.05694e-11	-1.74202	-0.277817
109686821	rs2690710	8.67374e-12	-1.01594	-1.20155
109687310	rs1723626	6.97652e-12	-1.23754	-1.1977
109687380	rs1722098	2.22674e-11	-0.314488	-0.960183
109687420	rs1723625	2.21535e-11	-0.319189	-0.96061
109687556	rs1723624	1.39646e-11	-0.45985	-1.28142
109687646	rs75777571	1.27627e-11	-1.83126	-2.33034e-10
109687666	rs3927300	9.77304e-12	-0.844096	-1.25407
109687860	rs75715309	2.26325e-11	-1.4872e-10	-1.2584
109687986	rs73714036	6.16855e-12	-1.47445	-1.08388
109688011	rs13247982	1.0074e-11	-0.812086	-1.25575
109688629	rs2690716	2.40451e-11	-0.263151	-0.93471
109689175	rs73714037	5.49652e-12	-1.59541	-1.07827
109689307	rs1723633	9.11301e-12	-0.999527	-1.16856
109689309	rs7806795	4.99602e-12	-1.62194	-1.14721
109689437	rs142596841	1.53928e-11	-1.64389	-2.33034e-10
109690053	rs1525518	4.92614e-12	-1.49405	-1.28918
109691540	rs1723634	5.85341e-12	-1.70402	-0.906751
109692550	rs1404852	4.4424e-12	-1.58949	-1.29711
109692591	rs62481963	1.27598e-11	-1.83149	-2.33034e-10
109692637	rs6952898	1.02957e-11	-1.75083	-0.295229
109692807	rs78557117	2.46866e-11	-1.4872e-10	-1.17153
109693186	rs1357956	4.51734e-12	-1.57332	-1.29655
109693327	rs78405510	1.27689e-11	-1.83078	-2.33034e-10
109693406	rs76354773	6.56039e-12	-1.44533	-1.05142
109693524	rs75926285	1.06067e-11	-1.75428	-0.262029
109694553	rs11770442	1.56201e-11	-1.62924	-2.33034e-10
109694639	rs6945798	4.55216e-12	-1.56971	-1.29248
109694667	rs73714040	1.12464e-11	-1.72846	-0.229277
109694807	rs1722099	6.78667e-12	-1.59311	-0.869725
109694999	rs6964610	7.78885e-12	-1.43966	-0.885435
109695025	rs4582491	5.74974e-12	-1.60553	-1.02311
109695585	rs1525522	7.24337e-12	-1.10319	-1.29451
109695777	rs12113623	7.15341e-12	-1.11534	-1.29486
109695850	rs73714043	5.60231e-12	-1.62693	-1.02768
109695905	rs1404857	4.64429e-12	-1.54429	-1.29786
109696162	rs1404856	4.61968e-12	-1.54876	-1.29871
109696175	rs1525521	5.73745e-12	-1.59015	-1.04063
109696851	rs118105074	1.29019e-11	-1.82042	-2.33034e-10
109696906	rs192926031	1.68889e-11	-1.55114	-2.33034e-10
109697157	rs6975130	1.00118e-11	-1.724	-0.350029
109697253	rs10261784	4.73559e-12	-1.52237	-1.30032
109697278	rs6957695	4.73199e-12	-1.52237	-1.30108
109697465	rs75970536	1.72444e-11	-1.5303	-2.33034e-10
109697521	rs6971210	5.86187e-12	-1.3726	-1.23673
109697590	rs1404855	4.72854e-12	-1.52237	-1.30181
109697675	rs1404854	5.87507e-12	-1.73684	-0.870239
109697770	rs117729180	1.28285e-11	-1.82612	-2.33034e-10
109697779	rs117934443	1.28035e-11	-1.82808	-2.33034e-10
109698446	rs6956533	6.75685e-12	-1.16074	-1.3065
109698547	rs73714044	1.04402e-11	-1.75063	-0.281505
109699470	rs374235628	4.00755e-11	-1.4872e-10	-0.687027
109699942	rs150203133	6.98319e-12	-1.1237	-1.31059
109701190	rs2204469	4.75723e-12	-1.52494	-1.29319
109701417	rs117770974	1.28916e-11	-1.82122	-2.33034e-10
109702924	rs73435542	1.76011e-11	-1.50983	-2.33034e-10
109703062	rs2249789	7.18262e-12	-1.20017	-1.20596
109703309	rs2396205	4.41692e-12	-1.59442	-1.29793
109703898	rs74972538	2.34538e-11	-1.22276	-2.33034e-10
109703925	rs1618049	7.16989e-12	-1.21597	-1.19193
109704189	rs117709734	1.30713e-11	-1.80737	-2.33034e-10
109704591	rs7784323	6.29968e-12	-1.33371	-1.20358
109705384	rs1525513	4.57926e-12	-1.59777	-1.25848
109705423	rs1525512	5.69344e-12	-1.62244	-1.01603
109705689	rs1723622	6.84278e-12	-1.20726	-1.24733
109706416	rs76883315	9.66839e-12	-1.70379	-0.405138
109706529	rs76909852	1.29018e-11	-1.82043	-2.33034e-10
109708583	rs1722100	6.28286e-12	-1.36192	-1.17804
109708676	rs13233541	4.73884e-12	-1.5552	-1.2668
109708737	rs13233450	4.66691e-12	-1.57213	-1.26517
109709097	rs11509191	4.59474e-12	-1.58772	-1.26517
109709131	rs1722102	6.41812e-12	-1.22265	-1.29601
109709364	rs80308834	1.29018e-11	-1.82043	-2.33034e-10
109709723	rs78837305	1.29317e-11	-1.81811	-2.33034e-10
109709737	rs1722103	6.38208e-12	-1.36688	-1.15742
109709943	rs10271342	6.87795e-12	-1.50007	-0.9494
109709947	rs80269587	1.46883e-11	-1.69074	-2.33034e-10
109710244	rs1589874	4.70253e-12	-1.54548	-1.28422
109710334	rs77515532	6.91321e-12	-1.27797	-1.16638
109710355	rs74860149	1.72896e-11	-1.52769	-2.33034e-10
109710507	rs35150030	6.81883e-12	-1.50932	-0.948781
109710535	rs17157374	6.64272e-12	-1.39136	-1.09291
109710597	rs80071044	1.28661e-11	-1.82319	-2.33034e-10
109710631	rs62481969	6.81587e-12	-1.50007	-0.958466
109710722	rs116959822	1.33426e-11	-1.78683	-2.33034e-10
109710776	rs11509937	6.81587e-12	-1.50007	-0.958466
109710901	rs7788476	6.78434e-12	-1.50007	-0.963103
109710998	rs7788978	4.68419e-12	-1.70616	-1.12744
109711074	rs1723620	4.65102e-12	-1.69784	-1.14287
109711280	rs7788952	8.48154e-12	-0.955963	-1.28394
109711537	rs7793344	6.63267e-12	-1.49958	-0.986203
109711861	rs9649329	4.9714e-11	-0.471506	-2.33034e-10
109712420	rs17469491	1.28336e-11	-1.82573	-2.33034e-10
109712514	rs1723619	4.45857e-12	-1.57491	-1.30805
109713033	rs116878663	3.21936e-11	-1.4872e-10	-0.906024
109713113	rs10254489	7.48243e-12	-1.19281	-1.17242
109713426	rs10257670	6.2008e-12	-1.54417	-1.00894
109713611	rs183212131	1.65858e-11	-1.56925	-2.33034e-10
109713798	rs117137667	1.52839e-11	-1.65099	-2.33034e-10
109713961	rs9648951	6.03486e-12	-1.5417	-1.03855
109713973	rs11761488	5.67225e-12	-1.58404	-1.05817
109713993	rs9649330	5.94759e-12	-1.33514	-1.25967
109714185	rs9649331	5.96834e-12	-1.55278	-1.03855
109715320	rs10236852	6.49871e-12	-1.30361	-1.20258
109715878	rs10252868	4.31656e-12	-1.6201	-1.29524
109716137	rs1723657	7.65079e-12	-1.14022	-1.20277
109716495	rs76253752	2.17927e-11	-1.4872e-10	-1.29622
109716622	rs117884179	1.31306e-11	-1.80284	-2.33034e-10
109717080	rs79850461	2.88787e-11	-1.4872e-10	-1.01469
109717100	rs60173545	9.86158e-12	-1.73481	-0.354341
109717196	rs1608842	4.94783e-12	-1.74257	-1.03627
109717281	rs12536439	4.31647e-12	-1.6201	-1.29526
109717708	rs78122398	1.00082e-11	-0.88052	-1.19387
109717717	rs1722104	7.49096e-12	-1.12187	-1.24222
109717816	rs118000662	1.35797e-11	-1.76921	-2.33034e-10
109717860	rs1723655	6.96771e-12	-1.19766	-1.23884
109717920	rs149268931	9.58473e-12	-1.76328	-0.354341
109717924	rs1723654	7.42258e-12	-1.13277	-1.24049
109718216	rs1722105	6.50888e-12	-1.28525	-1.21937
109718270	rs1723653	6.66129e-12	-1.26211	-1.21937
109718671	rs28878797	6.02199e-12	-1.38659	-1.19579
109718766	rs2949792	6.13381e-12	-1.37423	-1.18975
109718795	rs186139423	1.55818e-11	-1.63169	-2.33034e-10
109719024	rs147331403	2.26381e-11	-1.4872e-10	-1.25816
109719099	rs1723652	5.13493e-12	-1.7389	-1.00282
109719227	rs10282205	4.39717e-12	-1.61251	-1.28432
109719287	rs1722106	6.8037e-12	-1.20969	-1.25064
109719318	rs1723651	6.71257e-12	-1.2216	-1.25221
109719487	rs1723650	6.95609e-12	-1.18317	-1.255
109720115	rs76833863	1.01578e-11	-1.75815	-0.301399
109720212	rs1608841	6.05367e-12	-1.36591	-1.21122
109720321	rs1723649	6.06612e-12	-1.36591	-1.20916
109720337	rs1723648	6.06612e-12	-1.36591	-1.20916
109720416	rs79274191	4.91973e-11	-1.4872e-10	-0.481954
109720577	rs79379259	1.38417e-11	-1.7501	-2.33034e-10
109720628	rs12539392	5.1272e-12	-1.77453	-0.968707
109720756	rs73714048	9.91284e-12	-1.73412	-0.349843
109720780	rs1404859	3.94648e-12	-1.81523	-1.18974
109720858	rs12673278	8.0031e-12	-1.29664	-1.00132
109720986	rs10245119	8.46956e-12	-0.956815	-1.2845
109721486	rs78277708	1.28835e-11	-1.82185	-2.33034e-10
109722332	rs77185750	9.9992e-12	-1.7829	-0.292389
109722969	rs13340481	1.02436e-11	-1.74	-0.31114
109723879	rs113381242	8.11991e-12	-1.08415	-1.19932
109723957	rs150981413	1.69432e-11	-1.54793	-2.33034e-10
109724397	rs73714049	6.17914e-12	-1.39403	-1.16258
109724732	rs1815112	7.54887e-12	-1.07649	-1.2799
109724933	rs71570901	3.37516e-11	-0.858765	-2.33034e-10
109725411	rs372158503	5.27377e-10	-1.4872e-10	1.89012
109725412	rs884454	8.32628e-12	-0.978296	-1.28008
109725843	rs75127408	8.62999e-12	-1.76715	-0.455397
109725961	rs1722028	8.37183e-12	-0.963561	-1.28936
109726454	rs1357954	7.50601e-12	-1.07649	-1.28559
109726507	rs12538565	5.72624e-12	-1.46726	-1.16547
109727058	rs1632726	9.01435e-12	-0.889517	-1.28946
109727085	rs73714050	6.50236e-12	-1.43048	-1.07515
109727212	rs145017579	4.08893e-11	-1.4872e-10	-0.666924
109727501	rs56785375	8.33232e-12	-1.82812	-0.429527
109727947	rs1722029	6.1026e-12	-1.48138	-1.0877
109728166	rs1723606	5.99164e-12	-1.51093	-1.0765
109728594	rs1723607	6.39055e-12	-1.34559	-1.17738
109728633	rs2692404	8.7628e-12	-0.911761	-1.29552
109728708	rs1723608	6.36373e-12	-1.34559	-1.18158
109728789	rs7784037	6.02547e-12	-1.43272	-1.14908
109728846	rs1723609	6.36446e-12	-1.34072	-1.18634
109728853	rs62478573	2.34868e-11	-1.22136	-2.33034e-10
109729215	rs73714051	8.89286e-12	-1.75926	-0.433286
109729286	rs7805074	6.20771e-12	-1.4057	-1.14631
109729316	rs11508514	6.44655e-12	-1.2078	-1.30644
109729958	rs35220313	6.34808e-12	-1.39163	-1.13801
109730079	rs150855849	4.30076e-12	-1.60866	-1.31034
109730564	rs79390228	1.28119e-11	-1.82741	-2.33034e-10
109730619	rs17157396	9.42555e-12	-1.70697	-0.427399
109731554	rs1723611	7.58518e-12	-1.04866	-1.30294
109731597	rs76765242	1.2806e-11	-1.82788	-2.33034e-10
109731765	rs76149235	1.2806e-11	-1.82788	-2.33034e-10
109732148	rs78004295	7.45776e-12	-1.08483	-1.28371
109732506	rs6951422	5.18333e-12	-1.73087	-1.00148
109732630	rs1525508	7.88516e-12	-1.00738	-1.30543
109732866	rs1464882	8.46562e-12	-1.78052	-0.461258
109733586	rs6957016	5.30128e-12	-1.73169	-0.978152
109733639	rs13242374	6.07927e-12	-1.28057	-1.29234
109733755	rs2177758	6.15291e-12	-1.27539	-1.28548
109733975	rs940770	4.80258e-12	-1.56867	-1.23997
109734106	rs940771	4.8169e-12	-1.56557	-1.24009
109734283	rs1525509	4.90594e-12	-1.56022	-1.22713
109734425	rs1525510	7.99218e-12	-0.989298	-1.31003
109734853	rs76686197	1.83198e-11	-1.46981	-2.33034e-10
109735183	rs1722030	1.11532e-11	-1.10612	-0.859947
109735185	rs1723616	8.09286e-12	-0.976779	-1.31003
109735284	rs1525511	1.1886e-11	-1.06434	-0.838097
109735864	rs2222612	1.28388e-11	-1.82532	-2.33034e-10
109735910	rs28630954	7.18516e-12	-1.71966	-0.686115
109736077	rs73714052	8.50471e-12	-1.81044	-0.426736
109736191	rs1722031	7.47958e-12	-1.05634	-1.30927
109736274	rs34385726	5.8545e-12	-1.31037	-1.30021
109736585	rs1722032	1.31251e-11	-1.07325	-0.730017
109736723	rs1722033	1.25688e-11	-1.08731	-0.759266
109736784	rs1723618	1.25688e-11	-1.08731	-0.759266
109736860	rs73714053	8.76393e-12	-1.80789	-0.399259
109736919	rs1722034	1.20609e-11	-1.08731	-0.800514
109737344	rs1628101	1.17919e-11	-1.12087	-0.789515
109737394	rs78511558	9.03016e-12	-1.82829	-0.348936
109737774	rs141358648	3.10233e-11	-1.4872e-10	-0.943055
109738154	rs1723632	6.25777e-12	-1.3031	-1.24087
109738166	rs1722035	6.18951e-12	-1.31407	-1.24087
109738477	rs79621327	1.28248e-11	-1.82641	-2.33034e-10
109738791	rs117166505	1.28382e-11	-1.82537	-2.33034e-10
109738842	rs12705662	5.70853e-12	-1.40445	-1.23138
109738844	rs79353960	8.47101e-12	-1.80681	-0.434335
109739016	rs74586496	1.28182e-11	-1.82693	-2.33034e-10
109739366	rs1723638	4.42238e-12	-1.67423	-1.21688
109739508	rs1722036	6.9864e-12	-1.12796	-1.30587
109739560	rs62478606	5.91365e-12	-1.41877	-1.18176
109739947	rs1722037	4.52259e-12	-1.65392	-1.21479
109739969	rs1722038	4.44777e-12	-1.6706	-1.21479
109740388	rs2692409	4.5376e-12	-1.65301	-1.21239
109740445	rs139673804	1.2862e-11	-1.82352	-2.33034e-10
109740622	rs1723639	6.99593e-12	-1.12796	-1.30451
109740774	rs1723640	1.13072e-11	-1.24945	-0.702902
109740781	rs1723641	1.10309e-11	-1.28594	-0.691149
109741107	rs1722039	4.67072e-12	-1.64096	-1.19552
109741317	rs12666602	7.77372e-12	-1.76367	-0.563372
109741442	rs12670961	8.14335e-12	-1.71403	-0.566562
109741582	rs7803673	6.63229e-12	-1.38912	-1.09672
109741584	rs78552476	5.70203e-12	-1.61482	-1.02215
109742557	rs78772372	1.28119e-11	-1.82741	-2.33034e-10
109742696	rs17157405	4.99063e-12	-1.53271	-1.23752
109743730	rs1626453	8.09787e-12	-0.993538	-1.29265
109744031	rs59106251	5.07127e-12	-1.58774	-1.16646
109744143	rs61054869	5.94552e-12	-1.39498	-1.20018
109744239	rs11770405	8.96075e-12	-1.24833	-0.936612
109744530	rs60241446	5.15675e-12	-1.59571	-1.14178
109744564	rs60019161	6.12047e-12	-1.36598	-1.20018
109744869	rs12538911	5.1362e-12	-1.58077	-1.16071
109744927	rs77169801	8.20698e-12	-1.82033	-0.452473
109744942	rs2711325	8.52652e-12	-1.05715	-1.17746
109745102	rs73199886	1.35427e-11	-1.70323	-0.0687196
109745209	rs12533760	6.16127e-12	-1.36386	-1.19565
109745859	rs78633032	1.99094e-11	-1.3866	-2.33034e-10
109745944	rs2692413	4.86969e-12	-1.50106	-1.2937
109746201	rs1404851	5.03361e-12	-1.62005	-1.1416
109747058	rs1723631	6.8426e-12	-1.1545	-1.30012
109747594	rs117671756	2.71792e-11	-1.4872e-10	-1.07534
109747608	rs74954901	7.49976e-12	-1.82628	-0.536641
109748344	rs10265227	5.84736e-12	-1.39422	-1.21758
109749064	rs56304306	3.18524e-11	-0.916681	-2.33034e-10
109749492	rs76409042	7.90191e-12	-1.82687	-0.483815
109749671	rs73419009	6.08999e-12	-1.36598	-1.20517
109750399	rs7786283	6.34425e-12	-1.33655	-1.19369
109750616	rs79190972	8.62253e-12	-1.82466	-0.398751
109750759	rs74382310	8.83681e-12	-0.888497	-1.31037
109751508	rs1917687	3.80244e-12	-1.79823	-1.24392
109751674	rs2244263	4.25993e-12	-1.81901	-1.10953
109751856	rs77460014	8.0174e-12	-1.80603	-0.490152
109751894	rs77911386	9.12153e-12	-1.79728	-0.369871
109752052	rs114161851	9.39669e-12	-1.7779	-0.359537
109752871	rs76580746	1.60091e-11	-1.60464	-2.33034e-10
109752913	rs78273719	5.28223e-12	-1.40414	-1.3093
109753194	rs6965097	9.33691e-12	-1.80181	-0.342011
109753741	rs142809128	1.42146e-11	-1.72352	-2.33034e-10
109754096	rs9791433	8.53095e-12	-1.81706	-0.417036
109754446	rs9791826	8.37931e-12	-1.82159	-0.43044
109754634	rs1568877	4.83193e-12	-1.49447	-1.30807
109754974	rs1568878	9.26925e-12	-1.65497	-0.496124
109755235	rs1525520	4.68761e-12	-1.80255	-1.03032
109755468	rs116971815	2.19225e-11	-1.4872e-10	-1.29028
109755532	rs141700923	3.43014e-11	-1.4872e-10	-0.842605
109756650	rs12112302	8.00393e-12	-1.83035	-0.467508
109756762	rs12112937	8.35522e-12	-1.83147	-0.423438
109756777	rs75358313	2.34878e-11	-0.705175	-0.516135
109757018	rs73199888	1.05161e-11	-1.60872	-0.416169
109757108	rs6948305	8.97351e-12	-1.82003	-0.363485
109757243	rs6948497	5.5679e-12	-1.64445	-1.01633
109757786	rs80240377	1.30322e-11	-1.81037	-2.33034e-10
109757996	rs76225982	1.30194e-11	-1.81135	-2.33034e-10
109759082	rs59675015	9.06243e-12	-1.82959	-0.344064
109759326	rs1722041	5.08006e-12	-1.81689	-0.935583
109759613	rs12531770	4.63844e-12	-1.56993	-1.27348
109760158	rs73419026	5.89446e-12	-1.64877	-0.955015
109760283	rs78785120	9.06894e-12	-1.82806	-0.344877
109760365	rs111411158	8.98621e-12	-1.82939	-0.352708
109760459	rs73419028	5.92185e-12	-1.62623	-0.972915
109760549	rs113739915	4.65473e-12	-1.56514	-1.27477
109760635	rs1722042	7.2727e-12	-1.56616	-0.827501
109760671	rs73419032	4.82725e-12	-1.52708	-1.27643
109760708	rs73419034	4.6638e-12	-1.56029	-1.27767
109760784	rs77432125	5.73213e-12	-1.39694	-1.23477
109760790	rs73199889	2.60975e-11	-1.11595	-2.33034e-10
109762440	rs2711322	3.68209e-12	-1.79361	-1.28071
109762462	rs2711321	3.71522e-12	-1.78743	-1.27793
109762476	rs2711320	3.66038e-12	-1.80132	-1.27891
109763024	rs138199290	9.12878e-12	-1.82091	-0.34545
109763442	rs150646823	6.72119e-12	-1.18235	-1.29018
109763764	rs11489525	6.14201e-11	-1.4872e-10	-0.260055
109764010	rs11486985	5.85497e-11	-1.4872e-10	-0.307917
109764229	rs144496137	1.53526e-11	-1.64651	-2.33034e-10
109764328	rs56837075	5.85497e-11	-1.4872e-10	-0.307917
109764403	rs1722044	5.92602e-12	-1.33672	-1.26172
109764590	rs13246165	1.64348e-11	-1.07757	-0.500828
109764836	rs12670030	4.9841e-12	-1.49838	-1.27316
109765250	rs28806827	5.02008e-12	-1.49248	-1.27187
109765266	rs28750393	5.00084e-12	-1.49248	-1.27571
109765741	rs4449717	5.8905e-12	-1.60939	-0.995062
109765946	rs4338019	5.78865e-12	-1.61861	-1.00329
109766178	rs111287397	4.94682e-12	-1.51422	-1.26483
109766589	rs78943159	6.48857e-12	-1.20999	-1.29776
109767071	rs13227096	1.50584e-11	-1.06063	-0.605223
109767449	rs73199892	4.23378e-11	-0.632112	-2.33034e-10
109767457	rs77808134	6.55193e-11	-1.4872e-10	-0.195448
109767945	rs75423780	6.01089e-12	-1.27367	-1.31055
109768468	rs79473994	6.86387e-12	-1.14892	-1.30261
109768480	rs74378459	1.08034e-11	-1.81812	-0.179812
109768862	rs75836090	1.29361e-11	-1.81777	-2.33034e-10
109768921	rs150206094	2.5484e-11	-1.4872e-10	-1.13974
109768936	rs75166345	5.76459e-11	-1.4872e-10	-0.323474
109769321	rs10249984	5.25108e-12	-1.47058	-1.24878
109770834	rs1357951	6.79105e-12	-1.79706	-0.66513
109770869	rs1404846	3.6198e-12	-1.79763	-1.29374
109770988	rs1404847	1.02803e-11	-1.30058	-0.746982
109771141	rs1404848	8.13812e-12	-1.52359	-0.757646
109771570	rs11771891	6.40118e-12	-1.66863	-0.852683
109771581	rs1723561	3.95343e-12	-1.69491	-1.3083
109771652	rs11761412	6.34931e-12	-1.68816	-0.841289
109771735	rs1525499	5.72655e-12	-1.3523	-1.28038
109772292	rs12532135	6.35785e-12	-1.70896	-0.819141
109772451	rs150391214	6.43947e-12	-1.69712	-0.818231
109772819	rs141263000	1.27706e-11	-1.83065	-2.33034e-10
109772880	rs12671687	6.52588e-12	-1.70076	-0.801261
109773323	rs4730417	6.3254e-12	-1.67094	-0.862278
109773779	rs35553230	1.9642e-11	-1.40012	-2.33034e-10
109774271	rs1722047	4.11545e-12	-1.69132	-1.27173
109774546	rs1357950	6.73302e-12	-1.66692	-0.803852
109774690	rs117470755	2.16873e-11	-1.4872e-10	-1.30107
109775028	rs6950048	6.27714e-12	-1.65413	-0.886753
109775392	rs1722048	6.19249e-12	-1.78509	-0.769363
109775984	rs73714065	6.22047e-12	-1.65702	-0.892932
109776114	rs1723627	3.53913e-12	-1.80411	-1.3098
109777002	rs11773239	6.55358e-12	-1.69406	-0.803721
109777133	rs117117269	2.16745e-11	-1.30165	-2.33034e-10
109777798	rs80054135	5.57788e-12	-1.37024	-1.28874
109777851	rs73714066	6.33271e-12	-1.69543	-0.836629
109778327	rs1723623	7.26946e-12	-1.54734	-0.846767
109778439	rs73714067	6.35589e-12	-1.68796	-0.840451
109778530	rs1722049	3.90298e-12	-1.70589	-1.31017
109778898	rs1722050	6.17898e-12	-1.7934	-0.763237
109779314	rs75181311	2.65448e-11	-1.4872e-10	-1.09896
109779638	rs1723614	8.43179e-12	-1.4937	-0.752082
109779837	rs79126669	1.78097e-11	-1.49805	-2.33034e-10
109780485	rs6973041	3.72349e-12	-1.82582	-1.23731
109780612	rs6953163	3.83038e-12	-1.82582	-1.20901
109781029	rs6953861	5.4794e-12	-1.43376	-1.24304
109781107	rs6954031	3.73258e-12	-1.82963	-1.23106
109781945	rs57486997	2.18212e-11	-1.29491	-2.33034e-10
109782499	rs1722052	1.36559e-11	-0.878849	-0.884773
109782571	rs59406683	4.36605e-12	-1.74365	-1.16028
109782649	rs34937969	2.59664e-11	-1.12099	-2.33034e-10
109782794	rs2140859	6.93467e-11	-0.138674	-2.33034e-10
109783237	rs1723645	4.10757e-12	-1.65751	-1.30745
109783942	rs10953652	6.00118e-12	-1.66004	-0.925794
109784364	rs1404858	7.3282e-12	-1.07925	-1.30681
109784636	rs11762057	5.87431e-12	-1.82626	-0.780942
109785262	rs13228748	6.16145e-12	-1.26665	-1.29283
109785621	rs1722053	3.63619e-12	-1.78321	-1.30364
109785804	rs148563971	1.46444e-11	-1.69373	-2.33034e-10
109786352	rs999274	5.70252e-12	-1.34032	-1.29656
109787143	rs2711382	3.506e-12	-1.81851	-1.30481
109787765	rs1962007	3.66945e-12	-1.82631	-1.25144
109788017	rs1962006	2.43239e-11	-1.18633	-2.33034e-10
109788205	rs12705667	4.15438e-12	-1.64562	-1.30801
109788341	rs73201705	6.18823e-12	-1.7533	-0.80184
109789058	rs75263970	2.23035e-11	-1.4872e-10	-1.27305
109789285	rs144002624	3.45767e-11	-1.4872e-10	-0.834612
109790352	rs1917682	5.97416e-12	-1.69235	-0.898003
109790534	rs1917683	5.98267e-12	-1.69608	-0.892849
109790535	rs1723562	5.47027e-12	-1.46043	-1.21803
109790867	rs1723563	4.06646e-12	-1.74208	-1.23294
109791144	rs1357952	2.07631e-11	-1.34462	-2.33034e-10
109791273	rs1357953	8.80806e-12	-1.77807	-0.424057
109792090	rs1723565	3.87264e-12	-1.77999	-1.24387
109792174	rs13222455	2.29559e-11	-1.24422	-2.33034e-10
109792297	rs1722054	3.56995e-12	-1.79552	-1.30972
109792546	rs1723566	3.61647e-12	-1.82871	-1.26358
109792609	rs12705668	2.05495e-11	-1.35496	-2.33034e-10
109792895	rs7804183	6.05236e-12	-1.71359	-0.863755
109793244	rs1525500	7.93551e-12	-1.76715	-0.539294
109794077	rs35995383	2.02806e-11	-1.36813	-2.33034e-10
109794708	rs76064155	1.68225e-11	-1.55508	-2.33034e-10
109794756	rs1621485	3.87445e-12	-1.71431	-1.30907
109794757	rs1722055	3.87345e-12	-1.71431	-1.30933
109794839	rs13246482	1.79964e-11	-1.48762	-2.33034e-10
109795429	rs1722056	4.01282e-12	-1.78976	-1.19854
109795451	rs1723568	4.05487e-12	-1.78385	-1.19403
109795798	rs1722057	4.00403e-12	-1.78321	-1.20728
109795939	rs2692418	3.90036e-12	-1.79277	-1.22396
109795988	rs1722058	4.40168e-12	-1.65043	-1.24537
109796220	rs2690690	7.40748e-12	-1.81556	-0.559745
109796432	rs13240749	2.78517e-11	-1.0509	-2.33034e-10
109796623	rs1722060	7.30884e-12	-1.14047	-1.24824
109796782	rs1722061	7.83478e-12	-1.07662	-1.2426
109796851	rs1722062	3.86179e-12	-1.80615	-1.22051
109796883	rs12536911	5.55013e-12	-1.6769	-0.987069
109796910	rs1722063	3.88872e-12	-1.80615	-1.21356
109796996	rs1722064	8.11318e-12	-1.79879	-0.485512
109797543	rs116911706	1.41921e-11	-1.72511	-2.33034e-10
109798006	rs1723570	4.83719e-12	-1.51465	-1.28681
109798156	rs1722065	3.86695e-12	-1.73175	-1.29357
109798492	rs1723571	4.65055e-12	-1.54159	-1.29921
109798538	rs1723572	4.57721e-12	-1.55749	-1.29921
109798592	rs1723573	4.57612e-12	-1.55749	-1.29945
109798607	rs1723574	4.73827e-12	-1.52265	-1.29947
109798853	rs1525501	5.01116e-12	-1.70807	-1.05805
109798881	rs143743480	1.863e-11	-1.45302	-2.33034e-10
109799023	rs1525502	1.26785e-11	-1.16527	-0.67262
109799199	rs1723576	4.87069e-12	-1.59251	-1.20205
109799526	rs1624928	4.28044e-12	-1.73173	-1.19201
109799582	rs1723577	5.25283e-12	-1.53855	-1.18048
109799611	rs1625755	4.33415e-12	-1.74785	-1.16342
109799792	rs1723578	4.70461e-12	-1.6074	-1.22185
109799999	rs2690691	5.36904e-12	-1.48552	-1.21162
109800360	rs1722066	4.08549e-12	-1.75018	-1.22017
109800832	rs2690692	3.86479e-12	-1.81356	-1.21233
109800855	rs76202585	2.43768e-11	-1.4872e-10	-1.18416
109801528	rs73201788	8.53407e-12	-1.71141	-0.522317
109802202	rs10499987	1.91668e-11	-1.42461	-2.33034e-10
109802394	rs11979748	1.90662e-11	-1.42988	-2.33034e-10
109802608	rs10262431	1.8881e-11	-1.43964	-2.33034e-10
109803224	rs9648952	1.94833e-11	-1.40824	-2.33034e-10
109803437	rs6963734	1.87502e-11	-1.44659	-2.33034e-10
109803577	rs6466325	2.15731e-11	-1.30635	-2.33034e-10
109803803	rs10282541	1.70642e-11	-1.54081	-2.33034e-10
109803812	rs10282546	1.72083e-11	-1.5324	-2.33034e-10
109803967	rs10266963	4.91387e-12	-1.5324	-1.25333
109804442	rs4730418	5.41101e-12	-1.68247	-1.00689
109804585	rs73201790	4.10389e-11	-0.663272	-2.33034e-10
109805455	rs77657693	2.83704e-11	-1.4872e-10	-1.03245
109805517	rs7787865	1.89858e-11	-1.4341	-2.33034e-10
109805890	rs118044915	2.86665e-11	-1.02207	-2.33034e-10
109806127	rs183737838	4.79773e-11	-0.507065	-2.33034e-10
109806181	rs6955595	1.84474e-11	-1.46287	-2.33034e-10
109806673	rs6980262	1.96327e-11	-1.40059	-2.33034e-10
109807067	rs10279674	1.78301e-11	-1.4969	-2.33034e-10
109807461	rs13228019	1.84022e-11	-1.46532	-2.33034e-10
109807695	rs143302001	1.2963e-10	-1.4872e-10	0.486894
109808006	rs6975594	2.08265e-11	-1.34157	-2.33034e-10
109808331	rs117671939	2.16963e-11	-1.4872e-10	-1.30065
109809055	rs7795982	1.87663e-11	-1.44573	-2.33034e-10
109809056	rs7777245	4.47414e-11	-0.576893	-2.33034e-10
109809254	rs7796294	1.93203e-11	-1.41664	-2.33034e-10
109809697	rs13223217	2.00315e-11	-1.38049	-2.33034e-10
109810002	rs1525505	5.34043e-12	-1.6594	-1.04309
109810622	rs141646302	1.77489e-10	0.801116	-2.33034e-10
109811300	rs1723593	9.06759e-12	-1.33679	-0.836293
109811345	rs2396210	8.92084e-12	-1.21526	-0.974138
109811833	rs2690693	5.60116e-12	-1.35076	-1.30406
109812785	rs7457592	2.50988e-11	-1.15497	-2.33034e-10
109813252	rs80215455	3.29982e-11	-0.88134	-2.33034e-10
109814028	rs13224529	2.14298e-11	-1.31301	-2.33034e-10
109814168	rs12705669	2.60405e-11	-1.11814	-2.33034e-10
109814184	rs12705670	2.701e-11	-1.08158	-2.33034e-10
109814643	rs151243186	4.9306e-12	-1.74041	-1.04192
109814772	rs2692410	1.52984e-11	-0.349209	-1.30083
109815014	rs9886255	2.55474e-11	-1.13726	-2.33034e-10
109815076	rs10499988	4.79372e-12	-1.69287	-1.11761
109815261	rs1723644	4.7206e-12	-1.78789	-1.03797
109815365	rs79820453	2.50345e-11	-1.4872e-10	-1.15754
109816138	rs2254897	3.86852e-12	-1.71861	-1.30631
109816518	rs940457	1.6986e-11	-0.740105	-0.805298
109817772	rs112147735	3.87251e-12	-1.71349	-1.3104
109817842	rs74725517	8.5411e-12	-1.2635	-0.969405
109818974	rs72603547	3.47705e-11	-1.4872e-10	-0.829024
109819073	rs1525516	1.04341e-10	1.55973	-1.28986
109819227	rs6960899	6.39988e-12	-1.73947	-0.78204
109820088	rs62478636	7.25934e-11	1.01262	-1.10553
109820539	rs56100660	9.7887e-11	1.29471	-1.08869
109820589	rs74881133	1.11921e-11	-1.46873	-0.493853
109820664	rs1525515	1.03429e-10	1.26929	-1.0082
109820832	rs147666863	1.3626e-11	-1.76582	-2.33034e-10
109820923	rs1525514	1.05742e-10	1.35354	-1.07033
109821065	rs75039350	2.62377e-11	-1.1106	-2.33034e-10
109821375	rs62478638	1.04803e-10	1.32789	-1.0536
109821412	rs62478639	1.05176e-10	1.32789	-1.05005
109821495	rs62478640	1.10086e-10	1.38742	-1.06395
109821584	rs62478641	1.09772e-10	1.40812	-1.08751
109821638	rs62478642	1.13521e-10	1.40812	-1.05392
109821716	rs10262126	8.18353e-12	-1.45149	-0.824178
109821928	rs62478643	1.11939e-10	1.38742	-1.04726
109822046	rs62478644	1.09843e-10	1.3668	-1.04554
109822336	rs62478645	8.69354e-11	1.07938	-0.992012
109822380	rs62478646	1.09413e-10	1.3483	-1.03096
109822722	rs62478651	1.11366e-10	1.3483	-1.01327
109822740	rs62478652	1.11591e-10	1.3483	-1.01125
109822812	rs140242237	2.85559e-11	-1.02593	-2.33034e-10
109822908	rs62478653	1.1223e-10	1.3483	-1.00554
109822949	rs10250994	8.88612e-12	-1.43221	-0.761088
109823097	rs62478655	1.13067e-10	1.3483	-0.998109
109823382	rs6966087	1.14823e-10	1.3483	-0.982695
109823428	rs6948291	1.15067e-10	1.3483	-0.980573
109823486	rs62478656	1.15762e-10	1.3483	-0.974554
109823799	rs62478657	1.23714e-10	1.40867	-0.968483
109823810	rs62478658	1.24435e-10	1.40867	-0.962676
109823816	rs62478659	1.24708e-10	1.40867	-0.960486
109823981	rs62480560	1.21174e-10	1.34838	-0.92895
109824115	rs62480561	1.21963e-10	1.32773	-0.901805
109824137	rs62480562	1.20349e-10	1.32773	-0.91513
109824278	rs11760778	2.49695e-11	-0.652637	-0.507499
109824486	rs144153518	3.51899e-11	-1.4872e-10	-0.817033
109824520	rs1619842	5.62365e-10	2.98166	-1.0273
109824560	rs55708725	1.27846e-10	1.34838	-0.875345
109824639	rs73203690	2.45649e-11	-0.664287	-0.512186
109824823	rs1723589	1.23919e-10	1.28868	-0.84685
109824858	rs1723588	1.23919e-10	1.28868	-0.84685
109824899	rs117724417	4.98324e-10	1.83346	-2.33034e-10
109824956	rs1722095	1.3014e-10	1.32767	-0.836857
109825303	rs10233100	9.16453e-12	-1.41266	-0.749796
109825424	rs1723587	1.3276e-10	1.32767	-0.816924
109825568	rs10233377	4.9891e-10	2.93692	-1.10229
109825752	rs13230255	6.42584e-09	5.07524	-0.684953
109825775	rs117515839	5.76939e-12	-1.38237	-1.24286
109825802	rs1722094	1.37979e-10	1.34849	-0.799178
109826026	rs2140856	1.36538e-10	1.32744	-0.78863
109826826	rs117552849	1.56011e-11	-1.63045	-2.33034e-10
109826962	rs73205604	2.77179e-11	-0.519144	-0.536572
109826988	rs149679136	2.30398e-11	-1.4872e-10	-1.24057
109827169	rs79317357	7.85793e-11	-1.4872e-10	-0.0136844
109827221	rs1722091	1.16414e-10	1.13437	-0.755013
109827268	rs1722090	1.4718e-10	1.38866	-0.774796
109827301	rs1723586	1.44812e-10	1.36966	-0.772012
109827588	rs1723585	1.42244e-10	1.34861	-0.768861
109827638	rs1722089	1.42244e-10	1.34861	-0.768861
109827761	rs10249619	5.61248e-11	-0.337257	-0.0129574
109827799	rs1723583	1.41484e-10	1.34861	-0.774215
109828060	rs1723582	6.22141e-11	-0.296248	0.0490363
109828329	rs11525854	2.63687e-09	4.16031	-0.660751
109828621	rs1722088	1.37117e-10	1.32764	-0.784595
109828707	rs10253692	1.01944e-11	-1.39328	-0.662674
109828924	rs1722087	1.37135e-10	1.32764	-0.78446
109828985	rs1722086	1.37135e-10	1.32764	-0.78446
109829135	rs1722085	1.33868e-10	1.30882	-0.789755
109829183	rs1723581	1.39689e-10	1.34861	-0.786985
109829271	rs11770896	7.60542e-10	2.93109	-0.674848
109829372	rs1722084	1.08795e-10	1.07405	-0.76237
109829775	rs77973051	2.08695e-11	-1.3395	-2.33034e-10
109829885	rs1722083	1.33533e-10	1.30882	-0.792267
109829969	rs13225510	3.79919e-09	4.58503	-0.720285
109829987	rs1722082	9.95184e-11	0.995754	-0.773204
109830282	rs151209825	3.06856e-11	-1.4872e-10	-0.954
109830368	rs11525075	2.18178e-11	-0.747839	-0.547227
109830398	rs80060781	2.06304e-11	-0.778346	-0.57268
109830780	rs1723580	9.78523e-11	1.01572	-0.810058
109830957	rs1722080	1.3958e-10	1.38912	-0.828277
109831719	rs1722079	1.37782e-10	1.38866	-0.840778
109831870	rs1525506	1.40732e-10	1.40984	-0.840778
109832230	rs17157454	2.14895e-11	-1.4872e-10	-1.31023
109832485	rs17157456	1.1988e-10	1.21112	-0.802422
109832523	rs16873051	2.17582e-11	-1.4872e-10	-1.2978
109832569	rs41468044	1.78727e-10	1.69481	-0.886744
109832612	rs13308103	1.81799e-10	1.71666	-0.891555
109833267	rs141463960	4.89521e-09	4.11822	-2.33034e-10
109833333	rs117379130	1.33423e-11	-1.78685	-2.33034e-10
109833867	rs1623624	1.28567e-10	1.49099	-1.01233
109833880	rs117175859	1.72252e-11	-1.53142	-2.33034e-10
109833972	rs1622815	1.0618e-10	1.27146	-0.984119
109834059	rs1621943	4.90237e-11	-0.414396	-0.0710942
109834320	rs1722077	1.25146e-10	1.4311	-0.979413
109834367	rs75087024	3.87639e-11	-1.4872e-10	-0.720304
109834547	rs1723602	1.18817e-10	1.4311	-1.03131
109834641	rs1723601	1.37003e-10	1.57535	-1.03314
109834753	rs1723600	1.19498e-10	1.4311	-1.02559
109835007	rs11773069	1.60446e-09	3.60007	-0.597318
109835030	rs71542787	5.41406e-10	1.91638	-2.33034e-10
109835236	rs17393741	1.98232e-11	-1.39094	-2.33034e-10
109835465	rs17157461	9.1502e-12	-1.42524	-0.738774
109835523	rs1723599	1.22388e-10	1.47168	-1.04227
109835652	rs1723598	1.15074e-10	1.36966	-1.00188
109835663	rs1723597	1.14852e-10	1.36966	-1.00381
109836062	rs1722076	1.30439e-10	1.49099	-0.997881
109836732	rs12374709	4.95668e-11	-0.479781	0.00530952
109836984	rs2177757	3.30772e-09	4.22991	-0.503689
109837811	rs6967303	6.24112e-11	0.529267	-0.773315
109838478	rs117326588	2.1867e-11	-1.4872e-10	-1.29281
109839717	rs1629688	5.03594e-11	-0.372807	-0.0858009
109840835	rs13234406	1.0975e-10	0.769132	-0.448717
109841737	rs12666342	4.16724e-11	-0.113212	-0.534741
109841754	rs10953653	1.61899e-10	1.14864	-0.439459
109841772	rs12668669	1.66254e-10	1.17518	-0.439459
109841784	rs1723592	8.25709e-12	-1.14685	-1.11987
109842048	rs12668742	6.99213e-11	0.449305	-0.579727
109842192	rs1608839	1.09087e-10	0.873684	-0.559328
109842540	rs1608837	6.74097e-11	0.544942	-0.711945
109842682	rs1917685	9.26709e-11	0.771086	-0.619824
109842734	rs1608836	4.33041e-11	-0.346474	-0.263071
109844404	rs77847174	1.2934e-11	-1.81793	-2.33034e-10
109845340	rs116188951	1.30203e-11	-1.81128	-2.33034e-10
109845919	rs138069416	2.23413e-11	-1.4872e-10	-1.27135
109846538	rs77876919	6.56355e-12	-1.39765	-1.09861
109847026	rs7791149	3.62281e-12	-1.82369	-1.26685
109847200	rs7810395	3.63961e-12	-1.82419	-1.26173
109848076	rs73716106	4.69041e-11	-0.529688	-2.33034e-10
109848853	rs17157477	1.6065e-10	1.95973	-1.25829
109850022	rs1723642	5.36738e-11	-0.394868	-2.33034e-10
109850118	rs10267937	5.59563e-11	0.874793	-1.22801
109851155	rs1106085	4.00224e-12	-1.68882	-1.30212
109851307	rs112962751	1.45345e-11	-1.70127	-2.33034e-10
109851356	rs2692419	2.01001e-11	-1.37707	-2.33034e-10
109851448	rs73716108	4.76724e-11	-0.513441	-2.33034e-10
109852139	rs78167985	2.79254e-11	-1.04825	-2.33034e-10
109852498	rs12669836	3.81819e-12	-1.79042	-1.2476
109853622	rs139249697	1.74317e-11	-0.359043	-1.16046
109854365	rs10258386	1.37205e-11	-1.75891	-2.33034e-10
109854442	rs73423117	1.39838e-11	-1.73989	-2.33034e-10
109854475	rs79483003	4.08524e-11	-0.667827	-2.33034e-10
109854546	rs73207623	4.01772e-10	2.44634	-0.828244
109855171	rs73716111	4.04635e-11	-0.677393	-2.33034e-10
109856125	rs2396220	3.49099e-12	-1.8184	-1.30921
109856264	rs12705671	4.18273e-12	-1.64806	-1.29877
109857167	rs148445333	4.72682e-11	-1.4872e-10	-0.521955
109857168	rs17157490	1.43618e-11	-1.71322	-2.33034e-10
109857485	rs4730422	4.82359e-11	0.734774	-1.23646
109858170	rs58679211	5.0258e-11	-0.460623	-2.33034e-10
109859343	rs12531214	4.71791e-11	0.725877	-1.24972
109859693	rs80305765	1.9605e-11	-1.40201	-2.33034e-10
109860284	rs73207632	2.09838e-11	-1.33404	-2.33034e-10
109860572	rs59465730	3.65909e-12	-1.76995	-1.31063
109860636	rs12532056	4.21974e-11	-0.635433	-2.33034e-10
109861181	rs77628874	2.3066e-11	-1.23943	-2.33034e-10
109862289	rs4730423	3.63526e-12	-1.81431	-1.27281
109862725	rs7782016	1.42946e-11	-1.71791	-2.33034e-10
109862980	rs10270509	2.72957e-11	-1.07106	-2.33034e-10
109864642	rs150187512	2.23669e-11	-1.4872e-10	-1.27021
109865905	rs73716120	4.91277e-11	-0.48337	-2.33034e-10
109866088	rs75078544	2.14913e-10	-1.67505	2.66749
109866699	rs117628939	1.37708e-11	-1.75524	-2.33034e-10
109866785	rs1989874	7.58672e-12	-1.05189	-1.2995
109866859	rs1989875	6.01905e-11	0.932603	-1.21288
109866882	rs17416916	1.32026e-11	-0.624678	-1.1727
109867062	rs17157502	1.10022e-11	-0.700286	-1.27941
109867394	rs73207643	1.28713e-11	-0.635777	-1.18701
109867444	rs17507839	1.38664e-11	-0.581057	-1.16727
109867828	rs79325652	1.44159e-11	-0.516365	-1.19309
109868075	rs1013920	1.89906e-10	2.16808	-1.29935
109868887	rs35212007	6.49453e-12	-1.21197	-1.29486
109869130	rs17416979	4.10585e-12	-1.65689	-1.30849
109869591	rs17840512	9.94778e-12	-0.821315	-1.25913
109870676	rs75303894	1.75997e-10	-1.4872e-10	0.792675
109871174	rs73716123	4.78993e-11	-0.508692	-2.33034e-10
109871206	rs73207649	1.89757e-11	-1.43464	-2.33034e-10
109871406	rs9641438	1.33946e-11	-0.649241	-1.1337
109873415	rs73716126	4.77983e-11	-0.510802	-2.33034e-10
109874116	rs117417023	4.46333e-11	-1.4872e-10	-0.579313
109875049	rs56412701	2.19647e-11	-1.28835	-2.33034e-10
109875051	rs2188818	7.88639e-12	-1.17048	-1.14218
109875729	rs10258980	9.11037e-12	-0.923878	-1.2445
109875837	rs142426584	1.27536e-11	-1.83198	-2.33034e-10
109876222	rs77583204	5.28466e-12	-1.42154	-1.29144
109876462	rs1115906	8.70689e-12	-0.938795	-1.27488
109876840	rs78196101	2.07765e-11	-1.34397	-2.33034e-10
109877036	rs13230336	5.4126e-12	-1.38893	-1.30014
109877875	rs9640729	1.76357e-11	-0.206236	-1.30163
109878623	rs11766080	2.06982e-11	-0.0411368	-1.30661
109878977	rs73209612	3.34196e-11	0.381765	-1.25042
109879830	rs118142527	8.72175e-11	0.0906125	-2.33034e-10
109880776	rs74976952	1.43714e-11	-1.71255	-2.33034e-10
109880879	rs992173	4.70351e-12	-1.52154	-1.30795
109881007	rs73423166	1.28877e-11	-1.82152	-2.33034e-10
109881060	rs73423170	1.29049e-11	-1.82018	-2.33034e-10
109881114	rs2188811	1.28962e-11	-1.82086	-2.33034e-10
109881120	rs2188812	1.28877e-11	-1.82152	-2.33034e-10
109881189	rs2188813	1.28962e-11	-1.82086	-2.33034e-10
109881210	rs2188814	1.28862e-11	-1.82164	-2.33034e-10
109881274	rs11535240	1.38483e-11	-0.457481	-1.29215
109881412	rs114558784	1.3896e-11	-1.74619	-2.33034e-10
109881775	rs17157509	7.5813e-12	-1.06449	-1.28761
109881796	rs79472986	3.8174e-11	-0.735637	-2.33034e-10
109881834	rs140668774	6.22348e-11	-1.4872e-10	-0.246879
109881863	rs55774253	2.29788e-11	-1.24322	-2.33034e-10
109882039	rs149095051	4.73645e-11	-0.51992	-2.33034e-10
109882649	rs73423177	1.2974e-11	-1.81484	-2.33034e-10
109882848	rs13245712	6.50753e-12	-1.23687	-1.26796
109883755	rs11977979	2.12118e-11	-1.32323	-2.33034e-10
109884380	rs28622266	1.4548e-11	-1.70034	-2.33034e-10
109885059	rs10259163	1.12652e-11	-0.697933	-1.25814
109885257	rs11979125	1.44328e-11	-1.70829	-2.33034e-10
109885559	rs57197552	4.34507e-11	-0.606166	-2.33034e-10
109885698	rs28664951	4.89592e-12	-1.64984	-1.13955
109886080	rs17157523	1.44612e-11	-1.70633	-2.33034e-10
109886136	rs13230449	1.13256e-11	-0.67622	-1.2745
109886302	rs17157526	1.30005e-11	-1.81281	-2.33034e-10
109886388	rs2188815	6.69972e-12	-1.2265	-1.24923
109887018	rs150859016	3.0016e-11	-1.4872e-10	-0.976061
109887100	rs13234372	1.14948e-11	-0.661162	-1.27474
109887253	rs73716132	3.88173e-11	-0.718925	-2.33034e-10
109887526	rs10278480	3.52735e-11	0.477511	-1.29217
109887560	rs7457034	7.14769e-12	-1.13627	-1.27474
109888464	rs12705672	6.57538e-12	-1.19581	-1.29865
109888799	rs12670309	5.69871e-12	-1.33973	-1.29782
109888862	rs12670312	7.04973e-12	-1.12378	-1.30102
109889092	rs12672594	3.21463e-11	0.402568	-1.31006
109890278	rs7350039	1.2293e-10	1.56097	-1.12715
109890854	rs2040629	1.85681e-11	-1.45635	-2.33034e-10
109890879	rs116919251	3.05384e-11	-1.4872e-10	-0.958808
109890965	rs719530	2.30472e-10	2.08201	-1.01967
109891052	rs10487316	3.87152e-11	-0.721561	-2.33034e-10
109891462	rs11769876	4.88166e-10	2.61288	-0.800017
109891464	rs11769877	5.01933e-10	2.64485	-0.804176
109891923	rs139969234	2.54514e-11	-1.4872e-10	-1.14102
109892667	rs147579353	1.97741e-11	-1.39342	-2.33034e-10
109893076	rs17417471	3.73327e-11	0.54191	-1.29983
109893269	rs6948944	1.42263e-11	-0.906739	-0.815963
109893307	rs117376637	1.347e-11	-1.77733	-2.33034e-10
109893606	rs10274223	1.75219e-11	-0.635786	-0.878553
109893783	rs4141364	6.03225e-11	0.643191	-0.921278
109894043	rs10953654	1.34212e-11	-0.640441	-1.14051
109894171	rs11982589	3.99147e-11	-0.691047	-2.33034e-10
109894307	rs960299	3.80626e-11	-0.738561	-2.33034e-10
109894661	rs78471511	3.94456e-11	-0.702869	-2.33034e-10
109894718	rs80266054	3.87857e-11	-0.719742	-2.33034e-10
109895537	rs3887186	3.55775e-12	-1.83064	-1.27803
109895547	rs2894563	3.58783e-12	-1.83211	-1.26813
109895649	rs116190807	3.29262e-11	-0.883525	-2.33034e-10
109895782	rs142608963	1.17373e-11	-0.611752	-1.30327
109896182	rs139047792	1.845e-11	-1.46273	-2.33034e-10
109896666	rs17157542	3.2437e-11	-0.898492	-2.33034e-10
109896700	rs6969603	4.81675e-12	-1.49775	-1.30794
109897040	rs6970250	2.82756e-11	0.137266	-1.17306
109897204	rs17157548	5.29122e-11	-0.409159	-2.33034e-10
109898605	rs189194870	3.78446e-11	-0.744304	-2.33034e-10
109898757	rs17157550	4.02213e-12	-1.67588	-1.3101
109898783	rs116988631	3.63576e-11	-0.784389	-2.33034e-10
109899379	rs66504640	8.87615e-12	-0.896136	-1.29829
109899540	rs67745100	6.32887e-12	-1.22208	-1.31059
109899554	rs68000598	6.8312e-12	-1.16255	-1.29374
109899858	rs117371888	3.51608e-11	-0.81786	-2.33034e-10
109900012	rs74501275	3.0284e-11	-0.967174	-2.33034e-10
109900162	rs980679	4.66005e-11	0.647634	-1.18382
109900213	rs78560813	3.0284e-11	-0.967174	-2.33034e-10
109900582	rs117854296	3.04863e-11	-0.960516	-2.33034e-10
109900596	rs78715007	3.0284e-11	-0.967174	-2.33034e-10
109900764	rs74343137	3.0284e-11	-0.967174	-2.33034e-10
109900921	rs7796325	5.95259e-12	-1.28499	-1.30897
109900996	rs138692847	2.31112e-11	-1.4872e-10	-1.23747
109901358	rs12666207	1.01558e-11	-0.830579	-1.22917
109901762	rs67867672	5.80642e-12	-1.31209	-1.30674
109902689	rs76068982	1.91537e-11	-1.4253	-2.33034e-10
109902759	rs66789962	1.13973e-11	-0.70016	-1.24425
109902780	rs147789415	2.30681e-11	-1.4872e-10	-1.23934
109902990	rs73209647	2.84994e-11	-1.02791	-2.33034e-10
109903150	rs75244454	5.60976e-12	-1.70084	-0.952442
109903239	rs67169849	4.38789e-11	0.572929	-1.16929
109903483	rs58650487	5.50307e-12	-1.74599	-0.926493
109903771	rs138813196	3.39022e-11	-0.854313	-2.33034e-10
109904281	rs17157557	3.725e-11	-0.760142	-2.33034e-10
109904607	rs116999470	3.36637e-11	-0.861374	-2.33034e-10
109904683	rs56250214	7.25375e-12	-1.09251	-1.30377
109904770	rs60215081	5.73511e-12	-1.73854	-0.892643
109904849	rs12705673	4.98536e-12	-1.58937	-1.18192
109905053	rs62478766	2.64352e-11	-1.1031	-2.33034e-10
109905231	rs11770676	4.64172e-12	-1.75611	-1.0866
109905493	rs73423194	1.30501e-11	-1.80899	-2.33034e-10
109905616	rs17157560	3.66436e-11	-0.776554	-2.33034e-10
109907096	rs147211680	3.24091e-11	-0.899352	-2.33034e-10
109907759	rs147386322	3.24091e-11	-0.899352	-2.33034e-10
109908107	rs141017621	1.80927e-11	-1.48229	-2.33034e-10
109908657	rs78603645	1.89586e-11	-0.328062	-1.10748
109909044	rs6978197	5.06074e-12	-1.48654	-1.26974
109909247	rs74367059	1.29348e-11	-1.81787	-2.33034e-10
109910153	rs7779508	4.72212e-12	-1.55624	-1.26929
109910595	rs184799197	3.40885e-11	-0.848831	-2.33034e-10
109910636	rs13224789	1.93652e-11	-0.181117	-1.2332
109911336	rs12671447	1.95103e-11	-0.279322	-1.12753
109911521	rs12673410	2.64127e-11	0.0235811	-1.12753
109911584	rs76987092	2.79508e-11	-1.4872e-10	-1.04735
109911695	rs10487317	2.43367e-11	-0.0487393	-1.13707
109912186	rs118125155	3.40885e-11	-0.848831	-2.33034e-10
109912496	rs183269702	1.32438e-10	-1.4872e-10	0.508318
109912506	rs1002492	9.18774e-12	-0.934676	-1.22525
109912595	rs1008453	8.05925e-12	-1.07802	-1.21295
109914089	rs114781639	3.55312e-11	-0.80738	-2.33034e-10
109914134	rs117834624	1.36932e-11	-1.7609	-2.33034e-10
109914472	rs66867334	9.50544e-12	-0.906364	-1.21956
109915024	rs1124022	2.82301e-11	0.0931219	-1.13053
109915029	rs74723311	3.57297e-11	-1.4872e-10	-0.801811
109915753	rs118153156	3.68689e-11	-0.770425	-2.33034e-10
109915934	rs79832563	3.68689e-11	-0.770425	-2.33034e-10
109916157	rs77060193	3.67138e-11	-0.774641	-2.33034e-10
109916172	rs77661287	1.36655e-11	-1.76292	-2.33034e-10
109916188	rs78653651	1.35806e-11	-1.76915	-2.33034e-10
109916752	rs61254201	5.08976e-12	-1.66879	-1.08178
109917010	rs76896384	3.4365e-11	-1.4872e-10	-0.840755
109917939	rs4727738	8.03709e-11	0.00885888	-2.33034e-10
109918050	rs139853280	2.36595e-11	-1.4872e-10	-1.21403
109918845	rs181000465	7.28007e-11	-0.0900669	-2.33034e-10
109919162	rs145389265	3.84758e-11	-0.727764	-2.33034e-10
109920356	rs66481444	4.55841e-12	-1.55458	-1.30624
109920637	rs66867485	4.61857e-12	-1.54044	-1.30727
109920768	rs77171855	4.9059e-11	-1.4872e-10	-0.484768
109921787	rs78963110	2.4571e-11	-1.4872e-10	-1.17622
109921887	rs66805126	3.12188e-11	0.236715	-1.17349
109921917	rs66680755	9.55459e-12	-0.870426	-1.25034
109922097	rs117054204	1.31675e-11	-1.80004	-2.33034e-10
109922580	rs67805305	1.33422e-10	1.68393	-1.16821
109922743	rs117828330	4.23921e-11	-0.63083	-2.33034e-10
109922996	rs141937656	5.0423e-11	-0.457345	-2.33034e-10
109923165	rs116977327	3.97279e-11	-0.69574	-2.33034e-10
109923185	rs17157585	1.13362e-11	-0.703456	-1.24634
109923210	rs67579037	3.73918e-11	0.453883	-1.21022
109923397	rs17157586	3.48995e-11	0.363347	-1.18867
109923437	rs67678710	3.03112e-11	0.217258	-1.18353
109923589	rs10487318	3.28558e-11	0.292627	-1.17829
109923651	rs75935072	5.78773e-10	-1.4872e-10	1.98312
109923665	rs12111581	3.70024e-11	0.250932	-1.01774
109923818	rs12112864	3.96244e-11	0.258603	-0.95695
109924230	rs141368340	4.12145e-11	-1.4872e-10	-0.659004
109924261	rs7781691	7.14725e-09	5.62053	-1.12384
109924336	rs7785319	2.95443e-09	4.04273	-0.42946
109924415	rs10953655	1.94363e-11	-0.592293	-0.818359
109924418	rs10953656	2.05022e-11	-0.646811	-0.710447
109924739	rs12536524	8.02406e-10	2.55589	-0.246067
109924935	rs183171005	3.93066e-11	-1.4872e-10	-0.7064
109925125	rs192348129	1.31748e-10	0.503097	-2.33034e-10
109925126	rs4609136	4.35866e-10	0.135651	1.56389
109925267	rs73193172	1.37991e-10	0.549394	-2.33034e-10
109925335	rs73193173	1.40588e-10	0.568044	-2.33034e-10
109925479	rs61005954	6.56557e-10	0.425349	1.68387
109925603	rs140216333	1.47421e-10	0.6155	-2.33034e-10
109925801	rs116906569	7.30728e-10	-1.4872e-10	2.21625
109926808	rs73193175	1.29411e-10	0.485204	-2.33034e-10
109926835	rs73193176	1.32969e-10	0.512323	-2.33034e-10
109927540	rs1079905	9.0633e-10	2.6101	-0.178488
109927691	rs1986784	3.67093e-12	-1.77661	-1.30074
109927947	rs10277912	1.29621e-10	0.486821	-2.33034e-10
109928022	rs139770614	1.24736e-10	0.448404	-2.33034e-10
109928258	rs75324381	2.15368e-11	-1.4872e-10	-1.30803
109928333	rs56331452	1.23662e-10	0.439759	-2.33034e-10
109928395	rs34013046	2.82148e-08	4.96215	0.907658
109928498	rs35594596	2.67544e-08	4.89036	0.926296
109929544	rs28685304	1.26038e-10	0.458788	-2.33034e-10
109929717	rs10256665	1.15123e-10	0.368206	-2.33034e-10
109931171	rs79762204	1.32261e-10	-1.4872e-10	0.506986
109931329	rs6978974	4.10671e-10	2.89753	-1.25753
109931836	rs6979705	1.17252e-10	0.386532	-2.33034e-10
109931893	rs17509131	3.11141e-08	5.02639	0.941229
109932168	rs38753	4.3811e-12	-1.6249	-1.2756
109932279	rs17134805	1.23574e-10	0.439049	-2.33034e-10
109932332	rs6946243	1.19395e-10	0.404648	-2.33034e-10
109932452	rs73193182	1.10897e-10	0.330813	-2.33034e-10
109932464	rs148706374	1.64077e-11	-1.58004	-2.33034e-10
109932877	rs10225958	1.12999e-10	0.349588	-2.33034e-10
109933242	rs73193184	1.1712e-10	0.385409	-2.33034e-10
109933355	rs7785373	2.60547e-10	-1.4872e-10	1.18499
109933488	rs2097714	9.62504e-10	2.73719	-0.245448
109933610	rs73193185	1.21588e-10	0.422842	-2.33034e-10
109933856	rs2396222	1.21942e-09	1.89523	0.833111
109934367	rs75317121	2.15562e-11	-1.4872e-10	-1.30713
109934625	rs73193188	1.17172e-10	0.385847	-2.33034e-10
109934731	rs73193189	1.17172e-10	0.385847	-2.33034e-10
109935150	rs17157596	1.1818e-10	0.394419	-2.33034e-10
109935288	rs76215142	2.27935e-11	-1.25132	-2.33034e-10
109935417	rs148533581	1.19314e-10	0.403964	-2.33034e-10
109935513	rs141791938	1.19314e-10	0.403964	-2.33034e-10
109935618	rs146246433	2.30188e-11	-1.4872e-10	-1.24148
109936547	rs38754	6.4821e-12	-1.21034	-1.29841
109937110	rs73193192	9.30202e-11	0.155024	-2.33034e-10
109937548	rs56396877	9.46319e-11	0.172202	-2.33034e-10
109938523	rs17157600	1.07565e-10	0.300301	-2.33034e-10
109938886	rs56847145	1.00603e-10	0.233394	-2.33034e-10
109938901	rs57329682	1.01535e-10	0.242609	-2.33034e-10
109938926	rs38755	5.09997e-12	-1.52515	-1.22341
109938984	rs10272558	1.34636e-10	0.524782	-2.33034e-10
109939133	rs73193197	1.37084e-10	0.542804	-2.33034e-10
109939167	rs10272725	2.79978e-10	1.49566	-0.238738
109939207	rs10272613	1.07121e-10	0.296164	-2.33034e-10
109939267	rs73193198	9.62789e-11	0.189457	-2.33034e-10
109939286	rs36025464	2.16541e-08	4.6587	0.946457
109939445	rs38756	3.5867e-10	0.479677	1.02493
109940330	rs73193200	1.13913e-10	0.357642	-2.33034e-10
109940790	rs79274460	6.80132e-11	-0.158091	-2.33034e-10
109940861	rs77371100	3.21933e-10	1.39655	-2.33034e-10
109940903	rs73193202	1.2714e-10	0.467498	-2.33034e-10
109941988	rs145071833	1.29636e-10	0.486936	-2.33034e-10
109942073	rs138853556	1.29636e-10	0.486936	-2.33034e-10
109942087	rs142609057	1.30778e-10	0.495711	-2.33034e-10
109943341	rs10487319	1.34093e-10	0.520739	-2.33034e-10
109943553	rs6977284	3.81266e-12	-1.81273	-1.22674
109943767	rs38758	2.33677e-11	-0.282356	-0.944081
109943907	rs10487320	3.80018e-12	-1.82237	-1.22037
109943929	rs34468992	8.39573e-09	5.76821	-1.11052
109944623	rs79955231	2.14818e-11	-1.4872e-10	-1.31058
109944809	rs34839279	9.40726e-09	5.89046	-1.11902
109945104	rs35262326	1.00055e-09	1.46132	1.06919
109945667	rs2188816	4.65212e-10	1.7647	-2.33034e-10
109945682	rs2188817	1.05028e-09	1.50039	1.07863
109946065	rs17157611	1.11904e-10	0.339851	-2.33034e-10
109946567	rs13241571	2.72118e-08	4.53667	1.29695
109946860	rs12537248	2.30576e-11	-0.245418	-0.994381
109948214	rs67541433	5.55659e-11	0.681414	-1.04164
109948217	rs35202782	1.12076e-09	1.74074	0.903231
109948586	rs73194709	1.26948e-10	0.465989	-2.33034e-10
109948789	rs4401782	1.25855e-10	0.457335	-2.33034e-10
109950597	rs73194713	1.22408e-10	0.429568	-2.33034e-10
109951976	rs35587918	1.10843e-09	1.75784	0.87507
109952271	rs111697182	1.12065e-10	0.341285	-2.33034e-10
109952926	rs142457428	1.96986e-11	-1.39724	-2.33034e-10
109953507	rs7797576	1.3219e-10	0.506445	-2.33034e-10
109953529	rs73194716	1.3219e-10	0.506445	-2.33034e-10
109953615	rs35569680	3.22118e-08	4.88382	1.11848
109953923	rs38760	2.52445e-11	-0.505733	-0.643452
109954077	rs77511760	2.60114e-11	-1.4872e-10	-1.11926
109954830	rs10257876	2.54812e-11	-1.4872e-10	-1.13985
109955092	rs6466326	1.11879e-09	1.81287	0.829334
109956525	rs56190842	1.10007e-10	0.322752	-2.33034e-10
109956698	rs17157618	1.34284e-10	0.522167	-2.33034e-10
109957274	rs56114986	2.76644e-08	4.75159	1.09852
109957358	rs17157620	1.08836e-09	1.7853	0.829334
109957500	rs17509785	1.90404e-08	4.78193	0.69459
109958306	rs993479	1.78961e-11	-1.49321	-2.33034e-10
109958550	rs10267528	1.19449e-10	0.405096	-2.33034e-10
109959047	rs73196534	1.17183e-10	0.385946	-2.33034e-10
109959170	rs17157622	1.19449e-10	0.405096	-2.33034e-10
109959755	rs17509853	3.39645e-08	4.85443	1.20085
109959873	rs75234610	1.7901e-10	1.91681	-1.10716
109959912	rs35981128	3.01088e-08	4.82582	1.10896
109960138	rs7802137	1.12825e-09	1.79237	0.858259
109960526	rs28883405	1.068e-09	1.73749	0.858259
109960603	rs147459118	1.30363e-11	-1.81006	-2.33034e-10
109960848	rs7806423	2.74326e-08	4.71639	1.12531
109961053	rs146531360	1.47165e-10	0.613761	-2.33034e-10
109961341	rs10234627	1.04747e-09	1.72774	0.848605
109961466	rs34220176	2.64568e-08	4.6906	1.11488
109961479	rs9770286	9.51789e-10	1.65323	0.827323
109961563	rs38761	2.61682e-11	-0.509032	-0.604216
109961960	rs16873061	1.44699e-10	0.59686	-2.33034e-10
109962022	rs38762	2.4351e-11	-0.605954	-0.579268
109962500	rs2188819	1.01481e-09	1.70748	0.837191
109962815	rs181722388	2.18742e-11	-1.4872e-10	-1.29248
109962849	rs17157629	1.10944e-10	0.331231	-2.33034e-10
109964389	rs141755723	1.39574e-11	-1.74178	-2.33034e-10
109964561	rs34690573	2.85227e-08	4.79505	1.08561
109964713	rs73196543	1.39373e-10	0.55936	-2.33034e-10
109964714	rs34523493	2.85227e-08	4.79505	1.08561
109965884	rs17431785	2.55847e-08	4.71639	1.05557
109966275	rs78034683	1.27582e-11	-1.83162	-2.33034e-10
109967140	rs12705676	4.43597e-10	1.71712	-2.33034e-10
109967384	rs78581243	3.49085e-11	-0.825062	-2.33034e-10
109968028	rs148478649	2.2873e-11	-1.4872e-10	-1.24783
109969150	rs34348726	2.55075e-08	4.72272	1.04622
109969407	rs17510090	8.7078e-10	3.45475	-1.06315
109970066	rs17157630	1.26948e-10	0.465989	-2.33034e-10
109971049	rs73196545	3.79008e-10	1.55977	-2.33034e-10
109971328	rs35977157	3.49901e-12	-1.82246	-1.30285
109972016	rs73196546	9.6453e-11	0.191264	-2.33034e-10
109972303	rs73196548	1.27242e-10	0.468297	-2.33034e-10
109972525	rs35196463	2.39942e-08	4.60783	1.09994
109974056	rs10249803	1.16954e-09	1.77102	0.915556
109974564	rs7778637	3.19391e-08	4.79543	1.19837
109974883	rs117186061	1.78533e-09	4.3866	-1.27704
109975709	rs73196551	9.8863e-11	0.215943	-2.33034e-10
109975872	rs73196552	1.39373e-10	0.55936	-2.33034e-10
109976896	rs148777825	2.85622e-11	-1.4872e-10	-1.02571
109977075	rs75319255	2.39508e-11	-1.20179	-2.33034e-10
109977829	rs10257748	5.30364e-09	3.10695	1.09141
109978060	rs10244422	5.38058e-09	3.21259	1.00017
109978143	rs73196555	1.47454e-10	0.615725	-2.33034e-10
109978465	rs38763	1.88762e-10	1.43398	-0.571283
109979200	rs73196558	1.37751e-11	-1.75493	-2.33034e-10
109979481	rs6962931	1.39821e-11	-1.74002	-2.33034e-10
109980531	rs73196561	1.3986e-11	-1.73974	-2.33034e-10
109980648	rs6968496	5.49395e-08	5.35153	1.18466
109980816	rs6948933	1.6131e-07	6.21293	1.40036
109981131	rs113441670	7.87083e-11	-0.0120442	-2.33034e-10
109981359	rs10244798	5.39004e-08	5.36211	1.15499
109981696	rs34444259	1.53948e-07	6.28981	1.27677
109981737	rs10245281	1.38568e-11	-1.74902	-2.33034e-10
109981924	rs10260835	1.3986e-11	-1.73974	-2.33034e-10
109982051	rs10245442	5.36451e-08	5.36785	1.14451
109982060	rs13240708	1.58002e-07	6.21293	1.37964
109982214	rs141315908	4.48705e-11	-1.4872e-10	-0.574013
109982366	rs10248760	1.3942e-11	-1.74289	-2.33034e-10
109982581	rs6959375	5.29422e-08	5.31983	1.17933
109982681	rs6959157	5.82513e-08	5.42599	1.16874
109982755	rs6959300	1.39204e-11	-1.74444	-2.33034e-10
109983032	rs116866571	3.44048e-10	1.46299	-2.33034e-10
109983191	rs6960164	1.55636e-07	6.2495	1.32798
109983462	rs73196566	1.78635e-11	-1.49503	-2.33034e-10
109983540	rs10253093	5.54235e-08	5.42599	1.11898
109983833	rs73196568	1.70338e-11	-1.54259	-2.33034e-10
109984004	rs12705677	2.88687e-10	1.28755	-2.33034e-10
109984281	rs77240401	3.97629e-11	-0.694859	-2.33034e-10
109985379	rs1034632	4.81022e-08	5.36368	1.03961
109985474	rs73196570	1.27928e-11	-1.82891	-2.33034e-10
109985499	rs6975128	3.96215e-08	5.20894	1.0004
109987031	rs1859027	1.52641e-07	6.36866	1.18939
109987423	rs12705678	1.37097e-07	6.25477	1.19588
109987530	rs78226473	1.31009e-11	-1.80511	-2.33034e-10
109987885	rs28478251	1.39601e-11	-1.74159	-2.33034e-10
109987979	rs28701088	1.40494e-11	-1.73522	-2.33034e-10
109988159	rs28373188	1.40494e-11	-1.73522	-2.33034e-10
109988218	rs117209756	1.27881e-11	-1.82928	-2.33034e-10
109988516	rs117851098	3.14634e-11	-1.4872e-10	-0.928966
109988532	rs55829938	2.12251e-11	-1.32261	-2.33034e-10
109988742	rs10252376	1.40494e-11	-1.73522	-2.33034e-10
109988760	rs10252177	1.40043e-11	-1.73843	-2.33034e-10
109989061	rs2396224	1.36444e-11	-1.76446	-2.33034e-10
109989095	rs10268181	1.40723e-11	-1.73359	-2.33034e-10
109989166	rs6945910	1.3368e-07	6.2495	1.17592
109989253	rs55808876	1.42365e-11	-1.72198	-2.33034e-10
109989631	rs188412441	2.86522e-11	-1.4872e-10	-1.02256
109989980	rs77026234	2.18352e-11	-1.4872e-10	-1.29427
109990355	rs200336948	2.96576e-11	-1.4872e-10	-0.988073
109990829	rs185154714	1.41399e-11	-1.72879	-2.33034e-10
109991500	rs143123591	1.5661e-11	-1.62662	-2.33034e-10
109992146	rs7811811	1.53582e-07	6.32816	1.23604
109992228	rs113048882	1.40723e-11	-1.73359	-2.33034e-10
109992409	rs113437610	1.39821e-11	-1.74002	-2.33034e-10
109992733	rs113168966	1.42613e-11	-1.72025	-2.33034e-10
109993145	rs12705679	1.48664e-07	6.31573	1.21592
109993314	rs140572612	1.67883e-11	-1.55711	-2.33034e-10
109993321	rs6951667	1.39601e-11	-1.74159	-2.33034e-10
109993384	rs35622757	1.53102e-07	6.35565	1.20541
109993636	rs184304768	1.80275e-11	-1.4859	-2.33034e-10
109994806	rs71572812	1.51062e-07	6.29143	1.25623
109995468	rs6466327	1.39699e-07	6.24034	1.22911
109995663	rs139275461	2.29947e-11	-1.24253	-2.33034e-10
109995681	rs144159014	2.64266e-11	-1.4872e-10	-1.10342
109996607	rs10226697	1.40267e-11	-1.73683	-2.33034e-10
109996728	rs7800766	1.42381e-07	6.25967	1.2288
109996778	rs10226840	1.40267e-11	-1.73683	-2.33034e-10
109996916	rs7801331	1.39137e-07	6.2495	1.21592
109997876	rs10267850	1.40267e-11	-1.73683	-2.33034e-10
109999617	rs28870225	1.40043e-11	-1.73843	-2.33034e-10
109999623	rs28882985	1.39821e-11	-1.74002	-2.33034e-10
109999681	rs56072738	2.15215e-11	-1.30874	-2.33034e-10
110000150	rs73196578	1.39383e-11	-1.74315	-2.33034e-10
110000196	rs73196580	1.86048e-11	-1.45438	-2.33034e-10
110000693	rs73196581	1.36239e-11	-1.76597	-2.33034e-10
110001055	rs28889336	1.40043e-11	-1.73843	-2.33034e-10
110001807	rs35225416	8.86187e-08	5.83896	1.17534
110002507	rs75853268	1.74007e-10	-1.4872e-10	0.781304
110002668	rs10085413	1.40954e-11	-1.73195	-2.33034e-10
110003084	rs6972687	8.00325e-08	5.76762	1.14477
110003228	rs149327556	3.45275e-11	-1.4872e-10	-0.836035
110003398	rs28623323	1.97832e-11	-1.39296	-2.33034e-10
110003506	rs73716168	2.53693e-07	6.71302	1.35306
110003852	rs38768	1.48525e-11	-1.67963	-2.33034e-10
110004654	rs73716169	2.63002e-07	6.74906	1.35306
110005138	rs117360219	1.1026e-10	-1.4872e-10	0.32505
110005929	rs73196583	1.37161e-11	-1.75922	-2.33034e-10
110006766	rs76404292	3.78726e-11	-1.4872e-10	-0.743566
110006944	rs55696092	1.41187e-11	-1.73029	-2.33034e-10
110007612	rs10257383	1.41187e-11	-1.73029	-2.33034e-10
110007749	rs10228293	1.41399e-11	-1.72879	-2.33034e-10
110009145	rs147391142	2.60808e-07	6.69307	1.40067
110009661	rs13232412	7.27164e-07	7.75528	1.36383
110010049	rs13247393	7.76398e-07	7.84149	1.34314
110010335	rs12536111	1.77217e-11	-1.26968	-0.233321
110010716	rs35134657	4.35728e-07	7.53758	1.0694
110011020	rs146386495	2.15668e-11	-1.4872e-10	-1.30664
110011497	rs56101192	4.85502e-07	7.65856	1.05658
110011981	rs55814644	4.78478e-07	7.56474	1.13584
110012188	rs73196585	1.39535e-11	-1.74206	-2.33034e-10
110012929	rs73198742	1.4212e-11	-1.7237	-2.33034e-10
110013473	rs73198743	1.88656e-11	-1.44045	-2.33034e-10
110013503	rs73198744	1.38329e-11	-1.75074	-2.33034e-10
110013727	rs73198745	1.37136e-11	-1.75941	-2.33034e-10
110014444	rs143013880	4.64399e-11	-0.539634	-2.33034e-10
110014604	rs148708854	2.18297e-11	-1.4872e-10	-1.29452
110014874	rs117285007	7.03449e-11	-0.124383	-2.33034e-10
110014987	rs10487321	4.69164e-11	-0.751682	0.222256
110015067	rs10257901	8.43293e-07	7.95233	1.31495
110015438	rs78024170	2.38076e-11	-1.4872e-10	-1.20779
110015588	rs17432057	6.02375e-07	7.56877	1.36207
110015927	rs73198746	1.37921e-11	-1.7537	-2.33034e-10
110015990	rs117328700	1.29395e-11	-1.81751	-2.33034e-10
110016909	rs2159699	4.55142e-07	7.51488	1.13569
110016970	rs2159700	6.0695e-08	5.39904	1.23678
110017222	rs12155146	1.70475e-08	5.36597	-2.33034e-10
110017419	rs73198747	1.90374e-11	-1.43138	-2.33034e-10
110018006	rs112490766	1.13431e-10	0.353401	-2.33034e-10
110018065	rs73198751	2.16365e-11	-1.30341	-2.33034e-10
110018099	rs17157641	1.59141e-08	5.65002	-0.352849
110018441	rs144754912	3.18941e-11	-1.4872e-10	-0.915371
110018804	rs114621654	1.42859e-11	-1.71852	-2.33034e-10
110019407	rs79788659	2.76004e-11	-1.4872e-10	-1.05996
110019443	rs117201016	1.37699e-11	-1.7553	-2.33034e-10
110019456	rs73198752	1.79559e-11	-1.48988	-2.33034e-10
110019458	rs112497609	1.41234e-11	-1.72996	-2.33034e-10
110020445	rs2007610	1.12545e-10	1.64525	-1.29969
110020954	rs12705680	2.964e-07	7.05642	1.16525
110021314	rs12705681	3.11425e-07	7.09519	1.17593
110021365	rs62478776	4.31322e-10	1.68906	-2.33034e-10
110021548	rs73198754	1.71013e-11	-1.53864	-2.33034e-10
110021563	rs12705682	3.11425e-07	7.09519	1.17593
110022077	rs13239937	2.84054e-07	7.01388	1.16525
110022239	rs10487322	4.27535e-08	5.12986	1.15555
110022475	rs17432316	2.81313e-07	7.01388	1.15555
110022482	rs17134812	1.71445e-11	-1.53611	-2.33034e-10
110022685	rs35620972	2.93799e-07	6.97529	1.23757
110022821	rs34917604	2.79676e-07	6.97529	1.1883
110022830	rs13243231	3.92363e-08	4.97997	1.2196
110023361	rs17157642	1.29885e-08	5.73	-0.635965
110023933	rs6963665	3.35218e-07	7.01388	1.33086
110024019	rs12705683	1.42445e-07	6.13599	1.35293
110024201	rs55770625	1.70158e-11	-1.54365	-2.33034e-10
110025004	rs12705684	1.14611e-07	5.95065	1.32086
110025042	rs73198761	1.66133e-11	-1.56759	-2.33034e-10
110025379	rs17432399	3.37803e-07	7.02542	1.32701
110025545	rs149010728	1.69314e-11	-1.54862	-2.33034e-10
110025952	rs11979408	1.88791e-11	-0.739828	-0.699908
110026043	rs12705685	3.00167e-07	6.86378	1.37052
110026066	rs12705686	2.98045e-07	6.82551	1.4017
110026876	rs17432489	3.45172e-08	4.69735	1.37407
110026984	rs7812078	9.34199e-11	1.43812	-1.27881
110027066	rs73198766	1.67702e-11	-1.55819	-2.33034e-10
110027724	rs12705687	1.21764e-07	5.95149	1.38056
110027812	rs4140833	2.50115e-07	6.78574	1.26614
110028210	rs4140830	1.43274e-07	6.28103	1.21369
110028274	rs4140831	1.21827e-07	6.12958	1.20298
110028305	rs4140832	7.68784e-12	-1.63965	-0.698503
110028555	rs77210990	1.46994e-11	-1.68999	-2.33034e-10
110028559	rs12705688	2.89638e-08	4.53875	1.35726
110028739	rs74599628	4.08157e-08	7.24876	-1.00973
110028856	rs35795741	4.1556e-08	7.32362	-1.06662
110029087	rs6466329	3.43575e-05	13.337	-0.36251
110029478	rs2109736	9.98661e-11	1.19667	-0.970631
110030165	rs77191146	1.54194e-11	-1.64216	-2.33034e-10
110030196	rs2109737	2.15837e-11	-1.30586	-2.33034e-10
110030443	rs73198770	1.53182e-11	-1.64875	-2.33034e-10
110030470	rs79302564	1.71157e-11	-1.5378	-2.33034e-10
110030900	rs149380982	2.1491e-11	-1.4872e-10	-1.31016
110031160	rs7805400	1.28505e-08	6.24156	-1.15822
110031226	rs7805420	8.20332e-11	0.995914	-0.966582
110031234	rs11972343	0.000130572	14.6844	-0.374779
110031342	rs7809285	7.5873e-11	0.918054	-0.966786
110031901	rs10215897	7.75275e-11	0.925808	-0.952968
110032013	rs117662319	1.43495e-11	-1.71407	-2.33034e-10
110032330	rs13233752	0.000126838	14.616	-0.335378
110032926	rs10224745	3.01799e-11	0.339604	-1.31022
110032932	rs77651531	3.37102e-11	-1.4872e-10	-0.859993
110033324	rs55734454	1.26762e-08	6.21517	-1.14547
110033359	rs12705689	9.6548e-11	1.14963	-0.957379
110033545	rs77047223	1.2928e-11	-1.8184	-2.33034e-10
110033874	rs11764566	4.24532e-11	0.680777	-1.31017
110033930	rs117369059	5.49279e-11	-1.4872e-10	-0.371771
110033949	rs73198772	1.52081e-11	-1.65596	-2.33034e-10
110034245	rs10272740	9.85963e-11	1.17967	-0.966424
110034353	rs4730428	3.9072e-11	0.597515	-1.3099
110034371	rs78329419	4.3637e-08	6.30587	-2.33034e-10
110034378	rs11982765	0.000964585	15.5304	0.778996
110034489	rs73198773	1.67454e-11	-1.55967	-2.33034e-10
110035420	rs146894464	2.19552e-11	-1.4872e-10	-1.28879
110035430	rs66508170	6.25367e-08	7.3088	-0.643087
110036128	rs150441942	2.1648e-11	-1.4872e-10	-1.30288
110036296	rs138209256	1.7488e-11	-1.51628	-2.33034e-10
110036332	rs10225027	6.57875e-08	7.25864	-0.542253
110036353	rs10240576	1.80611e-11	-1.48403	-2.33034e-10
110036519	rs10487323	6.71346e-05	14.1041	-0.4597
110036601	rs10487324	7.90077e-05	14.2731	-0.465826
110036626	rs34585749	3.19233e-08	6.54145	-0.548154
110036803	rs7799593	1.67478e-11	-1.55952	-2.33034e-10
110037249	rs11764402	1.46277e-08	6.3903	-1.17742
110037371	rs10487325	6.95097e-05	14.1654	-0.486199
110038910	rs148623484	1.06806e-10	-1.4872e-10	0.293221
110039040	rs141144345	2.15272e-11	-1.4872e-10	-1.30847
110039196	rs7783665	0.00301304	16.6299	0.818562
110039723	rs7787637	1.95707e-11	-1.40376	-2.33034e-10
110040342	rs56333379	2.16727e-06	9.7895	0.421691
110040777	rs7811817	1.32356e-11	-1.79488	-2.33034e-10
110040835	rs117325372	1.56712e-11	-1.62597	-2.33034e-10
110040838	rs149859638	5.73737e-11	-1.4872e-10	-0.328206
110040894	rs148939755	2.46296e-11	-1.4872e-10	-1.17385
110041207	rs79692400	2.56995e-11	-1.4872e-10	-1.13132
110041276	rs73198781	1.57419e-11	-1.62147	-2.33034e-10
110042802	rs150177009	2.60484e-11	-1.4872e-10	-1.11783
110042806	rs186025725	1.49393e-11	-1.77861	0.104811
110043681	rs13228785	2.09097e-07	7.57817	0.294593
110043876	rs115117586	1.35258e-11	-1.77319	-2.33034e-10
110044643	rs56190346	1.56427e-07	7.75205	-0.169495
110044916	rs13232899	0.0273469	18.6219	1.03216
110044973	rs75917979	2.23399e-11	-1.4872e-10	-1.27142
110045935	rs77959744	1.38494e-11	-1.74955	-2.33034e-10
110046163	rs55676429	1.67001e-11	-1.56238	-2.33034e-10
110046234	rs190506870	1.49117e-11	-1.67565	-2.33034e-10
110046551	rs6953811	0.0520538	19.2656	1.03216
110046613	rs66972135	1.2907e-07	7.56881	-0.178492
110046716	rs6974080	7.16958e-11	1.01603	-1.12139
110046765	rs6954034	7.32319e-11	1.03723	-1.12139
110047471	rs6968385	2.23561e-07	7.7345	0.205146
110047964	rs4730430	0.00112324	15.56	0.9017
110048127	rs58890786	2.12985e-07	7.70479	0.186399
110048392	rs4730431	3.84608e-11	0.444012	-1.17217
110048614	rs11761966	1.63639e-07	7.92654	-0.298913
110048623	rs143132084	1.43885e-11	-1.71137	-2.33034e-10
110048893	rs211829	0.0241282	18.5259	1.00292
110049166	rs116391882	1.4071e-11	-1.73368	-2.33034e-10
110049300	rs211827	4.01243e-11	0.495597	-1.18141
110049353	rs211826	0.0250179	18.4437	1.12137
110049380	rs211825	3.87655e-11	0.461145	-1.18141
110049463	rs211824	0.00138195	15.7768	0.892136
110049917	rs12532688	0.0336958	18.7259	1.13691
110050127	rs211823	3.34754e-11	0.44319	-1.31017
110050180	rs73198785	2.21637e-11	-1.27934	-2.33034e-10
110050222	rs78210350	2.16899e-11	-1.4872e-10	-1.30095
110050404	rs211822	3.34749e-11	0.44319	-1.31019
110050623	rs211821	0.0353618	18.7259	1.18517
110051262	rs2106755	2.24397e-11	-1.26696	-2.33034e-10
110051306	rs211820	0.00281732	16.3126	1.0687
110051703	rs180680945	1.25919e-09	2.76043	-2.33034e-10
110052160	rs117040557	1.28749e-11	-1.82251	-2.33034e-10
110052349	rs211817	4.97997e-11	0.714776	-1.18456
110053604	rs55634663	2.22232e-07	7.6535	0.280179
110053849	rs73198788	1.31125e-11	-1.80423	-2.33034e-10
110054522	rs916786	2.11842e-06	9.67804	0.510346
110054993	rs211815	3.17496e-11	0.390492	-1.3104
110055482	rs148186985	6.85113e-11	-1.4872e-10	-0.150795
110056000	rs6974218	0.112843	19.6593	1.41215
110056350	rs6978971	1.90609e-11	-1.43015	-2.33034e-10
110056359	rs138288963	1.28713e-11	-1.8228	-2.33034e-10
110056637	rs149611776	5.34104e-11	-1.4872e-10	-0.399787
110056953	rs6979574	2.23425e-11	-1.2713	-2.33034e-10
110057178	rs140181389	6.15743e-11	-1.4872e-10	-0.257548
110057577	rs77989064	2.82994e-10	-1.4872e-10	1.26763
110057928	rs139168965	1.8967e-11	-1.43509	-2.33034e-10
110058388	rs67820402	2.71368e-11	-1.21749	0.140589
110058396	rs211813	4.68942e-11	0.659082	-1.18898
110058448	rs6961430	0.109291	19.4845	1.55496
110058717	rs11770081	2.3121e-07	8.07786	-0.104573
110059141	rs56725764	3.69355e-06	10.0594	0.684908
110059207	rs186014988	1.87181e-11	-1.4483	-2.33034e-10
110059561	rs1396173	5.46355e-06	9.73542	1.40039
110059570	rs1396174	5.47727e-06	9.73542	1.4029
110059707	rs112871763	1.27998e-11	-1.82836	-2.33034e-10
110059908	rs117602021	2.07055e-11	-1.34739	-2.33034e-10
110059983	rs7783185	3.54464e-06	10.0177	0.685426
110060417	rs73198792	2.07055e-11	-1.34739	-2.33034e-10
110060915	rs1508195	1.33019e-06	9.23481	0.488233
110061439	rs187311665	2.29384e-11	-1.4872e-10	-1.24498
110061532	rs11769357	2.02888e-06	9.57318	0.572018
110061931	rs11769471	2.02888e-06	9.57318	0.572018
110062988	rs56211842	3.94505e-11	-0.702747	-2.33034e-10
110063352	rs7783293	1.69125e-06	9.41283	0.550361
110063424	rs7783802	1.79723e-06	9.46374	0.560224
110063445	rs7802575	1.69125e-06	9.41283	0.550361
110063732	rs7783872	1.72689e-06	9.41283	0.571214
110064179	rs117364154	5.25643e-11	-0.415755	-2.33034e-10
110064582	rs916785	1.66201e-06	9.44256	0.503187
110065062	rs6976439	1.79209e-07	7.86314	-0.144624
110065152	rs73198796	2.26301e-08	6.91697	-1.26773
110065920	rs1876503	6.40597e-08	6.68978	-2.33034e-10
110066016	rs1508196	1.90392e-07	7.91501	-0.135961
110066026	rs1508197	1.36757e-06	9.22302	0.527735
110066554	rs66620769	1.65341e-06	9.41283	0.527735
110066611	rs147478500	1.29603e-11	-1.8159	-2.33034e-10
110066980	rs6948951	2.52369e-07	8.18812	-0.127265
110067208	rs6967164	2.86486e-11	0.280718	-1.30341
110067344	rs1396177	2.12333e-07	8.03591	-0.147792
110068084	rs73203207	2.00053e-11	-1.3818	-2.33034e-10
110069015	rs6969410	0.161702	19.5201	1.91111
110069246	rs79034764	3.01888e-11	-1.4872e-10	-0.97032
110070061	rs117030277	9.67011e-11	0.193832	-2.33034e-10
110070265	rs143387267	3.93347e-11	-1.4872e-10	-0.705687
110070924	rs6959956	1.97127e-06	9.52392	0.592478
110071111	rs79186292	1.27594e-11	-1.83153	-2.33034e-10
110071282	rs73203211	1.71825e-11	-1.5339	-2.33034e-10
110071514	rs211793	4.16002e-11	0.603987	-1.25368
110071923	rs13235769	2.04638e-11	-1.35914	-2.33034e-10
110072063	rs765361	3.80192e-06	9.54439	1.22883
110072120	rs117248471	5.44201e-11	-1.4872e-10	-0.381059
110072128	rs211792	0.114727	19.1268	1.96125
110072646	rs211791	3.91324e-11	0.56876	-1.2796
110072910	rs211790	2.95127e-11	0.270316	-1.26329
110073422	rs73203213	1.39346e-11	-1.74342	-2.33034e-10
110073549	rs12669452	2.17778e-06	10.0624	0.153623
110073755	rs7807720	0.131304	18.8845	2.33851
110073762	rs12667205	4.4772e-07	8.61799	0.0161362
110074144	rs6466334	1.40902e-06	9.1288	0.651805
110074276	rs9656169	0.141499	18.8932	2.40454
110075577	rs211801	2.51763e-07	7.48715	0.5713
110075683	rs75375159	2.1755e-11	-1.4872e-10	-1.29795
110076139	rs1858033	2.73505e-11	-1.44725	0.37819
110076140	rs211800	4.50896e-07	8.11956	0.521641
110076387	rs1848382	2.89741e-08	7.04239	-1.14603
110076424	rs211799	7.66895e-10	2.26456	-2.33034e-10
110076977	rs118157672	6.19462e-11	-1.4872e-10	-0.251526
110077294	rs141871664	1.04408e-10	0.270513	-2.33034e-10
110077530	rs75810513	2.15187e-11	-1.4872e-10	-1.30887
110077900	rs211798	0.00552126	17.2878	0.766273
110078237	rs211797	7.43115e-11	1.22836	-1.29788
110078549	rs169833	4.28847e-11	0.641566	-1.26084
110079490	rs73203220	1.51855e-11	-1.65745	-2.33034e-10
110079660	rs1811183	2.62897e-11	-1.41712	0.30851
110080212	rs147994116	1.73858e-11	-1.52214	-2.33034e-10
110080524	rs17157688	1.58115e-11	-1.61706	-2.33034e-10
110080785	rs73203224	1.28374e-11	-1.82543	-2.33034e-10
110081451	rs140057772	2.08589e-11	-1.34001	-2.33034e-10
110082432	rs2396248	7.59088e-11	-1.4872e-10	-0.0482607
110083052	rs211812	3.94719e-11	0.570299	-1.2725
110083672	rs211811	7.25616e-11	0.863261	-0.956617
110083933	rs7779275	1.74888e-11	-1.51623	-2.33034e-10
110084080	rs17157691	1.49161e-11	-1.67535	-2.33034e-10
110084795	rs145604131	1.54907e-11	-1.63755	-2.33034e-10
110085734	rs12673482	3.881e-07	7.67342	0.817808
110086333	rs113968490	1.42516e-11	-1.72092	-2.33034e-10
110086551	rs148188769	1.35935e-11	-1.7682	-2.33034e-10
110086748	rs142766181	1.31728e-11	-1.79964	-2.33034e-10
110088215	rs6466336	2.76247e-07	7.47962	0.671639
110088605	rs73203229	1.47341e-11	-1.68763	-2.33034e-10
110088623	rs211809	3.84067e-11	0.410408	-1.13997
110089052	rs11543791	2.14812e-11	-1.4872e-10	-1.31061
110089321	rs211808	4.61092e-11	0.589992	-1.13677
110089579	rs77317635	1.30886e-11	-1.80605	-2.33034e-10
110089725	rs12056213	2.67182e-07	7.49777	0.620122
110089960	rs140900247	1.31367e-11	-1.80238	-2.33034e-10
110090160	rs17157702	2.1495e-11	-1.4872e-10	-1.30997
110090699	rs6972309	2.84101e-07	7.50896	0.670335
110091388	rs211805	0.00963059	18.3188	0.291666
110091460	rs211804	4.22138e-11	0.499358	-1.1344
110091748	rs211803	1.97347e-11	-0.213555	-1.18186
110093540	rs73203236	2.33904e-11	-1.22547	-2.33034e-10
110093598	rs73203237	1.5658e-11	-1.62681	-2.33034e-10
110093849	rs369710	2.13941e-11	-0.0145644	-1.30011
110094436	rs12705693	2.10575e-11	-0.0304139	-1.30012
110094598	rs73203239	2.07291e-11	-0.0461956	-1.30006
110095056	rs402946	2.32329e-11	0.0673227	-1.29955
110095211	rs416050	2.32329e-11	0.0673227	-1.29955
110095423	rs4289740	1.5418e-11	-1.64225	-2.33034e-10
110095539	rs404346	2.24939e-11	0.035	-1.29955
110095769	rs73203242	1.56479e-11	-1.62746	-2.33034e-10
110095873	rs506174	1.97381e-11	-0.0946872	-1.30055
110096005	rs74722571	2.1494e-11	-1.4872e-10	-1.31002
110096076	rs6466337	2.21356e-11	0.0189402	-1.29955
110096274	rs7795082	2.17386e-11	0.00135287	-1.30006
110096685	rs396911	1.89386e-11	-0.134613	-1.30198
110096700	rs398881	1.89301e-11	-0.134613	-1.30243
110097040	rs367898	2.02336e-11	-0.203288	-1.16716
110097152	rs73203246	1.57528e-11	-1.62077	-2.33034e-10
110097308	rs1396176	0.00158036	13.7604	3.04271
110097834	rs143035624	2.60283e-11	-1.4872e-10	-1.11861
110097900	rs503447	1.90853e-11	-0.125626	-1.30325
110098245	rs111545830	2.06801e-11	-0.0461956	-1.30243
110098358	rs112121835	6.77775e-08	6.34507	0.401122
110098413	rs150848264	2.15026e-11	-1.4872e-10	-1.30962
110098577	rs139283814	6.83766e-11	-0.152761	-2.33034e-10
110098776	rs492778	1.97479e-11	-0.0946872	-1.30006
110099384	rs73203247	2.33904e-11	-1.22547	-2.33034e-10
110099852	rs12534281	0.00141513	13.6718	3.02087
110099855	rs73203249	1.58009e-11	-1.61772	-2.33034e-10
110100055	rs373396	6.18124e-08	6.38665	0.26742
110100334	rs437486	6.30084e-08	6.40581	0.26742
110100337	rs437491	2.5192e-11	-1.4872e-10	-1.15127
110100490	rs66494468	3.00405e-07	8.67077	-0.435671
110100602	rs79981024	1.48473e-08	5.22778	-2.33034e-10
110100620	rs73203251	2.30857e-11	-1.23858	-2.33034e-10
110101388	rs75975973	2.14916e-11	-1.4872e-10	-1.31013
110101546	rs442451	1.89028e-11	-0.293852	-1.14463
110101603	rs398554	1.89462e-11	-0.293852	-1.14234
110101707	rs422534	5.4384e-08	6.267	0.259029
110101721	rs446094	5.4384e-08	6.267	0.259029
110101796	rs422305	5.4384e-08	6.267	0.259029
110101928	rs449628	5.46748e-08	6.2909	0.240466
110101989	rs143086949	1.3379e-11	-1.78411	-2.33034e-10
110102062	rs73203253	2.31832e-11	-1.23436	-2.33034e-10
110102773	rs138833568	2.42472e-11	-1.4872e-10	-1.18949
110103010	rs10953660	1.25563e-07	7.83442	-0.471651
110103058	rs399827	1.66282e-07	5.97067	1.67298
110103345	rs144652829	1.27484e-11	-1.83239	-2.33034e-10
110103400	rs406772	5.47594e-08	6.29186	0.241053
110103953	rs401228	5.45048e-08	6.29186	0.236393
110104220	rs10248611	0.000985177	13.3408	2.98972
110104450	rs409006	1.84179e-11	-0.324443	-1.14003
110104637	rs396706	3.36274e-08	6.05589	-0.0105859
110104703	rs117781477	1.51249e-11	-1.66145	-2.33034e-10
110104901	rs12535517	3.12264e-11	-1.4872e-10	-0.93653
110105380	rs78553134	2.20613e-11	-1.4872e-10	-1.28397
110105632	rs76353531	2.15134e-11	-1.4872e-10	-1.30912
110105905	rs16873085	2.15483e-11	-1.4872e-10	-1.30749
110105967	rs929219	6.19788e-05	13.5645	-2.33034e-10
110106165	rs7782513	1.97669e-07	7.40619	0.410366
110106381	rs440887	3.15988e-08	5.98456	-0.00147473
110106389	rs117362044	1.477e-11	-1.68519	-2.33034e-10
110106507	rs388129	2.0724e-11	-0.188199	-1.1583
110106568	rs440558	5.03396e-08	6.17198	0.27677
110106593	rs440568	2.98352e-08	5.89128	0.0343721
110106697	rs6953798	0.00195509	13.9732	3.04271
110107343	rs117811332	2.16277e-11	-1.4872e-10	-1.30382
110107348	rs10226721	2.39777e-11	-0.0564092	-1.14426
110107415	rs488285	4.93194e-08	5.29291	1.13537
110107850	rs437727	8.86193e-08	5.25812	1.7562
110108202	rs407050	9.31371e-08	5.28528	1.77876
110108362	rs75913304	2.15068e-11	-1.4872e-10	-1.30942
110108451	rs6955783	1.56067e-11	-1.63009	-2.33034e-10
110108696	rs440983	1.10892e-07	5.38774	1.85078
110108836	rs367291	1.13608e-07	5.38774	1.87498
110108966	rs370565	1.09114e-07	5.34738	1.87498
110109061	rs76733196	4.63078e-10	-1.4872e-10	1.7601
110109220	rs148377045	1.6778e-11	-1.55772	-2.33034e-10
110109557	rs425466	1.78316e-07	5.68194	2.03158
110109564	rs420177	2.21341e-11	0.0299625	-1.31064
110109590	rs2023788	9.25206e-11	-1.08857	1.23821
110109842	rs112298599	5.85106e-12	-1.34681	-1.26436
110109850	rs113022202	1.33315e-11	-1.78767	-2.33034e-10
110109897	rs11762939	4.17144e-07	8.15578	0.407613
110109955	rs143928747	2.7441e-11	-1.4872e-10	-1.06575
110110003	rs187765107	1.54422e-11	-1.64069	-2.33034e-10
110110026	rs139707460	5.75075e-09	5.53735	-1.25805
110110187	rs11762979	2.85383e-10	2.13066	-0.854622
110112426	rs2021079	9.11357e-12	-0.931131	-1.2369
110112470	rs62478818	2.38944e-07	8.53653	-0.530341
110112504	rs555594992	1.73392e-10	-1.4872e-10	0.77776
110112643	rs117522054	2.04429e-11	-1.36016	-2.33034e-10
110112652	rs2079003	9.15752e-12	-0.917957	-1.24526
110112732	rs6957600	3.74353e-12	-1.77848	-1.27929
110112929	rs441666	1.05271e-11	-0.71416	-1.30968
110113266	rs76095700	9.1135e-12	-0.917957	-1.25008
110113375	rs75080353	2.16871e-10	2.05504	-1.05353
110113385	rs7795280	2.31254e-07	8.53653	-0.563053
110115183	rs150674021	2.3607e-10	2.05504	-0.968705
110115429	rs201135436	4.56631e-11	-1.4872e-10	-0.556502
110115481	rs6955384	3.63985e-12	-1.82054	-1.26531
110115592	rs487521	1.92458e-11	-0.1146	-1.3059
110115719	rs144491294	1.86175e-07	8.44428	-0.687627
110115750	rs511658	3.87176e-11	-1.22241	0.500914
110115846	rs151082707	3.62237e-12	-1.82466	-1.26601
110116009	rs7458696	8.92008e-12	-0.904607	-1.28488
110117439	rs141155783	3.64079e-12	-1.82059	-1.265
110117630	rs62478821	1.74398e-07	8.4557	-0.764393
110118045	rs12705694	1.91331e-10	1.96182	-1.08561
110118511	rs28522653	1.31061e-11	-0.525	-1.27972
110118837	rs117431975	1.72442e-10	-1.4872e-10	0.772266
110119436	rs55708312	1.4027e-11	-0.476082	-1.26072
110119477	rs2221639	1.17233e-11	-0.606395	-1.30982
110119961	rs2102410	1.72e-10	1.86661	-1.09692
110120158	rs117789627	1.29272e-11	-1.81846	-2.33034e-10
110120191	rs10234862	2.47492e-07	8.4557	-0.414353
110120931	rs147501037	2.46545e-11	-1.4872e-10	-1.17283
110121008	rs1588196	1.28731e-11	-1.82265	-2.33034e-10
110121013	rs1588195	1.03625e-11	-0.734547	-1.30505
110121143	rs117808235	2.20937e-10	1.95804	-0.937948
110121163	rs117230625	3.62225e-12	-1.82867	-1.26202
110121343	rs73205226	1.44625e-11	-0.441814	-1.26442
110122142	rs28827901	1.05046e-11	-0.715417	-1.31056
110122615	rs2940382	1.36921e-11	-0.508936	-1.25203
110123374	rs2940380	1.48403e-11	-0.492578	-1.18787
110123553	rs187622738	1.27891e-11	-1.8292	-2.33034e-10
110123697	rs1508184	1.15467e-11	-0.631231	-1.30016
110123939	rs114383809	1.35204e-11	-1.77359	-2.33034e-10
110123977	rs149456011	1.27491e-11	-1.83233	-2.33034e-10
110124829	rs78500913	3.69393e-12	-1.81491	-1.25619
110125420	rs2940378	1.00918e-11	-0.760587	-1.30548
110125792	rs1548165	1.0456e-11	-0.735414	-1.29521
110126006	rs111977942	1.31409e-11	-1.80206	-2.33034e-10
110126024	rs1548164	9.70973e-12	-0.81465	-1.29001
110126445	rs1508183	1.34865e-11	-0.525194	-1.25091
110127814	rs2966404	8.81158e-12	-0.891094	-1.31063
110128015	rs77046576	3.75954e-12	-1.78787	-1.26562
110128091	rs10275471	1.07494e-11	-0.716609	-1.28633
110128723	rs144317094	3.14461e-11	-0.929519	-2.33034e-10
110128724	rs148380742	2.91974e-11	-1.00371	-2.33034e-10
110129145	rs12705695	9.42501e-12	-0.844198	-1.29023
110129428	rs113072162	1.3128e-11	-1.80304	-2.33034e-10
110129726	rs55669353	3.12714e-10	2.57695	-1.20946
110129732	rs117393943	3.73829e-12	-1.79243	-1.26673
110129789	rs2940375	7.91289e-12	-0.998839	-1.31046
110129793	rs62465627	1.62225e-11	-1.59139	-2.33034e-10
110129946	rs925153	9.29781e-12	-0.849601	-1.29841
110130255	rs1508182	2.09627e-10	2.05723	-1.08969
110130260	rs2940374	8.4977e-12	-0.927465	-1.31053
110130784	rs1605569	9.29051e-12	-0.849601	-1.2992
110131474	rs1508181	3.45926e-11	-1.4872e-10	-0.834151
110131520	rs10277639	7.18955e-09	5.75805	-1.25546
110132281	rs117764966	1.92272e-10	-1.4872e-10	0.881116
110132391	rs56362319	7.69451e-11	-1.4872e-10	-0.0347004
110132495	rs6943430	3.96982e-09	5.13563	-1.22695
110132602	rs6943600	5.02546e-09	4.90717	-0.762688
110132743	rs73205238	1.46624e-11	-1.6925	-2.33034e-10
110132814	rs56315022	6.47138e-11	-1.4872e-10	-0.207818
110132823	rs117316540	2.19151e-11	-1.4872e-10	-1.29062
110132932	rs2940373	5.67558e-12	-1.3462	-1.29542
110133115	rs77563025	3.75458e-12	-1.80695	-1.24786
110133550	rs2940372	5.62698e-12	-1.35656	-1.29366
110133558	rs10270301	3.38971e-09	4.98565	-1.23494
110133592	rs117278020	1.42177e-11	-1.7233	-2.33034e-10
110134191	rs2966406	1.16336e-10	1.20877	-0.830074
110134204	rs73717104	6.93878e-11	-1.4872e-10	-0.138082
110134263	rs142324465	1.38624e-11	-1.74861	-2.33034e-10
110134590	rs4455768	3.77821e-09	5.0989	-1.23969
110134826	rs80048517	5.03039e-11	-0.459709	-2.33034e-10
110135183	rs2940371	6.21205e-12	-1.25736	-1.29394
110135329	rs113924895	1.3015e-11	-1.81169	-2.33034e-10
110135366	rs12705696	1.11431e-10	1.49987	-1.16426
110135479	rs10953661	4.99741e-09	4.98336	-0.844477
110135488	rs79151381	4.38502e-11	0.709337	-1.30635
110135844	rs2966408	1.16183e-10	1.26676	-0.88938
110135965	rs11983687	6.97403e-11	-1.4872e-10	-0.133015
110135986	rs6960121	3.62343e-12	-1.81881	-1.27157
110136997	rs6466339	2.4091e-09	4.29328	-0.884071
110137186	rs2940370	4.64022e-12	-1.53339	-1.30964
110137377	rs12705698	1.23438e-10	1.61885	-1.18091
110137467	rs2940369	4.89701e-12	-1.47972	-1.30945
110138068	rs2940367	2.59508e-10	2.21089	-1.02989
110138148	rs2966409	4.97212e-12	-1.48045	-1.2935
110138245	rs138483676	1.35791e-11	-1.76926	-2.33034e-10
110138571	rs4730433	7.7667e-10	3.39436	-1.11713
110138817	rs12672609	7.20437e-10	3.32947	-1.1274
110138843	rs7781181	2.51511e-08	7.01839	-1.26352
110139436	rs13239340	8.09828e-10	3.43982	-1.12079
110139869	rs73429241	3.62502e-11	-1.4872e-10	-0.787347
110139991	rs58641928	1.28709e-08	5.98585	-0.900922
110140405	rs6957547	1.33996e-08	6.02611	-0.900922
110140492	rs2174889	7.23543e-12	-1.6674	-0.731407
110140786	rs2966411	4.75097e-12	-1.53997	-1.27947
110141344	rs2966412	4.76114e-12	-1.53997	-1.27733
110141436	rs13246981	8.15587e-10	3.43982	-1.1137
110141517	rs74778778	3.72157e-12	-1.81697	-1.24667
110142070	rs35651604	8.50506e-10	3.47815	-1.11011
110142251	rs7797275	3.98457e-11	-1.4872e-10	-0.692778
110142354	rs7801066	3.89113e-11	-1.4872e-10	-0.716509
110142500	rs10256089	7.8845e-12	-1.67316	-0.639731
110142818	rs78018431	3.63839e-12	-1.8324	-1.25385
110142835	rs117985830	3.62994e-12	-1.83232	-1.25626
110142893	rs78115601	8.27693e-11	-1.4872e-10	0.0382648
110143261	rs147412163	1.32362e-11	-1.79484	-2.33034e-10
110143899	rs6974477	3.637e-12	-1.8325	-1.25414
110144036	rs75429466	4.94677e-11	-0.476474	-2.33034e-10
110144108	rs73205249	7.33614e-11	0.651456	-0.73385
110144415	rs7811230	1.51207e-08	6.11098	-0.86495
110144653	rs112685015	3.67896e-11	-1.4872e-10	-0.772577
110145171	rs73205251	2.00563e-11	-1.37925	-2.33034e-10
110145938	rs1508205	1.46048e-08	6.06311	-0.8518
110145988	rs146619199	1.30127e-11	-1.81187	-2.33034e-10
110146918	rs12668969	7.52072e-10	3.32947	-1.08443
110147378	rs7799583	5.96988e-12	-1.38795	-1.20312
110147745	rs10255144	7.821e-12	-1.6307	-0.690278
110148166	rs182851217	3.84715e-11	-1.4872e-10	-0.727875
110148561	rs11768356	4.93171e-12	-1.52574	-1.25636
110148878	rs6972522	7.86276e-12	-1.64375	-0.671909
110148883	rs12705699	6.62308e-10	3.22109	-1.10315
110149081	rs75597352	1.24551e-09	4.0247	-1.27519
110149864	rs1508203	8.35207e-12	-1.64981	-0.605477
110150049	rs148627635	3.68998e-12	-1.8298	-1.24237
110150225	rs1848386	8.47023e-12	-1.65577	-0.585467
110151012	rs112133465	4.24671e-11	-0.629064	-2.33034e-10
110151175	rs73429257	7.49729e-12	-1.69792	-0.665327
110151340	rs2940406	5.03275e-12	-1.50681	-1.25502
110151778	rs1532975	8.32772e-10	3.40414	-1.05718
110152016	rs141898779	9.67628e-11	-1.4872e-10	0.194469
110152192	rs1989134	8.3872e-12	-1.67863	-0.572456
110152622	rs12705700	1.20478e-10	0.413675	-2.33034e-10
110152882	rs73429261	7.57263e-12	-1.72004	-0.633214
110153289	rs73429263	3.70868e-11	-1.4872e-10	-0.764533
110153569	rs1508202	7.88686e-10	3.32902	-1.03645
110153599	rs1532973	8.55142e-12	-1.67306	-0.558633
110153718	rs73429267	3.80908e-11	-1.4872e-10	-0.737819
110153849	rs2966415	4.94884e-12	-1.53997	-1.23867
110153866	rs62465629	1.21744e-10	0.42413	-2.33034e-10
110154335	rs6948228	8.39274e-12	-1.6841	-0.566326
110154540	rs1508200	1.45359e-08	6.02611	-0.819528
110154745	rs75372182	2.15028e-11	-1.4872e-10	-1.30961
110154992	rs117388145	8.75111e-11	-1.4872e-10	0.0939727
110155224	rs76089493	1.31599e-10	-1.4872e-10	0.501968
110155323	rs2940403	4.51655e-12	-1.64276	-1.22728
110155341	rs2940402	4.69249e-12	-1.59614	-1.23568
110155899	rs140978993	2.38818e-11	-1.4872e-10	-1.20468
110156317	rs1848385	8.63636e-12	-1.70438	-0.517435
110156322	rs2894570	5.00923e-12	-1.5395	-1.22701
110156362	rs145591550	2.35979e-11	-1.4872e-10	-1.21663
110156436	rs1848384	7.98527e-10	3.32902	-1.02405
110156704	rs117884387	1.01817e-10	-1.4872e-10	0.245387
110156724	rs113278261	7.75484e-10	3.2954	-1.01971
110156813	rs6466341	8.73514e-12	-1.71425	-0.496184
110156815	rs6466342	8.73514e-12	-1.71425	-0.496184
110156917	rs145411312	2.17469e-11	-1.4872e-10	-1.29832
110156997	rs7793285	8.67511e-12	-1.72833	-0.489003
110157022	rs2396252	4.91339e-12	-1.53645	-1.24937
110157254	rs6960599	1.05979e-08	5.65603	-0.765418
110157546	rs2966417	4.93159e-12	-1.57879	-1.20334
110158226	rs7807567	3.85989e-12	-1.8322	-1.19496
110158246	rs1354991	9.05462e-12	-1.7141	-0.460416
110158538	rs117313238	2.2808e-11	-1.4872e-10	-1.25068
110158551	rs925160	5.96319e-12	-1.49404	-1.09814
110158580	rs925159	9.27473e-12	-1.71913	-0.431372
110158593	rs111764464	1.27499e-11	-1.83227	-2.33034e-10
110158645	rs925158	9.06951e-12	-1.71913	-0.453747
110158791	rs7793126	3.86469e-12	-1.8156	-1.21031
110158910	rs2940400	5.13656e-12	-1.5411	-1.20031
110158965	rs10250093	8.93978e-12	-1.70954	-0.477739
110159004	rs73205259	4.064e-11	-0.67304	-2.33034e-10
110159674	rs1948989	1.45688e-11	-1.7032	0.00429036
110159745	rs145731384	1.27831e-11	-1.82967	-2.33034e-10
110159863	rs117185385	9.70459e-11	-1.4872e-10	0.197391
110160006	rs12705702	1.33222e-10	1.13954	-0.625311
110160059	rs7798368	1.18465e-10	-1.4872e-10	0.396828
110160161	rs12705705	1.08982e-10	1.08546	-0.772068
110160201	rs7798798	6.06015e-11	1.02507	-1.29854
110160252	rs7799099	6.88823e-11	1.1467	-1.2921
110160498	rs12705706	2.19544e-10	1.81409	-0.800335
110160724	rs4730438	1.13175e-10	0.887495	-0.536354
110161343	rs150164254	1.42008e-10	-1.4872e-10	0.57809
110161348	rs6975627	1.97835e-10	1.75422	-0.844583
110161560	rs9691601	3.57089e-12	-1.8203	-1.28468
110162264	rs12155419	1.91245e-10	1.69175	-0.815986
110162299	rs12155135	1.96778e-10	1.69175	-0.787465
110162302	rs12155486	1.97829e-10	1.69175	-0.782138
110162374	rs10953662	1.16337e-10	0.836192	-0.457491
110163125	rs7796974	1.76224e-10	1.57154	-0.777575
110163143	rs7778205	1.92622e-10	1.66072	-0.777783
110163552	rs12705707	2.98203e-10	2.14861	-0.828625
110163868	rs2940398	1.86065e-10	-1.4872e-10	0.848303
110163931	rs12154592	2.03078e-10	1.69626	-0.760459
110163933	rs113553927	3.60361e-12	-1.79601	-1.29985
110164269	rs2940397	1.26645e-10	-1.4872e-10	0.463595
110164420	rs118055061	1.89164e-11	-1.43777	-2.33034e-10
110164447	rs6954042	1.53406e-11	-1.39614	-0.251148
110164808	rs1508199	4.91866e-10	2.64398	-0.823568
110165990	rs2966419	5.30112e-12	-1.47454	-1.23533
110166654	rs6964713	1.94434e-10	2.17901	-1.28671
110167330	rs56021108	3.70405e-11	-1.83249	1.06671
110169092	rs75972237	4.22216e-10	2.76442	-1.09669
110169164	rs73205263	1.53158e-11	-0.338328	-1.31058
110169276	rs62465654	1.45564e-10	1.50275	-0.899929
110169398	rs13239034	1.30692e-09	3.67768	-0.880041
110169862	rs71542790	1.35415e-09	3.71318	-0.880041
110170144	rs35003955	1.45048e-09	3.67768	-0.775819
110170340	rs35706071	1.30692e-09	3.67768	-0.880041
110170875	rs10234302	5.46056e-11	0.879318	-1.25697
110171256	rs2940394	1.49701e-11	-0.363134	-1.3086
110171257	rs10278459	2.81187e-11	0.248157	-1.28952
110171958	rs6466343	5.51611e-11	0.879318	-1.24685
110172048	rs2966420	1.52586e-11	-0.345714	-1.30693
110172116	rs7796754	1.49269e-10	1.4922	-0.864241
110172373	rs1876502	1.61656e-09	3.90565	-0.895388
110172394	rs4730439	3.4912e-12	-1.83017	-1.29738
110172649	rs1508192	1.56382e-09	3.8725	-0.895407
110173123	rs56032941	3.20004e-11	-0.912045	-2.33034e-10
110173685	rs118000356	8.95115e-11	-1.4872e-10	0.116574
110173993	rs10260765	6.45298e-11	1.03713	-1.2478
110174041	rs10260781	6.83656e-11	1.08623	-1.23915
110174057	rs4730440	7.6575e-12	-1.83148	-0.510623
110174164	rs116940544	2.80853e-11	-1.04255	-2.33034e-10
110174201	rs7790198	1.35259e-09	3.79853	-0.966545
110174508	rs953727	1.71259e-09	4.03452	-0.966545
110174734	rs953728	6.4765e-11	0.989076	-1.1961
110174844	rs953729	1.83388e-09	4.11242	-0.976023
110175195	rs77702272	3.67871e-12	-1.80636	-1.26887
110176273	rs76888209	1.07677e-10	-1.4872e-10	0.301343
110176383	rs10272579	1.34771e-11	-0.482503	-1.2943
110176893	rs138134678	2.25171e-11	-1.4872e-10	-1.26352
110177524	rs2940396	1.40779e-11	-0.435132	-1.29805
110178548	rs10808165	1.87475e-09	4.15319	-0.994746
110178695	rs146840351	2.16026e-11	-1.4872e-10	-1.30498
110178860	rs73717109	3.88555e-12	-1.73441	-1.28611
110178950	rs2966422	1.46884e-11	-0.386924	-1.30381
110179790	rs55735006	7.98001e-11	1.19	-1.18826
110179847	rs56407337	2.04426e-10	1.84035	-0.89794
110180131	rs2940384	1.48327e-11	-0.37568	-1.30528
110180154	rs10250176	8.67337e-11	1.07934	-0.994291
110180703	rs13221425	2.03982e-09	4.23103	-0.98821
110181022	rs10238549	7.69229e-11	1.13889	-1.17388
110181324	rs13237799	2.04929e-09	4.23103	-0.983575
110181527	rs76634221	1.15608e-10	-1.4872e-10	0.372414
110182414	rs12705709	3.94894e-10	1.82343	-0.222609
110182631	rs75552710	1.09903e-10	-1.4872e-10	0.321806
110183622	rs2940385	2.70797e-11	0.192817	-1.27183
110184313	rs12705710	3.13844e-10	1.58365	-0.212545
110186587	rs925156	3.59855e-10	1.79577	-0.287856
110186769	rs17394956	1.31666e-11	-1.80011	-2.33034e-10
110187191	rs12705711	3.13398e-10	1.66446	-0.294774
110187683	rs73205274	2.09321e-10	0.966074	-2.33034e-10
110188026	rs77015751	1.06499e-10	-1.4872e-10	0.290347
110188743	rs10249554	1.95946e-10	1.81337	-0.913326
110188835	rs1911710	1.16695e-08	5.85853	-0.871593
110189043	rs10265390	1.36619e-09	3.91016	-1.06817
110189113	rs73205276	1.58946e-11	-1.61181	-2.33034e-10
110189156	rs1911711	1.41103e-08	6.01285	-0.835982
110189944	rs2966424	2.12063e-11	-0.0268264	-1.29667
110190318	rs1117030	1.16227e-08	5.81266	-0.829735
110190468	rs1605570	4.24994e-12	-1.62061	-1.31028
110190939	rs2136009	2.44351e-11	-0.295267	-0.886504
110191074	rs73205277	4.4018e-12	-1.58562	-1.31016
110191820	rs10262019	7.28911e-11	1.13889	-1.22772
110191876	rs75806723	1.53634e-10	-1.4872e-10	0.656779
110192013	rs12537289	4.37418e-12	-1.59153	-1.31054
110192014	rs117666100	1.28402e-11	-1.82521	-2.33034e-10
110192041	rs74907813	3.85577e-12	-1.72999	-1.29823
110192155	rs76095858	1.08076e-10	0.305039	-2.33034e-10
110192161	rs4727740	4.26906e-11	-0.189287	-0.434526
110192313	rs138724119	1.58564e-11	-1.61422	-2.33034e-10
110192930	rs78598936	3.52396e-11	-1.4872e-10	-0.815622
110193158	rs7455199	1.38675e-08	5.94135	-0.781838
110193413	rs76579929	1.27697e-11	-1.83072	-2.33034e-10
110193576	rs12533476	4.25471e-12	-1.62026	-1.3095
110193894	rs1508186	1.3499e-11	-0.814155	-0.961024
110194428	rs147661558	2.14822e-11	-1.4872e-10	-1.31057
110194554	rs78117325	1.51499e-10	-1.4872e-10	0.642787
110195062	rs144732615	3.77749e-12	-1.7535	-1.29523
110195510	rs73717112	3.78708e-12	-1.7504	-1.2958
110196228	rs10279292	7.86208e-11	1.20732	-1.22048
110196542	rs57880522	2.30988e-11	-0.486722	-0.751291
110196616	rs13247926	1.25247e-08	5.98762	-0.929959
110196895	rs34707319	4.3003e-12	-1.60981	-1.3093
110196975	rs75303509	1.29506e-10	-1.4872e-10	0.485934
110196988	rs2940390	2.62277e-11	-0.384769	-0.726208
110197339	rs1508187	1.29363e-08	6.02939	-0.93939
110197362	rs12333992	2.41579e-11	-0.497998	-0.695183
110197412	rs13231398	1.3949e-11	-0.432198	-1.31019
110198410	rs369194047	4.13734e-11	-1.4872e-10	-0.655155
110200834	rs371189697	1.26653e-10	-1.4872e-10	0.463655
110200836	rs374287605	1.86524e-10	-1.4872e-10	0.850769
110202248	rs537708552	3.49348e-11	-1.4872e-10	-0.824309
110203747	rs116072826	1.29282e-11	-1.81839	-2.33034e-10
110203945	rs73205281	1.56799e-11	-1.62542	-2.33034e-10
110204704	rs6466344	8.20529e-11	-0.141911	0.171483
110204988	rs17473554	6.89139e-11	-0.144935	-2.33034e-10
110205082	rs4146059	8.67366e-11	-0.0976613	0.182745
110205208	rs55917341	5.68737e-11	-0.33696	-2.33034e-10
110206036	rs12705712	1.25455e-08	5.97549	-0.916161
110206775	rs2966427	2.32723e-11	-0.361135	-0.869395
110207228	rs75118444	1.40932e-11	-1.7321	-2.33034e-10
110207233	rs74446554	1.24852e-10	-1.4872e-10	0.449333
110208047	rs76524954	1.24009e-10	-1.4872e-10	0.442561
110208093	rs75565819	5.09933e-11	-0.446098	-2.33034e-10
110208243	rs7800391	1.15317e-08	5.89458	-0.919523
110208414	rs58142277	4.40786e-10	-1.4872e-10	1.71077
110208472	rs17157818	4.31329e-10	-1.4872e-10	1.68908
110208557	rs12666715	1.18945e-08	5.89521	-0.88917
110208679	rs58727095	1.22627e-10	-1.4872e-10	0.431358
110209487	rs79505978	2.17153e-11	-1.4872e-10	-1.29978
110209984	rs1396170	1.18283e-08	5.89521	-0.894756
110210376	rs2396264	1.82871e-11	-0.253611	-1.21799
110211217	rs150835722	6.8742e-11	-0.147433	-2.33034e-10
110211615	rs77401962	1.73998e-11	-1.52134	-2.33034e-10
110212457	rs78315179	9.81575e-11	1.20276	-0.993978
110212702	rs1396172	1.16263e-08	5.94135	-0.958113
110212720	rs73205284	1.41834e-11	-1.72572	-2.33034e-10
110213167	rs12705714	1.29268e-08	5.98762	-0.898354
110213236	rs117097587	2.22701e-10	1.02804	-2.33034e-10
110213485	rs78688467	2.20939e-11	-1.4872e-10	-1.28249
110214134	rs13233267	5.04366e-12	-1.45118	-1.30849
110214921	rs12536009	9.05013e-11	1.13051	-1.00294
110215557	rs184585719	2.1984e-11	-1.4872e-10	-1.28748
110215961	rs17395309	1.55454e-10	0.773303	-0.104745
110215962	rs116300663	1.34259e-11	-1.78061	-2.33034e-10
110216038	rs117987633	1.31379e-11	-1.80229	-2.33034e-10
110216564	rs58576158	1.14473e-10	-1.4872e-10	0.362548
110216722	rs1508190	1.10429e-08	6.22543	-1.29368
110216833	rs57442053	2.14924e-11	-1.4872e-10	-1.31009
110217013	rs116945730	7.27991e-11	-0.0900896	-2.33034e-10
110217086	rs57988764	2.16098e-11	-1.4872e-10	-1.30465
110217552	rs79365146	2.58933e-11	-1.4872e-10	-1.12381
110217750	rs57001168	1.06051e-10	-1.4872e-10	0.286123
110217762	rs57570026	1.06051e-10	-1.4872e-10	0.286123
110218002	rs58492554	1.05377e-10	-1.4872e-10	0.279754
110218108	rs58844212	1.05377e-10	-1.4872e-10	0.279754
110218850	rs79751008	1.19884e-10	-1.4872e-10	0.408735
110219320	rs1632538	5.51294e-11	0.924203	-1.29231
110219783	rs116970137	8.98e-11	-1.4872e-10	0.119792
110221335	rs73205288	3.73314e-12	-1.77453	-1.28602
110221666	rs180781394	2.22381e-11	-1.4872e-10	-1.27599
110221925	rs7783350	4.3765e-12	-1.75107	-1.15047
110222596	rs145159779	2.33076e-11	-1.4872e-10	-1.22901
110223042	rs1614247	5.33305e-11	-1.4872e-10	-0.401284
110223215	rs4730442	4.13243e-10	2.17808	-0.531833
110223803	rs34319400	2.61355e-08	6.47384	-0.680579
110224483	rs117919557	2.39476e-11	-1.4872e-10	-1.20192
110224601	rs111859243	2.31615e-11	-1.4872e-10	-1.2353
110225112	rs10224815	1.67788e-08	6.63339	-1.28331
110225144	rs77771289	3.28597e-11	-1.4872e-10	-0.885545
110225690	rs146619765	5.51858e-11	-1.4872e-10	-0.367087
110225793	rs1723746	7.18849e-10	3.42035	-1.22049
110225844	rs10499990	8.06222e-12	-0.991555	-1.29905
110226041	rs141350591	1.53498e-11	-1.64669	-2.33034e-10
110226096	rs1525667	2.28733e-11	-1.4872e-10	-1.24782
110227640	rs10273508	1.98846e-11	-0.530262	-0.857585
110227761	rs1734236	2.07958e-08	6.68878	-1.12407
110228478	rs17395520	1.33892e-11	-1.78334	-2.33034e-10
110228722	rs78564131	3.46992e-11	-1.4872e-10	-0.831077
110229058	rs6958911	5.72658e-08	6.93856	-0.360895
110229075	rs113273164	3.59756e-11	-1.4872e-10	-0.794952
110229363	rs10252304	1.46502e-11	-0.405756	-1.28758
110229636	rs73205295	6.50607e-12	-1.22034	-1.28471
110230329	rs111350145	3.5326e-11	-1.4872e-10	-0.813173
110231570	rs78158070	2.14821e-11	-1.4872e-10	-1.31057
110232564	rs1917717	5.52981e-09	5.25067	-1.01055
110232807	rs7812132	2.26829e-11	-1.4872e-10	-1.25618
110232857	rs74822188	2.69849e-11	-1.4872e-10	-1.08251
110233021	rs10281067	1.16515e-11	-0.632096	-1.29026
110233302	rs10268901	1.18448e-11	-0.61595	-1.28996
110233943	rs1723745	2.74044e-10	2.54344	-1.30795
110234895	rs10273667	1.10225e-11	-0.671723	-1.30613
110235056	rs6953429	3.58674e-11	-1.4872e-10	-0.797963
110236196	rs1723744	2.92002e-08	7.21214	-1.308
110236218	rs1734235	4.00561e-08	7.53072	-1.31048
110236497	rs17157847	6.80492e-11	-1.4872e-10	-0.157562
110236649	rs1404918	1.7088e-08	6.67548	-1.30714
110236681	rs1404917	1.09826e-11	-1.18413	-0.797355
110236899	rs58710142	2.19558e-11	-1.4872e-10	-1.28876
110237043	rs1723743	7.99394e-10	3.6128	-1.30674
110237048	rs1723742	5.25147e-10	3.19531	-1.30942
110237982	rs73205296	5.72393e-12	-1.33319	-1.29994
110238652	rs1525666	7.98175e-10	3.58858	-1.28404
110238867	rs1723741	8.90944e-10	3.67767	-1.26318
110239002	rs116925475	1.59978e-11	-1.60534	-2.33034e-10
110240470	rs7789139	7.5694e-12	-1.04549	-1.30819
110242757	rs56059236	2.50031e-11	-1.15879	-2.33034e-10
110243158	rs117561009	1.94106e-11	-1.41197	-2.33034e-10
110243809	rs1734232	2.18567e-08	6.9161	-1.30163
110244688	rs73205297	6.37714e-12	-1.21791	-1.30716
110245369	rs1723740	2.23391e-08	6.91974	-1.28344
110245945	rs10238657	8.68214e-12	-0.913786	-1.30274
110246195	rs6946221	1.7743e-08	6.45181	-1.04585
110246294	rs1723739	9.13232e-10	3.73127	-1.29207
110248770	rs138702212	3.73843e-12	-1.79932	-1.25981
110249513	rs1734227	7.88066e-10	3.5546	-1.26281
110251421	rs76605014	3.51273e-12	-1.81852	-1.30288
110252960	rs10245866	9.46944e-12	-0.8302	-1.29952
110254532	rs77228764	2.31821e-11	-1.4872e-10	-1.23441
110256300	rs117452408	2.20303e-11	-1.28537	-2.33034e-10
110256533	rs12155401	2.81033e-08	6.75875	-0.892904
110257825	rs1734228	1.46426e-08	6.52293	-1.30903
110258548	rs73205301	6.10495e-12	-1.26505	-1.30365
110259545	rs7795956	1.01605e-11	-1.28363	-0.77566
110260524	rs4730443	5.84307e-10	2.75133	-0.758692
110260845	rs1734229	6.24728e-11	1.03839	-1.28145
110261218	rs73205302	1.27486e-11	-1.83237	-2.33034e-10
110261886	rs1404916	6.38038e-11	1.03839	-1.26037
110262147	rs1621842	5.01779e-11	0.781202	-1.24342
110262685	rs149867563	1.81985e-10	-1.4872e-10	0.826133
110262691	rs144955294	1.72139e-11	-1.53208	-2.33034e-10
110263133	rs689501	8.57362e-12	-1.39207	-0.837031
110263908	rs77032931	1.43908e-11	-1.08854	-0.622669
110264234	rs12668315	5.46754e-12	-1.36835	-1.31061
110264701	rs1723738	5.05067e-11	0.81785	-1.27354
110264922	rs1525665	4.59727e-10	2.56744	-0.814597
110264953	rs73207003	1.33077e-11	-1.78945	-2.33034e-10
110264973	rs79190502	2.37526e-11	-1.4872e-10	-1.2101
110265015	rs1723737	5.34593e-11	0.869005	-1.26788
110265164	rs73207004	1.83713e-11	-1.467	-2.33034e-10
110265877	rs117865219	7.0228e-11	-1.4872e-10	-0.126046
110266344	rs75810200	6.45255e-11	-1.4872e-10	-0.210732
110267021	rs12533170	1.44725e-10	1.55716	-0.960123
110268453	rs1525663	5.62591e-12	-1.3432	-1.30721
110269149	rs10225176	8.55124e-12	-1.35138	-0.880332
110269452	rs13238063	1.25413e-10	1.32291	-0.869093
110271983	rs11773457	5.55207e-12	-1.67305	-0.99057
110272028	rs73207008	6.20157e-12	-1.24802	-1.30497
110272427	rs1404915	1.20053e-10	1.3677	-0.957567
110272870	rs9969261	8.17406e-12	-1.27451	-1.00232
110273348	rs144774178	2.58158e-11	-1.4872e-10	-1.1268
110273453	rs76209042	4.41153e-11	-1.4872e-10	-0.590987
110273755	rs140724727	2.28631e-11	-1.4872e-10	-1.24827
110273783	rs1734230	5.93577e-11	0.412245	-0.706456
110273944	rs2707732	1.78072e-10	1.59517	-0.790778
110274003	rs144586046	2.25387e-11	-1.4872e-10	-1.26256
110274567	rs1734234	2.04674e-10	1.79688	-0.853252
110274772	rs1612957	1.21753e-10	1.32682	-0.902619
110275008	rs1614789	2.25385e-11	-1.4872e-10	-1.26257
110275679	rs5002187	6.47057e-12	-1.20046	-1.31007
110276101	rs1723736	2.62616e-11	0.133571	-1.24326
110276449	rs1404927	2.10359e-11	-0.0567765	-1.27479
110277046	rs6950931	8.70392e-12	-1.62538	-0.588634
110277099	rs59417384	9.03217e-12	-0.981158	-1.19584
110277170	rs1357974	1.22683e-11	-0.598981	-1.27179
110277290	rs11977624	1.28786e-11	-0.592542	-1.22968
110278031	rs10155808	2.36995e-11	-1.57117	0.358835
110279002	rs34456363	8.37435e-11	1.10231	-1.05234
110279047	rs13239945	9.74125e-11	1.1997	-0.998539
110279304	rs12667126	1.44027e-11	-0.40644	-1.30393
110279397	rs12671482	1.35626e-11	-0.559714	-1.21076
110279429	rs76406417	1.18835e-09	-1.4872e-10	2.70253
110279949	rs6466345	6.28208e-11	0.578141	-0.815648
110280035	rs76527854	2.60574e-10	-1.4872e-10	1.18509
110280619	rs73433259	1.83523e-11	-0.684111	-0.783924
110280815	rs61704521	3.49101e-12	-1.83149	-1.29611
110281043	rs117564461	1.27471e-11	-1.83249	-2.33034e-10
110281272	rs75700533	3.1959e-11	-1.4872e-10	-0.913338
110281317	rs11978281	5.57834e-11	0.771285	-1.1276
110281461	rs10240725	1.17371e-11	-0.81035	-1.10469
110282027	rs6949507	2.7395e-11	-0.585775	-0.481657
110282686	rs12705715	2.5068e-11	0.0650725	-1.22127
110282876	rs76798309	1.27661e-11	-1.831	-2.33034e-10
110282934	rs1723750	1.09466e-11	-0.924911	-1.05985
110283048	rs10245868	3.71404e-11	0.191889	-0.954976
110283206	rs74386586	2.69066e-09	-1.4872e-10	3.51975
110283259	rs1734239	2.27064e-10	1.19587	-0.148425
110283264	rs10261409	2.22218e-11	-1.4872e-10	-1.27672
110283269	rs1723749	8.6172e-11	0.91843	-0.839877
110283737	rs80150786	2.37071e-11	-1.4872e-10	-1.21202
110283903	rs1734240	8.4475e-12	-1.09152	-1.1524
110283928	rs1734241	8.61099e-12	-1.05831	-1.16644
110284006	rs1723748	1.40361e-11	-0.629964	-1.1062
110284071	rs12535109	2.77136e-11	0.00774173	-1.06361
110284245	rs1404921	2.20851e-11	-1.4872e-10	-1.28289
110284261	rs79157542	2.19175e-11	-1.4872e-10	-1.29051
110284289	rs1404920	1.18953e-11	-0.687757	-1.21389
110284470	rs182099315	1.98147e-11	-1.39137	-2.33034e-10
110284475	rs187053037	1.98147e-11	-1.39137	-2.33034e-10
110284476	rs1404919	2.21235e-11	-1.4872e-10	-1.28115
110284817	rs6965012	2.19354e-11	-1.4872e-10	-1.28969
110284938	rs79470596	2.82437e-09	-1.4872e-10	3.56825
110285032	rs6947518	2.16727e-11	-1.4872e-10	-1.30174
110285367	rs7458179	2.18514e-11	-1.4872e-10	-1.29353
110285468	rs1464894	9.50006e-12	-0.852742	-1.27375
110285470	rs76999921	1.55395e-11	-0.379056	-1.25535
110285600	rs6952396	3.64457e-09	-1.4872e-10	3.8232
110285865	rs199872526	2.32602e-11	-1.4872e-10	-1.23105
110286197	rs73433269	4.14263e-09	-1.4872e-10	3.95129
110287083	rs139574219	1.27477e-11	-1.83244	-2.33034e-10
110287125	rs17157870	1.64707e-11	-1.57621	-2.33034e-10
110287244	rs77185215	1.28342e-11	-1.82568	-2.33034e-10
110287705	rs11975572	8.80943e-12	-0.892836	-1.30913
110287800	rs17157871	1.65916e-11	-1.56889	-2.33034e-10
110287816	rs79191194	1.23584e-11	-0.626028	-1.23743
110288207	rs11979248	9.31277e-12	-0.858183	-1.28822
110289614	rs75021745	1.27629e-10	0.471337	-2.33034e-10
110290401	rs17157872	1.29313e-11	-1.81814	-2.33034e-10
110290988	rs141272885	2.78826e-10	1.2528	-2.33034e-10
110291040	rs17157876	1.55594e-11	-1.63313	-2.33034e-10
110292046	rs1404928	5.92953e-11	-0.816391	0.521129
110292489	rs78863375	1.19094e-09	-1.4872e-10	2.70471
110292530	rs75181884	1.27701e-11	-1.83069	-2.33034e-10
110293540	rs78809303	1.86389e-11	-0.424078	-1.02847
110294125	rs151087687	2.14855e-11	-1.4872e-10	-1.31042
110294174	rs13236036	1.287e-11	-0.745321	-1.07757
110294203	rs13236133	1.69576e-11	-0.444934	-1.10214
110294431	rs140532958	1.37009e-11	-1.76033	-2.33034e-10
110294611	rs79921063	2.04931e-11	-0.396161	-0.961541
110294806	rs143574327	6.03154e-11	-1.4872e-10	-0.278206
110294885	rs73207021	3.49235e-12	-1.83216	-1.29505
110294892	rs61149258	1.37808e-11	-1.75451	-2.33034e-10
110295142	rs10230353	5.9039e-12	-1.82986	-0.772319
110295279	rs12539333	5.93002e-12	-1.77312	-0.824646
110295338	rs12705716	5.42572e-12	-1.83221	-0.854435
110296251	rs6958540	8.70383e-12	-1.27637	-0.937658
110296726	rs140299547	1.28313e-11	-1.8259	-2.33034e-10
110297055	rs10252331	3.88514e-12	-1.82084	-1.19979
110297310	rs138772589	1.37274e-11	-1.7584	-2.33034e-10
110297327	rs12532288	9.51356e-12	-1.24086	-0.884215
110298659	rs143835267	1.28871e-11	-1.82157	-2.33034e-10
110298956	rs186334744	1.37891e-11	-1.75391	-2.33034e-10
110299116	rs112919141	1.46542e-11	-1.69307	-2.33034e-10
110299214	rs4358726	1.45531e-11	-0.600574	-1.09941
110299492	rs6466348	1.46186e-11	-1.24101	-0.454489
110300147	rs10242881	1.47167e-11	-1.68881	-2.33034e-10
110300225	rs79397766	1.47781e-11	-0.588392	-1.09625
110300501	rs112014954	1.44903e-11	-0.622573	-1.08174
110300767	rs77937883	1.51019e-11	-0.566093	-1.09688
110300943	rs2001465	1.41523e-11	-1.26835	-0.459569
110301346	rs869100	1.61235e-11	-1.10481	-0.492705
110301510	rs75908836	2.66129e-11	-1.4872e-10	-1.0964
110301592	rs872492	1.51678e-11	-1.23059	-0.428034
110301730	rs872491	1.4444e-11	-1.70751	-2.33034e-10
110302374	rs7781941	1.61599e-11	-1.22525	-0.370008
110302695	rs1525677	1.69824e-11	-1.17025	-0.375366
110302792	rs1525676	1.74042e-11	-1.13305	-0.388029
110302846	rs1525675	1.55469e-11	-1.24838	-0.385555
110303527	rs1044729	1.42045e-11	-1.39544	-0.328794
110304051	rs76771931	1.42898e-11	-1.71825	-2.33034e-10
110304526	rs10262834	3.44335e-12	-1.83073	-1.31062
110304865	rs10234128	1.41422e-11	-1.72863	-2.33034e-10
110305167	rs73207023	3.47699e-12	-1.83077	-1.30085
110305345	rs60421049	1.42808e-11	-1.71887	-2.33034e-10
110305404	rs56946867	1.42949e-11	-1.71789	-2.33034e-10
110305415	rs58165417	1.73651e-11	-0.691489	-0.831842
110305556	rs75670175	1.67862e-11	-0.628275	-0.928963
110305627	rs58592948	1.42529e-11	-1.72083	-2.33034e-10
110305733	rs58706416	1.42949e-11	-1.71789	-2.33034e-10
110306119	rs73433288	2.18585e-11	-0.648766	-0.644437
110306141	rs10238467	1.42808e-11	-1.71887	-2.33034e-10
110306220	rs10238580	1.42808e-11	-1.71887	-2.33034e-10
110306450	rs10241789	1.37674e-11	-1.75549	-2.33034e-10
110306479	rs143170162	4.0881e-09	-1.4872e-10	3.93804
110306480	rs10242006	1.52462e-11	-1.65346	-2.33034e-10
110306741	rs62463969	5.84325e-12	-1.30448	-1.30803
110306975	rs10242441	1.51638e-11	-1.65888	-2.33034e-10
110307042	rs143367086	1.5676e-11	-0.699232	-0.926428
110307222	rs113156378	1.50599e-11	-1.66576	-2.33034e-10
110307228	rs112045088	1.52742e-11	-1.65163	-2.33034e-10
110307865	rs73207026	3.47874e-12	-1.8205	-1.31062
110308091	rs118063445	1.72854e-11	-1.52793	-2.33034e-10
110308471	rs140390777	2.35419e-11	-1.4872e-10	-1.21901
110308675	rs1525674	4.19516e-09	-1.4872e-10	3.9639
110309034	rs7803696	2.91146e-10	1.29603	-2.33034e-10
110309045	rs62463970	1.95888e-11	-1.40283	-2.33034e-10
110309543	rs1404923	4.64192e-12	-1.83005	-1.01261
110310553	rs4727741	4.9773e-12	-1.76445	-1.00845
110310858	rs13247342	4.79296e-12	-1.5855	-1.22514
110310860	rs73207028	3.53832e-12	-1.80535	-1.30879
110311232	rs77695585	4.52376e-11	-1.4872e-10	-0.565864
110311917	rs9656170	4.59105e-12	-1.82421	-1.02948
110312338	rs10244855	4.59618e-12	-1.82309	-1.02948
110313193	rs117529151	3.47829e-12	-1.82601	-1.30524
110313234	rs73207091	3.48524e-12	-1.82683	-1.30243
110313280	rs117275791	1.81294e-11	-1.48026	-2.33034e-10
110313668	rs4730446	4.20773e-12	-1.6339	-1.30697
110313744	rs4424199	3.87263e-12	-1.81153	-1.21233
110314175	rs7793471	1.47043e-11	-0.753552	-0.9361
110314216	rs62463971	2.04187e-11	-1.36134	-2.33034e-10
110314239	rs118129670	1.35723e-11	-1.76976	-2.33034e-10
110315043	rs59127553	1.89923e-10	-1.4872e-10	0.868827
110315092	rs73207094	3.56448e-12	-1.81705	-1.28972
110315367	rs112600184	1.98716e-11	-1.3885	-2.33034e-10
110315651	rs79284112	2.03024e-11	-1.36705	-2.33034e-10
110315746	rs73207096	3.50318e-12	-1.81349	-1.31064
110316231	rs12705717	4.12624e-12	-1.69929	-1.26114
110316925	rs78844832	2.01369e-11	-1.37524	-2.33034e-10
110317332	rs1525672	4.48313e-12	-1.80949	-1.06798
110317372	rs78924749	1.42872e-11	-1.71843	-2.33034e-10
110317590	rs73207100	3.55178e-12	-1.81421	-1.29613
110317713	rs75517381	1.48684e-11	-0.753438	-0.925116
110318027	rs1525671	3.85324e-12	-1.77862	-1.25026
110318132	rs111475623	2.02237e-11	-1.37094	-2.33034e-10
110318450	rs956407	4.51623e-12	-1.56535	-1.30477
110318911	rs17475963	5.00481e-12	-1.53815	-1.22924
110319540	rs6956636	1.64901e-11	-1.80778	0.232749
110319796	rs61672846	2.65881e-11	-1.81892	0.721593
110320059	rs62463972	1.27564e-11	-1.83176	-2.33034e-10
110320069	rs4305834	5.9492e-12	-1.81667	-0.777861
110320244	rs7807511	4.8093e-12	-1.58902	-1.21823
110320305	rs7811321	4.70503e-12	-1.55516	-1.274
110320327	rs113476159	1.88063e-11	-1.4436	-2.33034e-10
110320457	rs188918375	2.34163e-11	-1.4872e-10	-1.22436
110320579	rs17476039	1.81685e-11	-1.4781	-2.33034e-10
110320785	rs10953663	4.12147e-12	-1.7778	-1.18378
110320942	rs113769475	1.95674e-11	-1.40393	-2.33034e-10
110322061	rs55786049	2.49421e-11	-1.16124	-2.33034e-10
110322162	rs10499991	3.89559e-12	-1.76209	-1.25586
110322346	rs72603551	2.84303e-11	-1.4872e-10	-1.03034
110322696	rs7786068	1.15539e-11	-0.790665	-1.1401
110322731	rs11975601	2.43282e-11	-1.18616	-2.33034e-10
110323213	rs75322703	7.29799e-11	0.083355	-0.170963
110323406	rs10499992	3.71033e-12	-1.77044	-1.29623
110323534	rs73208706	3.73603e-12	-1.76502	-1.29476
110323697	rs6978347	1.14781e-11	-0.729319	-1.20803
110324741	rs1464895	1.79251e-11	-0.617669	-0.873919
110324799	rs28590626	1.73447e-11	-0.661835	-0.862668
110324879	rs4730447	4.55753e-12	-1.77419	-1.08682
110324906	rs7796708	3.6292e-12	-1.79613	-1.29265
110325140	rs12540895	4.17952e-12	-1.64359	-1.30401
110325377	rs73208711	3.72765e-12	-1.78538	-1.27664
110325543	rs10256509	4.79378e-12	-1.80817	-1.00231
110326644	rs73208712	3.64045e-12	-1.79304	-1.29265
110327425	rs56288544	3.64556e-12	-1.7909	-1.29338
110328121	rs6952247	3.63289e-12	-1.79511	-1.29265
110328127	rs6951942	3.6371e-12	-1.79247	-1.29413
110328137	rs58051866	2.7504e-11	-1.06346	-2.33034e-10
110328595	rs62463973	4.07057e-12	-1.67943	-1.29458
110328663	rs180754798	1.02813e-10	-1.4872e-10	0.255119
110328742	rs7789832	5.61674e-12	-1.37	-1.28204
110329588	rs1404922	4.30818e-12	-1.77371	-1.14356
110329589	rs6943916	1.70962e-11	-0.765614	-0.773324
110329655	rs6961889	5.50488e-12	-1.61272	-1.05944
110330175	rs62463974	4.22554e-12	-1.6786	-1.25804
110330188	rs73714312	1.29008e-11	-1.82051	-2.33034e-10
110330303	rs78613660	2.06307e-11	-0.757968	-0.593045
110330510	rs6966815	1.29012e-11	-1.82047	-2.33034e-10
110330618	rs6967379	1.29012e-11	-1.82047	-2.33034e-10
110330693	rs73208715	1.40594e-11	-1.7345	-2.33034e-10
110331414	rs1917721	6.26586e-12	-1.52658	-1.0161
110331606	rs1917720	1.32001e-11	-1.79757	-2.33034e-10
110332440	rs55995110	2.90731e-11	-1.00798	-2.33034e-10
110332746	rs4727743	3.73453e-12	-1.75345	-1.30672
110334024	rs28430531	1.28491e-11	-1.82452	-2.33034e-10
110334393	rs75809381	2.25516e-11	-1.4872e-10	-1.26199
110334465	rs13225059	2.17836e-11	-1.29664	-2.33034e-10
110334621	rs12056219	3.94956e-12	-1.72889	-1.27529
110334766	rs117185895	2.1853e-11	-1.4872e-10	-1.29346
110335022	rs74632020	1.90673e-11	-1.01837	-0.411452
110335297	rs73208720	4.00942e-12	-1.72575	-1.2634
110335494	rs12539743	2.76636e-10	-1.18015	2.42506
110335511	rs146198759	2.39578e-11	-1.4872e-10	-1.2015
110335606	rs73208721	1.50333e-11	-1.66752	-2.33034e-10
110336274	rs142453395	1.27509e-11	-1.83219	-2.33034e-10
110336323	rs940818	5.24056e-12	-1.75114	-0.970229
110336606	rs143770526	3.95253e-12	-1.72575	-1.27769
110336836	rs17398064	5.24056e-12	-1.75114	-0.970229
110337264	rs13233732	8.05907e-12	-1.44384	-0.847153
110337272	rs7778435	4.21677e-12	-1.7257	-1.21302
110337705	rs62463975	4.00968e-12	-1.73811	-1.25097
110338171	rs73208724	3.85006e-12	-1.73781	-1.2919
110338460	rs10266246	7.33779e-12	-1.69608	-0.688676
110339035	rs955158	5.3468e-12	-1.74023	-0.961061
110339657	rs56307333	1.32086e-11	-1.79693	-2.33034e-10
110339697	rs11981660	4.18935e-10	-0.680031	2.33995
110340226	rs4615486	1.02207e-11	-1.37318	-0.680201
110340284	rs117901383	2.08997e-11	-1.33806	-2.33034e-10
110340600	rs7787856	3.55162e-12	-1.80304	-1.30735
110340974	rs17157913	1.60655e-10	0.701466	-2.33034e-10
110341262	rs180861736	3.76746e-10	-1.4872e-10	1.55378
110341444	rs148597200	4.9774e-11	-1.4872e-10	-0.470299
110341576	rs140731212	1.29698e-11	-1.81517	-2.33034e-10
110341753	rs2222617	5.52722e-12	-1.77955	-0.888558
110342138	rs10236371	4.25209e-12	-1.8275	-1.10288
110342535	rs2396266	5.08574e-12	-1.81924	-0.932115
110342584	rs79529702	2.37648e-11	-1.4872e-10	-1.20959
110342640	rs73208729	4.86278e-12	-1.49491	-1.30127
110342699	rs145564078	3.79627e-11	-1.4872e-10	-0.741188
110342864	rs190719003	7.75419e-12	-1.15321	-1.17635
110342924	rs6965544	6.5486e-12	-1.7987	-0.699845
110342973	rs13221880	3.57194e-12	-1.81299	-1.2917
110342988	rs12530706	4.87721e-12	-1.82619	-0.967033
110343012	rs6466350	4.87333e-12	-1.82698	-0.967033
110343631	rs6466351	5.19032e-12	-1.82453	-0.906471
110343824	rs7803158	3.55003e-12	-1.81307	-1.29776
110344560	rs17157916	1.4054e-11	-1.73489	-2.33034e-10
110345231	rs73208733	4.73718e-12	-1.53635	-1.286
110345622	rs73714321	3.41826e-11	-0.846076	-2.33034e-10
110346504	rs2396267	4.89981e-12	-1.82453	-0.964071
110346938	rs111689977	3.60229e-12	-1.82046	-1.27576
110347210	rs370649559	2.15517e-11	-1.4872e-10	-1.30734
110353180	rs73208736	1.43911e-11	-1.71118	-2.33034e-10
110353224	rs141105468	1.81704e-11	-1.478	-2.33034e-10
110353251	rs6953887	4.98418e-12	-1.58681	-1.18472
110353317	rs74818800	6.21045e-12	-1.31377	-1.23779
110353450	rs6957675	4.72623e-12	-1.74228	-1.08238
110353678	rs56668975	5.46265e-11	0.0606738	-0.437947
110353915	rs73435342	7.18277e-11	-0.0746392	-0.0288827
110354016	rs2894574	4.54327e-12	-1.82257	-1.04157
110354430	rs4730449	4.66924e-12	-1.73205	-1.10475
110354722	rs4727744	4.5165e-12	-1.82812	-1.04193
110354755	rs4727745	4.51607e-12	-1.82812	-1.04203
110354814	rs6963477	4.44898e-12	-1.82591	-1.05921
110354855	rs142637949	2.14887e-11	-1.4872e-10	-1.31027
110354879	rs117129673	3.31953e-11	-0.875383	-2.33034e-10
110355675	rs2396268	4.61748e-12	-1.72417	-1.12378
110355786	rs1589883	6.74409e-12	-1.16104	-1.30809
110355841	rs1589882	4.81889e-12	-1.61813	-1.18712
110356357	rs12705731	4.85152e-12	-1.61813	-1.18037
110356463	rs10260203	4.42339e-12	-1.78531	-1.10558
110356989	rs116868951	1.32997e-11	-1.79005	-2.33034e-10
110357006	rs2140884	4.46521e-12	-1.76221	-1.11927
110357079	rs73714327	6.63187e-12	-1.18574	-1.30017
110357766	rs4730450	4.46034e-12	-1.69736	-1.1852
110357775	rs17476724	6.41414e-12	-1.21667	-1.30262
110357889	rs4730451	4.53602e-12	-1.68712	-1.17862
110357911	rs73208742	4.51902e-12	-1.56766	-1.30183
110357933	rs11768241	4.4386e-12	-1.58852	-1.29893
110358268	rs59756509	4.35937e-12	-1.60273	-1.30273
110358479	rs79330490	1.28834e-11	-1.82185	-2.33034e-10
110358852	rs113803822	1.38442e-11	-1.74992	-2.33034e-10
110358857	rs17157920	6.52032e-12	-1.20897	-1.2939
110358880	rs62463982	4.58924e-12	-1.78144	-1.07264
110358890	rs17476821	4.64005e-12	-1.77481	-1.06826
110360259	rs62463983	4.23308e-12	-1.80719	-1.12767
110360266	rs62463984	4.29352e-12	-1.80246	-1.11822
110360313	rs10499993	4.26851e-12	-1.78737	-1.13916
110360548	rs10270652	4.97594e-12	-1.59337	-1.1798
110361014	rs147118601	2.38093e-11	-1.20771	-2.33034e-10
110361497	rs10274884	4.9101e-12	-1.60624	-1.18026
110361661	rs17157922	2.11926e-11	-1.32414	-2.33034e-10
110362568	rs115729308	2.33835e-11	-1.22576	-2.33034e-10
110362627	rs146319490	2.34107e-11	-1.2246	-2.33034e-10
110362698	rs144641569	2.29292e-11	-1.24538	-2.33034e-10
110362758	rs2030781	4.73734e-12	-1.71202	-1.11029
110363150	rs17398533	4.45531e-12	-1.79847	-1.08522
110363209	rs7793956	5.30412e-12	-1.80042	-0.90889
110363340	rs10267171	5.22327e-12	-1.59985	-1.12482
110363386	rs17477003	4.2654e-12	-1.8054	-1.12186
110363825	rs10499994	3.99722e-12	-1.79167	-1.20052
110364972	rs10499996	4.30663e-11	-0.0732553	-0.541796
110365212	rs2030780	5.22097e-12	-1.53661	-1.1885
110365453	rs2030779	5.30214e-12	-1.59029	-1.1194
110366073	rs149217503	2.56599e-11	-1.13286	-2.33034e-10
110366733	rs17398720	4.524e-12	-1.76541	-1.10299
110366821	rs17477170	1.56391e-11	-1.62802	-2.33034e-10
110367048	rs4730452	4.42633e-12	-1.69629	-1.19393
110367273	rs145713276	2.20755e-11	-1.28333	-2.33034e-10
110367294	rs117170864	1.36835e-11	-1.7616	-2.33034e-10
110367973	rs141785715	2.3703e-11	-1.4872e-10	-1.21219
110368069	rs6959091	3.77369e-12	-1.76163	-1.28811
110368292	rs73192813	5.95969e-12	-1.47945	-1.11332
110368302	rs117869132	1.27556e-11	-1.83182	-2.33034e-10
110368310	rs74844155	7.62141e-12	-1.06292	-1.28391
110368448	rs35397706	4.95952e-12	-1.50236	-1.27413
110368526	rs10266450	5.35326e-12	-1.422	-1.27809
110368644	rs140314322	2.87911e-11	-1.01773	-2.33034e-10
110368887	rs74976636	3.59874e-11	-1.4872e-10	-0.794624
110368920	rs59630545	4.58039e-12	-1.54537	-1.31064
110369173	rs6964559	6.32496e-12	-1.47781	-1.05548
110369417	rs6466354	3.6128e-12	-1.79449	-1.29882
110369486	rs141021931	2.57257e-11	-1.1303	-2.33034e-10
110369764	rs7801850	3.56472e-12	-1.79667	-1.31003
110370086	rs17477219	4.42595e-12	-1.80183	-1.08847
110370320	rs10244863	2.45325e-11	-0.431836	-0.745956
110370640	rs145630719	2.815e-11	-1.4872e-10	-1.04025
110370765	rs142850019	1.27751e-11	-1.8303	-2.33034e-10
110370868	rs7788317	3.62611e-12	-1.79536	-1.29427
110370956	rs7788202	5.28849e-12	-1.48248	-1.22978
110371216	rs6975430	3.95716e-12	-1.74137	-1.26089
110371763	rs12155444	5.79946e-11	0.613643	-0.931085
110372165	rs117772018	1.33103e-11	-1.78925	-2.33034e-10
110372750	rs4730453	4.09048e-12	-1.71568	-1.25345
110372857	rs10240004	5.04383e-12	-1.4691	-1.29053
110373063	rs117581147	2.15054e-11	-1.4872e-10	-1.30949
110373099	rs4730454	5.06878e-12	-1.52588	-1.22882
110373117	rs79761450	1.27808e-11	-1.82985	-2.33034e-10
110373310	rs7802317	3.50662e-12	-1.8125	-1.31064
110373541	rs7802964	3.58503e-12	-1.79439	-1.30663
110373729	rs144237600	6.444e-11	-0.212058	-2.33034e-10
110373861	rs78068954	2.46249e-11	-1.4872e-10	-1.17403
110373875	rs73714334	5.0848e-11	-0.448952	-2.33034e-10
110373939	rs73714336	2.90292e-11	-1.4872e-10	-1.00949
110374088	rs11765047	3.88002e-12	-1.7117	-1.31025
110374179	rs117749309	1.50481e-11	-1.66654	-2.33034e-10
110374196	rs141179491	4.59351e-11	-0.550563	-2.33034e-10
110374713	rs7807935	5.27915e-12	-1.63287	-1.08116
110374829	rs34896727	4.44892e-12	-1.59965	-1.28548
110374966	rs2008109	4.59995e-12	-1.58195	-1.2698
110375095	rs2008117	5.19396e-12	-1.48356	-1.24674
110375233	rs73192821	1.45753e-11	-1.69846	-2.33034e-10
110375457	rs2396269	3.6422e-12	-1.82309	-1.26211
110375603	rs10236670	3.47803e-12	-1.82309	-1.30824
110375689	rs184839293	1.94631e-11	-1.40927	-2.33034e-10
110376219	rs35965326	4.27163e-12	-1.62663	-1.29917
110376327	rs2091309	3.59659e-12	-1.82549	-1.27232
110376411	rs2091308	4.94813e-12	-1.63313	-1.14566
110376603	rs11764228	4.38844e-12	-1.60993	-1.28889
110376633	rs11764173	4.28034e-12	-1.637	-1.28676
110376757	rs2091307	4.36577e-12	-1.60227	-1.30172
110376800	rs12670710	9.59792e-11	-1.4872e-10	0.186339
110377422	rs73714347	4.81027e-11	-0.504454	-2.33034e-10
110377818	rs77298098	4.02358e-12	-1.71685	-1.26877
110377964	rs6466355	3.80125e-12	-1.74081	-1.30166
110378160	rs12674468	4.69936e-12	-1.79384	-1.03653
110379285	rs139653909	5.17177e-11	-1.4872e-10	-0.431993
110379333	rs7806232	5.72845e-12	-1.49499	-1.13736
110379804	rs149144752	4.09585e-11	-0.665232	-2.33034e-10
110379919	rs112812344	5.69866e-12	-1.33174	-1.30582
110379936	rs114163677	3.51257e-12	-1.82926	-1.29219
110379941	rs12154396	3.97714e-12	-1.68873	-1.3085
110380330	rs9641445	3.50239e-12	-1.81378	-1.31057
110380443	rs9641446	3.48289e-12	-1.82291	-1.30702
110380495	rs35215290	4.26608e-12	-1.70473	-1.22236
110380766	rs112698197	6.25681e-12	-1.2914	-1.25273
110380820	rs4730455	3.45406e-12	-1.83236	-1.30588
110381159	rs138834495	4.98211e-10	-1.4872e-10	1.83323
110381201	rs115218402	6.08476e-12	-1.28263	-1.28937
110381258	rs9641447	3.67736e-12	-1.8323	-1.24329
110382065	rs7781323	5.10495e-12	-1.58216	-1.16542
110382216	rs149466349	1.34099e-11	-1.7818	-2.33034e-10
110382378	rs11982142	3.49715e-12	-1.83248	-1.29336
110382417	rs117956908	1.55874e-11	-1.63133	-2.33034e-10
110382512	rs6466357	1.08964e-11	-0.680757	-1.3086
110382591	rs4730456	1.12768e-11	-0.646437	-1.3086
110383244	rs76727184	3.30373e-11	-0.880156	-2.33034e-10
110383509	rs34984168	3.4741e-12	-1.83176	-1.3007
110383578	rs7790691	3.71192e-12	-1.75699	-1.30925
110383615	rs12705733	3.69158e-12	-1.76813	-1.3036
110384353	rs139971732	1.2759e-11	-1.83156	-2.33034e-10
110384489	rs149784009	2.36624e-11	-1.4872e-10	-1.2139
110384842	rs35269709	3.48111e-12	-1.82916	-1.30128
110384921	rs149990867	5.42842e-12	-1.72491	-0.961239
110385326	rs34648544	3.48371e-12	-1.829	-1.3007
110385334	rs35621558	3.48714e-12	-1.82801	-1.3007
110385338	rs111227358	4.63432e-11	-0.541719	-2.33034e-10
110385832	rs112920881	4.4933e-12	-1.81954	-1.05566
110386059	rs147724526	9.24073e-12	-1.21481	-0.939358
110386085	rs10272492	2.67278e-11	-1.09209	-2.33034e-10
110387123	rs34061473	3.92492e-12	-1.70491	-1.30554
110387404	rs111967333	6.80252e-12	-1.15258	-1.30792
110387740	rs4730459	3.84082e-12	-1.72803	-1.30408
110387742	rs7784309	4.00078e-12	-1.7111	-1.2802
110388354	rs73417206	3.82796e-11	-1.4872e-10	-0.732877
110388471	rs149648982	8.16057e-11	-1.14588	1.16999
110388985	rs117579880	1.42677e-11	-1.7198	-2.33034e-10
110389777	rs10251210	6.72899e-12	-1.30203	-1.16934
110389814	rs75864172	2.31947e-11	-1.4872e-10	-1.23387
110390179	rs1528038	4.98e-12	-1.71973	-1.05263
110390950	rs7783134	5.70157e-12	-1.4586	-1.17845
110391205	rs34869998	4.22447e-12	-1.67892	-1.25797
110391589	rs4376443	4.91496e-12	-1.5016	-1.28391
110391689	rs10275003	2.64428e-11	-1.10281	-2.33034e-10
110391777	rs28592248	4.91511e-12	-1.47569	-1.30979
110391921	rs868824	3.47113e-12	-1.83192	-1.30139
110392911	rs6466358	3.67289e-12	-1.77489	-1.30193
110394787	rs10953667	3.52415e-12	-1.81184	-1.30631
110395137	rs144854718	2.05185e-10	0.946121	-2.33034e-10
110395423	rs80120833	1.31975e-11	-1.79776	-2.33034e-10
110395549	rs78007450	4.84473e-12	-1.68228	-1.11762
110395577	rs73714354	3.31441e-11	-1.4872e-10	-0.876928
110396520	rs144731759	2.36053e-11	-1.4872e-10	-1.21632
110396739	rs57440034	5.09551e-11	-0.446849	-2.33034e-10
110397295	rs1406052	3.52102e-12	-1.81494	-1.3041
110397446	rs117336633	3.58741e-11	-0.797777	-2.33034e-10
110397461	rs58123656	2.27059e-11	-1.4872e-10	-1.25517
110397547	rs12537269	3.60983e-12	-1.8316	-1.26253
110397593	rs1881166	3.49931e-12	-1.82154	-1.30369
110398130	rs74693237	1.50943e-11	-1.66348	-2.33034e-10
110398175	rs111255509	3.08922e-11	-0.94729	-2.33034e-10
110398482	rs6943076	3.51234e-12	-1.81567	-1.30584
110398648	rs6466359	3.45535e-12	-1.82893	-1.30894
110399439	rs78458547	1.61684e-11	-1.59473	-2.33034e-10
110399687	rs7782454	3.44405e-12	-1.83119	-1.30996
110399812	rs17399012	4.10005e-12	-1.73983	-1.22696
110400084	rs12334096	4.91498e-12	-1.5947	-1.1908
110400223	rs17157942	3.44572e-12	-1.83027	-1.31039
110400604	rs6954311	3.91018e-12	-1.70459	-1.30962
110400863	rs11762006	3.44796e-12	-1.83168	-1.30833
110402303	rs12533283	7.34469e-12	-1.07825	-1.30556
110402310	rs544190969	2.52595e-11	-1.4872e-10	-1.14859
110402318	rs6964690	3.86941e-12	-1.71407	-1.31062
110402850	rs6466360	4.41582e-12	-1.68284	-1.20976
110402885	rs7781214	4.15709e-12	-1.81889	-1.13409
110403480	rs7802472	4.95418e-12	-1.4683	-1.30926
110403504	rs78505746	5.07094e-11	-1.4872e-10	-0.451681
110403952	rs7803159	5.13066e-12	-1.43345	-1.30911
110404046	rs7803318	3.77775e-12	-1.74129	-1.30737
110404330	rs77347563	3.01989e-11	-0.969989	-2.33034e-10
110404733	rs1406051	5.3511e-12	-1.39854	-1.30195
110404841	rs6976233	4.74787e-12	-1.64043	-1.17966
110405196	rs1406050	3.75135e-12	-1.81843	-1.23725
110405982	rs13247446	4.00409e-12	-1.74344	-1.24704
110406320	rs13236103	3.92987e-12	-1.80318	-1.20601
110406988	rs11981602	3.91071e-12	-1.80197	-1.2121
110407421	rs185616345	5.68702e-11	-0.337022	-2.33034e-10
110408026	rs7779870	3.45869e-12	-1.82966	-1.30724
110408699	rs56043970	5.38671e-12	-1.53157	-1.16228
110409154	rs75903867	2.97564e-11	-0.984747	-2.33034e-10
110409182	rs17399243	1.28694e-11	-1.82294	-2.33034e-10
110409361	rs10499999	4.31854e-12	-1.76176	-1.15312
110409704	rs145068010	3.12415e-11	-1.4872e-10	-0.936045
110410206	rs4727746	3.67371e-12	-1.81779	-1.2588
110410209	rs6466361	3.96678e-12	-1.7721	-1.22774
110410493	rs186884099	2.32043e-11	-1.4872e-10	-1.23346
110410652	rs1528036	4.63797e-12	-1.61572	-1.22779
110411171	rs6980230	3.4985e-12	-1.81486	-1.3106
110411711	rs148409050	1.33826e-11	-1.78384	-2.33034e-10
110411716	rs6946794	3.64857e-12	-1.77763	-1.30583
110412550	rs73417226	5.14156e-12	-1.57494	-1.1655
110413695	rs6957823	3.72456e-12	-1.77494	-1.2879
110414740	rs78681727	2.44725e-11	-1.18024	-2.33034e-10
110415004	rs60871659	3.7357e-11	-1.4872e-10	-0.757273
110415283	rs55990051	1.38069e-11	-1.75262	-2.33034e-10
110416036	rs28687831	5.77359e-12	-1.3265	-1.298
110416111	rs2396275	3.50549e-12	-1.81604	-1.30742
110416342	rs1540855	3.53041e-12	-1.80578	-1.3106
110416888	rs1540856	3.45966e-12	-1.82602	-1.3106
110416959	rs73716403	2.45955e-11	-1.4872e-10	-1.17523
110417282	rs6961628	4.71098e-12	-1.81221	-1.01569
110417828	rs12540643	4.66163e-12	-1.77081	-1.06762
110417877	rs7778445	8.30672e-12	-1.62391	-0.636814
110418068	rs6944830	3.43887e-12	-1.83204	-1.31061
110418321	rs73716408	9.85676e-12	-1.43969	-0.649941
110418322	rs4142915	3.4592e-12	-1.82652	-1.31024
110418490	rs56367903	2.97356e-11	-0.985446	-2.33034e-10
110418622	rs150805882	2.94284e-11	-1.4872e-10	-0.995833
110418829	rs12530971	4.39854e-12	-1.76046	-1.13606
110419112	rs117451789	1.74874e-11	-1.51631	-2.33034e-10
110419154	rs1528041	4.70555e-12	-1.83246	-0.996587
110419556	rs74759641	2.86056e-11	-1.4872e-10	-1.02419
110419662	rs73417236	3.97553e-11	-1.4872e-10	-0.69505
110419943	rs9886021	5.62012e-12	-1.4605	-1.19094
110420448	rs6977769	1.21948e-11	-1.17714	-0.699646
110420611	rs6978082	1.22909e-11	-1.16929	-0.699646
110421461	rs6945217	8.94093e-12	-1.46177	-0.725384
110421579	rs73716411	2.97356e-11	-0.985446	-2.33034e-10
110421689	rs10500000	3.47925e-12	-1.83087	-1.30011
110422222	rs146789831	2.77256e-11	-1.05544	-2.33034e-10
110422250	rs140474923	1.31021e-11	-1.80502	-2.33034e-10
110422898	rs73716413	2.89906e-11	-1.01082	-2.33034e-10
110422977	rs11768246	5.19466e-12	-1.62481	-1.10535
110423996	rs117416418	1.3762e-11	-1.75588	-2.33034e-10
110424289	rs76038907	1.59204e-11	-1.61019	-2.33034e-10
110424487	rs4730462	4.37291e-12	-1.59792	-1.30444
110424757	rs10266692	4.74355e-12	-1.53311	-1.2879
110425424	rs73417258	2.4653e-11	-1.4872e-10	-1.17289
110425533	rs75809525	1.28269e-11	-1.82625	-2.33034e-10
110425536	rs78572493	3.00606e-11	-0.974576	-2.33034e-10
110425539	rs17157959	2.45878e-11	-1.4872e-10	-1.17554
110425566	rs35403926	3.56346e-12	-1.79828	-1.30878
110425570	rs34856804	3.56329e-12	-1.79828	-1.30883
110425870	rs1528043	3.49949e-12	-1.82852	-1.29665
110427475	rs57322693	3.03771e-11	-0.964104	-2.33034e-10
110427519	rs1528044	7.872e-12	-1.17907	-1.13541
110427622	rs73716415	3.14065e-11	-0.930777	-2.33034e-10
110428234	rs141686678	1.81195e-10	0.82178	-2.33034e-10
110428249	rs68145477	3.48953e-12	-1.8218	-1.30623
110429011	rs2396276	6.70888e-12	-1.24388	-1.23048
110429417	rs79936819	2.69147e-11	-1.08512	-2.33034e-10
110429536	rs1881164	3.47582e-12	-1.8258	-1.30616
110429585	rs1881165	6.98853e-12	-1.21161	-1.22191
110429630	rs1918753	3.53399e-12	-1.81185	-1.30352
110430736	rs1528033	7.10344e-12	-1.66562	-0.751597
110430813	rs56044138	3.83256e-11	-0.731674	-2.33034e-10
110431687	rs6970864	5.56725e-12	-1.51543	-1.14546
110431750	rs145928411	5.18083e-11	-0.430243	-2.33034e-10
110431933	rs7803713	6.03457e-12	-1.44873	-1.13156
110432073	rs7803759	5.93388e-12	-1.46177	-1.13535
110432084	rs77258743	1.31576e-11	-1.80079	-2.33034e-10
110432174	rs7787197	5.9451e-12	-1.46177	-1.13346
110432232	rs4730463	5.59695e-12	-1.52369	-1.13188
110432326	rs74668367	1.58202e-11	-1.6165	-2.33034e-10
110432334	rs4730464	3.54666e-12	-1.82105	-1.29073
110432385	rs10262138	6.12848e-12	-1.44213	-1.12272
110432451	rs6976164	3.51922e-12	-1.82846	-1.2911
110432527	rs12537293	4.68538e-12	-1.5719	-1.26144
110432634	rs79838337	3.05367e-11	-1.4872e-10	-0.958864
110432939	rs2396277	4.94675e-12	-1.47561	-1.30345
110433467	rs111285312	2.62163e-11	-1.4872e-10	-1.11141
110434029	rs117366937	1.13464e-10	0.353693	-2.33034e-10
110434178	rs34827866	4.76661e-12	-1.50568	-1.31048
110434213	rs73417270	2.70503e-11	-1.4872e-10	-1.08009
110435185	rs148867260	1.38589e-11	-1.74886	-2.33034e-10
110435602	rs1950004	5.13538e-12	-1.62502	-1.11662
110435949	rs6466362	1.15006e-11	-1.46242	-0.472973
110436017	rs73417274	4.29321e-11	-1.4872e-10	-0.618173
110436169	rs144599889	1.33431e-11	-1.78679	-2.33034e-10
110436430	rs117745397	4.05991e-11	-0.674046	-2.33034e-10
110436638	rs67082610	3.5489e-12	-1.82817	-1.28298
110437309	rs74797298	2.7302e-11	-1.07083	-2.33034e-10
110437435	rs10260741	5.84623e-12	-1.45567	-1.15632
110437472	rs73716432	4.20204e-11	-0.639637	-2.33034e-10
110437501	rs138430846	2.33331e-11	-1.4872e-10	-1.22792
110437656	rs73716433	4.06025e-11	-0.673964	-2.33034e-10
110438127	rs117928245	7.21645e-11	-1.4872e-10	-0.0988438
110438548	rs73716435	5.45408e-11	-0.378843	-2.33034e-10
110439025	rs117502066	2.65265e-11	-1.09965	-2.33034e-10
110439912	rs17157977	5.56915e-12	-1.42987	-1.23068
110440106	rs77591061	2.76891e-11	-1.05675	-2.33034e-10
110440353	rs76024505	3.90473e-11	-1.4872e-10	-0.713019
110440775	rs7786578	4.40142e-12	-1.7791	-1.11677
110441350	rs17157982	8.31913e-12	-1.56362	-0.695611
110441630	rs11973270	3.33566e-11	-0.870537	-2.33034e-10
110441683	rs78685885	1.61608e-11	-1.5952	-2.33034e-10
110441855	rs10500002	6.04172e-12	-1.36756	-1.21154
110441941	rs17400029	8.29709e-11	0.0406973	-2.33034e-10
110442086	rs111282130	1.46209e-11	-1.69534	-2.33034e-10
110442089	rs77735146	2.55878e-11	-1.13568	-2.33034e-10
110442333	rs2894578	3.5985e-12	-1.83216	-1.26512
110442772	rs1528039	4.25153e-12	-1.77082	-1.1597
110443160	rs79206892	1.75023e-11	-1.51546	-2.33034e-10
110443171	rs1358434	4.24936e-12	-1.64562	-1.2854
110443620	rs1528040	9.17849e-12	-0.892085	-1.26885
110444656	rs1013938	3.56929e-12	-1.83186	-1.27357
110445011	rs1013939	1.1137e-11	-0.720146	-1.24737
110445119	rs78741071	2.41399e-11	-1.19393	-2.33034e-10
110445196	rs7807591	2.78024e-11	-1.4872e-10	-1.05267
110445263	rs1569124	4.98718e-11	-0.468336	-2.33034e-10
110445387	rs146747854	2.37839e-11	-1.4872e-10	-1.20878
110447002	rs76523771	2.48012e-11	-1.1669	-2.33034e-10
110447253	rs16873230	8.16925e-12	-1.04019	-1.23723
110447333	rs73716439	2.81127e-11	-1.4872e-10	-1.04157
110448019	rs118097298	2.60445e-11	-1.11799	-2.33034e-10
110448308	rs1528042	3.60444e-12	-1.82666	-1.26897
110448467	rs1881172	3.59128e-12	-1.82577	-1.27352
110449407	rs4727747	1.01514e-11	-0.807466	-1.25272
110449690	rs138677470	2.93444e-11	-0.99869	-2.33034e-10
110450014	rs73716440	3.91145e-11	-0.711299	-2.33034e-10
110450051	rs17400175	3.65163e-12	-1.78205	-1.30057
110450723	rs1881171	4.45572e-12	-1.72842	-1.15519
110451171	rs1881170	3.5319e-12	-1.83052	-1.28543
110451186	rs1881169	1.10735e-11	-0.821435	-1.15181
110451294	rs117368797	1.53234e-11	-1.64841	-2.33034e-10
110451356	rs2396279	1.08544e-11	-0.896116	-1.09711
110451383	rs7778910	3.46249e-12	-1.83181	-1.30399
110451514	rs57393191	4.32511e-11	-0.610769	-2.33034e-10
110451719	rs79004373	8.01515e-12	-1.43936	-0.857102
110452753	rs1406054	1.48036e-11	-0.753758	-0.929163
110452861	rs77344754	2.13346e-11	-1.31746	-2.33034e-10
110453359	rs10046548	4.01062e-12	-1.68248	-1.30637
110453386	rs73417294	3.53498e-11	-0.812499	-2.33034e-10
110453573	rs75852060	2.21284e-11	-1.4872e-10	-1.28093
110454077	rs58783052	3.40608e-11	-0.849645	-2.33034e-10
110454356	rs17400294	4.35024e-12	-1.81182	-1.09574
110454944	rs73417298	3.35837e-11	-0.863753	-2.33034e-10
110455059	rs74590499	1.37224e-11	-1.75876	-2.33034e-10
110455729	rs543471020	5.25339e-11	-1.4872e-10	-0.416334
110456250	rs150755930	3.28637e-11	-0.885424	-2.33034e-10
110456967	rs73417302	3.40608e-11	-0.849645	-2.33034e-10
110456985	rs142502968	3.40608e-11	-0.849645	-2.33034e-10
110457261	rs12531706	4.71349e-12	-1.54512	-1.28224
110457263	rs148938617	3.3821e-11	-0.856711	-2.33034e-10
110457492	rs77990495	5.00279e-12	-1.46001	-1.30778
110457624	rs145035246	1.41962e-11	-1.72482	-2.33034e-10
110459124	rs35081301	4.03003e-12	-1.70289	-1.28113
110459139	rs180679893	2.95321e-11	-1.4872e-10	-0.992316
110459284	rs59342752	2.78717e-11	-1.05018	-2.33034e-10
110459294	rs55977622	2.78717e-11	-1.05018	-2.33034e-10
110459626	rs73419207	2.78717e-11	-1.05018	-2.33034e-10
110459722	rs2030966	4.82856e-12	-1.68574	-1.11751
110459927	rs1569122	5.87241e-12	-1.46994	-1.13759
110460158	rs35254164	5.11471e-12	-1.58592	-1.15976
110460723	rs61283445	2.86109e-11	-1.024	-2.33034e-10
110460916	rs60385239	2.74045e-11	-1.06709	-2.33034e-10
110460938	rs59272864	2.58889e-11	-1.12398	-2.33034e-10
110460960	rs60195560	2.60451e-11	-1.11796	-2.33034e-10
110461292	rs58686650	2.91911e-11	-1.00393	-2.33034e-10
110461524	rs73192866	5.53602e-12	-1.58129	-1.08523
110461655	rs73194880	4.42137e-11	-0.588758	-2.33034e-10
110462003	rs73194882	1.28782e-11	-1.82225	-2.33034e-10
110462069	rs57827295	2.5816e-11	-1.1268	-2.33034e-10
110463022	rs73419213	2.79031e-11	-1.04906	-2.33034e-10
110463058	rs73716456	2.77262e-11	-1.05542	-2.33034e-10
110463123	rs56291336	3.96805e-12	-1.8144	-1.18512
110463206	rs117216769	1.92751e-11	-1.41898	-2.33034e-10
110463333	rs76789620	5.11968e-12	-1.51083	-1.23387
110463504	rs35603750	5.30487e-12	-1.53354	-1.17563
110463883	rs60516565	2.73605e-11	-1.06869	-2.33034e-10
110464578	rs74789023	4.01965e-11	-0.684012	-2.33034e-10
110464675	rs73419215	3.76781e-11	-0.748714	-2.33034e-10
110465198	rs139466697	5.12831e-12	-1.53547	-1.20755
110465868	rs190155630	1.65628e-11	-1.57063	-2.33034e-10
110466098	rs150302327	4.69167e-12	-1.81488	-1.01712
110466379	rs150413391	1.61436e-11	-1.59627	-2.33034e-10
110466390	rs145609522	1.39436e-11	-1.74277	-2.33034e-10
110466391	rs113813058	5.41217e-12	-1.71106	-0.978086
110466439	rs56243035	2.90916e-11	-1.00734	-2.33034e-10
110466467	rs56293409	2.90916e-11	-1.00734	-2.33034e-10
110466723	rs9648955	4.07279e-12	-1.82394	-1.14953
110466771	rs9648956	3.80627e-12	-1.82642	-1.21472
110466902	rs12535077	5.27521e-12	-1.45227	-1.2625
110467069	rs58664841	3.07398e-11	-0.952233	-2.33034e-10
110467116	rs59374776	3.09482e-11	-0.945476	-2.33034e-10
110467221	rs10279573	3.87429e-12	-1.78137	-1.24206
110468024	rs17400357	6.00029e-12	-1.8003	-0.785689
110468213	rs73419222	4.68645e-11	-0.530532	-2.33034e-10
110468988	rs1528034	6.13508e-12	-1.77684	-0.786931
110469277	rs74642149	4.87727e-11	-0.490622	-2.33034e-10
110469567	rs151042007	3.39871e-11	-1.4872e-10	-0.851811
110469615	rs2030967	6.50493e-12	-1.46909	-1.03614
110470040	rs76707788	1.55473e-11	-1.63391	-2.33034e-10
110470330	rs62464027	4.93772e-12	-1.55694	-1.22395
110470629	rs1528035	5.99083e-12	-1.49099	-1.09657
110471240	rs58926710	3.14311e-11	-0.929994	-2.33034e-10
110471397	rs953146	4.03257e-12	-1.76646	-1.21693
110471452	rs953143	4.03029e-12	-1.67601	-1.30795
110472058	rs113112427	1.37407e-11	-1.75743	-2.33034e-10
110472569	rs117489502	1.09251e-10	-1.4872e-10	0.315854
110472637	rs12674353	4.99401e-12	-1.80613	-0.963422
110472659	rs1106774	4.78312e-12	-1.68349	-1.12921
110473012	rs12540913	4.07075e-12	-1.66383	-1.31014
110473264	rs34515977	6.79684e-12	-1.83148	-0.629852
110473328	rs117396062	1.48962e-11	-1.67669	-2.33034e-10
110473457	rs12533781	3.80349e-12	-1.73479	-1.30708
110473513	rs3997512	3.54575e-12	-1.81318	-1.29886
110473986	rs17158017	5.41008e-12	-1.7801	-0.909431
110474347	rs12531783	3.4647e-12	-1.82508	-1.31008
110474808	rs7806611	3.56318e-11	-0.804554	-2.33034e-10
110475186	rs12531989	4.88478e-12	-1.74095	-1.05072
110475204	rs12532033	4.86722e-12	-1.74095	-1.05432
110476206	rs11487097	4.64764e-12	-1.75477	-1.08666
110477073	rs11767545	3.65355e-12	-1.83119	-1.2509
110477269	rs78858826	4.56412e-11	-0.556981	-2.33034e-10
110477566	rs10280436	8.57329e-12	-1.41218	-0.816958
110478022	rs147463639	4.43632e-11	-1.4872e-10	-0.585383
110478350	rs117371096	1.49423e-11	-1.67359	-2.33034e-10
110478355	rs73194899	6.12749e-12	-1.56473	-1.00027
110478840	rs58858012	4.98535e-12	-1.46749	-1.3038
110479277	rs61355032	4.73555e-12	-1.51821	-1.30449
110479425	rs58612379	4.85006e-12	-1.48892	-1.30988
110479534	rs73194901	5.8688e-12	-1.56444	-1.04371
110479535	rs12531640	4.12308e-12	-1.68136	-1.27983
110479813	rs73196803	6.1617e-12	-1.52239	-1.03705
110480109	rs75828991	3.83368e-12	-1.73938	-1.29459
110480458	rs10233811	3.90117e-12	-1.71377	-1.30274
110480645	rs55798954	4.59392e-12	-1.60622	-1.24684
110480824	rs6960391	8.13934e-12	-1.74819	-0.532894
110481132	rs79188135	2.15101e-11	-1.4872e-10	-1.30927
110482096	rs12670438	4.00601e-12	-1.68642	-1.30357
110482553	rs79931337	1.86397e-11	-1.4525	-2.33034e-10
110482753	rs10500003	4.41058e-12	-1.61192	-1.28187
110483057	rs74760140	2.21232e-11	-1.4872e-10	-1.28117
110483595	rs113742264	1.69671e-11	-1.54651	-2.33034e-10
110483677	rs799617	2.38941e-11	-0.737264	-0.466896
110483836	rs9641451	2.69194e-11	-1.4872e-10	-1.08495
110484091	rs714111	1.55764e-11	-1.82754	0.195508
110484227	rs61271707	2.46539e-11	-1.4872e-10	-1.17286
110484338	rs7793967	1.87915e-11	-0.284618	-1.15977
110484983	rs2396280	9.90908e-12	-0.786031	-1.29831
110484999	rs2396281	9.59695e-12	-0.818037	-1.29831
110485124	rs2396282	9.77583e-12	-0.792352	-1.30553
110485288	rs9886295	9.16586e-12	-0.857236	-1.30507
110485378	rs799618	4.70673e-12	-1.64924	-1.17956
110485505	rs13222191	7.19385e-11	1.19062	-1.2926
110485955	rs151111644	7.05824e-11	-1.4872e-10	-0.121011
110487373	rs147061735	3.48343e-10	1.4754	-2.33034e-10
110487581	rs799620	1.12681e-11	-0.66178	-1.29403
110487714	rs12536318	1.10839e-11	-0.675162	-1.29714
110489975	rs12537852	4.97628e-11	0.839631	-1.31015
110490256	rs145987123	3.74212e-11	-1.4872e-10	-0.755556
110490456	rs143425138	3.11841e-10	1.3647	-2.33034e-10
110491581	rs1528037	8.35206e-12	-0.945405	-1.30988
110491717	rs78115254	2.33741e-11	-1.4872e-10	-1.22616
110493256	rs799650	7.79813e-12	-1.01432	-1.30959
110493495	rs799651	7.84229e-12	-1.0091	-1.30916
110493882	rs799652	6.88611e-12	-1.13766	-1.31063
110493888	rs12667846	7.98999e-12	-1.20012	-1.09948
110493891	rs799653	7.1642e-12	-1.09807	-1.31063
110494098	rs6944312	4.54858e-12	-1.67919	-1.18378
110494399	rs6948090	8.16082e-12	-0.969887	-1.30856
110495002	rs6466363	8.37585e-12	-0.951684	-1.30076
110495290	rs6973561	4.9361e-12	-1.61802	-1.16319
110495462	rs6954148	9.29087e-12	-0.847411	-1.30135
110496492	rs75420265	4.1991e-11	-1.4872e-10	-0.640338
110497173	rs740341	5.07534e-12	-1.59463	-1.15877
110497818	rs7806849	5.12931e-11	-0.440236	-2.33034e-10
110498118	rs62464029	1.50843e-11	-1.66414	-2.33034e-10
110499232	rs799642	1.37693e-11	-0.485902	-1.26945
110499965	rs764864	1.33711e-11	-0.499775	-1.28492
110500175	rs144180400	2.53222e-11	-1.4872e-10	-1.14611
110500979	rs17158049	5.03538e-11	0.842481	-1.3012
110501090	rs140155076	1.51669e-11	-1.65868	-2.33034e-10
110501952	rs799643	1.2221e-11	-0.598649	-1.27599
110502906	rs77176779	4.35994e-11	0.583493	-1.18624
110503236	rs140624351	2.61454e-11	-1.11412	-2.33034e-10
110503515	rs2190527	4.95608e-12	-1.58119	-1.19599
110503518	rs2190528	5.18998e-12	-1.54711	-1.18396
110505179	rs1406049	1.48413e-11	-0.532506	-1.14788
110505259	rs73196820	2.43649e-11	-1.18465	-2.33034e-10
110506809	rs78008024	4.31086e-11	0.493155	-1.10722
110508446	rs150202714	2.15172e-11	-1.4872e-10	-1.30894
110509136	rs799623	5.40478e-12	-1.54711	-1.1434
110509579	rs17158079	4.14325e-11	0.496041	-1.14977
110510334	rs75368092	2.53573e-11	-1.4872e-10	-1.14473
110510626	rs2396287	8.41487e-11	1.33153	-1.27673
110511038	rs799624	5.46157e-12	-1.55646	-1.1236
110511679	rs799625	3.37694e-11	0.206883	-1.06512
110511764	rs149434569	1.3083e-10	-1.4872e-10	0.496105
110512289	rs117761874	1.27678e-11	-1.83087	-2.33034e-10
110512368	rs117562693	2.74628e-11	-1.4872e-10	-1.06496
110513423	rs799626	1.54023e-11	-0.525198	-1.11808
110513735	rs799628	5.26812e-12	-1.5751	-1.14102
110513744	rs12705741	1.53496e-11	-0.498888	-1.14781
110513779	rs799630	5.20612e-11	0.867991	-1.29337
110513870	rs12705742	8.34575e-11	1.33153	-1.28498
110514620	rs61178792	2.28733e-11	-1.4872e-10	-1.24782
110514741	rs149064290	1.49559e-09	2.93248	-2.33034e-10
110514845	rs143008489	2.36826e-11	-1.4872e-10	-1.21305
110515256	rs799633	6.21353e-11	1.0386	-1.28708
110515919	rs146129627	1.42754e-11	-1.71926	-2.33034e-10
110516284	rs113543443	1.30337e-11	-1.81026	-2.33034e-10
110516563	rs2190529	1.84842e-11	-0.345415	-1.11546
110516787	rs112541688	1.53426e-11	-1.64716	-2.33034e-10
110517118	rs77499654	2.47028e-11	-1.17088	-2.33034e-10
110518385	rs2396288	1.08201e-10	1.58907	-1.28287
110518757	rs138462957	2.19517e-11	-1.4872e-10	-1.28895
110519162	rs17435882	7.9099e-11	-0.00709296	-2.33034e-10
110519174	rs114264689	3.04452e-11	0.145489	-1.10735
110519517	rs115526823	1.35685e-10	0.532543	-2.33034e-10
110519522	rs116895331	1.3221e-10	0.506599	-2.33034e-10
110519790	rs12705744	4.6624e-11	0.772259	-1.30794
110519903	rs148351912	2.76056e-11	-1.05978	-2.33034e-10
110520903	rs799616	5.92187e-12	-1.45698	-1.14216
110522802	rs117286316	8.13124e-11	0.0205057	-2.33034e-10
110523104	rs12705745	9.75815e-11	1.50119	-1.2983
110523197	rs10257592	6.24077e-11	1.05916	-1.30326
110524250	rs258973	3.13248e-11	0.00536267	-0.938746
110525954	rs147234093	2.37401e-11	-1.4872e-10	-1.21063
110526250	rs79870028	2.34451e-11	-1.4872e-10	-1.22313
110526569	rs258974	2.84035e-11	-0.0123109	-1.01897
110527033	rs115050469	2.22114e-11	-1.4872e-10	-1.27719
110527201	rs258975	6.15707e-12	-1.43366	-1.12653
110527941	rs10487296	5.86442e-11	-0.306303	-2.33034e-10
110528286	rs182698102	1.37244e-11	-1.75862	-2.33034e-10
110528567	rs258977	2.75873e-11	-0.0565643	-1.00387
110528848	rs144044724	1.22661e-09	-1.4872e-10	2.73422
110529031	rs143045187	2.20567e-11	-1.4872e-10	-1.28418
110529480	rs116864782	2.22139e-11	-1.27708	-2.33034e-10
110529900	rs75980475	2.1543e-11	-1.4872e-10	-1.30774
110530174	rs186296337	1.29561e-11	-1.81623	-2.33034e-10
110530180	rs79905181	4.08135e-11	-1.4872e-10	-0.668779
110530288	rs258978	5.94947e-12	-1.49476	-1.09973
110530334	rs258979	6.27235e-12	-1.46023	-1.08141
110530362	rs258980	2.52712e-11	-0.143292	-1.00484
110530652	rs258981	2.59165e-11	-0.134395	-0.988517
110530725	rs9656177	1.27008e-11	-0.54772	-1.28841
110530745	rs258982	6.31316e-12	-1.43814	-1.09702
110532687	rs12705746	4.58827e-11	0.74899	-1.3007
110532851	rs258983	6.11806e-12	-1.44803	-1.11852
110533686	rs80087486	2.22818e-11	-1.4872e-10	-1.27402
110534002	rs258984	6.07879e-12	-1.45876	-1.11422
110534372	rs799639	2.15038e-11	-1.4872e-10	-1.30957
110534429	rs185441	6.60961e-12	-1.44064	-1.04863
110537063	rs79680332	1.27517e-11	-1.83213	-2.33034e-10
110539793	rs73196832	1.42745e-11	-1.71932	-2.33034e-10
110541339	rs78509008	3.80879e-11	-0.737895	-2.33034e-10
110541465	rs140984907	2.22636e-11	-1.4872e-10	-1.27484
110541520	rs258987	3.00321e-11	0.187041	-1.16257
110542634	rs258988	1.47451e-11	-1.35357	-0.333312
110542660	rs73425075	4.07048e-11	0.608841	-1.28029
110543241	rs258989	1.05874e-11	-1.55026	-0.467868
110543994	rs258990	1.14128e-11	-1.51038	-0.43268
110546113	rs17158140	3.06514e-11	-1.4872e-10	-0.955116
110546511	rs258991	1.34269e-11	-1.45074	-0.329797
110546834	rs258992	4.66092e-11	-1.39872	0.862727
110547029	rs258993	4.57732e-11	-1.43397	0.879879
110547182	rs258994	5.69538e-11	-1.29382	0.958269
110547325	rs77042337	2.15503e-11	-1.4872e-10	-1.3074
110547816	rs258995	5.80285e-11	-1.2041	0.887244
110548594	rs258996	1.23344e-11	-1.34737	-0.518027
110548689	rs138759872	6.16203e-11	-0.256801	-2.33034e-10
110549412	rs258997	1.15374e-11	-1.40923	-0.522972
110550191	rs258998	7.86972e-12	-1.69027	-0.624496
110550541	rs258999	1.01328e-11	-1.4831	-0.578912
110551656	rs118047001	1.93226e-11	-1.41652	-2.33034e-10
110551737	rs191391312	1.30447e-11	-1.80941	-2.33034e-10
110551983	rs259000	1.38328e-11	-1.22933	-0.521418
110552751	rs166308	9.53445e-12	-1.53388	-0.589005
110552779	rs174074	9.13019e-12	-1.55007	-0.616135
110552797	rs259002	9.76305e-12	-1.49389	-0.605301
110552974	rs75707345	1.22975e-10	0.434187	-2.33034e-10
110553539	rs78454403	2.69668e-11	0.218637	-1.30182
110554667	rs259003	4.92917e-11	-1.29298	0.812944
```
