## Supplementary material for "Characterization of shared and ancestry-specific signals driving complex traits using multi-ancestry fine-mapping": susiex_nc3.cs80.summary

```
# chr7:109556000-110556000
CS_ID	CS_LENGTH	CS_PURITY	MAX_PIP_SNP	BP	REF_ALLELE	ALT_ALLELE	REF_FRQ	BETA	SE	-LOG10P	MAX_PIP	POST-HOC_PROB_POP1	POST-HOC_PROB_POP2
1	7	0.990265	rs6969410	110069015	G,G	T,T	0.577535,0.84127	-0.0245994,-0.0316338	0.00400272,0.0116978	9.09895,2.16456	0.161702	1	0.834965
```
