## Supplementary material for "Characterization of shared and ancestry-specific signals driving complex traits using multi-ancestry fine-mapping": susiex_nc1.cs80.cs

```
CS_ID	SNP	BP	REF_ALLELE	ALT_ALLELE	REF_FRQ	BETA	SE	-LOG10P	CS_PIP	OVRL_PIP
1	chr7:116894693:T:C	116894693	C,C	T,T	1,1	inf,inf	inf,inf	6.80868,2.25097	0.132617	0.132617
1	chr7:116888186:C:T	116888186	T,T	C,C	1,1	inf,inf	inf,inf	6.87377,2.17694	0.132563	0.132563
1	chr7:116882261:T:A	116882261	A,A	T,T	1,1	inf,inf	inf,inf	6.82926,2.1263	0.109467	0.109467
1	chr7:116875727:A:T	116875727	T,T	A,A	1,1	inf,inf	inf,inf	6.25327,2.5525	0.0716262	0.0716262
1	chr7:116917885:C:T	116917885	T,T	C,C	1,1	inf,inf	inf,inf	6.6695,2.05965	0.0684849	0.0684849
1	chr7:116897484:T:C	116897484	C,C	T,T	1,1	inf,inf	inf,inf	6.70224,1.98955	0.0644133	0.0644133
1	chr7:116893150:A:G	116893150	G,G	A,A	1,1	inf,inf	inf,inf	6.73945,1.93145	0.0625894	0.0625894
1	chr7:116882353:A:T	116882353	T,T	A,A	1,1	inf,inf	inf,inf	6.61119,2.0337	0.0575456	0.0575456
1	chr7:116883490:C:G	116883490	G,G	C,C	1,1	inf,inf	inf,inf	6.60589,2.00852	0.0542663	0.0542663
1	chr7:116890809:A:G	116890809	G,G	A,A	1,1	inf,inf	inf,inf	6.58592,1.95235	0.0467971	0.0467971
```
