## Supplementary material for "Characterization of shared and ancestry-specific signals driving complex traits using multi-ancestry fine-mapping": susiex_nc1.cs80.snp

```
BP	SNP	PIP(CS1)	LogBF(CS1,Pop1)	LogBF(CS1,Pop2)
116375811	chr7:116375811:G:T	8.35674e-09	-1.48925	-1.20437
116375812	chr7:116375812:C:T	8.26817e-09	-1.49969	-1.20458
116376022	chr7:116376022:T:C	2.17267e-08	-1.20159	-0.536554
116376598	chr7:116376598:C:A	4.37968e-08	-1.40942e-10	-1.03712
116377367	chr7:116377367:T:TA	7.04052e-09	-1.6511	-1.2139
116377385	chr7:116377385:A:T	2.701e-08	-1.52048	-2.66243e-10
116377734	chr7:116377734:A:G	2.53604e-08	-0.506199	-1.0773
116377763	chr7:116377763:A:G	4.31733e-08	-1.40942e-10	-1.05146
116377924	chr7:116377924:G:T	8.45521e-09	-1.54114	-1.14077
116377976	chr7:116377976:G:A	4.79086e-08	-1.40942e-10	-0.94739
116378125	chr7:116378125:G:T	2.47866e-08	-0.536887	-1.06949
116378590	chr7:116378590:C:T	3.68993e-08	-1.40942e-10	-1.20849
116378704	chr7:116378704:A:G	4.05288e-08	-1.40942e-10	-1.11467
116378799	chr7:116378799:T:C	3.05147e-08	-0.467316	-0.931161
116378828	chr7:116378828:G:A	3.68507e-08	-1.40942e-10	-1.20981
116379298	chr7:116379298:G:A	3.15181e-08	-0.392449	-0.973672
116379523	chr7:116379523:G:A	4.85643e-08	-1.40942e-10	-0.933795
116379633	chr7:116379633:T:TA	2.35753e-08	-0.62247	-1.03401
116380947	chr7:116380947:C:A	4.45161e-08	-1.40942e-10	-1.02083
116381226	chr7:116381226:G:T	4.08377e-08	-1.40942e-10	-1.10708
116381814	chr7:116381814:C:T	1.09769e-06	2.18428	-2.66243e-10
116382220	chr7:116382220:G:A	4.33811e-08	-1.40942e-10	-1.04666
116382297	chr7:116382297:G:A	7.07362e-09	-1.6425	-1.21781
116382469	chr7:116382469:T:G	3.10728e-08	-0.252017	-1.12833
116382484	chr7:116382484:T:C	1.76054e-08	-1.01917	-0.929307
116383128	chr7:116383128:G:A	2.74479e-07	-1.40942e-10	0.798191
116383272	chr7:116383272:C:T	3.76568e-08	-1.40942e-10	-1.18817
116384107	chr7:116384107:ACTTAT:A	7.27495e-09	-1.61047	-1.22178
116384579	chr7:116384579:C:T	3.64549e-08	-1.40942e-10	-1.22061
116384901	chr7:116384901:G:A	1.46659e-07	-1.40942e-10	0.171428
116385238	chr7:116385238:G:A	1.70783e-07	0.323712	-2.66243e-10
116385794	chr7:116385794:C:T	4.13206e-08	-1.40942e-10	-1.09532
116385916	chr7:116385916:A:T	4.13275e-08	-1.40942e-10	-1.09516
116386011	chr7:116386011:C:T	4.76034e-08	-1.40942e-10	-0.953779
116386891	chr7:116386891:C:T	3.94975e-08	-1.40942e-10	-1.14045
116387378	chr7:116387378:G:A	4.00136e-08	-1.40942e-10	-1.12746
116387854	chr7:116387854:G:A	4.18e-08	-1.40942e-10	-1.08379
116388265	chr7:116388265:T:G	3.6302e-08	-1.40942e-10	-1.22481
116388501	chr7:116388501:G:A	5.00885e-08	-0.49219	-0.410702
116388756	chr7:116388756:T:A	4.76523e-08	-1.40942e-10	-0.952753
116388869	chr7:116388869:C:T	2.60966e-08	-1.08558	-0.469303
116389346	chr7:116389346:C:T	4.19123e-08	-1.40942e-10	-1.0811
116389630	chr7:116389630:C:T	4.47234e-08	-1.40942e-10	-1.01619
116390017	chr7:116390017:G:A	4.13322e-08	-1.40942e-10	-1.09504
116390068	chr7:116390068:C:T	2.83469e-08	-1.47217	-2.66243e-10
116390357	chr7:116390357:A:C	4.14514e-08	-1.40942e-10	-1.09216
116390365	chr7:116390365:A:C	4.14884e-08	-1.40942e-10	-1.09127
116390540	chr7:116390540:C:T	1.5443e-07	-1.40942e-10	0.223057
116390731	chr7:116390731:A:G	2.47454e-08	-1.60804	-2.66243e-10
116390740	chr7:116390740:T:G	2.95972e-08	-0.205259	-1.22375
116390860	chr7:116390860:AT:A	2.44833e-08	-1.15646	-0.462231
116391010	chr7:116391010:T:C	3.53027e-08	-1.25273	-2.66243e-10
116391261	chr7:116391261:T:C	3.63085e-08	-1.40942e-10	-1.22463
116393943	chr7:116393943:G:A	4.38645e-08	-1.40942e-10	-1.03558
116393971	chr7:116393971:C:T	4.01616e-08	-1.40942e-10	-1.12377
116394169	chr7:116394169:T:C	5.19047e-08	-1.40942e-10	-0.867275
116394790	chr7:116394790:C:T	3.53143e-08	-1.04664	-0.205753
116394903	chr7:116394903:A:G	3.68721e-08	-1.40942e-10	-1.20923
116394973	chr7:116394973:A:G	5.67458e-08	-1.40942e-10	-0.778102
116395159	chr7:116395159:T:C	2.71508e-08	-1.51528	-2.66243e-10
116395390	chr7:116395390:C:T	7.14798e-09	-1.66408	-1.18578
116395445	chr7:116395445:GAAAC:G	1.04591e-07	-1.40942e-10	-0.16663
116395467	chr7:116395467:G:A	7.87975e-09	-1.67637	-1.07602
116395671	chr7:116395671:A:G	1.21896e-08	-1.62024	-0.695861
116395827	chr7:116395827:G:C	3.71956e-08	-1.40942e-10	-1.20049
116396106	chr7:116396106:T:C	1.59022e-08	-1.59651	-0.453721
116396487	chr7:116396487:G:A	3.72182e-08	-1.40942e-10	-1.19989
116397033	chr7:116397033:ACT:A	5.38854e-08	-1.40942e-10	-0.829824
116397504	chr7:116397504:T:C	3.62755e-08	-1.40942e-10	-1.22554
116398116	chr7:116398116:G:A	4.02966e-08	-1.40942e-10	-1.12042
116398305	chr7:116398305:A:T	2.37299e-08	-1.64995	-2.66243e-10
116398408	chr7:116398408:T:A	6.97876e-08	-1.40942e-10	-0.571228
116399000	chr7:116399000:T:C	4.08979e-08	-1.40942e-10	-1.10561
116399864	chr7:116399864:C:T	3.69389e-08	0.00691939	-1.21434
116400222	chr7:116400222:G:A	3.83733e-08	-1.40942e-10	-1.16932
116400485	chr7:116400485:T:C	1.21e-08	-1.59032	-0.733157
116400658	chr7:116400658:T:C	2.89492e-08	-0.833343	-0.617798
116400774	chr7:116400774:C:G	5.92868e-08	-0.0754181	-0.65888
116401012	chr7:116401012:C:T	9.79514e-08	-1.40942e-10	-0.232213
116402219	chr7:116402219:T:C	3.88416e-08	-1.40942e-10	-1.15719
116402368	chr7:116402368:G:A	6.86363e-09	-1.6805	-1.20994
116402440	chr7:116402440:T:C	3.7522e-08	-1.40942e-10	-1.19176
116403046	chr7:116403046:G:A	2.04588e-08	-0.674525	-1.12375
116403086	chr7:116403086:A:T	4.09122e-08	-1.40942e-10	-1.10526
116403470	chr7:116403470:A:G	1.57669e-08	-1.57493	-0.483838
116404183	chr7:116404183:C:T	4.03553e-08	-1.40942e-10	-1.11896
116404434	chr7:116404434:G:A	3.65882e-08	-1.40942e-10	-1.21696
116404512	chr7:116404512:A:G	1.52079e-08	-0.937392	-1.15747
116404621	chr7:116404621:C:T	3.33842e-08	-1.3086	-2.66243e-10
116405026	chr7:116405026:T:TG	7.7297e-08	-1.40942e-10	-0.469029
116405785	chr7:116405785:C:A	2.47784e-08	-1.60671	-2.66243e-10
116405786	chr7:116405786:C:A	2.4888e-08	-1.6023	-2.66243e-10
116405849	chr7:116405849:T:C	6.04783e-08	-0.714399	-2.66243e-10
116406826	chr7:116406826:A:G	7.94245e-08	-1.40942e-10	-0.441878
116407068	chr7:116407068:T:C	2.42066e-08	-1.63006	-2.66243e-10
116407136	chr7:116407136:G:A	2.53203e-08	-0.954968	-0.630111
116408003	chr7:116408003:G:A	7.29225e-08	-1.40942e-10	-0.527287
116408989	chr7:116408989:C:A	3.70066e-08	-1.40942e-10	-1.20559
116409015	chr7:116409015:G:A	2.30366e-08	-1.6796	-2.66243e-10
116409155	chr7:116409155:C:T	5.2295e-08	-1.40942e-10	-0.859784
116409415	chr7:116409415:G:A	3.71074e-08	-1.40942e-10	-1.20287
116409531	chr7:116409531:C:T	4.52525e-08	-1.40942e-10	-1.00443
116409813	chr7:116409813:G:A	4.54994e-08	-0.276878	-0.722106
116409923	chr7:116409923:T:C	1.74264e-08	-1.2993	-0.659393
116409924	chr7:116409924:G:A	6.46564e-08	-1.40942e-10	-0.647597
116409935	chr7:116409935:G:A	1.72122e-08	-1.2919	-0.679161
116409938	chr7:116409938:C:A	1.70766e-08	-1.29443	-0.684548
116409941	chr7:116409941:T:A	1.30582e-08	-1.08233	-1.16495
116410476	chr7:116410476:T:A	4.55376e-08	-1.40942e-10	-0.998146
116410481	chr7:116410481:T:C	4.5561e-08	-0.193099	-0.804533
116410539	chr7:116410539:G:A	1.87996e-08	-1.49651	-0.38634
116410692	chr7:116410692:A:G	9.21326e-09	-1.418	-1.17804
116410747	chr7:116410747:T:C	3.62317e-08	-1.40942e-10	-1.22675
116410754	chr7:116410754:C:T	1.63923e-08	-0.913634	-1.10624
116410787	chr7:116410787:C:T	4.74e-08	-1.40942e-10	-0.958063
116411320	chr7:116411320:A:C	4.26112e-08	-1.40942e-10	-1.06457
116411367	chr7:116411367:G:A	4.2154e-08	-1.40942e-10	-1.07535
116411411	chr7:116411411:A:AAT	1.08867e-07	-1.40942e-10	-0.126561
116411502	chr7:116411502:A:G	2.47991e-08	-1.60588	-2.66243e-10
116412008	chr7:116412008:A:G	3.67099e-08	-1.40942e-10	-1.21364
116412489	chr7:116412489:C:A	4.34088e-08	-1.40942e-10	-1.04602
116412491	chr7:116412491:G:A	1.23609e-07	0.000438787	-2.66243e-10
116412573	chr7:116412573:C:T	4.2031e-08	-0.311495	-0.766782
116413793	chr7:116413793:G:T	4.02094e-08	-1.40942e-10	-1.12258
116414790	chr7:116414790:C:T	3.06317e-08	-1.39465	-2.66243e-10
116415215	chr7:116415215:T:C	6.47219e-08	-1.40942e-10	-0.646584
116415256	chr7:116415256:AG:A	4.09154e-08	-1.40942e-10	-1.10518
116415474	chr7:116415474:C:T	7.91262e-09	-1.54301	-1.20521
116415561	chr7:116415561:C:A	4.09205e-08	-1.40942e-10	-1.10505
116416279	chr7:116416279:G:A	3.68478e-08	-1.20989	-2.66243e-10
116416974	chr7:116416974:A:G	1.34767e-08	-1.08003	-1.1357
116417060	chr7:116417060:T:A	1.01677e-07	-1.40942e-10	-0.194885
116417599	chr7:116417599:C:A	1.0103e-07	-1.40942e-10	-0.20127
116417651	chr7:116417651:T:G	7.0695e-09	-1.6766	-1.1843
116417751	chr7:116417751:T:A	2.57108e-08	-1.56977	-2.66243e-10
116417783	chr7:116417783:A:G	7.80524e-09	-1.64601	-1.11588
116417842	chr7:116417842:CACAG:C	8.03522e-08	-0.430265	-2.66243e-10
116418043	chr7:116418043:C:T	3.78631e-08	-1.40942e-10	-1.18271
116418805	chr7:116418805:A:G	2.90293e-08	-1.29164	-0.156733
116419322	chr7:116419322:C:T	4.34265e-08	-1.40942e-10	-1.04561
116419815	chr7:116419815:G:A	3.75996e-08	-1.40942e-10	-1.18969
116420268	chr7:116420268:A:C	4.06639e-08	-1.40942e-10	-1.11134
116421517	chr7:116421517:T:A	6.10003e-08	-1.40942e-10	-0.705806
116421877	chr7:116421877:C:T	3.73789e-08	-1.40942e-10	-1.19558
116422635	chr7:116422635:A:T	3.85923e-08	-1.40942e-10	-1.16363
116423348	chr7:116423348:A:G	1.26643e-08	-1.12535	-1.15255
116423421	chr7:116423421:A:T	3.62617e-08	-1.40942e-10	-1.22592
116423466	chr7:116423466:G:T	1.26193e-08	-1.13321	-1.14825
116424006	chr7:116424006:G:A	1.01433e-07	-1.40942e-10	-0.197283
116424039	chr7:116424039:A:G	1.01068e-07	-1.40942e-10	-0.200888
116424099	chr7:116424099:G:T	5.05869e-08	-1.40942e-10	-0.892991
116424349	chr7:116424349:G:A	3.86948e-08	-1.40942e-10	-1.16098
116424367	chr7:116424367:A:G	9.66479e-08	-1.40942e-10	-0.24561
116425060	chr7:116425060:G:T	4.66824e-08	-1.40942e-10	-0.973316
116425214	chr7:116425214:T:C	1.59738e-07	-1.40942e-10	0.256854
116425790	chr7:116425790:G:A	4.02555e-08	-1.40942e-10	-1.12144
116426379	chr7:116426379:A:C	1.4096e-08	-1.09827	-1.07252
116427121	chr7:116427121:G:A	1.46368e-08	-1.10156	-1.03158
116427695	chr7:116427695:T:C	2.56647e-08	-1.57157	-2.66243e-10
116427829	chr7:116427829:T:C	1.81984e-08	-1.6803	-0.235047
116427882	chr7:116427882:C:T	6.94732e-08	-1.40942e-10	-0.575743
116428922	chr7:116428922:A:T	1.4403e-08	-1.07709	-1.07216
116429314	chr7:116429314:T:C	1.842e-08	-0.682104	-1.22114
116429724	chr7:116429724:C:A	3.35393e-08	-1.30396	-2.66243e-10
116429921	chr7:116429921:G:C	3.01669e-08	-1.23208	-0.177862
116429945	chr7:116429945:T:C	1.29593e-08	-1.06843	-1.18644
116430112	chr7:116430112:T:C	1.25108e-08	-1.10242	-1.18767
116430115	chr7:116430115:T:G	1.03064e-08	-1.25711	-1.2268
116430211	chr7:116430211:T:C	4.46883e-08	-1.40942e-10	-1.01697
116430242	chr7:116430242:G:C	2.42672e-08	-1.62756	-2.66243e-10
116430404	chr7:116430404:C:T	3.68978e-08	-1.40942e-10	-1.20853
116430867	chr7:116430867:A:G	5.2843e-08	-1.40942e-10	-0.849359
116431331	chr7:116431331:A:G	3.90414e-08	-1.40942e-10	-1.15206
116431824	chr7:116431824:G:T	8.95184e-08	-1.40942e-10	-0.32224
116432180	chr7:116432180:T:C	5.38405e-08	-1.40942e-10	-0.830657
116432285	chr7:116432285:A:G	5.78662e-08	-1.40942e-10	-0.75855
116432306	chr7:116432306:G:A	2.38928e-08	-1.64311	-2.66243e-10
116432408	chr7:116432408:C:T	9.66497e-08	-1.40942e-10	-0.245591
116432781	chr7:116432781:A:G	1.33642e-08	-1.15223	-1.07188
116432976	chr7:116432976:G:A	8.43835e-08	-1.40942e-10	-0.381313
116433096	chr7:116433096:T:G	1.22447e-08	-1.11835	-1.19325
116433238	chr7:116433238:A:G	1.40762e-08	-1.01091	-1.16129
116433443	chr7:116433443:C:T	9.73845e-08	-1.40942e-10	-0.238017
116433513	chr7:116433513:C:T	2.76408e-08	-1.23859	-0.258802
116433830	chr7:116433830:G:A	5.45757e-08	-1.40942e-10	-0.817096
116434294	chr7:116434294:T:C	4.50241e-08	-1.40942e-10	-1.00949
116434599	chr7:116434599:C:G	9.75529e-08	-1.40942e-10	-0.236289
116435397	chr7:116435397:T:C	2.85137e-08	-1.24558	-0.22072
116435502	chr7:116435502:A:G	5.39195e-08	-1.40942e-10	-0.829192
116436177	chr7:116436177:C:T	5.38828e-08	-1.40942e-10	-0.829874
116436263	chr7:116436263:T:C	1.3489e-08	-1.04351	-1.17129
116436388	chr7:116436388:C:T	3.8784e-08	-1.40942e-10	-1.15868
116436389	chr7:116436389:C:A	4.86237e-08	0.269844	-1.20242
116436739	chr7:116436739:C:T	5.38302e-08	-1.40942e-10	-0.83085
116438029	chr7:116438029:C:T	4.44174e-08	-1.40942e-10	-1.02305
116438041	chr7:116438041:G:A	5.04707e-08	-1.40942e-10	-0.895291
116438328	chr7:116438328:T:A	4.61401e-08	-0.453033	-0.531969
116438352	chr7:116438352:T:A	4.58608e-08	-0.297008	-0.694065
116438385	chr7:116438385:G:C	9.97619e-08	-1.40942e-10	-0.213898
116438707	chr7:116438707:A:G	1.00731e-07	-1.40942e-10	-0.20423
116439182	chr7:116439182:G:A	2.17044e-08	-1.17541	-0.563756
116439657	chr7:116439657:C:T	4.62683e-08	-0.435685	-0.546542
116440229	chr7:116440229:T:G	5.03266e-08	-1.40942e-10	-0.89815
116441067	chr7:116441067:T:C	1.02144e-08	-1.26605	-1.22684
116441392	chr7:116441392:T:C	3.68643e-08	-1.40942e-10	-1.20944
116441414	chr7:116441414:T:A	1.32534e-07	0.0701518	-2.66243e-10
116442184	chr7:116442184:T:A	9.93585e-08	-1.40942e-10	-0.21795
116442237	chr7:116442237:T:C	1.42695e-08	-1.01208	-1.14648
116442449	chr7:116442449:TTC:T	9.63055e-08	-1.40942e-10	-0.249159
116442453	chr7:116442453:T:G	4.65966e-08	-1.40942e-10	-0.975157
116442917	chr7:116442917:C:T	5.59309e-08	-1.40942e-10	-0.792567
116443034	chr7:116443034:G:GT	1.4005e-08	-0.997687	-1.17958
116443490	chr7:116443490:C:T	4.91422e-08	-0.281354	-0.640612
116444313	chr7:116444313:T:C	2.72519e-08	-1.26315	-0.248407
116444585	chr7:116444585:A:G	3.95882e-08	-1.40942e-10	-1.13815
116444663	chr7:116444663:C:T	1.55713e-08	-0.94055	-1.13071
116445521	chr7:116445521:TTAAA:T	4.90221e-08	-1.40942e-10	-0.924413
116445675	chr7:116445675:G:A	9.31916e-08	-1.40942e-10	-0.282027
116445876	chr7:116445876:A:G	9.73845e-08	-1.40942e-10	-0.238017
116446091	chr7:116446091:A:G	3.96376e-08	-1.40942e-10	-1.13691
116446374	chr7:116446374:G:T	1.38912e-08	-1.01892	-1.16651
116446426	chr7:116446426:T:C	9.72254e-08	-1.40942e-10	-0.239652
116446662	chr7:116446662:T:C	2.30194e-08	-1.68051	0.00016147
116447096	chr7:116447096:C:G	7.883e-09	-1.63867	-1.11331
116447185	chr7:116447185:T:C	4.0653e-08	-1.40942e-10	-1.11161
116447292	chr7:116447292:G:A	9.7913e-09	-1.32185	-1.21334
116447423	chr7:116447423:ACT:A	1.06633e-08	-1.28486	-1.16502
116447463	chr7:116447463:G:A	8.05665e-08	-1.40942e-10	-0.427602
116448247	chr7:116448247:G:A	1.08898e-08	-1.68013	-0.74873
116448484	chr7:116448484:T:C	5.09946e-08	-1.40942e-10	-0.884964
116448494	chr7:116448494:C:T	3.72636e-08	-1.40942e-10	-1.19867
116448549	chr7:116448549:C:T	4.31629e-08	-1.40942e-10	-1.0517
116448667	chr7:116448667:A:G	8.69637e-09	-1.45335	-1.20043
116449130	chr7:116449130:C:A	3.89479e-08	-1.40942e-10	-1.15446
116449193	chr7:116449193:CCTCTTTTCTT:C	2.71539e-08	-1.26792	-0.247247
116449250	chr7:116449250:C:CA	1.24339e-08	-1.22669	-1.06957
116449434	chr7:116449434:T:C	3.63426e-08	-1.40942e-10	-1.22369
116449730	chr7:116449730:C:T	1.37366e-07	-1.40942e-10	0.105966
116449782	chr7:116449782:G:A	3.6665e-08	-1.40942e-10	-1.21486
116449935	chr7:116449935:T:C	8.94011e-09	-1.48357	-1.14256
116451201	chr7:116451201:C:A	3.23803e-08	-1.33914	-2.66243e-10
116451264	chr7:116451264:T:G	1.33469e-08	-1.14924	-1.07615
116451371	chr7:116451371:G:T	9.95715e-08	-1.40942e-10	-0.215808
116451791	chr7:116451791:C:T	3.78349e-08	-1.40942e-10	-1.18345
116451873	chr7:116451873:C:T	1.15693e-07	-1.40942e-10	-0.0657457
116452038	chr7:116452038:A:T	7.02627e-08	-1.40942e-10	-0.564443
116452474	chr7:116452474:C:T	1.69084e-07	-1.40942e-10	0.313712
116452634	chr7:116452634:C:G	5.51255e-08	-1.40942e-10	-0.807072
116452810	chr7:116452810:G:A	1.46884e-08	-0.916789	-1.21284
116452898	chr7:116452898:G:A	9.65892e-08	-0.246217	-2.66243e-10
116453030	chr7:116453030:G:A	1.78807e-07	-1.40942e-10	0.369621
116453769	chr7:116453769:T:C	1.69752e-07	-1.40942e-10	0.317655
116453929	chr7:116453929:A:G	2.41911e-08	-1.35237	-0.278329
116454602	chr7:116454602:T:C	1.82582e-08	-1.67273	-0.239336
116454952	chr7:116454952:A:G	1.46166e-08	-0.919458	-1.21507
116455267	chr7:116455267:C:T	1.15626e-07	-1.40942e-10	-0.0663195
116455480	chr7:116455480:A:G	2.72741e-08	-1.51075	-2.66243e-10
116455491	chr7:116455491:T:A	3.84554e-08	-1.40942e-10	-1.16719
116455569	chr7:116455569:A:C	3.98055e-08	-0.317501	-0.815178
116455790	chr7:116455790:A:G	1.68298e-07	-1.40942e-10	0.30905
116455973	chr7:116455973:ACT:A	1.44907e-08	-0.937497	-1.20568
116456199	chr7:116456199:A:G	9.71093e-08	-1.40942e-10	-0.240847
116456244	chr7:116456244:T:C	1.56596e-07	-1.40942e-10	0.236983
116456650	chr7:116456650:G:A	6.81097e-08	-1.40942e-10	-0.595565
116456957	chr7:116456957:A:G	7.35167e-08	-1.40942e-10	-0.519172
116457169	chr7:116457169:C:A	1.35623e-08	-0.993694	-1.21569
116457335	chr7:116457335:T:G	3.65626e-08	-1.40942e-10	-1.21766
116457601	chr7:116457601:A:C	1.45453e-08	-0.915373	-1.22404
116457720	chr7:116457720:G:A	3.80025e-08	-1.40942e-10	-1.17903
116457912	chr7:116457912:C:T	2.55764e-08	-1.57501	-2.66243e-10
116457966	chr7:116457966:C:T	1.0889e-08	-1.68002	-0.748914
116457968	chr7:116457968:A:G	5.05585e-08	-1.40942e-10	-0.893552
116458338	chr7:116458338:T:C	3.66735e-08	-1.40942e-10	-1.21463
116458339	chr7:116458339:C:T	3.69987e-08	-1.40942e-10	-1.2058
116459020	chr7:116459020:C:T	2.572e-08	-1.56941	-2.66243e-10
116459222	chr7:116459222:AT:A	1.80081e-07	-1.40942e-10	0.376725
116459311	chr7:116459311:T:C	1.31243e-08	-1.2934	-0.948813
116459330	chr7:116459330:C:T	1.09913e-07	-1.40942e-10	-0.116994
116459569	chr7:116459569:A:G	1.00929e-07	-1.40942e-10	-0.202265
116459688	chr7:116459688:C:G	9.84886e-08	-1.40942e-10	-0.226743
116460606	chr7:116460606:T:C	5.65787e-08	-0.250658	-0.530393
116460618	chr7:116460618:C:T	7.06634e-08	-1.40942e-10	-0.558756
116460637	chr7:116460637:A:G	6.55885e-08	-1.40942e-10	-0.633284
116460644	chr7:116460644:G:A	3.64955e-08	-0.311455	-0.908039
116460790	chr7:116460790:G:T	3.88841e-08	-0.326079	-0.830019
116461025	chr7:116461025:A:G	3.9563e-08	-0.0410705	-1.09772
116461207	chr7:116461207:A:C	2.7365e-08	-1.29471	-0.212713
116461534	chr7:116461534:G:A	3.75114e-08	-0.429246	-0.762793
116462227	chr7:116462227:A:G	4.30508e-08	-1.40942e-10	-1.0543
116462670	chr7:116462670:A:C	3.46047e-08	-0.530494	-0.742199
116463087	chr7:116463087:C:T	3.67146e-08	-0.463923	-0.749586
116463249	chr7:116463249:A:G	3.50951e-08	-0.494183	-0.76444
116463724	chr7:116463724:A:G	4.47773e-08	-1.26878	0.253793
116463800	chr7:116463800:A:G	3.76787e-08	-1.40942e-10	-1.18759
116463991	chr7:116463991:C:T	3.07092e-08	-0.656559	-0.735564
116464400	chr7:116464400:G:A	3.43362e-08	-0.435728	-0.844756
116464404	chr7:116464404:G:A	3.17144e-08	-0.573715	-0.786197
116464813	chr7:116464813:T:A	3.4577e-08	-0.508607	-0.764889
116464857	chr7:116464857:C:G	3.29265e-08	-0.558725	-0.76368
116464941	chr7:116464941:T:C	5.43208e-08	-1.40942e-10	-0.821777
116465567	chr7:116465567:T:C	3.64564e-08	-1.40942e-10	-1.22057
116465862	chr7:116465862:G:A	8.37754e-08	-1.40942e-10	-0.388544
116466231	chr7:116466231:C:G	3.63344e-08	-1.40942e-10	-1.22392
116466306	chr7:116466306:T:C	3.57704e-08	-0.508996	-0.730566
116466307	chr7:116466307:TA:T	3.62755e-08	-0.49449	-0.731051
116466432	chr7:116466432:A:T	6.46929e-08	-1.40942e-10	-0.647032
116466932	chr7:116466932:C:T	3.50259e-08	-0.527283	-0.733314
116467295	chr7:116467295:C:T	1.29774e-07	-1.40942e-10	0.0491136
116467332	chr7:116467332:G:A	3.30823e-08	-1.31189	-0.00579478
116467765	chr7:116467765:C:A	1.04978e-07	-1.40942e-10	-0.162937
116467909	chr7:116467909:T:C	3.54871e-08	-0.512551	-0.734964
116468228	chr7:116468228:A:T	6.83193e-08	-1.40942e-10	-0.592491
116468435	chr7:116468435:A:G	3.54429e-08	-0.515377	-0.733385
116468569	chr7:116468569:G:C	8.30417e-09	-1.58392	-1.116
116468604	chr7:116468604:A:G	1.93729e-08	-1.2161	-0.636705
116468714	chr7:116468714:CCTTCCTTCCTTCCTTCCTTG:C	3.97117e-08	-1.40942e-10	-1.13504
116468965	chr7:116468965:A:G	3.61604e-08	-0.504659	-0.724062
116469008	chr7:116469008:T:G	3.55666e-08	-0.508954	-0.736322
116469073	chr7:116469073:G:A	9.33996e-08	-1.40942e-10	-0.279797
116469124	chr7:116469124:G:A	5.35488e-08	-1.40942e-10	-0.836091
116469239	chr7:116469239:G:A	3.67642e-08	-0.530588	-0.68157
116469662	chr7:116469662:T:G	3.74326e-08	-0.506609	-0.687533
116469758	chr7:116469758:T:C	5.43208e-08	-1.40942e-10	-0.821777
116470015	chr7:116470015:C:A	3.36844e-08	-0.561381	-0.738268
116470440	chr7:116470440:GT:G	7.39895e-08	-0.521189	0.00842892
116470479	chr7:116470479:C:T	3.9716e-08	-1.40942e-10	-1.13493
116470678	chr7:116470678:C:T	3.51189e-08	-0.532128	-0.725817
116470714	chr7:116470714:C:T	3.43181e-08	-0.555195	-0.725817
116471024	chr7:116471024:G:T	7.03114e-08	-0.564526	0.000775779
116471640	chr7:116471640:T:C	3.64707e-08	-1.40942e-10	-1.22017
116471834	chr7:116471834:T:A	1.6041e-08	-0.826054	-1.21548
116471941	chr7:116471941:C:T	1.19901e-07	-1.40942e-10	-0.0300165
116472248	chr7:116472248:T:C	1.21133e-07	-1.40942e-10	-0.0197934
116472396	chr7:116472396:C:T	2.30051e-08	-1.16941	-0.511556
116472508	chr7:116472508:G:A	3.57091e-08	-0.517122	-0.724157
116472649	chr7:116472649:C:G	3.73353e-08	-1.40942e-10	-1.19674
116472877	chr7:116472877:A:G	2.87975e-06	-1.40942e-10	3.14877
116473053	chr7:116473053:G:C	7.65063e-08	-0.545849	0.0665375
116473277	chr7:116473277:C:T	5.96493e-08	-1.40942e-10	-0.728202
116473290	chr7:116473290:A:C	3.46008e-08	-0.518994	-0.753812
116473560	chr7:116473560:A:T	4.85798e-08	-1.40942e-10	-0.933477
116473609	chr7:116473609:T:C	3.38531e-08	-0.573886	-0.720766
116473690	chr7:116473690:C:G	7.11391e-08	-0.605217	0.0531694
116473905	chr7:116473905:T:C	9.79998e-09	-1.41845	-1.11585
116474012	chr7:116474012:G:A	3.58721e-08	-0.508173	-0.728551
116474220	chr7:116474220:C:T	3.23143e-08	-0.582936	-0.758239
116474595	chr7:116474595:G:A	4.60895e-08	-1.40942e-10	-0.986098
116474888	chr7:116474888:T:G	3.46405e-08	-0.52365	-0.748011
116475068	chr7:116475068:G:A	1.03908e-07	-0.173179	-2.66243e-10
116475150	chr7:116475150:T:C	4.46366e-08	-1.40942e-10	-1.01813
116475450	chr7:116475450:G:A	2.60805e-08	-1.5555	-2.66243e-10
116475620	chr7:116475620:GT:G	1.68448e-08	-0.909067	-1.08357
116475752	chr7:116475752:C:T	5.91169e-08	-1.40942e-10	-0.737168
116475798	chr7:116475798:G:T	3.74408e-08	-1.40942e-10	-1.19392
116475900	chr7:116475900:G:A	2.94255e-08	-0.6802	-0.754621
116476210	chr7:116476210:G:A	7.53693e-08	-0.557781	0.0634964
116476633	chr7:116476633:C:T	3.59638e-08	-0.508355	-0.725817
116476739	chr7:116476739:G:A	8.26269e-09	-1.57759	-1.12735
116476881	chr7:116476881:C:T	1.93908e-08	-1.16283	-0.689054
116476984	chr7:116476984:AG:A	4.20026e-08	-1.40942e-10	-1.07895
116477533	chr7:116477533:A:T	3.47204e-08	-0.545529	-0.723827
116477842	chr7:116477842:C:T	3.49988e-08	-0.555354	-0.706017
116478282	chr7:116478282:G:A	3.74397e-08	-0.468249	-0.725705
116478329	chr7:116478329:G:C	1.39771e-08	-0.96946	-1.2098
116478363	chr7:116478363:G:A	6.01888e-08	-1.40942e-10	-0.719198
116478948	chr7:116478948:G:A	3.64506e-08	-0.522147	-0.698579
116479291	chr7:116479291:T:G	3.80264e-08	-0.484741	-0.693663
116479384	chr7:116479384:A:G	3.80782e-08	-1.17704	-2.66243e-10
116479414	chr7:116479414:T:C	3.69978e-08	-1.40942e-10	-1.20583
116479446	chr7:116479446:C:G	4.10533e-08	-1.40942e-10	-1.10181
116479580	chr7:116479580:G:A	5.7376e-08	-1.40942e-10	-0.767057
116479694	chr7:116479694:G:A	8.78796e-09	-1.68012	-0.963179
116479759	chr7:116479759:T:C	7.99725e-09	-1.57514	-1.16245
116479949	chr7:116479949:T:C	3.62665e-08	-1.40942e-10	-1.22579
116480109	chr7:116480109:G:A	8.36422e-09	-1.58448	-1.10824
116480315	chr7:116480315:G:A	3.88797e-08	-1.40942e-10	-1.15621
116480705	chr7:116480705:C:G	5.63431e-08	-1.40942e-10	-0.785224
116481155	chr7:116481155:A:G	2.36388e-08	-1.65379	-2.66243e-10
116481521	chr7:116481521:C:T	8.60535e-09	-1.68009	-0.984213
116482002	chr7:116482002:A:G	2.33698e-08	-1.66524	-2.66243e-10
116482252	chr7:116482252:G:A	3.68999e-08	-0.509306	-0.699168
116482355	chr7:116482355:C:T	2.72877e-08	-0.505867	-1.00438
116482791	chr7:116482791:A:G	1.41248e-08	-0.963121	-1.20563
116483188	chr7:116483188:T:G	3.05969e-08	-1.39578	-2.66243e-10
116483279	chr7:116483279:A:C	9.10057e-08	-1.40942e-10	-0.305762
116483791	chr7:116483791:G:C	7.79782e-08	-1.40942e-10	-0.460255
116483987	chr7:116483987:G:A	3.26725e-08	-0.528404	-0.801746
116485118	chr7:116485118:C:T	1.01849e-08	-1.32489	-1.17089
116485356	chr7:116485356:T:TGTTTG	5.73826e-08	-1.40942e-10	-0.766943
116485365	chr7:116485365:T:C	6.10496e-08	-1.40942e-10	-0.704998
116486111	chr7:116486111:C:T	6.54346e-08	-0.72864	0.093008
116486256	chr7:116486256:C:A	3.13809e-08	-0.578831	-0.791653
116486373	chr7:116486373:A:G	5.7376e-08	-1.40942e-10	-0.767057
116486802	chr7:116486802:G:A	1.13177e-07	-1.40942e-10	-0.0877304
116486828	chr7:116486828:A:G	5.75853e-08	-0.771982	0.008565
116486918	chr7:116486918:A:G	8.52602e-09	-1.61115	-1.06241
116487045	chr7:116487045:A:G	3.49827e-08	-0.569347	-0.692483
116487249	chr7:116487249:G:A	7.6005e-09	-1.56481	-1.22366
116487475	chr7:116487475:T:G	2.33583e-08	-1.31596	-0.349767
116488216	chr7:116488216:G:A	3.08206e-08	-0.70667	-0.68183
116488950	chr7:116488950:AT:A	6.51209e-08	-1.40942e-10	-0.640438
116489034	chr7:116489034:C:T	7.34225e-09	-1.60273	-1.22031
116489099	chr7:116489099:G:A	7.69708e-08	-0.573705	0.100447
116489137	chr7:116489137:C:T	5.7376e-08	-1.40942e-10	-0.767057
116489219	chr7:116489219:C:T	5.96781e-08	-1.40942e-10	-0.727719
116489236	chr7:116489236:C:T	7.43006e-08	-0.567357	0.0587923
116489376	chr7:116489376:A:G	1.4373e-07	-1.40942e-10	0.151255
116489646	chr7:116489646:C:T	8.70784e-09	-1.63254	-1.01992
116490139	chr7:116490139:A:T	5.83086e-08	-1.40942e-10	-0.750935
116490190	chr7:116490190:T:C	5.69231e-08	-1.40942e-10	-0.774982
116490860	chr7:116490860:G:T	3.8765e-08	-1.40942e-10	-1.15917
116490931	chr7:116490931:A:G	3.17953e-08	-1.66426	0.306896
116491539	chr7:116491539:A:T	2.16964e-08	-1.66333	-0.0762094
116492157	chr7:116492157:G:A	6.21469e-08	-0.781288	0.0941056
116492161	chr7:116492161:G:A	3.93475e-08	-1.40942e-10	-1.14425
116492266	chr7:116492266:A:G	2.34013e-08	-1.66304	-0.000855142
116492287	chr7:116492287:G:A	2.19208e-08	-1.66351	-0.0657365
116492589	chr7:116492589:T:A	1.7878e-08	-1.29879	-0.634325
116492616	chr7:116492616:G:A	2.90023e-08	-0.695861	-0.753447
116492853	chr7:116492853:A:G	2.50897e-08	-1.59422	-2.66243e-10
116493044	chr7:116493044:A:C	1.92922e-08	-1.2899	-0.567077
116493192	chr7:116493192:G:A	2.69192e-08	-0.661314	-0.86253
116493213	chr7:116493213:TAA:T	9.79708e-09	-1.67986	-0.854743
116493509	chr7:116493509:C:G	5.62813e-08	-1.40942e-10	-0.786322
116493511	chr7:116493511:A:T	5.62813e-08	-1.40942e-10	-0.786322
116494116	chr7:116494116:A:G	2.79049e-08	-0.632288	-0.855593
116494125	chr7:116494125:T:C	8.00991e-09	-1.65485	-1.08115
116494136	chr7:116494136:G:A	9.2887e-09	-1.68045	-0.907439
116494168	chr7:116494168:G:A	2.44041e-08	-1.66627	0.0443351
116494384	chr7:116494384:C:T	3.8326e-08	-1.40942e-10	-1.17055
116494579	chr7:116494579:T:A	2.9257e-08	-0.686779	-0.753787
116494647	chr7:116494647:A:G	2.81403e-08	-0.684569	-0.794912
116495069	chr7:116495069:G:A	2.42031e-08	-1.66185	0.0316523
116495079	chr7:116495079:C:T	4.10325e-08	-1.40942e-10	-1.10232
116495134	chr7:116495134:A:C	2.28962e-08	-1.66539	-0.0203205
116495167	chr7:116495167:T:G	7.99785e-08	-1.40942e-10	-0.434926
116495282	chr7:116495282:T:C	2.89719e-08	-0.704128	-0.746229
116495538	chr7:116495538:C:T	3.62306e-08	-1.40942e-10	-1.22678
116495638	chr7:116495638:G:A	2.21547e-08	-1.6568	-0.0618353
116496292	chr7:116496292:A:G	5.65568e-08	-1.40942e-10	-0.781439
116496319	chr7:116496319:T:C	8.64541e-08	-1.40942e-10	-0.357071
116496828	chr7:116496828:G:A	8.30126e-09	-1.62431	-1.07597
116496952	chr7:116496952:G:A	9.73962e-08	-0.684139	0.446241
116497241	chr7:116497241:C:T	1.62561e-08	-0.907336	-1.12088
116497431	chr7:116497431:A:T	2.86741e-08	-0.732003	-0.728685
116497472	chr7:116497472:G:A	2.4758e-08	-1.63382	0.0262884
116497623	chr7:116497623:A:G	2.92994e-08	-0.748376	-0.690741
116497647	chr7:116497647:T:C	3.79847e-08	-1.40942e-10	-1.1795
116497838	chr7:116497838:T:G	8.08592e-09	-1.65718	-1.06938
116498138	chr7:116498138:C:G	2.51248e-08	-1.59283	-2.66243e-10
116498351	chr7:116498351:T:A	2.30261e-08	-1.68006	-2.66243e-10
116498515	chr7:116498515:C:T	2.60606e-08	-0.783986	-0.772274
116498545	chr7:116498545:C:T	2.84605e-08	-0.779467	-0.688699
116498612	chr7:116498612:C:A	1.16715e-08	-1.40444	-0.955093
116498777	chr7:116498777:G:T	2.45868e-08	-0.889214	-0.72526
116498861	chr7:116498861:C:T	8.42026e-08	-1.40942e-10	-0.383458
116498922	chr7:116498922:A:AC	1.27379e-08	-1.51196	-0.76014
116499664	chr7:116499664:T:G	3.86924e-08	-0.598062	-0.56298
116499982	chr7:116499982:G:A	8.70301e-08	-1.40942e-10	-0.35043
116500022	chr7:116500022:T:C	1.88668e-08	-0.742842	-1.13644
116500221	chr7:116500221:T:C	1.58839e-08	-0.870706	-1.18067
116500470	chr7:116500470:G:T	4.82396e-08	-0.45113	-0.489375
116500562	chr7:116500562:A:G	4.94974e-08	-0.427848	-0.486917
116500710	chr7:116500710:G:A	9.06849e-09	-1.39467	-1.21721
116500877	chr7:116500877:G:C	9.22746e-09	-1.46963	-1.12487
116500927	chr7:116500927:TGTGG:T	6.85204e-08	-1.40942e-10	-0.589553
116501724	chr7:116501724:T:G	1.00812e-08	-1.5306	-0.975405
116502406	chr7:116502406:A:C	1.04264e-08	-1.51278	-0.959555
116502478	chr7:116502478:C:CT	1.02915e-08	-1.52111	-0.964261
116502741	chr7:116502741:T:C	3.63914e-08	-1.40942e-10	-1.22235
116503075	chr7:116503075:A:G	4.90869e-08	-1.40942e-10	-0.923092
116503356	chr7:116503356:C:T	2.40299e-08	-1.63738	-2.66243e-10
116503599	chr7:116503599:TG:T	1.34912e-08	-1.30041	-0.91424
116503608	chr7:116503608:C:A	1.11932e-08	-1.67711	-0.724261
116504192	chr7:116504192:AG:A	1.95318e-08	-0.840512	-1.00413
116504315	chr7:116504315:T:C	1.32059e-08	-1.32836	-0.907658
116504850	chr7:116504850:T:C	9.74384e-09	-1.48241	-1.05764
116504909	chr7:116504909:G:A	3.62697e-08	-1.40942e-10	-1.2257
116505375	chr7:116505375:T:G	3.639e-08	-1.40942e-10	-1.22239
116505585	chr7:116505585:C:T	1.67615e-08	-1.44751	-0.550089
116505642	chr7:116505642:G:A	1.58886e-08	-1.45297	-0.598107
116505881	chr7:116505881:G:A	5.0677e-08	-1.40942e-10	-0.891213
116505883	chr7:116505883:T:A	8.53363e-09	-1.46814	-1.20452
116505903	chr7:116505903:A:T	4.43048e-08	-0.528799	-0.496793
116506020	chr7:116506020:C:G	9.38533e-09	-1.50325	-1.07428
116506657	chr7:116506657:A:G	1.83149e-08	-0.935298	-0.973672
116507165	chr7:116507165:C:T	4.74688e-08	-0.956611	-2.66243e-10
116507342	chr7:116507342:A:G	5.01967e-08	-1.40942e-10	-0.900735
116507347	chr7:116507347:A:G	9.80728e-09	-1.47714	-1.05641
116507483	chr7:116507483:C:T	9.6438e-09	-1.4817	-1.06866
116507897	chr7:116507897:G:A	3.62374e-08	-1.40942e-10	-1.22659
116508316	chr7:116508316:T:G	1.64859e-08	-1.43357	-0.580607
116508353	chr7:116508353:CA:C	4.28011e-08	-0.559648	-0.500473
116508490	chr7:116508490:G:A	2.36565e-08	-1.65305	-2.66243e-10
116508846	chr7:116508846:A:C	9.5775e-09	-1.4882	-1.06907
116508951	chr7:116508951:G:C	3.66508e-08	-1.40942e-10	-1.21525
116509538	chr7:116509538:A:G	6.2671e-08	-1.40942e-10	-0.678786
116509552	chr7:116509552:T:C	3.63033e-08	-1.40942e-10	-1.22478
116509790	chr7:116509790:C:T	8.88882e-09	-1.41881	-1.21308
116509791	chr7:116509791:G:A	1.23874e-08	-1.46497	-0.835032
116509858	chr7:116509858:G:A	3.68229e-08	-1.40942e-10	-1.21056
116510054	chr7:116510054:T:C	1.69699e-08	-0.778006	-1.20723
116510426	chr7:116510426:A:G	5.08751e-08	-1.40942e-10	-0.88731
116510815	chr7:116510815:C:T	1.80503e-08	-0.705778	-1.21774
116511101	chr7:116511101:T:C	4.62028e-08	-0.451355	-0.532288
116511259	chr7:116511259:A:G	3.62563e-08	-1.40942e-10	-1.22607
116511284	chr7:116511284:T:C	2.0337e-08	-1.65366	-0.150582
116511730	chr7:116511730:G:C	4.68997e-08	-0.467677	-0.500995
116512066	chr7:116512066:C:T	2.30237e-08	-1.68016	-2.66243e-10
116512957	chr7:116512957:C:T	9.27966e-09	-1.38507	-1.20379
116513275	chr7:116513275:A:G	1.77145e-08	-1.64946	-0.292843
116513934	chr7:116513934:C:A	4.58797e-08	-1.40942e-10	-0.990661
116513961	chr7:116513961:T:G	1.48735e-08	-1.42915	-0.687959
116514037	chr7:116514037:T:G	3.65843e-08	-1.40942e-10	-1.21706
116514259	chr7:116514259:G:A	1.467e-08	-1.31469	-0.816192
116514417	chr7:116514417:G:T	5.01301e-08	-1.40942e-10	-0.902062
116514672	chr7:116514672:T:C	1.63032e-08	-1.50937	-0.515955
116514876	chr7:116514876:A:C	5.70256e-08	-1.40942e-10	-0.773183
116515241	chr7:116515241:T:G	7.94293e-08	-1.40942e-10	-0.441816
116515978	chr7:116515978:C:G	1.52351e-08	-1.29969	-0.793392
116516034	chr7:116516034:G:A	3.66961e-08	-1.40942e-10	-1.21401
116516940	chr7:116516940:G:A	1.83544e-08	-0.680607	-1.22621
116516957	chr7:116516957:T:C	1.43906e-08	-1.35192	-0.798188
116517073	chr7:116517073:A:G	1.80668e-08	-0.700268	-1.22234
116518040	chr7:116518040:C:T	3.36468e-08	-1.30077	-2.66243e-10
116519137	chr7:116519137:A:T	2.82922e-08	-1.4741	-2.66243e-10
116519472	chr7:116519472:G:A	1.45323e-08	-1.66396	-0.476345
116519907	chr7:116519907:G:A	4.9508e-08	-0.48822	-0.42633
116519935	chr7:116519935:G:A	3.21221e-08	-1.34714	-2.66243e-10
116519939	chr7:116519939:AG:A	4.9811e-08	-1.40942e-10	-0.908448
116519968	chr7:116519968:G:A	1.33978e-08	-1.30149	-0.920098
116520205	chr7:116520205:A:T	1.83881e-08	-1.65721	-0.247766
116520455	chr7:116520455:T:C	2.21983e-07	-1.40942e-10	0.585918
116520470	chr7:116520470:G:A	5.10822e-08	-0.514333	-0.368914
116520990	chr7:116520990:G:A	6.15516e-08	-1.40942e-10	-0.696808
116521531	chr7:116521531:T:C	1.8005e-08	-1.66172	-0.264313
116521539	chr7:116521539:G:C	2.08651e-07	-1.40942e-10	0.523981
116522252	chr7:116522252:A:T	1.55965e-08	-1.65781	-0.411829
116522380	chr7:116522380:C:T	4.14853e-08	-1.40942e-10	-1.09134
116522589	chr7:116522589:A:T	3.6563e-08	-1.40942e-10	-1.21765
116522675	chr7:116522675:G:A	1.73822e-08	-1.65629	-0.304947
116522873	chr7:116522873:G:A	3.62324e-08	-1.40942e-10	-1.22673
116522934	chr7:116522934:G:A	7.07357e-09	-1.67734	-1.18298
116522975	chr7:116522975:A:G	7.78618e-08	-1.40942e-10	-0.461748
116523049	chr7:116523049:G:A	1.17693e-08	-1.17313	-1.17806
116523230	chr7:116523230:G:A	3.96018e-08	-1.40942e-10	-1.13781
116523256	chr7:116523256:C:T	1.95681e-08	-0.620983	-1.2218
116523852	chr7:116523852:A:T	2.37897e-08	-0.597087	-1.05034
116523898	chr7:116523898:A:G	1.74434e-08	-0.731231	-1.22649
116523900	chr7:116523900:A:G	9.08404e-09	-1.38993	-1.22023
116524149	chr7:116524149:T:C	4.90045e-08	-1.40942e-10	-0.924771
116524409	chr7:116524409:C:G	4.35231e-08	-1.40942e-10	-1.04339
116524604	chr7:116524604:G:T	8.14221e-08	-1.40942e-10	-0.417037
116524838	chr7:116524838:G:A	6.33613e-08	-1.40942e-10	-0.66783
116525120	chr7:116525120:C:T	2.30156e-08	-1.68051	-2.66243e-10
116525179	chr7:116525179:C:T	1.66676e-08	-1.41052	-0.5927
116525409	chr7:116525409:T:C	2.1811e-08	-0.51863	-1.21564
116525455	chr7:116525455:A:G	4.9504e-08	-1.40942e-10	-0.914631
116525515	chr7:116525515:T:C	3.67946e-08	-1.40942e-10	-1.21133
116525872	chr7:116525872:G:A	3.70477e-08	-1.40942e-10	-1.20448
116526072	chr7:116526072:C:CCGGGGA	3.70763e-08	-1.40942e-10	-1.20371
116526346	chr7:116526346:C:T	1.23277e-08	-1.1094	-1.19544
116526650	chr7:116526650:C:T	4.51704e-08	-1.40942e-10	-1.00624
116527154	chr7:116527154:C:T	2.56039e-08	-0.654042	-0.919898
116527390	chr7:116527390:A:T	2.62072e-08	-0.630332	-0.920318
116527446	chr7:116527446:T:G	5.62241e-08	-1.40942e-10	-0.787339
116527801	chr7:116527801:TC:T	3.64283e-08	-1.40942e-10	-1.22134
116527871	chr7:116527871:A:G	5.44168e-08	-1.40942e-10	-0.820011
116528284	chr7:116528284:T:C	3.76104e-08	-1.40942e-10	-1.1894
116528337	chr7:116528337:A:C	5.19642e-08	-1.40942e-10	-0.866129
116528605	chr7:116528605:G:A	7.62278e-08	-1.40942e-10	-0.482958
116528990	chr7:116528990:G:A	3.74105e-08	-1.19473	-2.66243e-10
116529380	chr7:116529380:A:G	5.52937e-08	-1.40942e-10	-0.804026
116529389	chr7:116529389:A:C	6.9352e-09	-1.66221	-1.21787
116529759	chr7:116529759:T:C	3.67064e-08	-1.40942e-10	-1.21373
116530093	chr7:116530093:A:G	9.64047e-08	-1.40942e-10	-0.248129
116530114	chr7:116530114:G:A	2.30642e-08	-1.6784	-2.66243e-10
116530141	chr7:116530141:T:A	8.52123e-09	-1.54565	-1.12847
116530679	chr7:116530679:A:G	4.12579e-08	-1.40942e-10	-1.09684
116531009	chr7:116531009:T:G	1.23854e-08	-1.17258	-1.12759
116531456	chr7:116531456:A:G	1.4396e-08	-0.924121	-1.22561
116531457	chr7:116531457:A:T	2.24048e-08	-0.499038	-1.20837
116531514	chr7:116531514:T:C	4.53874e-08	-1.40942e-10	-1.00145
116532267	chr7:116532267:C:T	1.48074e-07	-1.40942e-10	0.181027
116532368	chr7:116532368:T:G	3.64836e-08	-1.40942e-10	-1.21982
116532992	chr7:116532992:C:T	8.67599e-09	-1.45157	-1.20455
116533010	chr7:116533010:G:A	3.6193e-08	-0.0319308	-1.19589
116533254	chr7:116533254:C:T	3.93366e-08	-1.40942e-10	-1.14453
116533547	chr7:116533547:T:G	2.16837e-08	-0.524132	-1.21599
116533588	chr7:116533588:A:T	1.65869e-07	-1.40942e-10	0.294512
116533914	chr7:116533914:T:C	2.26045e-08	-0.48192	-1.21661
116533991	chr7:116533991:C:T	3.44834e-08	-0.193272	-1.08293
116534291	chr7:116534291:C:T	2.31733e-08	-1.67368	-2.66243e-10
116534535	chr7:116534535:G:A	3.67117e-08	-0.129389	-1.0842
116534602	chr7:116534602:G:A	3.75002e-08	-1.40942e-10	-1.19234
116534643	chr7:116534643:G:A	1.36354e-07	0.0985667	-2.66243e-10
116534680	chr7:116534680:G:A	3.67609e-08	-1.40942e-10	-1.21225
116535322	chr7:116535322:C:G	1.66776e-07	-1.40942e-10	0.299965
116535657	chr7:116535657:T:C	7.98255e-09	-1.64952	-1.0899
116535964	chr7:116535964:G:A	3.90051e-08	-1.40942e-10	-1.15299
116536296	chr7:116536296:G:GACA	4.63276e-08	-1.40942e-10	-0.980946
116536463	chr7:116536463:A:C	1.11985e-07	-1.40942e-10	-0.0983221
116536920	chr7:116536920:G:A	8.50462e-09	-1.6045	-1.07158
116536941	chr7:116536941:T:G	8.90285e-08	-0.327728	-2.66243e-10
116537040	chr7:116537040:A:C	3.71117e-08	-1.40942e-10	-1.20275
116537298	chr7:116537298:C:T	3.96456e-08	-1.40942e-10	-1.1367
116537403	chr7:116537403:A:G	2.13937e-08	-0.543818	-1.20977
116537771	chr7:116537771:G:A	4.80479e-08	0.272988	-1.21747
116538494	chr7:116538494:C:G	3.83352e-08	-0.14857	-1.02175
116538709	chr7:116538709:T:C	3.69012e-08	-1.40942e-10	-1.20844
116538736	chr7:116538736:G:A	8.34812e-08	-1.40942e-10	-0.392063
116538827	chr7:116538827:G:A	4.1368e-08	-1.40942e-10	-1.09418
116538938	chr7:116538938:T:C	9.24767e-09	-1.53376	-1.05855
116538953	chr7:116538953:C:A	4.03744e-08	-1.40942e-10	-1.11849
116539109	chr7:116539109:C:T	9.52841e-08	-1.40942e-10	-0.259821
116539553	chr7:116539553:A:T	3.66899e-08	-1.40942e-10	-1.21418
116539780	chr7:116539780:G:A	8.86264e-09	-1.51516	-1.11968
116539902	chr7:116539902:G:C	2.12409e-08	-0.552604	-1.20815
116539930	chr7:116539930:G:C	2.03112e-08	-0.595094	-1.21042
116540742	chr7:116540742:C:T	2.19091e-08	-0.520266	-1.20952
116540796	chr7:116540796:C:A	7.75057e-09	-1.64506	-1.12386
116541114	chr7:116541114:A:T	3.63522e-08	-1.40942e-10	-1.22343
116541421	chr7:116541421:T:G	2.10985e-08	-0.55095	-1.21653
116542000	chr7:116542000:C:T	2.88408e-08	-0.295575	-1.15932
116542178	chr7:116542178:C:G	9.25483e-09	-1.48978	-1.10176
116542365	chr7:116542365:A:G	4.29975e-08	-1.40942e-10	-1.05554
116542728	chr7:116542728:C:T	7.31658e-09	-1.60317	-1.22337
116542949	chr7:116542949:A:G	7.40754e-09	-1.61263	-1.20155
116543728	chr7:116543728:A:C	1.40607e-07	-1.40942e-10	0.129287
116544477	chr7:116544477:A:C	2.21521e-08	-0.50215	-1.2166
116546307	chr7:116546307:C:T	4.24517e-08	-1.40942e-10	-1.06832
116546522	chr7:116546522:T:C	1.29375e-07	-1.40942e-10	0.0460339
116546565	chr7:116546565:C:T	5.73548e-08	-1.40942e-10	-0.767427
116546566	chr7:116546566:G:A	9.24705e-08	-1.40942e-10	-0.289795
116546728	chr7:116546728:A:G	4.06618e-08	-1.40942e-10	-1.1114
116547052	chr7:116547052:G:A	9.12949e-09	-1.49445	-1.11072
116547276	chr7:116547276:G:A	2.30157e-08	-1.68051	-2.66243e-10
116547636	chr7:116547636:A:C	1.56526e-08	-1.41158	-0.65447
116549290	chr7:116549290:C:T	3.73828e-08	-1.40942e-10	-1.19547
116549317	chr7:116549317:G:A	9.18512e-09	-1.4887	-1.11039
116549436	chr7:116549436:A:G	1.2975e-08	-1.38548	-0.868184
116549441	chr7:116549441:G:A	2.43927e-08	-1.6224	-2.66243e-10
116549539	chr7:116549539:T:C	4.11526e-08	-1.40942e-10	-1.0994
116549777	chr7:116549777:A:G	2.3216e-08	-1.67184	-2.66243e-10
116550067	chr7:116550067:T:C	1.55284e-07	-1.40942e-10	0.228575
116550415	chr7:116550415:G:A	1.43411e-08	-1.3947	-0.758861
116550543	chr7:116550543:C:T	6.8281e-09	-1.67857	-1.21706
116550639	chr7:116550639:T:C	6.79624e-09	-1.68014	-1.22018
116550659	chr7:116550659:C:T	1.18176e-08	-1.46265	-0.884444
116550763	chr7:116550763:A:G	3.66983e-08	-1.21395	-2.66243e-10
116550970	chr7:116550970:T:G	3.75812e-08	-1.40942e-10	-1.19018
116551247	chr7:116551247:C:A	1.31866e-08	-1.03417	-1.20331
116551643	chr7:116551643:A:G	6.79012e-09	-1.68036	-1.22086
116551814	chr7:116551814:A:T	1.17659e-08	-1.48012	-0.871359
116552276	chr7:116552276:C:T	9.11889e-09	-1.41337	-1.19297
116553454	chr7:116553454:A:T	2.57594e-08	-1.56789	-2.66243e-10
116553651	chr7:116553651:C:A	6.75341e-09	-1.68051	-1.22613
116553675	chr7:116553675:T:A	6.76275e-09	-1.68051	-1.22474
116553983	chr7:116553983:C:G	7.35005e-08	-1.40942e-10	-0.519392
116554174	chr7:116554174:T:A	6.78302e-09	-1.68015	-1.22211
116554299	chr7:116554299:A:G	3.64056e-08	-1.40942e-10	-1.22196
116554330	chr7:116554330:C:T	6.78781e-09	-1.68021	-1.22135
116554540	chr7:116554540:T:G	3.73708e-08	-1.40942e-10	-1.19579
116554851	chr7:116554851:G:A	6.78035e-09	-1.68043	-1.22223
116555037	chr7:116555037:G:A	4.1923e-08	-1.40942e-10	-1.08085
116555402	chr7:116555402:G:A	2.48046e-08	-0.391944	-1.21371
116555787	chr7:116555787:A:G	1.31541e-08	-1.3634	-0.876552
116555890	chr7:116555890:C:T	9.13102e-08	-1.40942e-10	-0.302422
116556101	chr7:116556101:T:C	4.28062e-08	-1.40942e-10	-1.06
116556503	chr7:116556503:C:A	4.34349e-08	-1.04542	-2.66243e-10
116556709	chr7:116556709:C:T	6.95583e-09	-1.68025	-1.19685
116557191	chr7:116557191:G:A	6.83448e-09	-1.67978	-1.21492
116557518	chr7:116557518:T:A	1.19889e-08	-1.40457	-0.928132
116557525	chr7:116557525:G:A	6.88636e-09	-1.68004	-1.2071
116557854	chr7:116557854:C:T	3.47229e-08	-1.26929	-2.66243e-10
116557922	chr7:116557922:C:T	1.61193e-08	-1.41714	-0.61952
116557947	chr7:116557947:A:G	9.56001e-09	-1.53751	-1.02158
116558411	chr7:116558411:G:GC	4.51165e-08	-1.40942e-10	-1.00744
116558567	chr7:116558567:G:A	1.26894e-08	-1.13858	-1.13734
116558640	chr7:116558640:C:A	3.90515e-08	-1.40942e-10	-1.1518
116559641	chr7:116559641:C:A	9.54535e-09	-1.54121	-1.01942
116559665	chr7:116559665:T:C	4.67101e-08	-1.40942e-10	-0.972723
116559743	chr7:116559743:A:C	9.47005e-09	-1.54095	-1.0276
116560038	chr7:116560038:T:C	1.19764e-08	-1.10933	-1.22442
116560131	chr7:116560131:G:A	1.13579e-07	-1.40942e-10	-0.084183
116560144	chr7:116560144:T:C	3.89423e-08	-1.40942e-10	-1.1546
116560314	chr7:116560314:T:C	1.35646e-07	-1.40942e-10	0.0933633
116560533	chr7:116560533:C:T	8.82884e-09	-1.44201	-1.19665
116560882	chr7:116560882:A:T	3.77702e-08	-1.40942e-10	-1.18516
116561502	chr7:116561502:C:T	2.21281e-08	-0.625892	-1.09394
116561867	chr7:116561867:G:T	2.97181e-08	-0.201827	-1.2231
116561913	chr7:116561913:GATAGAA:G	1.11375e-08	-1.49411	-0.912263
116562476	chr7:116562476:C:T	1.05428e-08	-1.53094	-0.930298
116562680	chr7:116562680:C:A	2.39561e-08	-1.64046	-2.66243e-10
116562683	chr7:116562683:A:G	7.83456e-09	-1.53436	-1.22378
116562738	chr7:116562738:G:A	3.98891e-08	-1.40942e-10	-1.13058
116563028	chr7:116563028:T:A	3.95588e-08	-1.40942e-10	-1.1389
116563119	chr7:116563119:A:T	9.27969e-09	-1.51803	-1.07083
116563394	chr7:116563394:G:A	9.29391e-08	-1.40942e-10	-0.28474
116563549	chr7:116563549:C:T	3.75996e-08	-1.40942e-10	-1.18969
116564004	chr7:116564004:T:C	8.20823e-09	-1.52452	-1.18703
116564355	chr7:116564355:G:A	1.01377e-06	-1.40942e-10	2.10475
116564382	chr7:116564382:A:T	3.76651e-08	-1.40942e-10	-1.18795
116564403	chr7:116564403:C:G	3.16868e-08	-1.36078	-2.66243e-10
116565146	chr7:116565146:C:A	7.2132e-08	-1.40942e-10	-0.538186
116565252	chr7:116565252:C:T	4.47052e-08	-1.40942e-10	-1.01659
116565667	chr7:116565667:A:G	1.2096e-07	-1.40942e-10	-0.0212268
116565860	chr7:116565860:T:C	7.2791e-09	-1.60657	-1.22511
116565891	chr7:116565891:A:G	3.30321e-08	-1.3192	-2.66243e-10
116566090	chr7:116566090:C:G	3.63352e-08	-1.40942e-10	-1.2239
116566092	chr7:116566092:A:G	4.12099e-08	-1.40942e-10	-1.09801
116566146	chr7:116566146:T:A	7.33636e-09	-1.60265	-1.22119
116566432	chr7:116566432:C:T	3.5646e-08	-0.017364	-1.22568
116566611	chr7:116566611:A:G	1.35073e-08	-1.03213	-1.18133
116566840	chr7:116566840:T:G	7.72021e-09	-1.55664	-1.2162
116566876	chr7:116566876:C:T	3.6456e-08	-1.40942e-10	-1.22058
116566941	chr7:116566941:A:G	4.06813e-08	-1.40942e-10	-1.11092
116567261	chr7:116567261:T:C	2.45612e-08	-1.61551	-2.66243e-10
116568227	chr7:116568227:C:T	3.62289e-08	-1.40942e-10	-1.22683
116568241	chr7:116568241:A:C	3.63684e-08	-1.40942e-10	-1.22298
116568766	chr7:116568766:T:A	1.2993e-07	-1.40942e-10	0.0503088
116569029	chr7:116569029:T:C	3.6437e-08	-1.40942e-10	-1.2211
116569479	chr7:116569479:T:C	7.58478e-09	-1.56572	-1.22482
116569492	chr7:116569492:G:A	3.67678e-08	-1.40942e-10	-1.21206
116569590	chr7:116569590:C:T	3.62555e-08	-1.40942e-10	-1.22609
116569616	chr7:116569616:A:T	3.82844e-08	-1.40942e-10	-1.17164
116569694	chr7:116569694:T:A	7.52313e-09	-1.60188	-1.19682
116570137	chr7:116570137:T:C	2.06503e-07	-1.40942e-10	0.513632
116570195	chr7:116570195:A:G	3.89095e-08	-1.40942e-10	-1.15545
116570326	chr7:116570326:T:C	3.7001e-08	-1.40942e-10	-1.20574
116570571	chr7:116570571:A:G	4.35329e-08	-1.40942e-10	-1.04317
116570604	chr7:116570604:A:G	8.08359e-08	-1.40942e-10	-0.424263
116570678	chr7:116570678:A:G	3.92594e-08	-1.40942e-10	-1.14649
116570685	chr7:116570685:C:T	7.3983e-08	-1.40942e-10	-0.512849
116570789	chr7:116570789:T:C	1.55593e-08	-1.57278	-0.499238
116571075	chr7:116571075:A:G	5.17265e-08	-1.40942e-10	-0.870713
116571468	chr7:116571468:G:A	2.45141e-08	-1.61744	-2.66243e-10
116571919	chr7:116571919:G:C	1.45987e-08	-1.24209	-0.893668
116572405	chr7:116572405:T:C	3.87227e-08	-1.40942e-10	-1.16026
116572420	chr7:116572420:C:A	1.80335e-08	-1.65031	-0.274141
116572457	chr7:116572457:T:C	4.58975e-08	-1.40942e-10	-0.990274
116572520	chr7:116572520:A:G	3.76761e-08	-1.40942e-10	-1.18766
116572560	chr7:116572560:C:A	3.86746e-08	-1.40942e-10	-1.1615
116572740	chr7:116572740:C:A	4.8071e-08	-1.40942e-10	-0.944005
116573079	chr7:116573079:G:A	4.2261e-08	-1.40942e-10	-1.07282
116573212	chr7:116573212:A:G	4.55275e-08	-1.40942e-10	-0.998368
116573531	chr7:116573531:A:C	7.12805e-08	-1.40942e-10	-0.550061
116573697	chr7:116573697:C:G	9.07697e-08	-1.40942e-10	-0.308358
116574588	chr7:116574588:T:C	1.54328e-08	-1.61087	-0.469321
116574763	chr7:116574763:T:A	8.0153e-08	-1.40942e-10	-0.432747
116575009	chr7:116575009:A:G	7.99787e-09	-1.54131	-1.1962
116575272	chr7:116575272:G:A	3.87183e-08	-1.40942e-10	-1.16037
116575904	chr7:116575904:A:C	1.83972e-07	0.398097	-2.66243e-10
116576313	chr7:116576313:G:GCTT	3.8736e-08	-1.40942e-10	-1.15992
116576483	chr7:116576483:A:G	7.08675e-08	-1.40942e-10	-0.555872
116576607	chr7:116576607:G:A	8.80549e-08	-0.338724	-2.66243e-10
116576780	chr7:116576780:C:T	8.93113e-08	-1.40942e-10	-0.324556
116576909	chr7:116576909:G:A	2.87299e-08	-0.278672	-1.18007
116576928	chr7:116576928:AT:A	9.63668e-09	-1.54365	-1.00745
116576975	chr7:116576975:T:C	1.15455e-08	-1.27326	-1.09713
116577086	chr7:116577086:G:A	2.84336e-08	-1.46911	-2.66243e-10
116577603	chr7:116577603:G:A	9.76512e-09	-1.64746	-0.890411
116578016	chr7:116578016:C:T	9.51659e-08	-1.40942e-10	-0.261063
116578123	chr7:116578123:T:C	7.08675e-08	-1.40942e-10	-0.555872
116578133	chr7:116578133:G:A	3.68189e-08	-1.40942e-10	-1.21067
116578208	chr7:116578208:T:TCCTTCA	3.64836e-08	-1.40942e-10	-1.21982
116578271	chr7:116578271:T:A	4.07035e-08	-1.40942e-10	-1.11037
116578503	chr7:116578503:G:A	3.87183e-08	-1.40942e-10	-1.16037
116578591	chr7:116578591:A:T	9.82684e-08	-1.40942e-10	-0.228982
116578621	chr7:116578621:A:G	3.75984e-08	-0.0039591	-1.18576
116578955	chr7:116578955:G:A	3.70943e-08	-1.40942e-10	-1.20322
116579546	chr7:116579546:C:T	4.51698e-08	-1.40942e-10	-1.00626
116579675	chr7:116579675:T:C	3.64832e-08	-1.40942e-10	-1.21983
116579829	chr7:116579829:A:G	5.07499e-08	-0.889774	-2.66243e-10
116580098	chr7:116580098:T:C	3.69126e-08	-1.40942e-10	-1.20813
116580648	chr7:116580648:G:A	3.64766e-08	-1.40942e-10	-1.22001
116581033	chr7:116581033:T:G	7.5174e-08	-1.40942e-10	-0.496878
116581127	chr7:116581127:T:A	7.48342e-08	-1.40942e-10	-0.501409
116581737	chr7:116581737:C:T	7.08675e-08	-1.40942e-10	-0.555872
116581782	chr7:116581782:T:C	1.50869e-08	-1.20736	-0.895501
116581826	chr7:116581826:A:G	3.63345e-08	-1.40942e-10	-1.22392
116582138	chr7:116582138:T:C	1.18711e-08	-1.25171	-1.09086
116582187	chr7:116582187:C:A	3.81217e-08	-1.40942e-10	-1.1759
116582382	chr7:116582382:C:T	3.97857e-08	-1.40942e-10	-1.13318
116582510	chr7:116582510:G:A	4.03258e-08	-1.40942e-10	-1.11969
116583028	chr7:116583028:A:G	5.68205e-08	-1.40942e-10	-0.776787
116583127	chr7:116583127:T:C	3.90717e-08	-1.40942e-10	-1.15128
116583332	chr7:116583332:A:T	3.96195e-08	-1.40942e-10	-1.13736
116583369	chr7:116583369:A:G	5.16177e-08	-1.40942e-10	-0.87282
116583572	chr7:116583572:A:C	4.69414e-08	-1.40942e-10	-0.967784
116583715	chr7:116583715:C:T	3.62747e-08	-1.40942e-10	-1.22556
116583780	chr7:116583780:A:G	4.22242e-08	-1.40942e-10	-1.07369
116583896	chr7:116583896:C:T	1.0954e-06	-1.40942e-10	2.18219
116584070	chr7:116584070:A:G	4.09144e-08	-1.40942e-10	-1.1052
116584095	chr7:116584095:A:G	1.78688e-08	-1.06679	-0.866834
116584781	chr7:116584781:A:G	9.38617e-08	-1.40942e-10	-0.274862
116585141	chr7:116585141:C:A	4.03038e-08	-1.40942e-10	-1.12024
116585203	chr7:116585203:C:T	2.32279e-08	-1.67133	-2.66243e-10
116585435	chr7:116585435:T:G	9.42969e-08	-1.40942e-10	-0.270236
116585650	chr7:116585650:T:C	9.18679e-09	-1.62245	-0.976468
116585802	chr7:116585802:A:G	2.6502e-08	-1.53946	-2.66243e-10
116586250	chr7:116586250:A:C	9.27695e-08	-1.40942e-10	-0.286567
116586368	chr7:116586368:G:A	1.71267e-08	-0.851139	-1.12491
116586649	chr7:116586649:A:C	1.14937e-07	-1.40942e-10	-0.0723031
116586706	chr7:116586706:C:T	4.61314e-08	-1.40942e-10	-0.985191
116586797	chr7:116586797:T:C	3.75498e-08	-1.40942e-10	-1.19101
116586835	chr7:116586835:T:G	3.73235e-08	-1.40942e-10	-1.19706
116586992	chr7:116586992:C:T	7.0065e-09	-1.64366	-1.22618
116587100	chr7:116587100:C:T	1.57278e-08	-1.62976	-0.43149
116587257	chr7:116587257:A:T	6.7736e-09	-1.67945	-1.2242
116587688	chr7:116587688:G:A	8.42966e-08	-1.40942e-10	-0.382343
116587920	chr7:116587920:G:A	2.28865e-07	0.61645	-2.66243e-10
116587956	chr7:116587956:G:A	2.9397e-08	-1.43579	-2.66243e-10
116588289	chr7:116588289:C:T	4.68793e-08	-1.40942e-10	-0.969108
116588400	chr7:116588400:C:T	1.40963e-08	-1.47811	-0.692656
116588788	chr7:116588788:G:T	3.74175e-08	-1.40942e-10	-1.19455
116589241	chr7:116589241:AGT:A	1.05724e-08	-1.23216	-1.22628
116589852	chr7:116589852:T:A	9.8498e-09	-1.39911	-1.13012
116590167	chr7:116590167:G:C	9.9735e-09	-1.54869	-0.968063
116591147	chr7:116591147:A:C	5.19796e-08	-1.40942e-10	-0.865832
116591342	chr7:116591342:G:C	3.93599e-08	-1.40942e-10	-1.14394
116592117	chr7:116592117:G:A	4.02857e-08	-1.40942e-10	-1.12069
116593094	chr7:116593094:T:A	2.47778e-08	-1.60673	-2.66243e-10
116593284	chr7:116593284:T:C	7.94558e-09	-1.65911	-1.08495
116593773	chr7:116593773:G:A	2.31699e-08	-1.67383	-2.66243e-10
116593836	chr7:116593836:A:C	3.732e-08	-1.40942e-10	-1.19716
116594353	chr7:116594353:G:C	3.70367e-08	-1.40942e-10	-1.20478
116594496	chr7:116594496:G:A	5.64441e-08	-1.40942e-10	-0.783434
116594563	chr7:116594563:C:T	3.37184e-08	-1.29864	-2.66243e-10
116594785	chr7:116594785:A:T	4.6516e-08	-1.40942e-10	-0.976887
116594886	chr7:116594886:C:T	1.08545e-07	-1.40942e-10	-0.129522
116595043	chr7:116595043:T:C	4.65018e-08	-1.40942e-10	-0.977192
116595793	chr7:116595793:G:A	3.10759e-08	-1.38025	-2.66243e-10
116595900	chr7:116595900:CA:C	1.14415e-06	-1.40942e-10	2.22574
116596682	chr7:116596682:C:T	3.67729e-08	-1.40942e-10	-1.21192
116597042	chr7:116597042:A:G	8.69453e-09	-1.66189	-0.992102
116597598	chr7:116597598:C:T	7.76968e-09	-1.63222	-1.13423
116598022	chr7:116598022:A:G	4.0562e-08	-1.40942e-10	-1.11385
116598442	chr7:116598442:G:T	3.72492e-08	-1.40942e-10	-1.19905
116598461	chr7:116598461:G:A	4.4687e-08	-1.40942e-10	-1.017
116598733	chr7:116598733:G:C	3.83697e-08	-1.40942e-10	-1.16942
116599279	chr7:116599279:A:G	3.64412e-08	-1.40942e-10	-1.22098
116599541	chr7:116599541:C:T	3.63398e-08	-1.40942e-10	-1.22377
116600215	chr7:116600215:T:C	7.76066e-09	-1.62319	-1.14442
116600796	chr7:116600796:A:G	4.69119e-08	-1.40942e-10	-0.968414
116600994	chr7:116600994:G:A	4.60248e-08	-1.40942e-10	-0.987504
116601268	chr7:116601268:A:G	8.98108e-09	-1.52393	-1.09764
116601558	chr7:116601558:A:C	2.43674e-08	-1.62344	-2.66243e-10
116601663	chr7:116601663:C:T	4.31184e-08	-1.40942e-10	-1.05273
116603533	chr7:116603533:T:C	3.63797e-08	-1.40942e-10	-1.22267
116603976	chr7:116603976:A:T	3.63841e-08	-1.40942e-10	-1.22255
116604523	chr7:116604523:G:A	4.65212e-08	-1.40942e-10	-0.976775
116604573	chr7:116604573:C:G	3.63087e-08	-1.40942e-10	-1.22463
116605396	chr7:116605396:C:A	4.45342e-08	-1.40942e-10	-1.02043
116605427	chr7:116605427:T:C	7.48654e-09	-1.62251	-1.18107
116606177	chr7:116606177:A:G	9.30341e-09	-1.63984	-0.946465
116606770	chr7:116606770:A:G	8.43334e-09	-1.63338	-1.05111
116607028	chr7:116607028:A:G	4.62416e-08	-1.40942e-10	-0.982804
116607771	chr7:116607771:A:G	4.83158e-08	-1.40942e-10	-0.938926
116608047	chr7:116608047:A:G	1.06525e-06	-1.40942e-10	2.15428
116608270	chr7:116608270:C:T	8.14688e-09	-1.66789	-1.05115
116609230	chr7:116609230:T:A	2.32514e-08	-1.67032	-2.66243e-10
116609407	chr7:116609407:A:G	7.48822e-08	-1.40942e-10	-0.500767
116609464	chr7:116609464:C:A	3.65856e-08	-1.40942e-10	-1.21703
116609848	chr7:116609848:A:G	1.16474e-07	-0.0590196	-2.66243e-10
116610396	chr7:116610396:T:C	1.12916e-07	-1.40942e-10	-0.09004
116610442	chr7:116610442:T:C	8.48703e-09	-1.65596	-1.02219
116610986	chr7:116610986:C:T	3.65709e-08	-1.40942e-10	-1.21743
116611797	chr7:116611797:G:A	3.87562e-08	-1.40942e-10	-1.15939
116611807	chr7:116611807:G:A	3.74811e-08	-1.40942e-10	-1.19285
116611976	chr7:116611976:G:A	4.7011e-08	-1.40942e-10	-0.966303
116612297	chr7:116612297:C:T	5.83769e-08	-1.40942e-10	-0.749763
116612412	chr7:116612412:C:T	3.63827e-08	-1.40942e-10	-1.22259
116613360	chr7:116613360:C:G	3.85708e-08	-1.40942e-10	-1.16419
116613414	chr7:116613414:A:C	3.62321e-08	-1.40942e-10	-1.22674
116614930	chr7:116614930:G:A	3.6413e-08	-1.40942e-10	-1.22176
116615033	chr7:116615033:A:G	3.6232e-08	-1.40942e-10	-1.22674
116615287	chr7:116615287:T:C	4.09529e-08	-1.40942e-10	-1.10426
116615438	chr7:116615438:C:T	3.68566e-08	-1.40942e-10	-1.20965
116616494	chr7:116616494:T:G	3.85717e-08	-1.40942e-10	-1.16416
116616762	chr7:116616762:T:C	7.48224e-09	-1.60926	-1.1949
116617175	chr7:116617175:A:T	3.70933e-08	-1.40942e-10	-1.20325
116617605	chr7:116617605:G:A	3.63138e-08	-1.40942e-10	-1.22449
116617684	chr7:116617684:A:G	4.06786e-08	-1.40942e-10	-1.11098
116618237	chr7:116618237:T:C	3.62392e-08	-1.40942e-10	-1.22654
116618401	chr7:116618401:C:T	3.62367e-08	-1.40942e-10	-1.22661
116618841	chr7:116618841:C:T	8.36773e-09	-1.51931	-1.173
116618861	chr7:116618861:G:A	3.70723e-08	-1.40942e-10	-1.20382
116619143	chr7:116619143:AT:A	3.62468e-08	-1.40942e-10	-1.22633
116619431	chr7:116619431:A:C	3.85967e-08	-1.40942e-10	-1.16352
116619841	chr7:116619841:C:A	2.30228e-08	-1.6802	-2.66243e-10
116620166	chr7:116620166:C:T	9.26877e-09	-1.50084	-1.08919
116620167	chr7:116620167:G:A	7.39033e-08	-1.40942e-10	-0.513927
116620215	chr7:116620215:G:A	4.19369e-08	-1.40942e-10	-1.08052
116620295	chr7:116620295:T:C	6.66089e-08	-1.40942e-10	-0.617847
116620676	chr7:116620676:C:T	2.6681e-08	-1.53273	-2.66243e-10
116620884	chr7:116620884:C:G	3.80573e-08	-1.40942e-10	-1.17759
116621039	chr7:116621039:C:T	7.94046e-09	-1.5762	-1.16851
116621205	chr7:116621205:T:A	5.86077e-08	-1.40942e-10	-0.745818
116621277	chr7:116621277:T:C	3.82318e-08	-1.40942e-10	-1.17302
116621942	chr7:116621942:C:T	3.74289e-08	-1.40942e-10	-1.19424
116622175	chr7:116622175:G:A	1.67737e-07	-1.40942e-10	0.305713
116622453	chr7:116622453:G:A	2.32395e-08	-1.67083	-2.66243e-10
116622643	chr7:116622643:G:C	3.62338e-08	-1.40942e-10	-1.22669
116622644	chr7:116622644:C:T	3.76887e-08	-1.40942e-10	-1.18732
116622664	chr7:116622664:A:G	3.77128e-08	-1.40942e-10	-1.18668
116623104	chr7:116623104:T:C	3.80261e-08	-1.40942e-10	-1.17841
116623151	chr7:116623151:C:T	7.77358e-08	-1.40942e-10	-0.463368
116623359	chr7:116623359:A:T	3.79572e-08	-1.40942e-10	-1.18023
116623423	chr7:116623423:A:G	1.37966e-07	-1.40942e-10	0.110324
116623444	chr7:116623444:A:G	3.80485e-08	-1.40942e-10	-1.17782
116623459	chr7:116623459:T:C	2.55621e-08	-1.57557	-2.66243e-10
116623465	chr7:116623465:C:T	3.73296e-08	-1.40942e-10	-1.1969
116623691	chr7:116623691:C:T	2.30543e-08	-1.67883	-2.66243e-10
116624149	chr7:116624149:A:C	3.79772e-08	-1.40942e-10	-1.1797
116624414	chr7:116624414:C:T	3.6584e-08	-1.40942e-10	-1.21707
116624674	chr7:116624674:C:T	7.91078e-08	-1.40942e-10	-0.445872
116624684	chr7:116624684:C:T	7.77701e-08	-1.40942e-10	-0.462927
116625067	chr7:116625067:C:T	3.81705e-08	-1.40942e-10	-1.17462
116625349	chr7:116625349:C:G	3.65824e-08	-1.40942e-10	-1.21712
116625491	chr7:116625491:C:T	6.8555e-08	-0.589048	-2.66243e-10
116626053	chr7:116626053:G:A	1.71965e-07	-1.40942e-10	0.330606
116626083	chr7:116626083:T:C	3.6462e-08	-1.40942e-10	-1.22041
116626280	chr7:116626280:T:C	5.10543e-08	-1.40942e-10	-0.883795
116626450	chr7:116626450:A:G	7.42471e-08	-1.40942e-10	-0.509286
116626552	chr7:116626552:C:T	4.30595e-08	-1.40942e-10	-1.0541
116626640	chr7:116626640:C:T	7.48176e-09	-1.6186	-1.18561
116626738	chr7:116626738:A:G	7.48792e-09	-1.62156	-1.18184
116626762	chr7:116626762:G:T	7.82388e-08	-1.40942e-10	-0.456918
116627006	chr7:116627006:C:G	3.62335e-08	-1.40942e-10	-1.2267
116627404	chr7:116627404:G:T	3.83555e-08	-1.40942e-10	-1.16979
116627539	chr7:116627539:A:G	9.62383e-09	-1.54953	-1.00291
116627734	chr7:116627734:T:C	1.22976e-07	-0.00469406	-2.66243e-10
116627884	chr7:116627884:G:A	7.3997e-09	-1.61212	-1.20312
116627925	chr7:116627925:C:T	2.33428e-07	0.636191	-2.66243e-10
116628084	chr7:116628084:C:T	4.313e-08	-1.05247	-2.66243e-10
116628216	chr7:116628216:A:G	7.61516e-08	-1.40942e-10	-0.483958
116628245	chr7:116628245:T:C	7.94747e-08	-1.40942e-10	-0.441246
116628301	chr7:116628301:G:A	3.824e-08	-1.40942e-10	-1.1728
116628562	chr7:116628562:C:T	7.84737e-08	-1.40942e-10	-0.45392
116629023	chr7:116629023:G:A	4.34156e-08	-1.40942e-10	-1.04587
116629409	chr7:116629409:T:C	3.62391e-08	-1.40942e-10	-1.22654
116629867	chr7:116629867:G:A	7.96742e-08	-1.40942e-10	-0.438738
116629897	chr7:116629897:G:A	2.43431e-08	-1.62443	-2.66243e-10
116630199	chr7:116630199:C:T	6.9072e-08	-1.40942e-10	-0.581535
116630480	chr7:116630480:CAT:C	3.95776e-08	-1.40942e-10	-1.13842
116631016	chr7:116631016:T:TCTCTATA	3.76098e-08	-1.40942e-10	-1.18942
116631050	chr7:116631050:A:G	1.36765e-07	-1.40942e-10	0.101583
116631194	chr7:116631194:G:A	1.41958e-07	-1.40942e-10	0.138846
116631394	chr7:116631394:G:A	1.41883e-07	-1.40942e-10	0.13832
116632034	chr7:116632034:C:A	9.94993e-09	-1.66615	-0.852966
116632646	chr7:116632646:T:C	2.36577e-08	-1.65299	-2.66243e-10
116633226	chr7:116633226:A:G	1.41909e-07	-1.40942e-10	0.138501
116633299	chr7:116633299:G:A	3.72478e-08	-1.19909	-2.66243e-10
116633409	chr7:116633409:G:A	1.95002e-07	-1.40942e-10	0.456324
116633458	chr7:116633458:T:C	4.66243e-08	-1.40942e-10	-0.974561
116633568	chr7:116633568:A:G	1.41783e-07	-1.40942e-10	0.137613
116633600	chr7:116633600:A:G	8.34039e-08	-0.392989	-2.66243e-10
116635227	chr7:116635227:A:G	2.32986e-08	-1.66829	-2.66243e-10
116635495	chr7:116635495:A:G	4.24163e-08	-1.40942e-10	-1.06915
116635976	chr7:116635976:T:C	4.12777e-08	-1.40942e-10	-1.09636
116636596	chr7:116636596:G:A	5.39601e-08	-1.40942e-10	-0.828439
116636843	chr7:116636843:A:G	4.21676e-08	-1.40942e-10	-1.07503
116638452	chr7:116638452:A:G	3.7942e-08	-1.40942e-10	-1.18063
116638644	chr7:116638644:C:T	4.38765e-08	-1.40942e-10	-1.0353
116638888	chr7:116638888:G:A	4.02718e-08	-1.40942e-10	-1.12103
116638912	chr7:116638912:G:A	6.31515e-08	-0.671147	-2.66243e-10
116638995	chr7:116638995:G:A	1.26065e-07	-1.40942e-10	0.0201172
116639207	chr7:116639207:G:A	6.87605e-09	-1.67215	-1.21649
116639950	chr7:116639950:T:C	2.48712e-08	-1.60298	-2.66243e-10
116640384	chr7:116640384:A:G	2.17552e-07	-1.40942e-10	0.565756
116640801	chr7:116640801:A:G	2.43558e-08	-1.62391	-2.66243e-10
116640866	chr7:116640866:A:G	6.36655e-08	-1.40942e-10	-0.663042
116641403	chr7:116641403:T:A	9.67565e-09	-1.58198	-0.965088
116641538	chr7:116641538:T:G	8.68143e-09	-1.56346	-1.09204
116641618	chr7:116641618:A:G	8.65088e-09	-1.56825	-1.09077
116641662	chr7:116641662:T:C	7.38988e-09	-1.58973	-1.22684
116643100	chr7:116643100:G:T	1.19882e-07	-1.40942e-10	-0.0301766
116644479	chr7:116644479:G:A	3.80977e-08	-1.40942e-10	-1.17653
116644515	chr7:116644515:C:T	8.54401e-09	-1.57031	-1.10115
116644841	chr7:116644841:G:A	3.82652e-08	-1.40942e-10	-1.17214
116645661	chr7:116645661:T:C	8.38755e-09	-1.50882	-1.18111
116646554	chr7:116646554:T:C	5.89959e-08	-1.40942e-10	-0.739217
116646703	chr7:116646703:T:A	3.82412e-08	-1.40942e-10	-1.17277
116646941	chr7:116646941:T:C	4.42928e-08	-1.40942e-10	-1.02586
116647417	chr7:116647417:A:G	1.04455e-08	-1.4663	-1.00422
116647734	chr7:116647734:G:A	9.99936e-09	-1.57282	-0.941345
116647848	chr7:116647848:C:T	2.96794e-08	-1.42623	-2.66243e-10
116648064	chr7:116648064:A:G	9.8983e-09	-1.54985	-0.974469
116648570	chr7:116648570:G:A	7.1869e-09	-1.63769	-1.20673
116648657	chr7:116648657:T:C	5.44534e-08	-1.40942e-10	-0.819339
116648658	chr7:116648658:G:A	5.23535e-08	-1.40942e-10	-0.858665
116648676	chr7:116648676:T:C	4.85914e-08	-1.40942e-10	-0.933238
116648864	chr7:116648864:AT:A	3.78226e-08	-1.40942e-10	-1.18378
116649718	chr7:116649718:T:A	2.34334e-08	-1.66252	-2.66243e-10
116649755	chr7:116649755:C:T	2.50456e-08	-1.59599	-2.66243e-10
116649775	chr7:116649775:G:T	1.00132e-08	-1.48243	-1.03034
116650248	chr7:116650248:A:G	1.48708e-08	-1.4567	-0.660589
116650417	chr7:116650417:G:C	2.32323e-08	-1.67114	-2.66243e-10
116650463	chr7:116650463:T:C	1.03422e-07	-1.40942e-10	-0.17787
116650688	chr7:116650688:AC:A	4.85343e-08	-1.40942e-10	-0.934413
116650912	chr7:116650912:G:T	9.73841e-09	-1.40909	-1.13152
116651980	chr7:116651980:C:T	8.75777e-09	-1.51284	-1.13391
116651985	chr7:116651985:G:T	3.85208e-08	-1.40942e-10	-1.16549
116652056	chr7:116652056:T:A	1.0138e-07	-1.40942e-10	-0.19781
116652400	chr7:116652400:A:G	7.24833e-09	-1.61486	-1.22105
116652655	chr7:116652655:T:C	2.36122e-07	0.647663	-2.66243e-10
116653171	chr7:116653171:C:T	9.09565e-09	-1.47199	-1.13689
116653174	chr7:116653174:G:A	2.3028e-08	-1.67997	-2.66243e-10
116653208	chr7:116653208:C:G	3.93108e-08	-1.40942e-10	-1.14518
116653552	chr7:116653552:GT:G	9.12176e-09	-1.47662	-1.1294
116654369	chr7:116654369:T:A	8.65989e-09	-1.51559	-1.1424
116654582	chr7:116654582:A:G	5.09433e-08	-1.40942e-10	-0.88597
116654595	chr7:116654595:C:T	9.56752e-09	-1.67903	-0.879281
116655798	chr7:116655798:G:A	3.62688e-08	-1.40942e-10	-1.22573
116656499	chr7:116656499:A:G	1.33446e-08	-1.44752	-0.778046
116656692	chr7:116656692:A:G	7.71369e-08	-0.471103	-2.66243e-10
116656776	chr7:116656776:C:G	4.10211e-08	-1.40942e-10	-1.1026
116656842	chr7:116656842:C:T	8.42863e-09	-1.65529	-1.02976
116657228	chr7:116657228:A:T	3.65378e-08	-1.40942e-10	-1.21834
116657460	chr7:116657460:T:G	9.44793e-09	-1.47178	-1.09911
116657873	chr7:116657873:A:G	2.34133e-08	-1.66338	-2.66243e-10
116657996	chr7:116657996:A:G	3.70644e-08	-1.40942e-10	-1.20403
116658066	chr7:116658066:A:T	8.92615e-09	-1.49097	-1.13673
116658443	chr7:116658443:T:C	3.79566e-08	-1.40942e-10	-1.18024
116658496	chr7:116658496:T:C	1.20876e-08	-1.45336	-0.87114
116658888	chr7:116658888:G:A	9.56447e-09	-1.67935	-0.879281
116659409	chr7:116659409:G:T	1.08537e-07	-1.40942e-10	-0.129591
116659429	chr7:116659429:T:C	3.79034e-08	-1.40942e-10	-1.18164
116659431	chr7:116659431:C:T	7.21975e-08	-1.40942e-10	-0.537279
116659943	chr7:116659943:C:A	2.30283e-08	-1.67996	-2.66243e-10
116659996	chr7:116659996:A:G	6.052e-08	-1.40942e-10	-0.71371
116660068	chr7:116660068:G:C	1.07627e-07	-1.40942e-10	-0.138013
116660179	chr7:116660179:C:T	8.95737e-09	-1.50302	-1.12119
116660266	chr7:116660266:A:G	1.26055e-08	-1.47344	-0.809111
116660709	chr7:116660709:A:G	4.2043e-08	-1.40942e-10	-1.07799
116660791	chr7:116660791:A:G	9.5595e-09	-1.68007	-0.87908
116660840	chr7:116660840:G:A	3.26388e-08	-1.33118	-2.66243e-10
116661151	chr7:116661151:C:A	8.81494e-09	-1.52511	-1.11512
116661278	chr7:116661278:G:T	4.14443e-08	-1.40942e-10	-1.09233
116661673	chr7:116661673:T:C	9.16031e-09	-1.4906	-1.1112
116661719	chr7:116661719:G:A	2.31793e-08	-1.67342	-2.66243e-10
116662244	chr7:116662244:T:C	9.16447e-09	-1.4984	-1.10295
116662763	chr7:116662763:C:T	1.06647e-07	-1.40942e-10	-0.147156
116663023	chr7:116663023:A:G	4.65241e-08	-1.40942e-10	-0.976713
116663438	chr7:116663438:C:T	8.99549e-09	-1.55425	-1.06571
116663497	chr7:116663497:A:G	1.50307e-08	-1.53553	-0.571062
116663709	chr7:116663709:G:A	2.30314e-08	-1.67983	-2.66243e-10
116663815	chr7:116663815:G:A	2.71814e-08	-1.51415	-2.66243e-10
116663843	chr7:116663843:A:G	1.63428e-08	-1.55707	-0.465825
116664011	chr7:116664011:A:T	1.14838e-07	-1.40942e-10	-0.0731582
116664144	chr7:116664144:G:A	3.4882e-08	-1.26471	-2.66243e-10
116664471	chr7:116664471:C:T	1.4741e-08	-1.53957	-0.586483
116664484	chr7:116664484:C:A	1.64742e-08	-1.53839	-0.4765
116664934	chr7:116664934:T:C	1.75363e-08	-1.53366	-0.418751
116665063	chr7:116665063:G:T	3.89668e-08	-1.40942e-10	-1.15397
116665298	chr7:116665298:A:G	1.03595e-07	-1.40942e-10	-0.176195
116665466	chr7:116665466:G:A	3.89668e-08	-1.40942e-10	-1.15397
116665652	chr7:116665652:A:G	3.6439e-08	-1.40942e-10	-1.22104
116666107	chr7:116666107:T:A	1.0928e-07	-1.40942e-10	-0.12277
116666613	chr7:116666613:C:T	1.08194e-07	-1.40942e-10	-0.132761
116666623	chr7:116666623:G:T	3.76766e-08	-1.40942e-10	-1.18764
116666683	chr7:116666683:A:T	2.33164e-08	-1.66753	-2.66243e-10
116666923	chr7:116666923:C:T	3.64452e-08	-1.40942e-10	-1.22088
116667156	chr7:116667156:C:T	9.38053e-09	-1.53803	-1.04002
116667959	chr7:116667959:G:C	1.85987e-08	-0.695394	-1.1982
116668011	chr7:116668011:T:G	3.79433e-08	-1.40942e-10	-1.18059
116668413	chr7:116668413:C:T	1.20156e-07	-1.40942e-10	-0.0278905
116669182	chr7:116669182:C:T	3.75705e-08	-1.40942e-10	-1.19046
116669703	chr7:116669703:C:T	3.93291e-08	-1.40942e-10	-1.14472
116669767	chr7:116669767:G:T	5.47251e-08	-1.40942e-10	-0.814362
116669843	chr7:116669843:C:T	3.55739e-08	-1.24507	-2.66243e-10
116670271	chr7:116670271:T:C	2.34691e-08	-1.661	-2.66243e-10
116671777	chr7:116671777:G:A	2.35246e-08	-1.65864	-2.66243e-10
116672053	chr7:116672053:G:A	2.45896e-08	-1.61436	-2.66243e-10
116672183	chr7:116672183:A:C	5.47826e-08	-1.40942e-10	-0.813312
116672813	chr7:116672813:GA:G	5.77493e-08	0.168697	-0.92927
116672932	chr7:116672932:T:C	8.62977e-09	-1.57287	-1.0886
116673083	chr7:116673083:A:G	4.68791e-08	-1.40942e-10	-0.969113
116673145	chr7:116673145:C:T	3.76869e-08	-1.40942e-10	-1.18737
116673313	chr7:116673313:G:T	1.00503e-07	-1.40942e-10	-0.206499
116673407	chr7:116673407:C:T	9.23027e-08	-1.40942e-10	-0.291611
116674083	chr7:116674083:T:C	9.65504e-08	-1.40942e-10	-0.246619
116674351	chr7:116674351:G:A	9.93552e-09	-1.43461	-1.08596
116674542	chr7:116674542:T:A	1.21749e-08	-1.18895	-1.12836
116674647	chr7:116674647:G:A	4.75846e-08	-1.40942e-10	-0.954174
116674755	chr7:116674755:T:C	4.2618e-08	-1.40942e-10	-1.06441
116674814	chr7:116674814:G:A	7.11453e-09	-1.65186	-1.20269
116674898	chr7:116674898:CT:C	2.43939e-07	-1.40942e-10	0.680232
116675121	chr7:116675121:T:C	3.65058e-08	-1.40942e-10	-1.21921
116675791	chr7:116675791:T:A	4.08392e-08	-1.40942e-10	-1.10704
116675895	chr7:116675895:C:T	4.17644e-08	-1.40942e-10	-1.08464
116676121	chr7:116676121:T:C	3.66254e-08	-1.40942e-10	-1.21594
116676809	chr7:116676809:A:T	5.91445e-08	-1.40942e-10	-0.7367
116677026	chr7:116677026:T:C	1.39268e-07	-1.40942e-10	0.119714
116677038	chr7:116677038:C:T	1.20312e-07	-1.40942e-10	-0.0265933
116677608	chr7:116677608:C:T	4.1982e-08	-1.40942e-10	-1.07944
116677823	chr7:116677823:G:A	7.22592e-09	-1.61331	-1.2257
116678688	chr7:116678688:T:C	2.49967e-08	-1.59794	-2.66243e-10
116678711	chr7:116678711:CTTGGGACCAGCA:C	8.23591e-09	-1.55968	-1.1485
116678948	chr7:116678948:A:G	8.19103e-09	-1.58083	-1.13281
116679157	chr7:116679157:C:T	8.3213e-09	-1.5924	-1.10546
116679160	chr7:116679160:C:T	1.33638e-08	-1.60685	-0.617284
116679175	chr7:116679175:C:T	2.42326e-08	-1.62898	-2.66243e-10
116679558	chr7:116679558:G:A	2.56594e-07	-1.40942e-10	0.730809
116679872	chr7:116679872:A:G	9.43968e-09	-1.67872	-0.893038
116680016	chr7:116680016:G:C	4.02564e-08	-1.40942e-10	-1.12141
116680212	chr7:116680212:T:C	3.65075e-08	-1.40942e-10	-1.21917
116680323	chr7:116680323:C:T	2.79886e-08	-1.48489	-2.66243e-10
116680351	chr7:116680351:T:A	2.6684e-08	-1.46359	-0.0690302
116680759	chr7:116680759:T:C	2.60949e-07	0.415392	0.332249
116680832	chr7:116680832:C:T	8.52132e-09	-1.45415	-1.21996
116680985	chr7:116680985:T:C	1.56194e-08	-1.1034	-0.964772
116681334	chr7:116681334:TTTTACACCATTTTCATGACTGAAATA:T	2.30903e-08	-1.67727	-2.66243e-10
116681748	chr7:116681748:A:G	1.46961e-08	-1.18875	-0.940348
116682569	chr7:116682569:A:G	4.71649e-08	-1.40942e-10	-0.963034
116682737	chr7:116682737:A:C	8.64935e-09	-1.55811	-1.10109
116682999	chr7:116682999:G:T	7.23269e-09	-1.63098	-1.20709
116683028	chr7:116683028:C:T	1.17628e-07	-0.0491534	-2.66243e-10
116683090	chr7:116683090:T:G	8.47726e-09	-1.57143	-1.10786
116683259	chr7:116683259:G:C	1.57125e-07	0.183364	0.0569952
116683275	chr7:116683275:C:T	1.59708e-07	0.172577	0.0840858
116683276	chr7:116683276:G:A	5.45922e-08	-1.40942e-10	-0.816793
116683444	chr7:116683444:C:G	7.87493e-08	-1.40942e-10	-0.450414
116683490	chr7:116683490:C:T	1.60254e-07	0.18302	0.0770539
116683999	chr7:116683999:T:G	3.64923e-08	-1.40942e-10	-1.21958
116684447	chr7:116684447:T:C	4.76833e-08	-1.40942e-10	-0.952103
116684477	chr7:116684477:C:T	1.16515e-08	-1.42637	-0.934875
116684480	chr7:116684480:G:T	4.86429e-08	-1.40942e-10	-0.932178
116684640	chr7:116684640:C:A	7.16754e-09	-1.64347	-1.20365
116684763	chr7:116684763:G:A	2.40148e-08	-1.63802	-2.66243e-10
116684849	chr7:116684849:G:A	3.62745e-08	-1.40942e-10	-1.22557
116685095	chr7:116685095:G:A	7.12053e-09	-1.65461	-1.19909
116685272	chr7:116685272:T:C	2.30664e-08	-1.67831	-2.66243e-10
116685465	chr7:116685465:G:A	7.31817e-09	-1.63611	-1.19022
116685948	chr7:116685948:C:T	6.48105e-08	-1.40942e-10	-0.645217
116686952	chr7:116686952:T:C	3.62859e-08	-1.40942e-10	-1.22526
116687376	chr7:116687376:C:G	2.66775e-08	-0.307664	-1.2252
116687387	chr7:116687387:C:G	3.76086e-08	-1.40942e-10	-1.18945
116687978	chr7:116687978:C:T	7.20808e-09	-1.67654	-1.16495
116688509	chr7:116688509:G:A	3.62295e-08	-1.40942e-10	-1.22681
116688600	chr7:116688600:G:T	3.85023e-08	-1.40942e-10	-1.16597
116689347	chr7:116689347:G:T	1.28536e-07	0.481451	-0.441928
116689811	chr7:116689811:C:T	7.94309e-08	-0.441796	-2.66243e-10
116689929	chr7:116689929:C:T	6.33368e-08	-0.304298	-0.363919
116689965	chr7:116689965:G:A	6.98005e-09	-1.67558	-1.19805
116690978	chr7:116690978:C:T	2.64004e-08	-1.54331	-2.66243e-10
116691047	chr7:116691047:C:A	1.50561e-07	0.610201	-0.412517
116691316	chr7:116691316:C:T	2.76853e-08	-0.272694	-1.22309
116691475	chr7:116691475:A:T	2.43469e-08	-1.62428	-2.66243e-10
116691835	chr7:116691835:C:G	7.83447e-09	-1.64717	-1.11098
116691975	chr7:116691975:G:A	4.27872e-08	-1.06045	-2.66243e-10
116692143	chr7:116692143:A:G	1.52061e-07	0.51958	-0.31198
116692270	chr7:116692270:T:A	1.21764e-07	0.534082	-0.548684
116692485	chr7:116692485:C:G	1.16524e-08	-1.65969	-0.701486
116692739	chr7:116692739:C:G	7.84442e-09	-1.67149	-1.08539
116693333	chr7:116693333:G:A	7.34593e-09	-1.67079	-1.15175
116693565	chr7:116693565:C:G	4.14522e-08	-1.09214	-2.66243e-10
116693655	chr7:116693655:A:G	3.88128e-08	-0.0166187	-1.14132
116693990	chr7:116693990:G:T	1.69735e-07	0.882576	-0.565022
116694004	chr7:116694004:G:A	1.31484e-07	0.607489	-0.54529
116694085	chr7:116694085:G:A	3.67466e-08	-1.40942e-10	-1.21264
116694690	chr7:116694690:T:C	4.57751e-08	-1.40942e-10	-0.992944
116695055	chr7:116695055:G:A	3.64861e-08	-1.40942e-10	-1.21975
116695308	chr7:116695308:C:A	3.61862e-08	-1.31043	0.0824241
116695594	chr7:116695594:C:T	1.57266e-07	0.808526	-0.567273
116695757	chr7:116695757:A:T	5.06594e-08	-0.149833	-0.741727
116695959	chr7:116695959:G:A	6.19904e-07	2.81754	-1.20466
116696050	chr7:116696050:G:A	3.62697e-08	-1.40942e-10	-1.2257
116696160	chr7:116696160:C:T	5.00876e-08	-1.40942e-10	-0.902911
116696768	chr7:116696768:G:A	5.18218e-08	-0.868874	-2.66243e-10
116696789	chr7:116696789:A:G	5.51049e-08	-1.40942e-10	-0.807445
116696826	chr7:116696826:T:C	1.38893e-07	0.626146	-0.509126
116696893	chr7:116696893:C:T	1.81842e-08	-0.730654	-1.18548
116696894	chr7:116696894:G:A	1.44542e-07	0.564238	-0.407355
116696940	chr7:116696940:C:T	4.54082e-08	-1.40942e-10	-1.00099
116697090	chr7:116697090:G:A	1.70221e-07	0.502278	-0.181864
116697298	chr7:116697298:T:G	1.59084e-07	0.653918	-0.401172
116697595	chr7:116697595:G:A	4.13157e-08	-0.56833	-0.527111
116698604	chr7:116698604:A:G	7.6109e-09	-1.65425	-1.13285
116699058	chr7:116699058:C:T	3.66318e-08	-1.40942e-10	-1.21577
116699228	chr7:116699228:G:A	1.68087e-08	-1.63205	-0.362743
116699474	chr7:116699474:C:T	3.74958e-08	-1.40942e-10	-1.19245
116699618	chr7:116699618:C:T	7.84558e-09	-1.64257	-1.11416
116700169	chr7:116700169:T:C	3.73805e-08	-1.40942e-10	-1.19554
116700208	chr7:116700208:A:G	2.66029e-08	-1.53566	-2.66243e-10
116700215	chr7:116700215:C:T	3.92395e-08	-1.40942e-10	-1.147
116700477	chr7:116700477:A:AT	1.23554e-07	0.627543	-0.627548
116700528	chr7:116700528:A:C	1.43979e-07	0.648001	-0.49502
116701267	chr7:116701267:T:C	1.39123e-07	0.694642	-0.575971
116701329	chr7:116701329:A:G	1.30299e-07	0.575689	-0.522542
116701434	chr7:116701434:G:A	1.1764e-07	0.587167	-0.636224
116701995	chr7:116701995:A:T	1.03725e-07	-1.40942e-10	-0.174938
116702226	chr7:116702226:G:A	6.86756e-08	-0.238617	-0.348673
116702285	chr7:116702285:G:A	4.31889e-08	-1.40942e-10	-1.0511
116702537	chr7:116702537:T:C	3.67208e-08	-1.40942e-10	-1.21334
116702573	chr7:116702573:G:T	1.67547e-07	0.637369	-0.332793
116702935	chr7:116702935:CTGA:C	2.18019e-07	0.5679	-2.66243e-10
116702939	chr7:116702939:CT:C	2.18019e-07	0.5679	-2.66243e-10
116703086	chr7:116703086:G:A	7.81741e-09	-1.63418	-1.12615
116703141	chr7:116703141:T:A	3.80923e-08	-1.40942e-10	-1.17667
116703263	chr7:116703263:G:C	3.71359e-08	-1.40942e-10	-1.2021
116703284	chr7:116703284:A:C	2.98751e-08	-0.200096	-1.21956
116703378	chr7:116703378:CT:C	9.6492e-08	-1.40942e-10	-0.247224
116703459	chr7:116703459:T:C	2.36011e-08	-1.65539	-2.66243e-10
116703462	chr7:116703462:A:G	1.68739e-07	0.79045	-0.47878
116703812	chr7:116703812:T:G	7.82983e-09	-1.64549	-1.11326
116704044	chr7:116704044:T:C	1.568e-07	0.492791	-0.254501
116704256	chr7:116704256:C:T	4.58328e-08	-0.249383	-0.742301
116704305	chr7:116704305:T:A	3.84258e-08	-1.40942e-10	-1.16796
116704490	chr7:116704490:G:A	7.4853e-08	-1.40942e-10	-0.501158
116704639	chr7:116704639:TA:T	1.59284e-07	0.676515	-0.422508
116704657	chr7:116704657:G:A	1.72616e-07	0.698506	-0.36412
116705302	chr7:116705302:TAAAC:T	3.64754e-08	-1.40942e-10	-1.22005
116705392	chr7:116705392:A:T	2.66925e-08	-1.5323	-2.66243e-10
116705722	chr7:116705722:A:C	6.027e-08	-0.204111	-0.513739
116705742	chr7:116705742:T:C	3.94082e-08	-1.40942e-10	-1.14271
116706104	chr7:116706104:C:G	3.52815e-07	1.04926	-2.66243e-10
116706218	chr7:116706218:C:T	7.53058e-09	-1.67881	-1.11891
116707357	chr7:116707357:A:C	3.93101e-08	-1.40942e-10	-1.1452
116707791	chr7:116707791:G:A	3.65182e-08	-1.40942e-10	-1.21887
116708256	chr7:116708256:C:T	4.17759e-08	-1.40942e-10	-1.08436
116709317	chr7:116709317:A:G	4.18029e-08	-1.40942e-10	-1.08372
116709653	chr7:116709653:T:G	3.02581e-08	-1.40692	-2.66243e-10
116711078	chr7:116711078:G:A	7.63646e-09	-1.63597	-1.14779
116714471	chr7:116714471:T:A	2.43614e-08	-0.405327	-1.21836
116715242	chr7:116715242:T:C	9.4979e-07	2.35044	-0.310884
116715559	chr7:116715559:C:CCTTA	3.31803e-08	-0.409006	-0.905722
116715562	chr7:116715562:TCCA:T	3.25381e-08	-0.408395	-0.925876
116716026	chr7:116716026:G:A	5.473e-08	-1.40942e-10	-0.814272
116716150	chr7:116716150:G:A	7.12107e-09	-1.67494	-1.17869
116717157	chr7:116717157:C:T	2.0833e-08	-0.602429	-1.17772
116717244	chr7:116717244:A:G	3.67335e-08	-1.40942e-10	-1.21299
116717314	chr7:116717314:A:G	1.86952e-06	2.60602	0.11073
116717481	chr7:116717481:T:C	3.62362e-08	-1.40942e-10	-1.22663
116717705	chr7:116717705:C:T	8.07896e-08	-0.424835	-2.66243e-10
116718433	chr7:116718433:T:A	1.47006e-08	-1.33872	-0.790076
116720155	chr7:116720155:T:C	2.6206e-08	-1.5507	-2.66243e-10
116721401	chr7:116721401:C:T	7.24505e-09	-1.68005	-1.15632
116724666	chr7:116724666:A:T	2.48746e-08	-1.60284	-2.66243e-10
116724769	chr7:116724769:CA:C	2.04114e-08	-0.625726	-1.17487
116726437	chr7:116726437:G:A	3.94231e-08	-1.40942e-10	-1.14233
116727273	chr7:116727273:AG:A	3.73441e-08	-1.40942e-10	-1.19651
116728336	chr7:116728336:T:C	4.68133e-08	-1.40942e-10	-0.970517
116728834	chr7:116728834:C:T	3.67039e-08	-1.40942e-10	-1.2138
116730041	chr7:116730041:A:AT	4.88078e-08	-1.40942e-10	-0.928794
116730233	chr7:116730233:G:T	2.78448e-08	-0.265357	-1.22468
116730911	chr7:116730911:G:A	4.60448e-08	-1.40942e-10	-0.987069
116730957	chr7:116730957:A:G	7.99419e-09	-1.67419	-1.06378
116731175	chr7:116731175:T:C	3.67887e-08	-1.40942e-10	-1.21149
116731347	chr7:116731347:T:C	7.19813e-09	-1.68051	-1.16236
116731421	chr7:116731421:T:C	7.68565e-09	-1.67916	-1.09817
116732135	chr7:116732135:G:C	3.62629e-08	-1.40942e-10	-1.22589
116733133	chr7:116733133:C:T	3.64313e-08	-1.40942e-10	-1.22126
116734046	chr7:116734046:C:G	8.60818e-08	-0.361386	-2.66243e-10
116734116	chr7:116734116:G:A	2.80028e-08	-1.63395	0.149575
116734198	chr7:116734198:A:T	3.87541e-08	-1.40942e-10	-1.15945
116734692	chr7:116734692:G:A	2.41149e-08	-1.63385	-2.66243e-10
116734748	chr7:116734748:G:A	8.54751e-08	-0.368459	-2.66243e-10
116734974	chr7:116734974:C:T	7.59899e-08	-1.40942e-10	-0.486083
116735075	chr7:116735075:G:T	1.00473e-07	-1.40942e-10	-0.206795
116736753	chr7:116736753:C:T	6.76037e-09	-1.67935	-1.22626
116737456	chr7:116737456:A:G	9.55375e-08	-1.40942e-10	-0.257166
116737744	chr7:116737744:CAT:C	8.57731e-06	5.17617	-0.935976
116737982	chr7:116737982:T:C	3.76597e-08	-1.40942e-10	-1.18809
116738172	chr7:116738172:GT:G	4.31648e-08	-1.40942e-10	-1.05166
116738499	chr7:116738499:C:A	5.35274e-08	-1.40942e-10	-0.83649
116738608	chr7:116738608:CATT:C	3.67844e-08	-1.21161	-2.66243e-10
116738887	chr7:116738887:G:A	5.9471e-08	-0.731195	-2.66243e-10
116739040	chr7:116739040:C:T	1.88998e-07	0.819104	-0.394054
116739690	chr7:116739690:C:T	3.76572e-08	-1.40942e-10	-1.18816
116741050	chr7:116741050:A:G	4.39957e-08	-1.40942e-10	-1.03259
116741697	chr7:116741697:A:T	4.47826e-08	-1.40942e-10	-1.01486
116741980	chr7:116741980:T:A	6.77244e-09	-1.67869	-1.22513
116742204	chr7:116742204:C:T	3.68229e-08	-1.21057	-2.66243e-10
116742592	chr7:116742592:C:T	4.38818e-08	-1.40942e-10	-1.03518
116742815	chr7:116742815:A:G	8.58557e-09	-1.67567	-0.990934
116743191	chr7:116743191:A:G	8.41843e-09	-1.67634	-1.00992
116743789	chr7:116743789:T:C	8.3986e-09	-1.67551	-1.01311
116743944	chr7:116743944:G:A	8.28535e-09	-1.67596	-1.02624
116744220	chr7:116744220:T:G	9.12494e-09	-1.67103	-0.934647
116746758	chr7:116746758:T:A	2.94678e-08	-1.43339	-2.66243e-10
116747279	chr7:116747279:T:C	2.57764e-08	-1.56722	-2.66243e-10
116747358	chr7:116747358:TG:T	3.85763e-08	-1.16405	-2.66243e-10
116747750	chr7:116747750:T:A	5.64416e-08	-1.40942e-10	-0.783477
116747752	chr7:116747752:AACTCGGCTCTGG:A	5.62005e-08	-1.40942e-10	-0.787758
116747967	chr7:116747967:C:T	1.48941e-07	0.725582	-0.538713
116748016	chr7:116748016:C:T	3.72179e-08	-1.40942e-10	-1.19989
116748200	chr7:116748200:C:T	4.66451e-08	-1.40942e-10	-0.974116
116748864	chr7:116748864:A:G	2.35731e-08	-1.65658	-2.66243e-10
116749009	chr7:116749009:C:T	4.4971e-08	-1.40942e-10	-1.01067
116749469	chr7:116749469:A:G	4.36071e-08	-1.40942e-10	-1.04146
116750445	chr7:116750445:AG:A	3.86821e-08	-1.40942e-10	-1.16131
116750800	chr7:116750800:G:A	8.7632e-09	-1.6666	-0.979524
116751170	chr7:116751170:C:T	3.69018e-08	-1.40942e-10	-1.20842
116752071	chr7:116752071:A:G	1.13684e-07	-0.083263	-2.66243e-10
116752135	chr7:116752135:C:T	5.28225e-08	-1.40942e-10	-0.849747
116752191	chr7:116752191:G:A	4.69902e-08	-1.40942e-10	-0.966746
116752457	chr7:116752457:C:T	1.03662e-07	-0.175545	-2.66243e-10
116753153	chr7:116753153:G:A	3.01306e-08	-0.528624	-0.882519
116753173	chr7:116753173:G:C	4.23222e-08	-1.40942e-10	-1.07137
116753264	chr7:116753264:T:C	9.24975e-09	-1.67665	-0.915433
116753342	chr7:116753342:T:C	2.35083e-08	-1.65933	-2.66243e-10
116753516	chr7:116753516:TA:T	4.16098e-08	-1.40942e-10	-1.08835
116754062	chr7:116754062:G:A	4.90187e-08	-1.40942e-10	-0.924483
116754139	chr7:116754139:G:A	4.44028e-08	-1.40942e-10	-1.02338
116754728	chr7:116754728:G:A	3.76449e-08	-1.40942e-10	-1.18849
116755203	chr7:116755203:C:T	2.33232e-08	-1.66724	-2.66243e-10
116756294	chr7:116756294:ATAAT:A	5.56842e-08	-1.40942e-10	-0.796988
116756299	chr7:116756299:A:C	5.57064e-08	-1.40942e-10	-0.796589
116757059	chr7:116757059:T:C	3.82024e-08	-1.40942e-10	-1.17379
116757518	chr7:116757518:A:G	7.5039e-06	4.98566	-0.879171
116758709	chr7:116758709:C:T	6.85358e-09	-1.67197	-1.21994
116759077	chr7:116759077:G:A	1.19388e-08	-1.61202	-0.724876
116759887	chr7:116759887:C:T	3.68596e-08	-1.40942e-10	-1.20957
116759967	chr7:116759967:A:T	8.79911e-09	-1.54465	-1.09739
116760080	chr7:116760080:G:A	3.05964e-08	-1.3958	-2.66243e-10
116760982	chr7:116760982:G:T	4.42215e-08	-1.40942e-10	-1.02747
116761375	chr7:116761375:G:A	3.71384e-08	-1.40942e-10	-1.20203
116761615	chr7:116761615:G:T	5.18252e-08	-1.40942e-10	-0.868807
116761920	chr7:116761920:T:C	4.37925e-08	-1.40942e-10	-1.03722
116762039	chr7:116762039:T:A	1.61253e-07	-1.40942e-10	0.266289
116762069	chr7:116762069:A:C	8.35109e-08	-1.40942e-10	-0.391707
116762292	chr7:116762292:G:A	2.58675e-08	-1.5637	-2.66243e-10
116762679	chr7:116762679:A:G	6.87938e-09	-1.67593	-1.21222
116764592	chr7:116764592:A:G	4.46409e-08	-1.40942e-10	-1.01803
116765018	chr7:116765018:A:G	6.87212e-09	-1.66311	-1.2261
116765054	chr7:116765054:CTTTG:C	4.04245e-08	-1.40942e-10	-1.11725
116765333	chr7:116765333:T:C	1.83596e-07	0.767243	-0.37119
116767222	chr7:116767222:C:T	3.2115e-08	-1.34736	-2.66243e-10
116767829	chr7:116767829:T:C	3.76548e-08	-1.40942e-10	-1.18822
116768623	chr7:116768623:C:T	5.34579e-08	-0.837789	-2.66243e-10
116768760	chr7:116768760:A:G	4.41088e-08	-1.40942e-10	-1.03002
116769896	chr7:116769896:T:C	2.83744e-08	-1.4712	-2.66243e-10
116770067	chr7:116770067:A:G	3.91248e-08	-1.40942e-10	-1.14993
116770076	chr7:116770076:G:A	2.46084e-08	-1.6136	-2.66243e-10
116770487	chr7:116770487:C:T	4.56609e-08	-1.40942e-10	-0.995442
116771106	chr7:116771106:C:T	4.47151e-08	-1.40942e-10	-1.01637
116771387	chr7:116771387:T:C	4.98248e-08	-0.908172	-2.66243e-10
116771724	chr7:116771724:G:A	4.89151e-08	-1.40942e-10	-0.926598
116771764	chr7:116771764:C:T	1.66552e-07	0.298625	-2.66243e-10
116771794	chr7:116771794:C:CCT	4.59746e-08	-1.40942e-10	-0.988594
116771936	chr7:116771936:C:T	1.70313e-07	0.320955	-2.66243e-10
116775956	chr7:116775956:G:T	4.90504e-07	1.61567	-0.236919
116776026	chr7:116776026:G:T	7.91227e-08	-1.40942e-10	-0.445684
116776369	chr7:116776369:G:A	1.9406e-07	0.451482	-2.66243e-10
116776896	chr7:116776896:A:G	3.81374e-08	-1.40942e-10	-1.17549
116777156	chr7:116777156:T:C	5.73755e-08	-1.40942e-10	-0.767066
116777794	chr7:116777794:G:C	1.41684e-08	-1.67866	-0.487014
116779208	chr7:116779208:T:C	4.65763e-08	-1.40942e-10	-0.975591
116779576	chr7:116779576:C:T	4.90913e-08	-1.40942e-10	-0.923003
116780504	chr7:116780504:C:A	4.56704e-06	4.39164	-0.781702
116780520	chr7:116780520:TG:T	3.81855e-08	-1.40942e-10	-1.17423
116781140	chr7:116781140:C:T	2.49177e-08	-1.60111	-2.66243e-10
116781771	chr7:116781771:T:A	3.94514e-08	-1.40942e-10	-1.14161
116781825	chr7:116781825:G:A	8.20163e-08	-1.40942e-10	-0.409766
116782160	chr7:116782160:C:T	6.20163e-08	-1.40942e-10	-0.689287
116782563	chr7:116782563:T:C	3.62514e-08	-1.40942e-10	-1.22621
116784645	chr7:116784645:C:A	4.62286e-08	-1.40942e-10	-0.983085
116784877	chr7:116784877:C:G	6.40346e-08	-1.40942e-10	-0.65726
116784884	chr7:116784884:C:A	2.30893e-08	-1.67732	-2.66243e-10
116785113	chr7:116785113:C:T	1.64871e-07	-1.40942e-10	0.288478
116785439	chr7:116785439:G:A	4.81513e-07	1.55169	-0.191439
116785574	chr7:116785574:CA:C	1.06062e-07	-0.152659	-2.66243e-10
116785601	chr7:116785601:A:G	3.73066e-08	-1.40942e-10	-1.19751
116785872	chr7:116785872:G:A	6.44908e-08	-0.650162	-2.66243e-10
116785907	chr7:116785907:C:A	8.85313e-08	-1.40942e-10	-0.333328
116786170	chr7:116786170:C:T	8.90411e-08	-1.40942e-10	-0.327586
116786965	chr7:116786965:A:G	5.34967e-06	4.76443	-0.996325
116787431	chr7:116787431:CAGTTCTGGAGGCCAGGA:C	2.62738e-08	-1.54811	-2.66243e-10
116790211	chr7:116790211:A:G	2.26503e-06	3.59393	-0.685268
116790308	chr7:116790308:T:C	2.30288e-07	1.19894	-0.576298
116790646	chr7:116790646:T:C	7.77676e-09	-1.67517	-1.09037
116790647	chr7:116790647:C:A	7.78473e-09	-1.67489	-1.08963
116791894	chr7:116791894:T:G	2.08959e-06	3.83412	-1.00608
116791952	chr7:116791952:T:C	2.32074e-08	-1.67222	-2.66243e-10
116792735	chr7:116792735:A:G	3.92496e-08	-1.40942e-10	-1.14674
116793473	chr7:116793473:T:C	4.51503e-07	1.2959	-2.66243e-10
116793927	chr7:116793927:A:C	1.40437e-07	-1.40942e-10	0.128075
116794248	chr7:116794248:A:C	3.62631e-08	-1.22588	-2.66243e-10
116794284	chr7:116794284:G:A	3.79706e-07	1.52653	-0.403814
116794739	chr7:116794739:C:A	2.66442e-07	1.14973	-0.381253
116795069	chr7:116795069:A:G	1.50158e-06	3.35764	-0.86005
116795714	chr7:116795714:C:T	2.92415e-07	1.21531	-0.353818
116796043	chr7:116796043:G:A	2.62872e-07	1.36621	-0.611226
116796340	chr7:116796340:C:A	4.71488e-08	-1.40942e-10	-0.963377
116796808	chr7:116796808:G:A	6.83535e-09	-1.68042	-1.21415
116797344	chr7:116797344:G:A	4.82878e-08	-1.40942e-10	-0.939506
116797450	chr7:116797450:A:G	3.03081e-07	1.34872	-0.4514
116797552	chr7:116797552:G:A	8.93426e-09	-1.66991	-0.956881
116798364	chr7:116798364:G:A	3.10651e-07	1.42074	-0.498752
116798457	chr7:116798457:G:T	9.07765e-09	-1.67119	-0.939679
116798600	chr7:116798600:T:C	2.8982e-07	1.38791	-0.535331
116799125	chr7:116799125:G:A	2.37901e-08	-1.64742	-2.66243e-10
116799955	chr7:116799955:C:T	3.64146e-08	-1.40942e-10	-1.22171
116801535	chr7:116801535:A:G	3.0054e-07	1.43165	-0.542752
116802055	chr7:116802055:C:T	5.38558e-08	-0.830374	-2.66243e-10
116802056	chr7:116802056:G:A	2.89745e-08	-1.45027	-2.66243e-10
116802233	chr7:116802233:C:T	3.48181e-07	1.4916	-0.455559
116803020	chr7:116803020:A:T	2.86757e-07	1.43256	-0.590606
116803519	chr7:116803519:A:T	3.63568e-07	1.58367	-0.50439
116803816	chr7:116803816:T:G	4.47465e-08	-0.0161189	-0.999553
116804016	chr7:116804016:T:C	3.8304e-07	1.72152	-0.590063
116804373	chr7:116804373:G:A	4.09703e-08	-1.40942e-10	-1.10384
116804674	chr7:116804674:T:C	4.90007e-08	-0.924849	-2.66243e-10
116804898	chr7:116804898:A:G	3.74884e-08	-1.40942e-10	-1.19265
116805037	chr7:116805037:G:A	2.16633e-07	1.16681	-0.605293
116805105	chr7:116805105:T:G	3.69169e-08	-1.20801	-2.66243e-10
116805662	chr7:116805662:T:C	5.17775e-08	-1.40942e-10	-0.869729
116805773	chr7:116805773:A:G	7.78668e-08	-1.40942e-10	-0.461684
116806519	chr7:116806519:T:G	1.19571e-06	2.68328	-0.413467
116807554	chr7:116807554:C:T	2.06845e-08	-1.1747	-0.612602
116807644	chr7:116807644:A:G	3.62472e-08	-1.40942e-10	-1.22632
116807722	chr7:116807722:C:T	2.43246e-08	-1.2169	-0.408292
116807757	chr7:116807757:G:A	9.55888e-09	-1.41183	-1.14738
116807803	chr7:116807803:T:C	4.16711e-08	-1.08688	-2.66243e-10
116808673	chr7:116808673:A:G	2.34465e-08	-1.66196	-2.66243e-10
116808749	chr7:116808749:C:T	1.72733e-06	3.78914	-1.15149
116808996	chr7:116808996:T:C	1.66468e-06	3.75951	-1.1588
116809116	chr7:116809116:G:A	3.9669e-08	-1.40942e-10	-1.13611
116809142	chr7:116809142:G:A	4.00942e-08	-1.40942e-10	-1.12545
116809721	chr7:116809721:C:T	2.36045e-08	-1.65525	-2.66243e-10
116810381	chr7:116810381:G:A	6.31617e-08	-1.40942e-10	-0.670986
116810801	chr7:116810801:A:G	2.00477e-06	3.97121	-1.18461
116810961	chr7:116810961:T:A	3.79106e-08	-1.40942e-10	-1.18145
116811861	chr7:116811861:A:G	2.31693e-08	-1.67386	-2.66243e-10
116812153	chr7:116812153:T:A	2.36564e-06	4.10181	-1.14969
116812938	chr7:116812938:A:G	2.38242e-08	-1.64598	-2.66243e-10
116813431	chr7:116813431:T:C	3.86345e-08	-1.40942e-10	-1.16254
116814791	chr7:116814791:T:C	2.24959e-07	-1.40942e-10	0.599234
116814852	chr7:116814852:A:G	4.19746e-08	-1.40942e-10	-1.07962
116815037	chr7:116815037:A:T	8.61726e-08	-1.40942e-10	-0.360332
116815422	chr7:116815422:C:A	3.28794e-08	-1.32384	-2.66243e-10
116815863	chr7:116815863:T:A	2.76943e-08	-1.49546	-2.66243e-10
116815937	chr7:116815937:T:G	6.6609e-08	-1.40942e-10	-0.617845
116815964	chr7:116815964:G:A	2.3605e-06	4.16955	-1.21961
116816069	chr7:116816069:A:G	2.42557e-06	4.19376	-1.21662
116816085	chr7:116816085:T:G	7.02629e-09	-1.66767	-1.19935
116816172	chr7:116816172:G:A	1.02263e-07	-1.40942e-10	-0.18914
116816377	chr7:116816377:T:C	1.05533e-07	-1.40942e-10	-0.157663
116816412	chr7:116816412:A:G	1.19982e-08	-1.4506	-0.881325
116817188	chr7:116817188:C:T	1.55169e-06	3.75241	-1.22199
116817650	chr7:116817650:G:A	2.30156e-08	-1.68051	-2.66243e-10
116817992	chr7:116817992:C:A	2.43347e-06	4.20263	-1.22224
116818060	chr7:116818060:G:C	4.99521e-08	-1.40942e-10	-0.90562
116818068	chr7:116818068:T:C	2.87058e-06	4.36511	-1.21953
116818125	chr7:116818125:G:A	5.39783e-08	-1.40942e-10	-0.828103
116818270	chr7:116818270:G:C	2.37232e-06	4.16932	-1.21438
116818342	chr7:116818342:A:G	1.17082e-08	-1.45905	-0.89734
116818595	chr7:116818595:A:G	7.6284e-09	-1.67752	-1.10728
116819083	chr7:116819083:T:C	2.33567e-06	4.14226	-1.20289
116819226	chr7:116819226:T:C	2.67613e-06	4.28991	-1.21446
116819265	chr7:116819265:T:C	3.12756e-06	4.33993	-1.1086
116819332	chr7:116819332:A:G	1.18309e-07	-0.0433842	-2.66243e-10
116819476	chr7:116819476:G:A	9.27598e-08	-1.40942e-10	-0.286671
116819680	chr7:116819680:C:T	1.50449e-07	-1.40942e-10	0.196941
116819877	chr7:116819877:C:A	7.98735e-06	4.32061	-0.151679
116820206	chr7:116820206:C:T	8.9452e-08	-1.40942e-10	-0.322982
116820882	chr7:116820882:C:A	9.26058e-08	-1.40942e-10	-0.288333
116821344	chr7:116821344:T:C	3.68493e-08	-1.40942e-10	-1.20985
116822068	chr7:116822068:T:C	8.41674e-08	-1.40942e-10	-0.383877
116822362	chr7:116822362:T:C	2.78977e-06	4.33843	-1.22141
116822466	chr7:116822466:G:A	3.62408e-08	-1.40942e-10	-1.2265
116823822	chr7:116823822:A:G	3.78482e-08	-1.40942e-10	-1.1831
116824446	chr7:116824446:C:A	4.0568e-08	-1.40942e-10	-1.1137
116824617	chr7:116824617:T:C	2.80146e-06	4.34175	-1.22054
116824634	chr7:116824634:T:A	4.51039e-08	-1.40942e-10	-1.00772
116825085	chr7:116825085:A:G	6.07508e-06	4.13641	-0.24114
116825868	chr7:116825868:G:A	1.66706e-07	-1.40942e-10	0.299549
116826029	chr7:116826029:T:C	1.03007e-08	-1.36545	-1.11902
116826510	chr7:116826510:T:C	2.77612e-06	4.334	-1.22187
116826580	chr7:116826580:C:T	9.31483e-08	-0.282491	-2.66243e-10
116827530	chr7:116827530:C:T	6.06589e-08	-1.40942e-10	-0.711417
116828647	chr7:116828647:G:A	2.63524e-08	-1.54513	-2.66243e-10
116828860	chr7:116828860:G:A	1.4186e-08	-1.49937	-0.66506
116829244	chr7:116829244:T:A	4.18937e-08	-1.40942e-10	-1.08155
116829266	chr7:116829266:T:C	8.64115e-09	-1.52487	-1.13528
116829463	chr7:116829463:C:G	3.78322e-08	-1.40942e-10	-1.18352
116829856	chr7:116829856:G:A	9.33063e-09	-1.39508	-1.1883
116830426	chr7:116830426:G:GA	4.2554e-08	-1.40942e-10	-1.06591
116830473	chr7:116830473:A:G	3.845e-08	-1.40942e-10	-1.16733
116830570	chr7:116830570:C:T	1.26902e-07	-1.40942e-10	0.0267349
116830684	chr7:116830684:G:A	2.49688e-06	4.1936	-1.18748
116831068	chr7:116831068:C:T	9.16205e-09	-1.37505	-1.22657
116831098	chr7:116831098:C:T	1.05526e-07	-1.40942e-10	-0.157728
116831173	chr7:116831173:C:T	1.88069e-06	3.81888	-1.09617
116832063	chr7:116832063:G:A	9.2371e-08	-1.40942e-10	-0.290871
116832478	chr7:116832478:C:T	9.4392e-06	5.26106	-0.925115
116833609	chr7:116833609:A:G	3.81784e-08	-1.40942e-10	-1.17442
116833886	chr7:116833886:C:T	8.39997e-09	-1.5515	-1.13695
116834161	chr7:116834161:G:T	8.69267e-09	-1.55757	-1.09663
116834227	chr7:116834227:G:A	3.6622e-08	-1.40942e-10	-1.21604
116834234	chr7:116834234:T:C	4.53534e-08	-1.40942e-10	-1.0022
116834903	chr7:116834903:C:T	8.57255e-09	-1.55422	-1.11389
116835129	chr7:116835129:A:G	6.00172e-08	-1.40942e-10	-0.722054
116835165	chr7:116835165:G:A	8.6686e-09	-1.53528	-1.1217
116835203	chr7:116835203:A:G	8.8782e-09	-1.52129	-1.1118
116835258	chr7:116835258:T:C	2.39049e-05	5.49399	-0.228839
116835392	chr7:116835392:G:A	3.71906e-08	-1.40942e-10	-1.20063
116835568	chr7:116835568:C:T	7.74865e-06	5.10257	-0.963977
116835673	chr7:116835673:T:A	8.53107e-09	-1.55127	-1.1217
116836561	chr7:116836561:G:A	1.29124e-08	-1.66083	-0.597662
116836639	chr7:116836639:A:T	5.18094e-08	-1.40942e-10	-0.869113
116837478	chr7:116837478:G:T	3.44986e-08	-1.27576	-2.66243e-10
116837574	chr7:116837574:A:G	9.29664e-09	-1.51793	-1.0691
116837884	chr7:116837884:G:A	3.68432e-08	-1.40942e-10	-1.21001
116838595	chr7:116838595:G:A	9.39297e-06	5.30892	-0.977889
116838748	chr7:116838748:C:G	9.59035e-09	-1.45228	-1.10364
116839079	chr7:116839079:A:T	6.43752e-06	4.1638	-0.210584
116839288	chr7:116839288:T:G	2.54383e-08	-1.58043	-2.66243e-10
116839720	chr7:116839720:A:G	9.24922e-09	-1.37758	-1.21456
116840379	chr7:116840379:C:T	5.32593e-05	5.62443	0.441816
116840925	chr7:116840925:C:T	3.92263e-08	-1.40942e-10	-1.14734
116840980	chr7:116840980:G:A	9.24871e-09	-1.37279	-1.21941
116841491	chr7:116841491:G:A	2.11525e-06	2.84025	-2.66243e-10
116841511	chr7:116841511:GA:G	9.28064e-09	-1.37243	-1.21632
116841549	chr7:116841549:G:A	9.12866e-09	-1.38568	-1.21958
116841594	chr7:116841594:A:G	3.93503e-08	-1.40942e-10	-1.14418
116842165	chr7:116842165:A:G	3.66533e-05	5.55277	0.139803
116842669	chr7:116842669:C:T	8.91826e-09	-1.40421	-1.22437
116842809	chr7:116842809:C:A	3.71864e-08	-1.40942e-10	-1.20074
116843157	chr7:116843157:A:T	1.13475e-05	4.25882	0.26125
116843318	chr7:116843318:G:C	3.83296e-08	-1.40942e-10	-1.17046
116844060	chr7:116844060:G:A	8.94491e-08	-1.40942e-10	-0.323014
116844222	chr7:116844222:G:A	9.1893e-09	-1.37294	-1.2257
116844383	chr7:116844383:A:G	1.04729e-08	-1.50758	-0.96031
116845508	chr7:116845508:G:A	3.7215e-08	-1.40942e-10	-1.19997
116845846	chr7:116845846:T:G	9.33507e-08	-1.40942e-10	-0.280321
116845966	chr7:116845966:C:A	3.07543e-05	5.57151	-0.0544145
116846329	chr7:116846329:T:C	4.36328e-08	-1.40942e-10	-1.04087
116846384	chr7:116846384:A:T	1.07861e-08	-1.47643	-0.961987
116846417	chr7:116846417:A:G	1.05818e-08	-1.49907	-0.958477
116847032	chr7:116847032:C:CA	7.46773e-06	5.11587	-1.01421
116847657	chr7:116847657:G:A	1.08536e-08	-1.51339	-0.918803
116847816	chr7:116847816:G:T	1.02522e-08	-1.52578	-0.963416
116848488	chr7:116848488:G:GT	3.88225e-08	-1.40942e-10	-1.15768
116849269	chr7:116849269:G:A	2.30452e-08	-1.67923	-2.66243e-10
116849884	chr7:116849884:G:A	1.29342e-08	-1.13328	-1.12353
116849918	chr7:116849918:T:C	1.0937e-08	-1.4867	-0.937838
116850130	chr7:116850130:G:A	3.83296e-08	-1.40942e-10	-1.17046
116850542	chr7:116850542:C:T	9.31855e-09	-1.36116	-1.22352
116850688	chr7:116850688:T:A	1.26905e-08	-1.15305	-1.12278
116850862	chr7:116850862:G:C	1.28866e-08	-1.14092	-1.11958
116850958	chr7:116850958:G:T	1.04814e-08	-1.50868	-0.95841
116851108	chr7:116851108:T:C	3.66787e-08	-1.40942e-10	-1.21449
116851390	chr7:116851390:CAAG:C	2.56084e-08	-1.57376	-2.66243e-10
116851937	chr7:116851937:T:C	1.26901e-08	-1.15121	-1.12465
116852195	chr7:116852195:TTTCTCCTCTAA:T	1.26745e-08	-1.67945	-0.597646
116852221	chr7:116852221:G:A	2.136e-05	5.70899	-0.556397
116852314	chr7:116852314:G:A	9.86385e-09	-1.30524	-1.22257
116852729	chr7:116852729:A:G	9.4854e-09	-1.34259	-1.22434
116854180	chr7:116854180:G:T	9.89395e-08	-1.40942e-10	-0.222176
116854269	chr7:116854269:T:A	2.67967e-05	5.44901	-0.0696641
116854391	chr7:116854391:C:T	8.31693e-06	4.65721	-0.447848
116855516	chr7:116855516:A:G	3.7614e-08	-1.40942e-10	-1.18931
116855922	chr7:116855922:G:C	9.88928e-08	-1.40942e-10	-0.222648
116856494	chr7:116856494:A:G	2.06266e-06	3.99515	-1.18008
116856705	chr7:116856705:G:A	3.77387e-08	-1.40942e-10	-1.186
116857301	chr7:116857301:C:G	1.09078e-08	-1.46975	-0.957453
116857493	chr7:116857493:C:T	1.88848e-06	3.91179	-1.18494
116857510	chr7:116857510:A:G	3.80215e-08	-1.40942e-10	-1.17853
116857877	chr7:116857877:A:G	9.47018e-09	-1.34378	-1.22475
116858070	chr7:116858070:C:T	1.07372e-08	-1.48367	-0.959299
116858272	chr7:116858272:A:G	3.85429e-08	-1.40942e-10	-1.16491
116858808	chr7:116858808:A:G	1.09238e-08	-1.45722	-0.968519
116858855	chr7:116858855:C:T	5.62306e-08	-1.40942e-10	-0.787223
116858917	chr7:116858917:G:A	9.71198e-06	5.3594	-0.99497
116858930	chr7:116858930:C:A	5.39371e-08	-1.40942e-10	-0.828866
116859024	chr7:116859024:G:A	1.08179e-07	-1.40942e-10	-0.132901
116859079	chr7:116859079:A:G	4.48374e-08	-1.01364	-2.66243e-10
116859151	chr7:116859151:G:A	5.70183e-08	-1.40942e-10	-0.773311
116859187	chr7:116859187:A:G	2.71632e-08	-1.51482	-2.66243e-10
116859357	chr7:116859357:G:A	3.94378e-08	-1.40942e-10	-1.14196
116859385	chr7:116859385:C:T	9.84508e-06	4.7061	-0.328057
116859976	chr7:116859976:G:A	2.65683e-08	-1.53696	-2.66243e-10
116860665	chr7:116860665:G:A	9.6271e-09	-1.5687	-0.9834
116861019	chr7:116861019:T:A	3.62353e-08	-1.40942e-10	-1.22665
116861515	chr7:116861515:G:A	5.75954e-08	-1.40942e-10	-0.763241
116861840	chr7:116861840:C:T	4.36774e-08	-1.40942e-10	-1.03985
116862688	chr7:116862688:G:A	7.03767e-08	-1.40942e-10	-0.562821
116862767	chr7:116862767:C:T	3.62749e-08	-1.40942e-10	-1.22556
116863167	chr7:116863167:C:T	2.28266e-07	-1.40942e-10	0.613828
116863798	chr7:116863798:T:G	5.73731e-08	-1.40942e-10	-0.767108
116864710	chr7:116864710:T:C	2.62223e-08	-1.55007	-2.66243e-10
116864775	chr7:116864775:G:C	0.00616716	10.8664	-0.0483418
116865327	chr7:116865327:T:A	8.92913e-09	-1.60184	-1.02552
116865441	chr7:116865441:C:G	3.94301e-08	-1.40942e-10	-1.14215
116865456	chr7:116865456:G:A	3.94255e-08	-1.40942e-10	-1.14227
116865647	chr7:116865647:G:A	3.62298e-08	-1.40942e-10	-1.2268
116866300	chr7:116866300:T:C	5.64647e-08	-1.40942e-10	-0.783069
116866306	chr7:116866306:G:C	4.68617e-08	-0.969484	-2.66243e-10
116866386	chr7:116866386:T:A	4.44717e-08	-1.40942e-10	-1.02183
116866908	chr7:116866908:A:G	1.1283e-08	-1.58346	-0.80993
116868329	chr7:116868329:T:C	5.85853e-08	-1.40942e-10	-0.746201
116868559	chr7:116868559:C:G	8.8652e-09	-1.53661	-1.09794
116868743	chr7:116868743:A:T	6.15739e-08	-0.90444	0.207993
116868794	chr7:116868794:T:A	1.4758e-07	-1.40942e-10	0.177687
116869081	chr7:116869081:A:G	3.62773e-08	-1.40942e-10	-1.22549
116871452	chr7:116871452:T:C	4.13767e-08	-1.40942e-10	-1.09397
116872215	chr7:116872215:T:C	0.0387261	10.9723	1.683
116873182	chr7:116873182:G:A	4.67025e-08	-1.55716	0.584271
116874350	chr7:116874350:C:T	5.79863e-08	-1.40942e-10	-0.756478
116875635	chr7:116875635:C:A	4.488e-08	-1.40942e-10	-1.01269
116875727	chr7:116875727:A:T	0.0716262	10.4139	2.85642
116875921	chr7:116875921:A:G	5.25714e-08	-1.40942e-10	-0.854512
116876466	chr7:116876466:C:G	2.36695e-08	-1.6525	-2.66243e-10
116876789	chr7:116876789:A:G	2.5445e-08	-1.58016	-2.66243e-10
116876871	chr7:116876871:G:A	1.01901e-08	-1.57944	-0.915824
116878310	chr7:116878310:G:A	5.90947e-08	-1.40942e-10	-0.737543
116878553	chr7:116878553:C:G	4.28716e-08	-1.40942e-10	-1.05848
116878935	chr7:116878935:G:A	3.96224e-08	-1.40942e-10	-1.13729
116879261	chr7:116879261:T:G	2.18692e-07	-1.40942e-10	0.570979
116879630	chr7:116879630:G:A	2.77485e-08	-1.4935	-2.66243e-10
116880227	chr7:116880227:GT:G	4.03879e-08	-1.40942e-10	-1.11815
116880322	chr7:116880322:T:G	0.00225918	10.0528	-0.238978
116880588	chr7:116880588:T:G	9.27839e-09	-1.60077	-0.988222
116880952	chr7:116880952:G:A	3.6295e-08	-1.40942e-10	-1.225
116881550	chr7:116881550:T:C	3.54782e-08	-1.24777	-2.66243e-10
116881611	chr7:116881611:T:C	1.39186e-07	0.119126	-2.66243e-10
116882261	chr7:116882261:T:A	0.109467	11.6505	2.04397
116882313	chr7:116882313:T:C	2.8407e-08	-1.47005	-2.66243e-10
116882353	chr7:116882353:A:T	0.0575456	11.1818	1.86956
116882699	chr7:116882699:A:G	3.74533e-08	-1.40942e-10	-1.19359
116883490	chr7:116883490:C:G	0.0542663	11.1705	1.82228
116884069	chr7:116884069:A:G	4.7434e-08	-1.40942e-10	-0.957345
116884365	chr7:116884365:ACT:A	0.0386624	11.0646	1.58905
116884450	chr7:116884450:A:T	3.62295e-08	-1.40942e-10	-1.22681
116885447	chr7:116885447:C:T	9.29836e-09	-1.60609	-0.980755
116885893	chr7:116885893:G:A	6.41951e-08	-1.40942e-10	-0.654757
116886141	chr7:116886141:A:G	8.25998e-08	-0.402677	-2.66243e-10
116886479	chr7:116886479:A:G	4.73123e-08	-1.40942e-10	-0.959913
116886774	chr7:116886774:A:G	7.74793e-09	-1.55136	-1.2179
116887063	chr7:116887063:T:C	4.72768e-08	-1.40942e-10	-0.960665
116887639	chr7:116887639:T:A	3.97594e-08	-1.40942e-10	-1.13384
116887809	chr7:116887809:C:T	6.87835e-08	-1.40942e-10	-0.585721
116887851	chr7:116887851:G:A	6.64194e-08	-1.40942e-10	-0.620696
116888186	chr7:116888186:C:T	0.132563	11.7462	2.13969
116888509	chr7:116888509:A:G	3.49721e-05	6.6426	-0.996983
116888527	chr7:116888527:A:G	0.030027	10.6542	1.74671
116888570	chr7:116888570:G:A	5.74943e-08	-1.40942e-10	-0.764999
116889262	chr7:116889262:A:G	5.6452e-08	-1.40942e-10	-0.783294
116890276	chr7:116890276:A:G	5.89821e-08	-1.40942e-10	-0.739449
116890809	chr7:116890809:A:G	0.0467971	11.1276	1.71707
116891370	chr7:116891370:T:C	3.62289e-08	-1.40942e-10	-1.22683
116892214	chr7:116892214:T:G	2.35233e-08	-1.65869	-2.66243e-10
116892844	chr7:116892844:T:C	4.29895e-08	-1.40942e-10	-1.05573
116893118	chr7:116893118:G:A	4.10278e-08	-1.40942e-10	-1.10244
116893150	chr7:116893150:A:G	0.0625894	11.4574	1.67802
116893265	chr7:116893265:G:A	4.57399e-08	-1.40942e-10	-0.993713
116894031	chr7:116894031:CAGTT:C	6.13032e-08	-1.40942e-10	-0.700853
116894130	chr7:116894130:G:A	2.58515e-08	-1.56432	-2.66243e-10
116894693	chr7:116894693:T:C	0.132617	11.6062	2.28005
116894860	chr7:116894860:G:C	6.19136e-08	-1.40942e-10	-0.690944
116895320	chr7:116895320:G:A	3.64512e-08	-1.40942e-10	-1.22071
116895346	chr7:116895346:CA:C	6.83767e-08	-1.40942e-10	-0.591652
116895549	chr7:116895549:G:A	6.00216e-08	-1.40942e-10	-0.72198
116895551	chr7:116895551:T:C	5.19135e-08	-1.40942e-10	-0.867106
116895602	chr7:116895602:C:CA	3.74284e-08	-1.40942e-10	-1.19425
116897484	chr7:116897484:T:C	0.0644133	11.3774	1.78671
116899867	chr7:116899867:AAG:A	3.89297e-08	-1.40942e-10	-1.15493
116899881	chr7:116899881:A:G	5.02229e-08	-1.40942e-10	-0.900213
116900298	chr7:116900298:T:G	6.31207e-08	-1.40942e-10	-0.671635
116900731	chr7:116900731:A:G	6.07095e-08	-1.40942e-10	-0.710584
116900740	chr7:116900740:A:G	4.54918e-08	-1.40942e-10	-0.999151
116902408	chr7:116902408:T:C	4.11037e-08	-1.40942e-10	-1.10059
116902495	chr7:116902495:T:C	4.39757e-08	-1.03305	-2.66243e-10
116902572	chr7:116902572:A:G	4.21068e-08	-1.40942e-10	-1.07648
116902807	chr7:116902807:G:A	1.42742e-05	5.91938	-1.16986
116902906	chr7:116902906:T:A	4.88035e-08	-1.40942e-10	-0.928883
116902980	chr7:116902980:T:G	3.62298e-08	-1.40942e-10	-1.2268
116903243	chr7:116903243:T:A	3.95462e-08	-1.40942e-10	-1.13922
116903660	chr7:116903660:T:C	0.0128796	9.71033	1.84414
116904869	chr7:116904869:G:A	4.28586e-08	-1.40942e-10	-1.05878
116904931	chr7:116904931:G:T	0.00412914	10.5145	-0.0976506
116905675	chr7:116905675:T:C	0.00749776	9.37823	1.6352
116905706	chr7:116905706:A:G	0.00610981	9.44543	1.36329
116906659	chr7:116906659:A:G	3.71963e-08	-1.40942e-10	-1.20047
116907135	chr7:116907135:AG:A	5.31694e-08	-1.40942e-10	-0.8432
116907857	chr7:116907857:C:T	0.000595572	8.26711	0.213487
116907891	chr7:116907891:T:C	4.17588e-08	-1.40942e-10	-1.08477
116907927	chr7:116907927:G:A	5.79207e-08	-1.40942e-10	-0.757609
116908706	chr7:116908706:A:G	4.71437e-07	-1.40942e-10	1.3391
116909735	chr7:116909735:C:T	2.40068e-08	-1.63835	-2.66243e-10
116910379	chr7:116910379:T:G	2.5385e-08	-1.58252	-2.66243e-10
116910402	chr7:116910402:C:T	1.05803e-08	-1.5868	-0.870895
116910743	chr7:116910743:C:T	2.30868e-08	-1.67742	-2.66243e-10
116911611	chr7:116911611:G:A	5.67571e-08	-1.40942e-10	-0.777903
116911863	chr7:116911863:A:G	5.25317e-08	-1.40942e-10	-0.855267
116913571	chr7:116913571:C:T	6.08765e-08	-1.40942e-10	-0.707838
116914188	chr7:116914188:C:T	3.57438e-08	-1.24031	-2.66243e-10
116914602	chr7:116914602:T:C	9.68856e-09	-1.585	-0.960743
116914749	chr7:116914749:A:C	4.66492e-08	-1.40942e-10	-0.974028
116915016	chr7:116915016:G:A	6.00668e-08	-1.40942e-10	-0.721227
116915348	chr7:116915348:G:A	6.06142e-08	-1.40942e-10	-0.712156
116915937	chr7:116915937:A:G	2.4177e-08	-1.63128	-2.66243e-10
116916352	chr7:116916352:C:T	0.0364451	10.1143	2.48028
116916821	chr7:116916821:T:C	5.6677e-08	-1.40942e-10	-0.779316
116917375	chr7:116917375:T:C	0.00907088	9.50174	1.70215
116917547	chr7:116917547:G:A	0.00202999	9.44171	0.26515
116917885	chr7:116917885:C:T	0.0684849	11.3071	1.91833
116918662	chr7:116918662:G:A	5.01966e-06	4.83027	-1.12584
116919001	chr7:116919001:A:G	4.90573e-08	-1.40942e-10	-0.923695
116919086	chr7:116919086:T:G	2.56099e-08	-1.5737	-2.66243e-10
116919476	chr7:116919476:A:G	3.57176e-08	-1.24104	-2.66243e-10
116920102	chr7:116920102:G:A	6.02746e-08	-1.40942e-10	-0.717773
116920150	chr7:116920150:CAGG:C	4.36006e-08	-1.40942e-10	-1.04161
116920562	chr7:116920562:G:C	6.13716e-08	-1.40942e-10	-0.699736
116921368	chr7:116921368:G:A	2.30434e-08	-1.67931	-2.66243e-10
116921496	chr7:116921496:A:G	5.89197e-08	-1.40942e-10	-0.740508
116921980	chr7:116921980:G:A	5.82201e-08	-1.40942e-10	-0.752453
116922209	chr7:116922209:C:G	4.5784e-08	-1.40942e-10	-0.992749
116922877	chr7:116922877:C:T	7.84276e-09	-1.59953	-1.15756
116923222	chr7:116923222:ACT:A	8.72766e-08	-0.347602	-2.66243e-10
116923818	chr7:116923818:A:G	9.10673e-08	-1.40942e-10	-0.305086
116923930	chr7:116923930:CAG:C	3.63477e-08	-1.40942e-10	-1.22355
116924498	chr7:116924498:C:T	4.91202e-08	-1.40942e-10	-0.922413
116924542	chr7:116924542:C:T	5.60797e-08	-1.40942e-10	-0.789911
116924687	chr7:116924687:G:T	3.63839e-08	-1.40942e-10	-1.22256
116924739	chr7:116924739:G:A	1.02451e-07	-1.40942e-10	-0.187302
116925339	chr7:116925339:G:A	5.29546e-08	-1.40942e-10	-0.84725
116925513	chr7:116925513:A:AATAGGTAT	5.98304e-08	-1.40942e-10	-0.72517
116925601	chr7:116925601:G:A	3.62733e-08	-1.40942e-10	-1.2256
116925649	chr7:116925649:G:A	7.90476e-09	-1.61117	-1.13805
116925961	chr7:116925961:C:A	2.31632e-08	-1.67412	-2.66243e-10
116925971	chr7:116925971:T:A	4.73123e-08	-1.40942e-10	-0.959913
116926486	chr7:116926486:A:AT	7.86608e-09	-1.61629	-1.13784
116926739	chr7:116926739:A:G	3.64461e-08	-1.40942e-10	-1.22085
116927009	chr7:116927009:G:A	7.8534e-08	-1.40942e-10	-0.453152
116927055	chr7:116927055:A:G	5.99886e-08	-1.40942e-10	-0.72253
116927365	chr7:116927365:T:A	1.00236e-08	-1.54953	-0.96221
116927379	chr7:116927379:TCACCCCTGC:T	6.79945e-08	-1.59842	1.00117
116927448	chr7:116927448:G:A	7.84729e-09	-1.59235	-1.16417
116927504	chr7:116927504:G:C	7.86097e-09	-1.59218	-1.16259
116927595	chr7:116927595:A:G	1.03581e-08	-1.55783	-0.921092
116927656	chr7:116927656:T:G	1.02852e-08	-1.54256	-0.943424
116927678	chr7:116927678:G:A	0.00370207	11.2869	-0.979223
116927798	chr7:116927798:G:A	7.99812e-08	-1.40942e-10	-0.434892
116928763	chr7:116928763:A:G	4.07951e-08	-1.40942e-10	-1.10812
116928812	chr7:116928812:C:G	1.05053e-08	-1.32047	-1.14433
116929024	chr7:116929024:T:C	1.08333e-08	-1.59566	-0.838398
116929030	chr7:116929030:C:G	3.79023e-08	-1.40942e-10	-1.18167
116929142	chr7:116929142:G:A	4.18911e-08	-1.40942e-10	-1.08161
116929165	chr7:116929165:G:A	1.14612e-05	5.50467	-0.974634
116929267	chr7:116929267:A:G	1.58518e-08	-1.2663	-0.787105
116929358	chr7:116929358:A:T	0.000666504	9.28189	-0.688774
116929529	chr7:116929529:G:A	4.1134e-08	-1.40942e-10	-1.09985
116929537	chr7:116929537:A:T	5.04574e-05	5.82302	0.189177
116930137	chr7:116930137:G:A	5.50588e-08	-1.40942e-10	-0.808283
116930146	chr7:116930146:C:T	4.43052e-07	2.27881	-1.00181
116930191	chr7:116930191:C:T	3.85264e-08	-1.40942e-10	-1.16534
116932570	chr7:116932570:G:A	2.73434e-08	-1.50821	-2.66243e-10
116932605	chr7:116932605:G:GC	4.13975e-08	-1.40942e-10	-1.09346
116932679	chr7:116932679:C:T	3.96421e-08	-1.40942e-10	-1.13679
116932730	chr7:116932730:G:A	6.41096e-08	-1.40942e-10	-0.65609
116932752	chr7:116932752:C:T	2.63321e-08	-1.5459	-2.66243e-10
116933334	chr7:116933334:T:C	1.15703e-07	-1.40942e-10	-0.0656598
116933410	chr7:116933410:C:G	1.23052e-07	-1.40942e-10	-0.00408067
116933810	chr7:116933810:G:A	1.55195e-08	-1.59112	-0.483471
116934020	chr7:116934020:A:G	1.99992e-07	-1.40942e-10	0.481593
116935099	chr7:116935099:C:G	5.10814e-07	-1.40942e-10	1.41932
116935375	chr7:116935375:A:G	1.94437e-08	-0.663561	-1.1856
116935525	chr7:116935525:G:T	7.653e-09	-1.62042	-1.16117
116935527	chr7:116935527:C:T	7.59993e-09	-1.62863	-1.15992
116935587	chr7:116935587:C:T	7.57716e-09	-1.64095	-1.15059
116935655	chr7:116935655:G:A	1.56655e-08	-1.43545	-0.629771
116935767	chr7:116935767:G:A	2.5462e-08	-1.5795	-2.66243e-10
116935968	chr7:116935968:A:G	7.83833e-09	-1.68051	-1.07715
116936704	chr7:116936704:T:C	1.46926e-07	-1.40942e-10	0.173248
116937024	chr7:116937024:A:C	1.62832e-07	0.276036	-2.66243e-10
116937070	chr7:116937070:G:A	1.22835e-07	1.02979	-1.03563
116937429	chr7:116937429:C:T	6.05157e-08	-1.40942e-10	-0.713782
116937697	chr7:116937697:A:T	3.75234e-08	-1.19172	-2.66243e-10
116937888	chr7:116937888:G:A	1.50405e-08	-1.45791	-0.648035
116938160	chr7:116938160:G:T	1.81688e-06	2.4912	0.19699
116938253	chr7:116938253:T:C	4.09287e-08	-1.40942e-10	-1.10485
116938791	chr7:116938791:A:C	3.97573e-08	-1.40942e-10	-1.13389
116938822	chr7:116938822:G:A	1.45835e-08	-1.5972	-0.539591
116939594	chr7:116939594:C:G	4.344e-08	-1.40942e-10	-1.0453
116939690	chr7:116939690:G:A	4.66572e-08	-1.40942e-10	-0.973857
116939841	chr7:116939841:G:A	1.01772e-07	0.616731	-0.810682
116939920	chr7:116939920:AAAGG:A	4.08298e-08	-1.10727	-2.66243e-10
116940079	chr7:116940079:A:G	1.24098e-07	-1.40942e-10	0.0043912
116940370	chr7:116940370:C:T	3.57951e-07	-1.40942e-10	1.06371
116940638	chr7:116940638:T:G	1.75541e-07	-1.40942e-10	0.351189
116940664	chr7:116940664:T:A	1.34283e-08	-1.67916	-0.540164
116940773	chr7:116940773:C:A	6.92456e-08	-1.40942e-10	-0.579025
116941179	chr7:116941179:A:G	3.65719e-08	-1.40942e-10	-1.2174
116941290	chr7:116941290:T:C	8.91003e-08	0.899786	-1.22671
116941821	chr7:116941821:C:T	2.51642e-08	-1.59126	-2.66243e-10
116941998	chr7:116941998:C:A	4.4715e-08	-1.40942e-10	-1.01637
116943735	chr7:116943735:T:C	4.21006e-08	-1.40942e-10	-1.07662
116944249	chr7:116944249:C:A	3.76409e-08	-1.40942e-10	-1.18859
116945468	chr7:116945468:C:T	5.1148e-08	-1.40942e-10	-0.881961
116945619	chr7:116945619:C:T	2.20091e-08	-1.35159	-0.373644
116946047	chr7:116946047:T:C	3.81894e-08	-1.40942e-10	-1.17413
116946307	chr7:116946307:G:A	7.1873e-08	-0.541784	-2.66243e-10
116946775	chr7:116946775:A:G	8.24238e-09	-1.61816	-1.08924
116946826	chr7:116946826:A:G	3.77091e-08	-1.40942e-10	-1.18678
116947304	chr7:116947304:C:T	5.81886e-08	-1.40942e-10	-0.752994
116947518	chr7:116947518:A:G	2.04026e-08	-1.43683	-0.364188
116947782	chr7:116947782:C:T	4.82188e-08	-1.40942e-10	-0.940935
116947783	chr7:116947783:G:A	3.45696e-08	-1.27371	-2.66243e-10
116948878	chr7:116948878:T:C	3.94594e-08	-1.40942e-10	-1.14141
116949245	chr7:116949245:C:T	2.99552e-08	-1.63313	0.216146
116949440	chr7:116949440:A:G	3.93793e-08	-1.40942e-10	-1.14344
116949901	chr7:116949901:G:T	1.00017e-07	-1.40942e-10	-0.211344
116950019	chr7:116950019:C:T	5.20374e-08	-0.864721	-2.66243e-10
116951227	chr7:116951227:C:T	4.44973e-08	-1.40942e-10	-1.02126
116951404	chr7:116951404:T:A	3.94111e-08	-1.40942e-10	-1.14264
116951754	chr7:116951754:A:G	9.31848e-08	0.822829	-1.10493
116952335	chr7:116952335:A:C	3.74811e-08	-1.40942e-10	-1.19285
116952362	chr7:116952362:T:C	8.64322e-09	-1.53863	-1.12128
116954326	chr7:116954326:G:C	3.99552e-08	-1.40942e-10	-1.12893
116954463	chr7:116954463:A:G	1.57701e-07	-1.40942e-10	0.244015
116955383	chr7:116955383:C:G	3.98699e-08	-1.40942e-10	-1.13106
116956261	chr7:116956261:G:A	9.43539e-08	-1.40942e-10	-0.269631
116956528	chr7:116956528:C:A	1.05556e-07	-1.40942e-10	-0.157439
116956643	chr7:116956643:A:G	6.89701e-08	-1.40942e-10	-0.58301
116956751	chr7:116956751:T:A	5.51719e-08	-1.40942e-10	-0.806231
116956825	chr7:116956825:T:C	1.06217e-06	-1.40942e-10	2.15138
116956857	chr7:116956857:C:G	6.05561e-08	-1.40942e-10	-0.713114
116957175	chr7:116957175:C:T	5.57868e-08	-1.40942e-10	-0.795147
116957369	chr7:116957369:T:G	1.26544e-07	0.627944	-0.604038
116957644	chr7:116957644:A:G	9.7359e-09	-1.59604	-0.944822
116958021	chr7:116958021:C:T	3.47665e-08	-1.26803	-2.66243e-10
116958670	chr7:116958670:C:T	8.84985e-09	-1.67428	-0.962003
116958681	chr7:116958681:A:G	9.94817e-09	-1.57799	-0.941304
116958730	chr7:116958730:A:G	1.31973e-07	1.17061	-1.1047
116959010	chr7:116959010:A:G	6.56786e-08	-0.631911	-2.66243e-10
116959097	chr7:116959097:C:T	5.43002e-08	-1.40942e-10	-0.822156
116959124	chr7:116959124:A:G	2.5304e-08	-1.58572	-2.66243e-10
116959995	chr7:116959995:A:T	7.03753e-08	-1.40942e-10	-0.562842
116960220	chr7:116960220:C:T	3.81377e-08	-1.40942e-10	-1.17548
116960509	chr7:116960509:C:T	3.9592e-08	-1.40942e-10	-1.13806
116961428	chr7:116961428:T:C	1.3987e-07	1.2428	-1.11877
116961810	chr7:116961810:A:G	1.19475e-08	-1.12624	-1.20992
116964131	chr7:116964131:C:A	9.47788e-08	-1.40942e-10	-0.265138
116964140	chr7:116964140:T:C	1.073e-07	-1.40942e-10	-0.141059
116964322	chr7:116964322:T:G	9.02028e-08	-1.40942e-10	-0.314623
116965565	chr7:116965565:C:G	4.43303e-08	-1.40942e-10	-1.02501
116966385	chr7:116966385:G:A	3.74753e-08	-1.40942e-10	-1.193
116966762	chr7:116966762:C:A	5.51534e-08	-1.40942e-10	-0.806566
116966783	chr7:116966783:A:G	2.96088e-07	-1.40942e-10	0.873973
116967447	chr7:116967447:T:C	4.11271e-08	-1.40942e-10	-1.10002
116967488	chr7:116967488:C:T	4.00926e-08	-1.40942e-10	-1.12549
116967559	chr7:116967559:T:C	3.75306e-08	-1.40942e-10	-1.19153
116967560	chr7:116967560:A:G	8.25086e-09	-1.55434	-1.15203
116968446	chr7:116968446:A:G	4.10605e-08	-1.40942e-10	-1.10164
116968447	chr7:116968447:A:G	1.27749e-07	1.07506	-1.04168
116968975	chr7:116968975:T:C	9.1516e-09	-1.61184	-0.99092
116970183	chr7:116970183:A:G	3.17706e-08	-1.28437	-0.073776
116970445	chr7:116970445:G:C	1.1894e-06	-1.40942e-10	2.26452
116971784	chr7:116971784:CAAAAGTGAGA:C	4.78072e-08	-1.40942e-10	-0.949507
116971795	chr7:116971795:A:G	2.67294e-08	-1.53092	-2.66243e-10
116972034	chr7:116972034:C:T	4.04118e-08	-1.40942e-10	-1.11756
116972316	chr7:116972316:C:G	2.30331e-08	-1.67975	-2.66243e-10
116973113	chr7:116973113:C:T	3.9404e-08	-1.40942e-10	-1.14282
116973846	chr7:116973846:G:A	6.03229e-08	-1.40942e-10	-0.716972
116974059	chr7:116974059:A:G	5.64905e-08	-1.40942e-10	-0.782611
116974542	chr7:116974542:C:T	3.63741e-08	-1.40942e-10	-1.22283
116974907	chr7:116974907:T:C	7.02829e-08	-1.40942e-10	-0.564156
116975037	chr7:116975037:C:T	2.36351e-08	-1.65395	-2.66243e-10
116975065	chr7:116975065:C:T	4.61837e-08	-1.40942e-10	-0.984056
116975142	chr7:116975142:T:C	3.62671e-08	-1.40942e-10	-1.22577
116975179	chr7:116975179:A:G	4.04701e-08	-1.40942e-10	-1.11612
116975438	chr7:116975438:C:T	8.44318e-08	-1.40942e-10	-0.38074
116975510	chr7:116975510:C:T	7.6662e-08	-1.40942e-10	-0.477278
116975985	chr7:116975985:G:A	3.42686e-08	-1.24334	-0.0391168
116976145	chr7:116976145:A:G	4.33801e-08	0.166681	-1.21336
116976782	chr7:116976782:G:A	8.20553e-09	-1.5927	-1.11918
116977226	chr7:116977226:A:T	2.43009e-08	-1.62617	-2.66243e-10
116977478	chr7:116977478:G:A	7.94665e-09	-1.61706	-1.12687
116977761	chr7:116977761:T:C	1.17746e-07	-1.40942e-10	-0.0481579
116977849	chr7:116977849:G:A	1.07251e-08	-1.64352	-0.800579
116978943	chr7:116978943:A:T	2.46267e-08	-1.61285	-2.66243e-10
116979720	chr7:116979720:C:A	3.64675e-08	-1.40942e-10	-1.22026
116980169	chr7:116980169:G:A	9.17598e-09	-1.59913	-1.00096
116980752	chr7:116980752:C:G	4.70325e-08	-1.40942e-10	-0.965844
116980847	chr7:116980847:G:A	3.64257e-08	-1.40942e-10	-1.22141
116982243	chr7:116982243:A:T	3.74502e-08	-1.40942e-10	-1.19367
116982310	chr7:116982310:C:T	1.20563e-07	-1.40942e-10	-0.0245086
116982494	chr7:116982494:T:C	4.0475e-08	-1.40942e-10	-1.116
116982730	chr7:116982730:C:T	4.03775e-08	-1.40942e-10	-1.11841
116982984	chr7:116982984:C:T	1.34038e-07	1.24887	-1.16743
116983680	chr7:116983680:G:C	2.39454e-07	-1.40942e-10	0.661676
116983703	chr7:116983703:C:T	3.61873e-08	-1.22798	-2.66243e-10
116983779	chr7:116983779:G:A	1.29778e-08	-1.02681	-1.22663
116985032	chr7:116985032:A:G	4.81683e-08	-1.40942e-10	-0.941984
116985061	chr7:116985061:A:G	4.96292e-08	-1.40942e-10	-0.912105
116985178	chr7:116985178:A:G	2.31205e-08	-1.67596	-2.66243e-10
116985793	chr7:116985793:T:C	3.81617e-08	-1.40942e-10	-1.17485
116986102	chr7:116986102:G:A	7.54954e-08	-1.40942e-10	-0.492613
116986206	chr7:116986206:G:T	3.68355e-08	-1.40942e-10	-1.21022
116988364	chr7:116988364:G:A	4.02789e-08	-1.40942e-10	-1.12086
116988656	chr7:116988656:G:A	2.45572e-08	-1.61568	-2.66243e-10
116989682	chr7:116989682:T:A	4.28201e-08	-1.40942e-10	-1.05968
116989969	chr7:116989969:C:T	3.86399e-08	-1.40942e-10	-1.1624
116990323	chr7:116990323:C:A	5.57597e-08	-1.40942e-10	-0.795634
116990959	chr7:116990959:C:T	3.70685e-08	-1.40942e-10	-1.20392
116991059	chr7:116991059:G:C	1.96417e-08	-1.68044	-0.158595
116991069	chr7:116991069:G:A	3.98441e-08	-1.40942e-10	-1.13171
116991233	chr7:116991233:A:G	4.09457e-08	-1.40942e-10	-1.10444
116991240	chr7:116991240:C:A	3.97352e-08	-1.40942e-10	-1.13445
116991534	chr7:116991534:C:T	3.71735e-08	-1.40942e-10	-1.20109
116991595	chr7:116991595:C:T	3.59952e-08	-1.30777	0.0744709
116992609	chr7:116992609:G:A	4.42238e-08	-1.40942e-10	-1.02742
116993322	chr7:116993322:T:C	5.42169e-08	-1.40942e-10	-0.823691
116993644	chr7:116993644:T:A	3.7803e-08	-1.40942e-10	-1.18429
116993680	chr7:116993680:C:A	3.33387e-08	-1.30997	-2.66243e-10
116994019	chr7:116994019:T:C	8.28044e-09	-1.64029	-1.0625
116994475	chr7:116994475:G:T	1.49702e-07	1.19619	-1.00423
116994680	chr7:116994680:T:G	4.42449e-08	-1.40942e-10	-1.02694
116994836	chr7:116994836:G:T	7.40855e-08	-1.40942e-10	-0.511464
116994994	chr7:116994994:T:C	1.19639e-07	1.13133	-1.16354
116995145	chr7:116995145:T:G	2.59437e-07	-1.40942e-10	0.741829
116995651	chr7:116995651:C:T	1.43987e-08	-1.2474	-0.902142
116996169	chr7:116996169:C:T	1.53197e-08	-1.22881	-0.858733
116996372	chr7:116996372:C:T	4.09393e-08	-1.10459	-2.66243e-10
116996655	chr7:116996655:A:C	7.06312e-08	-1.40942e-10	-0.559212
116996911	chr7:116996911:T:C	3.76855e-08	-1.40942e-10	-1.18741
116996976	chr7:116996976:G:A	1.52074e-07	0.207686	-2.66243e-10
116997038	chr7:116997038:G:A	4.26418e-08	-1.40942e-10	-1.06385
116997246	chr7:116997246:G:A	4.27502e-08	-1.06131	-2.66243e-10
116997535	chr7:116997535:T:C	4.6487e-08	-1.198	0.220492
116997695	chr7:116997695:T:C	3.75142e-08	-1.40942e-10	-1.19196
116997945	chr7:116997945:C:T	3.63027e-08	-1.40942e-10	-1.22479
116997987	chr7:116997987:G:A	1.46653e-07	0.171385	-2.66243e-10
116998178	chr7:116998178:G:A	3.50717e-08	-1.25929	-2.66243e-10
116998238	chr7:116998238:G:A	4.13306e-08	-1.40942e-10	-1.09508
116998655	chr7:116998655:C:G	7.81182e-09	-1.61664	-1.14441
116999367	chr7:116999367:G:T	4.31828e-08	-1.40942e-10	-1.05124
116999370	chr7:116999370:A:T	4.32812e-08	-1.40942e-10	-1.04897
117000628	chr7:117000628:G:A	4.20033e-08	-1.40942e-10	-1.07894
117000836	chr7:117000836:C:T	3.74558e-08	-1.40942e-10	-1.19352
117001279	chr7:117001279:A:G	4.76464e-08	-1.40942e-10	-0.952877
117001331	chr7:117001331:GA:G	3.96571e-08	-1.40942e-10	-1.13641
117001494	chr7:117001494:C:A	4.39467e-08	-1.40942e-10	-1.03371
117002184	chr7:117002184:C:T	3.64795e-08	-1.40942e-10	-1.21993
117002433	chr7:117002433:A:G	1.43848e-07	1.13046	-0.978383
117003161	chr7:117003161:T:A	4.02981e-08	-1.40942e-10	-1.12038
117003189	chr7:117003189:C:T	1.70591e-08	-1.08777	-0.892234
117003656	chr7:117003656:C:T	8.76411e-09	-1.60408	-1.04194
117004096	chr7:117004096:G:A	2.47762e-08	-1.6068	-2.66243e-10
117004296	chr7:117004296:C:A	9.02841e-09	-1.61091	-1.0054
117005286	chr7:117005286:T:A	7.78224e-08	-1.40942e-10	-0.462254
117005572	chr7:117005572:G:A	4.7747e-08	-1.40942e-10	-0.950767
117006085	chr7:117006085:G:A	3.8652e-08	-1.16209	-2.66243e-10
117006473	chr7:117006473:C:T	7.42511e-08	-1.40942e-10	-0.509231
117006748	chr7:117006748:A:G	9.16395e-08	-1.40942e-10	-0.298822
117009012	chr7:117009012:T:C	3.65855e-08	-1.40942e-10	-1.21703
117009784	chr7:117009784:G:A	7.58044e-08	-1.40942e-10	-0.488528
117010520	chr7:117010520:G:A	7.83757e-08	-1.40942e-10	-0.45517
117011247	chr7:117011247:C:G	9.68503e-08	-1.40942e-10	-0.243518
117011355	chr7:117011355:C:T	1.14212e-07	-1.40942e-10	-0.0786287
117011778	chr7:117011778:C:T	1.12001e-07	-1.40942e-10	-0.0981744
117012189	chr7:117012189:T:A	3.64549e-08	-1.40942e-10	-1.22061
117012413	chr7:117012413:G:A	1.13185e-07	-1.40942e-10	-0.0876577
117012716	chr7:117012716:T:A	1.01419e-07	-1.40942e-10	-0.197428
117012851	chr7:117012851:C:T	3.88317e-08	-1.40942e-10	-1.15745
117013420	chr7:117013420:A:C	2.2107e-07	-1.40942e-10	0.581797
117013902	chr7:117013902:CTAGAATTTG:C	4.49929e-08	-1.40942e-10	-1.01018
117014147	chr7:117014147:A:G	1.72638e-08	-1.06929	-0.898781
117014287	chr7:117014287:G:GATTGAAACA	1.05116e-07	-1.40942e-10	-0.161621
117015804	chr7:117015804:G:A	8.76366e-09	-1.64119	-1.00488
117016010	chr7:117016010:A:T	1.64907e-07	-1.40942e-10	0.288697
117016384	chr7:117016384:G:A	1.03835e-07	-1.40942e-10	-0.173877
117016410	chr7:117016410:A:G	3.91219e-08	-1.40942e-10	-1.15
117016504	chr7:117016504:TTAAG:T	3.62664e-08	-1.40942e-10	-1.22579
117017410	chr7:117017410:C:T	8.13767e-09	-1.63611	-1.08407
117017505	chr7:117017505:CTT:C	2.78973e-08	-1.48816	-2.66243e-10
117017597	chr7:117017597:C:T	5.22669e-08	-1.40942e-10	-0.860321
117017627	chr7:117017627:T:G	5.56324e-08	-1.40942e-10	-0.797918
117019163	chr7:117019163:G:C	6.39803e-08	-1.40942e-10	-0.658109
117020139	chr7:117020139:G:A	5.06822e-08	-0.891109	-2.66243e-10
117020410	chr7:117020410:AC:A	1.13048e-07	-1.40942e-10	-0.0888724
117020646	chr7:117020646:C:T	3.94085e-08	-1.40942e-10	-1.1427
117020856	chr7:117020856:G:A	3.07665e-08	-1.39026	-2.66243e-10
117021109	chr7:117021109:G:A	3.96571e-08	-1.40942e-10	-1.13641
117021795	chr7:117021795:T:A	8.60185e-08	-0.362122	-2.66243e-10
117021952	chr7:117021952:T:A	8.70176e-09	-1.65111	-1.00205
117022054	chr7:117022054:CT:C	1.43138e-08	-1.16873	-0.98673
117022975	chr7:117022975:T:C	1.25121e-07	1.21172	-1.19912
117024673	chr7:117024673:C:G	1.28177e-07	1.21936	-1.18263
117025536	chr7:117025536:G:T	4.13306e-08	-1.40942e-10	-1.09508
117025537	chr7:117025537:C:T	4.19267e-08	-1.40942e-10	-1.08076
117027132	chr7:117027132:A:G	3.63498e-08	-1.40942e-10	-1.2235
117027767	chr7:117027767:G:T	3.6432e-08	-1.40942e-10	-1.22124
117027930	chr7:117027930:A:G	3.97994e-08	-1.40942e-10	-1.13283
117028608	chr7:117028608:T:C	3.70843e-08	-1.40942e-10	-1.20349
117028958	chr7:117028958:C:T	3.62466e-08	-1.40942e-10	-1.22634
117029241	chr7:117029241:A:C	1.05116e-07	-1.40942e-10	-0.161621
117029572	chr7:117029572:A:G	4.82569e-08	-1.40942e-10	-0.940145
117029641	chr7:117029641:C:T	1.66091e-07	1.32345	-1.0276
117030483	chr7:117030483:T:A	3.87411e-08	-1.40942e-10	-1.15978
117030605	chr7:117030605:A:G	3.10801e-08	-1.19611	-0.184009
117031774	chr7:117031774:A:G	3.72696e-08	-1.40942e-10	-1.19851
117031887	chr7:117031887:T:A	4.02123e-08	-1.40942e-10	-1.12251
117032710	chr7:117032710:G:A	7.98239e-09	-1.59845	-1.141
117032776	chr7:117032776:A:C	5.70655e-08	-1.40942e-10	-0.772484
117033296	chr7:117033296:G:A	4.1574e-08	-1.40942e-10	-1.08921
117033635	chr7:117033635:T:G	1.03526e-07	-1.40942e-10	-0.176861
117033689	chr7:117033689:G:A	2.33804e-08	-1.66479	-2.66243e-10
117033848	chr7:117033848:A:G	1.40774e-07	1.28875	-1.15827
117034182	chr7:117034182:T:C	1.85737e-07	-1.40942e-10	0.407648
117034794	chr7:117034794:T:G	3.74954e-08	-1.19247	-2.66243e-10
117034969	chr7:117034969:C:A	1.03804e-07	-1.40942e-10	-0.174179
117035441	chr7:117035441:G:T	1.75537e-07	-1.40942e-10	0.351168
117035587	chr7:117035587:C:T	1.25554e-07	1.20644	-1.19039
117036042	chr7:117036042:A:G	5.74184e-08	-1.40942e-10	-0.76632
117036059	chr7:117036059:T:C	3.93386e-08	-1.40942e-10	-1.14448
117036375	chr7:117036375:T:C	9.76713e-08	-1.40942e-10	-0.235076
117037124	chr7:117037124:C:T	1.02637e-07	-1.40942e-10	-0.185488
117037643	chr7:117037643:C:T	7.19031e-08	-1.40942e-10	-0.541365
117037651	chr7:117037651:T:A	4.43901e-08	-1.40942e-10	-1.02367
117038056	chr7:117038056:T:C	3.62477e-08	-1.40942e-10	-1.22631
117038202	chr7:117038202:G:A	1.99091e-07	-1.40942e-10	0.477079
117038585	chr7:117038585:G:A	9.26116e-09	-1.64613	-0.944728
117039033	chr7:117039033:T:A	4.04782e-08	-1.40942e-10	-1.11592
117039638	chr7:117039638:A:G	8.30176e-08	-1.40942e-10	-0.397632
117039957	chr7:117039957:A:G	9.44375e-08	-0.268746	-2.66243e-10
117040244	chr7:117040244:C:T	1.12682e-07	-1.40942e-10	-0.0921183
117040388	chr7:117040388:A:G	9.1346e-09	-1.63154	-0.973077
117040625	chr7:117040625:G:A	1.28557e-08	-1.215	-1.04789
117041578	chr7:117041578:T:G	3.87188e-08	-1.40942e-10	-1.16036
117042030	chr7:117042030:A:C	1.78196e-07	-1.40942e-10	0.366199
117042047	chr7:117042047:T:A	6.13292e-08	-1.40942e-10	-0.700428
117043370	chr7:117043370:T:A	5.77157e-08	-1.40942e-10	-0.761154
117044321	chr7:117044321:C:T	5.37131e-08	-1.40942e-10	-0.833028
117044323	chr7:117044323:G:A	9.56995e-08	-1.40942e-10	-0.255471
117044343	chr7:117044343:A:G	9.87116e-09	-1.44403	-1.08303
117044380	chr7:117044380:C:T	3.4797e-08	-0.0757887	-1.19136
117044532	chr7:117044532:A:T	2.30279e-08	-1.67998	-2.66243e-10
117045958	chr7:117045958:T:C	3.87411e-08	-1.40942e-10	-1.15978
117046239	chr7:117046239:G:A	3.35495e-08	-1.21827	-0.0853977
117046401	chr7:117046401:C:T	2.35535e-08	-1.65741	-2.66243e-10
117046574	chr7:117046574:C:T	1.02346e-07	-1.40942e-10	-0.188327
117046940	chr7:117046940:A:G	1.6208e-07	-1.40942e-10	0.271406
117047107	chr7:117047107:C:G	4.79442e-08	-1.40942e-10	-0.946645
117048926	chr7:117048926:T:A	3.92609e-08	-1.40942e-10	-1.14645
117049274	chr7:117049274:A:G	4.32401e-08	-1.40942e-10	-1.04992
117049973	chr7:117049973:G:A	2.30586e-08	-1.67864	-2.66243e-10
117049977	chr7:117049977:C:A	3.97219e-08	-1.40942e-10	-1.13478
117050023	chr7:117050023:G:A	1.00577e-07	-1.40942e-10	-0.205763
117050070	chr7:117050070:C:G	7.40431e-09	-1.6034	-1.21122
117051041	chr7:117051041:C:T	3.75398e-08	-1.19128	-2.66243e-10
117051528	chr7:117051528:G:T	6.26207e-08	-1.40942e-10	-0.679588
117052600	chr7:117052600:C:T	3.72809e-08	-1.40942e-10	-1.1982
117052872	chr7:117052872:C:T	2.2594e-07	-1.40942e-10	0.603586
117053105	chr7:117053105:GTTGT:G	7.14452e-09	-1.66534	-1.185
117053266	chr7:117053266:C:G	2.50312e-08	-1.59656	-2.66243e-10
117053328	chr7:117053328:A:G	3.63475e-08	-1.40942e-10	-1.22356
117053431	chr7:117053431:C:G	6.94066e-08	-1.40942e-10	-0.576703
117053688	chr7:117053688:G:T	2.74855e-08	-1.6803	0.177273
117053736	chr7:117053736:A:G	3.95279e-08	-1.40942e-10	-1.13968
117053756	chr7:117053756:T:G	2.58438e-07	1.93449	-1.19652
117053886	chr7:117053886:C:T	7.76961e-09	-1.60951	-1.15695
117053928	chr7:117053928:C:T	3.65803e-08	-1.40942e-10	-1.21718
117054333	chr7:117054333:T:C	3.97466e-08	-1.40942e-10	-1.13416
117054874	chr7:117054874:A:G	8.39653e-08	-0.38628	-2.66243e-10
117055227	chr7:117055227:G:T	3.64916e-08	-1.40942e-10	-1.2196
117055579	chr7:117055579:GTCATT:G	1.95347e-07	-1.40942e-10	0.458095
117055586	chr7:117055586:T:TC	1.9528e-07	-1.40942e-10	0.45775
117055588	chr7:117055588:A:AG	2.09397e-07	-1.40942e-10	0.527547
117055590	chr7:117055590:C:A	2.08851e-07	-1.40942e-10	0.524937
117056366	chr7:117056366:G:A	7.89902e-09	-1.67408	-1.07586
117056372	chr7:117056372:T:C	7.17761e-08	-1.40942e-10	-0.543133
117056527	chr7:117056527:C:T	5.3836e-08	-1.40942e-10	-0.830742
117057784	chr7:117057784:A:G	2.31534e-08	-1.67454	-2.66243e-10
117058872	chr7:117058872:A:G	1.32502e-07	-1.40942e-10	0.0699106
117059600	chr7:117059600:G:A	2.38462e-08	-1.64506	-2.66243e-10
117060137	chr7:117060137:G:T	3.01998e-08	-1.40885	-2.66243e-10
117060612	chr7:117060612:A:G	3.89251e-08	-1.40942e-10	-1.15505
117060875	chr7:117060875:G:A	5.07384e-08	-1.40942e-10	-0.890002
117061754	chr7:117061754:G:A	1.73552e-08	-1.61578	-0.347011
117062126	chr7:117062126:A:G	4.91836e-08	-1.40942e-10	-0.921124
117062672	chr7:117062672:A:G	3.75498e-08	-1.40942e-10	-1.19102
117063055	chr7:117063055:T:C	3.89708e-08	-1.15387	-2.66243e-10
117063511	chr7:117063511:C:T	2.77714e-07	1.97315	-1.16324
117063596	chr7:117063596:C:T	4.43485e-08	-1.40942e-10	-1.0246
117064171	chr7:117064171:C:A	2.49963e-07	-1.40942e-10	0.704628
117065164	chr7:117065164:A:G	7.36753e-09	-1.68042	-1.13918
117065176	chr7:117065176:A:G	3.74819e-08	-1.40942e-10	-1.19283
117065799	chr7:117065799:C:T	7.6103e-09	-1.68022	-1.10696
117066486	chr7:117066486:G:T	6.28028e-08	-1.40942e-10	-0.676685
117066653	chr7:117066653:C:T	2.30608e-08	-1.67855	-2.66243e-10
117066685	chr7:117066685:T:C	4.87155e-08	-1.40942e-10	-0.930688
117066709	chr7:117066709:C:T	5.30907e-08	-1.40942e-10	-0.844683
117067082	chr7:117067082:C:T	2.40234e-07	1.8614	-1.19647
117067857	chr7:117067857:C:T	4.67482e-08	-0.971909	-2.66243e-10
117067972	chr7:117067972:G:A	1.34814e-08	-1.67908	-0.536291
117068103	chr7:117068103:A:G	4.86537e-08	-1.40942e-10	-0.931957
117069781	chr7:117069781:T:A	3.88649e-08	-1.40942e-10	-1.15659
117071180	chr7:117071180:C:G	3.85356e-08	-1.40942e-10	-1.1651
117071229	chr7:117071229:A:G	3.8717e-08	-1.40942e-10	-1.16041
117072347	chr7:117072347:C:G	2.30446e-08	-1.67925	-2.66243e-10
117072586	chr7:117072586:A:G	4.52502e-08	-1.40942e-10	-1.00448
117072833	chr7:117072833:G:A	8.4271e-09	-1.65965	-1.02558
117074792	chr7:117074792:T:C	3.66143e-08	-1.40942e-10	-1.21624
117074818	chr7:117074818:A:C	3.87919e-08	-1.40942e-10	-1.15847
117075109	chr7:117075109:T:A	3.80887e-08	-1.40942e-10	-1.17677
117075162	chr7:117075162:CAT:C	3.81158e-08	-1.40942e-10	-1.17606
117075613	chr7:117075613:G:T	2.55438e-08	-1.57629	-2.66243e-10
117075814	chr7:117075814:A:G	7.63798e-09	-1.68003	-1.10352
117075997	chr7:117075997:G:A	7.44706e-08	-1.40942e-10	-0.506279
117076389	chr7:117076389:T:C	3.92317e-08	-1.40942e-10	-1.1472
117076544	chr7:117076544:G:A	6.78037e-08	-1.40942e-10	-0.600067
117076663	chr7:117076663:C:T	5.71227e-08	-0.771482	-2.66243e-10
117076746	chr7:117076746:C:T	2.46861e-07	1.90627	-1.21413
117076854	chr7:117076854:C:T	4.13864e-08	-1.40942e-10	-1.09373
117077912	chr7:117077912:C:T	3.71614e-08	-1.40942e-10	-1.20141
117078422	chr7:117078422:T:C	1.52533e-07	-1.40942e-10	0.210697
117078681	chr7:117078681:A:T	8.05393e-08	-1.40942e-10	-0.427939
117078904	chr7:117078904:C:T	1.22285e-08	-1.40783	-0.905082
117080057	chr7:117080057:C:T	3.88416e-08	-1.40942e-10	-1.15719
117080129	chr7:117080129:C:T	8.70504e-09	-1.55662	-1.09617
117080403	chr7:117080403:G:C	3.64559e-08	-1.40942e-10	-1.22058
117080976	chr7:117080976:C:T	1.9675e-07	1.67727	-1.21202
117081135	chr7:117081135:T:C	7.56004e-08	-1.40942e-10	-0.491222
117081474	chr7:117081474:G:T	2.61164e-08	-1.55412	-2.66243e-10
117082521	chr7:117082521:T:C	9.537e-08	-1.40942e-10	-0.25892
117082532	chr7:117082532:A:G	4.05595e-08	-1.11391	-2.66243e-10
117082590	chr7:117082590:C:T	4.71984e-08	-0.962325	-2.66243e-10
117083116	chr7:117083116:A:G	8.77748e-09	-1.44066	-1.20383
117083162	chr7:117083162:C:T	2.11737e-07	-1.40942e-10	0.53866
117083851	chr7:117083851:C:CTG	7.46682e-09	-1.61694	-1.18928
117083920	chr7:117083920:C:T	2.30651e-08	-1.67836	-2.66243e-10
117084093	chr7:117084093:A:G	5.78634e-08	-0.758599	-2.66243e-10
117084134	chr7:117084134:T:C	4.48617e-08	-1.40942e-10	-1.0131
117084724	chr7:117084724:CATT:C	5.97709e-08	-1.40942e-10	-0.726165
117084893	chr7:117084893:T:C	3.95929e-08	-1.40942e-10	-1.13803
117085081	chr7:117085081:A:G	3.87153e-08	-1.16045	-2.66243e-10
117085321	chr7:117085321:T:A	3.44071e-08	-1.27842	-2.66243e-10
117086778	chr7:117086778:C:T	4.13409e-08	-1.40942e-10	-1.09483
117087636	chr7:117087636:A:G	8.3226e-09	-1.66791	-1.0298
117088442	chr7:117088442:T:C	2.86589e-07	-1.40942e-10	0.841365
117088897	chr7:117088897:T:C	3.81043e-08	-1.40942e-10	-1.17636
117088998	chr7:117088998:G:A	5.76259e-08	-1.40942e-10	-0.762712
117089062	chr7:117089062:C:T	1.29517e-08	-1.44328	-0.812183
117089657	chr7:117089657:T:C	1.53164e-08	-0.861007	-1.22675
117089835	chr7:117089835:G:T	3.84137e-08	-1.16827	-2.66243e-10
117090413	chr7:117090413:G:A	4.57167e-08	-1.40942e-10	-0.99422
117091092	chr7:117091092:G:A	4.01066e-08	-1.40942e-10	-1.12514
117091334	chr7:117091334:G:A	8.82163e-09	-1.4453	-1.19418
117091687	chr7:117091687:T:C	1.39122e-07	-1.40942e-10	0.118664
117093152	chr7:117093152:G:T	3.95105e-08	-1.40942e-10	-1.14012
117093778	chr7:117093778:G:A	1.24576e-08	-1.45123	-0.843129
117096281	chr7:117096281:C:A	1.84498e-08	-0.763818	-1.13781
117096315	chr7:117096315:C:T	1.278e-07	-1.40942e-10	0.0337814
117096628	chr7:117096628:G:A	1.30838e-08	-1.21304	-1.03227
117096734	chr7:117096734:G:C	1.06265e-07	-1.40942e-10	-0.150744
117097093	chr7:117097093:A:G	3.94473e-08	-1.40942e-10	-1.14172
117097599	chr7:117097599:C:T	3.89723e-08	-1.40942e-10	-1.15383
117098008	chr7:117098008:C:T	3.64771e-08	-1.40942e-10	-1.22
117098186	chr7:117098186:G:A	2.4963e-08	-1.59929	-2.66243e-10
117099315	chr7:117099315:T:G	4.33253e-08	-1.40942e-10	-1.04795
117099448	chr7:117099448:A:G	3.62285e-08	-1.40942e-10	-1.22684
117099650	chr7:117099650:A:G	7.66316e-08	-1.40942e-10	-0.477674
117099905	chr7:117099905:A:G	1.39382e-07	-1.40942e-10	0.120533
117101025	chr7:117101025:G:A	5.74922e-08	-1.40942e-10	-0.765035
117101541	chr7:117101541:A:G	3.94839e-08	-1.40942e-10	-1.14079
117102302	chr7:117102302:C:T	3.92947e-08	-1.40942e-10	-1.14559
117102393	chr7:117102393:A:G	1.02549e-08	-1.43184	-1.05709
117102944	chr7:117102944:T:C	9.9268e-08	-1.40942e-10	-0.218861
117103293	chr7:117103293:A:G	6.90339e-08	0.541603	-1.12369
117103621	chr7:117103621:TCTAAGA:T	6.77631e-08	0.532011	-1.13268
117103746	chr7:117103746:T:C	4.01909e-08	-1.40942e-10	-1.12304
117104113	chr7:117104113:G:A	4.15189e-08	-1.40942e-10	-1.09054
117104463	chr7:117104463:T:C	1.73147e-08	-0.880718	-1.08441
117104686	chr7:117104686:G:A	5.89784e-08	-1.40942e-10	-0.739513
117104793	chr7:117104793:T:A	4.11485e-08	-1.40942e-10	-1.0995
117105036	chr7:117105036:T:C	4.11713e-08	-1.40942e-10	-1.09894
117105175	chr7:117105175:G:A	4.32629e-08	-1.40942e-10	-1.04939
117105427	chr7:117105427:C:T	3.9374e-08	-1.40942e-10	-1.14358
117105499	chr7:117105499:G:C	4.1181e-08	-1.40942e-10	-1.09871
117105505	chr7:117105505:T:C	4.10715e-08	-1.40942e-10	-1.10137
117105726	chr7:117105726:A:C	4.11632e-08	-1.40942e-10	-1.09914
117105925	chr7:117105925:G:A	1.0203e-07	-1.40942e-10	-0.191418
117106046	chr7:117106046:C:T	5.47789e-08	0.396421	-1.2098
117106183	chr7:117106183:A:G	5.79058e-08	-1.40942e-10	-0.757866
117106357	chr7:117106357:A:G	3.7057e-08	-1.20423	-2.66243e-10
117106454	chr7:117106454:T:G	4.12071e-08	-1.40942e-10	-1.09807
117106651	chr7:117106651:T:C	3.92002e-08	-1.40942e-10	-1.148
117106810	chr7:117106810:C:T	7.12414e-09	-1.63654	-1.21665
117108843	chr7:117108843:T:A	4.1219e-08	-1.40942e-10	-1.09779
117109196	chr7:117109196:A:G	5.82299e-08	-1.40942e-10	-0.752285
117109330	chr7:117109330:GAGA:G	5.93138e-08	0.398655	-1.1325
117109461	chr7:117109461:T:TAGA	6.40565e-08	-1.40942e-10	-0.656919
117109475	chr7:117109475:G:A	7.47423e-08	-1.40942e-10	-0.502638
117110255	chr7:117110255:G:A	4.59196e-08	-0.989792	-2.66243e-10
117110440	chr7:117110440:G:A	9.71249e-08	-1.40942e-10	-0.240687
117111072	chr7:117111072:GAGCTTGTTGACATGCCT:G	8.57675e-08	-0.365044	-2.66243e-10
117111569	chr7:117111569:G:A	3.93421e-08	-1.40942e-10	-1.14439
117111821	chr7:117111821:T:C	9.5408e-08	-1.40942e-10	-0.258522
117112129	chr7:117112129:G:A	6.44548e-08	-1.40942e-10	-0.650719
117112438	chr7:117112438:AC:A	2.3585e-08	-1.65607	-2.66243e-10
117112633	chr7:117112633:G:A	3.92175e-08	-1.40942e-10	-1.14756
117113148	chr7:117113148:G:T	2.34458e-08	-1.66199	-2.66243e-10
117113444	chr7:117113444:GAA:G	7.87995e-08	-1.40942e-10	-0.449778
117113766	chr7:117113766:G:T	4.52674e-08	-1.40942e-10	-1.0041
117114634	chr7:117114634:G:A	6.34568e-08	0.483321	-1.14965
117114808	chr7:117114808:A:G	1.19966e-08	-1.45493	-0.87713
117114921	chr7:117114921:G:A	3.62372e-08	-1.40942e-10	-1.2266
117115127	chr7:117115127:GC:G	8.16022e-08	-1.40942e-10	-0.414827
117115281	chr7:117115281:A:G	4.43667e-08	-1.40942e-10	-1.02419
117116469	chr7:117116469:G:A	3.97545e-08	-1.40942e-10	-1.13396
117116481	chr7:117116481:C:T	3.22264e-08	-0.237354	-1.10655
117116773	chr7:117116773:C:G	3.97341e-08	-1.40942e-10	-1.13447
117116842	chr7:117116842:A:G	2.71404e-07	-1.40942e-10	0.786924
117117342	chr7:117117342:G:A	1.995e-08	-0.633284	-1.19017
117117400	chr7:117117400:T:G	3.62284e-08	-1.40942e-10	-1.22684
117118003	chr7:117118003:C:T	8.42384e-09	-1.66435	-1.02127
117118707	chr7:117118707:G:A	1.41872e-08	-1.46981	-0.694535
117119361	chr7:117119361:C:T	1.86342e-07	-1.40942e-10	0.410898
117119796	chr7:117119796:T:G	1.3062e-07	-1.40942e-10	0.0556063
117119880	chr7:117119880:G:A	4.08066e-08	-1.40942e-10	-1.10784
117120858	chr7:117120858:A:G	2.31989e-08	-1.67258	-2.66243e-10
117120981	chr7:117120981:G:A	5.23885e-08	-1.40942e-10	-0.857997
117121659	chr7:117121659:A:G	3.48754e-08	-0.202102	-1.0628
117121782	chr7:117121782:A:G	2.33669e-08	-1.66536	-2.66243e-10
117121992	chr7:117121992:T:C	1.04374e-08	-1.25178	-1.21951
117122246	chr7:117122246:A:G	4.1011e-08	-1.40942e-10	-1.10284
117122858	chr7:117122858:G:A	4.22431e-08	-1.40942e-10	-1.07324
117123282	chr7:117123282:A:G	7.92216e-09	-1.6533	-1.09372
117123983	chr7:117123983:A:T	2.89652e-08	-1.45059	-2.66243e-10
117124295	chr7:117124295:C:T	8.54034e-09	-1.44919	-1.22269
117125045	chr7:117125045:T:C	4.10156e-08	-1.40942e-10	-1.10273
117126835	chr7:117126835:T:C	1.63664e-07	-1.40942e-10	0.281133
117126867	chr7:117126867:G:C	1.72866e-07	-1.40942e-10	0.335831
117126981	chr7:117126981:A:G	4.10234e-08	-1.40942e-10	-1.10254
117127500	chr7:117127500:T:G	7.14258e-07	-1.40942e-10	1.75456
117128161	chr7:117128161:G:A	9.5859e-08	-1.40942e-10	-0.253806
117128533	chr7:117128533:T:C	4.68649e-08	-1.40942e-10	-0.969415
117128820	chr7:117128820:A:G	1.01153e-07	-1.40942e-10	-0.200053
117128898	chr7:117128898:G:A	3.70621e-08	-1.40942e-10	-1.20409
117129760	chr7:117129760:C:T	2.63344e-08	-1.54581	-2.66243e-10
117130351	chr7:117130351:A:T	5.29908e-08	-1.40942e-10	-0.846567
117130661	chr7:117130661:A:C	3.83981e-08	-0.0369799	-1.1317
117132273	chr7:117132273:A:C	2.34695e-08	-1.66098	-2.66243e-10
117133089	chr7:117133089:A:T	4.22701e-08	-1.40942e-10	-1.07261
117133106	chr7:117133106:C:T	2.61651e-08	-1.55226	-2.66243e-10
117133180	chr7:117133180:G:A	6.85937e-08	-1.40942e-10	-0.588484
117133650	chr7:117133650:G:A	8.34159e-08	-1.40942e-10	-0.392846
117133980	chr7:117133980:A:G	9.85487e-08	-1.40942e-10	-0.226133
117134208	chr7:117134208:G:T	3.62433e-08	-1.40942e-10	-1.22643
117134993	chr7:117134993:T:A	4.37677e-08	0.0492442	-1.08703
117136047	chr7:117136047:T:C	3.9078e-08	-1.40942e-10	-1.15112
117136672	chr7:117136672:T:C	3.08507e-08	-0.286618	-1.10091
117137577	chr7:117137577:A:G	7.23111e-09	-1.66292	-1.17537
117138792	chr7:117138792:T:G	3.84297e-08	-1.40942e-10	-1.16785
117139021	chr7:117139021:A:G	1.57225e-08	-1.35827	-0.70332
117139540	chr7:117139540:C:T	1.34431e-08	-1.32288	-0.895332
117139572	chr7:117139572:C:T	2.52931e-07	-1.40942e-10	0.716434
117139914	chr7:117139914:G:A	4.82404e-08	-1.40942e-10	-0.940486
117140124	chr7:117140124:T:G	2.40911e-08	-1.63484	-2.66243e-10
117140129	chr7:117140129:A:G	3.9634e-08	-1.40942e-10	-1.137
117140329	chr7:117140329:T:C	2.23858e-08	-0.681681	-1.02657
117140564	chr7:117140564:A:G	3.82925e-08	-1.40942e-10	-1.17143
117140912	chr7:117140912:A:G	5.80775e-08	-0.754905	-2.66243e-10
117141076	chr7:117141076:G:A	2.39939e-08	-1.63889	-2.66243e-10
117141190	chr7:117141190:C:A	2.07253e-07	-1.40942e-10	0.517256
117141224	chr7:117141224:C:T	2.47041e-08	-0.487662	-1.12205
117141809	chr7:117141809:G:A	2.31935e-07	-1.40942e-10	0.629772
117141858	chr7:117141858:C:T	4.78569e-07	-1.40942e-10	1.35412
117141921	chr7:117141921:C:T	4.75131e-08	-1.40942e-10	-0.955678
117142172	chr7:117142172:G:A	2.89056e-08	-0.316735	-1.13591
117142229	chr7:117142229:C:G	2.31546e-08	-1.67449	-2.66243e-10
117142293	chr7:117142293:A:G	4.61046e-08	-1.40942e-10	-0.985771
117142427	chr7:117142427:G:A	5.52009e-08	-0.529632	-0.276073
117142862	chr7:117142862:G:A	1.71676e-08	-1.58381	-0.389846
117143593	chr7:117143593:C:G	8.0377e-08	-1.40942e-10	-0.429956
117144584	chr7:117144584:A:G	8.22789e-09	-1.58185	-1.12731
117145157	chr7:117145157:A:G	4.61079e-08	-1.40942e-10	-0.9857
117145234	chr7:117145234:A:G	5.58892e-07	-1.40942e-10	1.50927
117145320	chr7:117145320:A:G	2.47214e-07	-1.40942e-10	0.693571
117145524	chr7:117145524:T:C	1.0865e-07	-0.430687	0.302135
117145633	chr7:117145633:G:A	2.81175e-08	-0.348497	-1.13179
117146068	chr7:117146068:A:G	7.44228e-09	-1.59531	-1.2142
117146580	chr7:117146580:G:A	1.79069e-07	-1.40942e-10	0.371085
117146696	chr7:117146696:G:A	7.67662e-09	-1.55867	-1.21983
117147382	chr7:117147382:C:T	5.0236e-08	-0.56338	-0.336571
117147755	chr7:117147755:C:A	4.23162e-08	-1.40942e-10	-1.07151
117147894	chr7:117147894:ATACAT:A	7.72101e-09	-1.55803	-1.21471
117147991	chr7:117147991:G:A	5.57859e-08	-0.449741	-0.345421
117148031	chr7:117148031:T:A	3.19844e-07	-1.40942e-10	0.95115
117148153	chr7:117148153:C:T	1.74721e-07	-1.40942e-10	0.346508
117148363	chr7:117148363:T:C	2.68283e-08	-0.40131	-1.12592
117148994	chr7:117148994:T:C	7.61997e-09	-1.57366	-1.21226
117149222	chr7:117149222:G:A	5.57736e-07	-1.40942e-10	1.5072
117149302	chr7:117149302:A:G	1.7631e-07	-1.40942e-10	0.355557
117149714	chr7:117149714:C:T	4.33504e-08	-1.40942e-10	-1.04737
117149880	chr7:117149880:G:A	8.94472e-09	-1.52363	-1.10199
117149889	chr7:117149889:G:A	2.69432e-08	-0.392179	-1.13078
117149975	chr7:117149975:G:A	2.33851e-08	-1.66459	-2.66243e-10
117150138	chr7:117150138:C:T	4.8728e-08	-1.40942e-10	-0.930431
117150205	chr7:117150205:G:A	8.29984e-08	-0.397863	-2.66243e-10
117151048	chr7:117151048:G:A	5.13303e-08	-0.51565	-0.362753
117151530	chr7:117151530:T:G	8.14414e-08	-0.509845	0.0930439
117151706	chr7:117151706:A:G	3.74224e-08	-1.19441	-2.66243e-10
117152083	chr7:117152083:C:T	3.62399e-08	-1.40942e-10	-1.22652
117152754	chr7:117152754:A:T	1.9206e-07	-1.40942e-10	0.441124
117152949	chr7:117152949:C:T	4.42613e-07	-1.40942e-10	1.27601
117153376	chr7:117153376:G:A	6.95193e-08	-1.40942e-10	-0.57508
117153388	chr7:117153388:A:C	6.96652e-08	-1.40942e-10	-0.572984
117153456	chr7:117153456:A:T	6.96968e-08	-1.40942e-10	-0.57253
117153546	chr7:117153546:T:A	3.82363e-08	-1.40942e-10	-1.1729
117154068	chr7:117154068:C:T	3.90426e-08	-1.40942e-10	-1.15203
117154941	chr7:117154941:A:G	4.46872e-08	-1.40942e-10	-1.017
117155576	chr7:117155576:G:A	5.3384e-08	-0.488683	-0.350489
117155804	chr7:117155804:A:G	5.58017e-08	-0.427671	-0.367208
117156029	chr7:117156029:A:G	8.35743e-09	-1.53034	-1.1632
117156222	chr7:117156222:C:T	5.98969e-08	-1.40942e-10	-0.72406
117156442	chr7:117156442:T:A	2.93429e-08	-0.362126	-1.07551
117156581	chr7:117156581:A:T	3.426e-08	-1.28271	-2.66243e-10
117156584	chr7:117156584:A:G	5.61615e-08	-0.412886	-0.375566
117157025	chr7:117157025:C:G	4.92527e-08	-0.532339	-0.387381
117157085	chr7:117157085:A:G	5.52726e-08	-0.432057	-0.372351
117157625	chr7:117157625:A:G	2.06023e-06	2.81389	-2.66243e-10
117158029	chr7:117158029:C:T	2.59248e-08	-1.56148	-2.66243e-10
117158372	chr7:117158372:A:G	2.08491e-07	-1.40942e-10	0.52321
117158659	chr7:117158659:A:G	1.8115e-08	-1.60693	-0.313015
117158835	chr7:117158835:C:G	4.6132e-08	-1.40942e-10	-0.985176
117159118	chr7:117159118:G:C	4.83921e-08	-0.572137	-0.365211
117159358	chr7:117159358:T:C	2.9779e-07	-1.40942e-10	0.879704
117159386	chr7:117159386:C:T	4.86106e-08	-0.567012	-0.36583
117159396	chr7:117159396:A:T	5.23576e-08	-0.506491	-0.352096
117159412	chr7:117159412:T:G	4.91295e-08	-0.538475	-0.383749
117159521	chr7:117159521:A:G	2.63461e-08	-0.479019	-1.06634
117159533	chr7:117159533:T:C	7.62133e-08	-0.606326	0.123178
117159815	chr7:117159815:C:G	2.17066e-07	-1.40942e-10	0.563516
117159872	chr7:117159872:G:A	2.30979e-08	-1.67694	-2.66243e-10
117160043	chr7:117160043:A:G	6.77341e-07	-1.40942e-10	1.70149
117160182	chr7:117160182:A:G	4.72496e-08	-0.50503	-0.45621
117160283	chr7:117160283:C:CCCTTT	6.87369e-08	-0.586398	-2.66243e-10
117160284	chr7:117160284:A:G	6.8977e-08	-0.582911	-2.66243e-10
117160618	chr7:117160618:A:G	7.99429e-09	-1.52295	-1.215
117161113	chr7:117161113:T:A	3.87671e-08	-1.40942e-10	-1.15911
117161223	chr7:117161223:A:T	2.75524e-08	-0.443817	-1.05678
117161317	chr7:117161317:G:A	1.06506e-08	-1.5188	-0.932273
117161798	chr7:117161798:T:C	9.03517e-09	-1.58332	-1.03224
117161955	chr7:117161955:G:T	1.99673e-07	-1.40942e-10	0.479999
117162119	chr7:117162119:T:A	6.01272e-08	-1.40942e-10	-0.720222
117162218	chr7:117162218:T:G	5.27729e-08	-0.499425	-0.351261
117162258	chr7:117162258:G:A	5.32546e-08	-0.466424	-0.375176
117162336	chr7:117162336:G:A	2.75131e-08	-0.444023	-1.058
117163333	chr7:117163333:G:A	7.78391e-09	-1.55484	-1.20978
117163741	chr7:117163741:C:T	2.51255e-08	-0.506066	-1.08674
117163774	chr7:117163774:G:A	4.30127e-08	-0.48001	-0.575179
117163948	chr7:117163948:A:G	7.68146e-09	-1.55251	-1.22537
117164551	chr7:117164551:A:G	1.14587e-07	-1.40942e-10	-0.0753459
117164880	chr7:117164880:G:A	1.15723e-07	-0.0654807	-2.66243e-10
117165454	chr7:117165454:G:A	1.95918e-08	-1.68028	-0.16129
117165458	chr7:117165458:C:T	2.99676e-08	-1.00571	-0.410857
117165814	chr7:117165814:G:A	3.00851e-08	-0.987433	-0.425222
117165868	chr7:117165868:G:A	5.63965e-08	-1.40942e-10	-0.784278
117166097	chr7:117166097:A:G	3.65604e-08	-1.40942e-10	-1.21772
117166761	chr7:117166761:C:T	2.46313e-08	-1.41771	-0.194955
117166762	chr7:117166762:G:A	4.73052e-08	-1.40942e-10	-0.960065
117166839	chr7:117166839:A:C	9.27595e-09	-1.40542	-1.18384
117167103	chr7:117167103:G:T	7.98155e-09	-1.51271	-1.22684
117167319	chr7:117167319:C:T	4.99801e-08	-1.40942e-10	-0.90506
117168272	chr7:117168272:G:A	1.76409e-08	-1.08736	-0.859105
117168613	chr7:117168613:C:T	3.40126e-08	-0.89036	-0.399593
117168799	chr7:117168799:G:A	3.30062e-07	-1.40942e-10	0.982595
117168976	chr7:117168976:G:A	1.90442e-08	-1.07103	-0.798886
117169005	chr7:117169005:AAT:A	3.30062e-07	-1.40942e-10	0.982595
117169104	chr7:117169104:A:G	1.87573e-08	-1.06018	-0.824923
117169282	chr7:117169282:C:T	2.32527e-08	-1.67026	-2.66243e-10
117169286	chr7:117169286:T:C	2.85459e-08	-1.03452	-0.430651
117169568	chr7:117169568:G:A	4.07525e-08	-1.40942e-10	-1.10917
117170079	chr7:117170079:G:A	2.94878e-08	-1.03715	-0.395563
117170167	chr7:117170167:C:T	3.1561e-07	-1.40942e-10	0.937822
117170638	chr7:117170638:A:G	2.409e-08	-1.63489	-2.66243e-10
117170758	chr7:117170758:TC:T	2.82846e-08	-1.10685	-0.36752
117170764	chr7:117170764:C:A	2.79402e-08	-1.10985	-0.376771
117170983	chr7:117170983:T:C	2.55416e-08	-1.68051	0.104138
117171255	chr7:117171255:A:G	2.82048e-08	-1.10407	-0.373123
117171303	chr7:117171303:T:A	2.85403e-08	-1.09495	-0.370421
117171609	chr7:117171609:C:T	2.83926e-08	-1.10219	-0.36837
117172037	chr7:117172037:A:G	2.77898e-07	-1.40942e-10	0.810569
117172685	chr7:117172685:C:A	3.14682e-08	-1.11928	-0.248429
117172730	chr7:117172730:A:G	3.1567e-08	-1.10538	-0.259195
117175103	chr7:117175103:C:A	3.10767e-08	-1.14196	-0.23827
117175205	chr7:117175205:C:T	3.15469e-08	-1.13506	-0.230148
117175457	chr7:117175457:A:G	3.11811e-08	-1.13994	-0.236933
117175543	chr7:117175543:T:C	2.35815e-08	-1.65622	-2.66243e-10
117176412	chr7:117176412:G:A	3.98687e-08	-1.09999	-0.0310985
117176552	chr7:117176552:T:G	4.15221e-08	-1.40942e-10	-1.09046
117177078	chr7:117177078:T:C	3.90767e-08	-1.1288	-0.0223567
117177378	chr7:117177378:C:T	9.96656e-09	-1.60491	-0.912541
117177408	chr7:117177408:T:C	4.9922e-08	-1.40942e-10	-0.906223
117177738	chr7:117177738:C:G	2.41424e-08	-1.08013	-0.552582
117177760	chr7:117177760:G:A	3.86526e-08	-1.40942e-10	-1.16207
117177899	chr7:117177899:T:A	2.58166e-07	-1.40942e-10	0.73692
117178327	chr7:117178327:A:G	3.83548e-08	-1.13294	-0.0368633
117178464	chr7:117178464:T:C	3.69775e-08	-1.16006	-0.0463193
117178774	chr7:117178774:C:T	5.47392e-08	-1.40942e-10	-0.814104
117179098	chr7:117179098:C:T	3.8499e-08	-1.12386	-0.0421891
117179456	chr7:117179456:T:C	1.13375e-07	-1.49442	1.40844
117179950	chr7:117179950:A:G	3.07103e-07	-1.40942e-10	0.910498
117180115	chr7:117180115:T:A	2.32225e-08	-1.67156	-2.66243e-10
117180126	chr7:117180126:C:T	3.88058e-08	-1.10834	-0.0497741
117180233	chr7:117180233:T:C	3.98355e-08	-1.09192	-0.040008
117180378	chr7:117180378:C:T	2.01289e-08	-1.07104	-0.743488
117180580	chr7:117180580:G:T	1.17295e-07	-1.40942e-10	-0.0519911
117180785	chr7:117180785:G:A	3.93194e-08	-1.12957	-0.0153922
117181574	chr7:117181574:A:G	2.31594e-08	-1.67428	-2.66243e-10
117181692	chr7:117181692:A:G	2.5144e-08	-1.67241	0.0803469
117181738	chr7:117181738:C:A	5.03176e-08	-1.40942e-10	-0.898329
117182206	chr7:117182206:C:T	1.89581e-08	-1.10426	-0.770186
117182446	chr7:117182446:G:T	1.06767e-07	-1.40942e-10	-0.146038
117182615	chr7:117182615:A:G	2.41701e-08	-1.08538	-0.546194
117183214	chr7:117183214:A:T	2.44522e-08	-1.04395	-0.576017
117183755	chr7:117183755:A:G	5.56913e-08	-1.40942e-10	-0.79686
117183907	chr7:117183907:A:T	4.3448e-08	-1.40942e-10	-1.04512
117184284	chr7:117184284:TG:T	1.51539e-08	-1.67485	-0.423579
117184541	chr7:117184541:G:A	3.6935e-08	-1.40942e-10	-1.20752
117184582	chr7:117184582:G:A	1.89592e-08	-1.10417	-0.770228
117184876	chr7:117184876:A:G	7.77689e-09	-1.53913	-1.2264
117184921	chr7:117184921:T:G	5.74645e-08	-1.40942e-10	-0.765516
117185647	chr7:117185647:C:T	5.02034e-08	-1.40942e-10	-0.900601
117185794	chr7:117185794:A:G	2.02e-08	-1.67427	-0.136729
117185855	chr7:117185855:G:A	3.62415e-08	-1.40942e-10	-1.22648
117186435	chr7:117186435:C:T	9.8933e-09	-1.64624	-0.878583
117187088	chr7:117187088:T:A	3.4805e-08	-1.10148	-0.165444
117187106	chr7:117187106:T:C	1.91701e-08	-1.10142	-0.761911
117187138	chr7:117187138:T:C	4.28872e-08	-1.40942e-10	-1.05811
117187684	chr7:117187684:T:A	2.32756e-07	0.633307	-2.66243e-10
117187866	chr7:117187866:C:T	2.68799e-08	-1.5253	-2.66243e-10
117188007	chr7:117188007:G:A	3.98369e-08	-1.10575	-0.0261388
117188103	chr7:117188103:A:G	1.9403e-08	-1.10215	-0.749107
117188326	chr7:117188326:G:C	4.84691e-08	-1.40942e-10	-0.935758
117189409	chr7:117189409:T:C	2.50426e-08	-1.05787	-0.538237
117189685	chr7:117189685:TA:T	2.51717e-08	-1.03284	-0.558122
117190326	chr7:117190326:C:T	6.35628e-08	-0.664656	-2.66243e-10
117190423	chr7:117190423:C:T	5.64222e-08	-1.40942e-10	-0.783821
117191449	chr7:117191449:A:G	3.62567e-08	-1.40942e-10	-1.22606
117192866	chr7:117192866:G:T	3.77596e-08	-1.40942e-10	-1.18544
117192880	chr7:117192880:G:C	2.41297e-08	-1.09146	-0.541782
117193230	chr7:117193230:G:A	3.6246e-08	-1.40942e-10	-1.22635
117193401	chr7:117193401:T:C	2.33911e-08	-1.12916	-0.535168
117193935	chr7:117193935:A:G	2.37379e-08	-1.64961	-2.66243e-10
117194118	chr7:117194118:C:T	9.59391e-09	-1.66053	-0.895029
117194294	chr7:117194294:A:T	4.24367e-08	-1.40942e-10	-1.06867
117194719	chr7:117194719:T:C	4.69715e-08	-1.40942e-10	-0.967144
117194809	chr7:117194809:C:T	8.26316e-09	-1.51905	-1.18582
117195074	chr7:117195074:G:A	8.63912e-08	-0.357798	-2.66243e-10
117195349	chr7:117195349:T:C	3.28212e-07	-1.40942e-10	0.976975
117195746	chr7:117195746:T:A	2.58323e-08	-1.56506	-2.66243e-10
117195838	chr7:117195838:C:T	3.97628e-08	-1.40942e-10	-1.13375
117196386	chr7:117196386:CCAACA:C	3.57285e-08	-1.66418	0.42344
117196514	chr7:117196514:G:A	5.21298e-08	-1.40942e-10	-0.862947
117196940	chr7:117196940:A:G	3.72259e-08	-1.40942e-10	-1.19968
117197344	chr7:117197344:A:G	3.62702e-08	-1.40942e-10	-1.22569
117197738	chr7:117197738:A:G	8.37383e-08	-1.40942e-10	-0.388987
117197853	chr7:117197853:G:A	2.47055e-08	-1.60966	-2.66243e-10
117198257	chr7:117198257:G:A	3.11516e-08	-1.68047	0.302655
117198524	chr7:117198524:C:T	2.70403e-08	-1.51935	-2.66243e-10
117198700	chr7:117198700:CA:C	7.30443e-08	-1.40942e-10	-0.525618
117198710	chr7:117198710:C:T	3.62928e-08	-1.40942e-10	-1.22506
117199184	chr7:117199184:T:A	3.1411e-08	-1.67574	0.306214
117199539	chr7:117199539:A:G	3.4435e-08	-1.60779	0.330177
117199583	chr7:117199583:T:C	3.16972e-08	-1.62745	0.266998
117199612	chr7:117199612:A:G	1.02979e-07	-1.40942e-10	-0.182162
117199691	chr7:117199691:C:T	3.87636e-08	-1.66086	0.50166
117199811	chr7:117199811:A:G	3.19155e-08	-1.61215	0.258555
117199896	chr7:117199896:C:T	1.31251e-08	-1.66212	-0.580038
117200026	chr7:117200026:C:T	4.502e-08	-1.40942e-10	-1.00958
117200538	chr7:117200538:C:A	6.48313e-08	-1.40942e-10	-0.644896
117201060	chr7:117201060:A:G	1.01012e-07	-0.201442	-2.66243e-10
117201112	chr7:117201112:G:A	3.6233e-08	-1.40942e-10	-1.22671
117201617	chr7:117201617:G:A	3.6452e-08	-1.40942e-10	-1.22069
117202734	chr7:117202734:A:C	3.76665e-08	-1.40942e-10	-1.18791
117202792	chr7:117202792:G:A	3.35796e-08	-1.66935	0.366589
117203002	chr7:117203002:G:A	3.63606e-08	-1.40942e-10	-1.2232
117203030	chr7:117203030:A:G	4.502e-08	-1.40942e-10	-1.00958
117204297	chr7:117204297:T:C	2.3366e-08	-1.6654	-2.66243e-10
117204889	chr7:117204889:G:T	3.8579e-08	-1.40942e-10	-1.16398
117205197	chr7:117205197:CTACCTA:C	1.39225e-08	-1.46801	-0.715165
117205536	chr7:117205536:T:G	4.88032e-08	-1.40942e-10	-0.928888
117205657	chr7:117205657:A:G	3.67564e-08	-1.40942e-10	-1.21237
117205910	chr7:117205910:A:G	7.44316e-08	-1.40942e-10	-0.506803
117206225	chr7:117206225:G:T	3.75127e-08	-1.40942e-10	-1.192
117206402	chr7:117206402:A:G	3.73321e-08	-1.40942e-10	-1.19683
117206435	chr7:117206435:G:C	4.65674e-08	-1.40942e-10	-0.975782
117206846	chr7:117206846:A:G	5.54007e-08	-0.802092	-2.66243e-10
117207196	chr7:117207196:G:A	6.81204e-08	-0.595407	-2.66243e-10
117207246	chr7:117207246:A:G	3.69097e-08	-1.40942e-10	-1.20821
117207503	chr7:117207503:C:T	3.66633e-08	-1.40942e-10	-1.21491
117207664	chr7:117207664:T:TA	4.89111e-08	-1.40942e-10	-0.926681
117208140	chr7:117208140:T:G	2.76655e-08	-1.63657	0.140077
117208262	chr7:117208262:A:G	4.41426e-08	-1.40942e-10	-1.02926
117208682	chr7:117208682:A:G	8.31134e-08	-1.40942e-10	-0.396478
117208739	chr7:117208739:A:G	3.62928e-08	-1.40942e-10	-1.22506
117208786	chr7:117208786:G:A	3.70548e-08	-1.40942e-10	-1.20429
117209273	chr7:117209273:G:A	1.27885e-08	-1.65852	-0.609619
117209401	chr7:117209401:A:G	2.68069e-08	-1.52802	-2.66243e-10
117210716	chr7:117210716:C:G	3.63795e-08	-1.65725	0.434569
117211103	chr7:117211103:G:A	9.55164e-09	-1.51222	-1.04775
117211427	chr7:117211427:A:G	1.0556e-08	-1.34703	-1.11296
117211526	chr7:117211526:A:G	4.44231e-08	-1.40942e-10	-1.02292
117211921	chr7:117211921:G:A	3.67399e-08	-1.65805	0.44523
117212177	chr7:117212177:G:A	3.10135e-08	-1.38226	-2.66243e-10
117212347	chr7:117212347:C:G	3.71651e-08	-1.40942e-10	-1.20131
117213079	chr7:117213079:C:T	4.27791e-08	-1.40942e-10	-1.06063
117213741	chr7:117213741:A:G	4.1245e-08	-1.40942e-10	-1.09716
117214273	chr7:117214273:A:G	2.31799e-08	-1.6734	-2.66243e-10
117214725	chr7:117214725:C:T	3.14764e-08	-1.36744	-2.66243e-10
117215037	chr7:117215037:G:A	3.7364e-08	-1.40942e-10	-1.19598
117215059	chr7:117215059:A:G	4.63097e-08	-1.40942e-10	-0.981334
117215189	chr7:117215189:C:A	3.62298e-08	-1.40942e-10	-1.2268
117215355	chr7:117215355:T:C	4.74411e-08	-1.40942e-10	-0.957195
117215536	chr7:117215536:T:C	6.5337e-08	-1.40942e-10	-0.637126
117216129	chr7:117216129:A:T	4.89059e-08	-1.40942e-10	-0.926786
117216590	chr7:117216590:G:C	1.09994e-08	-1.60862	-0.810228
117216619	chr7:117216619:A:G	4.91615e-08	-1.40942e-10	-0.921574
117217304	chr7:117217304:A:C	4.63178e-08	-1.40942e-10	-0.981157
117218330	chr7:117218330:A:G	4.00246e-08	-1.65063	0.523441
117218344	chr7:117218344:G:A	3.92581e-08	-1.65399	0.507466
117218442	chr7:117218442:C:T	2.30404e-08	-1.67943	-2.66243e-10
117218754	chr7:117218754:A:G	5.93354e-08	-1.40942e-10	-0.733478
117218900	chr7:117218900:A:ATG	6.05058e-08	-1.40942e-10	-0.713945
117219728	chr7:117219728:C:T	4.64241e-08	-1.40942e-10	-0.978865
117219800	chr7:117219800:C:T	3.58701e-08	-1.23678	-2.66243e-10
117219861	chr7:117219861:G:T	3.90323e-08	-1.65253	0.500239
117220139	chr7:117220139:G:C	3.80425e-08	-1.40942e-10	-1.17798
117220271	chr7:117220271:C:T	3.57835e-08	-1.2392	-2.66243e-10
117220306	chr7:117220306:G:A	5.88216e-08	-1.40942e-10	-0.742175
117221091	chr7:117221091:C:T	3.07866e-08	-1.65198	0.262382
117221492	chr7:117221492:A:G	3.64222e-08	-1.40942e-10	-1.22151
117222206	chr7:117222206:G:A	1.02271e-08	-1.58048	-0.911167
117222554	chr7:117222554:G:C	4.89113e-08	-1.40942e-10	-0.926677
117223278	chr7:117223278:C:T	3.6846e-08	-1.40942e-10	-1.20994
117223449	chr7:117223449:G:T	3.92658e-08	-1.40942e-10	-1.14633
117223735	chr7:117223735:G:A	5.84996e-08	-1.40942e-10	-0.747664
117224277	chr7:117224277:C:T	2.99194e-08	-1.66481	0.246629
117224836	chr7:117224836:C:T	1.35172e-08	-1.61491	-0.597806
117225355	chr7:117225355:C:T	3.63745e-08	-1.40942e-10	-1.22282
117225681	chr7:117225681:A:T	5.25725e-08	-1.40942e-10	-0.85449
117226143	chr7:117226143:A:G	5.07793e-08	-1.40942e-10	-0.889195
117226757	chr7:117226757:C:A	1.83292e-08	-1.66854	-0.239651
117227030	chr7:117227030:C:T	1.75277e-08	-1.66627	-0.286634
117227241	chr7:117227241:C:T	2.63969e-08	-1.59775	0.054312
117227743	chr7:117227743:A:G	3.77755e-08	-1.18502	-2.66243e-10
117227802	chr7:117227802:C:T	3.96465e-08	-1.40942e-10	-1.13668
117227876	chr7:117227876:G:A	3.8014e-08	-1.40942e-10	-1.17873
117228095	chr7:117228095:G:A	3.97585e-08	-1.40942e-10	-1.13386
117228133	chr7:117228133:C:T	3.74959e-08	-1.40942e-10	-1.19245
117228518	chr7:117228518:T:A	2.28358e-08	-1.60272	-0.0856394
117228531	chr7:117228531:T:A	1.95589e-08	-1.66959	-0.173666
117228642	chr7:117228642:C:T	2.54428e-08	-1.61319	0.0329363
117229425	chr7:117229425:A:T	4.23965e-08	-1.06962	-2.66243e-10
117230790	chr7:117230790:AAAAT:A	3.80612e-08	-1.40942e-10	-1.17749
117231145	chr7:117231145:G:A	3.63909e-08	-1.40942e-10	-1.22236
117231354	chr7:117231354:G:A	2.43166e-08	-1.62552	-2.66243e-10
117231406	chr7:117231406:A:G	3.62852e-08	-1.40942e-10	-1.22527
117231554	chr7:117231554:C:T	2.23703e-07	-1.40942e-10	0.593637
117231705	chr7:117231705:T:C	1.6033e-08	-1.67778	-0.364255
117231952	chr7:117231952:AG:A	4.57008e-08	-1.40942e-10	-0.994569
117232458	chr7:117232458:C:T	4.91045e-08	-1.40942e-10	-0.922734
117232722	chr7:117232722:G:GC	6.96418e-08	-1.40942e-10	-0.573319
117232932	chr7:117232932:T:G	6.47672e-08	-1.40942e-10	-0.645885
117233247	chr7:117233247:C:T	5.98816e-08	-1.40942e-10	-0.724315
117233288	chr7:117233288:G:A	9.35593e-09	-1.37356	-1.20712
117233584	chr7:117233584:G:A	5.95666e-08	-1.40942e-10	-0.729589
117233762	chr7:117233762:T:G	7.17435e-08	-1.40942e-10	-0.543587
117233764	chr7:117233764:T:C	1.13993e-08	-1.64599	-0.737143
117233784	chr7:117233784:T:C	1.16269e-08	-1.64415	-0.719219
117233946	chr7:117233946:C:A	1.2485e-07	-1.40942e-10	0.0104316
117233979	chr7:117233979:AT:A	8.73663e-08	-1.40942e-10	-0.346574
117234364	chr7:117234364:T:C	4.21427e-08	-1.40942e-10	-1.07562
117234417	chr7:117234417:T:A	1.22356e-08	-1.66048	-0.651861
117234936	chr7:117234936:G:A	6.2701e-08	-1.40942e-10	-0.678306
117235390	chr7:117235390:C:A	3.69366e-08	-1.40942e-10	-1.20748
117235566	chr7:117235566:T:C	3.84205e-08	-1.40942e-10	-1.16809
117235990	chr7:117235990:C:T	3.69919e-08	-1.40942e-10	-1.20598
117236042	chr7:117236042:G:T	4.93041e-08	-1.40942e-10	-0.918677
117236420	chr7:117236420:C:G	9.53947e-09	-1.33956	-1.22168
117237416	chr7:117237416:T:C	5.40502e-08	-1.40942e-10	-0.82677
117237516	chr7:117237516:A:G	3.64577e-08	-1.40942e-10	-1.22053
117237532	chr7:117237532:A:ACTT	3.84564e-08	-1.40942e-10	-1.16716
117237632	chr7:117237632:C:T	9.91897e-08	-1.40942e-10	-0.21965
117238147	chr7:117238147:T:C	4.28917e-08	-1.40942e-10	-1.05801
117238229	chr7:117238229:G:A	6.97187e-09	-1.67723	-1.19757
117239008	chr7:117239008:A:G	4.90504e-07	-1.40942e-10	1.37875
117239170	chr7:117239170:A:G	7.37884e-09	-1.63202	-1.18605
117239748	chr7:117239748:C:T	4.64176e-08	-1.40942e-10	-0.979006
117239809	chr7:117239809:A:G	8.29699e-09	-1.48108	-1.21971
117240129	chr7:117240129:C:T	3.37497e-08	-1.29771	-2.66243e-10
117240404	chr7:117240404:C:A	3.84636e-08	-1.40942e-10	-1.16697
117240882	chr7:117240882:C:T	4.85652e-08	-1.40942e-10	-0.933777
117241092	chr7:117241092:G:GAGC	3.83685e-07	-1.40942e-10	1.13314
117241184	chr7:117241184:G:A	2.51181e-08	-1.5931	-2.66243e-10
117241924	chr7:117241924:A:G	1.36544e-07	-1.40942e-10	0.0999627
117242720	chr7:117242720:G:A	6.98656e-09	-1.68051	-1.19219
117242948	chr7:117242948:C:A	6.9317e-09	-1.67467	-1.20591
117243319	chr7:117243319:A:AG	9.54202e-09	-1.67934	-0.881635
117243470	chr7:117243470:A:T	9.29716e-09	-1.53583	-1.05115
117243537	chr7:117243537:C:G	6.91235e-09	-1.67613	-1.20724
117243609	chr7:117243609:TG:T	3.16101e-08	-1.36321	-2.66243e-10
117244403	chr7:117244403:G:A	1.58372e-07	-1.40942e-10	0.248261
117244617	chr7:117244617:C:A	1.64478e-07	-0.186069	0.472163
117244936	chr7:117244936:A:G	7.13306e-09	-1.66525	-1.18669
117245061	chr7:117245061:T:C	7.03651e-09	-1.67143	-1.19414
117245095	chr7:117245095:T:C	7.01522e-09	-1.66648	-1.20213
117245465	chr7:117245465:TTAAG:T	6.86815e-09	-1.67865	-1.21114
117245522	chr7:117245522:A:G	2.54157e-08	-1.58132	-2.66243e-10
117245668	chr7:117245668:A:C	7.03226e-09	-1.67836	-1.18781
117245755	chr7:117245755:G:A	2.04383e-07	-0.187003	0.690313
117246195	chr7:117246195:T:C	7.58487e-08	-1.40942e-10	-0.487944
117246534	chr7:117246534:A:G	5.48146e-08	-1.40942e-10	-0.812727
117246551	chr7:117246551:T:C	7.0102e-09	-1.67012	-1.19919
117246601	chr7:117246601:C:T	1.52349e-07	-1.40942e-10	0.209487
117246613	chr7:117246613:C:T	7.05626e-09	-1.66963	-1.19314
117246691	chr7:117246691:A:C	6.96119e-09	-1.66524	-1.21109
117247005	chr7:117247005:G:A	9.66283e-09	-1.67991	-0.868492
117247295	chr7:117247295:T:C	1.50144e-07	-0.258662	0.453575
117247857	chr7:117247857:G:A	7.11005e-09	-1.66029	-1.19488
117247883	chr7:117247883:T:A	7.11555e-09	-1.65931	-1.19509
117247923	chr7:117247923:G:T	5.1213e-07	-1.40942e-10	1.42189
117248077	chr7:117248077:C:G	5.93517e-08	-1.40942e-10	-0.733203
117248107	chr7:117248107:A:G	1.80745e-08	-0.813431	-1.10875
117249360	chr7:117249360:T:C	1.92615e-08	-1.18717	-0.671399
117249475	chr7:117249475:C:T	4.63488e-08	-1.40942e-10	-0.980489
117249664	chr7:117249664:G:A	6.91659e-09	-1.65863	-1.22413
117249696	chr7:117249696:G:T	7.05674e-09	-1.66087	-1.20183
117249945	chr7:117249945:A:C	1.02001e-08	-1.27409	-1.2202
117250052	chr7:117250052:G:A	7.09771e-09	-1.66085	-1.19606
117250187	chr7:117250187:G:A	4.01568e-08	-1.40942e-10	-1.12389
117250206	chr7:117250206:T:C	3.64722e-08	-0.893553	-0.326582
117250219	chr7:117250219:A:G	6.35621e-08	-1.40942e-10	-0.664667
117250364	chr7:117250364:A:G	5.90324e-08	-0.40678	-0.331818
117250393	chr7:117250393:T:C	1.72567e-07	-0.148003	0.482102
117250832	chr7:117250832:C:T	8.94756e-09	-1.50037	-1.12493
117250965	chr7:117250965:T:C	1.92984e-07	-1.40942e-10	0.445925
117251295	chr7:117251295:A:G	3.90096e-08	-1.40942e-10	-1.15288
117251544	chr7:117251544:C:T	9.7215e-09	-1.66937	-0.872977
117251629	chr7:117251629:G:A	7.26735e-09	-1.6589	-1.17439
117251846	chr7:117251846:A:T	1.98635e-07	-1.40942e-10	0.474787
117252093	chr7:117252093:C:T	7.22605e-09	-1.66708	-1.17191
117252149	chr7:117252149:A:G	9.54062e-09	-1.65858	-0.902541
117252488	chr7:117252488:T:C	6.97009e-09	-1.67596	-1.1991
117252552	chr7:117252552:G:A	7.33481e-09	-1.67473	-1.14932
117252597	chr7:117252597:G:A	3.86795e-08	-1.40942e-10	-1.16138
117252792	chr7:117252792:T:C	2.45416e-08	-0.816391	-0.799923
117253071	chr7:117253071:G:A	1.34903e-07	-1.40942e-10	0.0878713
117253290	chr7:117253290:C:A	9.30631e-08	-1.40942e-10	-0.283407
117253741	chr7:117253741:T:C	1.46404e-08	-0.920926	-1.21197
117253867	chr7:117253867:G:A	3.64125e-08	-1.40942e-10	-1.22177
117254572	chr7:117254572:A:C	1.2114e-07	-0.173505	0.153764
117254573	chr7:117254573:T:C	5.44947e-08	-1.40942e-10	-0.81858
117254675	chr7:117254675:G:A	7.30404e-09	-1.64333	-1.18492
117254811	chr7:117254811:T:A	1.30208e-08	-1.03724	-1.2129
117254861	chr7:117254861:A:T	1.26398e-08	-1.06161	-1.21823
117254872	chr7:117254872:A:G	1.07807e-08	-1.21386	-1.22506
117254892	chr7:117254892:C:T	1.24645e-07	-1.40942e-10	0.00878399
117254943	chr7:117254943:A:G	1.31272e-08	-1.02623	-1.21576
117255104	chr7:117255104:G:A	5.94786e-08	-1.40942e-10	-0.731068
117255109	chr7:117255109:G:A	1.31734e-08	-1.02576	-1.21272
117255523	chr7:117255523:G:A	1.4194e-08	-0.941694	-1.22217
117255534	chr7:117255534:G:A	1.39338e-08	-0.965135	-1.21723
117255575	chr7:117255575:C:T	2.10984e-08	-0.6734	-1.09409
117255960	chr7:117255960:T:C	1.58961e-07	-1.40942e-10	0.251976
117256097	chr7:117256097:G:A	5.93739e-08	-1.40942e-10	-0.73283
117256291	chr7:117256291:A:G	5.09566e-08	-1.40942e-10	-0.88571
117256380	chr7:117256380:C:G	4.77806e-08	-1.40942e-10	-0.950064
117256441	chr7:117256441:A:G	4.80711e-08	-1.40942e-10	-0.944002
117256448	chr7:117256448:C:T	4.2204e-08	-1.40942e-10	-1.07417
117256600	chr7:117256600:C:T	1.43903e-07	-1.40942e-10	0.152456
117256732	chr7:117256732:C:G	4.8672e-08	-1.40942e-10	-0.931579
117256771	chr7:117256771:T:C	1.20495e-07	-1.40942e-10	-0.0250721
117256989	chr7:117256989:G:GTTTT	2.30924e-08	-1.67718	-2.66243e-10
117257323	chr7:117257323:T:C	1.40918e-07	-1.40942e-10	0.131492
117257403	chr7:117257403:G:C	1.04601e-07	-1.40942e-10	-0.16653
117257436	chr7:117257436:C:T	1.40422e-07	-0.202314	0.33028
117257719	chr7:117257719:A:G	2.31207e-08	-1.67596	-2.66243e-10
117258294	chr7:117258294:A:T	2.0965e-08	-0.770746	-1.00308
117258568	chr7:117258568:A:G	7.64343e-08	-0.533381	0.0531288
117258721	chr7:117258721:C:A	2.30346e-08	-1.67969	-2.66243e-10
117258903	chr7:117258903:A:G	4.26671e-07	-1.40942e-10	1.23933
117259057	chr7:117259057:C:A	3.71916e-08	-1.40942e-10	-1.2006
117259240	chr7:117259240:C:T	3.96837e-08	-0.947354	-0.188389
117259731	chr7:117259731:A:G	8.0699e-08	-1.67224	1.24628
117259825	chr7:117259825:T:G	1.39969e-07	-1.40942e-10	0.124737
117259986	chr7:117259986:C:T	1.23211e-08	-1.1876	-1.11777
117260488	chr7:117260488:A:T	1.25396e-08	-1.17702	-1.11077
117260574	chr7:117260574:C:G	7.93087e-09	-1.52098	-1.22495
117260583	chr7:117260583:C:T	1.48512e-07	-0.38384	0.567819
117260847	chr7:117260847:C:T	2.60407e-07	-1.40942e-10	0.745561
117261055	chr7:117261055:G:A	7.29918e-09	-1.66051	-1.16841
117261062	chr7:117261062:C:T	6.89645e-08	-1.40942e-10	-0.583092
117261106	chr7:117261106:T:C	1.26082e-08	-1.1752	-1.10713
117261400	chr7:117261400:G:A	7.21942e-09	-1.63049	-1.20942
117261810	chr7:117261810:G:A	8.56819e-09	-1.64337	-1.02526
117262041	chr7:117262041:C:T	1.223e-08	-1.2006	-1.1122
117262256	chr7:117262256:G:T	8.24109e-08	-1.40942e-10	-0.404966
117262331	chr7:117262331:A:G	1.39199e-07	-1.40942e-10	0.119224
117262402	chr7:117262402:T:C	1.24727e-08	-1.20914	-1.084
117262644	chr7:117262644:A:T	7.1362e-09	-1.64344	-1.20807
117262846	chr7:117262846:C:T	3.73001e-08	-1.40942e-10	-1.19769
117263022	chr7:117263022:T:C	7.94176e-09	-1.52336	-1.22119
117263196	chr7:117263196:A:G	7.24195e-09	-1.65593	-1.18086
117264072	chr7:117264072:C:T	9.41881e-08	-1.40942e-10	-0.271391
117264292	chr7:117264292:G:A	1.21553e-08	-1.19804	-1.12088
117264379	chr7:117264379:C:T	2.7917e-07	-1.40942e-10	0.815137
117264456	chr7:117264456:T:A	1.22056e-08	-1.18748	-1.1273
117264474	chr7:117264474:G:A	1.27021e-08	-1.14372	-1.13119
117264528	chr7:117264528:A:G	4.26569e-07	-1.40942e-10	1.23909
117264616	chr7:117264616:C:A	6.48324e-08	-1.40942e-10	-0.644879
117264774	chr7:117264774:G:A	7.25573e-09	-1.62322	-1.21167
117265233	chr7:117265233:G:A	7.05653e-09	-1.65336	-1.20938
117265667	chr7:117265667:A:G	5.0413e-07	-1.40942e-10	1.40615
117265779	chr7:117265779:T:A	1.18089e-08	-1.15548	-1.19234
117266485	chr7:117266485:T:C	1.49093e-07	-0.390827	0.578712
117266497	chr7:117266497:T:C	1.17334e-08	-1.16433	-1.18992
117266628	chr7:117266628:T:C	1.18987e-08	-1.14901	-1.19124
117266738	chr7:117266738:A:G	7.34193e-09	-1.64789	-1.17519
117266951	chr7:117266951:C:T	2.00333e-08	-0.712679	-1.10661
117267110	chr7:117267110:A:G	1.2017e-08	-1.13308	-1.19728
117267325	chr7:117267325:T:C	7.14019e-09	-1.66402	-1.18692
117267396	chr7:117267396:AT:A	1.51466e-07	-0.157885	0.361561
117267504	chr7:117267504:A:G	1.24047e-07	-0.356991	0.36097
117267564	chr7:117267564:A:C	4.55521e-08	-1.40942e-10	-0.997828
117267689	chr7:117267689:G:A	1.05628e-08	-1.24034	-1.219
117267781	chr7:117267781:G:A	1.88259e-08	-0.792211	-1.08924
117267789	chr7:117267789:G:A	6.78751e-09	-1.67477	-1.22683
117268394	chr7:117268394:G:C	7.05118e-09	-1.66242	-1.20107
117269110	chr7:117269110:A:T	4.08397e-08	-1.40942e-10	-1.10703
117269246	chr7:117269246:G:A	7.19942e-09	-1.67553	-1.16716
117269518	chr7:117269518:G:T	2.97723e-08	-1.42311	-2.66243e-10
117269970	chr7:117269970:C:T	9.21454e-09	-1.38021	-1.21569
117270236	chr7:117270236:G:A	1.40099e-08	-1.02616	-1.15076
117270495	chr7:117270495:C:T	3.32592e-08	-1.31235	-2.66243e-10
117270562	chr7:117270562:C:T	7.73816e-09	-1.54721	-1.22331
117270596	chr7:117270596:G:A	7.83198e-09	-1.53249	-1.22597
117270653	chr7:117270653:G:A	2.09639e-07	-1.40942e-10	0.528705
117270747	chr7:117270747:G:T	6.92119e-09	-1.66939	-1.2127
117271037	chr7:117271037:C:G	6.89466e-09	-1.67011	-1.21583
117271170	chr7:117271170:C:T	3.64439e-08	-1.40942e-10	-1.22091
117271294	chr7:117271294:G:A	2.26392e-08	-1.59532	-0.101677
117271398	chr7:117271398:C:T	3.62305e-08	-1.40942e-10	-1.22678
117271484	chr7:117271484:C:T	1.33373e-08	-1.62843	-0.597688
117271700	chr7:117271700:C:T	4.08832e-08	-1.10597	-2.66243e-10
117271771	chr7:117271771:T:C	3.62305e-08	-1.40942e-10	-1.22678
117271781	chr7:117271781:G:A	1.10565e-08	-1.47272	-0.940938
117272148	chr7:117272148:A:G	5.7149e-08	-1.40942e-10	-0.771022
117272440	chr7:117272440:C:T	5.0577e-08	-1.40942e-10	-0.893187
117272726	chr7:117272726:G:C	1.54025e-07	-1.40942e-10	0.220431
117272847	chr7:117272847:G:A	8.52668e-09	-1.59548	-1.07801
117273157	chr7:117273157:T:A	1.22127e-08	-1.63513	-0.679078
117273513	chr7:117273513:C:A	7.15981e-09	-1.6317	-1.2165
117273769	chr7:117273769:G:A	7.66549e-09	-1.59488	-1.18508
117273989	chr7:117273989:G:A	7.52076e-09	-1.61171	-1.18731
117274043	chr7:117274043:G:A	4.07425e-07	-1.40942e-10	1.19317
117274253	chr7:117274253:G:A	2.59561e-08	-1.56028	-2.66243e-10
117274496	chr7:117274496:A:G	4.326e-08	-1.40942e-10	-1.04946
117274597	chr7:117274597:A:G	8.09761e-09	-1.60475	-1.12036
117274855	chr7:117274855:G:A	4.31542e-08	-1.40942e-10	-1.0519
117275065	chr7:117275065:T:G	8.17165e-09	-1.6334	-1.08261
117275267	chr7:117275267:TACCCAAG:T	4.75336e-08	-1.40942e-10	-0.955248
117275334	chr7:117275334:C:T	7.40668e-09	-1.61007	-1.20423
117275630	chr7:117275630:G:C	6.8884e-09	-1.66088	-1.22597
117275729	chr7:117275729:T:C	1.3775e-08	-1.04566	-1.14816
117275830	chr7:117275830:G:A	9.39397e-09	-1.62245	-0.954167
117275845	chr7:117275845:C:A	1.13266e-07	-1.40942e-10	-0.0869479
117275958	chr7:117275958:A:C	1.07166e-08	-1.58325	-0.861637
117276060	chr7:117276060:T:A	3.10006e-07	-1.40942e-10	0.919909
117276086	chr7:117276086:G:A	3.69559e-08	-1.40942e-10	-1.20696
117276151	chr7:117276151:C:A	4.0808e-08	-1.40942e-10	-1.10781
117276174	chr7:117276174:A:G	1.32477e-08	-1.63086	-0.601999
117276206	chr7:117276206:C:A	4.41523e-08	-1.40942e-10	-1.02904
117276359	chr7:117276359:T:C	5.01616e-08	-0.229049	-0.672385
117276423	chr7:117276423:G:A	3.11024e-07	-1.40942e-10	0.923185
117277064	chr7:117277064:C:T	8.11114e-09	-1.56919	-1.15426
117277089	chr7:117277089:G:A	5.16207e-08	-1.40942e-10	-0.872761
117277373	chr7:117277373:G:A	7.73526e-09	-1.58614	-1.18476
117278006	chr7:117278006:G:A	6.94116e-09	-1.66313	-1.21609
117278031	chr7:117278031:C:T	1.07634e-08	-1.54201	-0.898517
117278857	chr7:117278857:A:G	1.42905e-08	-1.67785	-0.47924
117279046	chr7:117279046:C:T	4.01797e-08	-1.40942e-10	-1.12332
117279333	chr7:117279333:C:T	4.04279e-08	-1.40942e-10	-1.11716
117279474	chr7:117279474:T:C	4.49456e-08	-1.40942e-10	-1.01123
117279599	chr7:117279599:A:C	5.98652e-08	-1.40942e-10	-0.724589
117279924	chr7:117279924:G:A	1.27323e-08	-1.45134	-0.821201
117280295	chr7:117280295:A:T	2.95479e-08	-1.43067	-2.66243e-10
117280554	chr7:117280554:T:C	7.02761e-09	-1.64638	-1.22046
117280591	chr7:117280591:A:G	5.80967e-08	-1.40942e-10	-0.754574
117280654	chr7:117280654:T:G	8.93883e-09	-1.43648	-1.1898
117280663	chr7:117280663:T:C	7.74811e-09	-1.6007	-1.16853
117280709	chr7:117280709:C:T	2.80029e-08	-1.48438	-2.66243e-10
117280828	chr7:117280828:C:T	4.64334e-08	-1.40942e-10	-0.978666
117280916	chr7:117280916:T:C	7.27833e-09	-1.66255	-1.16923
117280940	chr7:117280940:A:G	2.48224e-08	-1.60494	-2.66243e-10
117281116	chr7:117281116:T:C	3.67446e-08	-1.40942e-10	-1.21269
117281176	chr7:117281176:C:G	7.5232e-09	-1.67365	-1.12504
117281306	chr7:117281306:T:C	3.62848e-08	-1.40942e-10	-1.22529
117281342	chr7:117281342:A:C	3.96126e-08	-1.40942e-10	-1.13754
117281520	chr7:117281520:G:A	3.76624e-08	-1.40942e-10	-1.18802
117281965	chr7:117281965:G:C	3.6477e-08	-1.40942e-10	-1.22
117282263	chr7:117282263:A:T	7.72439e-09	-1.59195	-1.18035
117283129	chr7:117283129:A:G	4.62411e-08	-1.40942e-10	-0.982814
117283330	chr7:117283330:G:A	4.66584e-08	-1.40942e-10	-0.973831
117283513	chr7:117283513:A:G	3.7967e-08	-1.40942e-10	-1.17997
117283952	chr7:117283952:G:T	7.79919e-08	-0.460079	-2.66243e-10
117284023	chr7:117284023:AG:A	3.63211e-08	-1.40942e-10	-1.22428
117284253	chr7:117284253:C:T	2.35282e-08	-1.65848	-2.66243e-10
117284798	chr7:117284798:A:G	3.66398e-08	-1.40942e-10	-1.21555
117285059	chr7:117285059:C:T	1.94931e-07	-1.40942e-10	0.455964
117285412	chr7:117285412:C:T	2.87399e-08	-1.4584	-2.66243e-10
117285490	chr7:117285490:C:G	8.58817e-08	-1.40942e-10	-0.363713
117285644	chr7:117285644:A:G	3.66202e-08	-1.40942e-10	-1.21608
117285745	chr7:117285745:G:A	3.66398e-08	-1.40942e-10	-1.21555
117286098	chr7:117286098:G:A	8.42206e-08	-1.40942e-10	-0.383244
117286578	chr7:117286578:C:G	9.65745e-09	-1.43718	-1.11177
117286831	chr7:117286831:T:C	6.45127e-08	-0.649823	-2.66243e-10
117287119	chr7:117287119:C:T	6.1534e-08	-1.40942e-10	-0.697095
117287138	chr7:117287138:T:C	9.6964e-09	-1.45545	-1.08948
117287170	chr7:117287170:G:A	3.89177e-08	-1.40942e-10	-1.15524
117287206	chr7:117287206:G:A	7.51613e-09	-1.58197	-1.21767
117287306	chr7:117287306:C:T	8.54727e-09	-1.58416	-1.08691
117287580	chr7:117287580:C:T	3.66385e-08	-1.40942e-10	-1.21558
117287598	chr7:117287598:GTCTTATGCTTTCT:G	3.62538e-08	-1.40942e-10	-1.22614
117288081	chr7:117288081:T:C	3.66379e-08	-1.40942e-10	-1.2156
117288082	chr7:117288082:G:A	4.72622e-08	-1.40942e-10	-0.960974
117288112	chr7:117288112:T:C	3.66515e-08	-1.40942e-10	-1.21523
117288360	chr7:117288360:T:C	3.65849e-08	-1.40942e-10	-1.21705
117289011	chr7:117289011:G:A	3.8685e-08	-1.40942e-10	-1.16123
117289279	chr7:117289279:T:C	1.13101e-08	-1.36292	-1.02807
117289487	chr7:117289487:A:T	4.08452e-08	-1.40942e-10	-1.10689
117290188	chr7:117290188:G:A	9.22651e-09	-1.44719	-1.14741
117290335	chr7:117290335:A:G	3.63799e-08	-1.40942e-10	-1.22267
117290841	chr7:117290841:T:C	9.59206e-09	-1.53705	-1.0187
117290908	chr7:117290908:A:G	1.78315e-08	-1.38613	-0.549591
117291269	chr7:117291269:G:A	3.12849e-08	-1.37355	-2.66243e-10
117291934	chr7:117291934:C:T	3.83801e-08	-1.40942e-10	-1.16914
117291975	chr7:117291975:T:C	8.88493e-09	-1.67988	-0.952452
117292114	chr7:117292114:G:A	3.95788e-08	-1.40942e-10	-1.13839
117292141	chr7:117292141:T:C	7.91439e-07	-1.40942e-10	1.85717
117292480	chr7:117292480:A:G	3.68964e-08	-1.40942e-10	-1.20857
117292731	chr7:117292731:G:A	6.98963e-08	-1.40942e-10	-0.569671
117292803	chr7:117292803:A:T	2.35052e-08	-1.65946	-2.66243e-10
117293130	chr7:117293130:A:T	1.71823e-07	-1.40942e-10	0.329782
117293262	chr7:117293262:T:C	3.78677e-08	-1.40942e-10	-1.18259
117293596	chr7:117293596:A:G	5.79828e-08	-1.40942e-10	-0.756537
117293674	chr7:117293674:T:G	7.01152e-08	-1.40942e-10	-0.566544
117293752	chr7:117293752:G:A	3.15772e-08	-0.365711	-0.998538
117294146	chr7:117294146:G:A	3.76626e-08	-1.40942e-10	-1.18802
117294705	chr7:117294705:C:T	3.87066e-08	-1.40942e-10	-1.16067
117294720	chr7:117294720:G:A	3.86661e-08	-1.40942e-10	-1.16172
117294728	chr7:117294728:T:C	3.79795e-08	-1.40942e-10	-1.17964
117295149	chr7:117295149:CAAGAT:C	3.90425e-08	-1.40942e-10	-1.15203
117295226	chr7:117295226:G:GA	3.79797e-08	-1.40942e-10	-1.17963
117295408	chr7:117295408:G:T	6.71843e-08	-1.40942e-10	-0.609244
117295424	chr7:117295424:G:A	3.80124e-08	-1.40942e-10	-1.17877
117296900	chr7:117296900:G:A	7.01297e-08	-1.40942e-10	-0.566338
117297424	chr7:117297424:C:T	2.35967e-08	-1.65558	-2.66243e-10
117297466	chr7:117297466:A:G	3.72206e-08	-1.40942e-10	-1.19982
117297558	chr7:117297558:G:C	3.83307e-08	-1.40942e-10	-1.17043
117297673	chr7:117297673:C:T	3.71353e-08	-1.40942e-10	-1.20212
117297966	chr7:117297966:T:C	8.43874e-09	-1.48493	-1.19892
117298028	chr7:117298028:G:A	3.79297e-08	-1.40942e-10	-1.18095
117298986	chr7:117298986:G:T	6.9547e-09	-1.67572	-1.20155
117299035	chr7:117299035:AG:A	6.92252e-09	-1.65513	-1.22678
117299233	chr7:117299233:C:T	7.12788e-09	-1.62757	-1.2251
117299447	chr7:117299447:T:G	4.57378e-08	-1.40942e-10	-0.99376
117299549	chr7:117299549:G:A	4.54622e-08	-1.40942e-10	-0.999802
117299870	chr7:117299870:G:T	6.03761e-08	-1.40942e-10	-0.716091
117299994	chr7:117299994:A:G	3.9092e-08	-1.40942e-10	-1.15077
117300470	chr7:117300470:C:CCAT	2.32342e-08	-1.67106	-2.66243e-10
117300614	chr7:117300614:T:A	1.13443e-08	-1.44723	-0.940741
117301010	chr7:117301010:G:A	4.35556e-08	-1.40942e-10	-1.04265
117301163	chr7:117301163:G:A	3.72918e-08	-1.40942e-10	-1.19791
117301182	chr7:117301182:C:G	2.60185e-08	-1.66781	0.109937
117301202	chr7:117301202:G:A	2.73896e-08	-1.50652	-2.66243e-10
117301223	chr7:117301223:C:T	4.65438e-08	-1.40942e-10	-0.976291
117301246	chr7:117301246:T:C	3.81784e-08	-1.40942e-10	-1.17442
117301293	chr7:117301293:A:T	3.63088e-08	-1.40942e-10	-1.22462
117301305	chr7:117301305:A:C	3.40232e-08	-1.28964	-2.66243e-10
117301915	chr7:117301915:C:T	2.82309e-08	-1.47627	-2.66243e-10
117302061	chr7:117302061:G:A	2.49868e-08	-0.662696	-0.935639
117302124	chr7:117302124:T:C	4.39023e-08	-1.40942e-10	-1.03472
117302379	chr7:117302379:G:T	1.90367e-08	-0.650237	-1.22008
117302451	chr7:117302451:A:T	3.85393e-08	-1.40942e-10	-1.16501
117302484	chr7:117302484:C:T	3.77858e-08	-1.40942e-10	-1.18475
117303470	chr7:117303470:A:G	1.81198e-06	-0.946207	3.6317
117303739	chr7:117303739:A:T	3.05644e-08	-0.199316	-1.19753
117304636	chr7:117304636:A:G	3.76647e-08	-1.40942e-10	-1.18796
117304786	chr7:117304786:A:G	3.86295e-08	-1.40942e-10	-1.16267
117304897	chr7:117304897:T:C	3.88764e-08	-1.40942e-10	-1.1563
117304963	chr7:117304963:G:T	3.85626e-08	-1.40942e-10	-1.1644
117305128	chr7:117305128:C:T	3.94286e-08	-1.40942e-10	-1.14219
117305477	chr7:117305477:A:G	2.68885e-08	-1.52498	-2.66243e-10
117305529	chr7:117305529:G:T	2.08186e-08	-1.59869	-0.182151
117306321	chr7:117306321:G:A	3.79548e-08	-1.40942e-10	-1.18029
117306389	chr7:117306389:T:G	3.62287e-08	-1.40942e-10	-1.22683
117306616	chr7:117306616:A:C	4.29747e-08	-1.40942e-10	-1.05607
117307142	chr7:117307142:A:C	2.24745e-08	-0.818104	-0.886199
117307145	chr7:117307145:G:C	4.14998e-08	-1.40942e-10	-1.091
117307257	chr7:117307257:T:G	1.11766e-07	-1.40942e-10	-0.10028
117308353	chr7:117308353:C:T	2.95606e-08	-1.43024	-2.66243e-10
117309232	chr7:117309232:C:T	9.35055e-09	-1.36803	-1.21322
117309429	chr7:117309429:C:A	3.6352e-08	-1.40942e-10	-1.22344
117309858	chr7:117309858:C:A	1.68392e-08	-1.00224	-0.990737
117310213	chr7:117310213:C:T	2.37386e-08	-1.64958	-2.66243e-10
117310276	chr7:117310276:C:T	4.4091e-08	-1.40942e-10	-1.03043
117310702	chr7:117310702:C:T	4.99856e-08	-1.40942e-10	-0.904949
117311395	chr7:117311395:T:G	3.62284e-08	-1.40942e-10	-1.22684
117311599	chr7:117311599:G:A	4.30638e-08	-1.40942e-10	-1.054
117311617	chr7:117311617:G:A	4.26975e-08	-1.1775	0.114955
117312010	chr7:117312010:C:T	3.87888e-08	-1.40942e-10	-1.15855
117312072	chr7:117312072:C:T	7.88028e-08	-1.40942e-10	-0.449735
117312250	chr7:117312250:G:A	1.7739e-08	-1.17999	-0.760929
117312687	chr7:117312687:A:C	1.33013e-08	-1.1826	-1.04622
117314063	chr7:117314063:T:G	1.04611e-08	-1.37074	-1.09828
117314926	chr7:117314926:G:A	3.72255e-08	-1.40942e-10	-1.19969
117315645	chr7:117315645:C:T	1.24838e-08	-1.22931	-1.06295
117315739	chr7:117315739:C:T	3.93431e-08	-1.40942e-10	-1.14436
117316210	chr7:117316210:C:A	1.51481e-07	0.203776	-2.66243e-10
117316863	chr7:117316863:A:G	5.82713e-08	-1.40942e-10	-0.751575
117317509	chr7:117317509:TA:T	7.97214e-09	-1.66958	-1.07115
117317973	chr7:117317973:G:A	3.78335e-08	-1.40942e-10	-1.18349
117318363	chr7:117318363:C:T	3.69182e-08	-1.40942e-10	-1.20798
117319062	chr7:117319062:G:T	3.63114e-08	-1.40942e-10	-1.22455
117319094	chr7:117319094:T:C	4.50301e-08	-1.40942e-10	-1.00935
117319158	chr7:117319158:C:T	7.58698e-08	-1.40942e-10	-0.487665
117322409	chr7:117322409:A:G	9.16261e-08	-1.40942e-10	-0.298968
117323511	chr7:117323511:G:A	1.40629e-07	-1.40942e-10	0.129445
117324578	chr7:117324578:C:T	3.06836e-08	-1.39296	-2.66243e-10
117324579	chr7:117324579:C:A	3.22059e-08	-1.34453	-2.66243e-10
117324841	chr7:117324841:A:G	3.66618e-08	-1.40942e-10	-1.21495
117324996	chr7:117324996:T:C	5.07068e-08	-1.40942e-10	-0.890624
117325894	chr7:117325894:A:C	2.81128e-07	0.822127	-2.66243e-10
117326198	chr7:117326198:G:A	1.30006e-08	-1.16046	-1.09123
117326250	chr7:117326250:G:A	7.75051e-09	-1.67006	-1.09886
117326481	chr7:117326481:G:C	3.89656e-08	-1.40942e-10	-1.154
117326853	chr7:117326853:TCAGA:T	4.4428e-08	-1.40942e-10	-1.02281
117327524	chr7:117327524:A:AATT	3.65552e-08	-1.40942e-10	-1.21786
117327784	chr7:117327784:C:A	4.48525e-08	-1.01331	-2.66243e-10
117327966	chr7:117327966:T:A	1.06022e-07	-1.67038	1.51735
117328522	chr7:117328522:G:A	3.80335e-08	-1.40942e-10	-1.17822
117328572	chr7:117328572:T:C	7.24505e-09	-1.6794	-1.15697
117328806	chr7:117328806:A:G	3.98693e-08	-1.40942e-10	-1.13108
117328841	chr7:117328841:G:A	3.66543e-08	-1.40942e-10	-1.21515
117328855	chr7:117328855:C:G	9.58085e-09	-1.50316	-1.05376
117329108	chr7:117329108:G:A	1.01184e-08	-1.44679	-1.05554
117329263	chr7:117329263:G:A	3.65567e-08	-1.40942e-10	-1.21782
117329717	chr7:117329717:T:C	2.97474e-08	-0.525999	-0.897944
117329758	chr7:117329758:T:C	1.16585e-08	-1.26011	-1.10053
117329822	chr7:117329822:A:G	8.4103e-09	-1.67545	-1.01178
117330307	chr7:117330307:G:A	3.775e-08	-1.40942e-10	-1.1857
117330528	chr7:117330528:T:C	7.96186e-09	-1.67916	-1.06286
117330659	chr7:117330659:A:G	5.22352e-08	-1.40942e-10	-0.860927
117330918	chr7:117330918:G:A	3.63097e-08	-1.40942e-10	-1.2246
117331777	chr7:117331777:T:C	1.47069e-08	-1.18108	-0.947288
117332271	chr7:117332271:C:A	3.19659e-08	-1.35201	-2.66243e-10
117332444	chr7:117332444:A:C	3.71522e-08	-1.40942e-10	-1.20166
117332957	chr7:117332957:G:A	1.16181e-07	-1.40942e-10	-0.0615383
117332968	chr7:117332968:G:T	4.08381e-08	-1.40942e-10	-1.10707
117333132	chr7:117333132:G:A	3.7226e-08	-1.40942e-10	-1.19968
117333210	chr7:117333210:C:T	1.65117e-08	-1.14307	-0.869542
117333276	chr7:117333276:G:T	3.94605e-08	-1.40942e-10	-1.14138
117333905	chr7:117333905:T:A	3.83166e-08	-1.40942e-10	-1.1708
117334176	chr7:117334176:G:A	3.87872e-08	-1.40942e-10	-1.15859
117334183	chr7:117334183:A:G	3.85428e-08	-1.40942e-10	-1.16491
117334254	chr7:117334254:T:G	3.65458e-08	-1.40942e-10	-1.21812
117334578	chr7:117334578:C:T	3.63474e-08	-1.40942e-10	-1.22356
117335070	chr7:117335070:A:G	4.50021e-08	-1.40942e-10	-1.00998
117335213	chr7:117335213:A:G	3.71003e-08	-1.40942e-10	-1.20306
117335541	chr7:117335541:T:G	5.11817e-08	-0.881302	-2.66243e-10
117335659	chr7:117335659:AT:A	2.96959e-08	-1.29562	-0.130059
117335700	chr7:117335700:A:G	3.76119e-08	-1.18936	-2.66243e-10
117335867	chr7:117335867:C:A	3.69247e-08	-1.40942e-10	-1.2078
117336265	chr7:117336265:C:A	3.71257e-08	-1.40942e-10	-1.20238
117336370	chr7:117336370:C:T	4.265e-08	-1.40942e-10	-1.06366
117336533	chr7:117336533:T:C	6.11289e-08	-1.07608	0.372381
117336738	chr7:117336738:G:T	3.72042e-08	-1.40942e-10	-1.20026
117337116	chr7:117337116:T:C	3.66972e-08	-1.40942e-10	-1.21398
117337327	chr7:117337327:G:A	3.76629e-08	-1.40942e-10	-1.18801
117338105	chr7:117338105:G:T	3.66382e-08	-1.40942e-10	-1.21559
117338205	chr7:117338205:C:G	3.72581e-08	-1.40942e-10	-1.19882
117338252	chr7:117338252:G:T	3.68589e-08	-1.40942e-10	-1.20959
117338312	chr7:117338312:C:G	4.23219e-08	-1.40942e-10	-1.07138
117338611	chr7:117338611:A:T	4.22814e-08	-1.40942e-10	-1.07234
117338880	chr7:117338880:A:G	3.63707e-08	-1.40942e-10	-1.22292
117339015	chr7:117339015:C:T	3.70645e-08	-1.40942e-10	-1.20402
117339026	chr7:117339026:T:G	3.62367e-08	-1.40942e-10	-1.22661
117339401	chr7:117339401:G:T	5.62815e-08	-1.40942e-10	-0.786319
117340276	chr7:117340276:A:G	3.96492e-08	-1.13661	-2.66243e-10
117340338	chr7:117340338:T:C	3.53336e-08	-1.25185	-2.66243e-10
117340523	chr7:117340523:T:A	9.684e-09	-1.66312	-0.883094
117340715	chr7:117340715:A:C	1.30569e-08	-1.50495	-0.742424
117340904	chr7:117340904:A:G	4.03327e-08	-1.40942e-10	-1.11952
117341322	chr7:117341322:A:C	2.43091e-08	-1.62583	-2.66243e-10
117341625	chr7:117341625:A:C	3.62292e-08	-1.40942e-10	-1.22682
117342340	chr7:117342340:T:C	3.7672e-08	-1.40942e-10	-1.18777
117342720	chr7:117342720:T:G	3.65854e-08	-1.40942e-10	-1.21703
117342853	chr7:117342853:G:A	8.24944e-09	-1.67871	-1.02782
117343029	chr7:117343029:T:C	9.592e-09	-1.67699	-0.878761
117343279	chr7:117343279:G:A	4.204e-08	-1.40942e-10	-1.07806
117343527	chr7:117343527:T:G	1.36867e-07	-1.40942e-10	0.102326
117344692	chr7:117344692:A:G	4.85914e-08	-1.62992	0.696684
117345036	chr7:117345036:T:C	1.04658e-08	-1.67007	-0.798502
117345418	chr7:117345418:G:T	3.70947e-08	-1.40942e-10	-1.20321
117345442	chr7:117345442:G:A	1.70074e-07	-1.40942e-10	0.31955
117345479	chr7:117345479:C:T	3.71363e-08	-1.40942e-10	-1.20209
117345718	chr7:117345718:A:G	3.68498e-08	-1.40942e-10	-1.20983
117345790	chr7:117345790:G:A	3.75289e-08	-1.40942e-10	-1.19157
117346144	chr7:117346144:G:T	1.64652e-07	-1.40942e-10	0.287148
117346173	chr7:117346173:A:G	3.92571e-08	-1.40942e-10	-1.14655
117347027	chr7:117347027:C:T	3.72149e-08	-1.40942e-10	-1.19998
117347793	chr7:117347793:G:A	4.26727e-08	-1.40942e-10	-1.06313
117347797	chr7:117347797:T:C	6.60967e-08	-1.40942e-10	-0.625565
117347827	chr7:117347827:T:A	3.79315e-08	-1.40942e-10	-1.1809
117347856	chr7:117347856:C:T	4.31785e-08	-1.05134	-2.66243e-10
117348389	chr7:117348389:C:G	3.86349e-08	-1.40942e-10	-1.16253
117348422	chr7:117348422:C:T	3.98595e-08	-1.40942e-10	-1.13132
117349038	chr7:117349038:A:G	3.62397e-08	-1.40942e-10	-1.22653
117349665	chr7:117349665:A:AT	3.69947e-08	-1.40942e-10	-1.20591
117349994	chr7:117349994:T:C	3.87498e-08	-1.12681	-0.0327514
117350010	chr7:117350010:C:T	1.21118e-08	-1.37572	-0.946788
117350534	chr7:117350534:A:G	3.87546e-08	-1.40942e-10	-1.15943
117350931	chr7:117350931:A:G	2.70757e-08	-1.51805	-2.66243e-10
117351647	chr7:117351647:A:G	3.71813e-08	-1.26534	0.064463
117351723	chr7:117351723:C:T	4.66233e-08	-1.40942e-10	-0.974583
117352022	chr7:117352022:A:G	4.00596e-08	-1.40942e-10	-1.12632
117352178	chr7:117352178:C:T	3.73153e-08	-1.40942e-10	-1.19728
117352656	chr7:117352656:T:C	1.58901e-07	-1.40942e-10	0.251599
117352941	chr7:117352941:A:C	8.84407e-08	-1.40942e-10	-0.334352
117353104	chr7:117353104:C:T	4.22046e-08	-1.40942e-10	-1.07415
117353483	chr7:117353483:G:T	1.57703e-07	-1.40942e-10	0.244032
117353666	chr7:117353666:A:G	4.00983e-08	-1.40942e-10	-1.12535
117354046	chr7:117354046:A:C	2.92592e-08	-1.44049	-2.66243e-10
117354771	chr7:117354771:A:C	3.69825e-08	-1.40942e-10	-1.20624
117354920	chr7:117354920:G:A	3.72725e-08	-1.40942e-10	-1.19843
117354975	chr7:117354975:C:A	3.78721e-08	-1.40942e-10	-1.18247
117355069	chr7:117355069:A:C	3.74932e-08	-1.40942e-10	-1.19253
117355151	chr7:117355151:C:A	3.69666e-08	-1.40942e-10	-1.20667
117355507	chr7:117355507:G:A	3.67122e-08	-1.40942e-10	-1.21358
117355755	chr7:117355755:T:C	3.26583e-08	-1.33058	-2.66243e-10
117356157	chr7:117356157:T:C	2.30182e-08	-1.6804	-2.66243e-10
117356519	chr7:117356519:G:T	3.69371e-08	-1.40942e-10	-1.20747
117357626	chr7:117357626:TTG:T	3.70438e-08	-1.40942e-10	-1.20458
117358039	chr7:117358039:C:A	9.41915e-08	-1.40942e-10	-0.271354
117358074	chr7:117358074:A:G	3.81192e-08	-1.40942e-10	-1.17597
117358122	chr7:117358122:C:T	1.65225e-08	-1.68044	-0.331517
117358329	chr7:117358329:CCTTA:C	3.92649e-08	-1.40942e-10	-1.14635
117358726	chr7:117358726:T:C	4.20775e-08	-1.40942e-10	-1.07717
117358828	chr7:117358828:G:A	1.67632e-08	-1.67695	-0.320546
117359168	chr7:117359168:T:C	3.76449e-08	-1.40942e-10	-1.18849
117359619	chr7:117359619:C:T	3.73245e-08	-1.40942e-10	-1.19703
117360041	chr7:117360041:C:T	3.67276e-08	-1.40942e-10	-1.21315
117360907	chr7:117360907:G:A	3.08893e-08	-1.38627	-2.66243e-10
117360980	chr7:117360980:A:T	3.67164e-08	-1.40942e-10	-1.21346
117361044	chr7:117361044:T:A	3.6337e-08	-1.40942e-10	-1.22385
117361066	chr7:117361066:C:T	3.70984e-08	-1.40942e-10	-1.20311
117361312	chr7:117361312:G:T	1.53523e-07	-1.6411	1.85827
117361861	chr7:117361861:G:A	2.91575e-08	-1.44397	-2.66243e-10
117362170	chr7:117362170:A:G	3.78306e-08	-1.40942e-10	-1.18357
117362569	chr7:117362569:C:CA	3.6812e-08	-1.40942e-10	-1.21086
117362780	chr7:117362780:G:A	3.47567e-08	-1.26831	-2.66243e-10
117362941	chr7:117362941:T:C	1.58086e-07	-1.40942e-10	0.246455
117362944	chr7:117362944:T:C	1.62997e-08	-1.58213	-0.443404
117366411	chr7:117366411:G:A	3.83134e-08	-1.40942e-10	-1.17089
117366846	chr7:117366846:G:A	5.66388e-08	-1.40942e-10	-0.77999
117367606	chr7:117367606:C:T	3.80697e-08	-1.40942e-10	-1.17727
117367881	chr7:117367881:C:T	2.34963e-08	-1.65984	-2.66243e-10
117368413	chr7:117368413:A:G	3.66811e-08	-1.40942e-10	-1.21442
117369088	chr7:117369088:G:T	2.49175e-08	-1.60111	-2.66243e-10
117369736	chr7:117369736:C:T	3.65374e-08	-1.40942e-10	-1.21835
117369808	chr7:117369808:T:C	3.65522e-08	-1.40942e-10	-1.21794
117370285	chr7:117370285:G:A	1.07997e-07	-1.40942e-10	-0.13458
117370302	chr7:117370302:C:T	2.86829e-08	-1.66106	0.20068
117370364	chr7:117370364:C:T	3.68468e-08	-1.40942e-10	-1.20991
117371969	chr7:117371969:G:A	2.26475e-07	-1.67741	2.28336
117372187	chr7:117372187:A:G	5.95598e-08	-1.20288	0.473172
117372720	chr7:117372720:T:C	5.14718e-08	-1.08733	0.211684
117372844	chr7:117372844:T:C	9.4306e-09	-1.40829	-1.16444
117373718	chr7:117373718:T:C	3.62285e-08	-1.40942e-10	-1.22684
117373748	chr7:117373748:G:A	3.68788e-08	-1.40942e-10	-1.20905
117374005	chr7:117374005:G:T	5.1298e-08	-1.40942e-10	-0.879032
117374018	chr7:117374018:A:G	4.32833e-08	-1.60892	0.560004
117374065	chr7:117374065:A:AAT	3.65925e-08	-1.40942e-10	-1.21684
117374333	chr7:117374333:C:T	9.3397e-09	-1.67754	-0.904867
117374969	chr7:117374969:C:T	9.18557e-08	-1.40942e-10	-0.296465
117375342	chr7:117375342:T:C	4.19734e-08	-1.40942e-10	-1.07965
117375526	chr7:117375526:G:A	6.2845e-08	-1.40942e-10	-0.676012
```
