## Supplementary material for "Characterization of shared and ancestry-specific signals driving complex traits using multi-ancestry fine-mapping": susiex_nc2.cs80.cs

```
CS_ID	SNP	BP	REF_ALLELE	ALT_ALLELE	REF_FRQ	BETA	SE	-LOG10P	CS_PIP	OVRL_PIP
1	chr7:116894693:T:C	116894693	C,C	T,T	1,1	inf,inf	inf,inf	6.80868,2.25097	0.132571	0.132571
1	chr7:116888186:C:T	116888186	T,T	C,C	1,1	inf,inf	inf,inf	6.87377,2.17694	0.131707	0.131707
1	chr7:116882261:T:A	116882261	A,A	T,T	1,1	inf,inf	inf,inf	6.82926,2.1263	0.108573	0.108573
1	chr7:116875727:A:T	116875727	T,T	A,A	1,1	inf,inf	inf,inf	6.25327,2.5525	0.0710922	0.0710922
1	chr7:116917885:C:T	116917885	T,T	C,C	1,1	inf,inf	inf,inf	6.6695,2.05965	0.0690717	0.0690717
1	chr7:116897484:T:C	116897484	C,C	T,T	1,1	inf,inf	inf,inf	6.70224,1.98955	0.0649327	0.0649327
1	chr7:116893150:A:G	116893150	G,G	A,A	1,1	inf,inf	inf,inf	6.73945,1.93145	0.0630861	0.0630861
1	chr7:116882353:A:T	116882353	T,T	A,A	1,1	inf,inf	inf,inf	6.61119,2.0337	0.0580476	0.0580476
1	chr7:116883490:C:G	116883490	G,G	C,C	1,1	inf,inf	inf,inf	6.60589,2.00852	0.0547057	0.0547057
1	chr7:116890809:A:G	116890809	G,G	A,A	1,1	inf,inf	inf,inf	6.58592,1.95235	0.0471325	0.0471325
```
