## Supplementary material for "Characterization of shared and ancestry-specific signals driving complex traits using multi-ancestry fine-mapping": susiex_nc2.cs80.snp

```
BP	SNP	PIP(CS1)	LogBF(CS1,Pop1)	LogBF(CS1,Pop2)
116375811	chr7:116375811:G:T	7.97709e-09	-1.48264	-1.20453
116375812	chr7:116375812:C:T	7.89115e-09	-1.49326	-1.20475
116376022	chr7:116376022:T:C	1.99431e-08	-1.23142	-0.539446
116376598	chr7:116376598:C:A	4.16131e-08	-1.40942e-10	-1.03533
116377367	chr7:116377367:T:TA	6.64564e-09	-1.65508	-1.2147
116377385	chr7:116377385:A:T	2.56475e-08	-1.5193	-2.66243e-10
116377734	chr7:116377734:A:G	2.27577e-08	-0.549491	-1.08935
116377763	chr7:116377763:A:G	4.10181e-08	-1.40942e-10	-1.04973
116377924	chr7:116377924:G:T	8.04366e-09	-1.53582	-1.14304
116377976	chr7:116377976:G:A	4.52774e-08	-1.40942e-10	-0.950939
116378125	chr7:116378125:G:T	2.22479e-08	-0.579621	-1.08188
116378590	chr7:116378590:C:T	3.50504e-08	-1.40942e-10	-1.20696
116378704	chr7:116378704:A:G	3.84105e-08	-1.40942e-10	-1.11542
116378799	chr7:116378799:T:C	2.75302e-08	-0.499235	-0.949231
116378828	chr7:116378828:G:A	3.50022e-08	-1.40942e-10	-1.20834
116379298	chr7:116379298:G:A	2.8449e-08	-0.425305	-0.99033
116379523	chr7:116379523:G:A	4.55613e-08	-1.40942e-10	-0.944689
116379633	chr7:116379633:T:TA	2.12528e-08	-0.662332	-1.04493
116380947	chr7:116380947:C:A	4.21717e-08	-1.40942e-10	-1.022
116381226	chr7:116381226:G:T	3.87989e-08	-1.40942e-10	-1.10535
116381814	chr7:116381814:C:T	9.8426e-07	2.12814	-2.66243e-10
116382220	chr7:116382220:G:A	4.12173e-08	-1.40942e-10	-1.04489
116382297	chr7:116382297:G:A	6.67391e-09	-1.64709	-1.21846
116382469	chr7:116382469:T:G	2.82286e-08	-0.286813	-1.1366
116382484	chr7:116382484:T:C	1.58348e-08	-1.0563	-0.945236
116383128	chr7:116383128:G:A	2.17268e-07	-1.40942e-10	0.617382
116383272	chr7:116383272:C:T	3.59489e-08	-1.40942e-10	-1.18165
116384107	chr7:116384107:ACTTAT:A	6.85401e-09	-1.61678	-1.22214
116384579	chr7:116384579:C:T	3.4554e-08	-1.40942e-10	-1.22122
116384901	chr7:116384901:G:A	1.37098e-07	-1.40942e-10	0.156947
116385238	chr7:116385238:G:A	1.61997e-07	0.323829	-2.66243e-10
116385794	chr7:116385794:C:T	3.92555e-08	-1.40942e-10	-1.09366
116385916	chr7:116385916:A:T	3.92615e-08	-1.40942e-10	-1.0935
116386011	chr7:116386011:C:T	4.46923e-08	-1.40942e-10	-0.963947
116386891	chr7:116386891:C:T	3.78229e-08	-1.40942e-10	-1.13083
116387378	chr7:116387378:G:A	3.78448e-08	-1.40942e-10	-1.13025
116387854	chr7:116387854:G:A	3.94716e-08	-1.40942e-10	-1.08817
116388265	chr7:116388265:T:G	3.44186e-08	-1.40942e-10	-1.22515
116388501	chr7:116388501:G:A	4.4258e-08	-0.534869	-0.438844
116388756	chr7:116388756:T:A	4.44364e-08	-1.40942e-10	-0.96969
116388869	chr7:116388869:C:T	2.38365e-08	-1.11968	-0.47285
116389346	chr7:116389346:C:T	3.98144e-08	-1.40942e-10	-1.07952
116389630	chr7:116389630:C:T	4.20321e-08	-1.40942e-10	-1.02532
116390017	chr7:116390017:G:A	3.92602e-08	-1.40942e-10	-1.09354
116390068	chr7:116390068:C:T	2.6902e-08	-1.47155	-2.66243e-10
116390357	chr7:116390357:A:C	3.88148e-08	-1.40942e-10	-1.10495
116390365	chr7:116390365:A:C	3.94089e-08	-1.40942e-10	-1.08976
116390540	chr7:116390540:C:T	1.44273e-07	-1.40942e-10	0.20796
116390731	chr7:116390731:A:G	2.34464e-08	-1.60903	-2.66243e-10
116390740	chr7:116390740:T:G	2.70952e-08	-0.240709	-1.22368
116390860	chr7:116390860:AT:A	2.24239e-08	-1.18844	-0.465177
116391010	chr7:116391010:T:C	3.35091e-08	-1.25193	-2.66243e-10
116391261	chr7:116391261:T:C	3.44182e-08	-1.40942e-10	-1.22516
116393943	chr7:116393943:G:A	4.12485e-08	-1.40942e-10	-1.04413
116393971	chr7:116393971:C:T	3.81428e-08	-1.40942e-10	-1.12241
116394169	chr7:116394169:T:C	4.888e-08	-1.40942e-10	-0.874381
116394790	chr7:116394790:C:T	3.21715e-08	-1.08144	-0.211232
116394903	chr7:116394903:A:G	3.49931e-08	-1.40942e-10	-1.2086
116394973	chr7:116394973:A:G	5.25801e-08	-1.40942e-10	-0.80141
116395159	chr7:116395159:T:C	2.55754e-08	-1.52212	-2.66243e-10
116395390	chr7:116395390:C:T	6.79845e-09	-1.66176	-1.18529
116395445	chr7:116395445:GAAAC:G	9.7258e-08	-1.40942e-10	-0.186381
116395467	chr7:116395467:G:A	7.43776e-09	-1.67512	-1.08206
116395671	chr7:116395671:A:G	1.15768e-08	-1.61718	-0.697564
116395827	chr7:116395827:G:C	3.52764e-08	-1.40942e-10	-1.20053
116396106	chr7:116396106:T:C	1.509e-08	-1.5867	-0.463015
116396487	chr7:116396487:G:A	3.53088e-08	-1.40942e-10	-1.19962
116397033	chr7:116397033:ACT:A	4.99884e-08	-1.40942e-10	-0.851958
116397504	chr7:116397504:T:C	3.4403e-08	-1.40942e-10	-1.2256
116398116	chr7:116398116:G:A	3.79506e-08	-1.40942e-10	-1.12746
116398305	chr7:116398305:A:T	2.24826e-08	-1.65101	-2.66243e-10
116398408	chr7:116398408:T:A	6.43348e-08	-1.40942e-10	-0.599648
116399000	chr7:116399000:T:C	3.8492e-08	-1.40942e-10	-1.1133
116399864	chr7:116399864:C:T	3.35613e-08	-0.0365276	-1.21385
116400222	chr7:116400222:G:A	3.64405e-08	-1.40942e-10	-1.16807
116400485	chr7:116400485:T:C	1.15306e-08	-1.58005	-0.738686
116400658	chr7:116400658:T:C	2.73992e-08	-0.825803	-0.627432
116400774	chr7:116400774:C:G	5.32056e-08	-0.118243	-0.67134
116401012	chr7:116401012:C:T	8.82931e-08	-1.40942e-10	-0.283086
116402219	chr7:116402219:T:C	3.67238e-08	-1.40942e-10	-1.16032
116402368	chr7:116402368:G:A	6.50765e-09	-1.68029	-1.21048
116402440	chr7:116402440:T:C	3.55863e-08	-1.40942e-10	-1.19179
116403046	chr7:116403046:G:A	1.96937e-08	-0.666162	-1.11729
116403086	chr7:116403086:A:T	3.85122e-08	-1.40942e-10	-1.11277
116403470	chr7:116403470:A:G	1.49999e-08	-1.56393	-0.491776
116404183	chr7:116404183:C:T	3.80187e-08	-1.40942e-10	-1.12567
116404434	chr7:116404434:G:A	3.46774e-08	-1.40942e-10	-1.21766
116404512	chr7:116404512:A:G	1.4601e-08	-0.930216	-1.15244
116404621	chr7:116404621:C:T	3.11208e-08	-1.32587	-2.66243e-10
116405026	chr7:116405026:T:TG	7.16953e-08	-1.40942e-10	-0.491323
116405785	chr7:116405785:C:A	2.34621e-08	-1.60836	-2.66243e-10
116405786	chr7:116405786:C:A	2.35646e-08	-1.604	-2.66243e-10
116405849	chr7:116405849:T:C	5.74823e-08	-0.71227	-2.66243e-10
116406826	chr7:116406826:A:G	7.47587e-08	-1.40942e-10	-0.449483
116407068	chr7:116407068:T:C	2.29659e-08	-1.62974	-2.66243e-10
116407136	chr7:116407136:G:A	2.39571e-08	-0.948016	-0.639467
116408003	chr7:116408003:G:A	6.8668e-08	-1.40942e-10	-0.534465
116408989	chr7:116408989:C:A	3.50612e-08	-1.40942e-10	-1.20665
116409015	chr7:116409015:G:A	2.18534e-08	-1.67939	-2.66243e-10
116409155	chr7:116409155:C:T	4.91697e-08	-1.40942e-10	-0.86847
116409415	chr7:116409415:G:A	3.52165e-08	-1.40942e-10	-1.20223
116409531	chr7:116409531:C:T	4.28696e-08	-1.40942e-10	-1.00559
116409813	chr7:116409813:G:A	4.09822e-08	-0.31701	-0.7336
116409923	chr7:116409923:T:C	1.60493e-08	-1.32902	-0.659065
116409924	chr7:116409924:G:A	6.09037e-08	-1.40942e-10	-0.654454
116409935	chr7:116409935:G:A	1.58465e-08	-1.32192	-0.678886
116409938	chr7:116409938:C:A	1.5724e-08	-1.32434	-0.684226
116409941	chr7:116409941:T:A	1.25242e-08	-1.07593	-1.16015
116410476	chr7:116410476:T:A	4.31331e-08	-1.40942e-10	-0.999458
116410481	chr7:116410481:T:C	4.10247e-08	-0.234457	-0.815117
116410539	chr7:116410539:G:A	1.74557e-08	-1.51698	-0.387104
116410692	chr7:116410692:A:G	8.6261e-09	-1.43135	-1.17761
116410747	chr7:116410747:T:C	3.43629e-08	-1.40942e-10	-1.22677
116410754	chr7:116410754:C:T	1.57801e-08	-0.906224	-1.09877
116410787	chr7:116410787:C:T	4.46284e-08	-1.40942e-10	-0.965378
116411320	chr7:116411320:A:C	3.98525e-08	-1.40942e-10	-1.07856
116411367	chr7:116411367:G:A	3.99658e-08	-1.40942e-10	-1.07572
116411411	chr7:116411411:A:AAT	9.78789e-08	-1.40942e-10	-0.180017
116411502	chr7:116411502:A:G	2.35711e-08	-1.60373	-2.66243e-10
116412008	chr7:116412008:A:G	3.47881e-08	-1.40942e-10	-1.21447
116412489	chr7:116412489:C:A	4.12794e-08	-1.40942e-10	-1.04339
116412491	chr7:116412491:G:A	1.17224e-07	0.000335604	-2.66243e-10
116412573	chr7:116412573:C:T	3.78961e-08	-0.351136	-0.777764
116413793	chr7:116413793:G:T	3.7887e-08	-1.40942e-10	-1.12914
116414790	chr7:116414790:C:T	2.89966e-08	-1.39657	-2.66243e-10
116415215	chr7:116415215:T:C	6.09653e-08	-1.40942e-10	-0.653443
116415256	chr7:116415256:AG:A	3.88602e-08	-1.40942e-10	-1.10378
116415474	chr7:116415474:C:T	7.43782e-09	-1.55225	-1.20492
116415561	chr7:116415561:C:A	3.85198e-08	-1.40942e-10	-1.11258
116416279	chr7:116416279:G:A	3.48068e-08	-1.21394	-2.66243e-10
116416974	chr7:116416974:A:G	1.29414e-08	-1.07356	-1.12975
116417060	chr7:116417060:T:A	9.15496e-08	-1.40942e-10	-0.246867
116417599	chr7:116417599:C:A	9.09864e-08	-1.40942e-10	-0.253038
116417651	chr7:116417651:T:G	6.70256e-09	-1.67751	-1.18375
116417751	chr7:116417751:T:A	2.43786e-08	-1.57004	-2.66243e-10
116417783	chr7:116417783:A:G	7.43319e-09	-1.64269	-1.11511
116417842	chr7:116417842:CACAG:C	7.55319e-08	-0.439193	-2.66243e-10
116418043	chr7:116418043:C:T	3.59225e-08	-1.40942e-10	-1.18238
116418805	chr7:116418805:A:G	2.64942e-08	-1.32411	-0.162709
116419322	chr7:116419322:C:T	4.12562e-08	-1.40942e-10	-1.04395
116419815	chr7:116419815:G:A	3.56999e-08	-1.40942e-10	-1.1886
116420268	chr7:116420268:A:C	3.82976e-08	-1.40942e-10	-1.11836
116421517	chr7:116421517:T:A	5.74944e-08	-1.40942e-10	-0.71206
116421877	chr7:116421877:C:T	3.54875e-08	-1.40942e-10	-1.19457
116422635	chr7:116422635:A:T	3.66354e-08	-1.40942e-10	-1.16273
116423348	chr7:116423348:A:G	1.21519e-08	-1.11915	-1.14711
116423421	chr7:116423421:A:T	3.44e-08	-1.40942e-10	-1.22569
116423466	chr7:116423466:G:T	1.211e-08	-1.12705	-1.14266
116424006	chr7:116424006:G:A	9.13411e-08	-1.40942e-10	-0.249147
116424039	chr7:116424039:A:G	9.10206e-08	-1.40942e-10	-0.252662
116424099	chr7:116424099:G:T	4.73557e-08	-1.40942e-10	-0.90606
116424349	chr7:116424349:G:A	3.67323e-08	-1.40942e-10	-1.16009
116424367	chr7:116424367:A:G	8.71357e-08	-1.40942e-10	-0.296281
116425060	chr7:116425060:G:T	4.41209e-08	-1.40942e-10	-0.976814
116425214	chr7:116425214:T:C	1.50406e-07	-1.40942e-10	0.249591
116425790	chr7:116425790:G:A	3.81008e-08	-1.40942e-10	-1.12351
116426379	chr7:116426379:A:C	1.35635e-08	-1.09222	-1.06414
116427121	chr7:116427121:G:A	1.40762e-08	-1.09521	-1.02406
116427695	chr7:116427695:T:C	2.43682e-08	-1.57047	-2.66243e-10
116427829	chr7:116427829:T:C	1.70802e-08	-1.6804	-0.245429
116427882	chr7:116427882:C:T	6.44889e-08	-1.40942e-10	-0.597255
116428922	chr7:116428922:A:T	1.38596e-08	-1.07102	-1.06374
116429314	chr7:116429314:T:C	1.73263e-08	-0.690915	-1.22061
116429724	chr7:116429724:C:A	3.12565e-08	-1.32152	-2.66243e-10
116429921	chr7:116429921:G:C	2.74677e-08	-1.26748	-0.183256
116429945	chr7:116429945:T:C	1.20032e-08	-1.09248	-1.1861
116430112	chr7:116430112:T:C	1.15955e-08	-1.12579	-1.18734
116430115	chr7:116430115:T:G	9.54788e-09	-1.28064	-1.22679
116430211	chr7:116430211:T:C	4.22484e-08	-1.40942e-10	-1.02018
116430242	chr7:116430242:G:C	2.29841e-08	-1.62894	-2.66243e-10
116430404	chr7:116430404:C:T	3.49955e-08	-1.40942e-10	-1.20853
116430867	chr7:116430867:A:G	4.97268e-08	-1.40942e-10	-0.857204
116431331	chr7:116431331:A:G	3.69996e-08	-1.40942e-10	-1.15284
116431824	chr7:116431824:G:T	8.33896e-08	-1.40942e-10	-0.340224
116432180	chr7:116432180:T:C	4.99307e-08	-1.40942e-10	-0.853112
116432285	chr7:116432285:A:G	5.35591e-08	-1.40942e-10	-0.782962
116432306	chr7:116432306:G:A	2.2679e-08	-1.64231	-2.66243e-10
116432408	chr7:116432408:C:T	8.71381e-08	-1.40942e-10	-0.296254
116432781	chr7:116432781:A:G	1.28369e-08	-1.14633	-1.06509
116432976	chr7:116432976:G:A	7.86332e-08	-1.40942e-10	-0.398954
116433096	chr7:116433096:T:G	1.13523e-08	-1.14139	-1.19294
116433238	chr7:116433238:A:G	1.35163e-08	-1.004	-1.15586
116433443	chr7:116433443:C:T	8.77832e-08	-1.40942e-10	-0.288878
116433513	chr7:116433513:C:T	2.51711e-08	-1.27375	-0.264302
116433830	chr7:116433830:G:A	5.13414e-08	-1.40942e-10	-0.825251
116434294	chr7:116434294:T:C	4.2786e-08	-1.40942e-10	-1.00754
116434599	chr7:116434599:C:G	8.79312e-08	-1.40942e-10	-0.287193
116435397	chr7:116435397:T:C	2.59702e-08	-1.28045	-0.22635
116435502	chr7:116435502:A:G	5.0741e-08	-1.40942e-10	-0.837013
116436177	chr7:116436177:C:T	4.99684e-08	-1.40942e-10	-0.852358
116436263	chr7:116436263:T:C	1.2945e-08	-1.03677	-1.16627
116436388	chr7:116436388:C:T	3.67548e-08	-1.40942e-10	-1.15948
116436389	chr7:116436389:C:A	4.42848e-08	0.229606	-1.20271
116436739	chr7:116436739:C:T	4.99215e-08	-1.40942e-10	-0.853296
116438029	chr7:116438029:C:T	4.19937e-08	-1.40942e-10	-1.02623
116438041	chr7:116438041:G:A	4.68967e-08	-1.40942e-10	-0.9158
116438328	chr7:116438328:T:A	4.16018e-08	-0.490674	-0.54493
116438352	chr7:116438352:T:A	4.12993e-08	-0.337004	-0.705899
116438385	chr7:116438385:G:C	8.98699e-08	-1.40942e-10	-0.265385
116438707	chr7:116438707:A:G	9.07205e-08	-1.40942e-10	-0.255965
116439182	chr7:116439182:G:A	2.06058e-08	-1.16949	-0.568684
116439657	chr7:116439657:C:T	4.17058e-08	-0.473599	-0.559507
116440229	chr7:116440229:T:G	4.71177e-08	-1.40942e-10	-0.911099
116441067	chr7:116441067:T:C	9.46491e-09	-1.28931	-1.22685
116441392	chr7:116441392:T:C	3.49726e-08	-1.40942e-10	-1.20918
116441414	chr7:116441414:T:A	1.25694e-07	0.0701004	-2.66243e-10
116442184	chr7:116442184:T:A	8.95161e-08	-1.40942e-10	-0.26933
116442237	chr7:116442237:T:C	1.371e-08	-1.00517	-1.14045
116442449	chr7:116442449:TTC:T	8.88156e-08	-1.40942e-10	-0.277186
116442453	chr7:116442453:T:G	4.38454e-08	-1.40942e-10	-0.983078
116442917	chr7:116442917:C:T	5.24661e-08	-1.40942e-10	-0.803581
116443034	chr7:116443034:G:GT	1.34417e-08	-0.990701	-1.17468
116443490	chr7:116443490:C:T	4.42152e-08	-0.321593	-0.653086
116444313	chr7:116444313:T:C	2.48452e-08	-1.2973	-0.253783
116444585	chr7:116444585:A:G	3.74846e-08	-1.40942e-10	-1.13982
116444663	chr7:116444663:C:T	1.49855e-08	-0.933219	-1.12345
116445521	chr7:116445521:TTAAA:T	4.60752e-08	-1.40942e-10	-0.933473
116445675	chr7:116445675:G:A	8.40988e-08	-1.40942e-10	-0.331756
116445876	chr7:116445876:A:G	8.77832e-08	-1.40942e-10	-0.288878
116446091	chr7:116446091:A:G	3.7531e-08	-1.40942e-10	-1.13858
116446374	chr7:116446374:G:T	1.33394e-08	-1.01206	-1.16097
116446426	chr7:116446426:T:C	8.76435e-08	-1.40942e-10	-0.29047
116446662	chr7:116446662:T:C	2.15063e-08	-1.68016	-0.0152459
116447096	chr7:116447096:C:G	7.50974e-09	-1.63506	-1.11249
116447185	chr7:116447185:T:C	3.84137e-08	-1.40942e-10	-1.11533
116447292	chr7:116447292:G:A	9.08643e-09	-1.34372	-1.21325
116447423	chr7:116447423:ACT:A	1.02027e-08	-1.28016	-1.16094
116447463	chr7:116447463:G:A	7.46766e-08	-1.40942e-10	-0.450582
116448247	chr7:116448247:G:A	1.0388e-08	-1.67895	-0.74414
116448484	chr7:116448484:T:C	4.58191e-08	-1.40942e-10	-0.939046
116448494	chr7:116448494:C:T	3.53931e-08	-1.40942e-10	-1.19723
116448549	chr7:116448549:C:T	4.08138e-08	-1.40942e-10	-1.05473
116448667	chr7:116448667:A:G	8.06759e-09	-1.4722	-1.20369
116449130	chr7:116449130:C:A	3.69642e-08	-1.40942e-10	-1.1538
116449193	chr7:116449193:CCTCTTTTCTT:C	2.4759e-08	-1.30187	-0.252688
116449250	chr7:116449250:C:CA	1.19359e-08	-1.22108	-1.06312
116449434	chr7:116449434:T:C	3.44821e-08	-1.40942e-10	-1.22331
116449730	chr7:116449730:C:T	1.2282e-07	-1.40942e-10	0.0469698
116449782	chr7:116449782:G:A	3.47269e-08	-1.40942e-10	-1.21623
116449935	chr7:116449935:T:C	8.32907e-09	-1.49927	-1.14473
116451201	chr7:116451201:C:A	3.05467e-08	-1.34449	-2.66243e-10
116451264	chr7:116451264:T:G	1.28042e-08	-1.1441	-1.06988
116451371	chr7:116451371:G:T	8.97049e-08	-1.40942e-10	-0.267223
116451791	chr7:116451791:C:T	3.5844e-08	-1.40942e-10	-1.18457
116451873	chr7:116451873:C:T	1.03825e-07	-1.40942e-10	-0.121043
116452038	chr7:116452038:A:T	6.52121e-08	-1.40942e-10	-0.586103
116452474	chr7:116452474:C:T	1.50532e-07	-1.40942e-10	0.250429
116452634	chr7:116452634:C:G	4.92231e-08	-1.40942e-10	-0.867384
116452810	chr7:116452810:G:A	1.40576e-08	-0.91051	-1.21008
116452898	chr7:116452898:G:A	9.16085e-08	-0.246224	-2.66243e-10
116453030	chr7:116453030:G:A	1.5901e-07	-1.40942e-10	0.305219
116453769	chr7:116453769:T:C	1.51113e-07	-1.40942e-10	0.254282
116453929	chr7:116453929:A:G	2.21438e-08	-1.38263	-0.283559
116454602	chr7:116454602:T:C	1.71445e-08	-1.66899	-0.253076
116454952	chr7:116454952:A:G	1.39859e-08	-0.913174	-1.21253
116455267	chr7:116455267:C:T	1.03767e-07	-1.40942e-10	-0.121597
116455480	chr7:116455480:A:G	2.61478e-08	-1.49998	-2.66243e-10
116455491	chr7:116455491:T:A	3.64114e-08	-1.40942e-10	-1.16887
116455569	chr7:116455569:A:C	3.59033e-08	-0.357245	-0.825673
116455790	chr7:116455790:A:G	1.49849e-07	-1.40942e-10	0.245881
116455973	chr7:116455973:ACT:A	1.3876e-08	-0.931286	-1.2023
116456199	chr7:116456199:A:G	8.96721e-08	-1.40942e-10	-0.267588
116456244	chr7:116456244:T:C	1.39641e-07	-1.40942e-10	0.175329
116456650	chr7:116456650:G:A	6.26482e-08	-1.40942e-10	-0.626213
116456957	chr7:116456957:A:G	6.81487e-08	-1.40942e-10	-0.542056
116457169	chr7:116457169:C:A	1.2972e-08	-0.987732	-1.21322
116457335	chr7:116457335:T:G	3.46558e-08	-1.40942e-10	-1.21828
116457601	chr7:116457601:A:C	1.39008e-08	-0.909068	-1.22273
116457720	chr7:116457720:G:A	3.61225e-08	-1.40942e-10	-1.17683
116457912	chr7:116457912:C:T	2.42675e-08	-1.57461	-2.66243e-10
116457966	chr7:116457966:C:T	1.02277e-08	-1.67873	-0.759925
116457968	chr7:116457968:A:G	4.78313e-08	-1.40942e-10	-0.896069
116458338	chr7:116458338:T:C	3.47593e-08	-1.40942e-10	-1.2153
116458339	chr7:116458339:C:T	3.50583e-08	-1.40942e-10	-1.20673
116459020	chr7:116459020:C:T	2.44047e-08	-1.56897	-2.66243e-10
116459222	chr7:116459222:AT:A	1.64134e-07	-1.40942e-10	0.336932
116459311	chr7:116459311:T:C	1.24712e-08	-1.28769	-0.952629
116459330	chr7:116459330:C:T	1.00889e-07	-1.40942e-10	-0.149732
116459569	chr7:116459569:A:G	9.09042e-08	-1.40942e-10	-0.253942
116459688	chr7:116459688:C:G	8.87674e-08	-1.40942e-10	-0.277728
116460606	chr7:116460606:T:C	5.07858e-08	-0.291304	-0.544827
116460618	chr7:116460618:C:T	6.61263e-08	-1.40942e-10	-0.572181
116460637	chr7:116460637:A:G	6.14246e-08	-1.40942e-10	-0.645938
116460644	chr7:116460644:G:A	3.29416e-08	-0.351296	-0.917715
116460790	chr7:116460790:G:T	3.50652e-08	-0.365676	-0.840863
116461025	chr7:116461025:A:G	3.63023e-08	-0.0689936	-1.10287
116461207	chr7:116461207:A:C	2.43179e-08	-1.32853	-0.244008
116461534	chr7:116461534:G:A	3.38495e-08	-0.467332	-0.774492
116462227	chr7:116462227:A:G	4.0984e-08	-1.40942e-10	-1.05057
116462670	chr7:116462670:A:C	3.12693e-08	-0.566955	-0.754155
116463087	chr7:116463087:C:T	3.31417e-08	-0.501503	-0.761451
116463249	chr7:116463249:A:G	3.17023e-08	-0.531238	-0.776121
116463724	chr7:116463724:A:G	3.9624e-08	-1.30355	0.219233
116463800	chr7:116463800:A:G	3.57762e-08	-1.40942e-10	-1.18647
116463991	chr7:116463991:C:T	2.78329e-08	-0.690961	-0.746568
116464400	chr7:116464400:G:A	3.10377e-08	-0.473476	-0.85507
116464404	chr7:116464404:G:A	2.86954e-08	-0.60943	-0.79758
116464813	chr7:116464813:T:A	3.12413e-08	-0.545444	-0.776565
116464857	chr7:116464857:C:G	2.97738e-08	-0.594751	-0.77537
116464941	chr7:116464941:T:C	5.10303e-08	-1.40942e-10	-0.831329
116465567	chr7:116465567:T:C	3.45845e-08	-1.40942e-10	-1.22034
116465862	chr7:116465862:G:A	7.74344e-08	-1.40942e-10	-0.414317
116466231	chr7:116466231:C:G	3.4447e-08	-1.40942e-10	-1.22433
116466306	chr7:116466306:T:C	3.23058e-08	-0.545829	-0.742671
116466307	chr7:116466307:TA:T	3.27545e-08	-0.531552	-0.743155
116466432	chr7:116466432:A:T	5.92204e-08	-1.40942e-10	-0.682482
116466932	chr7:116466932:C:T	3.16441e-08	-0.563818	-0.74538
116467295	chr7:116467295:C:T	1.16202e-07	-1.40942e-10	-0.00842121
116467332	chr7:116467332:G:A	2.93388e-08	-1.34496	-0.0398739
116467765	chr7:116467765:C:A	9.78979e-08	-1.40942e-10	-0.179823
116467909	chr7:116467909:T:C	3.20538e-08	-0.549323	-0.747011
116468228	chr7:116468228:A:T	6.30033e-08	-1.40942e-10	-0.620561
116468435	chr7:116468435:A:G	3.20147e-08	-0.552109	-0.745445
116468569	chr7:116468569:G:C	7.9251e-09	-1.57853	-1.11518
116468604	chr7:116468604:A:G	1.7738e-08	-1.25213	-0.635913
116468714	chr7:116468714:CCTTCCTTCCTTCCTTCCTTG:C	3.75357e-08	-1.40942e-10	-1.13846
116468965	chr7:116468965:A:G	3.26548e-08	-0.541559	-0.736197
116469008	chr7:116469008:T:G	3.21256e-08	-0.545787	-0.748307
116469073	chr7:116469073:G:A	8.71801e-08	-1.40942e-10	-0.295772
116469124	chr7:116469124:G:A	5.03129e-08	-1.40942e-10	-0.845486
116469239	chr7:116469239:G:A	3.31967e-08	-0.567078	-0.694219
116469662	chr7:116469662:T:G	3.37914e-08	-0.543478	-0.700063
116469758	chr7:116469758:T:C	5.10303e-08	-1.40942e-10	-0.831329
116470015	chr7:116470015:C:A	3.04521e-08	-0.597364	-0.750229
116470440	chr7:116470440:GT:G	6.36549e-08	-0.585583	-0.0246894
116470479	chr7:116470479:C:T	3.75959e-08	-1.40942e-10	-1.13685
116470678	chr7:116470678:C:T	3.17259e-08	-0.568587	-0.738027
116470714	chr7:116470714:C:T	3.1014e-08	-0.59128	-0.738027
116471024	chr7:116471024:G:T	6.05862e-08	-0.627712	-0.0319695
116471640	chr7:116471640:T:C	3.46069e-08	-1.40942e-10	-1.21969
116471834	chr7:116471834:T:A	1.5034e-08	-0.837398	-1.21603
116471941	chr7:116471941:C:T	1.07545e-07	-1.40942e-10	-0.0858354
116472248	chr7:116472248:T:C	1.08624e-07	-1.40942e-10	-0.0758513
116472396	chr7:116472396:C:T	2.11456e-08	-1.1935	-0.518818
116472508	chr7:116472508:G:A	3.22507e-08	-0.55382	-0.736388
116472649	chr7:116472649:C:G	3.53776e-08	-1.40942e-10	-1.19767
116472877	chr7:116472877:A:G	2.06335e-06	-1.40942e-10	2.86834
116473053	chr7:116473053:G:C	6.58321e-08	-0.60955	0.0329092
116473277	chr7:116473277:C:T	5.59746e-08	-1.40942e-10	-0.73885
116473290	chr7:116473290:A:C	3.12623e-08	-0.555661	-0.765675
116473560	chr7:116473560:A:T	4.51937e-08	-1.40942e-10	-0.952791
116473609	chr7:116473609:T:C	3.06012e-08	-0.609666	-0.733044
116473690	chr7:116473690:C:G	6.13301e-08	-0.66721	0.0197317
116473905	chr7:116473905:T:C	9.05416e-09	-1.43721	-1.12332
116474012	chr7:116474012:G:A	3.2395e-08	-0.545015	-0.740729
116474220	chr7:116474220:C:T	2.92341e-08	-0.618531	-0.769879
116474595	chr7:116474595:G:A	4.35099e-08	-1.40942e-10	-0.990759
116474888	chr7:116474888:T:G	3.1298e-08	-0.560245	-0.759948
116475068	chr7:116475068:G:A	9.75972e-08	-0.182899	-2.66243e-10
116475150	chr7:116475150:T:C	4.20539e-08	-1.40942e-10	-1.0248
116475450	chr7:116475450:G:A	2.46601e-08	-1.55856	-2.66243e-10
116475620	chr7:116475620:GT:G	1.53895e-08	-0.936841	-1.09322
116475752	chr7:116475752:C:T	5.54819e-08	-1.40942e-10	-0.747691
116475798	chr7:116475798:G:T	3.54758e-08	-1.40942e-10	-1.1949
116475900	chr7:116475900:G:A	2.66829e-08	-0.714198	-0.765529
116476210	chr7:116476210:G:A	6.488e-08	-0.621161	0.029953
116476633	chr7:116476633:C:T	3.24779e-08	-0.545159	-0.738027
116476739	chr7:116476739:G:A	7.8866e-09	-1.57203	-1.12656
116476881	chr7:116476881:C:T	1.84162e-08	-1.15618	-0.694339
116476984	chr7:116476984:AG:A	3.98039e-08	-1.40942e-10	-1.07978
116477533	chr7:116477533:A:T	3.13722e-08	-0.581766	-0.736061
116477842	chr7:116477842:C:T	3.16249e-08	-0.591425	-0.718377
116478282	chr7:116478282:G:A	3.37883e-08	-0.505716	-0.737918
116478329	chr7:116478329:G:C	1.29123e-08	-0.996183	-1.20938
116478363	chr7:116478363:G:A	5.64752e-08	-1.40942e-10	-0.729947
116478948	chr7:116478948:G:A	3.29138e-08	-0.558761	-0.711096
116479291	chr7:116479291:T:G	3.43141e-08	-0.521953	-0.706238
116479384	chr7:116479384:A:G	3.66359e-08	-1.16272	-2.66243e-10
116479414	chr7:116479414:T:C	3.51197e-08	-1.40942e-10	-1.20498
116479446	chr7:116479446:C:G	3.87505e-08	-1.40942e-10	-1.1066
116479580	chr7:116479580:G:A	5.38644e-08	-1.40942e-10	-0.777279
116479694	chr7:116479694:G:A	8.3135e-09	-1.68027	-0.965598
116479759	chr7:116479759:T:C	7.63232e-09	-1.56952	-1.16184
116479949	chr7:116479949:T:C	3.43954e-08	-1.40942e-10	-1.22583
116480109	chr7:116480109:G:A	7.95875e-09	-1.57927	-1.11021
116480315	chr7:116480315:G:A	3.69637e-08	-1.40942e-10	-1.15381
116480705	chr7:116480705:C:G	5.29068e-08	-1.40942e-10	-0.795216
116481155	chr7:116481155:A:G	2.24362e-08	-1.65307	-2.66243e-10
116481521	chr7:116481521:C:T	8.14489e-09	-1.67962	-0.986737
116482002	chr7:116482002:A:G	2.22158e-08	-1.66294	-2.66243e-10
116482252	chr7:116482252:G:A	3.33127e-08	-0.546129	-0.71168
116482355	chr7:116482355:C:T	2.47704e-08	-0.542678	-1.01142
116482791	chr7:116482791:A:G	1.30478e-08	-0.989967	-1.20516
116483188	chr7:116483188:T:G	2.91061e-08	-1.3928	-2.66243e-10
116483279	chr7:116483279:A:C	8.50286e-08	-1.40942e-10	-0.320761
116483791	chr7:116483791:G:C	7.33124e-08	-1.40942e-10	-0.469018
116483987	chr7:116483987:G:A	2.95549e-08	-0.564923	-0.812574
116485118	chr7:116485118:C:T	9.47088e-09	-1.34517	-1.17035
116485356	chr7:116485356:T:TGTTTG	5.38707e-08	-1.40942e-10	-0.777162
116485365	chr7:116485365:T:C	5.72753e-08	-1.40942e-10	-0.715879
116486111	chr7:116486111:C:T	5.6583e-08	-0.78695	0.0589105
116486256	chr7:116486256:C:A	2.84012e-08	-0.614594	-0.802722
116486373	chr7:116486373:A:G	5.38644e-08	-1.40942e-10	-0.777279
116486802	chr7:116486802:G:A	1.0546e-07	-1.40942e-10	-0.105415
116486828	chr7:116486828:A:G	4.99284e-08	-0.828974	-0.0241848
116486918	chr7:116486918:A:G	8.104e-09	-1.60669	-1.0647
116487045	chr7:116487045:A:G	3.16033e-08	-0.605267	-0.705219
116487249	chr7:116487249:G:A	7.25043e-09	-1.55911	-1.22357
116487475	chr7:116487475:T:G	2.15109e-08	-1.33629	-0.3589
116488216	chr7:116488216:G:A	2.79067e-08	-0.740199	-0.694681
116488950	chr7:116488950:AT:A	5.75415e-08	-1.40942e-10	-0.711241
116489034	chr7:116489034:C:T	6.99753e-09	-1.598	-1.22019
116489099	chr7:116489099:G:A	6.62178e-08	-0.63668	0.0658812
116489137	chr7:116489137:C:T	5.38644e-08	-1.40942e-10	-0.777279
116489219	chr7:116489219:C:T	5.60071e-08	-1.40942e-10	-0.73827
116489236	chr7:116489236:C:T	6.39472e-08	-0.630514	0.0248242
116489376	chr7:116489376:A:G	1.31738e-07	-1.40942e-10	0.117069
116489646	chr7:116489646:C:T	8.26843e-09	-1.62881	-1.02249
116490139	chr7:116490139:A:T	5.49428e-08	-1.40942e-10	-0.757455
116490190	chr7:116490190:T:C	5.34454e-08	-1.40942e-10	-0.785087
116490860	chr7:116490860:G:T	3.67093e-08	-1.40942e-10	-1.16072
116490931	chr7:116490931:A:G	2.95742e-08	-1.66183	0.284984
116491539	chr7:116491539:A:T	2.02433e-08	-1.66112	-0.0948043
116492157	chr7:116492157:G:A	5.38193e-08	-0.838053	0.0599374
116492161	chr7:116492161:G:A	3.72385e-08	-1.40942e-10	-1.14641
116492266	chr7:116492266:A:G	2.18211e-08	-1.66081	-0.0200603
116492287	chr7:116492287:G:A	2.04512e-08	-1.66131	-0.0843944
116492589	chr7:116492589:T:A	1.64653e-08	-1.32102	-0.641473
116492616	chr7:116492616:G:A	2.62821e-08	-0.72944	-0.76542
116492853	chr7:116492853:A:G	2.36789e-08	-1.59917	-2.66243e-10
116493044	chr7:116493044:A:C	1.77506e-08	-1.31239	-0.574937
116493192	chr7:116493192:G:A	2.44211e-08	-0.695658	-0.872642
116493213	chr7:116493213:TAA:T	9.25614e-09	-1.68009	-0.858368
116493509	chr7:116493509:C:G	5.28481e-08	-1.40942e-10	-0.796326
116493511	chr7:116493511:A:T	5.28481e-08	-1.40942e-10	-0.796326
116494116	chr7:116494116:A:G	2.5305e-08	-0.666947	-0.865799
116494125	chr7:116494125:T:C	7.60123e-09	-1.65205	-1.08338
116494136	chr7:116494136:G:A	8.77729e-09	-1.68042	-0.911164
116494168	chr7:116494168:G:A	2.27402e-08	-1.66424	0.0246306
116494384	chr7:116494384:C:T	3.64294e-08	-1.40942e-10	-1.16837
116494579	chr7:116494579:T:A	2.6509e-08	-0.720517	-0.765746
116494647	chr7:116494647:A:G	2.55098e-08	-0.718345	-0.806339
116495069	chr7:116495069:G:A	2.25618e-08	-1.65956	0.0120706
116495079	chr7:116495079:C:T	3.8765e-08	-1.40942e-10	-1.10623
116495134	chr7:116495134:A:C	2.1348e-08	-1.66331	-0.0394806
116495167	chr7:116495167:T:G	7.39371e-08	-1.40942e-10	-0.460534
116495282	chr7:116495282:T:C	2.62563e-08	-0.737559	-0.758283
116495538	chr7:116495538:C:T	3.43622e-08	-1.40942e-10	-1.22679
116495638	chr7:116495638:G:A	2.06769e-08	-1.65423	-0.0804985
116496292	chr7:116496292:A:G	5.33452e-08	-1.40942e-10	-0.786964
116496319	chr7:116496319:T:C	8.08144e-08	-1.40942e-10	-0.371593
116496828	chr7:116496828:G:A	7.88745e-09	-1.62026	-1.07822
116496952	chr7:116496952:G:A	8.40323e-08	-0.743509	0.410962
116497241	chr7:116497241:C:T	1.48716e-08	-0.935215	-1.12908
116497431	chr7:116497431:A:T	2.59892e-08	-0.764949	-0.741118
116497472	chr7:116497472:G:A	2.3113e-08	-1.63029	0.0069341
116497623	chr7:116497623:A:G	2.65511e-08	-0.781031	-0.703645
116497647	chr7:116497647:T:C	3.6038e-08	-1.40942e-10	-1.17917
116497838	chr7:116497838:T:G	7.66904e-09	-1.65474	-1.07182
116498138	chr7:116498138:C:G	2.3711e-08	-1.59781	-2.66243e-10
116498351	chr7:116498351:T:A	2.18362e-08	-1.68018	-2.66243e-10
116498515	chr7:116498515:C:T	2.36656e-08	-0.816002	-0.783722
116498545	chr7:116498545:C:T	2.58047e-08	-0.811564	-0.701628
116498612	chr7:116498612:C:A	1.07434e-08	-1.42302	-0.966438
116498777	chr7:116498777:G:T	2.23481e-08	-0.919268	-0.73774
116498861	chr7:116498861:C:T	7.86575e-08	-1.40942e-10	-0.398646
116498922	chr7:116498922:A:AC	1.1859e-08	-1.52618	-0.764484
116499664	chr7:116499664:T:G	3.46956e-08	-0.634336	-0.582799
116499982	chr7:116499982:G:A	8.0576e-08	-1.40942e-10	-0.374547
116500022	chr7:116500022:T:C	1.73628e-08	-0.773781	-1.13564
116500221	chr7:116500221:T:C	1.46519e-08	-0.899207	-1.17997
116500470	chr7:116500470:G:T	4.22138e-08	-0.517449	-0.503553
116500562	chr7:116500562:A:G	4.32803e-08	-0.494794	-0.501257
116500710	chr7:116500710:G:A	8.6742e-09	-1.38571	-1.21769
116500877	chr7:116500877:G:C	8.69272e-09	-1.47612	-1.12515
116500927	chr7:116500927:TGTGG:T	6.35086e-08	-1.40942e-10	-0.612573
116501724	chr7:116501724:T:G	9.43901e-09	-1.54568	-0.973217
116502406	chr7:116502406:A:C	9.75412e-09	-1.52876	-0.957296
116502478	chr7:116502478:C:CT	9.63164e-09	-1.53667	-0.962026
116502741	chr7:116502741:T:C	3.44964e-08	-1.40942e-10	-1.22289
116503075	chr7:116503075:A:G	4.641e-08	-1.40942e-10	-0.926233
116503356	chr7:116503356:C:T	2.2878e-08	-1.63357	-2.66243e-10
116503599	chr7:116503599:TG:T	1.24289e-08	-1.32091	-0.922819
116503608	chr7:116503608:C:A	1.05969e-08	-1.67821	-0.724975
116504192	chr7:116504192:AG:A	1.88294e-08	-0.825004	-1.00332
116504315	chr7:116504315:T:C	1.21744e-08	-1.34808	-0.916332
116504850	chr7:116504850:T:C	9.17916e-09	-1.48877	-1.05804
116504909	chr7:116504909:G:A	3.43918e-08	-1.40942e-10	-1.22593
116505375	chr7:116505375:T:G	3.45243e-08	-1.40942e-10	-1.22209
116505585	chr7:116505585:C:T	1.53957e-08	-1.46648	-0.56318
116505642	chr7:116505642:G:A	1.46033e-08	-1.47169	-0.610812
116505881	chr7:116505881:G:A	4.76893e-08	-1.40942e-10	-0.899042
116505883	chr7:116505883:T:A	8.15442e-09	-1.46062	-1.20457
116505903	chr7:116505903:A:T	3.88536e-08	-0.592805	-0.511142
116506020	chr7:116506020:C:G	8.84645e-09	-1.50926	-1.07447
116506657	chr7:116506657:A:G	1.67393e-08	-0.961039	-0.984952
116507165	chr7:116507165:C:T	4.49111e-08	-0.959064	-2.66243e-10
116507342	chr7:116507342:A:G	4.66966e-08	-1.40942e-10	-0.920077
116507347	chr7:116507347:A:G	9.2385e-09	-1.48359	-1.05678
116507483	chr7:116507483:C:T	9.08541e-09	-1.48806	-1.06902
116507897	chr7:116507897:G:A	3.43653e-08	-1.40942e-10	-1.2267
116508316	chr7:116508316:T:G	1.51392e-08	-1.45312	-0.593339
116508353	chr7:116508353:CA:C	3.75605e-08	-0.622785	-0.51501
116508490	chr7:116508490:G:A	2.25059e-08	-1.64997	-2.66243e-10
116508846	chr7:116508846:A:C	9.02529e-09	-1.49446	-1.06926
116508951	chr7:116508951:G:C	3.47662e-08	-1.40942e-10	-1.2151
116509538	chr7:116509538:A:G	5.92264e-08	-1.40942e-10	-0.682381
116509552	chr7:116509552:T:C	3.4434e-08	-1.40942e-10	-1.2247
116509790	chr7:116509790:C:T	8.49779e-09	-1.41023	-1.21371
116509791	chr7:116509791:G:A	1.1668e-08	-1.47161	-0.835282
116509858	chr7:116509858:G:A	3.48875e-08	-1.40942e-10	-1.21162
116510054	chr7:116510054:T:C	1.56258e-08	-0.808096	-1.20673
116510426	chr7:116510426:A:G	4.78756e-08	-1.40942e-10	-0.895141
116510815	chr7:116510815:C:T	1.65977e-08	-0.73708	-1.2174
116511101	chr7:116511101:T:C	4.04362e-08	-0.517533	-0.546489
116511259	chr7:116511259:A:G	3.43803e-08	-1.40942e-10	-1.22626
116511284	chr7:116511284:T:C	1.88021e-08	-1.65717	-0.172609
116511730	chr7:116511730:G:C	4.10509e-08	-0.533415	-0.51552
116512066	chr7:116512066:C:T	2.18374e-08	-1.68013	-2.66243e-10
116512957	chr7:116512957:C:T	8.8749e-09	-1.37598	-1.20454
116513275	chr7:116513275:A:G	1.63989e-08	-1.65325	-0.313281
116513934	chr7:116513934:C:A	4.36261e-08	-1.40942e-10	-0.988093
116513961	chr7:116513961:T:G	1.3671e-08	-1.44887	-0.699604
116514037	chr7:116514037:T:G	3.46745e-08	-1.40942e-10	-1.21774
116514259	chr7:116514259:G:A	1.35045e-08	-1.33474	-0.82598
116514417	chr7:116514417:G:T	4.71781e-08	-1.40942e-10	-0.909817
116514672	chr7:116514672:T:C	1.50344e-08	-1.52554	-0.52786
116514876	chr7:116514876:A:C	5.35966e-08	-1.40942e-10	-0.782262
116515241	chr7:116515241:T:G	7.34031e-08	-1.40942e-10	-0.467782
116515978	chr7:116515978:C:G	1.40155e-08	-1.32016	-0.80343
116516034	chr7:116516034:G:A	3.48102e-08	-1.40942e-10	-1.21384
116516940	chr7:116516940:G:A	1.6863e-08	-0.712311	-1.22631
116516957	chr7:116516957:T:C	1.3259e-08	-1.37088	-0.808186
116517073	chr7:116517073:A:G	1.66013e-08	-0.73166	-1.22261
116518040	chr7:116518040:C:T	3.13586e-08	-1.31826	-2.66243e-10
116519137	chr7:116519137:A:T	2.68493e-08	-1.47351	-2.66243e-10
116519472	chr7:116519472:G:A	1.34854e-08	-1.66666	-0.495482
116519907	chr7:116519907:G:A	4.33009e-08	-0.552986	-0.442587
116519935	chr7:116519935:G:A	3.03054e-08	-1.35242	-2.66243e-10
116519939	chr7:116519939:AG:A	4.6885e-08	-1.40942e-10	-0.91605
116519968	chr7:116519968:G:A	1.23454e-08	-1.32193	-0.928537
116520205	chr7:116520205:A:T	1.70048e-08	-1.66044	-0.269814
116520455	chr7:116520455:T:C	1.97226e-07	-1.40942e-10	0.520604
116520470	chr7:116520470:G:A	4.46778e-08	-0.57834	-0.385931
116520990	chr7:116520990:G:A	5.77775e-08	-1.40942e-10	-0.707149
116521531	chr7:116521531:T:C	1.66617e-08	-1.66459	-0.286047
116521539	chr7:116521539:G:C	1.85794e-07	-1.40942e-10	0.460891
116522252	chr7:116522252:A:T	1.44521e-08	-1.66099	-0.431916
116522380	chr7:116522380:C:T	3.91916e-08	-1.40942e-10	-1.09529
116522589	chr7:116522589:A:T	3.46524e-08	-1.40942e-10	-1.21838
116522675	chr7:116522675:G:A	1.6085e-08	-1.65958	-0.326278
116522873	chr7:116522873:G:A	3.43617e-08	-1.40942e-10	-1.2268
116522934	chr7:116522934:G:A	6.69933e-09	-1.67839	-1.18335
116522975	chr7:116522975:A:G	7.29071e-08	-1.40942e-10	-0.474562
116523049	chr7:116523049:G:A	1.0895e-08	-1.19356	-1.18188
116523230	chr7:116523230:G:A	3.75235e-08	-1.40942e-10	-1.13878
116523256	chr7:116523256:C:T	1.79704e-08	-0.653477	-1.22154
116523852	chr7:116523852:A:T	2.19418e-08	-0.623069	-1.05229
116523898	chr7:116523898:A:G	1.60425e-08	-0.761942	-1.22656
116523900	chr7:116523900:A:G	8.68987e-09	-1.38091	-1.22068
116524149	chr7:116524149:T:C	4.61466e-08	-1.40942e-10	-0.931925
116524409	chr7:116524409:C:G	4.11449e-08	-1.40942e-10	-1.04665
116524604	chr7:116524604:G:T	7.07224e-08	-1.40942e-10	-0.504986
116524838	chr7:116524838:G:A	5.95059e-08	-1.40942e-10	-0.677672
116525120	chr7:116525120:C:T	2.18312e-08	-1.68041	-2.66243e-10
116525179	chr7:116525179:C:T	1.5701e-08	-1.40704	-0.602987
116525409	chr7:116525409:T:C	1.99988e-08	-0.551989	-1.21609
116525455	chr7:116525455:A:G	4.66112e-08	-1.40942e-10	-0.921906
116525515	chr7:116525515:T:C	3.48757e-08	-1.40942e-10	-1.21196
116525872	chr7:116525872:G:A	3.51108e-08	-1.40942e-10	-1.20524
116526072	chr7:116526072:C:CCGGGGA	3.51375e-08	-1.40942e-10	-1.20448
116526346	chr7:116526346:C:T	1.18269e-08	-1.09755	-1.19582
116526650	chr7:116526650:C:T	4.21139e-08	-1.40942e-10	-1.02337
116527154	chr7:116527154:C:T	2.33945e-08	-0.68896	-0.922286
116527390	chr7:116527390:A:T	2.39357e-08	-0.665668	-0.922708
116527446	chr7:116527446:T:G	5.24383e-08	-1.40942e-10	-0.80411
116527801	chr7:116527801:TC:T	3.45305e-08	-1.40942e-10	-1.22191
116527871	chr7:116527871:A:G	5.08419e-08	-1.40942e-10	-0.835027
116528284	chr7:116528284:T:C	3.57369e-08	-1.40942e-10	-1.18757
116528337	chr7:116528337:A:C	4.82484e-08	-1.40942e-10	-0.887386
116528605	chr7:116528605:G:A	7.04235e-08	-1.40942e-10	-0.509221
116528990	chr7:116528990:G:A	3.56511e-08	-1.18997	-2.66243e-10
116529380	chr7:116529380:A:G	5.12596e-08	-1.40942e-10	-0.826846
116529389	chr7:116529389:A:C	6.53499e-09	-1.66691	-1.21966
116529759	chr7:116529759:T:C	3.47859e-08	-1.40942e-10	-1.21454
116530093	chr7:116530093:A:G	9.03135e-08	-1.40942e-10	-0.260461
116530114	chr7:116530114:G:A	2.18755e-08	-1.67838	-2.66243e-10
116530141	chr7:116530141:T:A	7.92841e-09	-1.55938	-1.13392
116530679	chr7:116530679:A:G	3.90584e-08	-1.40942e-10	-1.09869
116531009	chr7:116531009:T:G	1.13307e-08	-1.19966	-1.13657
116531456	chr7:116531456:A:G	1.32213e-08	-0.957419	-1.2245
116531457	chr7:116531457:A:T	2.05678e-08	-0.53221	-1.20781
116531514	chr7:116531514:T:C	4.24193e-08	-1.40942e-10	-1.01615
116532267	chr7:116532267:C:T	1.37938e-07	-1.40942e-10	0.163059
116532368	chr7:116532368:T:G	3.45899e-08	-1.40942e-10	-1.22019
116532992	chr7:116532992:C:T	8.10799e-09	-1.46638	-1.20452
116533010	chr7:116533010:G:A	3.30762e-08	-0.0684058	-1.19653
116533254	chr7:116533254:C:T	3.75195e-08	-1.40942e-10	-1.13889
116533547	chr7:116533547:T:G	1.99107e-08	-0.556944	-1.21555
116533588	chr7:116533588:A:T	1.51254e-07	-1.40942e-10	0.255209
116533914	chr7:116533914:T:C	2.07434e-08	-0.51533	-1.21619
116533991	chr7:116533991:C:T	3.13618e-08	-0.228274	-1.08988
116534291	chr7:116534291:C:T	2.19834e-08	-1.67346	-2.66243e-10
116534535	chr7:116534535:G:A	3.33821e-08	-0.16548	-1.09025
116534602	chr7:116534602:G:A	3.53897e-08	-1.40942e-10	-1.19733
116534643	chr7:116534643:G:A	1.2789e-07	0.0874231	-2.66243e-10
116534680	chr7:116534680:G:A	3.48936e-08	-1.40942e-10	-1.21144
116535322	chr7:116535322:C:G	1.57137e-07	-1.40942e-10	0.293369
116535657	chr7:116535657:T:C	7.61695e-09	-1.64571	-1.08766
116535964	chr7:116535964:G:A	3.69053e-08	-1.40942e-10	-1.15539
116536296	chr7:116536296:G:GACA	4.32687e-08	-1.40942e-10	-0.996318
116536463	chr7:116536463:A:C	1.05299e-07	-1.40942e-10	-0.106941
116536920	chr7:116536920:G:A	7.96729e-09	-1.61281	-1.07559
116536941	chr7:116536941:T:G	8.39472e-08	-0.33356	-2.66243e-10
116537040	chr7:116537040:A:C	3.52399e-08	-1.40942e-10	-1.20157
116537298	chr7:116537298:C:T	3.75063e-08	-1.40942e-10	-1.13924
116537403	chr7:116537403:A:G	1.96518e-08	-0.576338	-1.20924
116537771	chr7:116537771:G:A	4.28221e-08	0.21108	-1.21777
116538494	chr7:116538494:C:G	3.48238e-08	-0.184429	-1.02902
116538709	chr7:116538709:T:C	3.49625e-08	-1.40942e-10	-1.20947
116538736	chr7:116538736:G:A	7.82894e-08	-1.40942e-10	-0.403335
116538827	chr7:116538827:G:A	3.90979e-08	-1.40942e-10	-1.09768
116538938	chr7:116538938:T:C	8.63046e-09	-1.54586	-1.06259
116538953	chr7:116538953:C:A	3.854e-08	-1.40942e-10	-1.11205
116539109	chr7:116539109:C:T	8.92293e-08	-1.40942e-10	-0.272539
116539553	chr7:116539553:A:T	3.47703e-08	-1.40942e-10	-1.21499
116539780	chr7:116539780:G:A	8.27128e-09	-1.52803	-1.12292
116539902	chr7:116539902:G:C	1.95148e-08	-0.584982	-1.20759
116539930	chr7:116539930:G:C	1.86716e-08	-0.626849	-1.20989
116540742	chr7:116540742:C:T	2.01188e-08	-0.553121	-1.20897
116540796	chr7:116540796:C:A	7.39521e-09	-1.64099	-1.12192
116541114	chr7:116541114:A:T	3.44974e-08	-1.40942e-10	-1.22286
116541421	chr7:116541421:T:G	1.93808e-08	-0.583349	-1.21612
116542000	chr7:116542000:C:T	2.6326e-08	-0.329647	-1.16354
116542178	chr7:116542178:C:G	8.62827e-09	-1.50362	-1.10509
116542365	chr7:116542365:A:G	4.02566e-08	-1.40942e-10	-1.06847
116542728	chr7:116542728:C:T	6.98329e-09	-1.59731	-1.22292
116542949	chr7:116542949:A:G	7.06532e-09	-1.6079	-1.20065
116543728	chr7:116543728:A:C	1.28848e-07	-1.40942e-10	0.0948849
116544477	chr7:116544477:A:C	2.03463e-08	-0.534386	-1.21646
116546307	chr7:116546307:C:T	4.01992e-08	-1.40942e-10	-1.0699
116546522	chr7:116546522:T:C	1.18436e-07	-1.40942e-10	0.0106205
116546565	chr7:116546565:C:T	5.42217e-08	-1.40942e-10	-0.770666
116546566	chr7:116546566:G:A	8.68109e-08	-1.40942e-10	-0.300016
116546728	chr7:116546728:A:G	3.85733e-08	-1.40942e-10	-1.11119
116547052	chr7:116547052:G:A	8.51512e-09	-1.50667	-1.11523
116547276	chr7:116547276:G:A	2.18331e-08	-1.68032	-2.66243e-10
116547636	chr7:116547636:A:C	1.4445e-08	-1.42644	-0.666958
116549290	chr7:116549290:C:T	3.55056e-08	-1.40942e-10	-1.19406
116549317	chr7:116549317:G:A	8.56551e-09	-1.5011	-1.11491
116549436	chr7:116549436:A:G	1.18998e-08	-1.40082	-0.886402
116549441	chr7:116549441:G:A	2.30875e-08	-1.62446	-2.66243e-10
116549539	chr7:116549539:T:C	3.89123e-08	-1.40942e-10	-1.10244
116549777	chr7:116549777:A:G	2.20178e-08	-1.6719	-2.66243e-10
116550067	chr7:116550067:T:C	1.42116e-07	-1.40942e-10	0.192899
116550415	chr7:116550415:G:A	1.32431e-08	-1.41	-0.770274
116550543	chr7:116550543:C:T	6.49073e-09	-1.67693	-1.21644
116550639	chr7:116550639:T:C	6.45495e-09	-1.67924	-1.21966
116550659	chr7:116550659:C:T	1.12289e-08	-1.45608	-0.889179
116550763	chr7:116550763:A:G	3.4822e-08	-1.2135	-2.66243e-10
116550970	chr7:116550970:T:G	3.57806e-08	-1.40942e-10	-1.18634
116551247	chr7:116551247:C:A	1.20583e-08	-1.07221	-1.20179
116551643	chr7:116551643:A:G	6.44765e-09	-1.67966	-1.22037
116551814	chr7:116551814:A:T	1.11758e-08	-1.47381	-0.876192
116552276	chr7:116552276:C:T	8.71745e-09	-1.40578	-1.19264
116553454	chr7:116553454:A:T	2.44151e-08	-1.56855	-2.66243e-10
116553651	chr7:116553651:C:A	6.40647e-09	-1.68012	-1.22632
116553675	chr7:116553675:T:A	6.41437e-09	-1.68013	-1.22508
116553983	chr7:116553983:C:G	6.92826e-08	-1.40942e-10	-0.525554
116554174	chr7:116554174:T:A	6.4355e-09	-1.67924	-1.22268
116554299	chr7:116554299:A:G	3.45264e-08	-1.40942e-10	-1.22202
116554330	chr7:116554330:C:T	6.43941e-09	-1.67936	-1.22195
116554540	chr7:116554540:T:G	3.54942e-08	-1.40942e-10	-1.19438
116554851	chr7:116554851:G:A	6.42747e-09	-1.68038	-1.22278
116555037	chr7:116555037:G:A	3.98483e-08	-1.40942e-10	-1.07867
116555402	chr7:116555402:G:A	2.27494e-08	-0.425657	-1.21355
116555787	chr7:116555787:A:G	1.20504e-08	-1.37932	-0.89533
116555890	chr7:116555890:C:T	8.4064e-08	-1.40942e-10	-0.33217
116556101	chr7:116556101:T:C	4.01011e-08	-1.40942e-10	-1.07234
116556503	chr7:116556503:C:A	4.12442e-08	-1.04424	-2.66243e-10
116556709	chr7:116556709:C:T	6.60508e-09	-1.68042	-1.19549
116557191	chr7:116557191:G:A	6.48446e-09	-1.68027	-1.21407
116557518	chr7:116557518:T:A	1.10195e-08	-1.4194	-0.944684
116557525	chr7:116557525:G:A	6.53632e-09	-1.68037	-1.206
116557854	chr7:116557854:C:T	3.28263e-08	-1.27252	-2.66243e-10
116557922	chr7:116557922:C:T	1.48733e-08	-1.43182	-0.632364
116557947	chr7:116557947:A:G	9.07812e-09	-1.53225	-1.02563
116558411	chr7:116558411:G:GC	4.26983e-08	-1.40942e-10	-1.00959
116558567	chr7:116558567:G:A	1.16523e-08	-1.17332	-1.13492
116558640	chr7:116558640:C:A	3.69514e-08	-1.40942e-10	-1.15415
116559641	chr7:116559641:C:A	9.06361e-09	-1.53601	-1.02347
116559665	chr7:116559665:T:C	4.41936e-08	-1.40942e-10	-0.975168
116559743	chr7:116559743:A:C	8.99286e-09	-1.53576	-1.03156
116560038	chr7:116560038:T:C	1.14733e-08	-1.09938	-1.22435
116560131	chr7:116560131:G:A	1.04203e-07	-1.40942e-10	-0.117411
116560144	chr7:116560144:T:C	3.68475e-08	-1.40942e-10	-1.15696
116560314	chr7:116560314:T:C	1.24132e-07	-1.40942e-10	0.0575999
116560533	chr7:116560533:C:T	8.19025e-09	-1.46083	-1.19998
116560882	chr7:116560882:A:T	3.58813e-08	-1.40942e-10	-1.18353
116561502	chr7:116561502:C:T	2.08634e-08	-0.630011	-1.09574
116561867	chr7:116561867:G:T	2.80517e-08	-0.207063	-1.22264
116561913	chr7:116561913:GATAGAA:G	1.05747e-08	-1.48814	-0.917152
116562476	chr7:116562476:C:T	1.00053e-08	-1.52558	-0.935049
116562680	chr7:116562680:C:A	2.27286e-08	-1.64013	-2.66243e-10
116562683	chr7:116562683:A:G	7.47452e-09	-1.52912	-1.22313
116562738	chr7:116562738:G:A	3.7487e-08	-1.40942e-10	-1.13975
116563028	chr7:116563028:T:A	3.75332e-08	-1.40942e-10	-1.13852
116563119	chr7:116563119:A:T	8.83707e-09	-1.51209	-1.07271
116563394	chr7:116563394:G:A	8.75325e-08	-1.40942e-10	-0.291738
116563549	chr7:116563549:C:T	3.56147e-08	-1.40942e-10	-1.19099
116564004	chr7:116564004:T:C	7.84697e-09	-1.51909	-1.18453
116564355	chr7:116564355:G:A	7.61615e-07	-1.40942e-10	1.87169
116564382	chr7:116564382:A:T	3.57428e-08	-1.40942e-10	-1.1874
116564403	chr7:116564403:C:G	2.96817e-08	-1.37322	-2.66243e-10
116565146	chr7:116565146:C:A	6.80389e-08	-1.40942e-10	-0.543668
116565252	chr7:116565252:C:T	4.2575e-08	-1.40942e-10	-1.01248
116565667	chr7:116565667:A:G	1.10914e-07	-1.40942e-10	-0.0549908
116565860	chr7:116565860:T:C	6.92606e-09	-1.60283	-1.22563
116565891	chr7:116565891:A:G	3.09167e-08	-1.33245	-2.66243e-10
116566090	chr7:116566090:C:G	3.45004e-08	-1.40942e-10	-1.22278
116566092	chr7:116566092:A:G	3.90044e-08	-1.40942e-10	-1.10007
116566146	chr7:116566146:T:A	6.98486e-09	-1.5985	-1.22151
116566432	chr7:116566432:C:T	3.26033e-08	-0.0537047	-1.22563
116566611	chr7:116566611:A:G	1.25206e-08	-1.05749	-1.17889
116566840	chr7:116566840:T:G	7.36512e-09	-1.55181	-1.21518
116566876	chr7:116566876:C:T	3.45557e-08	-1.40942e-10	-1.22117
116566941	chr7:116566941:A:G	3.84815e-08	-1.40942e-10	-1.11357
116567261	chr7:116567261:T:C	2.32533e-08	-1.6173	-2.66243e-10
116568227	chr7:116568227:C:T	3.43622e-08	-1.40942e-10	-1.22679
116568241	chr7:116568241:A:C	3.4537e-08	-1.40942e-10	-1.22172
116568766	chr7:116568766:T:A	1.18891e-07	-1.40942e-10	0.0144598
116569029	chr7:116569029:T:C	3.4611e-08	-1.40942e-10	-1.21958
116569479	chr7:116569479:T:C	7.23216e-09	-1.56074	-1.22447
116569492	chr7:116569492:G:A	3.49516e-08	-1.40942e-10	-1.20978
116569590	chr7:116569590:C:T	3.43936e-08	-1.40942e-10	-1.22588
116569616	chr7:116569616:A:T	3.6334e-08	-1.40942e-10	-1.17099
116569694	chr7:116569694:T:A	7.16064e-09	-1.59772	-1.19743
116570137	chr7:116570137:T:C	1.96251e-07	-1.40942e-10	0.515646
116570195	chr7:116570195:A:G	3.71146e-08	-1.40942e-10	-1.14974
116570326	chr7:116570326:T:C	3.52078e-08	-1.40942e-10	-1.20248
116570571	chr7:116570571:A:G	4.12166e-08	-1.40942e-10	-1.04491
116570604	chr7:116570604:A:G	7.49813e-08	-1.40942e-10	-0.446509
116570678	chr7:116570678:A:G	3.6924e-08	-1.40942e-10	-1.15489
116570685	chr7:116570685:C:T	7.06671e-08	-1.40942e-10	-0.505768
116570789	chr7:116570789:T:C	1.48246e-08	-1.57387	-0.49359
116571075	chr7:116571075:A:G	4.84003e-08	-1.40942e-10	-0.884243
116571468	chr7:116571468:G:A	2.328e-08	-1.61615	-2.66243e-10
116571919	chr7:116571919:G:C	1.35391e-08	-1.26121	-0.896957
116572405	chr7:116572405:T:C	3.65278e-08	-1.40942e-10	-1.16568
116572420	chr7:116572420:C:A	1.72531e-08	-1.64982	-0.265939
116572457	chr7:116572457:T:C	4.35116e-08	-1.40942e-10	-0.99072
116572520	chr7:116572520:A:G	3.57599e-08	-1.40942e-10	-1.18692
116572560	chr7:116572560:C:A	3.68135e-08	-1.40942e-10	-1.15788
116572740	chr7:116572740:C:A	4.62903e-08	-1.40942e-10	-0.928815
116573079	chr7:116573079:G:A	4.00653e-08	-1.40942e-10	-1.07324
116573212	chr7:116573212:A:G	4.30268e-08	-1.40942e-10	-1.00192
116573531	chr7:116573531:A:C	6.74406e-08	-1.40942e-10	-0.5525
116573697	chr7:116573697:C:G	8.41606e-08	-1.40942e-10	-0.331021
116574588	chr7:116574588:T:C	1.47263e-08	-1.61198	-0.462131
116574763	chr7:116574763:T:A	7.60314e-08	-1.40942e-10	-0.432601
116575009	chr7:116575009:A:G	7.56434e-09	-1.54198	-1.19832
116575272	chr7:116575272:G:A	3.65225e-08	-1.40942e-10	-1.16582
116575904	chr7:116575904:A:C	1.72982e-07	0.389442	-2.66243e-10
116576313	chr7:116576313:G:GCTT	3.68725e-08	-1.40942e-10	-1.15628
116576483	chr7:116576483:A:G	6.69093e-08	-1.40942e-10	-0.56041
116576607	chr7:116576607:G:A	8.41951e-08	-0.330611	-2.66243e-10
116576780	chr7:116576780:C:T	8.47046e-08	-1.40942e-10	-0.324578
116576909	chr7:116576909:G:A	2.74055e-08	-0.272932	-1.18007
116576928	chr7:116576928:AT:A	9.06113e-09	-1.55199	-1.00776
116576975	chr7:116576975:T:C	1.07386e-08	-1.29198	-1.09792
116577086	chr7:116577086:G:A	2.68645e-08	-1.47294	-2.66243e-10
116577603	chr7:116577603:G:A	9.29341e-09	-1.64813	-0.886308
116578016	chr7:116578016:C:T	8.80647e-08	-1.40942e-10	-0.285676
116578123	chr7:116578123:T:C	6.69093e-08	-1.40942e-10	-0.56041
116578133	chr7:116578133:G:A	3.49941e-08	-1.40942e-10	-1.20857
116578208	chr7:116578208:T:TCCTTCA	3.45898e-08	-1.40942e-10	-1.22019
116578271	chr7:116578271:T:A	3.86775e-08	-1.40942e-10	-1.10849
116578503	chr7:116578503:G:A	3.65225e-08	-1.40942e-10	-1.16582
116578591	chr7:116578591:A:T	9.08969e-08	-1.40942e-10	-0.254022
116578621	chr7:116578621:A:G	3.43797e-08	-0.0401086	-1.18617
116578955	chr7:116578955:G:A	3.52242e-08	-1.40942e-10	-1.20201
116579546	chr7:116579546:C:T	4.22497e-08	-1.40942e-10	-1.02015
116579675	chr7:116579675:T:C	3.45894e-08	-1.40942e-10	-1.2202
116579829	chr7:116579829:A:G	4.81598e-08	-0.889224	-2.66243e-10
116580098	chr7:116580098:T:C	3.49801e-08	-1.40942e-10	-1.20897
116580648	chr7:116580648:G:A	3.45833e-08	-1.40942e-10	-1.22038
116581033	chr7:116581033:T:G	7.13758e-08	-1.40942e-10	-0.495789
116581127	chr7:116581127:T:A	7.10515e-08	-1.40942e-10	-0.500343
116581737	chr7:116581737:C:T	6.69093e-08	-1.40942e-10	-0.56041
116581782	chr7:116581782:T:C	1.40033e-08	-1.22747	-0.896978
116581826	chr7:116581826:A:G	3.44932e-08	-1.40942e-10	-1.22299
116582138	chr7:116582138:T:C	1.10351e-08	-1.27096	-1.09171
116582187	chr7:116582187:C:A	3.62189e-08	-1.40942e-10	-1.17417
116582382	chr7:116582382:C:T	3.79156e-08	-1.40942e-10	-1.12839
116582510	chr7:116582510:G:A	3.84434e-08	-1.40942e-10	-1.11456
116583028	chr7:116583028:A:G	5.31035e-08	-1.40942e-10	-0.791506
116583127	chr7:116583127:T:C	3.72221e-08	-1.40942e-10	-1.14685
116583332	chr7:116583332:A:T	3.73735e-08	-1.40942e-10	-1.14279
116583369	chr7:116583369:A:G	4.81305e-08	-1.40942e-10	-0.889833
116583572	chr7:116583572:A:C	4.44081e-08	-1.40942e-10	-0.970327
116583715	chr7:116583715:C:T	3.43973e-08	-1.40942e-10	-1.22577
116583780	chr7:116583780:A:G	3.96297e-08	-1.40942e-10	-1.08417
116583896	chr7:116583896:C:T	8.24465e-07	-1.40942e-10	1.95099
116584070	chr7:116584070:A:G	3.90159e-08	-1.40942e-10	-1.09978
116584095	chr7:116584095:A:G	1.65209e-08	-1.08988	-0.869241
116584781	chr7:116584781:A:G	8.8539e-08	-1.40942e-10	-0.280305
116585141	chr7:116585141:C:A	3.8425e-08	-1.40942e-10	-1.11504
116585203	chr7:116585203:C:T	2.202e-08	-1.6718	-2.66243e-10
116585435	chr7:116585435:T:G	8.73805e-08	-1.40942e-10	-0.293476
116585650	chr7:116585650:T:C	8.76543e-09	-1.62355	-0.969385
116585802	chr7:116585802:A:G	2.49784e-08	-1.54574	-2.66243e-10
116586250	chr7:116586250:A:C	8.76043e-08	-1.40942e-10	-0.290918
116586368	chr7:116586368:G:A	1.62209e-08	-0.847114	-1.13033
116586649	chr7:116586649:A:C	1.00446e-07	-1.40942e-10	-0.154128
116586706	chr7:116586706:C:T	4.34781e-08	-1.40942e-10	-0.991491
116586797	chr7:116586797:T:C	3.55574e-08	-1.40942e-10	-1.1926
116586835	chr7:116586835:T:G	3.54287e-08	-1.40942e-10	-1.19623
116586992	chr7:116586992:C:T	6.61403e-09	-1.64855	-1.22601
116587100	chr7:116587100:C:T	1.46552e-08	-1.63055	-0.448401
116587257	chr7:116587257:A:T	6.42213e-09	-1.67934	-1.22466
116587688	chr7:116587688:G:A	8.01913e-08	-1.40942e-10	-0.379333
116587920	chr7:116587920:G:A	2.15563e-07	0.609503	-2.66243e-10
116587956	chr7:116587956:G:A	2.80118e-08	-1.43112	-2.66243e-10
116588289	chr7:116588289:C:T	4.38968e-08	-1.40942e-10	-0.981908
116588400	chr7:116588400:C:T	1.33095e-08	-1.47996	-0.695313
116588788	chr7:116588788:G:T	3.55154e-08	-1.40942e-10	-1.19378
116589241	chr7:116589241:AGT:A	1.0146e-08	-1.22067	-1.226
116589852	chr7:116589852:T:A	9.32029e-09	-1.40111	-1.13044
116590167	chr7:116590167:G:C	9.49957e-09	-1.55085	-0.961649
116591147	chr7:116591147:A:C	4.82262e-08	-1.40942e-10	-0.887845
116591342	chr7:116591342:G:C	3.70169e-08	-1.40942e-10	-1.15237
116592117	chr7:116592117:G:A	3.80146e-08	-1.40942e-10	-1.12578
116593094	chr7:116593094:T:A	2.3509e-08	-1.60637	-2.66243e-10
116593284	chr7:116593284:T:C	7.55969e-09	-1.65855	-1.08237
116593773	chr7:116593773:G:A	2.19646e-08	-1.67431	-2.66243e-10
116593836	chr7:116593836:A:C	3.55658e-08	-1.40942e-10	-1.19236
116594353	chr7:116594353:G:C	3.5276e-08	-1.40942e-10	-1.20054
116594496	chr7:116594496:G:A	5.2222e-08	-1.40942e-10	-0.808245
116594563	chr7:116594563:C:T	3.18808e-08	-1.30174	-2.66243e-10
116594785	chr7:116594785:A:T	4.33151e-08	-1.40942e-10	-0.995248
116594886	chr7:116594886:C:T	1.03096e-07	-1.40942e-10	-0.128083
116595043	chr7:116595043:T:C	4.33034e-08	-1.40942e-10	-0.995516
116595793	chr7:116595793:G:A	2.929e-08	-1.3865	-2.66243e-10
116595900	chr7:116595900:CA:C	1.03333e-06	-1.40942e-10	2.17679
116596682	chr7:116596682:C:T	3.49996e-08	-1.40942e-10	-1.20841
116597042	chr7:116597042:A:G	8.29151e-09	-1.6627	-0.985819
116597598	chr7:116597598:C:T	7.38047e-09	-1.63308	-1.13183
116598022	chr7:116598022:A:G	3.84211e-08	-1.40942e-10	-1.11514
116598442	chr7:116598442:G:T	3.54958e-08	-1.40942e-10	-1.19433
116598461	chr7:116598461:G:A	4.16777e-08	-1.40942e-10	-1.03378
116598733	chr7:116598733:G:C	3.61465e-08	-1.40942e-10	-1.17617
116599279	chr7:116599279:A:G	3.45672e-08	-1.40942e-10	-1.22084
116599541	chr7:116599541:C:T	3.45246e-08	-1.40942e-10	-1.22208
116600215	chr7:116600215:T:C	7.37176e-09	-1.62412	-1.14198
116600796	chr7:116600796:A:G	4.36677e-08	-1.40942e-10	-0.98714
116600994	chr7:116600994:G:A	4.28792e-08	-1.40942e-10	-1.00536
116601268	chr7:116601268:A:G	8.49429e-09	-1.52611	-1.09824
116601558	chr7:116601558:A:C	2.31249e-08	-1.62284	-2.66243e-10
116601663	chr7:116601663:C:T	4.06944e-08	-1.40942e-10	-1.05766
116603533	chr7:116603533:T:C	3.45714e-08	-1.40942e-10	-1.22072
116603976	chr7:116603976:A:T	3.45767e-08	-1.40942e-10	-1.22057
116604523	chr7:116604523:G:A	4.33141e-08	-1.40942e-10	-0.995269
116604573	chr7:116604573:C:G	3.44465e-08	-1.40942e-10	-1.22434
116605396	chr7:116605396:C:A	4.15396e-08	-1.40942e-10	-1.0371
116605427	chr7:116605427:T:C	7.10698e-09	-1.62345	-1.17923
116606177	chr7:116606177:A:G	8.87509e-09	-1.64109	-0.939404
116606770	chr7:116606770:A:G	8.01908e-09	-1.637	-1.04492
116607028	chr7:116607028:A:G	4.30646e-08	-1.40942e-10	-1.00105
116607771	chr7:116607771:A:G	4.49248e-08	-1.40942e-10	-0.958757
116608047	chr7:116608047:A:G	9.61039e-07	-1.40942e-10	2.10427
116608270	chr7:116608270:C:T	7.77781e-09	-1.6686	-1.04388
116609230	chr7:116609230:T:A	2.20383e-08	-1.67097	-2.66243e-10
116609407	chr7:116609407:A:G	7.11893e-08	-1.40942e-10	-0.498406
116609464	chr7:116609464:C:A	3.4799e-08	-1.40942e-10	-1.21416
116609848	chr7:116609848:A:G	1.12113e-07	-0.0442436	-2.66243e-10
116610396	chr7:116610396:T:C	1.06201e-07	-1.40942e-10	-0.0984179
116610442	chr7:116610442:T:C	8.10287e-09	-1.65699	-1.01455
116610986	chr7:116610986:C:T	3.47833e-08	-1.40942e-10	-1.21461
116611797	chr7:116611797:G:A	3.67586e-08	-1.40942e-10	-1.15937
116611807	chr7:116611807:G:A	3.55502e-08	-1.40942e-10	-1.1928
116611976	chr7:116611976:G:A	4.37536e-08	-1.40942e-10	-0.985173
116612297	chr7:116612297:C:T	5.48743e-08	-1.40942e-10	-0.758703
116612412	chr7:116612412:C:T	3.45743e-08	-1.40942e-10	-1.22064
116613360	chr7:116613360:C:G	3.65827e-08	-1.40942e-10	-1.16417
116613414	chr7:116613414:A:C	3.43709e-08	-1.40942e-10	-1.22654
116614930	chr7:116614930:G:A	3.4609e-08	-1.40942e-10	-1.21964
116615033	chr7:116615033:A:G	3.43707e-08	-1.40942e-10	-1.22654
116615287	chr7:116615287:T:C	3.89662e-08	-1.40942e-10	-1.10105
116615438	chr7:116615438:C:T	3.48992e-08	-1.40942e-10	-1.21128
116616494	chr7:116616494:T:G	3.65828e-08	-1.40942e-10	-1.16417
116616762	chr7:116616762:T:C	7.09995e-09	-1.61029	-1.19337
116617175	chr7:116617175:A:T	3.51135e-08	-1.40942e-10	-1.20516
116617605	chr7:116617605:G:A	3.44932e-08	-1.40942e-10	-1.22298
116617684	chr7:116617684:A:G	3.82116e-08	-1.40942e-10	-1.12061
116618237	chr7:116618237:T:C	3.43606e-08	-1.40942e-10	-1.22684
116618401	chr7:116618401:C:T	3.43868e-08	-1.40942e-10	-1.22607
116618841	chr7:116618841:C:T	7.91244e-09	-1.5199	-1.17541
116618861	chr7:116618861:G:A	3.51115e-08	-1.40942e-10	-1.20522
116619143	chr7:116619143:AT:A	3.43805e-08	-1.40942e-10	-1.22626
116619431	chr7:116619431:A:C	3.64063e-08	-1.40942e-10	-1.16901
116619841	chr7:116619841:C:A	2.18353e-08	-1.68022	-2.66243e-10
116620166	chr7:116620166:C:T	8.75884e-09	-1.50122	-1.09247
116620167	chr7:116620167:G:A	6.79939e-08	-1.40942e-10	-0.54433
116620215	chr7:116620215:G:A	3.97139e-08	-1.40942e-10	-1.08205
116620295	chr7:116620295:T:C	6.14258e-08	-1.40942e-10	-0.645917
116620676	chr7:116620676:C:T	2.53027e-08	-1.53284	-2.66243e-10
116620884	chr7:116620884:C:G	3.59917e-08	-1.40942e-10	-1.18046
116621039	chr7:116621039:C:T	7.53227e-09	-1.57725	-1.16731
116621205	chr7:116621205:T:A	5.4712e-08	-1.40942e-10	-0.761666
116621277	chr7:116621277:T:C	3.61521e-08	-1.40942e-10	-1.17601
116621942	chr7:116621942:C:T	3.6024e-08	-1.40942e-10	-1.17956
116622175	chr7:116622175:G:A	1.55118e-07	-1.40942e-10	0.28044
116622453	chr7:116622453:G:A	2.20408e-08	-1.67085	-2.66243e-10
116622643	chr7:116622643:G:C	3.43618e-08	-1.40942e-10	-1.2268
116622644	chr7:116622644:C:T	3.56539e-08	-1.40942e-10	-1.18989
116622664	chr7:116622664:A:G	3.56762e-08	-1.40942e-10	-1.18926
116623104	chr7:116623104:T:C	3.59631e-08	-1.40942e-10	-1.18126
116623151	chr7:116623151:C:T	7.14482e-08	-1.40942e-10	-0.494776
116623359	chr7:116623359:A:T	3.58999e-08	-1.40942e-10	-1.18301
116623423	chr7:116623423:A:G	1.28279e-07	-1.40942e-10	0.0904585
116623444	chr7:116623444:A:G	3.59837e-08	-1.40942e-10	-1.18068
116623459	chr7:116623459:T:C	2.42309e-08	-1.57612	-2.66243e-10
116623465	chr7:116623465:C:T	3.53358e-08	-1.40942e-10	-1.19885
116623691	chr7:116623691:C:T	2.18693e-08	-1.67866	-2.66243e-10
116624149	chr7:116624149:A:C	3.59182e-08	-1.40942e-10	-1.1825
116624414	chr7:116624414:C:T	3.46815e-08	-1.40942e-10	-1.21754
116624674	chr7:116624674:C:T	7.26869e-08	-1.40942e-10	-0.477588
116624684	chr7:116624684:C:T	7.14829e-08	-1.40942e-10	-0.494291
116625067	chr7:116625067:C:T	3.60953e-08	-1.40942e-10	-1.17759
116625349	chr7:116625349:C:G	3.46802e-08	-1.40942e-10	-1.21758
116625491	chr7:116625491:C:T	6.4216e-08	-0.601496	-2.66243e-10
116626053	chr7:116626053:G:A	1.59024e-07	-1.40942e-10	0.305307
116626083	chr7:116626083:T:C	3.45864e-08	-1.40942e-10	-1.22029
116626280	chr7:116626280:T:C	4.85554e-08	-1.40942e-10	-0.881043
116626450	chr7:116626450:A:G	6.99569e-08	-1.40942e-10	-0.515869
116626552	chr7:116626552:C:T	4.05825e-08	-1.40942e-10	-1.06041
116626640	chr7:116626640:C:T	7.10004e-09	-1.61938	-1.18427
116626738	chr7:116626738:A:G	7.10645e-09	-1.62231	-1.18043
116626762	chr7:116626762:G:T	7.19054e-08	-1.40942e-10	-0.488397
116627006	chr7:116627006:C:G	3.43702e-08	-1.40942e-10	-1.22656
116627404	chr7:116627404:G:T	3.62657e-08	-1.40942e-10	-1.17288
116627539	chr7:116627539:A:G	9.09304e-09	-1.55121	-1.00503
116627734	chr7:116627734:T:C	1.16184e-07	-0.00857376	-2.66243e-10
116627884	chr7:116627884:G:A	7.01927e-09	-1.61295	-1.20214
116627925	chr7:116627925:C:T	2.19867e-07	0.629274	-2.66243e-10
116628084	chr7:116628084:C:T	4.07849e-08	-1.05544	-2.66243e-10
116628216	chr7:116628216:A:G	7.00272e-08	-1.40942e-10	-0.514864
116628245	chr7:116628245:T:C	7.30177e-08	-1.40942e-10	-0.473047
116628301	chr7:116628301:G:A	3.61595e-08	-1.40942e-10	-1.17581
116628562	chr7:116628562:C:T	7.20934e-08	-1.40942e-10	-0.485786
116629023	chr7:116629023:G:A	4.10248e-08	-1.40942e-10	-1.04957
116629409	chr7:116629409:T:C	3.43775e-08	-1.40942e-10	-1.22635
116629867	chr7:116629867:G:A	7.31997e-08	-1.40942e-10	-0.470557
116629897	chr7:116629897:G:A	2.30734e-08	-1.62507	-2.66243e-10
116630199	chr7:116630199:C:T	6.36442e-08	-1.40942e-10	-0.61044
116630480	chr7:116630480:CAT:C	3.75376e-08	-1.40942e-10	-1.1384
116631016	chr7:116631016:T:TCTCTATA	3.55937e-08	-1.40942e-10	-1.19158
116631050	chr7:116631050:A:G	1.26102e-07	-1.40942e-10	0.0733449
116631194	chr7:116631194:G:A	1.31494e-07	-1.40942e-10	0.115216
116631394	chr7:116631394:G:A	1.31426e-07	-1.40942e-10	0.114694
116632034	chr7:116632034:C:A	9.46682e-09	-1.66516	-0.850798
116632646	chr7:116632646:T:C	2.24597e-08	-1.65203	-2.66243e-10
116633226	chr7:116633226:A:G	1.31449e-07	-1.40942e-10	0.114873
116633299	chr7:116633299:G:A	3.49211e-08	-1.21066	-2.66243e-10
116633409	chr7:116633409:G:A	1.83248e-07	-1.40942e-10	0.447091
116633458	chr7:116633458:T:C	4.43263e-08	-1.40942e-10	-0.972171
116633568	chr7:116633568:A:G	1.31334e-07	-1.40942e-10	0.113993
116633600	chr7:116633600:A:G	7.83569e-08	-0.402474	-2.66243e-10
116635227	chr7:116635227:A:G	2.21028e-08	-1.66805	-2.66243e-10
116635495	chr7:116635495:A:G	4.04079e-08	-1.40942e-10	-1.06472
116635976	chr7:116635976:T:C	3.90807e-08	-1.40942e-10	-1.09812
116636596	chr7:116636596:G:A	5.06357e-08	-1.40942e-10	-0.839091
116636843	chr7:116636843:A:G	4.01663e-08	-1.40942e-10	-1.07072
116638452	chr7:116638452:A:G	3.59356e-08	-1.40942e-10	-1.18202
116638644	chr7:116638644:C:T	4.14414e-08	-1.40942e-10	-1.03947
116638888	chr7:116638888:G:A	3.80361e-08	-1.40942e-10	-1.12521
116638912	chr7:116638912:G:A	6.02088e-08	-0.66593	-2.66243e-10
116638995	chr7:116638995:G:A	1.1688e-07	-1.40942e-10	-0.00259925
116639207	chr7:116639207:G:A	6.52536e-09	-1.67138	-1.21667
116639950	chr7:116639950:T:C	2.35879e-08	-1.60301	-2.66243e-10
116640384	chr7:116640384:A:G	2.04379e-07	-1.40942e-10	0.556229
116640801	chr7:116640801:A:G	2.30997e-08	-1.62393	-2.66243e-10
116640866	chr7:116640866:A:G	5.8735e-08	-1.40942e-10	-0.690712
116641403	chr7:116641403:T:A	9.19141e-09	-1.58288	-0.962601
116641538	chr7:116641538:T:G	8.23582e-09	-1.56446	-1.09079
116641618	chr7:116641618:A:G	8.20708e-09	-1.56924	-1.08951
116641662	chr7:116641662:T:C	7.00247e-09	-1.59067	-1.22682
116643100	chr7:116643100:G:T	1.11589e-07	-1.40942e-10	-0.0489269
116644479	chr7:116644479:G:A	3.66627e-08	-1.40942e-10	-1.16199
116644515	chr7:116644515:C:T	8.10542e-09	-1.57128	-1.09994
116644841	chr7:116644841:G:A	3.63063e-08	-1.40942e-10	-1.17176
116645661	chr7:116645661:T:C	7.96738e-09	-1.50914	-1.17925
116646554	chr7:116646554:T:C	5.57277e-08	-1.40942e-10	-0.743271
116646703	chr7:116646703:T:A	3.62778e-08	-1.40942e-10	-1.17254
116646941	chr7:116646941:T:C	4.22103e-08	-1.40942e-10	-1.02108
116647417	chr7:116647417:A:G	9.87668e-09	-1.46838	-1.00519
116647734	chr7:116647734:G:A	9.49226e-09	-1.57375	-0.939518
116647848	chr7:116647848:C:T	2.78621e-08	-1.43648	-2.66243e-10
116648064	chr7:116648064:A:G	9.39332e-09	-1.55089	-0.972857
116648570	chr7:116648570:G:A	6.8169e-09	-1.63899	-1.20535
116648657	chr7:116648657:T:C	5.17301e-08	-1.40942e-10	-0.817709
116648658	chr7:116648658:G:A	4.97319e-08	-1.40942e-10	-0.857101
116648676	chr7:116648676:T:C	4.61564e-08	-1.40942e-10	-0.931712
116648864	chr7:116648864:AT:A	3.58313e-08	-1.40942e-10	-1.18493
116649718	chr7:116649718:T:A	2.22175e-08	-1.66287	-2.66243e-10
116649755	chr7:116649755:C:T	2.364e-08	-1.60081	-2.66243e-10
116649775	chr7:116649775:G:T	9.46946e-09	-1.48389	-1.03179
116650248	chr7:116650248:A:G	1.42186e-08	-1.44651	-0.662689
116650417	chr7:116650417:G:C	2.20296e-08	-1.67136	-2.66243e-10
116650463	chr7:116650463:T:C	9.6133e-08	-1.40942e-10	-0.198015
116650688	chr7:116650688:AC:A	4.58844e-08	-1.40942e-10	-0.937623
116650912	chr7:116650912:G:T	9.21014e-09	-1.41085	-1.13259
116651980	chr7:116651980:C:T	8.31035e-09	-1.51395	-1.13229
116651985	chr7:116651985:G:T	3.65679e-08	-1.40942e-10	-1.16458
116652056	chr7:116652056:T:A	9.42562e-08	-1.40942e-10	-0.217731
116652400	chr7:116652400:A:G	6.8805e-09	-1.61502	-1.22004
116652655	chr7:116652655:T:C	2.22715e-07	0.642144	-2.66243e-10
116653171	chr7:116653171:C:T	8.62947e-09	-1.47325	-1.13531
116653174	chr7:116653174:G:A	2.18436e-08	-1.67984	-2.66243e-10
116653208	chr7:116653208:C:G	3.72409e-08	-1.40942e-10	-1.14634
116653552	chr7:116653552:GT:G	8.65491e-09	-1.47787	-1.12775
116654369	chr7:116654369:T:A	8.21708e-09	-1.51668	-1.14086
116654582	chr7:116654582:A:G	4.76022e-08	-1.40942e-10	-0.900869
116654595	chr7:116654595:C:T	9.07137e-09	-1.67921	-0.879419
116655798	chr7:116655798:G:A	3.43713e-08	-1.40942e-10	-1.22653
116656499	chr7:116656499:A:G	1.26384e-08	-1.44876	-0.778247
116656692	chr7:116656692:A:G	7.2492e-08	-0.480272	-2.66243e-10
116656776	chr7:116656776:C:G	3.87844e-08	-1.40942e-10	-1.10573
116656842	chr7:116656842:C:T	8.03149e-09	-1.65548	-1.0249
116657228	chr7:116657228:A:T	3.46331e-08	-1.40942e-10	-1.21894
116657460	chr7:116657460:T:G	8.96486e-09	-1.47318	-1.09726
116657873	chr7:116657873:A:G	2.21871e-08	-1.66424	-2.66243e-10
116657996	chr7:116657996:A:G	3.55868e-08	-1.40942e-10	-1.19177
116658066	chr7:116658066:A:T	8.47098e-09	-1.49217	-1.13493
116658443	chr7:116658443:T:C	3.60278e-08	-1.40942e-10	-1.17946
116658496	chr7:116658496:T:C	1.14385e-08	-1.45472	-0.872042
116658888	chr7:116658888:G:A	9.06877e-09	-1.67949	-0.879419
116659409	chr7:116659409:G:T	1.00441e-07	-1.40942e-10	-0.154175
116659429	chr7:116659429:T:C	3.59769e-08	-1.40942e-10	-1.18087
116659431	chr7:116659431:C:T	6.79199e-08	-1.40942e-10	-0.545419
116659943	chr7:116659943:C:A	2.18396e-08	-1.68002	-2.66243e-10
116659996	chr7:116659996:A:G	5.73581e-08	-1.40942e-10	-0.714433
116660068	chr7:116660068:G:C	9.96086e-08	-1.40942e-10	-0.1625
116660179	chr7:116660179:C:T	8.49922e-09	-1.50429	-1.11948
116660266	chr7:116660266:A:G	1.19275e-08	-1.47473	-0.810178
116660709	chr7:116660709:A:G	3.99237e-08	-1.40942e-10	-1.07678
116660791	chr7:116660791:A:G	9.06494e-09	-1.68012	-0.879219
116660840	chr7:116660840:G:A	3.07872e-08	-1.33665	-2.66243e-10
116661151	chr7:116661151:C:A	8.36531e-09	-1.52629	-1.11337
116661278	chr7:116661278:G:T	3.88187e-08	-1.40942e-10	-1.10485
116661673	chr7:116661673:T:C	8.69185e-09	-1.49194	-1.10943
116661719	chr7:116661719:G:A	2.19738e-08	-1.6739	-2.66243e-10
116662244	chr7:116662244:T:C	8.66904e-09	-1.49996	-1.10403
116662763	chr7:116662763:C:T	1.03773e-07	-1.40942e-10	-0.121542
116663023	chr7:116663023:A:G	4.33253e-08	-1.40942e-10	-0.995012
116663438	chr7:116663438:C:T	8.4942e-09	-1.55453	-1.06984
116663497	chr7:116663497:A:G	1.4039e-08	-1.53576	-0.586151
116663709	chr7:116663709:G:A	2.18569e-08	-1.67923	-2.66243e-10
116663815	chr7:116663815:G:A	2.59505e-08	-1.50756	-2.66243e-10
116663843	chr7:116663843:A:G	1.52325e-08	-1.55727	-0.483046
116664011	chr7:116664011:A:T	1.06203e-07	-1.40942e-10	-0.0983983
116664144	chr7:116664144:G:A	3.32705e-08	-1.25908	-2.66243e-10
116664471	chr7:116664471:C:T	1.3771e-08	-1.53979	-0.601394
116664484	chr7:116664484:C:A	1.53567e-08	-1.53861	-0.493587
116664934	chr7:116664934:T:C	1.63352e-08	-1.53388	-0.436544
116665063	chr7:116665063:G:T	3.68089e-08	-1.40942e-10	-1.15801
116665298	chr7:116665298:A:G	9.5916e-08	-1.40942e-10	-0.200275
116665466	chr7:116665466:G:A	3.68089e-08	-1.40942e-10	-1.15801
116665652	chr7:116665652:A:G	3.4566e-08	-1.40942e-10	-1.22088
116666107	chr7:116666107:T:A	1.01119e-07	-1.40942e-10	-0.147454
116666613	chr7:116666613:C:T	1.00785e-07	-1.40942e-10	-0.150762
116666623	chr7:116666623:G:T	3.58462e-08	-1.40942e-10	-1.18451
116666683	chr7:116666683:A:T	2.21373e-08	-1.66648	-2.66243e-10
116666923	chr7:116666923:C:T	3.45868e-08	-1.40942e-10	-1.22028
116667156	chr7:116667156:C:T	8.8545e-09	-1.53834	-1.04448
116667959	chr7:116667959:G:C	1.75405e-08	-0.700748	-1.19848
116668011	chr7:116668011:T:G	3.6015e-08	-1.40942e-10	-1.17981
116668413	chr7:116668413:C:T	1.11762e-07	-1.40942e-10	-0.0473766
116669182	chr7:116669182:C:T	3.58275e-08	-1.40942e-10	-1.18503
116669703	chr7:116669703:C:T	3.74856e-08	-1.40942e-10	-1.13979
116669767	chr7:116669767:G:T	5.17678e-08	-1.40942e-10	-0.816979
116669843	chr7:116669843:C:T	3.35326e-08	-1.25123	-2.66243e-10
116670271	chr7:116670271:T:C	2.22385e-08	-1.66192	-2.66243e-10
116671777	chr7:116671777:G:A	2.22897e-08	-1.65962	-2.66243e-10
116672053	chr7:116672053:G:A	2.32592e-08	-1.61705	-2.66243e-10
116672183	chr7:116672183:A:C	5.18221e-08	-1.40942e-10	-0.815931
116672813	chr7:116672813:GA:G	5.37074e-08	0.16104	-0.941237
116672932	chr7:116672932:T:C	8.15233e-09	-1.57305	-1.0924
116673083	chr7:116673083:A:G	4.44806e-08	-1.40942e-10	-0.968695
116673145	chr7:116673145:C:T	3.55975e-08	-1.40942e-10	-1.19147
116673313	chr7:116673313:G:T	9.31799e-08	-1.40942e-10	-0.229216
116673407	chr7:116673407:C:T	8.56571e-08	-1.40942e-10	-0.313396
116674083	chr7:116674083:T:C	8.95722e-08	-1.40942e-10	-0.268703
116674351	chr7:116674351:G:A	9.3903e-09	-1.4391	-1.08497
116674542	chr7:116674542:T:A	1.15213e-08	-1.19216	-1.12739
116674647	chr7:116674647:G:A	4.47196e-08	-1.40942e-10	-0.963336
116674755	chr7:116674755:T:C	4.04957e-08	-1.40942e-10	-1.06255
116674814	chr7:116674814:G:A	6.75625e-09	-1.65108	-1.2022
116674898	chr7:116674898:CT:C	2.2354e-07	-1.40942e-10	0.645842
116675121	chr7:116675121:T:C	3.46114e-08	-1.40942e-10	-1.21957
116675791	chr7:116675791:T:A	3.86338e-08	-1.40942e-10	-1.10962
116675895	chr7:116675895:C:T	3.96363e-08	-1.40942e-10	-1.084
116676121	chr7:116676121:T:C	3.45548e-08	-1.40942e-10	-1.2212
116676809	chr7:116676809:A:T	5.5892e-08	-1.40942e-10	-0.740328
116677026	chr7:116677026:T:C	1.30504e-07	-1.40942e-10	0.107655
116677038	chr7:116677038:C:T	1.12821e-07	-1.40942e-10	-0.0379477
116677608	chr7:116677608:C:T	3.98485e-08	-1.40942e-10	-1.07866
116677823	chr7:116677823:G:A	6.84395e-09	-1.61497	-1.22541
116678688	chr7:116678688:T:C	2.36882e-08	-1.59877	-2.66243e-10
116678711	chr7:116678711:CTTGGGACCAGCA:C	7.71639e-09	-1.56614	-1.15426
116678948	chr7:116678948:A:G	7.67472e-09	-1.58668	-1.13914
116679157	chr7:116679157:C:T	7.79272e-09	-1.59789	-1.11267
116679160	chr7:116679160:C:T	1.23678e-08	-1.61192	-0.636735
116679175	chr7:116679175:C:T	2.29835e-08	-1.62897	-2.66243e-10
116679558	chr7:116679558:G:A	2.38398e-07	-1.40942e-10	0.710195
116679872	chr7:116679872:A:G	9.04322e-09	-1.67805	-0.883681
116680016	chr7:116680016:G:C	3.82422e-08	-1.40942e-10	-1.11981
116680212	chr7:116680212:T:C	3.45624e-08	-1.40942e-10	-1.22098
116680323	chr7:116680323:C:T	2.65568e-08	-1.48446	-2.66243e-10
116680351	chr7:116680351:T:A	2.57864e-08	-1.45696	-0.0569456
116680759	chr7:116680759:T:C	2.06028e-07	0.262801	0.301461
116680832	chr7:116680832:C:T	8.04191e-09	-1.46012	-1.21896
116680985	chr7:116680985:T:C	1.42712e-08	-1.12977	-0.975733
116681334	chr7:116681334:TTTTACACCATTTTCATGACTGAAATA:T	2.18861e-08	-1.6779	-2.66243e-10
116681748	chr7:116681748:A:G	1.34891e-08	-1.2105	-0.951368
116682569	chr7:116682569:A:G	4.43491e-08	-1.40942e-10	-0.971655
116682737	chr7:116682737:A:C	7.9875e-09	-1.57087	-1.115
116682999	chr7:116682999:G:T	6.88425e-09	-1.63207	-1.20244
116683028	chr7:116683028:C:T	1.11665e-07	-0.0482426	-2.66243e-10
116683090	chr7:116683090:T:G	7.83688e-09	-1.58346	-1.12145
116683259	chr7:116683259:G:C	1.25374e-07	0.0387526	0.0288041
116683275	chr7:116683275:C:T	1.27452e-07	0.0283943	0.0555971
116683276	chr7:116683276:G:A	5.18045e-08	-1.40942e-10	-0.816271
116683444	chr7:116683444:C:G	7.46752e-08	-1.40942e-10	-0.4506
116683490	chr7:116683490:C:T	1.27845e-07	0.0384221	0.0486445
116683999	chr7:116683999:T:G	3.46364e-08	-1.40942e-10	-1.21884
116684447	chr7:116684447:T:C	4.48258e-08	-1.40942e-10	-0.960964
116684477	chr7:116684477:C:T	1.10587e-08	-1.41439	-0.946137
116684480	chr7:116684480:G:T	4.59622e-08	-1.40942e-10	-0.935928
116684640	chr7:116684640:C:A	6.82586e-09	-1.64439	-1.19864
116684763	chr7:116684763:G:A	2.26934e-08	-1.64167	-2.66243e-10
116684849	chr7:116684849:G:A	3.44151e-08	-1.40942e-10	-1.22525
116685095	chr7:116685095:G:A	6.78532e-09	-1.65536	-1.19362
116685272	chr7:116685272:T:C	2.18969e-08	-1.6774	-2.66243e-10
116685465	chr7:116685465:G:A	6.97722e-09	-1.63712	-1.18397
116685948	chr7:116685948:C:T	6.14589e-08	-1.40942e-10	-0.645379
116686952	chr7:116686952:T:C	3.44255e-08	-1.40942e-10	-1.22495
116687376	chr7:116687376:C:G	2.47769e-08	-0.329456	-1.22438
116687387	chr7:116687387:C:G	3.5659e-08	-1.40942e-10	-1.18975
116687978	chr7:116687978:C:T	6.83418e-09	-1.67679	-1.16502
116688509	chr7:116688509:G:A	3.43616e-08	-1.40942e-10	-1.22681
116688600	chr7:116688600:G:T	3.59259e-08	-1.40942e-10	-1.18229
116689347	chr7:116689347:G:T	1.18899e-07	0.493272	-0.478741
116689811	chr7:116689811:C:T	7.497e-08	-0.44666	-2.66243e-10
116689929	chr7:116689929:C:T	5.60173e-08	-0.359166	-0.378922
116689965	chr7:116689965:G:A	6.61797e-09	-1.67587	-1.19809
116690978	chr7:116690978:C:T	2.50231e-08	-1.54395	-2.66243e-10
116691047	chr7:116691047:C:A	1.39212e-07	0.622318	-0.450066
116691316	chr7:116691316:C:T	2.57203e-08	-0.294581	-1.22189
116691475	chr7:116691475:A:T	2.31078e-08	-1.62358	-2.66243e-10
116691835	chr7:116691835:C:G	7.42314e-09	-1.64809	-1.11106
116691975	chr7:116691975:G:A	4.08299e-08	-1.05433	-2.66243e-10
116692143	chr7:116692143:A:G	1.40428e-07	0.527271	-0.346324
116692270	chr7:116692270:T:A	1.12919e-07	0.546155	-0.583233
116692485	chr7:116692485:C:G	1.08426e-08	-1.65551	-0.724756
116692739	chr7:116692739:C:G	7.42041e-09	-1.67294	-1.08657
116693333	chr7:116693333:G:A	6.96387e-09	-1.67124	-1.15177
116693565	chr7:116693565:C:G	3.91976e-08	-1.09513	-2.66243e-10
116693655	chr7:116693655:A:G	3.6551e-08	-0.0206223	-1.14442
116693990	chr7:116693990:G:T	1.33552e-07	0.713696	-0.582952
116694004	chr7:116694004:G:A	1.2194e-07	0.619755	-0.579977
116694085	chr7:116694085:G:A	3.48456e-08	-1.40942e-10	-1.21282
116694690	chr7:116694690:T:C	4.32741e-08	-1.40942e-10	-0.996195
116695055	chr7:116695055:G:A	3.46015e-08	-1.40942e-10	-1.21985
116695308	chr7:116695308:C:A	3.44265e-08	-1.30882	0.0838978
116695594	chr7:116695594:C:T	1.24055e-07	0.642143	-0.585169
116695757	chr7:116695757:A:T	4.4768e-08	-0.208569	-0.753685
116695959	chr7:116695959:G:A	5.67951e-07	2.78129	-1.203
116696050	chr7:116696050:G:A	3.44513e-08	-1.40942e-10	-1.2242
116696160	chr7:116696160:C:T	4.73945e-08	-1.40942e-10	-0.905242
116696768	chr7:116696768:G:A	4.89726e-08	-0.872488	-2.66243e-10
116696789	chr7:116696789:A:G	5.18511e-08	-1.40942e-10	-0.815371
116696826	chr7:116696826:T:C	1.28675e-07	0.638475	-0.544937
116696893	chr7:116696893:C:T	1.70186e-08	-0.747507	-1.18193
116696894	chr7:116696894:G:A	1.33637e-07	0.576445	-0.44507
116696940	chr7:116696940:C:T	4.26542e-08	-1.40942e-10	-1.01062
116697090	chr7:116697090:G:A	1.56237e-07	0.514271	-0.226646
116697298	chr7:116697298:T:G	1.47166e-07	0.661826	-0.43401
116697595	chr7:116697595:G:A	3.97474e-08	-0.565919	-0.515285
116698604	chr7:116698604:A:G	7.21266e-09	-1.65506	-1.13285
116699058	chr7:116699058:C:T	3.47902e-08	-1.40942e-10	-1.21441
116699228	chr7:116699228:G:A	1.58434e-08	-1.62881	-0.372189
116699474	chr7:116699474:C:T	3.51395e-08	-1.40942e-10	-1.20442
116699618	chr7:116699618:C:T	7.43393e-09	-1.64357	-1.11413
116700169	chr7:116700169:T:C	3.50526e-08	-1.40942e-10	-1.2069
116700208	chr7:116700208:A:G	2.52558e-08	-1.53469	-2.66243e-10
116700215	chr7:116700215:C:T	3.72239e-08	-1.40942e-10	-1.1468
116700477	chr7:116700477:A:AT	1.14807e-07	0.639857	-0.660351
116700528	chr7:116700528:A:C	1.33344e-07	0.660368	-0.531186
116701267	chr7:116701267:T:C	1.1019e-07	0.532185	-0.593723
116701329	chr7:116701329:A:G	1.20736e-07	0.587873	-0.558018
116701434	chr7:116701434:G:A	1.09327e-07	0.599382	-0.668784
116701995	chr7:116701995:A:T	9.75219e-08	-1.40942e-10	-0.183672
116702226	chr7:116702226:G:A	6.0687e-08	-0.295069	-0.362949
116702285	chr7:116702285:G:A	4.10479e-08	-1.40942e-10	-1.04901
116702537	chr7:116702537:T:C	3.48556e-08	-1.40942e-10	-1.21253
116702573	chr7:116702573:G:T	1.54668e-07	0.649722	-0.372187
116702935	chr7:116702935:CTGA:C	2.00418e-07	0.536658	-2.66243e-10
116702939	chr7:116702939:CT:C	2.00418e-07	0.536658	-2.66243e-10
116703086	chr7:116703086:G:A	7.40587e-09	-1.6353	-1.12618
116703141	chr7:116703141:T:A	3.56151e-08	-1.40942e-10	-1.19098
116703263	chr7:116703263:G:C	3.51507e-08	-1.40942e-10	-1.2041
116703284	chr7:116703284:A:C	2.77441e-08	-0.222808	-1.21792
116703378	chr7:116703378:CT:C	9.06487e-08	-1.40942e-10	-0.256756
116703459	chr7:116703459:T:C	2.23989e-08	-1.65473	-2.66243e-10
116703462	chr7:116703462:A:G	1.33035e-07	0.62468	-0.497815
116703812	chr7:116703812:T:G	7.41936e-09	-1.64644	-1.11321
116704044	chr7:116704044:T:C	1.44277e-07	0.504993	-0.297003
116704256	chr7:116704256:C:T	4.04955e-08	-0.306559	-0.755998
116704305	chr7:116704305:T:A	3.58811e-08	-1.40942e-10	-1.18354
116704490	chr7:116704490:G:A	7.09578e-08	-1.40942e-10	-0.501662
116704639	chr7:116704639:TA:T	1.4712e-07	0.688886	-0.461386
116704657	chr7:116704657:G:A	1.5923e-07	0.710938	-0.404334
116705302	chr7:116705302:TAAAC:T	3.44379e-08	-1.40942e-10	-1.22459
116705392	chr7:116705392:A:T	2.52694e-08	-1.53415	-2.66243e-10
116705722	chr7:116705722:A:C	5.4335e-08	-0.247409	-0.52117
116705742	chr7:116705742:T:C	3.73841e-08	-1.40942e-10	-1.1425
116706104	chr7:116706104:C:G	3.29788e-07	1.0347	-2.66243e-10
116706218	chr7:116706218:C:T	7.12354e-09	-1.67877	-1.12157
116707357	chr7:116707357:A:C	3.70024e-08	-1.40942e-10	-1.15277
116707791	chr7:116707791:G:A	3.46243e-08	-1.40942e-10	-1.21919
116708256	chr7:116708256:C:T	3.95128e-08	-1.40942e-10	-1.08712
116709317	chr7:116709317:A:G	3.94037e-08	-1.40942e-10	-1.08989
116709653	chr7:116709653:T:G	2.86486e-08	-1.40864	-2.66243e-10
116711078	chr7:116711078:G:A	7.25525e-09	-1.63592	-1.14611
116714471	chr7:116714471:T:A	2.20869e-08	-0.451848	-1.21691
116715242	chr7:116715242:T:C	8.78833e-07	2.31752	-0.302671
116715559	chr7:116715559:C:CCTTA	2.82828e-08	-0.517154	-0.90434
116715562	chr7:116715562:TCCA:T	2.77334e-08	-0.51657	-0.92454
116716026	chr7:116716026:G:A	5.18159e-08	-1.40942e-10	-0.81605
116716150	chr7:116716150:G:A	6.76178e-09	-1.67485	-1.17761
116717157	chr7:116717157:C:T	1.92607e-08	-0.62385	-1.18183
116717244	chr7:116717244:A:G	3.46216e-08	-1.40942e-10	-1.21927
116717314	chr7:116717314:A:G	1.73674e-06	2.57067	0.125347
116717481	chr7:116717481:T:C	3.43654e-08	-1.40942e-10	-1.2267
116717705	chr7:116717705:C:T	7.65997e-08	-0.425154	-2.66243e-10
116718433	chr7:116718433:T:A	1.42334e-08	-1.31998	-0.788181
116720155	chr7:116720155:T:C	2.49727e-08	-1.54597	-2.66243e-10
116721401	chr7:116721401:C:T	6.88628e-09	-1.67996	-1.15426
116724666	chr7:116724666:A:T	2.35064e-08	-1.60648	-2.66243e-10
116724769	chr7:116724769:CA:C	1.88732e-08	-0.646915	-1.17909
116726437	chr7:116726437:G:A	3.7567e-08	-1.40942e-10	-1.13762
116727273	chr7:116727273:AG:A	3.53715e-08	-1.40942e-10	-1.19784
116728336	chr7:116728336:T:C	4.45342e-08	-1.40942e-10	-0.96749
116728834	chr7:116728834:C:T	3.47897e-08	-1.40942e-10	-1.21443
116730041	chr7:116730041:A:AT	4.63123e-08	-1.40942e-10	-0.92834
116730233	chr7:116730233:G:T	2.51621e-08	-0.314399	-1.22401
116730911	chr7:116730911:G:A	4.37879e-08	-1.40942e-10	-0.984391
116730957	chr7:116730957:A:G	7.59308e-09	-1.67757	-1.05894
116731175	chr7:116731175:T:C	3.49327e-08	-1.40942e-10	-1.21032
116731347	chr7:116731347:T:C	6.84976e-09	-1.68041	-1.15912
116731421	chr7:116731421:T:C	7.32393e-09	-1.67907	-1.09353
116732135	chr7:116732135:G:C	3.43652e-08	-1.40942e-10	-1.2267
116733133	chr7:116733133:C:T	3.45256e-08	-1.40942e-10	-1.22205
116734046	chr7:116734046:C:G	8.0838e-08	-0.371301	-2.66243e-10
116734116	chr7:116734116:G:A	2.63418e-08	-1.6307	0.138111
116734198	chr7:116734198:A:T	3.66712e-08	-1.40942e-10	-1.16176
116734692	chr7:116734692:G:A	2.29439e-08	-1.6307	-2.66243e-10
116734748	chr7:116734748:G:A	7.94505e-08	-0.388614	-2.66243e-10
116734974	chr7:116734974:C:T	7.17056e-08	-1.40942e-10	-0.49118
116735075	chr7:116735075:G:T	9.56307e-08	-1.40942e-10	-0.203254
116736753	chr7:116736753:C:T	6.40574e-09	-1.68036	-1.22619
116737456	chr7:116737456:A:G	8.97921e-08	-1.40942e-10	-0.266251
116737744	chr7:116737744:CAT:C	7.74307e-06	5.12436	-0.933555
116737982	chr7:116737982:T:C	3.57815e-08	-1.40942e-10	-1.18632
116738172	chr7:116738172:GT:G	4.02798e-08	-1.40942e-10	-1.0679
116738499	chr7:116738499:C:A	5.09415e-08	-1.40942e-10	-0.833071
116738608	chr7:116738608:CATT:C	3.49059e-08	-1.21109	-2.66243e-10
116738887	chr7:116738887:G:A	5.58374e-08	-0.741304	-2.66243e-10
116739040	chr7:116739040:C:T	1.68014e-07	0.773095	-0.412796
116739690	chr7:116739690:C:T	3.57791e-08	-1.40942e-10	-1.18638
116741050	chr7:116741050:A:G	4.23999e-08	-1.40942e-10	-1.0166
116741697	chr7:116741697:A:T	4.31887e-08	-1.40942e-10	-0.998169
116741980	chr7:116741980:T:A	6.41454e-09	-1.68017	-1.22501
116742204	chr7:116742204:C:T	3.50543e-08	-1.20685	-2.66243e-10
116742592	chr7:116742592:C:T	4.22862e-08	-1.40942e-10	-1.01929
116742815	chr7:116742815:A:G	8.01059e-09	-1.67854	-1.00445
116743191	chr7:116743191:A:G	7.86107e-09	-1.67895	-1.02288
116743789	chr7:116743789:T:C	7.8409e-09	-1.67844	-1.02596
116743944	chr7:116743944:G:A	7.73964e-09	-1.67872	-1.03868
116744220	chr7:116744220:T:G	8.48369e-09	-1.67535	-0.950255
116746758	chr7:116746758:T:A	2.79267e-08	-1.43416	-2.66243e-10
116747279	chr7:116747279:T:C	2.44899e-08	-1.56549	-2.66243e-10
116747358	chr7:116747358:TG:T	3.68157e-08	-1.15782	-2.66243e-10
116747750	chr7:116747750:T:A	5.32637e-08	-1.40942e-10	-0.788494
116747752	chr7:116747752:AACTCGGCTCTGG:A	5.30375e-08	-1.40942e-10	-0.792749
116747967	chr7:116747967:C:T	1.32784e-07	0.680719	-0.555741
116748016	chr7:116748016:C:T	3.55006e-08	-1.40942e-10	-1.1942
116748200	chr7:116748200:C:T	4.46184e-08	-1.40942e-10	-0.965602
116748864	chr7:116748864:A:G	2.24117e-08	-1.65417	-2.66243e-10
116749009	chr7:116749009:C:T	4.33767e-08	-1.40942e-10	-0.993825
116749469	chr7:116749469:A:G	4.0673e-08	-1.40942e-10	-1.05818
116750445	chr7:116750445:AG:A	3.67345e-08	-1.40942e-10	-1.16003
116750800	chr7:116750800:G:A	8.26172e-09	-1.6691	-0.983012
116751170	chr7:116751170:C:T	3.51477e-08	-1.40942e-10	-1.20419
116752071	chr7:116752071:A:G	1.05447e-07	-0.105544	-2.66243e-10
116752135	chr7:116752135:C:T	5.02622e-08	-1.40942e-10	-0.846495
116752191	chr7:116752191:G:A	4.45726e-08	-1.40942e-10	-0.966629
116752457	chr7:116752457:C:T	9.62151e-08	-0.197162	-2.66243e-10
116753153	chr7:116753153:G:A	2.82197e-08	-0.535712	-0.888017
116753173	chr7:116753173:G:C	4.03091e-08	-1.40942e-10	-1.06717
116753264	chr7:116753264:T:C	8.81534e-09	-1.67907	-0.908189
116753342	chr7:116753342:T:C	2.22783e-08	-1.66014	-2.66243e-10
116753516	chr7:116753516:TA:T	3.95897e-08	-1.40942e-10	-1.08518
116754062	chr7:116754062:G:A	4.68164e-08	-1.40942e-10	-0.917514
116754139	chr7:116754139:G:A	4.22466e-08	-1.40942e-10	-1.02023
116754728	chr7:116754728:G:A	3.59461e-08	-1.40942e-10	-1.18173
116755203	chr7:116755203:C:T	2.20792e-08	-1.66911	-2.66243e-10
116756294	chr7:116756294:ATAAT:A	5.26308e-08	-1.40942e-10	-0.800446
116756299	chr7:116756299:A:C	5.26521e-08	-1.40942e-10	-0.800041
116757059	chr7:116757059:T:C	3.62368e-08	-1.40942e-10	-1.17367
116757518	chr7:116757518:A:G	6.7282e-06	4.93583	-0.885514
116758709	chr7:116758709:C:T	6.47476e-09	-1.67612	-1.21971
116759077	chr7:116759077:G:A	1.15803e-08	-1.60156	-0.712886
116759887	chr7:116759887:C:T	3.47069e-08	-1.40942e-10	-1.21681
116759967	chr7:116759967:A:T	8.38668e-09	-1.54479	-1.09231
116760080	chr7:116760080:G:A	2.89021e-08	-1.39983	-2.66243e-10
116760982	chr7:116760982:G:T	4.26276e-08	-1.40942e-10	-1.01125
116761375	chr7:116761375:G:A	3.54175e-08	-1.40942e-10	-1.19654
116761615	chr7:116761615:G:T	4.93212e-08	-1.40942e-10	-0.865393
116761920	chr7:116761920:T:C	4.08341e-08	-1.40942e-10	-1.05423
116762039	chr7:116762039:T:A	1.51068e-07	-1.40942e-10	0.253982
116762069	chr7:116762069:A:C	7.8714e-08	-1.40942e-10	-0.397927
116762292	chr7:116762292:G:A	2.44148e-08	-1.56856	-2.66243e-10
116762679	chr7:116762679:A:G	6.50858e-09	-1.67875	-1.21188
116764592	chr7:116764592:A:G	4.1589e-08	-1.40942e-10	-1.03591
116765018	chr7:116765018:A:G	6.47786e-09	-1.66936	-1.226
116765054	chr7:116765054:CTTTG:C	3.79855e-08	-1.40942e-10	-1.12654
116765333	chr7:116765333:T:C	1.63262e-07	0.72177	-0.390162
116767222	chr7:116767222:C:T	3.03781e-08	-1.35002	-2.66243e-10
116767829	chr7:116767829:T:C	3.59574e-08	-1.40942e-10	-1.18141
116768623	chr7:116768623:C:T	5.08817e-08	-0.834245	-2.66243e-10
116768760	chr7:116768760:A:G	4.11164e-08	-1.40942e-10	-1.04734
116769896	chr7:116769896:T:C	2.67345e-08	-1.47779	-2.66243e-10
116770067	chr7:116770067:A:G	3.71975e-08	-1.40942e-10	-1.14751
116770076	chr7:116770076:G:A	2.33249e-08	-1.61423	-2.66243e-10
116770487	chr7:116770487:C:T	4.40701e-08	-1.40942e-10	-0.977966
116771106	chr7:116771106:C:T	4.16579e-08	-1.40942e-10	-1.03426
116771387	chr7:116771387:T:C	4.70761e-08	-0.911983	-2.66243e-10
116771724	chr7:116771724:G:A	4.65622e-08	-1.40942e-10	-0.922958
116771764	chr7:116771764:C:T	1.55964e-07	0.285879	-2.66243e-10
116771794	chr7:116771794:C:CCT	4.43838e-08	-1.40942e-10	-0.970874
116771936	chr7:116771936:C:T	1.59474e-07	0.308134	-2.66243e-10
116775956	chr7:116775956:G:T	4.32702e-07	1.56338	-0.257077
116776026	chr7:116776026:G:T	7.47696e-08	-1.40942e-10	-0.449337
116776369	chr7:116776369:G:A	1.82025e-07	0.440396	-2.66243e-10
116776896	chr7:116776896:A:G	3.61754e-08	-1.40942e-10	-1.17537
116777156	chr7:116777156:T:C	5.4229e-08	-1.40942e-10	-0.770532
116777794	chr7:116777794:G:C	1.36971e-08	-1.67983	-0.466739
116779208	chr7:116779208:T:C	4.33122e-08	-1.40942e-10	-0.995315
116779576	chr7:116779576:C:T	4.6724e-08	-1.40942e-10	-0.91949
116780504	chr7:116780504:C:A	4.10343e-06	4.34433	-0.788495
116780520	chr7:116780520:TG:T	3.62492e-08	-1.40942e-10	-1.17333
116781140	chr7:116781140:C:T	2.36165e-08	-1.6018	-2.66243e-10
116781771	chr7:116781771:T:A	3.78455e-08	-1.40942e-10	-1.13024
116781825	chr7:116781825:G:A	7.7274e-08	-1.40942e-10	-0.416391
116782160	chr7:116782160:C:T	5.8579e-08	-1.40942e-10	-0.693372
116782563	chr7:116782563:T:C	3.44224e-08	-1.40942e-10	-1.22504
116784645	chr7:116784645:C:A	4.38483e-08	-1.40942e-10	-0.983011
116784877	chr7:116784877:C:G	6.00438e-08	-1.40942e-10	-0.668674
116784884	chr7:116784884:C:A	2.18933e-08	-1.67757	-2.66243e-10
116785113	chr7:116785113:C:T	1.51052e-07	-1.40942e-10	0.253878
116785439	chr7:116785439:G:A	4.24454e-07	1.50004	-0.212984
116785574	chr7:116785574:CA:C	9.79266e-08	-0.179529	-2.66243e-10
116785601	chr7:116785601:A:G	3.5782e-08	-1.40942e-10	-1.1863
116785872	chr7:116785872:G:A	6.05214e-08	-0.660751	-2.66243e-10
116785907	chr7:116785907:C:A	8.32737e-08	-1.40942e-10	-0.341615
116786170	chr7:116786170:C:T	8.37508e-08	-1.40942e-10	-0.335903
116786965	chr7:116786965:A:G	4.8372e-06	4.71451	-0.994168
116787431	chr7:116787431:CAGTTCTGGAGGCCAGGA:C	2.49181e-08	-1.54815	-2.66243e-10
116790211	chr7:116790211:A:G	2.03905e-06	3.54985	-0.693361
116790308	chr7:116790308:T:C	2.04452e-07	1.14935	-0.592761
116790646	chr7:116790646:T:C	7.34498e-09	-1.67664	-1.09309
116790647	chr7:116790647:C:A	7.35211e-09	-1.6764	-1.09236
116791894	chr7:116791894:T:G	1.89651e-06	3.78802	-1.004
116791952	chr7:116791952:T:C	2.19787e-08	-1.67367	-2.66243e-10
116792735	chr7:116792735:A:G	3.7232e-08	-1.40942e-10	-1.14658
116793473	chr7:116793473:T:C	4.07586e-07	1.2465	-2.66243e-10
116793927	chr7:116793927:A:C	1.31223e-07	-1.40942e-10	0.11315
116794248	chr7:116794248:A:C	3.46146e-08	-1.21947	-2.66243e-10
116794284	chr7:116794284:G:A	3.35513e-07	1.47531	-0.4234
116794739	chr7:116794739:C:A	2.36018e-07	1.10039	-0.400232
116795069	chr7:116795069:A:G	1.36074e-06	3.31609	-0.864054
116795714	chr7:116795714:C:T	2.58872e-07	1.16573	-0.373148
116796043	chr7:116796043:G:A	2.3354e-07	1.31619	-0.62658
116796340	chr7:116796340:C:A	4.4601e-08	-1.40942e-10	-0.965992
116796808	chr7:116796808:G:A	6.48832e-09	-1.68014	-1.2136
116797344	chr7:116797344:G:A	4.59807e-08	-1.40942e-10	-0.935526
116797450	chr7:116797450:A:G	2.68536e-07	1.29896	-0.469727
116797552	chr7:116797552:G:A	8.53855e-09	-1.67332	-0.945834
116798364	chr7:116798364:G:A	2.75427e-07	1.37026	-0.515685
116798457	chr7:116798457:G:T	8.67996e-09	-1.67436	-0.928371
116798600	chr7:116798600:T:C	2.5714e-07	1.33771	-0.55184
116799125	chr7:116799125:G:A	2.2745e-08	-1.6394	-2.66243e-10
116799955	chr7:116799955:C:T	3.4416e-08	-1.40942e-10	-1.22523
116801535	chr7:116801535:A:G	2.66579e-07	1.3811	-0.55918
116802055	chr7:116802055:C:T	5.08591e-08	-0.834689	-2.66243e-10
116802056	chr7:116802056:G:A	2.74607e-08	-1.45099	-2.66243e-10
116802233	chr7:116802233:C:T	3.08141e-07	1.44067	-0.473863
116803020	chr7:116803020:A:T	2.54542e-07	1.382	-0.606279
116803519	chr7:116803519:A:T	3.21696e-07	1.53194	-0.52208
116803816	chr7:116803816:T:G	4.18921e-08	-0.0247291	-1.00392
116804016	chr7:116804016:T:C	3.38805e-07	1.66841	-0.606735
116804373	chr7:116804373:G:A	3.88154e-08	-1.40942e-10	-1.10493
116804674	chr7:116804674:T:C	4.61369e-08	-0.932135	-2.66243e-10
116804898	chr7:116804898:A:G	3.57855e-08	-1.40942e-10	-1.18621
116805037	chr7:116805037:G:A	1.92689e-07	1.11792	-0.620591
116805105	chr7:116805105:T:G	3.50634e-08	-1.20659	-2.66243e-10
116805662	chr7:116805662:T:C	4.89603e-08	-1.40942e-10	-0.872738
116805773	chr7:116805773:A:G	7.26356e-08	-1.40942e-10	-0.478293
116806519	chr7:116806519:T:G	1.05254e-06	2.62646	-0.431251
116807554	chr7:116807554:C:T	1.91181e-08	-1.18504	-0.628073
116807644	chr7:116807644:A:G	3.43743e-08	-1.40942e-10	-1.22644
116807722	chr7:116807722:C:T	2.24285e-08	-1.2267	-0.426713
116807757	chr7:116807757:G:A	8.93842e-09	-1.41573	-1.15766
116807803	chr7:116807803:T:C	3.94999e-08	-1.08745	-2.66243e-10
116808673	chr7:116808673:A:G	2.22391e-08	-1.6619	-2.66243e-10
116808749	chr7:116808749:C:T	1.54193e-06	3.72597	-1.14893
116808996	chr7:116808996:T:C	1.48622e-06	3.69653	-1.15629
116809116	chr7:116809116:G:A	3.829e-08	-1.40942e-10	-1.11856
116809142	chr7:116809142:G:A	3.79298e-08	-1.40942e-10	-1.12801
116809721	chr7:116809721:C:T	2.24094e-08	-1.65427	-2.66243e-10
116810381	chr7:116810381:G:A	6.01575e-08	-1.40942e-10	-0.666782
116810801	chr7:116810801:A:G	1.7867e-06	3.90698	-1.1826
116810961	chr7:116810961:T:A	3.60934e-08	-1.40942e-10	-1.17764
116811861	chr7:116811861:A:G	2.19125e-08	-1.67669	-2.66243e-10
116812153	chr7:116812153:T:A	2.10804e-06	4.03677	-1.14701
116812938	chr7:116812938:A:G	2.26126e-08	-1.64524	-2.66243e-10
116813431	chr7:116813431:T:C	3.69242e-08	-1.40942e-10	-1.15488
116814791	chr7:116814791:T:C	2.07899e-07	-1.40942e-10	0.573306
116814852	chr7:116814852:A:G	3.99273e-08	-1.40942e-10	-1.07669
116815037	chr7:116815037:A:T	8.1219e-08	-1.40942e-10	-0.366598
116815422	chr7:116815422:C:A	3.10993e-08	-1.32656	-2.66243e-10
116815863	chr7:116815863:T:A	2.62137e-08	-1.49747	-2.66243e-10
116815937	chr7:116815937:T:G	6.27504e-08	-1.40942e-10	-0.624583
116815964	chr7:116815964:G:A	2.09844e-06	4.10387	-1.21867
116816069	chr7:116816069:A:G	2.15641e-06	4.12797	-1.21551
116816085	chr7:116816085:T:G	6.63742e-09	-1.67235	-1.19867
116816172	chr7:116816172:G:A	9.82806e-08	-1.40942e-10	-0.175922
116816377	chr7:116816377:T:C	9.56049e-08	-1.40942e-10	-0.203524
116816412	chr7:116816412:A:G	1.11492e-08	-1.45825	-0.894125
116817188	chr7:116817188:C:T	1.4172e-06	3.7166	-1.22391
116817650	chr7:116817650:G:A	2.18311e-08	-1.68041	-2.66243e-10
116817992	chr7:116817992:C:A	2.16254e-06	4.13679	-1.2215
116818060	chr7:116818060:G:C	4.69958e-08	-1.40942e-10	-0.913691
116818068	chr7:116818068:T:C	2.54914e-06	4.29835	-1.21859
116818125	chr7:116818125:G:A	5.08968e-08	-1.40942e-10	-0.833948
116818270	chr7:116818270:G:C	2.10961e-06	4.10366	-1.21316
116818342	chr7:116818342:A:G	1.08855e-08	-1.46658	-0.90974
116818595	chr7:116818595:A:G	7.26235e-09	-1.67455	-1.1065
116819083	chr7:116819083:T:C	2.0782e-06	4.07677	-1.20126
116819226	chr7:116819226:T:C	2.3786e-06	4.22378	-1.21327
116819265	chr7:116819265:T:C	2.80919e-06	4.27251	-1.0956
116819332	chr7:116819332:A:G	1.1064e-07	-0.0574667	-2.66243e-10
116819476	chr7:116819476:G:A	8.90913e-08	-1.40942e-10	-0.274087
116819680	chr7:116819680:C:T	1.35252e-07	-1.40942e-10	0.143393
116819877	chr7:116819877:C:A	7.34718e-06	4.28165	-0.143325
116820206	chr7:116820206:C:T	8.58991e-08	-1.40942e-10	-0.310575
116820882	chr7:116820882:C:A	8.89501e-08	-1.40942e-10	-0.275673
116821344	chr7:116821344:T:C	3.48307e-08	-1.40942e-10	-1.21325
116822068	chr7:116822068:T:C	8.07939e-08	-1.40942e-10	-0.371846
116822362	chr7:116822362:T:C	2.47777e-06	4.27197	-1.2206
116822466	chr7:116822466:G:A	3.43745e-08	-1.40942e-10	-1.22643
116823822	chr7:116823822:A:G	3.5944e-08	-1.40942e-10	-1.18178
116824446	chr7:116824446:C:A	3.85523e-08	-1.40942e-10	-1.11173
116824617	chr7:116824617:T:C	2.48834e-06	4.27531	-1.21969
116824634	chr7:116824634:T:A	4.25259e-08	-1.40942e-10	-1.01363
116825085	chr7:116825085:A:G	5.59002e-06	4.09808	-0.233092
116825868	chr7:116825868:G:A	1.54244e-07	-1.40942e-10	0.274787
116826029	chr7:116826029:T:C	9.51377e-09	-1.38482	-1.12619
116826510	chr7:116826510:T:C	2.46577e-06	4.26762	-1.22111
116826580	chr7:116826580:C:T	8.74684e-08	-0.29247	-2.66243e-10
116827530	chr7:116827530:C:T	5.92152e-08	-1.40942e-10	-0.682569
116828647	chr7:116828647:G:A	2.49728e-08	-1.54596	-2.66243e-10
116828860	chr7:116828860:G:A	1.31418e-08	-1.50615	-0.681802
116829244	chr7:116829244:T:A	3.8482e-08	-1.40942e-10	-1.11356
116829266	chr7:116829266:T:C	8.10173e-09	-1.525	-1.14666
116829463	chr7:116829463:C:G	3.56996e-08	-1.40942e-10	-1.18861
116829856	chr7:116829856:G:A	8.71648e-09	-1.41383	-1.18471
116830426	chr7:116830426:G:GA	4.01535e-08	-1.40942e-10	-1.07104
116830473	chr7:116830473:A:G	3.65277e-08	-1.40942e-10	-1.16568
116830570	chr7:116830570:C:T	1.1871e-07	-1.40942e-10	0.0129358
116830684	chr7:116830684:G:A	2.22244e-06	4.12813	-1.18551
116831068	chr7:116831068:C:T	8.52704e-09	-1.39426	-1.22624
116831098	chr7:116831098:C:T	1.01423e-07	-1.40942e-10	-0.14445
116831173	chr7:116831173:C:T	1.7021e-06	3.78323	-1.10736
116832063	chr7:116832063:G:A	8.40266e-08	-1.40942e-10	-0.332615
116832478	chr7:116832478:C:T	8.23402e-06	5.18837	-0.936086
116833609	chr7:116833609:A:G	3.62654e-08	-1.40942e-10	-1.17288
116833886	chr7:116833886:C:T	7.87554e-09	-1.55161	-1.14837
116834161	chr7:116834161:G:T	8.13065e-09	-1.55762	-1.11049
116834227	chr7:116834227:G:A	3.47437e-08	-1.40942e-10	-1.21575
116834234	chr7:116834234:T:C	4.28723e-08	-1.40942e-10	-1.00552
116834903	chr7:116834903:C:T	8.02601e-09	-1.55431	-1.12675
116835129	chr7:116835129:A:G	5.72395e-08	-1.40942e-10	-0.716504
116835165	chr7:116835165:G:A	8.11959e-09	-1.53537	-1.13409
116835203	chr7:116835203:A:G	8.31334e-09	-1.52129	-1.12459
116835258	chr7:116835258:T:C	2.06072e-05	5.41988	-0.25023
116835392	chr7:116835392:G:A	3.56304e-08	-1.40942e-10	-1.19055
116835568	chr7:116835568:C:T	6.77018e-06	5.03075	-0.974216
116835673	chr7:116835673:T:A	7.99087e-09	-1.55136	-1.13409
116836561	chr7:116836561:G:A	1.22287e-08	-1.66642	-0.593542
116836639	chr7:116836639:A:T	4.94312e-08	-1.40942e-10	-0.863167
116837478	chr7:116837478:G:T	3.26692e-08	-1.27732	-2.66243e-10
116837574	chr7:116837574:A:G	8.6856e-09	-1.51793	-1.08415
116837884	chr7:116837884:G:A	3.4974e-08	-1.40942e-10	-1.20914
116838595	chr7:116838595:G:A	8.19962e-06	5.2359	-0.987806
116838748	chr7:116838748:C:G	8.9747e-09	-1.45244	-1.1169
116839079	chr7:116839079:A:T	5.92259e-06	4.12529	-0.202507
116839288	chr7:116839288:T:G	2.42523e-08	-1.57524	-2.66243e-10
116839720	chr7:116839720:A:G	8.6224e-09	-1.39688	-1.2125
116840379	chr7:116840379:C:T	4.56664e-05	5.54954	0.415832
116840925	chr7:116840925:C:T	3.71382e-08	-1.40942e-10	-1.1491
116840980	chr7:116840980:G:A	8.61662e-09	-1.39225	-1.21781
116841491	chr7:116841491:G:A	2.0426e-06	2.85823	-2.66243e-10
116841511	chr7:116841511:GA:G	8.64878e-09	-1.39191	-1.21442
116841549	chr7:116841549:G:A	8.50825e-09	-1.40473	-1.21799
116841594	chr7:116841594:A:G	3.73947e-08	-1.40942e-10	-1.14222
116842165	chr7:116842165:A:G	3.15188e-05	5.47825	0.116347
116842669	chr7:116842669:C:T	8.31205e-09	-1.42264	-1.22341
116842809	chr7:116842809:C:A	3.52924e-08	-1.40942e-10	-1.20008
116843157	chr7:116843157:A:T	1.04027e-05	4.21995	0.266118
116843318	chr7:116843318:G:C	3.63e-08	-1.40942e-10	-1.17193
116844060	chr7:116844060:G:A	8.5917e-08	-1.40942e-10	-0.310366
116844222	chr7:116844222:G:A	8.55375e-09	-1.39236	-1.22502
116844383	chr7:116844383:A:G	9.73103e-09	-1.50762	-0.980812
116845508	chr7:116845508:G:A	3.53206e-08	-1.40942e-10	-1.19928
116845846	chr7:116845846:T:G	8.97059e-08	-1.40942e-10	-0.267211
116845966	chr7:116845966:C:A	2.53957e-05	5.44854	-0.0699535
116846329	chr7:116846329:T:C	4.21146e-08	-1.40942e-10	-1.02335
116846384	chr7:116846384:A:T	1.00226e-08	-1.47649	-0.982421
116846417	chr7:116846417:A:G	9.83141e-09	-1.49911	-0.979051
116847032	chr7:116847032:C:CA	6.53136e-06	5.04399	-1.02337
116847657	chr7:116847657:G:A	1.00691e-08	-1.51343	-0.940851
116847816	chr7:116847816:G:T	9.52746e-09	-1.5258	-0.983768
116848488	chr7:116848488:G:GT	3.68603e-08	-1.40942e-10	-1.15661
116849269	chr7:116849269:G:A	2.18998e-08	-1.67727	-2.66243e-10
116849884	chr7:116849884:G:A	1.1951e-08	-1.15897	-1.12397
116849918	chr7:116849918:T:C	1.01533e-08	-1.48674	-0.95921
116850130	chr7:116850130:G:A	3.63e-08	-1.40942e-10	-1.17193
116850542	chr7:116850542:C:T	8.67393e-09	-1.38101	-1.22241
116850688	chr7:116850688:T:A	1.17315e-08	-1.17827	-1.1232
116850862	chr7:116850862:G:C	1.19093e-08	-1.16642	-1.12001
116850958	chr7:116850958:G:T	9.73813e-09	-1.50871	-0.978985
116851108	chr7:116851108:T:C	3.47833e-08	-1.40942e-10	-1.21461
116851390	chr7:116851390:CAAG:C	2.43686e-08	-1.57045	-2.66243e-10
116851937	chr7:116851937:T:C	1.17306e-08	-1.17647	-1.12508
116852195	chr7:116852195:TTTCTCCTCTAA:T	1.20738e-08	-1.6803	-0.592409
116852221	chr7:116852221:G:A	1.84614e-05	5.63366	-0.573971
116852314	chr7:116852314:G:A	9.16739e-09	-1.32678	-1.22131
116852729	chr7:116852729:A:G	8.82312e-09	-1.36301	-1.22337
116854180	chr7:116854180:G:T	9.30628e-08	-1.40942e-10	-0.230474
116854269	chr7:116854269:T:A	2.21577e-05	5.32722	-0.0850287
116854391	chr7:116854391:C:T	7.51714e-06	4.62175	-0.460558
116855516	chr7:116855516:A:G	3.5725e-08	-1.40942e-10	-1.1879
116855922	chr7:116855922:G:C	9.50585e-08	-1.40942e-10	-0.209256
116856494	chr7:116856494:A:G	1.87338e-06	3.95798	-1.18623
116856705	chr7:116856705:G:A	3.58185e-08	-1.40942e-10	-1.18528
116857301	chr7:116857301:C:G	1.01451e-08	-1.46969	-0.977061
116857493	chr7:116857493:C:T	1.71629e-06	3.87488	-1.19071
116857510	chr7:116857510:A:G	3.60241e-08	-1.40942e-10	-1.17956
116857877	chr7:116857877:A:G	8.80883e-09	-1.36416	-1.22384
116858070	chr7:116858070:C:T	9.98717e-09	-1.48361	-0.97884
116858272	chr7:116858272:A:G	3.64429e-08	-1.40942e-10	-1.168
116858808	chr7:116858808:A:G	1.01643e-08	-1.45716	-0.98771
116858855	chr7:116858855:C:T	5.31172e-08	-1.40942e-10	-0.791247
116858917	chr7:116858917:G:A	8.47956e-06	5.28621	-1.00455
116858930	chr7:116858930:C:A	5.14939e-08	-1.40942e-10	-0.822284
116859024	chr7:116859024:G:A	9.82404e-08	-1.40942e-10	-0.176331
116859079	chr7:116859079:A:G	4.24974e-08	-1.0143	-2.66243e-10
116859151	chr7:116859151:G:A	5.42999e-08	-1.40942e-10	-0.769226
116859187	chr7:116859187:A:G	2.57142e-08	-1.5167	-2.66243e-10
116859357	chr7:116859357:G:A	3.74484e-08	-1.40942e-10	-1.14078
116859385	chr7:116859385:C:T	8.88408e-06	4.6703	-0.342035
116859976	chr7:116859976:G:A	2.51988e-08	-1.53695	-2.66243e-10
116860665	chr7:116860665:G:A	8.96408e-09	-1.5685	-1.00202
116861019	chr7:116861019:T:A	3.43657e-08	-1.40942e-10	-1.22669
116861515	chr7:116861515:G:A	5.5182e-08	-1.40942e-10	-0.753112
116861840	chr7:116861840:C:T	4.16322e-08	-1.40942e-10	-1.03488
116862688	chr7:116862688:G:A	6.6422e-08	-1.40942e-10	-0.56772
116862767	chr7:116862767:C:T	3.44127e-08	-1.40942e-10	-1.22532
116863167	chr7:116863167:C:T	2.20228e-07	-1.40942e-10	0.630913
116863798	chr7:116863798:T:G	5.41544e-08	-1.40942e-10	-0.771909
116864710	chr7:116864710:T:C	2.49059e-08	-1.54864	-2.66243e-10
116864775	chr7:116864775:G:C	0.00565275	10.8255	-0.041559
116865327	chr7:116865327:T:A	8.54097e-09	-1.59117	-1.0277
116865441	chr7:116865441:C:G	3.73808e-08	-1.40942e-10	-1.14259
116865456	chr7:116865456:G:A	3.73764e-08	-1.40942e-10	-1.14271
116865647	chr7:116865647:G:A	3.43894e-08	-1.40942e-10	-1.226
116866300	chr7:116866300:T:C	5.33041e-08	-1.40942e-10	-0.787736
116866306	chr7:116866306:G:C	4.42803e-08	-0.973209	-2.66243e-10
116866386	chr7:116866386:T:A	4.21652e-08	-1.40942e-10	-1.02215
116866908	chr7:116866908:A:G	1.05122e-08	-1.60127	-0.809942
116868329	chr7:116868329:T:C	5.52957e-08	-1.40942e-10	-0.751053
116868559	chr7:116868559:C:G	8.24505e-09	-1.55833	-1.09581
116868743	chr7:116868743:A:T	5.81823e-08	-0.899163	0.198996
116868794	chr7:116868794:T:A	1.4272e-07	-1.40942e-10	0.197136
116869081	chr7:116869081:A:G	3.44152e-08	-1.40942e-10	-1.22525
116871452	chr7:116871452:T:C	3.94614e-08	-1.40942e-10	-1.08842
116872215	chr7:116872215:T:C	0.0389995	11.0023	1.71299
116873182	chr7:116873182:G:A	4.6182e-08	-1.53648	0.605317
116874350	chr7:116874350:C:T	5.47329e-08	-1.40942e-10	-0.761283
116875635	chr7:116875635:C:A	4.32855e-08	-1.40942e-10	-0.99593
116875727	chr7:116875727:A:T	0.0710922	10.4507	2.86502
116875921	chr7:116875921:A:G	5.03205e-08	-1.40942e-10	-0.845336
116876466	chr7:116876466:C:G	2.22562e-08	-1.66113	-2.66243e-10
116876789	chr7:116876789:A:G	2.42162e-08	-1.57673	-2.66243e-10
116876871	chr7:116876871:G:A	9.77395e-09	-1.56743	-0.916596
116878310	chr7:116878310:G:A	5.57729e-08	-1.40942e-10	-0.74246
116878553	chr7:116878553:C:G	4.127e-08	-1.40942e-10	-1.04361
116878935	chr7:116878935:G:A	3.72843e-08	-1.40942e-10	-1.14518
116879261	chr7:116879261:T:G	1.95351e-07	-1.40942e-10	0.511049
116879630	chr7:116879630:G:A	2.63353e-08	-1.49284	-2.66243e-10
116880227	chr7:116880227:GT:G	3.8321e-08	-1.40942e-10	-1.11775
116880322	chr7:116880322:T:G	0.0022166	10.0776	-0.22982
116880588	chr7:116880588:T:G	8.88908e-09	-1.59007	-0.98885
116880952	chr7:116880952:G:A	3.43905e-08	-1.40942e-10	-1.22597
116881550	chr7:116881550:T:C	3.35321e-08	-1.25124	-2.66243e-10
116881611	chr7:116881611:T:C	1.28232e-07	0.0900906	-2.66243e-10
116882261	chr7:116882261:T:A	0.108573	11.682	2.0572
116882313	chr7:116882313:T:C	2.69042e-08	-1.47146	-2.66243e-10
116882353	chr7:116882353:A:T	0.0580476	11.2131	1.89997
116882699	chr7:116882699:A:G	3.54424e-08	-1.40942e-10	-1.19584
116883490	chr7:116883490:C:G	0.0547057	11.2008	1.85292
116884069	chr7:116884069:A:G	4.58538e-08	-1.40942e-10	-0.938289
116884365	chr7:116884365:ACT:A	0.0389176	11.0949	1.61829
116884450	chr7:116884450:A:T	3.43622e-08	-1.40942e-10	-1.22679
116885447	chr7:116885447:C:T	8.88929e-09	-1.59569	-0.983213
116885893	chr7:116885893:G:A	6.0524e-08	-1.40942e-10	-0.660708
116886141	chr7:116886141:A:G	7.79774e-08	-0.407329	-2.66243e-10
116886479	chr7:116886479:A:G	4.33753e-08	-1.40942e-10	-0.993858
116886774	chr7:116886774:A:G	7.29917e-09	-1.55836	-1.21763
116887063	chr7:116887063:T:C	4.33448e-08	-1.40942e-10	-0.994562
116887639	chr7:116887639:T:A	3.77683e-08	-1.40942e-10	-1.13228
116887809	chr7:116887809:C:T	6.49246e-08	-1.40942e-10	-0.590521
116887851	chr7:116887851:G:A	6.27731e-08	-1.40942e-10	-0.624222
116888186	chr7:116888186:C:T	0.131707	11.777	2.1553
116888509	chr7:116888509:A:G	3.10331e-05	6.56867	-0.98961
116888527	chr7:116888527:A:G	0.0302459	10.6841	1.77704
116888570	chr7:116888570:G:A	5.42708e-08	-1.40942e-10	-0.769761
116889262	chr7:116889262:A:G	5.32953e-08	-1.40942e-10	-0.7879
116890276	chr7:116890276:A:G	5.5671e-08	-1.40942e-10	-0.744289
116890809	chr7:116890809:A:G	0.0471325	11.1575	1.74726
116891370	chr7:116891370:T:C	3.43615e-08	-1.40942e-10	-1.22681
116892214	chr7:116892214:T:G	2.21432e-08	-1.66622	-2.66243e-10
116892844	chr7:116892844:T:C	4.08529e-08	-1.40942e-10	-1.05377
116893118	chr7:116893118:G:A	3.91203e-08	-1.40942e-10	-1.09711
116893150	chr7:116893150:A:G	0.0630861	11.4881	1.70812
116893265	chr7:116893265:G:A	4.20299e-08	-1.40942e-10	-1.02537
116894031	chr7:116894031:CAGTT:C	5.78464e-08	-1.40942e-10	-0.705958
116894130	chr7:116894130:G:A	2.43435e-08	-1.57148	-2.66243e-10
116894693	chr7:116894693:T:C	0.132571	11.6448	2.29405
116894860	chr7:116894860:G:C	5.83863e-08	-1.40942e-10	-0.696667
116895320	chr7:116895320:G:A	3.44419e-08	-1.40942e-10	-1.22447
116895346	chr7:116895346:CA:C	6.45436e-08	-1.40942e-10	-0.596407
116895549	chr7:116895549:G:A	5.68125e-08	-1.40942e-10	-0.723992
116895551	chr7:116895551:T:C	4.9104e-08	-1.40942e-10	-0.869807
116895602	chr7:116895602:C:CA	3.54196e-08	-1.40942e-10	-1.19648
116897484	chr7:116897484:T:C	0.0649327	11.4079	1.8172
116899867	chr7:116899867:AAG:A	3.67105e-08	-1.40942e-10	-1.16069
116899881	chr7:116899881:A:G	4.51697e-08	-1.40942e-10	-0.953321
116900298	chr7:116900298:T:G	5.96641e-08	-1.40942e-10	-0.675018
116900731	chr7:116900731:A:G	5.72563e-08	-1.40942e-10	-0.71621
116900740	chr7:116900740:A:G	4.39163e-08	-1.40942e-10	-0.981462
116902408	chr7:116902408:T:C	3.9194e-08	-1.40942e-10	-1.09523
116902495	chr7:116902495:T:C	4.17647e-08	-1.0317	-2.66243e-10
116902572	chr7:116902572:A:G	4.0171e-08	-1.40942e-10	-1.0706
116902807	chr7:116902807:G:A	1.26209e-05	5.85401	-1.17464
116902906	chr7:116902906:T:A	4.59536e-08	-1.40942e-10	-0.936115
116902980	chr7:116902980:T:G	3.43626e-08	-1.40942e-10	-1.22678
116903243	chr7:116903243:T:A	3.77035e-08	-1.40942e-10	-1.13399
116903660	chr7:116903660:T:C	0.0129782	9.73834	1.87669
116904869	chr7:116904869:G:A	4.06624e-08	-1.40942e-10	-1.05844
116904931	chr7:116904931:G:T	0.00380701	10.4789	-0.0903258
116905675	chr7:116905675:T:C	0.00753161	9.40564	1.66523
116905706	chr7:116905706:A:G	0.00613778	9.47298	1.39324
116906659	chr7:116906659:A:G	3.52897e-08	-1.40942e-10	-1.20016
116907135	chr7:116907135:AG:A	5.02871e-08	-1.40942e-10	-0.846
116907857	chr7:116907857:C:T	0.000583869	8.28936	0.224325
116907891	chr7:116907891:T:C	4.01486e-08	-1.40942e-10	-1.07116
116907927	chr7:116907927:G:A	5.46695e-08	-1.40942e-10	-0.762442
116908706	chr7:116908706:A:G	4.27892e-07	-1.40942e-10	1.29512
116909735	chr7:116909735:C:T	2.28548e-08	-1.63459	-2.66243e-10
116910379	chr7:116910379:T:G	2.4243e-08	-1.57562	-2.66243e-10
116910402	chr7:116910402:C:T	1.0143e-08	-1.57522	-0.871737
116910743	chr7:116910743:C:T	2.18994e-08	-1.67729	-2.66243e-10
116911611	chr7:116911611:G:A	5.34815e-08	-1.40942e-10	-0.784412
116911863	chr7:116911863:A:G	4.96858e-08	-1.40942e-10	-0.858029
116913571	chr7:116913571:C:T	5.74443e-08	-1.40942e-10	-0.712932
116914188	chr7:116914188:C:T	3.40068e-08	-1.23719	-2.66243e-10
116914602	chr7:116914602:T:C	9.2722e-09	-1.57328	-0.963445
116914749	chr7:116914749:A:C	4.44206e-08	-1.40942e-10	-0.970045
116915016	chr7:116915016:G:A	5.66851e-08	-1.40942e-10	-0.726236
116915348	chr7:116915348:G:A	5.7199e-08	-1.40942e-10	-0.717212
116915937	chr7:116915937:A:G	2.30235e-08	-1.62723	-2.66243e-10
116916352	chr7:116916352:C:T	0.0361646	10.1429	2.49699
116916821	chr7:116916821:T:C	5.34004e-08	-1.40942e-10	-0.785929
116917375	chr7:116917375:T:C	0.00913114	9.52942	1.73403
116917547	chr7:116917547:G:A	0.00186764	9.40307	0.273362
116917885	chr7:116917885:C:T	0.0690717	11.3376	1.9493
116918662	chr7:116918662:G:A	4.45074e-06	4.76925	-1.13217
116919001	chr7:116919001:A:G	4.42158e-08	-1.40942e-10	-0.974667
116919086	chr7:116919086:T:G	2.41234e-08	-1.58057	-2.66243e-10
116919476	chr7:116919476:A:G	3.40239e-08	-1.23668	-2.66243e-10
116920102	chr7:116920102:G:A	5.68521e-08	-1.40942e-10	-0.723295
116920150	chr7:116920150:CAGG:C	4.16152e-08	-1.40942e-10	-1.03528
116920562	chr7:116920562:G:C	5.78737e-08	-1.40942e-10	-0.705485
116921368	chr7:116921368:G:A	2.18596e-08	-1.67911	-2.66243e-10
116921496	chr7:116921496:A:G	5.57743e-08	-1.40942e-10	-0.742435
116921980	chr7:116921980:G:A	5.55218e-08	-1.40942e-10	-0.746972
116922209	chr7:116922209:C:G	4.37428e-08	-1.40942e-10	-0.985422
116922877	chr7:116922877:C:T	7.53013e-09	-1.5886	-1.15624
116923222	chr7:116923222:ACT:A	8.17867e-08	-0.359634	-2.66243e-10
116923818	chr7:116923818:A:G	8.58337e-08	-1.40942e-10	-0.311337
116923930	chr7:116923930:CAG:C	3.43858e-08	-1.40942e-10	-1.2261
116924498	chr7:116924498:C:T	4.69953e-08	-1.40942e-10	-0.9137
116924542	chr7:116924542:C:T	5.3088e-08	-1.40942e-10	-0.791797
116924687	chr7:116924687:G:T	3.44039e-08	-1.40942e-10	-1.22558
116924739	chr7:116924739:G:A	9.63737e-08	-1.40942e-10	-0.195514
116925339	chr7:116925339:G:A	4.98878e-08	-1.40942e-10	-0.853971
116925513	chr7:116925513:A:AATAGGTAT	5.65827e-08	-1.40942e-10	-0.728045
116925601	chr7:116925601:G:A	3.45066e-08	-1.40942e-10	-1.2226
116925649	chr7:116925649:G:A	7.40112e-09	-1.62595	-1.13617
116925961	chr7:116925961:C:A	2.19951e-08	-1.67293	-2.66243e-10
116925971	chr7:116925971:T:A	4.33753e-08	-1.40942e-10	-0.993858
116926486	chr7:116926486:A:AT	7.36917e-09	-1.63049	-1.13595
116926739	chr7:116926739:A:G	3.43996e-08	-1.40942e-10	-1.2257
116927009	chr7:116927009:G:A	7.36297e-08	-1.40942e-10	-0.464699
116927055	chr7:116927055:A:G	5.65172e-08	-1.40942e-10	-0.729203
116927365	chr7:116927365:T:A	9.63895e-09	-1.53612	-0.961818
116927379	chr7:116927379:TCACCCCTGC:T	6.5948e-08	-1.60005	1.02517
116927448	chr7:116927448:G:A	7.49927e-09	-1.58183	-1.16711
116927504	chr7:116927504:G:C	7.511e-09	-1.58181	-1.16557
116927595	chr7:116927595:A:G	9.9542e-09	-1.54483	-0.920919
116927656	chr7:116927656:T:G	9.8911e-09	-1.52882	-0.943296
116927678	chr7:116927678:G:A	0.00360152	11.3175	-0.984432
116927798	chr7:116927798:G:A	7.51446e-08	-1.40942e-10	-0.444334
116928763	chr7:116928763:A:G	3.94384e-08	-1.40942e-10	-1.08901
116928812	chr7:116928812:C:G	1.01162e-08	-1.29904	-1.15058
116929024	chr7:116929024:T:C	1.00967e-08	-1.61136	-0.840185
116929030	chr7:116929030:C:G	3.59803e-08	-1.40942e-10	-1.18078
116929142	chr7:116929142:G:A	3.97368e-08	-1.40942e-10	-1.08147
116929165	chr7:116929165:G:A	1.17483e-05	5.57369	-0.965974
116929267	chr7:116929267:A:G	1.50798e-08	-1.24326	-0.807129
116929358	chr7:116929358:A:T	0.00065183	9.30905	-0.685255
116929529	chr7:116929529:G:A	3.88627e-08	-1.40942e-10	-1.10371
116929537	chr7:116929537:A:T	5.0486e-05	5.84909	0.216616
116930137	chr7:116930137:G:A	5.13791e-08	-1.40942e-10	-0.824517
116930146	chr7:116930146:C:T	4.07788e-07	2.24084	-0.993841
116930191	chr7:116930191:C:T	3.71655e-08	-1.40942e-10	-1.14837
116932570	chr7:116932570:G:A	2.58605e-08	-1.51103	-2.66243e-10
116932605	chr7:116932605:G:GC	3.90022e-08	-1.40942e-10	-1.10013
116932679	chr7:116932679:C:T	3.76107e-08	-1.40942e-10	-1.13646
116932730	chr7:116932730:G:A	5.64152e-08	-1.40942e-10	-0.731009
116932752	chr7:116932752:C:T	2.49262e-08	-1.54783	-2.66243e-10
116933334	chr7:116933334:T:C	1.08414e-07	-1.40942e-10	-0.0777952
116933410	chr7:116933410:C:G	1.13012e-07	-1.40942e-10	-0.0362534
116933810	chr7:116933810:G:A	1.44382e-08	-1.58347	-0.510393
116934020	chr7:116934020:A:G	1.87868e-07	-1.40942e-10	0.47199
116935099	chr7:116935099:C:G	4.51206e-07	-1.40942e-10	1.34818
116935375	chr7:116935375:A:G	1.85033e-08	-0.65941	-1.18639
116935525	chr7:116935525:G:T	7.04184e-09	-1.63329	-1.17859
116935527	chr7:116935527:C:T	6.99853e-09	-1.64052	-1.17753
116935587	chr7:116935587:C:T	6.9799e-09	-1.65124	-1.16947
116935655	chr7:116935655:G:A	1.47266e-08	-1.44593	-0.628167
116935767	chr7:116935767:G:A	2.40978e-08	-1.58163	-2.66243e-10
116935968	chr7:116935968:A:G	7.33362e-09	-1.6804	-1.09087
116936704	chr7:116936704:T:C	1.24487e-07	-1.40942e-10	0.0604517
116937024	chr7:116937024:A:C	1.52611e-07	0.264142	-2.66243e-10
116937070	chr7:116937070:G:A	1.16356e-07	1.03353	-1.04062
116937429	chr7:116937429:C:T	5.69246e-08	-1.40942e-10	-0.722021
116937697	chr7:116937697:A:T	3.54922e-08	-1.19444	-2.66243e-10
116937888	chr7:116937888:G:A	1.43536e-08	-1.46551	-0.634243
116938160	chr7:116938160:G:T	1.6828e-06	2.46161	0.202857
116938253	chr7:116938253:T:C	3.88181e-08	-1.40942e-10	-1.10486
116938791	chr7:116938791:A:C	3.77705e-08	-1.40942e-10	-1.13222
116938822	chr7:116938822:G:A	1.36773e-08	-1.59464	-0.553375
116939594	chr7:116939594:C:G	4.0659e-08	-1.40942e-10	-1.05853
116939690	chr7:116939690:G:A	4.4743e-08	-1.40942e-10	-0.962814
116939841	chr7:116939841:G:A	9.46523e-08	0.589313	-0.802852
116939920	chr7:116939920:AAAGG:A	3.85093e-08	-1.11285	-2.66243e-10
116940079	chr7:116940079:A:G	1.14071e-07	-1.40942e-10	-0.0269284
116940370	chr7:116940370:C:T	3.19282e-07	-1.40942e-10	1.00233
116940638	chr7:116940638:T:G	1.46872e-07	-1.40942e-10	0.225814
116940664	chr7:116940664:T:A	1.26765e-08	-1.67936	-0.544631
116940773	chr7:116940773:C:A	6.14105e-08	-1.40942e-10	-0.646167
116941179	chr7:116941179:A:G	3.46717e-08	-1.40942e-10	-1.21782
116941290	chr7:116941290:T:C	8.2186e-08	0.871977	-1.22674
116941821	chr7:116941821:C:T	2.38397e-08	-1.5924	-2.66243e-10
116941998	chr7:116941998:C:A	4.18168e-08	-1.40942e-10	-1.03045
116943735	chr7:116943735:T:C	3.98789e-08	-1.40942e-10	-1.0779
116944249	chr7:116944249:C:A	3.56548e-08	-1.40942e-10	-1.18986
116945468	chr7:116945468:C:T	4.77676e-08	-1.40942e-10	-0.8974
116945619	chr7:116945619:C:T	1.91789e-08	-1.37663	-0.433309
116946047	chr7:116946047:T:C	3.62271e-08	-1.40942e-10	-1.17394
116946307	chr7:116946307:G:A	6.76619e-08	-0.549225	-2.66243e-10
116946775	chr7:116946775:A:G	7.8073e-09	-1.61705	-1.09164
116946826	chr7:116946826:A:G	3.57737e-08	-1.40942e-10	-1.18654
116947304	chr7:116947304:C:T	5.43851e-08	-1.40942e-10	-0.767659
116947518	chr7:116947518:A:G	1.78241e-08	-1.458	-0.4252
116947782	chr7:116947782:C:T	4.66599e-08	-1.40942e-10	-0.920863
116947783	chr7:116947783:G:A	3.2494e-08	-1.28269	-2.66243e-10
116948878	chr7:116948878:T:C	3.71616e-08	-1.40942e-10	-1.14847
116949245	chr7:116949245:C:T	2.74543e-08	-1.63214	0.180917
116949440	chr7:116949440:A:G	3.70888e-08	-1.40942e-10	-1.15043
116949901	chr7:116949901:G:T	8.68287e-08	-1.40942e-10	-0.299811
116950019	chr7:116950019:C:T	4.88764e-08	-0.874453	-2.66243e-10
116951227	chr7:116951227:C:T	4.10578e-08	-1.40942e-10	-1.04877
116951404	chr7:116951404:T:A	3.75338e-08	-1.40942e-10	-1.1385
116951754	chr7:116951754:A:G	8.61247e-08	0.793358	-1.10131
116952335	chr7:116952335:A:C	3.55441e-08	-1.40942e-10	-1.19297
116952362	chr7:116952362:T:C	8.1653e-09	-1.53943	-1.12443
116954326	chr7:116954326:G:C	3.78996e-08	-1.40942e-10	-1.12881
116954463	chr7:116954463:A:G	1.4435e-07	-1.40942e-10	0.20849
116955383	chr7:116955383:C:G	3.75107e-08	-1.40942e-10	-1.13912
116956261	chr7:116956261:G:A	8.76099e-08	-1.40942e-10	-0.290855
116956528	chr7:116956528:C:A	9.87149e-08	-1.40942e-10	-0.171513
116956643	chr7:116956643:A:G	6.07447e-08	-1.40942e-10	-0.657068
116956751	chr7:116956751:T:A	5.36085e-08	-1.40942e-10	-0.782041
116956825	chr7:116956825:T:C	8.2541e-07	-1.40942e-10	1.95213
116956857	chr7:116956857:C:G	5.58374e-08	-1.40942e-10	-0.741305
116957175	chr7:116957175:C:T	5.42253e-08	-1.40942e-10	-0.7706
116957369	chr7:116957369:T:G	1.17705e-07	0.599076	-0.594644
116957644	chr7:116957644:A:G	9.13466e-09	-1.59532	-0.956349
116958021	chr7:116958021:C:T	3.42739e-08	-1.22936	-2.66243e-10
116958670	chr7:116958670:C:T	8.30265e-09	-1.674	-0.973176
116958681	chr7:116958681:A:G	9.51741e-09	-1.5782	-0.932424
116958730	chr7:116958730:A:G	1.21668e-07	1.13863	-1.10108
116959010	chr7:116959010:A:G	6.21322e-08	-0.634483	-2.66243e-10
116959097	chr7:116959097:C:T	5.17479e-08	-1.40942e-10	-0.817365
116959124	chr7:116959124:A:G	2.40758e-08	-1.58254	-2.66243e-10
116959995	chr7:116959995:A:T	6.18234e-08	-1.40942e-10	-0.639466
116960220	chr7:116960220:C:T	3.61171e-08	-1.40942e-10	-1.17698
116960509	chr7:116960509:C:T	3.75523e-08	-1.40942e-10	-1.13801
116961428	chr7:116961428:T:C	1.2885e-07	1.21028	-1.11538
116961810	chr7:116961810:A:G	1.14034e-08	-1.11323	-1.2166
116964131	chr7:116964131:C:A	8.68508e-08	-1.40942e-10	-0.299556
116964140	chr7:116964140:T:C	9.20249e-08	-1.40942e-10	-0.241689
116964322	chr7:116964322:T:G	8.6186e-08	-1.40942e-10	-0.30724
116965565	chr7:116965565:C:G	4.17449e-08	-1.40942e-10	-1.03217
116966385	chr7:116966385:G:A	3.55383e-08	-1.40942e-10	-1.19314
116966762	chr7:116966762:C:A	5.25658e-08	-1.40942e-10	-0.801683
116966783	chr7:116966783:A:G	2.36894e-07	-1.40942e-10	0.703864
116967447	chr7:116967447:T:C	3.90807e-08	-1.40942e-10	-1.09812
116967488	chr7:116967488:C:T	3.82032e-08	-1.40942e-10	-1.12083
116967559	chr7:116967559:T:C	3.55653e-08	-1.40942e-10	-1.19238
116967560	chr7:116967560:A:G	7.79975e-09	-1.55512	-1.15454
116968446	chr7:116968446:A:G	3.89448e-08	-1.40942e-10	-1.1016
116968447	chr7:116968447:A:G	1.18014e-07	1.04431	-1.03725
116968975	chr7:116968975:T:C	8.59468e-09	-1.61117	-1.00143
116970183	chr7:116970183:A:G	2.72379e-08	-1.31183	-0.147307
116970445	chr7:116970445:G:C	9.21311e-07	-1.40942e-10	2.06205
116971784	chr7:116971784:CAAAAGTGAGA:C	4.5706e-08	-1.40942e-10	-0.941519
116971795	chr7:116971795:A:G	2.52806e-08	-1.53371	-2.66243e-10
116972034	chr7:116972034:C:T	3.85145e-08	-1.40942e-10	-1.11271
116972316	chr7:116972316:C:G	2.18325e-08	-1.68035	-2.66243e-10
116973113	chr7:116973113:C:T	3.73717e-08	-1.40942e-10	-1.14283
116973846	chr7:116973846:G:A	5.69573e-08	-1.40942e-10	-0.721447
116974059	chr7:116974059:A:G	5.49284e-08	-1.40942e-10	-0.757718
116974542	chr7:116974542:C:T	3.44171e-08	-1.40942e-10	-1.2252
116974907	chr7:116974907:T:C	6.17445e-08	-1.40942e-10	-0.640742
116975037	chr7:116975037:C:T	2.24558e-08	-1.6522	-2.66243e-10
116975065	chr7:116975065:C:T	4.34601e-08	-1.40942e-10	-0.991905
116975142	chr7:116975142:T:C	3.43636e-08	-1.40942e-10	-1.22675
116975179	chr7:116975179:A:G	3.83837e-08	-1.40942e-10	-1.11612
116975438	chr7:116975438:C:T	7.88283e-08	-1.40942e-10	-0.396475
116975510	chr7:116975510:C:T	7.05166e-08	-1.40942e-10	-0.5079
116975985	chr7:116975985:G:A	2.93187e-08	-1.27223	-0.11329
116976145	chr7:116976145:A:G	4.02153e-08	0.144987	-1.21449
116976782	chr7:116976782:G:A	7.73523e-09	-1.5917	-1.12626
116977226	chr7:116977226:A:T	2.29915e-08	-1.62862	-2.66243e-10
116977478	chr7:116977478:G:A	7.50314e-09	-1.62472	-1.12371
116977761	chr7:116977761:T:C	1.00534e-07	-1.40942e-10	-0.153248
116977849	chr7:116977849:G:A	1.00815e-08	-1.64727	-0.805775
116978943	chr7:116978943:A:T	2.32989e-08	-1.61534	-2.66243e-10
116979720	chr7:116979720:C:A	3.44776e-08	-1.40942e-10	-1.22344
116980169	chr7:116980169:G:A	8.61974e-09	-1.59842	-1.01127
116980752	chr7:116980752:C:G	4.47647e-08	-1.40942e-10	-0.962327
116980847	chr7:116980847:G:A	3.44498e-08	-1.40942e-10	-1.22424
116982243	chr7:116982243:A:T	3.55287e-08	-1.40942e-10	-1.19341
116982310	chr7:116982310:C:T	1.11181e-07	-1.40942e-10	-0.0525914
116982494	chr7:116982494:T:C	3.83886e-08	-1.40942e-10	-1.11599
116982730	chr7:116982730:C:T	3.79609e-08	-1.40942e-10	-1.12719
116982984	chr7:116982984:C:T	1.23363e-07	1.21634	-1.16496
116983680	chr7:116983680:G:C	1.93621e-07	-1.40942e-10	0.502153
116983703	chr7:116983703:C:T	3.39974e-08	-1.23746	-2.66243e-10
116983779	chr7:116983779:G:A	1.24005e-08	-1.0192	-1.2268
116985032	chr7:116985032:A:G	4.52983e-08	-1.40942e-10	-0.950479
116985061	chr7:116985061:A:G	4.70135e-08	-1.40942e-10	-0.913312
116985178	chr7:116985178:A:G	2.18816e-08	-1.6781	-2.66243e-10
116985793	chr7:116985793:T:C	3.6294e-08	-1.40942e-10	-1.1721
116986102	chr7:116986102:G:A	6.94703e-08	-1.40942e-10	-0.522849
116986206	chr7:116986206:G:T	3.49329e-08	-1.40942e-10	-1.21032
116988364	chr7:116988364:G:A	3.83295e-08	-1.40942e-10	-1.11753
116988656	chr7:116988656:G:A	2.32284e-08	-1.61837	-2.66243e-10
116989682	chr7:116989682:T:A	4.0618e-08	-1.40942e-10	-1.05954
116989969	chr7:116989969:C:T	3.65858e-08	-1.40942e-10	-1.16409
116990323	chr7:116990323:C:A	5.41982e-08	-1.40942e-10	-0.771101
116990959	chr7:116990959:C:T	3.51536e-08	-1.40942e-10	-1.20402
116991059	chr7:116991059:G:C	1.77664e-08	-1.6804	-0.206035
116991069	chr7:116991069:G:A	3.74881e-08	-1.40942e-10	-1.13972
116991233	chr7:116991233:A:G	3.88351e-08	-1.40942e-10	-1.10442
116991240	chr7:116991240:C:A	3.73893e-08	-1.40942e-10	-1.14236
116991534	chr7:116991534:C:T	3.52529e-08	-1.40942e-10	-1.2012
116991595	chr7:116991595:C:T	3.07666e-08	-1.33435	-0.00296711
116992609	chr7:116992609:G:A	4.23608e-08	-1.40942e-10	-1.01752
116993322	chr7:116993322:T:C	5.11272e-08	-1.40942e-10	-0.829431
116993644	chr7:116993644:T:A	3.58481e-08	-1.40942e-10	-1.18446
116993680	chr7:116993680:C:A	3.15975e-08	-1.31067	-2.66243e-10
116994019	chr7:116994019:T:C	7.90313e-09	-1.63787	-1.05862
116994475	chr7:116994475:G:T	1.38139e-07	1.1639	-0.999389
116994680	chr7:116994680:T:G	4.23845e-08	-1.40942e-10	-1.01697
116994836	chr7:116994836:G:T	6.48768e-08	-1.40942e-10	-0.591258
116994994	chr7:116994994:T:C	1.10182e-07	1.09947	-1.16108
116995145	chr7:116995145:T:G	2.09043e-07	-1.40942e-10	0.578792
116995651	chr7:116995651:C:T	1.33354e-08	-1.23594	-0.93738
116996169	chr7:116996169:C:T	1.41566e-08	-1.21708	-0.89649
116996372	chr7:116996372:C:T	3.87151e-08	-1.10752	-2.66243e-10
116996655	chr7:116996655:A:C	6.20274e-08	-1.40942e-10	-0.636172
116996911	chr7:116996911:T:C	3.57508e-08	-1.40942e-10	-1.18718
116996976	chr7:116996976:G:A	1.43412e-07	0.201975	-2.66243e-10
116997038	chr7:116997038:G:A	4.06872e-08	-1.40942e-10	-1.05783
116997246	chr7:116997246:G:A	3.98904e-08	-1.07761	-2.66243e-10
116997535	chr7:116997535:T:C	3.94336e-08	-1.2284	0.139267
116997695	chr7:116997695:T:C	3.55499e-08	-1.40942e-10	-1.19281
116997945	chr7:116997945:C:T	3.43778e-08	-1.40942e-10	-1.22634
116997987	chr7:116997987:G:A	1.3827e-07	0.165458	-2.66243e-10
116998178	chr7:116998178:G:A	3.31814e-08	-1.26176	-2.66243e-10
116998238	chr7:116998238:G:A	3.88201e-08	-1.40942e-10	-1.10481
116998655	chr7:116998655:C:G	7.37356e-09	-1.62433	-1.14152
116999367	chr7:116999367:G:T	4.12129e-08	-1.40942e-10	-1.045
116999370	chr7:116999370:A:T	4.13082e-08	-1.40942e-10	-1.04269
117000628	chr7:117000628:G:A	4.00687e-08	-1.40942e-10	-1.07315
117000836	chr7:117000836:C:T	3.55322e-08	-1.40942e-10	-1.19331
117001279	chr7:117001279:A:G	4.49358e-08	-1.40942e-10	-0.958514
117001331	chr7:117001331:GA:G	3.76736e-08	-1.40942e-10	-1.13479
117001494	chr7:117001494:C:A	4.16536e-08	-1.40942e-10	-1.03436
117002184	chr7:117002184:C:T	3.44859e-08	-1.40942e-10	-1.2232
117002433	chr7:117002433:A:G	1.32821e-07	1.09853	-0.973268
117003161	chr7:117003161:T:A	3.83895e-08	-1.40942e-10	-1.11597
117003189	chr7:117003189:C:T	1.66314e-08	-1.08154	-0.870916
117003656	chr7:117003656:C:T	8.24093e-09	-1.60339	-1.05124
117004096	chr7:117004096:G:A	2.34312e-08	-1.60968	-2.66243e-10
117004296	chr7:117004296:C:A	8.48181e-09	-1.61026	-1.01557
117005286	chr7:117005286:T:A	7.36112e-08	-1.40942e-10	-0.464951
117005572	chr7:117005572:G:A	4.49081e-08	-1.40942e-10	-0.95913
117006085	chr7:117006085:G:A	3.647e-08	-1.16726	-2.66243e-10
117006473	chr7:117006473:C:T	6.50132e-08	-1.40942e-10	-0.589158
117006748	chr7:117006748:A:G	8.32713e-08	-1.40942e-10	-0.341644
117009012	chr7:117009012:T:C	3.47034e-08	-1.40942e-10	-1.21691
117009784	chr7:117009784:G:A	6.62933e-08	-1.40942e-10	-0.569659
117010520	chr7:117010520:G:A	6.84144e-08	-1.40942e-10	-0.538165
117011247	chr7:117011247:C:G	8.74412e-08	-1.40942e-10	-0.292781
117011355	chr7:117011355:C:T	9.71755e-08	-1.40942e-10	-0.187229
117011778	chr7:117011778:C:T	9.53953e-08	-1.40942e-10	-0.205719
117012189	chr7:117012189:T:A	3.45455e-08	-1.40942e-10	-1.22147
117012413	chr7:117012413:G:A	9.63476e-08	-1.40942e-10	-0.195786
117012716	chr7:117012716:T:A	8.68e-08	-1.40942e-10	-0.300142
117012851	chr7:117012851:C:T	3.67656e-08	-1.40942e-10	-1.15919
117013420	chr7:117013420:A:C	2.02431e-07	-1.40942e-10	0.546649
117013902	chr7:117013902:CTAGAATTTG:C	4.26437e-08	-1.40942e-10	-1.01087
117014147	chr7:117014147:A:G	1.60169e-08	-1.05584	-0.934271
117014287	chr7:117014287:G:GATTGAAACA	8.98065e-08	-1.40942e-10	-0.26609
117015804	chr7:117015804:G:A	8.20774e-09	-1.64065	-1.01802
117016010	chr7:117016010:A:T	1.49557e-07	-1.40942e-10	0.243929
117016384	chr7:117016384:G:A	8.87765e-08	-1.40942e-10	-0.277627
117016410	chr7:117016410:A:G	3.70575e-08	-1.40942e-10	-1.15128
117016504	chr7:117016504:TTAAG:T	3.43622e-08	-1.40942e-10	-1.22679
117017410	chr7:117017410:C:T	7.64214e-09	-1.63554	-1.09453
117017505	chr7:117017505:CTT:C	2.66317e-08	-1.48165	-2.66243e-10
117017597	chr7:117017597:C:T	5.00442e-08	-1.40942e-10	-0.850841
117017627	chr7:117017627:T:G	5.29839e-08	-1.40942e-10	-0.79376
117019163	chr7:117019163:G:C	6.04429e-08	-1.40942e-10	-0.662048
117020139	chr7:117020139:G:A	4.75488e-08	-0.901991	-2.66243e-10
117020410	chr7:117020410:AC:A	9.62416e-08	-1.40942e-10	-0.196887
117020646	chr7:117020646:C:T	3.73737e-08	-1.40942e-10	-1.14278
117020856	chr7:117020856:G:A	3.0141e-08	-1.35786	-2.66243e-10
117021109	chr7:117021109:G:A	3.76736e-08	-1.40942e-10	-1.13479
117021795	chr7:117021795:T:A	8.13464e-08	-0.365031	-2.66243e-10
117021952	chr7:117021952:T:A	8.1484e-09	-1.65062	-1.01531
117022054	chr7:117022054:CT:C	1.33359e-08	-1.15638	-1.0169
117022975	chr7:117022975:T:C	1.15083e-07	1.17934	-1.19743
117024673	chr7:117024673:C:G	1.1794e-07	1.18694	-1.18051
117025536	chr7:117025536:G:T	3.88201e-08	-1.40942e-10	-1.10481
117025537	chr7:117025537:C:T	3.93594e-08	-1.40942e-10	-1.09101
117027132	chr7:117027132:A:G	3.43978e-08	-1.40942e-10	-1.22576
117027767	chr7:117027767:G:T	3.44465e-08	-1.40942e-10	-1.22434
117027930	chr7:117027930:A:G	3.76952e-08	-1.40942e-10	-1.13422
117028608	chr7:117028608:T:C	3.54837e-08	-1.40942e-10	-1.19467
117028958	chr7:117028958:C:T	3.437e-08	-1.40942e-10	-1.22656
117029241	chr7:117029241:A:C	8.98065e-08	-1.40942e-10	-0.26609
117029572	chr7:117029572:A:G	4.52001e-08	-1.40942e-10	-0.952649
117029641	chr7:117029641:C:T	1.53096e-07	1.29036	-1.02304
117030483	chr7:117030483:T:A	3.66833e-08	-1.40942e-10	-1.16143
117030605	chr7:117030605:A:G	2.66712e-08	-1.22653	-0.253634
117031774	chr7:117031774:A:G	3.53326e-08	-1.40942e-10	-1.19894
117031887	chr7:117031887:T:A	3.82547e-08	-1.40942e-10	-1.11948
117032710	chr7:117032710:G:A	7.62336e-09	-1.59854	-1.13399
117032776	chr7:117032776:A:C	5.55062e-08	-1.40942e-10	-0.747254
117033296	chr7:117033296:G:A	3.94243e-08	-1.40942e-10	-1.08937
117033635	chr7:117033635:T:G	8.85185e-08	-1.40942e-10	-0.280536
117033689	chr7:117033689:G:A	2.21825e-08	-1.66444	-2.66243e-10
117033848	chr7:117033848:A:G	1.29525e-07	1.25586	-1.15573
117034182	chr7:117034182:T:C	1.51125e-07	-1.40942e-10	0.254362
117034794	chr7:117034794:T:G	3.5973e-08	-1.18098	-2.66243e-10
117034969	chr7:117034969:C:A	8.87442e-08	-1.40942e-10	-0.27799
117035441	chr7:117035441:G:T	1.43214e-07	-1.40942e-10	0.20059
117035587	chr7:117035587:C:T	1.15514e-07	1.1741	-1.18846
117036042	chr7:117036042:A:G	5.1934e-08	-1.40942e-10	-0.813775
117036059	chr7:117036059:T:C	3.72615e-08	-1.40942e-10	-1.14579
117036375	chr7:117036375:T:C	8.3762e-08	-1.40942e-10	-0.335768
117037124	chr7:117037124:C:T	8.77966e-08	-1.40942e-10	-0.288725
117037643	chr7:117037643:C:T	6.39442e-08	-1.40942e-10	-0.605737
117037651	chr7:117037651:T:A	4.20723e-08	-1.40942e-10	-1.02436
117038056	chr7:117038056:T:C	3.43708e-08	-1.40942e-10	-1.22654
117038202	chr7:117038202:G:A	1.61453e-07	-1.40942e-10	0.320463
117038585	chr7:117038585:G:A	8.65821e-09	-1.64561	-0.959631
117039033	chr7:117039033:T:A	3.80598e-08	-1.40942e-10	-1.12459
117039638	chr7:117039638:A:G	7.18397e-08	-1.40942e-10	-0.48931
117039957	chr7:117039957:A:G	8.9833e-08	-0.265796	-2.66243e-10
117040244	chr7:117040244:C:T	9.59478e-08	-1.40942e-10	-0.199944
117040388	chr7:117040388:A:G	8.54757e-09	-1.63094	-0.987162
117040625	chr7:117040625:G:A	1.20217e-08	-1.20318	-1.07386
117041578	chr7:117041578:T:G	3.66624e-08	-1.40942e-10	-1.162
117042030	chr7:117042030:A:C	1.45275e-07	-1.40942e-10	0.214883
117042047	chr7:117042047:T:A	5.74708e-08	-1.40942e-10	-0.712471
117043370	chr7:117043370:T:A	5.61564e-08	-1.40942e-10	-0.735608
117044321	chr7:117044321:C:T	5.1187e-08	-1.40942e-10	-0.828262
117044323	chr7:117044323:G:A	8.21849e-08	-1.40942e-10	-0.354776
117044343	chr7:117044343:A:G	9.416e-09	-1.43446	-1.08688
117044380	chr7:117044380:C:T	3.24593e-08	-0.0962277	-1.18753
117044532	chr7:117044532:A:T	2.18403e-08	-1.67999	-2.66243e-10
117045958	chr7:117045958:T:C	3.66833e-08	-1.40942e-10	-1.16143
117046239	chr7:117046239:G:A	2.87345e-08	-1.24795	-0.157702
117046401	chr7:117046401:C:T	2.2363e-08	-1.65634	-2.66243e-10
117046574	chr7:117046574:C:T	8.75666e-08	-1.40942e-10	-0.291348
117046940	chr7:117046940:A:G	1.44688e-07	-1.40942e-10	0.210834
117047107	chr7:117047107:C:G	4.58523e-08	-1.40942e-10	-0.938323
117048926	chr7:117048926:T:A	3.72323e-08	-1.40942e-10	-1.14657
117049274	chr7:117049274:A:G	4.07704e-08	-1.40942e-10	-1.05579
117049973	chr7:117049973:G:A	2.18676e-08	-1.67874	-2.66243e-10
117049977	chr7:117049977:C:A	3.77886e-08	-1.40942e-10	-1.13174
117050023	chr7:117050023:G:A	9.4556e-08	-1.40942e-10	-0.214556
117050070	chr7:117050070:C:G	6.95585e-09	-1.61185	-1.21232
117051041	chr7:117051041:C:T	3.60114e-08	-1.17991	-2.66243e-10
117051528	chr7:117051528:G:T	5.92316e-08	-1.40942e-10	-0.682293
117052600	chr7:117052600:C:T	3.50472e-08	-1.40942e-10	-1.20705
117052872	chr7:117052872:C:T	1.81902e-07	-1.40942e-10	0.439721
117053105	chr7:117053105:GTTGT:G	6.80217e-09	-1.6641	-1.18241
117053266	chr7:117053266:C:G	2.37325e-08	-1.5969	-2.66243e-10
117053328	chr7:117053328:A:G	3.44725e-08	-1.40942e-10	-1.22359
117053431	chr7:117053431:C:G	6.14919e-08	-1.40942e-10	-0.644842
117053688	chr7:117053688:G:T	2.62686e-08	-1.68	0.184623
117053736	chr7:117053736:A:G	3.74374e-08	-1.40942e-10	-1.14108
117053756	chr7:117053756:T:G	2.36948e-07	1.90228	-1.19819
117053886	chr7:117053886:C:T	7.29351e-09	-1.61797	-1.15879
117053928	chr7:117053928:C:T	3.4735e-08	-1.40942e-10	-1.216
117054333	chr7:117054333:T:C	3.76234e-08	-1.40942e-10	-1.13612
117054874	chr7:117054874:A:G	7.76588e-08	-0.411424	-2.66243e-10
117055227	chr7:117055227:G:T	3.46088e-08	-1.40942e-10	-1.21964
117055579	chr7:117055579:GTCATT:G	1.76547e-07	-1.40942e-10	0.409839
117055586	chr7:117055586:T:TC	1.76487e-07	-1.40942e-10	0.409499
117055588	chr7:117055588:A:AG	1.89056e-07	-1.40942e-10	0.478297
117055590	chr7:117055590:C:A	1.88571e-07	-1.40942e-10	0.475727
117056366	chr7:117056366:G:A	7.40784e-09	-1.67458	-1.08663
117056372	chr7:117056372:T:C	6.34754e-08	-1.40942e-10	-0.613096
117056527	chr7:117056527:C:T	5.09463e-08	-1.40942e-10	-0.832976
117057784	chr7:117057784:A:G	2.19678e-08	-1.67417	-2.66243e-10
117058872	chr7:117058872:A:G	1.12069e-07	-1.40942e-10	-0.0446291
117059600	chr7:117059600:G:A	2.26406e-08	-1.64401	-2.66243e-10
117060137	chr7:117060137:G:T	2.86338e-08	-1.40916	-2.66243e-10
117060612	chr7:117060612:A:G	3.68556e-08	-1.40942e-10	-1.15674
117060875	chr7:117060875:G:A	4.81646e-08	-1.40942e-10	-0.889124
117061754	chr7:117061754:G:A	1.52673e-08	-1.62529	-0.412747
117062126	chr7:117062126:A:G	4.64285e-08	-1.40942e-10	-0.925834
117062672	chr7:117062672:A:G	3.55705e-08	-1.40942e-10	-1.19223
117063055	chr7:117063055:T:C	3.68672e-08	-1.15643	-2.66243e-10
117063511	chr7:117063511:C:T	2.54368e-07	1.94067	-1.16563
117063596	chr7:117063596:C:T	4.20795e-08	-1.40942e-10	-1.02419
117064171	chr7:117064171:C:A	2.00316e-07	-1.40942e-10	0.536148
117065164	chr7:117065164:A:G	6.93067e-09	-1.68037	-1.14743
117065176	chr7:117065176:A:G	3.55561e-08	-1.40942e-10	-1.19264
117065799	chr7:117065799:C:T	7.1487e-09	-1.68024	-1.11658
117066486	chr7:117066486:G:T	6.06688e-08	-1.40942e-10	-0.658319
117066653	chr7:117066653:C:T	2.18762e-08	-1.67835	-2.66243e-10
117066685	chr7:117066685:T:C	4.59684e-08	-1.40942e-10	-0.935794
117066709	chr7:117066709:C:T	5.02265e-08	-1.40942e-10	-0.847206
117067082	chr7:117067082:C:T	2.20351e-07	1.8296	-1.19813
117067857	chr7:117067857:C:T	4.48588e-08	-0.960228	-2.66243e-10
117067972	chr7:117067972:G:A	1.23152e-08	-1.67933	-0.573584
117068103	chr7:117068103:A:G	4.66973e-08	-1.40942e-10	-0.920062
117069781	chr7:117069781:T:A	3.67992e-08	-1.40942e-10	-1.15827
117071180	chr7:117071180:C:G	3.65063e-08	-1.40942e-10	-1.16626
117071229	chr7:117071229:A:G	3.66609e-08	-1.40942e-10	-1.16204
117072347	chr7:117072347:C:G	2.1858e-08	-1.67918	-2.66243e-10
117072586	chr7:117072586:A:G	4.27684e-08	-1.40942e-10	-1.00795
117072833	chr7:117072833:G:A	7.95241e-09	-1.66463	-1.02565
117074792	chr7:117074792:T:C	3.4722e-08	-1.40942e-10	-1.21637
117074818	chr7:117074818:A:C	3.67316e-08	-1.40942e-10	-1.16011
117075109	chr7:117075109:T:A	3.60733e-08	-1.40942e-10	-1.1782
117075162	chr7:117075162:CAT:C	3.60984e-08	-1.40942e-10	-1.1775
117075613	chr7:117075613:G:T	2.41539e-08	-1.5793	-2.66243e-10
117075814	chr7:117075814:A:G	7.175e-09	-1.68008	-1.11306
117075997	chr7:117075997:G:A	6.92902e-08	-1.40942e-10	-0.525445
117076389	chr7:117076389:T:C	3.69531e-08	-1.40942e-10	-1.1541
117076544	chr7:117076544:G:A	6.38477e-08	-1.40942e-10	-0.607248
117076663	chr7:117076663:C:T	5.46124e-08	-0.763487	-2.66243e-10
117076746	chr7:117076746:C:T	2.26523e-07	1.87425	-1.21515
117076854	chr7:117076854:C:T	3.89221e-08	-1.40942e-10	-1.10219
117077912	chr7:117077912:C:T	3.52549e-08	-1.40942e-10	-1.20114
117078422	chr7:117078422:T:C	1.25346e-07	-1.40942e-10	0.0673298
117078681	chr7:117078681:A:T	7.40796e-08	-1.40942e-10	-0.458608
117078904	chr7:117078904:C:T	1.10176e-08	-1.42749	-0.936765
117080057	chr7:117080057:C:T	3.67926e-08	-1.40942e-10	-1.15845
117080129	chr7:117080129:C:T	8.08713e-09	-1.56831	-1.10516
117080403	chr7:117080403:G:C	3.46447e-08	-1.40942e-10	-1.2186
117080976	chr7:117080976:C:T	1.80712e-07	1.64629	-1.21314
117081135	chr7:117081135:T:C	6.96248e-08	-1.40942e-10	-0.520627
117081474	chr7:117081474:G:T	2.46872e-08	-1.55746	-2.66243e-10
117082521	chr7:117082521:T:C	8.74929e-08	-1.40942e-10	-0.29219
117082532	chr7:117082532:A:G	3.8739e-08	-1.1069	-2.66243e-10
117082590	chr7:117082590:C:T	4.43047e-08	-0.972657	-2.66243e-10
117083116	chr7:117083116:A:G	8.22672e-09	-1.4523	-1.20406
117083162	chr7:117083162:C:T	1.71318e-07	-1.40942e-10	0.379772
117083851	chr7:117083851:C:CTG	6.998e-09	-1.62577	-1.19235
117083920	chr7:117083920:C:T	2.18692e-08	-1.67867	-2.66243e-10
117084093	chr7:117084093:A:G	5.40352e-08	-0.774112	-2.66243e-10
117084134	chr7:117084134:T:C	4.24746e-08	-1.40942e-10	-1.01484
117084724	chr7:117084724:CATT:C	5.54855e-08	-1.40942e-10	-0.747626
117084893	chr7:117084893:T:C	3.7776e-08	-1.40942e-10	-1.13207
117085081	chr7:117085081:A:G	3.64654e-08	-1.16738	-2.66243e-10
117085321	chr7:117085321:T:A	3.25649e-08	-1.28051	-2.66243e-10
117086778	chr7:117086778:C:T	3.9201e-08	-1.40942e-10	-1.09505
117087636	chr7:117087636:A:G	7.87661e-09	-1.66557	-1.03428
117088442	chr7:117088442:T:C	2.35545e-07	-1.40942e-10	0.698154
117088897	chr7:117088897:T:C	3.61291e-08	-1.40942e-10	-1.17665
117088998	chr7:117088998:G:A	5.48084e-08	-1.40942e-10	-0.759905
117089062	chr7:117089062:C:T	1.2123e-08	-1.45487	-0.813767
117089657	chr7:117089657:T:C	1.46402e-08	-0.853261	-1.22672
117089835	chr7:117089835:G:T	3.70515e-08	-1.15144	-2.66243e-10
117090413	chr7:117090413:G:A	4.3747e-08	-1.40942e-10	-0.985326
117091092	chr7:117091092:G:A	3.80135e-08	-1.40942e-10	-1.12581
117091334	chr7:117091334:G:A	8.31628e-09	-1.44933	-1.1962
117091687	chr7:117091687:T:C	1.27433e-07	-1.40942e-10	0.0838409
117093152	chr7:117093152:G:T	3.76938e-08	-1.40942e-10	-1.13425
117093778	chr7:117093778:G:A	1.16634e-08	-1.46261	-0.84468
117096281	chr7:117096281:C:A	1.75703e-08	-0.755082	-1.14246
117096315	chr7:117096315:C:T	1.16763e-07	-1.40942e-10	-0.00359811
117096628	chr7:117096628:G:A	1.2349e-08	-1.21765	-1.03253
117096734	chr7:117096734:G:C	9.70882e-08	-1.40942e-10	-0.188128
117097093	chr7:117097093:A:G	3.72444e-08	-1.40942e-10	-1.14625
117097599	chr7:117097599:C:T	3.69491e-08	-1.40942e-10	-1.15421
117098008	chr7:117098008:C:T	3.45721e-08	-1.40942e-10	-1.2207
117098186	chr7:117098186:G:A	2.37248e-08	-1.59723	-2.66243e-10
117099315	chr7:117099315:T:G	4.14407e-08	-1.40942e-10	-1.03949
117099448	chr7:117099448:A:G	3.43602e-08	-1.40942e-10	-1.22685
117099650	chr7:117099650:A:G	6.67641e-08	-1.40942e-10	-0.562582
117099905	chr7:117099905:A:G	1.27787e-07	-1.40942e-10	0.0866179
117101025	chr7:117101025:G:A	5.62054e-08	-1.40942e-10	-0.734735
117101541	chr7:117101541:A:G	3.7278e-08	-1.40942e-10	-1.14534
117102302	chr7:117102302:C:T	3.72464e-08	-1.40942e-10	-1.14619
117102393	chr7:117102393:A:G	9.69973e-09	-1.43261	-1.05905
117102944	chr7:117102944:T:C	9.09997e-08	-1.40942e-10	-0.252892
117103293	chr7:117103293:A:G	6.38436e-08	0.5135	-1.12081
117103621	chr7:117103621:TCTAAGA:T	6.26765e-08	0.504108	-1.12987
117103746	chr7:117103746:T:C	3.83608e-08	-1.40942e-10	-1.11671
117104113	chr7:117104113:G:A	3.96693e-08	-1.40942e-10	-1.08317
117104463	chr7:117104463:T:C	1.64629e-08	-0.872304	-1.09034
117104686	chr7:117104686:G:A	5.46686e-08	-1.40942e-10	-0.762458
117104793	chr7:117104793:T:A	3.88118e-08	-1.40942e-10	-1.10502
117105036	chr7:117105036:T:C	3.88329e-08	-1.40942e-10	-1.10448
117105175	chr7:117105175:G:A	4.05793e-08	-1.40942e-10	-1.06049
117105427	chr7:117105427:C:T	3.73292e-08	-1.40942e-10	-1.14397
117105499	chr7:117105499:G:C	3.88418e-08	-1.40942e-10	-1.10425
117105505	chr7:117105505:T:C	3.87407e-08	-1.40942e-10	-1.10686
117105726	chr7:117105726:A:C	3.88254e-08	-1.40942e-10	-1.10467
117105925	chr7:117105925:G:A	9.34463e-08	-1.40942e-10	-0.226361
117106046	chr7:117106046:C:T	5.0984e-08	0.378235	-1.21047
117106183	chr7:117106183:A:G	5.49542e-08	-1.40942e-10	-0.757248
117106357	chr7:117106357:A:G	3.49277e-08	-1.21047	-2.66243e-10
117106454	chr7:117106454:T:G	3.88659e-08	-1.40942e-10	-1.10363
117106651	chr7:117106651:T:C	3.70178e-08	-1.40942e-10	-1.15235
117106810	chr7:117106810:C:T	6.69998e-09	-1.64385	-1.21779
117108843	chr7:117108843:T:A	3.88768e-08	-1.40942e-10	-1.10335
117109196	chr7:117109196:A:G	5.52569e-08	-1.40942e-10	-0.751755
117109330	chr7:117109330:GAGA:G	5.49109e-08	0.371649	-1.12969
117109461	chr7:117109461:T:TAGA	5.93723e-08	-1.40942e-10	-0.67992
117109475	chr7:117109475:G:A	6.88452e-08	-1.40942e-10	-0.531887
117110255	chr7:117110255:G:A	4.38884e-08	-0.982099	-2.66243e-10
117110440	chr7:117110440:G:A	9.04555e-08	-1.40942e-10	-0.25889
117111072	chr7:117111072:GAGCTTGTTGACATGCCT:G	8.09214e-08	-0.37027	-2.66243e-10
117111569	chr7:117111569:G:A	3.72987e-08	-1.40942e-10	-1.14479
117111821	chr7:117111821:T:C	8.74817e-08	-1.40942e-10	-0.292319
117112129	chr7:117112129:G:A	5.72084e-08	-1.40942e-10	-0.717048
117112438	chr7:117112438:AC:A	2.23935e-08	-1.65498	-2.66243e-10
117112633	chr7:117112633:G:A	3.71713e-08	-1.40942e-10	-1.14821
117113148	chr7:117113148:G:T	2.22545e-08	-1.6612	-2.66243e-10
117113444	chr7:117113444:GAA:G	6.85485e-08	-1.40942e-10	-0.536206
117113766	chr7:117113766:G:T	4.31524e-08	-1.40942e-10	-0.999009
117114634	chr7:117114634:G:A	5.8682e-08	0.455515	-1.14713
117114808	chr7:117114808:A:G	1.12366e-08	-1.46575	-0.878815
117114921	chr7:117114921:G:A	3.43702e-08	-1.40942e-10	-1.22656
117115127	chr7:117115127:GC:G	7.53205e-08	-1.40942e-10	-0.441996
117115281	chr7:117115281:A:G	4.04333e-08	-1.40942e-10	-1.06409
117116469	chr7:117116469:G:A	3.79458e-08	-1.40942e-10	-1.12759
117116481	chr7:117116481:C:T	2.99973e-08	-0.259431	-1.10321
117116773	chr7:117116773:C:G	3.79257e-08	-1.40942e-10	-1.12812
117116842	chr7:117116842:A:G	2.38168e-07	-1.40942e-10	0.70923
117117342	chr7:117117342:G:A	1.86722e-08	-0.646011	-1.1907
117117400	chr7:117117400:T:G	3.43603e-08	-1.40942e-10	-1.22685
117118003	chr7:117118003:C:T	7.93898e-09	-1.66864	-1.02332
117118707	chr7:117118707:G:A	1.28971e-08	-1.48671	-0.720038
117119361	chr7:117119361:C:T	1.51657e-07	-1.40942e-10	0.257875
117119796	chr7:117119796:T:G	1.18905e-07	-1.40942e-10	0.0145751
117119880	chr7:117119880:G:A	3.86585e-08	-1.40942e-10	-1.10898
117120858	chr7:117120858:A:G	2.20062e-08	-1.67242	-2.66243e-10
117120981	chr7:117120981:G:A	4.93094e-08	-1.40942e-10	-0.865633
117121659	chr7:117121659:A:G	3.24718e-08	-0.224506	-1.05887
117121782	chr7:117121782:A:G	2.21398e-08	-1.66637	-2.66243e-10
117121992	chr7:117121992:T:C	9.8473e-09	-1.25653	-1.22002
117122246	chr7:117122246:A:G	3.8687e-08	-1.40942e-10	-1.10824
117122858	chr7:117122858:G:A	3.98145e-08	-1.40942e-10	-1.07952
117123282	chr7:117123282:A:G	7.45729e-09	-1.65901	-1.09555
117123983	chr7:117123983:A:T	2.7478e-08	-1.45036	-2.66243e-10
117124295	chr7:117124295:C:T	8.00595e-09	-1.4607	-1.22286
117125045	chr7:117125045:T:C	3.86912e-08	-1.40942e-10	-1.10814
117126835	chr7:117126835:T:C	1.3406e-07	-1.40942e-10	0.13454
117126867	chr7:117126867:G:C	1.41216e-07	-1.40942e-10	0.186542
117126981	chr7:117126981:A:G	3.86984e-08	-1.40942e-10	-1.10795
117127500	chr7:117127500:T:G	6.06615e-07	-1.40942e-10	1.64415
117128161	chr7:117128161:G:A	8.80224e-08	-1.40942e-10	-0.286157
117128533	chr7:117128533:T:C	4.37123e-08	-1.40942e-10	-0.986118
117128820	chr7:117128820:A:G	8.91967e-08	-1.40942e-10	-0.272904
117128898	chr7:117128898:G:A	3.51439e-08	-1.40942e-10	-1.2043
117129760	chr7:117129760:C:T	2.51256e-08	-1.53986	-2.66243e-10
117130351	chr7:117130351:A:T	5.02858e-08	-1.40942e-10	-0.846025
117130661	chr7:117130661:A:C	3.56709e-08	-0.0606491	-1.12876
117132273	chr7:117132273:A:C	2.22444e-08	-1.66166	-2.66243e-10
117133089	chr7:117133089:A:T	3.98394e-08	-1.40942e-10	-1.07889
117133106	chr7:117133106:C:T	2.48127e-08	-1.55239	-2.66243e-10
117133180	chr7:117133180:G:A	6.3625e-08	-1.40942e-10	-0.610742
117133650	chr7:117133650:G:A	7.23311e-08	-1.40942e-10	-0.482494
117133980	chr7:117133980:A:G	9.27917e-08	-1.40942e-10	-0.233391
117134208	chr7:117134208:G:T	3.43767e-08	-1.40942e-10	-1.22637
117134993	chr7:117134993:T:A	4.06611e-08	0.0249572	-1.08343
117136047	chr7:117136047:T:C	3.68926e-08	-1.40942e-10	-1.15574
117136672	chr7:117136672:T:C	2.87031e-08	-0.308409	-1.09833
117137577	chr7:117137577:A:G	6.82071e-09	-1.66742	-1.17636
117138792	chr7:117138792:T:G	3.6439e-08	-1.40942e-10	-1.16811
117139021	chr7:117139021:A:G	1.46747e-08	-1.37201	-0.705613
117139540	chr7:117139540:C:T	1.22045e-08	-1.34282	-0.919125
117139572	chr7:117139572:C:T	2.33301e-07	-1.40942e-10	0.688583
117139914	chr7:117139914:G:A	4.55392e-08	-1.40942e-10	-0.945175
117140124	chr7:117140124:T:G	2.28399e-08	-1.63524	-2.66243e-10
117140129	chr7:117140129:A:G	3.7564e-08	-1.40942e-10	-1.1377
117140329	chr7:117140329:T:C	2.12766e-08	-0.681968	-1.02417
117140564	chr7:117140564:A:G	3.67732e-08	-1.40942e-10	-1.15898
117140912	chr7:117140912:A:G	5.33819e-08	-0.786277	-2.66243e-10
117141076	chr7:117141076:G:A	2.27249e-08	-1.64029	-2.66243e-10
117141190	chr7:117141190:C:A	1.90938e-07	-1.40942e-10	0.488201
117141224	chr7:117141224:C:T	2.25024e-08	-0.527535	-1.12259
117141809	chr7:117141809:G:A	2.13558e-07	-1.40942e-10	0.600158
117141858	chr7:117141858:C:T	4.26179e-07	-1.40942e-10	1.29111
117141921	chr7:117141921:C:T	4.45819e-08	-1.40942e-10	-0.966419
117142172	chr7:117142172:G:A	2.62553e-08	-0.359493	-1.13639
117142229	chr7:117142229:C:G	2.19603e-08	-1.67451	-2.66243e-10
117142293	chr7:117142293:A:G	4.32897e-08	-1.40942e-10	-0.995833
117142427	chr7:117142427:G:A	4.94953e-08	-0.569347	-0.292523
117142862	chr7:117142862:G:A	1.58758e-08	-1.59062	-0.408337
117143593	chr7:117143593:C:G	7.65431e-08	-1.40942e-10	-0.425895
117144584	chr7:117144584:A:G	7.82164e-09	-1.58285	-1.124
117145157	chr7:117145157:A:G	4.32928e-08	-1.40942e-10	-0.995762
117145234	chr7:117145234:A:G	4.96867e-07	-1.40942e-10	1.44457
117145320	chr7:117145320:A:G	2.2757e-07	-1.40942e-10	0.663712
117145524	chr7:117145524:T:C	9.70367e-08	-0.471875	0.283216
117145633	chr7:117145633:G:A	2.55534e-08	-0.390714	-1.13226
117146068	chr7:117146068:A:G	7.0675e-09	-1.59612	-1.21212
117146580	chr7:117146580:G:A	1.65193e-07	-1.40942e-10	0.343369
117146696	chr7:117146696:G:A	7.28424e-09	-1.55978	-1.21826
117147382	chr7:117147382:C:T	4.50971e-08	-0.602444	-0.352487
117147755	chr7:117147755:C:A	3.93334e-08	-1.40942e-10	-1.09167
117147894	chr7:117147894:ATACAT:A	7.26522e-09	-1.56585	-1.2148
117147991	chr7:117147991:G:A	4.9985e-08	-0.490776	-0.361248
117148031	chr7:117148031:T:A	2.67919e-07	-1.40942e-10	0.826937
117148153	chr7:117148153:C:T	1.61222e-07	-1.40942e-10	0.319035
117148363	chr7:117148363:T:C	2.44017e-08	-0.442646	-1.12645
117148994	chr7:117148994:T:C	7.17396e-09	-1.58097	-1.21232
117149222	chr7:117149222:G:A	4.9589e-07	-1.40942e-10	1.44261
117149302	chr7:117149302:A:G	1.62678e-07	-1.40942e-10	0.328023
117149714	chr7:117149714:C:T	4.14203e-08	-1.40942e-10	-1.03998
117149880	chr7:117149880:G:A	8.52815e-09	-1.52483	-1.09555
117149889	chr7:117149889:G:A	2.45026e-08	-0.433707	-1.13126
117149975	chr7:117149975:G:A	2.22164e-08	-1.66292	-2.66243e-10
117150138	chr7:117150138:C:T	4.49412e-08	-1.40942e-10	-0.958392
117150205	chr7:117150205:G:A	7.58321e-08	-0.435226	-2.66243e-10
117151048	chr7:117151048:G:A	4.60524e-08	-0.555554	-0.378415
117151530	chr7:117151530:T:G	7.29849e-08	-0.549696	0.0762005
117151706	chr7:117151706:A:G	3.55464e-08	-1.19291	-2.66243e-10
117152083	chr7:117152083:C:T	3.43742e-08	-1.40942e-10	-1.22644
117152754	chr7:117152754:A:T	1.7706e-07	-1.40942e-10	0.412742
117152949	chr7:117152949:C:T	3.94742e-07	-1.40942e-10	1.21448
117153376	chr7:117153376:G:A	6.62713e-08	-1.40942e-10	-0.569991
117153388	chr7:117153388:A:C	6.64108e-08	-1.40942e-10	-0.567889
117153456	chr7:117153456:A:T	6.64411e-08	-1.40942e-10	-0.567432
117153546	chr7:117153546:T:A	3.62606e-08	-1.40942e-10	-1.17302
117154068	chr7:117154068:C:T	3.65265e-08	-1.40942e-10	-1.16571
117154941	chr7:117154941:A:G	4.19875e-08	-1.40942e-10	-1.02638
117155576	chr7:117155576:G:A	4.78757e-08	-0.528966	-0.366173
117155804	chr7:117155804:A:G	4.99989e-08	-0.468965	-0.382783
117156029	chr7:117156029:A:G	7.9377e-09	-1.53159	-1.16053
117156222	chr7:117156222:C:T	5.70884e-08	-1.40942e-10	-0.719147
117156442	chr7:117156442:T:A	2.66752e-08	-0.403779	-1.07623
117156581	chr7:117156581:A:T	3.25778e-08	-1.28012	-2.66243e-10
117156584	chr7:117156584:A:G	5.03219e-08	-0.454246	-0.391062
117157025	chr7:117157025:C:G	4.42303e-08	-0.571691	-0.402646
117157085	chr7:117157085:A:G	4.95397e-08	-0.473094	-0.38788
117157625	chr7:117157625:A:G	1.86501e-06	2.76727	-2.66243e-10
117158029	chr7:117158029:C:T	2.45246e-08	-1.56407	-2.66243e-10
117158372	chr7:117158372:A:G	1.91632e-07	-1.40942e-10	0.491829
117158659	chr7:117158659:A:G	1.67562e-08	-1.61293	-0.33205
117158835	chr7:117158835:C:G	4.26765e-08	-1.40942e-10	-1.0101
117159118	chr7:117159118:G:C	4.3464e-08	-0.611064	-0.380751
117159358	chr7:117159358:T:C	2.73771e-07	-1.40942e-10	0.848543
117159386	chr7:117159386:C:T	4.3658e-08	-0.606032	-0.381329
117159396	chr7:117159396:A:T	4.69667e-08	-0.546575	-0.367734
117159412	chr7:117159412:T:G	4.41099e-08	-0.578001	-0.399064
117159521	chr7:117159521:A:G	2.39878e-08	-0.519081	-1.06712
117159533	chr7:117159533:T:C	6.84157e-08	-0.644484	0.106338
117159815	chr7:117159815:C:G	1.99928e-07	-1.40942e-10	0.534211
117159872	chr7:117159872:G:A	2.19319e-08	-1.6758	-2.66243e-10
117160043	chr7:117160043:A:G	6.00592e-07	-1.40942e-10	1.63417
117160182	chr7:117160182:A:G	4.24204e-08	-0.545287	-0.470831
117160283	chr7:117160283:C:CCCTTT	6.52535e-08	-0.585468	-2.66243e-10
117160284	chr7:117160284:A:G	6.54814e-08	-0.581982	-2.66243e-10
117160618	chr7:117160618:A:G	7.50908e-09	-1.53189	-1.21574
117161113	chr7:117161113:T:A	3.67477e-08	-1.40942e-10	-1.15967
117161223	chr7:117161223:A:T	2.50699e-08	-0.48448	-1.0576
117161317	chr7:117161317:G:A	9.90813e-09	-1.52774	-0.942651
117161798	chr7:117161798:T:C	8.60617e-09	-1.5843	-1.02697
117161955	chr7:117161955:G:T	1.84005e-07	-1.40942e-10	0.451214
117162119	chr7:117162119:T:A	5.68646e-08	-1.40942e-10	-0.723076
117162218	chr7:117162218:T:G	4.73351e-08	-0.539637	-0.366859
117162258	chr7:117162258:G:A	4.7749e-08	-0.5072	-0.390591
117162336	chr7:117162336:G:A	2.50352e-08	-0.484674	-1.05879
117163333	chr7:117163333:G:A	7.39118e-09	-1.55592	-1.20754
117163741	chr7:117163741:C:T	2.28904e-08	-0.545583	-1.08745
117163774	chr7:117163774:G:A	3.86667e-08	-0.520425	-0.588345
117163948	chr7:117163948:A:G	7.22519e-09	-1.56055	-1.22563
117164551	chr7:117164551:A:G	1.06431e-07	-1.40942e-10	-0.0962481
117164880	chr7:117164880:G:A	1.07464e-07	-0.0865943	-2.66243e-10
117165454	chr7:117165454:G:A	1.83641e-08	-1.68023	-0.173123
117165458	chr7:117165458:C:T	2.71853e-08	-1.03597	-0.425103
117165814	chr7:117165814:G:A	2.72812e-08	-1.01816	-0.439389
117165868	chr7:117165868:G:A	5.33422e-08	-1.40942e-10	-0.78702
117166097	chr7:117166097:A:G	3.46367e-08	-1.40942e-10	-1.21883
117166761	chr7:117166761:C:T	2.35501e-08	-1.41532	-0.189298
117166762	chr7:117166762:G:A	4.50766e-08	-1.40942e-10	-0.955385
117166839	chr7:117166839:A:C	8.70639e-09	-1.41705	-1.18265
117167103	chr7:117167103:G:T	7.50137e-09	-1.52181	-1.22685
117167319	chr7:117167319:C:T	4.68452e-08	-1.40942e-10	-0.916899
117168272	chr7:117168272:G:A	1.60061e-08	-1.11534	-0.875437
117168613	chr7:117168613:C:T	3.07674e-08	-0.923311	-0.413983
117168799	chr7:117168799:G:A	2.99826e-07	-1.40942e-10	0.939455
117168976	chr7:117168976:G:A	1.72495e-08	-1.09939	-0.816572
117169005	chr7:117169005:AAT:A	2.99826e-07	-1.40942e-10	0.939455
117169104	chr7:117169104:A:G	1.69943e-08	-1.08879	-0.842083
117169282	chr7:117169282:C:T	2.20429e-08	-1.67076	-2.66243e-10
117169286	chr7:117169286:T:C	2.59163e-08	-1.06417	-0.444708
117169568	chr7:117169568:G:A	3.87759e-08	-1.40942e-10	-1.10595
117170079	chr7:117170079:G:A	2.67632e-08	-1.06669	-0.410028
117170167	chr7:117170167:C:T	2.88087e-07	-1.40942e-10	0.899513
117170638	chr7:117170638:A:G	2.28111e-08	-1.6365	-2.66243e-10
117170758	chr7:117170758:TC:T	2.57065e-08	-1.13474	-0.382266
117170764	chr7:117170764:C:A	2.53971e-08	-1.13767	-0.391447
117170983	chr7:117170983:T:C	2.39023e-08	-1.68041	0.0906395
117171255	chr7:117171255:A:G	2.56323e-08	-1.13208	-0.38782
117171303	chr7:117171303:T:A	2.59304e-08	-1.12318	-0.385151
117171609	chr7:117171609:C:T	2.58013e-08	-1.1302	-0.383117
117172037	chr7:117172037:A:G	2.56243e-07	-1.40942e-10	0.782377
117172685	chr7:117172685:C:A	2.85863e-08	-1.14689	-0.263933
117172730	chr7:117172730:A:G	2.86669e-08	-1.13339	-0.274614
117175103	chr7:117175103:C:A	2.82433e-08	-1.16904	-0.253849
117175205	chr7:117175205:C:T	2.86645e-08	-1.16227	-0.245815
117175457	chr7:117175457:A:G	2.83362e-08	-1.16708	-0.252531
117175543	chr7:117175543:T:C	2.22729e-08	-1.66038	-2.66243e-10
117176412	chr7:117176412:G:A	3.61041e-08	-1.12811	-0.0492306
117176552	chr7:117176552:T:G	3.93424e-08	-1.40942e-10	-1.09144
117177078	chr7:117177078:T:C	3.54102e-08	-1.15619	-0.0405551
117177378	chr7:117177378:C:T	9.31279e-09	-1.61092	-0.921436
117177408	chr7:117177408:T:C	4.76046e-08	-1.40942e-10	-0.90082
117177738	chr7:117177738:C:G	2.19576e-08	-1.10879	-0.565849
117177760	chr7:117177760:G:A	3.66197e-08	-1.40942e-10	-1.16316
117177899	chr7:117177899:T:A	2.3507e-07	-1.40942e-10	0.696137
117178327	chr7:117178327:A:G	3.47636e-08	-1.16023	-0.0549515
117178464	chr7:117178464:T:C	3.3541e-08	-1.18664	-0.0643382
117178774	chr7:117178774:C:T	5.19832e-08	-1.40942e-10	-0.812827
117179098	chr7:117179098:C:T	3.4888e-08	-1.15138	-0.0602222
117179456	chr7:117179456:T:C	1.02166e-07	-1.50982	1.37267
117179950	chr7:117179950:A:G	2.79142e-07	-1.40942e-10	0.867971
117180115	chr7:117180115:T:A	2.20183e-08	-1.67187	-2.66243e-10
117180126	chr7:117180126:C:T	3.51544e-08	-1.13625	-0.0677503
117180233	chr7:117180233:T:C	3.60701e-08	-1.12023	-0.0580577
117180378	chr7:117180378:C:T	1.81919e-08	-1.09938	-0.763392
117180580	chr7:117180580:G:T	1.08057e-07	-1.40942e-10	-0.0810936
117180785	chr7:117180785:G:A	3.56287e-08	-1.15695	-0.0336486
117181574	chr7:117181574:A:G	2.19773e-08	-1.67374	-2.66243e-10
117181692	chr7:117181692:A:G	2.35261e-08	-1.67258	0.0669382
117181738	chr7:117181738:C:A	4.79861e-08	-1.40942e-10	-0.892838
117182206	chr7:117182206:C:T	1.71556e-08	-1.13188	-0.789542
117182446	chr7:117182446:G:T	1.00092e-07	-1.40942e-10	-0.157659
117182615	chr7:117182615:A:G	2.1984e-08	-1.11391	-0.559525
117183214	chr7:117183214:A:T	2.22265e-08	-1.07343	-0.589036
117183755	chr7:117183755:A:G	5.28842e-08	-1.40942e-10	-0.795643
117183907	chr7:117183907:A:T	4.08506e-08	-1.40942e-10	-1.05383
117184284	chr7:117184284:TG:T	1.43729e-08	-1.67584	-0.422561
117184541	chr7:117184541:G:A	3.49867e-08	-1.40942e-10	-1.20878
117184582	chr7:117184582:G:A	1.71579e-08	-1.13174	-0.789553
117184876	chr7:117184876:A:G	7.31796e-09	-1.54738	-1.22603
117184921	chr7:117184921:T:G	5.44339e-08	-1.40942e-10	-0.766761
117185647	chr7:117185647:C:T	4.78775e-08	-1.40942e-10	-0.895103
117185794	chr7:117185794:A:G	1.89156e-08	-1.67441	-0.149356
117185855	chr7:117185855:G:A	3.43712e-08	-1.40942e-10	-1.22653
117186435	chr7:117186435:C:T	9.25823e-09	-1.65022	-0.888019
117187088	chr7:117187088:T:A	3.15584e-08	-1.12955	-0.182359
117187106	chr7:117187106:T:C	1.73455e-08	-1.1291	-0.78131
117187138	chr7:117187138:T:C	4.03339e-08	-1.40942e-10	-1.06655
117187684	chr7:117187684:T:A	2.17676e-07	0.61926	-2.66243e-10
117187866	chr7:117187866:C:T	2.55175e-08	-1.52438	-2.66243e-10
117188007	chr7:117188007:G:A	3.60819e-08	-1.13373	-0.0442296
117188103	chr7:117188103:A:G	1.75524e-08	-1.12981	-0.768745
117188326	chr7:117188326:G:C	4.44484e-08	-1.40942e-10	-0.969419
117189409	chr7:117189409:T:C	2.27621e-08	-1.08706	-0.551586
117189685	chr7:117189685:TA:T	2.287e-08	-1.06264	-0.57128
117190326	chr7:117190326:C:T	5.97489e-08	-0.673597	-2.66243e-10
117190423	chr7:117190423:C:T	5.38613e-08	-1.40942e-10	-0.777335
117191449	chr7:117191449:A:G	3.43602e-08	-1.40942e-10	-1.22685
117192866	chr7:117192866:G:T	3.58114e-08	-1.40942e-10	-1.18548
117192880	chr7:117192880:G:C	2.1951e-08	-1.11984	-0.555095
117193230	chr7:117193230:G:A	3.43609e-08	-1.40942e-10	-1.22683
117193401	chr7:117193401:T:C	2.12941e-08	-1.15664	-0.548672
117193935	chr7:117193935:A:G	2.24857e-08	-1.65087	-2.66243e-10
117194118	chr7:117194118:C:T	8.99027e-09	-1.6635	-0.904103
117194294	chr7:117194294:A:T	4.02303e-08	-1.40942e-10	-1.06913
117194719	chr7:117194719:T:C	4.40674e-08	-1.40942e-10	-0.978028
117194809	chr7:117194809:C:T	7.86401e-09	-1.51581	-1.18564
117195074	chr7:117195074:G:A	8.11296e-08	-0.3677	-2.66243e-10
117195349	chr7:117195349:T:C	2.84182e-07	-1.40942e-10	0.885867
117195746	chr7:117195746:T:A	2.46104e-08	-1.56058	-2.66243e-10
117195838	chr7:117195838:C:T	3.72886e-08	-1.40942e-10	-1.14506
117196386	chr7:117196386:CCAACA:C	3.22074e-08	-1.66206	0.37051
117196514	chr7:117196514:G:A	4.93397e-08	-1.40942e-10	-0.865018
117196940	chr7:117196940:A:G	3.52539e-08	-1.40942e-10	-1.20117
117197344	chr7:117197344:A:G	3.43983e-08	-1.40942e-10	-1.22574
117197738	chr7:117197738:A:G	7.77839e-08	-1.40942e-10	-0.409814
117197853	chr7:117197853:G:A	2.34526e-08	-1.60877	-2.66243e-10
117198257	chr7:117198257:G:A	2.87097e-08	-1.68041	0.273895
117198524	chr7:117198524:C:T	2.55241e-08	-1.52412	-2.66243e-10
117198700	chr7:117198700:CA:C	6.64264e-08	-1.40942e-10	-0.567653
117198710	chr7:117198710:C:T	3.44269e-08	-1.40942e-10	-1.22491
117199184	chr7:117199184:T:A	2.899e-08	-1.6743	0.277501
117199539	chr7:117199539:A:G	3.16845e-08	-1.60253	0.294606
117199583	chr7:117199583:T:C	2.91649e-08	-1.62293	0.232148
117199612	chr7:117199612:A:G	9.12985e-08	-1.40942e-10	-0.249614
117199691	chr7:117199691:C:T	3.49099e-08	-1.65854	0.447567
117199811	chr7:117199811:A:G	2.93868e-08	-1.60704	0.223835
117199896	chr7:117199896:C:T	1.22976e-08	-1.66	-0.594343
117200026	chr7:117200026:C:T	4.28169e-08	-1.40942e-10	-1.00681
117200538	chr7:117200538:C:A	6.10112e-08	-1.40942e-10	-0.652691
117201060	chr7:117201060:A:G	9.4798e-08	-0.212	-2.66243e-10
117201112	chr7:117201112:G:A	3.43793e-08	-1.40942e-10	-1.22629
117201617	chr7:117201617:G:A	3.45401e-08	-1.40942e-10	-1.22163
117202734	chr7:117202734:A:C	3.58701e-08	-1.40942e-10	-1.18384
117202792	chr7:117202792:G:A	3.09935e-08	-1.66724	0.337267
117203002	chr7:117203002:G:A	3.44613e-08	-1.40942e-10	-1.22391
117203030	chr7:117203030:A:G	4.28169e-08	-1.40942e-10	-1.00681
117204297	chr7:117204297:T:C	2.21737e-08	-1.66484	-2.66243e-10
117204889	chr7:117204889:G:T	3.65305e-08	-1.40942e-10	-1.1656
117205197	chr7:117205197:CTACCTA:C	1.3275e-08	-1.46428	-0.713587
117205536	chr7:117205536:T:G	4.61633e-08	-1.40942e-10	-0.931564
117205657	chr7:117205657:A:G	3.49486e-08	-1.40942e-10	-1.20987
117205910	chr7:117205910:A:G	6.76508e-08	-1.40942e-10	-0.549389
117206225	chr7:117206225:G:T	3.57157e-08	-1.40942e-10	-1.18816
117206402	chr7:117206402:A:G	3.52853e-08	-1.40942e-10	-1.20028
117206435	chr7:117206435:G:C	4.38106e-08	-1.40942e-10	-0.983873
117206846	chr7:117206846:A:G	5.26349e-08	-0.80037	-2.66243e-10
117207196	chr7:117207196:G:A	6.30394e-08	-0.619988	-2.66243e-10
117207246	chr7:117207246:A:G	3.51061e-08	-1.40942e-10	-1.20537
117207503	chr7:117207503:C:T	3.48525e-08	-1.40942e-10	-1.21262
117207664	chr7:117207664:T:TA	4.62647e-08	-1.40942e-10	-0.929369
117208140	chr7:117208140:T:G	2.50311e-08	-1.63239	0.0887614
117208262	chr7:117208262:A:G	4.12205e-08	-1.40942e-10	-1.04481
117208682	chr7:117208682:A:G	7.40198e-08	-1.40942e-10	-0.459415
117208739	chr7:117208739:A:G	3.44269e-08	-1.40942e-10	-1.22491
117208786	chr7:117208786:G:A	3.52536e-08	-1.40942e-10	-1.20118
117209273	chr7:117209273:G:A	1.19889e-08	-1.65622	-0.623545
117209401	chr7:117209401:A:G	2.53406e-08	-1.53134	-2.66243e-10
117210716	chr7:117210716:C:G	3.28024e-08	-1.65473	0.381486
117211103	chr7:117211103:G:A	8.94195e-09	-1.51708	-1.05591
117211427	chr7:117211427:A:G	1.00019e-08	-1.3429	-1.11807
117211526	chr7:117211526:A:G	4.14724e-08	-1.40942e-10	-1.03872
117211921	chr7:117211921:G:A	3.31237e-08	-1.65558	0.392078
117212177	chr7:117212177:G:A	2.95611e-08	-1.37729	-2.66243e-10
117212347	chr7:117212347:C:G	3.53647e-08	-1.40942e-10	-1.19804
117213079	chr7:117213079:C:T	4.00028e-08	-1.40942e-10	-1.0748
117213741	chr7:117213741:A:G	3.82871e-08	-1.40942e-10	-1.11863
117214273	chr7:117214273:A:G	2.19807e-08	-1.67358	-2.66243e-10
117214725	chr7:117214725:C:T	2.98159e-08	-1.36871	-2.66243e-10
117215037	chr7:117215037:G:A	3.55364e-08	-1.40942e-10	-1.19319
117215059	chr7:117215059:A:G	4.38122e-08	-1.40942e-10	-0.983835
117215189	chr7:117215189:C:A	3.43608e-08	-1.40942e-10	-1.22683
117215355	chr7:117215355:T:C	4.50457e-08	-1.40942e-10	-0.956071
117215536	chr7:117215536:T:C	6.1477e-08	-1.40942e-10	-0.645085
117216129	chr7:117216129:A:T	4.626e-08	-1.40942e-10	-0.929469
117216590	chr7:117216590:G:C	1.0458e-08	-1.60536	-0.811019
117216619	chr7:117216619:A:G	4.65005e-08	-1.40942e-10	-0.924285
117217304	chr7:117217304:A:C	4.35788e-08	-1.40942e-10	-0.989177
117218330	chr7:117218330:A:G	3.60534e-08	-1.6478	0.469054
117218344	chr7:117218344:G:A	3.5362e-08	-1.65131	0.453205
117218442	chr7:117218442:C:T	2.18581e-08	-1.67918	-2.66243e-10
117218754	chr7:117218754:A:G	5.60834e-08	-1.40942e-10	-0.736908
117218900	chr7:117218900:A:ATG	5.71841e-08	-1.40942e-10	-0.717472
117219728	chr7:117219728:C:T	4.36772e-08	-1.40942e-10	-0.986921
117219800	chr7:117219800:C:T	3.39025e-08	-1.24026	-2.66243e-10
117219861	chr7:117219861:G:T	3.51726e-08	-1.64979	0.446305
117220139	chr7:117220139:G:C	3.62445e-08	-1.40942e-10	-1.17346
117220271	chr7:117220271:C:T	3.37034e-08	-1.24615	-2.66243e-10
117220306	chr7:117220306:G:A	5.55916e-08	-1.40942e-10	-0.745715
117221091	chr7:117221091:C:T	2.78725e-08	-1.64922	0.213106
117221492	chr7:117221492:A:G	3.45532e-08	-1.40942e-10	-1.22125
117222206	chr7:117222206:G:A	9.67435e-09	-1.57394	-0.920332
117222554	chr7:117222554:G:C	4.59784e-08	-1.40942e-10	-0.935576
117223278	chr7:117223278:C:T	3.49171e-08	-1.40942e-10	-1.21077
117223449	chr7:117223449:G:T	3.72552e-08	-1.40942e-10	-1.14596
117223735	chr7:117223735:G:A	5.53087e-08	-1.40942e-10	-0.750819
117224277	chr7:117224277:C:T	2.79924e-08	-1.66955	0.237738
117224836	chr7:117224836:C:T	1.24934e-08	-1.60969	-0.628859
117225355	chr7:117225355:C:T	3.44954e-08	-1.40942e-10	-1.22292
117225681	chr7:117225681:A:T	4.97577e-08	-1.40942e-10	-0.856583
117226143	chr7:117226143:A:G	4.8069e-08	-1.40942e-10	-0.89111
117226757	chr7:117226757:C:A	1.67777e-08	-1.6666	-0.277094
117227030	chr7:117227030:C:T	1.60608e-08	-1.66417	-0.323198
117227241	chr7:117227241:C:T	2.40123e-08	-1.59186	0.00668189
117227743	chr7:117227743:A:G	3.61634e-08	-1.1757	-2.66243e-10
117227802	chr7:117227802:C:T	3.73647e-08	-1.40942e-10	-1.14302
117227876	chr7:117227876:G:A	3.61025e-08	-1.40942e-10	-1.17739
117228095	chr7:117228095:G:A	3.74671e-08	-1.40942e-10	-1.14028
117228133	chr7:117228133:C:T	3.55952e-08	-1.40942e-10	-1.19154
117228518	chr7:117228518:T:A	2.0826e-08	-1.597	-0.130546
117228531	chr7:117228531:T:A	1.78796e-08	-1.66773	-0.212353
117228642	chr7:117228642:C:T	2.31328e-08	-1.60788	-0.0146198
117229425	chr7:117229425:A:T	3.96927e-08	-1.08258	-2.66243e-10
117230790	chr7:117230790:AAAAT:A	3.61201e-08	-1.40942e-10	-1.1769
117231145	chr7:117231145:G:A	3.45171e-08	-1.40942e-10	-1.22229
117231354	chr7:117231354:G:A	2.30869e-08	-1.62448	-2.66243e-10
117231406	chr7:117231406:A:G	3.44e-08	-1.40942e-10	-1.22569
117231554	chr7:117231554:C:T	2.07859e-07	-1.40942e-10	0.573111
117231705	chr7:117231705:T:C	1.46972e-08	-1.67677	-0.399323
117231952	chr7:117231952:AG:A	4.30061e-08	-1.40942e-10	-1.00241
117232458	chr7:117232458:C:T	4.56816e-08	-1.40942e-10	-0.942052
117232722	chr7:117232722:G:GC	6.25335e-08	-1.40942e-10	-0.628046
117232932	chr7:117232932:T:G	5.84653e-08	-1.40942e-10	-0.695314
117233247	chr7:117233247:C:T	5.62746e-08	-1.40942e-10	-0.733504
117233288	chr7:117233288:G:A	8.81314e-09	-1.37978	-1.20773
117233584	chr7:117233584:G:A	5.5982e-08	-1.40942e-10	-0.738719
117233762	chr7:117233762:T:G	6.43343e-08	-1.40942e-10	-0.599655
117233764	chr7:117233764:T:C	1.07603e-08	-1.64282	-0.745059
117233784	chr7:117233784:T:C	1.09746e-08	-1.6409	-0.727264
117233946	chr7:117233946:C:A	1.11899e-07	-1.40942e-10	-0.0461485
117233979	chr7:117233979:AT:A	8.28092e-08	-1.40942e-10	-0.347209
117234364	chr7:117234364:T:C	3.97687e-08	-1.40942e-10	-1.08067
117234417	chr7:117234417:T:A	1.15753e-08	-1.65801	-0.656858
117234936	chr7:117234936:G:A	5.89701e-08	-1.40942e-10	-0.686717
117235390	chr7:117235390:C:A	3.50348e-08	-1.40942e-10	-1.20741
117235566	chr7:117235566:T:C	3.64717e-08	-1.40942e-10	-1.16721
117235990	chr7:117235990:C:T	3.51149e-08	-1.40942e-10	-1.20512
117236042	chr7:117236042:G:T	4.65781e-08	-1.40942e-10	-0.922619
117236420	chr7:117236420:C:G	9.14818e-09	-1.32896	-1.22124
117237416	chr7:117237416:T:C	5.13831e-08	-1.40942e-10	-0.824439
117237516	chr7:117237516:A:G	3.46122e-08	-1.40942e-10	-1.21954
117237532	chr7:117237532:A:ACTT	3.6299e-08	-1.40942e-10	-1.17196
117237632	chr7:117237632:C:T	9.17418e-08	-1.40942e-10	-0.24477
117238147	chr7:117238147:T:C	4.00987e-08	-1.40942e-10	-1.0724
117238229	chr7:117238229:G:A	6.64225e-09	-1.67636	-1.19394
117239008	chr7:117239008:A:G	4.13452e-07	-1.40942e-10	1.26079
117239170	chr7:117239170:A:G	6.99791e-09	-1.6324	-1.18574
117239748	chr7:117239748:C:T	4.35545e-08	-1.40942e-10	-0.989735
117239809	chr7:117239809:A:G	7.82734e-09	-1.48481	-1.22131
117240129	chr7:117240129:C:T	3.161e-08	-1.31027	-2.66243e-10
117240404	chr7:117240404:C:A	3.6133e-08	-1.40942e-10	-1.17654
117240882	chr7:117240882:C:T	4.60479e-08	-1.40942e-10	-0.934067
117241092	chr7:117241092:G:GAGC	3.2592e-07	-1.40942e-10	1.02291
117241184	chr7:117241184:G:A	2.37948e-08	-1.59428	-2.66243e-10
117241924	chr7:117241924:A:G	1.16235e-07	-1.40942e-10	-0.00813549
117242720	chr7:117242720:G:A	6.62627e-09	-1.68039	-1.19231
117242948	chr7:117242948:C:A	6.57135e-09	-1.67502	-1.20601
117243319	chr7:117243319:A:AG	8.7459e-09	-1.6795	-0.915665
117243470	chr7:117243470:A:T	8.8056e-09	-1.53499	-1.05337
117243537	chr7:117243537:C:G	6.55336e-09	-1.67643	-1.20734
117243609	chr7:117243609:TG:T	3.0063e-08	-1.36045	-2.66243e-10
117244403	chr7:117244403:G:A	1.34038e-07	-1.40942e-10	0.134379
117244617	chr7:117244617:C:A	1.37419e-07	-0.249677	0.408963
117244936	chr7:117244936:A:G	6.75972e-09	-1.66588	-1.18688
117245061	chr7:117245061:T:C	6.66962e-09	-1.67191	-1.19428
117245095	chr7:117245095:T:C	6.6489e-09	-1.66705	-1.20225
117245465	chr7:117245465:TTAAG:T	6.51245e-09	-1.67881	-1.21123
117245522	chr7:117245522:A:G	2.40716e-08	-1.58272	-2.66243e-10
117245668	chr7:117245668:A:C	6.66759e-09	-1.67854	-1.18795
117245755	chr7:117245755:G:A	1.71225e-07	-0.250498	0.62973
117246195	chr7:117246195:T:C	7.15211e-08	-1.40942e-10	-0.493755
117246534	chr7:117246534:A:G	5.11858e-08	-1.40942e-10	-0.828286
117246551	chr7:117246551:T:C	6.6446e-09	-1.67063	-1.19932
117246601	chr7:117246601:C:T	1.29148e-07	-1.40942e-10	0.0972116
117246613	chr7:117246613:C:T	6.68808e-09	-1.67015	-1.19327
117246691	chr7:117246691:A:C	6.59745e-09	-1.66588	-1.21119
117247005	chr7:117247005:G:A	8.85563e-09	-1.67963	-0.903068
117247295	chr7:117247295:T:C	1.26623e-07	-0.320631	0.398101
117247857	chr7:117247857:G:A	6.73755e-09	-1.66104	-1.19501
117247883	chr7:117247883:T:A	6.74261e-09	-1.66008	-1.19522
117247923	chr7:117247923:G:T	4.66859e-07	-1.40942e-10	1.38228
117248077	chr7:117248077:C:G	5.40666e-08	-1.40942e-10	-0.773531
117248107	chr7:117248107:A:G	1.69717e-08	-0.832413	-1.09979
117249360	chr7:117249360:T:C	1.72476e-08	-1.21392	-0.70215
117249475	chr7:117249475:C:T	4.35439e-08	-1.40942e-10	-0.989979
117249664	chr7:117249664:G:A	6.5761e-09	-1.65573	-1.22458
117249696	chr7:117249696:G:T	6.68722e-09	-1.66163	-1.20192
117249945	chr7:117249945:A:C	9.44367e-09	-1.29908	-1.21932
117250052	chr7:117250052:G:A	6.72616e-09	-1.66158	-1.19616
117250187	chr7:117250187:G:A	3.80599e-08	-1.40942e-10	-1.12459
117250206	chr7:117250206:T:C	3.24491e-08	-0.927044	-0.357033
117250219	chr7:117250219:A:G	5.99813e-08	-1.40942e-10	-0.669715
117250364	chr7:117250364:A:G	5.07172e-08	-0.465102	-0.372381
117250393	chr7:117250393:T:C	1.43596e-07	-0.214692	0.417951
117250832	chr7:117250832:C:T	8.41308e-09	-1.5054	-1.12856
117250965	chr7:117250965:T:C	1.6205e-07	-1.40942e-10	0.324158
117251295	chr7:117251295:A:G	3.68221e-08	-1.40942e-10	-1.15765
117251544	chr7:117251544:C:T	9.01617e-09	-1.66837	-0.896353
117251629	chr7:117251629:G:A	6.88641e-09	-1.6597	-1.1745
117251846	chr7:117251846:A:T	1.66608e-07	-1.40942e-10	0.351896
117252093	chr7:117252093:C:T	6.84867e-09	-1.66767	-1.17203
117252149	chr7:117252149:A:G	8.85961e-09	-1.65724	-0.925006
117252488	chr7:117252488:T:C	6.59944e-09	-1.6754	-1.20136
117252552	chr7:117252552:G:A	6.95412e-09	-1.67508	-1.14933
117252597	chr7:117252597:G:A	3.66584e-08	-1.40942e-10	-1.16211
117252792	chr7:117252792:T:C	2.26866e-08	-0.827655	-0.814319
117253071	chr7:117253071:G:A	1.26286e-07	-1.40942e-10	0.0748034
117253290	chr7:117253290:C:A	8.79157e-08	-1.40942e-10	-0.28737
117253741	chr7:117253741:T:C	1.36725e-08	-0.932654	-1.21571
117253867	chr7:117253867:G:A	3.44877e-08	-1.40942e-10	-1.22315
117254572	chr7:117254572:A:C	1.01823e-07	-0.237598	0.0970814
117254573	chr7:117254573:T:C	5.15353e-08	-1.40942e-10	-0.821481
117254675	chr7:117254675:G:A	6.91957e-09	-1.64438	-1.18501
117254811	chr7:117254811:T:A	1.21749e-08	-1.04784	-1.21653
117254861	chr7:117254861:A:T	1.18309e-08	-1.07201	-1.22102
117254872	chr7:117254872:A:G	1.01215e-08	-1.22333	-1.22576
117254892	chr7:117254892:C:T	1.17753e-07	-1.40942e-10	0.00483795
117254943	chr7:117254943:A:G	1.22807e-08	-1.03679	-1.21893
117255104	chr7:117255104:G:A	5.62281e-08	-1.40942e-10	-0.734332
117255109	chr7:117255109:G:A	1.2316e-08	-1.03648	-1.21637
117255523	chr7:117255523:G:A	1.32412e-08	-0.959823	-1.22059
117255534	chr7:117255534:G:A	1.30098e-08	-0.98297	-1.21508
117255575	chr7:117255575:C:T	1.97894e-08	-0.693952	-1.08465
117255960	chr7:117255960:T:C	1.34444e-07	-1.40942e-10	0.137402
117256097	chr7:117256097:G:A	5.61263e-08	-1.40942e-10	-0.736144
117256291	chr7:117256291:A:G	4.78081e-08	-1.40942e-10	-0.896553
117256380	chr7:117256380:C:G	4.48693e-08	-1.40942e-10	-0.959994
117256441	chr7:117256441:A:G	4.51377e-08	-1.40942e-10	-0.954031
117256448	chr7:117256448:C:T	3.92778e-08	-1.40942e-10	-1.09309
117256600	chr7:117256600:C:T	1.22197e-07	-1.40942e-10	0.0418852
117256732	chr7:117256732:C:G	4.56907e-08	-1.40942e-10	-0.941853
117256771	chr7:117256771:T:C	1.03692e-07	-1.40942e-10	-0.12232
117256989	chr7:117256989:G:GTTTT	2.19288e-08	-1.67595	-2.66243e-10
117257323	chr7:117257323:T:C	1.19916e-07	-1.40942e-10	0.023045
117257403	chr7:117257403:G:C	9.19904e-08	-1.40942e-10	-0.242063
117257436	chr7:117257436:C:T	1.18531e-07	-0.265958	0.277383
117257719	chr7:117257719:A:G	2.19242e-08	-1.67616	-2.66243e-10
117258294	chr7:117258294:A:T	1.96982e-08	-0.790063	-0.993157
117258568	chr7:117258568:A:G	6.74252e-08	-0.551293	-0.00143639
117258721	chr7:117258721:C:A	2.18463e-08	-1.67971	-2.66243e-10
117258903	chr7:117258903:A:G	3.83718e-07	-1.40942e-10	1.18616
117259057	chr7:117259057:C:A	3.52674e-08	-1.40942e-10	-1.20079
117259240	chr7:117259240:C:T	3.48566e-08	-0.980184	-0.232323
117259731	chr7:117259731:A:G	7.4922e-08	-1.67152	1.22422
117259825	chr7:117259825:T:G	1.18995e-07	-1.40942e-10	0.0153356
117259986	chr7:117259986:C:T	1.14027e-08	-1.21526	-1.11463
117260488	chr7:117260488:A:T	1.16024e-08	-1.20496	-1.10757
117260574	chr7:117260574:C:G	7.48582e-09	-1.52559	-1.22515
117260583	chr7:117260583:C:T	1.2518e-07	-0.442966	0.508968
117260847	chr7:117260847:C:T	2.3544e-07	-1.40942e-10	0.697708
117261055	chr7:117261055:G:A	6.91783e-09	-1.66127	-1.16837
117261062	chr7:117261062:C:T	6.52536e-08	-1.40942e-10	-0.585468
117261106	chr7:117261106:T:C	1.16658e-08	-1.20321	-1.10387
117261400	chr7:117261400:G:A	6.80054e-09	-1.63669	-1.21006
117261810	chr7:117261810:G:A	8.04008e-09	-1.64861	-1.03069
117262041	chr7:117262041:C:T	1.13234e-08	-1.22787	-1.10901
117262256	chr7:117262256:G:T	7.70984e-08	-1.40942e-10	-0.418665
117262331	chr7:117262331:A:G	1.18403e-07	-1.40942e-10	0.0103437
117262402	chr7:117262402:T:C	1.15556e-08	-1.23615	-1.08043
117262644	chr7:117262644:A:T	6.72804e-09	-1.64873	-1.20874
117262846	chr7:117262846:C:T	3.52077e-08	-1.40942e-10	-1.20248
117263022	chr7:117263022:T:C	7.49969e-09	-1.52793	-1.22096
117263196	chr7:117263196:A:G	6.86155e-09	-1.65678	-1.18103
117264072	chr7:117264072:C:T	8.89673e-08	-1.40942e-10	-0.27548
117264292	chr7:117264292:G:A	1.1252e-08	-1.22539	-1.11781
117264379	chr7:117264379:C:T	2.52192e-07	-1.40942e-10	0.766443
117264456	chr7:117264456:T:A	1.12942e-08	-1.21513	-1.12433
117264474	chr7:117264474:G:A	1.17385e-08	-1.1726	-1.12828
117264528	chr7:117264528:A:G	3.83634e-07	-1.40942e-10	1.18594
117264616	chr7:117264616:C:A	6.11548e-08	-1.40942e-10	-0.65034
117264774	chr7:117264774:G:A	6.83179e-09	-1.62987	-1.21229
117265233	chr7:117265233:G:A	6.72148e-09	-1.65015	-1.20829
117265667	chr7:117265667:A:G	4.52575e-07	-1.40942e-10	1.35121
117265779	chr7:117265779:T:A	1.0907e-08	-1.18405	-1.1903
117266485	chr7:117266485:T:C	1.257e-07	-0.449691	0.519843
117266497	chr7:117266497:T:C	1.08405e-08	-1.19264	-1.18782
117266628	chr7:117266628:T:C	1.09881e-08	-1.17775	-1.18918
117266738	chr7:117266738:A:G	6.9565e-09	-1.64889	-1.17518
117266951	chr7:117266951:C:T	1.87868e-08	-0.73269	-1.0979
117267110	chr7:117267110:A:G	1.10943e-08	-1.16193	-1.19539
117267325	chr7:117267325:T:C	6.80007e-09	-1.66155	-1.18526
117267396	chr7:117267396:AT:A	1.26756e-07	-0.222059	0.300579
117267504	chr7:117267504:A:G	1.04995e-07	-0.416601	0.306768
117267564	chr7:117267564:A:C	4.27516e-08	-1.40942e-10	-1.00834
117267689	chr7:117267689:G:A	9.72854e-09	-1.27064	-1.21805
117267781	chr7:117267781:G:A	1.76816e-08	-0.811307	-1.07991
117267789	chr7:117267789:G:A	6.43215e-09	-1.6756	-1.22684
117268394	chr7:117268394:G:C	6.65731e-09	-1.66598	-1.20205
117269110	chr7:117269110:A:T	3.85081e-08	-1.40942e-10	-1.11288
117269246	chr7:117269246:G:A	6.83108e-09	-1.67501	-1.16726
117269518	chr7:117269518:G:T	2.80817e-08	-1.42863	-2.66243e-10
117269970	chr7:117269970:C:T	8.6868e-09	-1.38614	-1.2158
117270236	chr7:117270236:G:A	1.31672e-08	-1.04257	-1.14345
117270495	chr7:117270495:C:T	3.15754e-08	-1.31137	-2.66243e-10
117270562	chr7:117270562:C:T	7.38592e-09	-1.54046	-1.22371
117270596	chr7:117270596:G:A	7.47936e-09	-1.5254	-1.2262
117270653	chr7:117270653:G:A	1.97851e-07	-1.40942e-10	0.523768
117270747	chr7:117270747:G:T	6.54119e-09	-1.67205	-1.21358
117271037	chr7:117271037:C:G	6.51743e-09	-1.67267	-1.2166
117271170	chr7:117271170:C:T	3.46688e-08	-1.40942e-10	-1.21791
117271294	chr7:117271294:G:A	2.05326e-08	-1.59038	-0.151357
117271398	chr7:117271398:C:T	3.43821e-08	-1.40942e-10	-1.22621
117271484	chr7:117271484:C:T	1.21999e-08	-1.6331	-0.629215
117271700	chr7:117271700:C:T	3.81752e-08	-1.12156	-2.66243e-10
117271771	chr7:117271771:T:C	3.43821e-08	-1.40942e-10	-1.22621
117271781	chr7:117271781:G:A	1.02877e-08	-1.47827	-0.954529
117272148	chr7:117272148:A:G	5.39795e-08	-1.40942e-10	-0.775144
117272440	chr7:117272440:C:T	4.90165e-08	-1.40942e-10	-0.871592
117272726	chr7:117272726:G:C	1.36205e-07	-1.40942e-10	0.150416
117272847	chr7:117272847:G:A	8.0924e-09	-1.5902	-1.08262
117273157	chr7:117273157:T:A	1.14152e-08	-1.64012	-0.688676
117273513	chr7:117273513:C:A	6.80981e-09	-1.62891	-1.21648
117273769	chr7:117273769:G:A	7.29144e-09	-1.58959	-1.18746
117273989	chr7:117273989:G:A	7.13677e-09	-1.60696	-1.19153
117274043	chr7:117274043:G:A	3.66606e-07	-1.40942e-10	1.14054
117274253	chr7:117274253:G:A	2.46532e-08	-1.55884	-2.66243e-10
117274496	chr7:117274496:A:G	4.00483e-08	-1.40942e-10	-1.07366
117274597	chr7:117274597:A:G	7.68925e-09	-1.59976	-1.12416
117274855	chr7:117274855:G:A	3.99573e-08	-1.40942e-10	-1.07594
117275065	chr7:117275065:T:G	7.69471e-09	-1.63855	-1.08466
117275267	chr7:117275267:TACCCAAG:T	4.48827e-08	-1.40942e-10	-0.959696
117275334	chr7:117275334:C:T	7.04636e-09	-1.60523	-1.20601
117275630	chr7:117275630:G:C	6.50626e-09	-1.66424	-1.22675
117275729	chr7:117275729:T:C	1.2729e-08	-1.06107	-1.15879
117275830	chr7:117275830:G:A	8.93378e-09	-1.62436	-0.949551
117275845	chr7:117275845:C:A	1.01881e-07	-1.40942e-10	-0.139938
117275958	chr7:117275958:A:C	1.00918e-08	-1.58807	-0.863953
117276060	chr7:117276060:T:A	2.80114e-07	-1.40942e-10	0.871449
117276086	chr7:117276086:G:A	3.51091e-08	-1.40942e-10	-1.20529
117276151	chr7:117276151:C:A	3.84748e-08	-1.40942e-10	-1.11374
117276174	chr7:117276174:A:G	1.2361e-08	-1.63608	-0.613118
117276206	chr7:117276206:C:A	4.13879e-08	-1.40942e-10	-1.04076
117276359	chr7:117276359:T:C	4.57716e-08	-0.248544	-0.69154
117276423	chr7:117276423:G:A	2.81062e-07	-1.40942e-10	0.874829
117277064	chr7:117277064:C:T	7.7169e-09	-1.56319	-1.15715
117277089	chr7:117277089:G:A	4.87475e-08	-1.40942e-10	-0.877095
117277373	chr7:117277373:G:A	7.36394e-09	-1.59132	-1.17583
117278006	chr7:117278006:G:A	6.57615e-09	-1.66478	-1.21552
117278031	chr7:117278031:C:T	9.98393e-09	-1.54677	-0.916005
117278857	chr7:117278857:A:G	1.31902e-08	-1.67637	-0.507909
117279046	chr7:117279046:C:T	3.79564e-08	-1.40942e-10	-1.12731
117279333	chr7:117279333:C:T	3.84755e-08	-1.40942e-10	-1.11373
117279474	chr7:117279474:T:C	4.26044e-08	-1.40942e-10	-1.01179
117279599	chr7:117279599:A:C	5.69589e-08	-1.40942e-10	-0.721418
117279924	chr7:117279924:G:A	1.19486e-08	-1.45324	-0.829889
117280295	chr7:117280295:A:T	2.79507e-08	-1.43331	-2.66243e-10
117280554	chr7:117280554:T:C	6.65701e-09	-1.64863	-1.21945
117280591	chr7:117280591:A:G	5.46135e-08	-1.40942e-10	-0.763467
117280654	chr7:117280654:T:G	8.39112e-09	-1.44948	-1.18709
117280663	chr7:117280663:T:C	7.31461e-09	-1.60564	-1.16823
117280709	chr7:117280709:C:T	2.64979e-08	-1.48668	-2.66243e-10
117280828	chr7:117280828:C:T	4.37538e-08	-1.40942e-10	-0.985169
117280916	chr7:117280916:T:C	6.87108e-09	-1.66262	-1.17381
117280940	chr7:117280940:A:G	2.36315e-08	-1.60117	-2.66243e-10
117281116	chr7:117281116:T:C	3.4897e-08	-1.40942e-10	-1.21135
117281176	chr7:117281176:C:G	7.0856e-09	-1.67368	-1.13201
117281306	chr7:117281306:T:C	3.44303e-08	-1.40942e-10	-1.22481
117281342	chr7:117281342:A:C	3.75472e-08	-1.40942e-10	-1.13815
117281520	chr7:117281520:G:A	3.57094e-08	-1.40942e-10	-1.18834
117281965	chr7:117281965:G:C	3.46286e-08	-1.40942e-10	-1.21907
117282263	chr7:117282263:A:T	7.28686e-09	-1.59774	-1.17993
117283129	chr7:117283129:A:G	4.40502e-08	-1.40942e-10	-0.978419
117283330	chr7:117283330:G:A	4.42755e-08	-1.40942e-10	-0.973316
117283513	chr7:117283513:A:G	3.61034e-08	-1.40942e-10	-1.17736
117283952	chr7:117283952:G:T	7.35016e-08	-0.466441	-2.66243e-10
117284023	chr7:117284023:AG:A	3.44272e-08	-1.40942e-10	-1.2249
117284253	chr7:117284253:C:T	2.23194e-08	-1.65829	-2.66243e-10
117284798	chr7:117284798:A:G	3.47922e-08	-1.40942e-10	-1.21435
117285059	chr7:117285059:C:T	1.84477e-07	-1.40942e-10	0.453774
117285412	chr7:117285412:C:T	2.72219e-08	-1.45973	-2.66243e-10
117285490	chr7:117285490:C:G	8.06687e-08	-1.40942e-10	-0.373398
117285644	chr7:117285644:A:G	3.47726e-08	-1.40942e-10	-1.21492
117285745	chr7:117285745:G:A	3.47922e-08	-1.40942e-10	-1.21435
117286098	chr7:117286098:G:A	7.89168e-08	-1.40942e-10	-0.395354
117286578	chr7:117286578:C:G	9.01247e-09	-1.44791	-1.11723
117286831	chr7:117286831:T:C	6.13011e-08	-0.64795	-2.66243e-10
117287119	chr7:117287119:C:T	5.78439e-08	-1.40942e-10	-0.706
117287138	chr7:117287138:T:C	9.04782e-09	-1.46573	-1.09549
117287170	chr7:117287170:G:A	3.70123e-08	-1.40942e-10	-1.1525
117287206	chr7:117287206:G:A	7.08694e-09	-1.58804	-1.21745
117287306	chr7:117287306:C:T	8.05122e-09	-1.59019	-1.08773
117287580	chr7:117287580:C:T	3.47909e-08	-1.40942e-10	-1.21439
117287598	chr7:117287598:GTCTTATGCTTTCT:G	3.43973e-08	-1.40942e-10	-1.22577
117288081	chr7:117288081:T:C	3.47903e-08	-1.40942e-10	-1.21441
117288082	chr7:117288082:G:A	4.43728e-08	-1.40942e-10	-0.971121
117288112	chr7:117288112:T:C	3.48142e-08	-1.40942e-10	-1.21372
117288360	chr7:117288360:T:C	3.47567e-08	-1.40942e-10	-1.21538
117289011	chr7:117289011:G:A	3.67838e-08	-1.40942e-10	-1.15869
117289279	chr7:117289279:T:C	1.05178e-08	-1.37528	-1.0354
117289487	chr7:117289487:A:T	3.8696e-08	-1.40942e-10	-1.10801
117290188	chr7:117290188:G:A	8.67136e-09	-1.44956	-1.15416
117290335	chr7:117290335:A:G	3.45013e-08	-1.40942e-10	-1.22275
117290841	chr7:117290841:T:C	8.99979e-09	-1.54468	-1.02187
117290908	chr7:117290908:A:G	1.6439e-08	-1.39819	-0.5659
117291269	chr7:117291269:G:A	2.972e-08	-1.37193	-2.66243e-10
117291934	chr7:117291934:C:T	3.64987e-08	-1.40942e-10	-1.16647
117291975	chr7:117291975:T:C	8.33906e-09	-1.67994	-0.962857
117292114	chr7:117292114:G:A	3.75976e-08	-1.40942e-10	-1.13681
117292141	chr7:117292141:T:C	6.66334e-07	-1.40942e-10	1.73804
117292480	chr7:117292480:A:G	3.50311e-08	-1.40942e-10	-1.20751
117292731	chr7:117292731:G:A	6.5757e-08	-1.40942e-10	-0.577783
117292803	chr7:117292803:A:T	2.22533e-08	-1.66126	-2.66243e-10
117293130	chr7:117293130:A:T	1.58816e-07	-1.40942e-10	0.303998
117293262	chr7:117293262:T:C	3.60196e-08	-1.40942e-10	-1.17968
117293596	chr7:117293596:A:G	5.49846e-08	-1.40942e-10	-0.756694
117293674	chr7:117293674:T:G	6.59617e-08	-1.40942e-10	-0.574674
117293752	chr7:117293752:G:A	2.9635e-08	-0.37491	-0.999883
117294146	chr7:117294146:G:A	3.5744e-08	-1.40942e-10	-1.18737
117294705	chr7:117294705:C:T	3.68041e-08	-1.40942e-10	-1.15814
117294720	chr7:117294720:G:A	3.67648e-08	-1.40942e-10	-1.15921
117294728	chr7:117294728:T:C	3.61083e-08	-1.40942e-10	-1.17723
117295149	chr7:117295149:CAAGAT:C	3.70609e-08	-1.40942e-10	-1.15119
117295226	chr7:117295226:G:GA	3.61085e-08	-1.40942e-10	-1.17722
117295408	chr7:117295408:G:T	6.345e-08	-1.40942e-10	-0.613496
117295424	chr7:117295424:G:A	3.60778e-08	-1.40942e-10	-1.17807
117296900	chr7:117296900:G:A	6.59751e-08	-1.40942e-10	-0.57447
117297424	chr7:117297424:C:T	2.23742e-08	-1.65584	-2.66243e-10
117297466	chr7:117297466:A:G	3.51968e-08	-1.40942e-10	-1.20279
117297558	chr7:117297558:G:C	3.63924e-08	-1.40942e-10	-1.16939
117297673	chr7:117297673:C:T	3.52549e-08	-1.40942e-10	-1.20114
117297966	chr7:117297966:T:C	7.86703e-09	-1.49942	-1.20165
117298028	chr7:117298028:G:A	3.60597e-08	-1.40942e-10	-1.17857
117298986	chr7:117298986:G:T	6.59843e-09	-1.676	-1.20092
117299035	chr7:117299035:AG:A	6.55963e-09	-1.656	-1.22682
117299233	chr7:117299233:C:T	6.75276e-09	-1.62892	-1.22488
117299447	chr7:117299447:T:G	4.31769e-08	-1.40942e-10	-0.998444
117299549	chr7:117299549:G:A	4.322e-08	-1.40942e-10	-0.997444
117299870	chr7:117299870:G:T	5.73387e-08	-1.40942e-10	-0.714772
117299994	chr7:117299994:A:G	3.69011e-08	-1.40942e-10	-1.15551
117300470	chr7:117300470:C:CCAT	2.20293e-08	-1.67137	-2.66243e-10
117300614	chr7:117300614:T:A	1.0498e-08	-1.46276	-0.949802
117301010	chr7:117301010:G:A	4.13114e-08	-1.40942e-10	-1.04261
117301163	chr7:117301163:G:A	3.53858e-08	-1.40942e-10	-1.19744
117301182	chr7:117301182:C:G	2.47363e-08	-1.66671	0.111231
117301202	chr7:117301202:G:A	2.59487e-08	-1.50763	-2.66243e-10
117301223	chr7:117301223:C:T	4.41257e-08	-1.40942e-10	-0.976705
117301246	chr7:117301246:T:C	3.62121e-08	-1.40942e-10	-1.17435
117301293	chr7:117301293:A:T	3.44497e-08	-1.40942e-10	-1.22425
117301305	chr7:117301305:A:C	3.21112e-08	-1.29454	-2.66243e-10
117301915	chr7:117301915:C:T	2.67325e-08	-1.47787	-2.66243e-10
117302061	chr7:117302061:G:A	2.36895e-08	-0.667969	-0.930747
117302124	chr7:117302124:T:C	4.13383e-08	-1.40942e-10	-1.04196
117302379	chr7:117302379:G:T	1.79703e-08	-0.65618	-1.21885
117302451	chr7:117302451:A:T	3.6478e-08	-1.40942e-10	-1.16704
117302484	chr7:117302484:C:T	3.58095e-08	-1.40942e-10	-1.18553
117303470	chr7:117303470:A:G	1.56222e-06	-0.952845	3.54296
117303739	chr7:117303739:A:T	2.87001e-08	-0.208853	-1.19799
117304636	chr7:117304636:A:G	3.56235e-08	-1.40942e-10	-1.19074
117304786	chr7:117304786:A:G	3.6659e-08	-1.40942e-10	-1.16209
117304897	chr7:117304897:T:C	3.68682e-08	-1.40942e-10	-1.1564
117304963	chr7:117304963:G:T	3.66674e-08	-1.40942e-10	-1.16186
117305128	chr7:117305128:C:T	3.75053e-08	-1.40942e-10	-1.13927
117305477	chr7:117305477:A:G	2.5502e-08	-1.52499	-2.66243e-10
117305529	chr7:117305529:G:T	1.997e-08	-1.59992	-0.169595
117306321	chr7:117306321:G:A	3.59316e-08	-1.40942e-10	-1.18213
117306389	chr7:117306389:T:G	3.43639e-08	-1.40942e-10	-1.22674
117306616	chr7:117306616:A:C	4.06514e-08	-1.40942e-10	-1.05872
117307142	chr7:117307142:A:C	2.13216e-08	-0.807558	-0.896467
117307145	chr7:117307145:G:C	3.9269e-08	-1.40942e-10	-1.09331
117307257	chr7:117307257:T:G	9.99846e-08	-1.40942e-10	-0.158732
117308353	chr7:117308353:C:T	2.79134e-08	-1.43464	-2.66243e-10
117309232	chr7:117309232:C:T	8.85657e-09	-1.37043	-1.21216
117309429	chr7:117309429:C:A	3.4461e-08	-1.40942e-10	-1.22392
117309858	chr7:117309858:C:A	1.58212e-08	-1.01218	-0.990221
117310213	chr7:117310213:C:T	2.25273e-08	-1.64902	-2.66243e-10
117310276	chr7:117310276:C:T	4.22034e-08	-1.40942e-10	-1.02125
117310702	chr7:117310702:C:T	4.78604e-08	-1.40942e-10	-0.895459
117311395	chr7:117311395:T:G	3.43602e-08	-1.40942e-10	-1.22685
117311599	chr7:117311599:G:A	4.11975e-08	-1.40942e-10	-1.04537
117311617	chr7:117311617:G:A	3.89004e-08	-1.19407	0.0913269
117312010	chr7:117312010:C:T	3.68846e-08	-1.40942e-10	-1.15595
117312072	chr7:117312072:C:T	7.16499e-08	-1.40942e-10	-0.491956
117312250	chr7:117312250:G:A	1.61909e-08	-1.19619	-0.783112
117312687	chr7:117312687:A:C	1.23829e-08	-1.1981	-1.04932
117314063	chr7:117314063:T:G	9.72645e-09	-1.38284	-1.10606
117314926	chr7:117314926:G:A	3.53789e-08	-1.40942e-10	-1.19763
117315645	chr7:117315645:C:T	1.15774e-08	-1.2525	-1.06219
117315739	chr7:117315739:C:T	3.75034e-08	-1.40942e-10	-1.13932
117316210	chr7:117316210:C:A	1.46394e-07	0.222556	-2.66243e-10
117316863	chr7:117316863:A:G	5.34886e-08	-1.40942e-10	-0.78428
117317509	chr7:117317509:TA:T	7.53787e-09	-1.66991	-1.0739
117317973	chr7:117317973:G:A	3.60156e-08	-1.40942e-10	-1.1798
117318363	chr7:117318363:C:T	3.49951e-08	-1.40942e-10	-1.20854
117319062	chr7:117319062:G:T	3.44349e-08	-1.40942e-10	-1.22468
117319094	chr7:117319094:T:C	4.29923e-08	-1.40942e-10	-1.00273
117319158	chr7:117319158:C:T	7.14042e-08	-1.40942e-10	-0.495392
117322409	chr7:117322409:A:G	8.72766e-08	-1.40942e-10	-0.294666
117323511	chr7:117323511:G:A	1.32036e-07	-1.40942e-10	0.11933
117324578	chr7:117324578:C:T	2.91508e-08	-1.39127	-2.66243e-10
117324579	chr7:117324579:C:A	3.06009e-08	-1.34272	-2.66243e-10
117324841	chr7:117324841:A:G	3.48207e-08	-1.40942e-10	-1.21354
117324996	chr7:117324996:T:C	4.69679e-08	-1.40942e-10	-0.914283
117325894	chr7:117325894:A:C	2.72772e-07	0.844889	-2.66243e-10
117326198	chr7:117326198:G:A	1.20293e-08	-1.18536	-1.09104
117326250	chr7:117326250:G:A	7.29582e-09	-1.6705	-1.10594
117326481	chr7:117326481:G:C	3.70585e-08	-1.40942e-10	-1.15125
117326853	chr7:117326853:TCAGA:T	4.25244e-08	-1.40942e-10	-1.01367
117327524	chr7:117327524:A:AATT	3.46211e-08	-1.40942e-10	-1.21928
117327784	chr7:117327784:C:A	4.21716e-08	-1.022	-2.66243e-10
117327966	chr7:117327966:T:A	9.69034e-08	-1.67207	1.48203
117328522	chr7:117328522:G:A	3.61718e-08	-1.40942e-10	-1.17547
117328572	chr7:117328572:T:C	6.8425e-09	-1.67912	-1.16147
117328806	chr7:117328806:A:G	3.80212e-08	-1.40942e-10	-1.12561
117328841	chr7:117328841:G:A	3.47786e-08	-1.40942e-10	-1.21475
117328855	chr7:117328855:C:G	8.94742e-09	-1.51199	-1.0604
117329108	chr7:117329108:G:A	9.42201e-09	-1.45686	-1.06384
117329263	chr7:117329263:G:A	3.46203e-08	-1.40942e-10	-1.21931
117329717	chr7:117329717:T:C	2.77842e-08	-0.536055	-0.903227
117329758	chr7:117329758:T:C	1.08145e-08	-1.28253	-1.10033
117329822	chr7:117329822:A:G	7.92125e-09	-1.67574	-1.01846
117330307	chr7:117330307:G:A	3.59324e-08	-1.40942e-10	-1.18211
117330528	chr7:117330528:T:C	7.50965e-09	-1.67886	-1.0687
117330659	chr7:117330659:A:G	4.97727e-08	-1.40942e-10	-0.856282
117330918	chr7:117330918:G:A	3.44248e-08	-1.40942e-10	-1.22497
117331777	chr7:117331777:T:C	1.39022e-08	-1.18932	-0.942379
117332271	chr7:117332271:C:A	3.03228e-08	-1.35185	-2.66243e-10
117332444	chr7:117332444:A:C	3.5333e-08	-1.40942e-10	-1.19893
117332957	chr7:117332957:G:A	1.09129e-07	-1.40942e-10	-0.0712182
117332968	chr7:117332968:G:T	3.88211e-08	-1.40942e-10	-1.10478
117333132	chr7:117333132:G:A	3.53794e-08	-1.40942e-10	-1.19762
117333210	chr7:117333210:C:T	1.5468e-08	-1.14912	-0.875858
117333276	chr7:117333276:G:T	3.7538e-08	-1.40942e-10	-1.13839
117333905	chr7:117333905:T:A	3.64331e-08	-1.40942e-10	-1.16827
117334176	chr7:117334176:G:A	3.6887e-08	-1.40942e-10	-1.15589
117334183	chr7:117334183:A:G	3.66486e-08	-1.40942e-10	-1.16237
117334254	chr7:117334254:T:G	3.46911e-08	-1.40942e-10	-1.21726
117334578	chr7:117334578:C:T	3.44902e-08	-1.40942e-10	-1.22307
117335070	chr7:117335070:A:G	4.27971e-08	-1.40942e-10	-1.00728
117335213	chr7:117335213:A:G	3.52845e-08	-1.40942e-10	-1.20031
117335541	chr7:117335541:T:G	4.74824e-08	-0.903389	-2.66243e-10
117335659	chr7:117335659:AT:A	2.7113e-08	-1.3099	-0.153841
117335700	chr7:117335700:A:G	3.55286e-08	-1.19341	-2.66243e-10
117335867	chr7:117335867:C:A	3.51087e-08	-1.40942e-10	-1.2053
117336265	chr7:117336265:C:A	3.53111e-08	-1.40942e-10	-1.19955
117336370	chr7:117336370:C:T	4.05413e-08	-1.40942e-10	-1.06143
117336533	chr7:117336533:T:C	5.56196e-08	-1.09405	0.348835
117336738	chr7:117336738:G:T	3.53898e-08	-1.40942e-10	-1.19732
117337116	chr7:117337116:T:C	3.48763e-08	-1.40942e-10	-1.21194
117337327	chr7:117337327:G:A	3.58366e-08	-1.40942e-10	-1.18478
117338105	chr7:117338105:G:T	3.48151e-08	-1.40942e-10	-1.2137
117338205	chr7:117338205:C:G	3.54117e-08	-1.40942e-10	-1.1967
117338252	chr7:117338252:G:T	3.50401e-08	-1.40942e-10	-1.20725
117338312	chr7:117338312:C:G	4.02548e-08	-1.40942e-10	-1.06852
117338611	chr7:117338611:A:T	4.02163e-08	-1.40942e-10	-1.06947
117338880	chr7:117338880:A:G	3.45169e-08	-1.40942e-10	-1.2223
117339015	chr7:117339015:C:T	3.52405e-08	-1.40942e-10	-1.20155
117339026	chr7:117339026:T:G	3.43646e-08	-1.40942e-10	-1.22672
117339401	chr7:117339401:G:T	5.29717e-08	-1.40942e-10	-0.79399
117340276	chr7:117340276:A:G	3.74602e-08	-1.14047	-2.66243e-10
117340338	chr7:117340338:T:C	3.34571e-08	-1.25348	-2.66243e-10
117340523	chr7:117340523:T:A	9.15962e-09	-1.66231	-0.886638
117340715	chr7:117340715:A:C	1.21682e-08	-1.51364	-0.751284
117340904	chr7:117340904:A:G	3.83817e-08	-1.40942e-10	-1.11617
117341322	chr7:117341322:A:C	2.31012e-08	-1.62386	-2.66243e-10
117341625	chr7:117341625:A:C	3.43644e-08	-1.40942e-10	-1.22673
117342340	chr7:117342340:T:C	3.56644e-08	-1.40942e-10	-1.18959
117342720	chr7:117342720:T:G	3.47607e-08	-1.40942e-10	-1.21526
117342853	chr7:117342853:G:A	7.75776e-09	-1.67837	-1.03669
117343029	chr7:117343029:T:C	9.02341e-09	-1.67654	-0.887386
117343279	chr7:117343279:G:A	4.04245e-08	-1.40942e-10	-1.06431
117343527	chr7:117343527:T:G	1.28432e-07	-1.40942e-10	0.0916512
117344692	chr7:117344692:A:G	4.5837e-08	-1.63384	0.69518
117345036	chr7:117345036:T:C	9.8944e-09	-1.66942	-0.802361
117345418	chr7:117345418:G:T	3.52789e-08	-1.40942e-10	-1.20046
117345442	chr7:117345442:G:A	1.59463e-07	-1.40942e-10	0.308067
117345479	chr7:117345479:C:T	3.53208e-08	-1.40942e-10	-1.19928
117345718	chr7:117345718:A:G	3.49958e-08	-1.40942e-10	-1.20852
117345790	chr7:117345790:G:A	3.57029e-08	-1.40942e-10	-1.18852
117346144	chr7:117346144:G:T	1.54409e-07	-1.40942e-10	0.275858
117346173	chr7:117346173:A:G	3.73953e-08	-1.40942e-10	-1.1422
117347027	chr7:117347027:C:T	3.53907e-08	-1.40942e-10	-1.1973
117347793	chr7:117347793:G:A	4.03093e-08	-1.40942e-10	-1.06717
117347797	chr7:117347797:T:C	6.02375e-08	-1.40942e-10	-0.665453
117347827	chr7:117347827:T:A	3.61009e-08	-1.40942e-10	-1.17743
117347856	chr7:117347856:C:T	4.13818e-08	-1.04091	-2.66243e-10
117348389	chr7:117348389:C:G	3.67768e-08	-1.40942e-10	-1.15888
117348422	chr7:117348422:C:T	3.77243e-08	-1.40942e-10	-1.13344
117349038	chr7:117349038:A:G	3.43683e-08	-1.40942e-10	-1.22661
117349665	chr7:117349665:A:AT	3.5094e-08	-1.40942e-10	-1.20572
117349994	chr7:117349994:T:C	3.54955e-08	-1.14375	-0.0505943
117350010	chr7:117350010:C:T	1.14372e-08	-1.382	-0.944883
117350534	chr7:117350534:A:G	3.69231e-08	-1.40942e-10	-1.15491
117350931	chr7:117350931:A:G	2.59442e-08	-1.5078	-2.66243e-10
117351647	chr7:117351647:A:G	3.38284e-08	-1.28002	0.0375769
117351723	chr7:117351723:C:T	4.44905e-08	-1.40942e-10	-0.968473
117352022	chr7:117352022:A:G	3.80619e-08	-1.40942e-10	-1.12453
117352178	chr7:117352178:C:T	3.54909e-08	-1.40942e-10	-1.19447
117352656	chr7:117352656:T:C	1.46752e-07	-1.40942e-10	0.224993
117352941	chr7:117352941:A:C	7.9808e-08	-1.40942e-10	-0.384124
117353104	chr7:117353104:C:T	4.01193e-08	-1.40942e-10	-1.07189
117353483	chr7:117353483:G:T	1.45691e-07	-1.40942e-10	0.217738
117353666	chr7:117353666:A:G	3.8162e-08	-1.40942e-10	-1.12191
117354046	chr7:117354046:A:C	2.77455e-08	-1.44067	-2.66243e-10
117354771	chr7:117354771:A:C	3.51662e-08	-1.40942e-10	-1.20366
117354920	chr7:117354920:G:A	3.54572e-08	-1.40942e-10	-1.19542
117354975	chr7:117354975:C:A	3.58843e-08	-1.40942e-10	-1.18345
117355069	chr7:117355069:A:C	3.55849e-08	-1.40942e-10	-1.19183
117355151	chr7:117355151:C:A	3.515e-08	-1.40942e-10	-1.20412
117355507	chr7:117355507:G:A	3.48623e-08	-1.40942e-10	-1.21234
117355755	chr7:117355755:T:C	3.10245e-08	-1.32897	-2.66243e-10
117356157	chr7:117356157:T:C	2.18334e-08	-1.68031	-2.66243e-10
117356519	chr7:117356519:G:T	3.50833e-08	-1.40942e-10	-1.20602
117357626	chr7:117357626:TTG:T	3.52209e-08	-1.40942e-10	-1.20211
117358039	chr7:117358039:C:A	8.87668e-08	-1.40942e-10	-0.277735
117358074	chr7:117358074:A:G	3.62962e-08	-1.40942e-10	-1.17203
117358122	chr7:117358122:C:T	1.5374e-08	-1.68039	-0.350686
117358329	chr7:117358329:CCTTA:C	3.69278e-08	-1.40942e-10	-1.15478
117358726	chr7:117358726:T:C	4.02223e-08	-1.40942e-10	-1.06933
117358828	chr7:117358828:G:A	1.55939e-08	-1.67718	-0.339685
117359168	chr7:117359168:T:C	3.58166e-08	-1.40942e-10	-1.18534
117359619	chr7:117359619:C:T	3.5499e-08	-1.40942e-10	-1.19424
117360041	chr7:117360041:C:T	3.49008e-08	-1.40942e-10	-1.21124
117360907	chr7:117360907:G:A	2.91805e-08	-1.39025	-2.66243e-10
117360980	chr7:117360980:A:T	3.48957e-08	-1.40942e-10	-1.21138
117361044	chr7:117361044:T:A	3.44984e-08	-1.40942e-10	-1.22283
117361066	chr7:117361066:C:T	3.51494e-08	-1.40942e-10	-1.20414
117361312	chr7:117361312:G:T	1.38806e-07	-1.6399	1.80923
117361861	chr7:117361861:G:A	2.78286e-08	-1.43768	-2.66243e-10
117362170	chr7:117362170:A:G	3.60114e-08	-1.40942e-10	-1.17991
117362569	chr7:117362569:C:CA	3.49923e-08	-1.40942e-10	-1.20862
117362780	chr7:117362780:G:A	3.28192e-08	-1.27274	-2.66243e-10
117362941	chr7:117362941:T:C	1.46007e-07	-1.40942e-10	0.219906
117362944	chr7:117362944:T:C	1.51807e-08	-1.58035	-0.463373
117366411	chr7:117366411:G:A	3.6354e-08	-1.40942e-10	-1.17044
117366846	chr7:117366846:G:A	5.26928e-08	-1.40942e-10	-0.799269
117367606	chr7:117367606:C:T	3.61211e-08	-1.40942e-10	-1.17687
117367881	chr7:117367881:C:T	2.22954e-08	-1.65937	-2.66243e-10
117368413	chr7:117368413:A:G	3.48533e-08	-1.40942e-10	-1.2126
117369088	chr7:117369088:G:T	2.36196e-08	-1.60167	-2.66243e-10
117369736	chr7:117369736:C:T	3.47114e-08	-1.40942e-10	-1.21668
117369808	chr7:117369808:T:C	3.47267e-08	-1.40942e-10	-1.21624
117370285	chr7:117370285:G:A	1.0271e-07	-1.40942e-10	-0.131834
117370302	chr7:117370302:C:T	2.63671e-08	-1.66018	0.168554
117370364	chr7:117370364:C:T	3.50212e-08	-1.40942e-10	-1.20779
117371969	chr7:117371969:G:A	2.06292e-07	-1.67824	2.24379
117372187	chr7:117372187:A:G	5.41019e-08	-1.21848	0.445598
117372720	chr7:117372720:T:C	4.7036e-08	-1.10482	0.191989
117372844	chr7:117372844:T:C	8.94875e-09	-1.40876	-1.16347
117373718	chr7:117373718:T:C	3.43613e-08	-1.40942e-10	-1.22682
117373748	chr7:117373748:G:A	3.50536e-08	-1.40942e-10	-1.20687
117374005	chr7:117374005:G:T	4.75012e-08	-1.40942e-10	-0.902993
117374018	chr7:117374018:A:G	4.01414e-08	-1.60757	0.536234
117374065	chr7:117374065:A:AAT	3.47683e-08	-1.40942e-10	-1.21504
117374333	chr7:117374333:C:T	8.81806e-09	-1.67715	-0.9098
117374969	chr7:117374969:C:T	8.80652e-08	-1.40942e-10	-0.28567
117375342	chr7:117375342:T:C	3.99766e-08	-1.40942e-10	-1.07545
117375526	chr7:117375526:G:A	5.83248e-08	-1.40942e-10	-0.697722
```
