## Supplementary material for "Characterization of shared and ancestry-specific signals driving complex traits using multi-ancestry fine-mapping": susiex_nc3.cs80.snp

```
BP	SNP	PIP(CS1)	LogBF(CS1,Pop1)	LogBF(CS1,Pop2)
116375811	chr7:116375811:G:T	7.80085e-09	-1.4771	-1.20448
116375812	chr7:116375812:C:T	7.71568e-09	-1.48786	-1.2047
116376022	chr7:116376022:T:C	1.87576e-08	-1.25753	-0.546686
116376598	chr7:116376598:C:A	4.05339e-08	-1.40942e-10	-1.03367
116377367	chr7:116377367:T:TA	6.43731e-09	-1.65844	-1.21526
116377385	chr7:116377385:A:T	2.49748e-08	-1.51795	-2.66243e-10
116377734	chr7:116377734:A:G	2.10425e-08	-0.588244	-1.10103
116377763	chr7:116377763:A:G	3.99522e-08	-1.40942e-10	-1.04813
116377924	chr7:116377924:G:T	7.84391e-09	-1.53132	-1.14475
116377976	chr7:116377976:G:A	4.38443e-08	-1.40942e-10	-0.955169
116378125	chr7:116378125:G:T	2.05748e-08	-0.617863	-1.09389
116378590	chr7:116378590:C:T	3.41352e-08	-1.40942e-10	-1.20548
116378704	chr7:116378704:A:G	3.73216e-08	-1.40942e-10	-1.11624
116378799	chr7:116378799:T:C	2.55752e-08	-0.527837	-0.966352
116378828	chr7:116378828:G:A	3.40864e-08	-1.40942e-10	-1.20691
116379298	chr7:116379298:G:A	2.64425e-08	-0.454754	-1.00609
116379523	chr7:116379523:G:A	4.38537e-08	-1.40942e-10	-0.954954
116379633	chr7:116379633:T:TA	1.97198e-08	-0.698214	-1.05597
116380947	chr7:116380947:C:A	4.09586e-08	-1.40942e-10	-1.02325
116381226	chr7:116381226:G:T	3.77899e-08	-1.40942e-10	-1.10377
116381814	chr7:116381814:C:T	9.09192e-07	2.07674	-2.66243e-10
116382220	chr7:116382220:G:A	4.01479e-08	-1.40942e-10	-1.04324
116382297	chr7:116382297:G:A	6.46192e-09	-1.65098	-1.2189
116382469	chr7:116382469:T:G	2.64014e-08	-0.318008	-1.14439
116382484	chr7:116382484:T:C	1.46711e-08	-1.08873	-0.961201
116383128	chr7:116383128:G:A	1.88964e-07	-1.40942e-10	0.505745
116383272	chr7:116383272:C:T	3.51697e-08	-1.40942e-10	-1.17563
116384107	chr7:116384107:ACTTAT:A	6.62739e-09	-1.62224	-1.22236
116384579	chr7:116384579:C:T	3.35871e-08	-1.40942e-10	-1.22167
116384901	chr7:116384901:G:A	1.31259e-07	-1.40942e-10	0.141362
116385238	chr7:116385238:G:A	1.57061e-07	0.320824	-2.66243e-10
116385794	chr7:116385794:C:T	3.82331e-08	-1.40942e-10	-1.09211
116385916	chr7:116385916:A:T	3.82385e-08	-1.40942e-10	-1.09197
116386011	chr7:116386011:C:T	4.30457e-08	-1.40942e-10	-0.973551
116386891	chr7:116386891:C:T	3.71015e-08	-1.40942e-10	-1.12216
116387378	chr7:116387378:G:A	3.6706e-08	-1.40942e-10	-1.13287
116387854	chr7:116387854:G:A	3.82425e-08	-1.40942e-10	-1.09187
116388265	chr7:116388265:T:G	3.34624e-08	-1.40942e-10	-1.22539
116388501	chr7:116388501:G:A	4.02795e-08	-0.573254	-0.466716
116388756	chr7:116388756:T:A	4.25537e-08	-1.40942e-10	-0.985047
116388869	chr7:116388869:C:T	2.2316e-08	-1.14956	-0.480949
116389346	chr7:116389346:C:T	3.87747e-08	-1.40942e-10	-1.07804
116389630	chr7:116389630:C:T	4.0525e-08	-1.40942e-10	-1.03389
116390017	chr7:116390017:G:A	3.82322e-08	-1.40942e-10	-1.09213
116390068	chr7:116390068:C:T	2.61799e-08	-1.47082	-2.66243e-10
116390357	chr7:116390357:A:C	3.731e-08	-1.40942e-10	-1.11655
116390365	chr7:116390365:A:C	3.83773e-08	-1.40942e-10	-1.08835
116390540	chr7:116390540:C:T	1.38054e-07	-1.40942e-10	0.191835
116390731	chr7:116390731:A:G	2.2786e-08	-1.60967	-2.66243e-10
116390740	chr7:116390740:T:G	2.55286e-08	-0.272468	-1.22355
116390860	chr7:116390860:AT:A	2.10437e-08	-1.21641	-0.472808
116391010	chr7:116391010:T:C	3.26019e-08	-1.25144	-2.66243e-10
116391261	chr7:116391261:T:C	3.34562e-08	-1.40942e-10	-1.22558
116393943	chr7:116393943:G:A	3.97901e-08	-1.40942e-10	-1.0522
116393971	chr7:116393971:C:T	3.7139e-08	-1.40942e-10	-1.12115
116394169	chr7:116394169:T:C	4.72534e-08	-1.40942e-10	-0.880288
116394790	chr7:116394790:C:T	3.00272e-08	-1.11194	-0.221764
116394903	chr7:116394903:A:G	3.40491e-08	-1.40942e-10	-1.20801
116394973	chr7:116394973:A:G	5.00311e-08	-1.40942e-10	-0.823168
116395159	chr7:116395159:T:C	2.47202e-08	-1.52819	-2.66243e-10
116395390	chr7:116395390:C:T	6.62529e-09	-1.65972	-1.1852
116395445	chr7:116395445:GAAAC:G	9.29196e-08	-1.40942e-10	-0.204079
116395467	chr7:116395467:G:A	7.19693e-09	-1.67396	-1.0882
116395671	chr7:116395671:A:G	1.12411e-08	-1.61495	-0.701283
116395827	chr7:116395827:G:C	3.42966e-08	-1.40942e-10	-1.20077
116396106	chr7:116396106:T:C	1.46109e-08	-1.57809	-0.47595
116396487	chr7:116396487:G:A	3.43379e-08	-1.40942e-10	-1.19956
116397033	chr7:116397033:ACT:A	4.76216e-08	-1.40942e-10	-0.872528
116397504	chr7:116397504:T:C	3.3455e-08	-1.40942e-10	-1.22561
116398116	chr7:116398116:G:A	3.66671e-08	-1.40942e-10	-1.13393
116398305	chr7:116398305:A:T	2.18382e-08	-1.65215	-2.66243e-10
116398408	chr7:116398408:T:A	6.09648e-08	-1.40942e-10	-0.625517
116399000	chr7:116399000:T:C	3.71668e-08	-1.40942e-10	-1.1204
116399864	chr7:116399864:C:T	3.13116e-08	-0.0783092	-1.21352
116400222	chr7:116400222:G:A	3.54721e-08	-1.40942e-10	-1.16707
116400485	chr7:116400485:T:C	1.1225e-08	-1.57106	-0.746608
116400658	chr7:116400658:T:C	2.64817e-08	-0.821065	-0.638295
116400774	chr7:116400774:C:G	4.91014e-08	-0.159337	-0.682588
116401012	chr7:116401012:C:T	8.19427e-08	-1.40942e-10	-0.329793
116402219	chr7:116402219:T:C	3.56206e-08	-1.40942e-10	-1.16289
116402368	chr7:116402368:G:A	6.3271e-09	-1.67998	-1.21099
116402440	chr7:116402440:T:C	3.4597e-08	-1.40942e-10	-1.19205
116403046	chr7:116403046:G:A	1.93566e-08	-0.660954	-1.11183
116403086	chr7:116403086:A:T	3.71928e-08	-1.40942e-10	-1.1197
116403470	chr7:116403470:A:G	1.45635e-08	-1.55432	-0.50298
116404183	chr7:116404183:C:T	3.67412e-08	-1.40942e-10	-1.13192
116404434	chr7:116404434:G:A	3.36997e-08	-1.40942e-10	-1.21833
116404512	chr7:116404512:A:G	1.43227e-08	-0.925702	-1.14826
116404621	chr7:116404621:C:T	2.98547e-08	-1.33947	-2.66243e-10
116405026	chr7:116405026:T:TG	6.82617e-08	-1.40942e-10	-0.512465
116405785	chr7:116405785:C:A	2.27744e-08	-1.61018	-2.66243e-10
116405786	chr7:116405786:C:A	2.28726e-08	-1.60588	-2.66243e-10
116405849	chr7:116405849:T:C	5.6018e-08	-0.71014	-2.66243e-10
116406826	chr7:116406826:A:G	7.2265e-08	-1.40942e-10	-0.455473
116407068	chr7:116407068:T:C	2.23429e-08	-1.6293	-2.66243e-10
116407136	chr7:116407136:G:A	2.31518e-08	-0.943653	-0.650088
116408003	chr7:116408003:G:A	6.63999e-08	-1.40942e-10	-0.540118
116408989	chr7:116408989:C:A	3.40606e-08	-1.40942e-10	-1.20767
116409015	chr7:116409015:G:A	2.12559e-08	-1.67918	-2.66243e-10
116409155	chr7:116409155:C:T	4.74332e-08	-1.40942e-10	-0.87649
116409415	chr7:116409415:G:A	3.42598e-08	-1.40942e-10	-1.20184
116409531	chr7:116409531:C:T	4.16294e-08	-1.40942e-10	-1.00701
116409813	chr7:116409813:G:A	3.79525e-08	-0.355474	-0.744003
116409923	chr7:116409923:T:C	1.51464e-08	-1.35442	-0.663635
116409924	chr7:116409924:G:A	5.89046e-08	-1.40942e-10	-0.659895
116409935	chr7:116409935:G:A	1.4952e-08	-1.34758	-0.683394
116409938	chr7:116409938:C:A	1.48384e-08	-1.34991	-0.688691
116409941	chr7:116409941:T:A	1.22771e-08	-1.07191	-1.15617
116410476	chr7:116410476:T:A	4.188e-08	-1.40942e-10	-1.001
116410481	chr7:116410481:T:C	3.79788e-08	-0.274105	-0.824681
116410539	chr7:116410539:G:A	1.65846e-08	-1.53414	-0.393206
116410692	chr7:116410692:A:G	8.29646e-09	-1.44308	-1.1769
116410747	chr7:116410747:T:C	3.3416e-08	-1.40942e-10	-1.22678
116410754	chr7:116410754:C:T	1.55137e-08	-0.90158	-1.09251
116410787	chr7:116410787:C:T	4.30787e-08	-1.40942e-10	-0.972783
116411320	chr7:116411320:A:C	3.82985e-08	-1.40942e-10	-1.0904
116411367	chr7:116411367:G:A	3.88433e-08	-1.40942e-10	-1.07628
116411411	chr7:116411411:A:AAT	9.06189e-08	-1.40942e-10	-0.22915
116411502	chr7:116411502:A:G	2.29622e-08	-1.60196	-2.66243e-10
116412008	chr7:116412008:A:G	3.38029e-08	-1.40942e-10	-1.21527
116412489	chr7:116412489:C:A	4.02267e-08	-1.40942e-10	-1.04128
116412491	chr7:116412491:G:A	1.13654e-07	-0.00265489	-2.66243e-10
116412573	chr7:116412573:C:T	3.51277e-08	-0.389115	-0.787709
116413793	chr7:116413793:G:T	3.66189e-08	-1.40942e-10	-1.13525
116414790	chr7:116414790:C:T	2.81381e-08	-1.39869	-2.66243e-10
116415215	chr7:116415215:T:C	5.89641e-08	-1.40942e-10	-0.658885
116415256	chr7:116415256:AG:A	3.78299e-08	-1.40942e-10	-1.10271
116415474	chr7:116415474:C:T	7.1784e-09	-1.56029	-1.20445
116415561	chr7:116415561:C:A	3.71999e-08	-1.40942e-10	-1.11951
116416279	chr7:116416279:G:A	3.3731e-08	-1.2174	-2.66243e-10
116416974	chr7:116416974:A:G	1.26985e-08	-1.06951	-1.12483
116417060	chr7:116417060:T:A	8.48794e-08	-1.40942e-10	-0.294582
116417599	chr7:116417599:C:A	8.43725e-08	-1.40942e-10	-0.300572
116417651	chr7:116417651:T:G	6.51457e-09	-1.67813	-1.18364
116417751	chr7:116417751:T:A	2.36981e-08	-1.57042	-2.66243e-10
116417783	chr7:116417783:A:G	7.25019e-09	-1.6398	-1.11499
116417842	chr7:116417842:CACAG:C	7.27083e-08	-0.449358	-2.66243e-10
116418043	chr7:116418043:C:T	3.49322e-08	-1.40942e-10	-1.1824
116418805	chr7:116418805:A:G	2.47737e-08	-1.35167	-0.174366
116419322	chr7:116419322:C:T	4.01704e-08	-1.40942e-10	-1.04268
116419815	chr7:116419815:G:A	3.47472e-08	-1.40942e-10	-1.18771
116420268	chr7:116420268:A:C	3.70002e-08	-1.40942e-10	-1.12489
116421517	chr7:116421517:T:A	5.5637e-08	-1.40942e-10	-0.716965
116421877	chr7:116421877:C:T	3.45385e-08	-1.40942e-10	-1.19374
116422635	chr7:116422635:A:T	3.56441e-08	-1.40942e-10	-1.16223
116423348	chr7:116423348:A:G	1.19169e-08	-1.11526	-1.14259
116423421	chr7:116423421:A:T	3.34603e-08	-1.40942e-10	-1.22545
116423466	chr7:116423466:G:T	1.1877e-08	-1.12319	-1.13802
116424006	chr7:116424006:G:A	8.46938e-08	-1.40942e-10	-0.296771
116424039	chr7:116424039:A:G	8.44037e-08	-1.40942e-10	-0.300202
116424099	chr7:116424099:G:T	4.54953e-08	-1.40942e-10	-0.918204
116424349	chr7:116424349:G:A	3.57377e-08	-1.40942e-10	-1.15961
116424367	chr7:116424367:A:G	8.08858e-08	-1.40942e-10	-0.342775
116425060	chr7:116425060:G:T	4.27553e-08	-1.40942e-10	-0.980321
116425214	chr7:116425214:T:C	1.45222e-07	-1.40942e-10	0.242448
116425790	chr7:116425790:G:A	3.69756e-08	-1.40942e-10	-1.12555
116426379	chr7:116426379:A:C	1.33309e-08	-1.08846	-1.05726
116427121	chr7:116427121:G:A	1.38243e-08	-1.09121	-1.01818
116427695	chr7:116427695:T:C	2.37243e-08	-1.56931	-2.66243e-10
116427829	chr7:116427829:T:C	1.63853e-08	-1.67992	-0.259509
116427882	chr7:116427882:C:T	6.14558e-08	-1.40942e-10	-0.617495
116428922	chr7:116428922:A:T	1.36222e-08	-1.06728	-1.05684
116429314	chr7:116429314:T:C	1.67349e-08	-0.698091	-1.22022
116429724	chr7:116429724:C:A	2.99778e-08	-1.33536	-2.66243e-10
116429921	chr7:116429921:G:C	2.56321e-08	-1.29762	-0.194353
116429945	chr7:116429945:T:C	1.14366e-08	-1.11353	-1.18547
116430112	chr7:116430112:T:C	1.10547e-08	-1.14624	-1.18672
116430115	chr7:116430115:T:G	9.10072e-09	-1.30068	-1.22678
116430211	chr7:116430211:T:C	4.09528e-08	-1.40942e-10	-1.02339
116430242	chr7:116430242:G:C	2.2317e-08	-1.63046	-2.66243e-10
116430404	chr7:116430404:C:T	3.40274e-08	-1.40942e-10	-1.20865
116430867	chr7:116430867:A:G	4.79543e-08	-1.40942e-10	-0.865564
116431331	chr7:116431331:A:G	3.59486e-08	-1.40942e-10	-1.15372
116431824	chr7:116431824:G:T	7.97945e-08	-1.40942e-10	-0.356359
116432180	chr7:116432180:T:C	4.75539e-08	-1.40942e-10	-0.87395
116432285	chr7:116432285:A:G	5.0914e-08	-1.40942e-10	-0.805675
116432306	chr7:116432306:G:A	2.20718e-08	-1.64151	-2.66243e-10
116432408	chr7:116432408:C:T	8.08885e-08	-1.40942e-10	-0.342741
116432781	chr7:116432781:A:G	1.25959e-08	-1.14268	-1.05977
116432976	chr7:116432976:G:A	7.52673e-08	-1.40942e-10	-0.414767
116433096	chr7:116433096:T:G	1.08254e-08	-1.16154	-1.19237
116433238	chr7:116433238:A:G	1.32621e-08	-0.999676	-1.15123
116433443	chr7:116433443:C:T	8.14722e-08	-1.40942e-10	-0.335551
116433513	chr7:116433513:C:T	2.34975e-08	-1.30366	-0.275257
116433830	chr7:116433830:G:A	4.94948e-08	-1.40942e-10	-0.833946
116434294	chr7:116434294:T:C	4.1669e-08	-1.40942e-10	-1.00606
116434599	chr7:116434599:C:G	8.16062e-08	-1.40942e-10	-0.333908
116435397	chr7:116435397:T:C	2.4244e-08	-1.31011	-0.23754
116435502	chr7:116435502:A:G	4.90204e-08	-1.40942e-10	-0.843577
116436177	chr7:116436177:C:T	4.75884e-08	-1.40942e-10	-0.873225
116436263	chr7:116436263:T:C	1.2696e-08	-1.03254	-1.16198
116436388	chr7:116436388:C:T	3.57104e-08	-1.40942e-10	-1.16037
116436389	chr7:116436389:C:A	4.15479e-08	0.193785	-1.20275
116436739	chr7:116436739:C:T	4.75454e-08	-1.40942e-10	-0.874127
116438029	chr7:116438029:C:T	4.07074e-08	-1.40942e-10	-1.0294
116438041	chr7:116438041:G:A	4.47472e-08	-1.40942e-10	-0.934784
116438328	chr7:116438328:T:A	3.85752e-08	-0.52671	-0.556493
116438352	chr7:116438352:T:A	3.82387e-08	-0.375334	-0.716632
116438385	chr7:116438385:G:C	8.33597e-08	-1.40942e-10	-0.312649
116438707	chr7:116438707:A:G	8.4129e-08	-1.40942e-10	-0.303462
116439182	chr7:116439182:G:A	1.9975e-08	-1.16576	-0.575577
116439657	chr7:116439657:C:T	3.86617e-08	-0.509902	-0.571062
116440229	chr7:116440229:T:G	4.52714e-08	-1.40942e-10	-0.923137
116441067	chr7:116441067:T:C	9.02365e-09	-1.30912	-1.22685
116441392	chr7:116441392:T:C	3.40219e-08	-1.40942e-10	-1.20881
116441414	chr7:116441414:T:A	1.21864e-07	0.0670922	-2.66243e-10
116442184	chr7:116442184:T:A	8.30398e-08	-1.40942e-10	-0.316493
116442237	chr7:116442237:T:C	1.34587e-08	-1.00084	-1.13535
116442449	chr7:116442449:TTC:T	8.41432e-08	-1.40942e-10	-0.303294
116442453	chr7:116442453:T:G	4.22939e-08	-1.40942e-10	-0.991169
116442917	chr7:116442917:C:T	5.04463e-08	-1.40942e-10	-0.814904
116443034	chr7:116443034:G:GT	1.31842e-08	-0.986333	-1.17046
116443490	chr7:116443490:C:T	4.09049e-08	-0.360158	-0.664405
116444313	chr7:116444313:T:C	2.32151e-08	-1.32632	-0.264693
116444585	chr7:116444585:A:G	3.63901e-08	-1.40942e-10	-1.14152
116444663	chr7:116444663:C:T	1.47302e-08	-0.928626	-1.11729
116445521	chr7:116445521:TTAAA:T	4.43939e-08	-1.40942e-10	-0.942712
116445675	chr7:116445675:G:A	7.81388e-08	-1.40942e-10	-0.377326
116445876	chr7:116445876:A:G	8.14722e-08	-1.40942e-10	-0.335551
116446091	chr7:116446091:A:G	3.64347e-08	-1.40942e-10	-1.14029
116446374	chr7:116446374:G:T	1.30899e-08	-1.00777	-1.1562
116446426	chr7:116446426:T:C	8.13459e-08	-1.40942e-10	-0.337103
116446662	chr7:116446662:T:C	2.05197e-08	-1.67932	-0.0351112
116447096	chr7:116447096:C:G	7.32673e-09	-1.63194	-1.11235
116447185	chr7:116447185:T:C	3.72409e-08	-1.40942e-10	-1.11841
116447292	chr7:116447292:G:A	8.67671e-09	-1.36226	-1.21291
116447423	chr7:116447423:ACT:A	9.98127e-09	-1.27734	-1.15776
116447463	chr7:116447463:G:A	7.10548e-08	-1.40942e-10	-0.472362
116448247	chr7:116448247:G:A	1.01272e-08	-1.67742	-0.743166
116448484	chr7:116448484:T:C	4.31834e-08	-1.40942e-10	-0.970358
116448494	chr7:116448494:C:T	3.44575e-08	-1.40942e-10	-1.19609
116448549	chr7:116448549:C:T	3.957e-08	-1.40942e-10	-1.05774
116448667	chr7:116448667:A:G	7.7046e-09	-1.48787	-1.20612
116449130	chr7:116449130:C:A	3.5954e-08	-1.40942e-10	-1.15357
116449193	chr7:116449193:CCTCTTTTCTT:C	2.31374e-08	-1.33071	-0.263648
116449250	chr7:116449250:C:CA	1.1706e-08	-1.21754	-1.05817
116449434	chr7:116449434:T:C	3.35435e-08	-1.40942e-10	-1.22297
116449730	chr7:116449730:C:T	1.13112e-07	-1.40942e-10	-0.00743774
116449782	chr7:116449782:G:A	3.37266e-08	-1.40942e-10	-1.21753
116449935	chr7:116449935:T:C	7.97246e-09	-1.51248	-1.14734
116451201	chr7:116451201:C:A	2.9569e-08	-1.34909	-2.66243e-10
116451264	chr7:116451264:T:G	1.25502e-08	-1.14104	-1.06504
116451371	chr7:116451371:G:T	8.3212e-08	-1.40942e-10	-0.314421
116451791	chr7:116451791:C:T	3.48157e-08	-1.40942e-10	-1.18574
116451873	chr7:116451873:C:T	9.59596e-08	-1.40942e-10	-0.171886
116452038	chr7:116452038:A:T	6.2136e-08	-1.40942e-10	-0.606487
116452474	chr7:116452474:C:T	1.37933e-07	-1.40942e-10	0.190953
116452634	chr7:116452634:C:G	4.62135e-08	-1.40942e-10	-0.902541
116452810	chr7:116452810:G:A	1.37549e-08	-0.906817	-1.2076
116452898	chr7:116452898:G:A	8.88471e-08	-0.248897	-2.66243e-10
116453030	chr7:116453030:G:A	1.45543e-07	-1.40942e-10	0.24466
116453769	chr7:116453769:T:C	1.38453e-07	-1.40942e-10	0.194718
116453929	chr7:116453929:A:G	2.07668e-08	-1.40819	-0.294268
116454602	chr7:116454602:T:C	1.64395e-08	-1.6653	-0.270825
116454952	chr7:116454952:A:G	1.36823e-08	-0.909473	-1.21024
116455267	chr7:116455267:C:T	9.59082e-08	-1.40942e-10	-0.172422
116455480	chr7:116455480:A:G	2.56484e-08	-1.49133	-2.66243e-10
116455491	chr7:116455491:T:A	3.53503e-08	-1.40942e-10	-1.17051
116455569	chr7:116455569:A:C	3.32923e-08	-0.395322	-0.835166
116455790	chr7:116455790:A:G	1.37321e-07	-1.40942e-10	0.186509
116455973	chr7:116455973:ACT:A	1.35838e-08	-0.927628	-1.19931
116456199	chr7:116456199:A:G	8.50596e-08	-1.40942e-10	-0.292461
116456244	chr7:116456244:T:C	1.28153e-07	-1.40942e-10	0.117412
116456650	chr7:116456650:G:A	5.92078e-08	-1.40942e-10	-0.654761
116456957	chr7:116456957:A:G	6.48763e-08	-1.40942e-10	-0.563332
116457169	chr7:116457169:C:A	1.26872e-08	-0.984224	-1.211
116457335	chr7:116457335:T:G	3.36857e-08	-1.40942e-10	-1.21874
116457601	chr7:116457601:A:C	1.35856e-08	-0.905355	-1.22145
116457720	chr7:116457720:G:A	3.52111e-08	-1.40942e-10	-1.17445
116457912	chr7:116457912:C:T	2.36019e-08	-1.57449	-2.66243e-10
116457966	chr7:116457966:C:T	9.83892e-09	-1.67707	-0.772396
116457968	chr7:116457968:A:G	4.63998e-08	-1.40942e-10	-0.898518
116458338	chr7:116458338:T:C	3.37784e-08	-1.40942e-10	-1.21599
116458339	chr7:116458339:C:T	3.40603e-08	-1.40942e-10	-1.20768
116459020	chr7:116459020:C:T	2.37358e-08	-1.56883	-2.66243e-10
116459222	chr7:116459222:AT:A	1.53608e-07	-1.40942e-10	0.298589
116459311	chr7:116459311:T:C	1.21198e-08	-1.28409	-0.95689
116459330	chr7:116459330:C:T	9.53747e-08	-1.40942e-10	-0.178
116459569	chr7:116459569:A:G	8.43032e-08	-1.40942e-10	-0.301393
116459688	chr7:116459688:C:G	8.23741e-08	-1.40942e-10	-0.324543
116460606	chr7:116460606:T:C	4.68827e-08	-0.330266	-0.557898
116460618	chr7:116460618:C:T	6.34245e-08	-1.40942e-10	-0.585963
116460637	chr7:116460637:A:G	5.89621e-08	-1.40942e-10	-0.658918
116460644	chr7:116460644:G:A	3.05665e-08	-0.389468	-0.92644
116460790	chr7:116460790:G:T	3.251e-08	-0.403611	-0.850654
116461025	chr7:116461025:A:G	3.42936e-08	-0.0942245	-1.10663
116461207	chr7:116461207:A:C	2.22466e-08	-1.35707	-0.27656
116461534	chr7:116461534:G:A	3.14046e-08	-0.503797	-0.785061
116462227	chr7:116462227:A:G	3.99716e-08	-1.40942e-10	-1.04764
116462670	chr7:116462670:A:C	2.90497e-08	-0.601844	-0.76496
116463087	chr7:116463087:C:T	3.07587e-08	-0.53747	-0.772172
116463249	chr7:116463249:A:G	2.94425e-08	-0.5667	-0.786674
116463724	chr7:116463724:A:G	3.60515e-08	-1.33297	0.182106
116463800	chr7:116463800:A:G	3.48219e-08	-1.40942e-10	-1.18557
116463991	chr7:116463991:C:T	2.59354e-08	-0.72384	-0.756363
116464400	chr7:116464400:G:A	2.88412e-08	-0.509646	-0.864362
116464404	chr7:116464404:G:A	2.66918e-08	-0.6436	-0.807858
116464813	chr7:116464813:T:A	2.90206e-08	-0.580693	-0.787113
116464857	chr7:116464857:C:G	2.76789e-08	-0.629211	-0.785932
116464941	chr7:116464941:T:C	4.91462e-08	-1.40942e-10	-0.841015
116465567	chr7:116465567:T:C	3.36415e-08	-1.40942e-10	-1.22005
116465862	chr7:116465862:G:A	7.35188e-08	-1.40942e-10	-0.438272
116466231	chr7:116466231:C:G	3.34879e-08	-1.40942e-10	-1.22463
116466306	chr7:116466306:T:C	2.99979e-08	-0.581075	-0.753611
116466307	chr7:116466307:TA:T	3.04078e-08	-0.56702	-0.754095
116466432	chr7:116466432:A:T	5.57389e-08	-1.40942e-10	-0.715134
116466932	chr7:116466932:C:T	2.93929e-08	-0.598773	-0.756285
116467295	chr7:116467295:C:T	1.07163e-07	-1.40942e-10	-0.0614653
116467332	chr7:116467332:G:A	2.67772e-08	-1.37284	-0.0754256
116467765	chr7:116467765:C:A	9.35776e-08	-1.40942e-10	-0.197023
116467909	chr7:116467909:T:C	2.97672e-08	-0.584509	-0.757898
116468228	chr7:116468228:A:T	5.97241e-08	-1.40942e-10	-0.646077
116468435	chr7:116468435:A:G	2.97317e-08	-0.587255	-0.756343
116468569	chr7:116468569:G:C	7.7435e-09	-1.57393	-1.11503
116468604	chr7:116468604:A:G	1.66525e-08	-1.28283	-0.640421
116468714	chr7:116468714:CCTTCCTTCCTTCCTTCCTTG:C	3.63985e-08	-1.40942e-10	-1.14129
116468965	chr7:116468965:A:G	3.03192e-08	-0.576871	-0.747163
116469008	chr7:116469008:T:G	2.9834e-08	-0.581033	-0.759133
116469073	chr7:116469073:G:A	8.34117e-08	-1.40942e-10	-0.312024
116469124	chr7:116469124:G:A	4.84632e-08	-1.40942e-10	-0.855009
116469239	chr7:116469239:G:A	3.08202e-08	-0.60199	-0.705653
116469662	chr7:116469662:T:G	3.13641e-08	-0.578758	-0.711391
116469758	chr7:116469758:T:C	4.91462e-08	-1.40942e-10	-0.841015
116470015	chr7:116470015:C:A	2.83038e-08	-0.631782	-0.761036
116470440	chr7:116470440:GT:G	5.65604e-08	-0.640719	-0.0597861
116470479	chr7:116470479:C:T	3.64903e-08	-1.40942e-10	-1.13877
116470678	chr7:116470678:C:T	2.94676e-08	-0.603469	-0.749053
116470714	chr7:116470714:C:T	2.88169e-08	-0.625799	-0.749053
116471024	chr7:116471024:G:T	5.39101e-08	-0.681778	-0.0667171
116471640	chr7:116471640:T:C	3.36669e-08	-1.40942e-10	-1.2193
116471834	chr7:116471834:T:A	1.44742e-08	-0.847046	-1.2164
116471941	chr7:116471941:C:T	9.93472e-08	-1.40942e-10	-0.137192
116472248	chr7:116472248:T:C	1.00322e-07	-1.40942e-10	-0.127433
116472396	chr7:116472396:C:T	1.99592e-08	-1.21435	-0.527778
116472508	chr7:116472508:G:A	2.99476e-08	-0.588934	-0.747432
116472649	chr7:116472649:C:G	3.43699e-08	-1.40942e-10	-1.19863
116472877	chr7:116472877:A:G	1.68447e-06	-1.40942e-10	2.69339
116473053	chr7:116473053:G:C	5.84953e-08	-0.664073	-0.00279343
116473277	chr7:116473277:C:T	5.38477e-08	-1.40942e-10	-0.749654
116473290	chr7:116473290:A:C	2.90404e-08	-0.590745	-0.776381
116473560	chr7:116473560:A:T	4.32275e-08	-1.40942e-10	-0.969336
116473609	chr7:116473609:T:C	2.844e-08	-0.643887	-0.74413
116473690	chr7:116473690:C:G	5.45884e-08	-0.720226	-0.0157668
116473905	chr7:116473905:T:C	8.6032e-09	-1.45301	-1.13066
116474012	chr7:116474012:G:A	3.00787e-08	-0.580271	-0.751724
116474220	chr7:116474220:C:T	2.71891e-08	-0.652577	-0.780421
116474595	chr7:116474595:G:A	4.21562e-08	-1.40942e-10	-0.994431
116474888	chr7:116474888:T:G	2.90737e-08	-0.595259	-0.770722
116475068	chr7:116475068:G:A	9.39326e-08	-0.193236	-2.66243e-10
116475150	chr7:116475150:T:C	4.06221e-08	-1.40942e-10	-1.0315
116475450	chr7:116475450:G:A	2.3922e-08	-1.56102	-2.66243e-10
116475620	chr7:116475620:GT:G	1.4471e-08	-0.961086	-1.10258
116475752	chr7:116475752:C:T	5.33788e-08	-1.40942e-10	-0.758399
116475798	chr7:116475798:G:T	3.44636e-08	-1.40942e-10	-1.19591
116475900	chr7:116475900:G:A	2.48772e-08	-0.746683	-0.775178
116476210	chr7:116476210:G:A	5.76705e-08	-0.675401	-0.00566779
116476633	chr7:116476633:C:T	3.01557e-08	-0.580385	-0.749053
116476739	chr7:116476739:G:A	7.70697e-09	-1.56729	-1.1264
116476881	chr7:116476881:C:T	1.78779e-08	-1.15198	-0.700273
116476984	chr7:116476984:AG:A	3.86792e-08	-1.40942e-10	-1.08051
116477533	chr7:116477533:A:T	2.91447e-08	-0.616432	-0.747108
116477842	chr7:116477842:C:T	2.93805e-08	-0.625929	-0.729551
116478282	chr7:116478282:G:A	3.13524e-08	-0.541578	-0.748945
116478329	chr7:116478329:G:C	1.22753e-08	-1.01948	-1.20874
116478363	chr7:116478363:G:A	5.43226e-08	-1.40942e-10	-0.740873
116478948	chr7:116478948:G:A	3.05578e-08	-0.593794	-0.7224
116479291	chr7:116479291:T:G	3.18377e-08	-0.557567	-0.717596
116479384	chr7:116479384:A:G	3.60987e-08	-1.14956	-2.66243e-10
116479414	chr7:116479414:T:C	3.41755e-08	-1.40942e-10	-1.2043
116479446	chr7:116479446:C:G	3.75181e-08	-1.40942e-10	-1.11099
116479580	chr7:116479580:G:A	5.18402e-08	-1.40942e-10	-0.787647
116479694	chr7:116479694:G:A	8.05874e-09	-1.68028	-0.968779
116479759	chr7:116479759:T:C	7.45847e-09	-1.56473	-1.16174
116479949	chr7:116479949:T:C	3.34479e-08	-1.40942e-10	-1.22582
116480109	chr7:116480109:G:A	7.757e-09	-1.5748	-1.11241
116480315	chr7:116480315:G:A	3.60145e-08	-1.40942e-10	-1.15189
116480705	chr7:116480705:C:G	5.09292e-08	-1.40942e-10	-0.805376
116481155	chr7:116481155:A:G	2.18336e-08	-1.65236	-2.66243e-10
116481521	chr7:116481521:C:T	7.89868e-09	-1.67918	-0.989942
116482002	chr7:116482002:A:G	2.16516e-08	-1.66073	-2.66243e-10
116482252	chr7:116482252:G:A	3.09221e-08	-0.581365	-0.722979
116482355	chr7:116482355:C:T	2.31173e-08	-0.577917	-1.01732
116482791	chr7:116482791:A:G	1.24036e-08	-1.01338	-1.20445
116483188	chr7:116483188:T:G	2.83701e-08	-1.39048	-2.66243e-10
116483279	chr7:116483279:A:C	8.14227e-08	-1.40942e-10	-0.336159
116483791	chr7:116483791:G:C	7.07325e-08	-1.40942e-10	-0.476908
116483987	chr7:116483987:G:A	2.74847e-08	-0.599863	-0.82232
116485118	chr7:116485118:C:T	9.05141e-09	-1.36258	-1.17031
116485356	chr7:116485356:T:TGTTTG	5.18465e-08	-1.40942e-10	-0.787526
116485365	chr7:116485365:T:C	5.50858e-08	-1.40942e-10	-0.726922
116486111	chr7:116486111:C:T	5.04897e-08	-0.83672	0.0226765
116486256	chr7:116486256:C:A	2.64278e-08	-0.648746	-0.812652
116486373	chr7:116486373:A:G	5.18402e-08	-1.40942e-10	-0.787647
116486802	chr7:116486802:G:A	1.00724e-07	-1.40942e-10	-0.12343
116486828	chr7:116486828:A:G	4.46662e-08	-0.877575	-0.0590203
116486918	chr7:116486918:A:G	7.89054e-09	-1.60285	-1.0673
116487045	chr7:116487045:A:G	2.93579e-08	-0.63957	-0.716682
116487249	chr7:116487249:G:A	7.08563e-09	-1.55424	-1.2235
116487475	chr7:116487475:T:G	2.0327e-08	-1.3538	-0.370066
116488216	chr7:116488216:G:A	2.5981e-08	-0.772223	-0.706226
116488950	chr7:116488950:AT:A	5.36682e-08	-1.40942e-10	-0.752993
116489034	chr7:116489034:C:T	6.83312e-09	-1.59393	-1.2201
116489099	chr7:116489099:G:A	5.88225e-08	-0.690552	0.0292637
116489137	chr7:116489137:C:T	5.18402e-08	-1.40942e-10	-0.787647
116489219	chr7:116489219:C:T	5.38838e-08	-1.40942e-10	-0.748984
116489236	chr7:116489236:C:T	5.68321e-08	-0.684548	-0.0111638
116489376	chr7:116489376:A:G	1.24103e-07	-1.40942e-10	0.0852991
116489646	chr7:116489646:C:T	8.04313e-09	-1.62557	-1.02542
116490139	chr7:116490139:A:T	5.31544e-08	-1.40942e-10	-0.762612
116490190	chr7:116490190:T:C	5.14417e-08	-1.40942e-10	-0.795364
116490860	chr7:116490860:G:T	3.56419e-08	-1.40942e-10	-1.16229
116490931	chr7:116490931:A:G	2.81625e-08	-1.65962	0.261799
116491539	chr7:116491539:A:T	1.93454e-08	-1.65914	-0.114212
116492157	chr7:116492157:G:A	4.80961e-08	-0.88629	0.0236789
116492161	chr7:116492161:G:A	3.61371e-08	-1.40942e-10	-1.14849
116492266	chr7:116492266:A:G	2.08402e-08	-1.65882	-0.0401089
116492287	chr7:116492287:G:A	1.95425e-08	-1.65935	-0.103873
116492589	chr7:116492589:T:A	1.55647e-08	-1.34108	-0.649727
116492616	chr7:116492616:G:A	2.44875e-08	-0.761488	-0.776161
116492853	chr7:116492853:A:G	2.29267e-08	-1.60351	-2.66243e-10
116493044	chr7:116493044:A:C	1.67629e-08	-1.3327	-0.58395
116493192	chr7:116493192:G:A	2.27763e-08	-0.72842	-0.881673
116493213	chr7:116493213:TAA:T	8.95887e-09	-1.68017	-0.863
116493509	chr7:116493509:C:G	5.08735e-08	-1.40942e-10	-0.806471
116493511	chr7:116493511:A:T	5.08735e-08	-1.40942e-10	-0.806471
116494116	chr7:116494116:A:G	2.35905e-08	-0.700045	-0.874923
116494125	chr7:116494125:T:C	7.39146e-09	-1.6496	-1.08589
116494136	chr7:116494136:G:A	8.49738e-09	-1.68029	-0.915761
116494168	chr7:116494168:G:A	2.17036e-08	-1.66242	0.00408791
116494384	chr7:116494384:C:T	3.54875e-08	-1.40942e-10	-1.16663
116494579	chr7:116494579:T:A	2.46954e-08	-0.752719	-0.776477
116494647	chr7:116494647:A:G	2.37752e-08	-0.750584	-0.816586
116495069	chr7:116495069:G:A	2.1541e-08	-1.65751	-0.00834521
116495079	chr7:116495079:C:T	3.75751e-08	-1.40942e-10	-1.10947
116495134	chr7:116495134:A:C	2.03873e-08	-1.66144	-0.0594569
116495167	chr7:116495167:T:G	7.02157e-08	-1.40942e-10	-0.484241
116495282	chr7:116495282:T:C	2.44651e-08	-0.769465	-0.769099
116495538	chr7:116495538:C:T	3.34156e-08	-1.40942e-10	-1.22679
116495638	chr7:116495638:G:A	1.97642e-08	-1.65196	-0.0999858
116496292	chr7:116496292:A:G	5.16525e-08	-1.40942e-10	-0.791274
116496319	chr7:116496319:T:C	7.7424e-08	-1.40942e-10	-0.386516
116496828	chr7:116496828:G:A	7.67763e-09	-1.61675	-1.08075
116496952	chr7:116496952:G:A	7.47285e-08	-0.794276	0.372323
116497241	chr7:116497241:C:T	1.40045e-08	-0.959542	-1.13689
116497431	chr7:116497431:A:T	2.42198e-08	-0.796377	-0.752267
116497472	chr7:116497472:G:A	2.20947e-08	-1.62719	-0.0132792
116497623	chr7:116497623:A:G	2.47398e-08	-0.812177	-0.715223
116497647	chr7:116497647:T:C	3.50442e-08	-1.40942e-10	-1.1792
116497838	chr7:116497838:T:G	7.44901e-09	-1.65284	-1.0749
116498138	chr7:116498138:C:G	2.2957e-08	-1.60219	-2.66243e-10
116498351	chr7:116498351:T:A	2.12339e-08	-1.68022	-2.66243e-10
116498515	chr7:116498515:C:T	2.20945e-08	-0.846527	-0.793957
116498545	chr7:116498545:C:T	2.40568e-08	-0.842168	-0.713228
116498612	chr7:116498612:C:A	1.01722e-08	-1.43808	-0.978068
116498777	chr7:116498777:G:T	2.08843e-08	-0.947885	-0.748932
116498861	chr7:116498861:C:T	7.53076e-08	-1.40942e-10	-0.414233
116498922	chr7:116498922:A:AC	1.1326e-08	-1.53883	-0.769877
116499664	chr7:116499664:T:G	3.20562e-08	-0.66456	-0.603761
116499982	chr7:116499982:G:A	7.65863e-08	-1.40942e-10	-0.397395
116500022	chr7:116500022:T:C	1.64528e-08	-0.800794	-1.13452
116500221	chr7:116500221:T:C	1.39105e-08	-0.924059	-1.17911
116500470	chr7:116500470:G:T	3.81241e-08	-0.574212	-0.520753
116500562	chr7:116500562:A:G	3.90609e-08	-0.552112	-0.518579
116500710	chr7:116500710:G:A	8.49397e-09	-1.37822	-1.21824
116500877	chr7:116500877:G:C	8.4031e-09	-1.4809	-1.12632
116500927	chr7:116500927:TGTGG:T	6.04593e-08	-1.40942e-10	-0.633843
116501724	chr7:116501724:T:G	9.06575e-09	-1.55817	-0.973141
116502406	chr7:116502406:A:C	9.36108e-09	-1.54204	-0.957213
116502478	chr7:116502478:C:CT	9.24686e-09	-1.54958	-0.961946
116502741	chr7:116502741:T:C	3.35321e-08	-1.40942e-10	-1.22331
116503075	chr7:116503075:A:G	4.50159e-08	-1.40942e-10	-0.928797
116503356	chr7:116503356:C:T	2.23275e-08	-1.63	-2.66243e-10
116503599	chr7:116503599:TG:T	1.17653e-08	-1.34026	-0.930394
116503608	chr7:116503608:C:A	1.02639e-08	-1.67887	-0.728315
116504192	chr7:116504192:AG:A	1.85446e-08	-0.812208	-1.00343
116504315	chr7:116504315:T:C	1.15323e-08	-1.36667	-0.923994
116504850	chr7:116504850:T:C	8.87072e-09	-1.49346	-1.05959
116504909	chr7:116504909:G:A	3.3438e-08	-1.40942e-10	-1.22612
116505375	chr7:116505375:T:G	3.35809e-08	-1.40942e-10	-1.22185
116505585	chr7:116505585:C:T	1.45114e-08	-1.48237	-0.578509
116505642	chr7:116505642:G:A	1.37745e-08	-1.48736	-0.62564
116505881	chr7:116505881:G:A	4.60044e-08	-1.40942e-10	-0.907076
116505883	chr7:116505883:T:A	7.97786e-09	-1.45429	-1.20485
116505903	chr7:116505903:A:T	3.51552e-08	-0.647551	-0.52849
116506020	chr7:116506020:C:G	8.55351e-09	-1.51369	-1.07579
116506657	chr7:116506657:A:G	1.57697e-08	-0.98363	-0.99409
116507165	chr7:116507165:C:T	4.35494e-08	-0.961918	-2.66243e-10
116507342	chr7:116507342:A:G	4.46678e-08	-1.40942e-10	-0.93656
116507347	chr7:116507347:A:G	8.92772e-09	-1.48835	-1.0583
116507483	chr7:116507483:C:T	8.78085e-09	-1.49276	-1.07048
116507897	chr7:116507897:G:A	3.34162e-08	-1.40942e-10	-1.22677
116508316	chr7:116508316:T:G	1.42687e-08	-1.46952	-0.608224
116508353	chr7:116508353:CA:C	3.40098e-08	-0.676757	-0.532408
116508490	chr7:116508490:G:A	2.19499e-08	-1.64705	-2.66243e-10
116508846	chr7:116508846:A:C	8.72451e-09	-1.49908	-1.0706
116508951	chr7:116508951:G:C	3.38155e-08	-1.40942e-10	-1.21489
116509538	chr7:116509538:A:G	5.74288e-08	-1.40942e-10	-0.685267
116509552	chr7:116509552:T:C	3.34896e-08	-1.40942e-10	-1.22458
116509790	chr7:116509790:C:T	8.31731e-09	-1.40306	-1.21441
116509791	chr7:116509791:G:A	1.12669e-08	-1.47652	-0.837421
116509858	chr7:116509858:G:A	3.38979e-08	-1.40942e-10	-1.21246
116510054	chr7:116510054:T:C	1.48111e-08	-0.834371	-1.20607
116510426	chr7:116510426:A:G	4.61836e-08	-1.40942e-10	-0.903188
116510815	chr7:116510815:C:T	1.57121e-08	-0.764431	-1.21695
116511101	chr7:116511101:T:C	3.65304e-08	-0.574183	-0.563485
116511259	chr7:116511259:A:G	3.34281e-08	-1.40942e-10	-1.22642
116511284	chr7:116511284:T:C	1.78014e-08	-1.65972	-0.196809
116511730	chr7:116511730:G:C	3.70856e-08	-0.589677	-0.532907
116512066	chr7:116512066:C:T	2.12365e-08	-1.68009	-2.66243e-10
116512957	chr7:116512957:C:T	8.6886e-09	-1.36839	-1.20541
116513275	chr7:116513275:A:G	1.55497e-08	-1.65603	-0.335741
116513934	chr7:116513934:C:A	4.25083e-08	-1.40942e-10	-0.986113
116513961	chr7:116513961:T:G	1.28996e-08	-1.46542	-0.713197
116514037	chr7:116514037:T:G	3.37013e-08	-1.40942e-10	-1.21828
116514259	chr7:116514259:G:A	1.27754e-08	-1.35367	-0.834617
116514417	chr7:116514417:G:T	4.55155e-08	-1.40942e-10	-0.917761
116514672	chr7:116514672:T:C	1.42223e-08	-1.53901	-0.541995
116514876	chr7:116514876:A:C	5.16385e-08	-1.40942e-10	-0.791545
116515241	chr7:116515241:T:G	6.96878e-08	-1.40942e-10	-0.491788
116515978	chr7:116515978:C:G	1.32505e-08	-1.33949	-0.812291
116516034	chr7:116516034:G:A	3.38594e-08	-1.40942e-10	-1.2136
116516940	chr7:116516940:G:A	1.59487e-08	-0.740016	-1.22642
116516957	chr7:116516957:T:C	1.25541e-08	-1.38875	-0.817013
116517073	chr7:116517073:A:G	1.57024e-08	-0.759086	-1.22292
116518040	chr7:116518040:C:T	3.00777e-08	-1.33203	-2.66243e-10
116519137	chr7:116519137:A:T	2.61277e-08	-1.47282	-2.66243e-10
116519472	chr7:116519472:G:A	1.28238e-08	-1.66857	-0.515938
116519907	chr7:116519907:G:A	3.90828e-08	-0.608437	-0.461694
116519935	chr7:116519935:G:A	2.93374e-08	-1.35695	-2.66243e-10
116519939	chr7:116519939:AG:A	4.52385e-08	-1.40942e-10	-0.923864
116519968	chr7:116519968:G:A	1.16888e-08	-1.34122	-0.935967
116520205	chr7:116520205:A:T	1.61067e-08	-1.66277	-0.293803
116520455	chr7:116520455:T:C	1.80571e-07	-1.40942e-10	0.460312
116520470	chr7:116520470:G:A	4.03185e-08	-0.633133	-0.40587
116520990	chr7:116520990:G:A	5.55976e-08	-1.40942e-10	-0.717674
116521531	chr7:116521531:T:C	1.57909e-08	-1.66665	-0.309735
116521539	chr7:116521539:G:C	1.70436e-07	-1.40942e-10	0.402544
116522252	chr7:116522252:A:T	1.37188e-08	-1.66329	-0.45376
116522380	chr7:116522380:C:T	3.79582e-08	-1.40942e-10	-1.09933
116522589	chr7:116522589:A:T	3.36785e-08	-1.40942e-10	-1.21895
116522675	chr7:116522675:G:A	1.5246e-08	-1.66197	-0.349525
116522873	chr7:116522873:G:A	3.34139e-08	-1.40942e-10	-1.22684
116522934	chr7:116522934:G:A	6.50361e-09	-1.67901	-1.18444
116522975	chr7:116522975:A:G	6.99739e-08	-1.40942e-10	-0.487692
116523049	chr7:116523049:G:A	1.03758e-08	-1.21153	-1.1848
116523230	chr7:116523230:G:A	3.64443e-08	-1.40942e-10	-1.14003
116523256	chr7:116523256:C:T	1.6991e-08	-0.681931	-1.2212
116523852	chr7:116523852:A:T	2.07885e-08	-0.646357	-1.05506
116523898	chr7:116523898:A:G	1.51861e-08	-0.788799	-1.22664
116523900	chr7:116523900:A:G	8.51026e-09	-1.37336	-1.22118
116524149	chr7:116524149:T:C	4.45431e-08	-1.40942e-10	-0.939355
116524409	chr7:116524409:C:G	3.9864e-08	-1.40942e-10	-1.05034
116524604	chr7:116524604:G:T	6.5259e-08	-1.40942e-10	-0.55745
116524838	chr7:116524838:G:A	5.73585e-08	-1.40942e-10	-0.686493
116525120	chr7:116525120:C:T	2.12321e-08	-1.6803	-2.66243e-10
116525179	chr7:116525179:C:T	1.51548e-08	-1.40447	-0.613027
116525409	chr7:116525409:T:C	1.8876e-08	-0.581309	-1.21661
116525455	chr7:116525455:A:G	4.4986e-08	-1.40942e-10	-0.929462
116525515	chr7:116525515:T:C	3.39e-08	-1.40942e-10	-1.2124
116525872	chr7:116525872:G:A	3.41251e-08	-1.40942e-10	-1.20578
116526072	chr7:116526072:C:CCGGGGA	3.41508e-08	-1.40942e-10	-1.20503
116526346	chr7:116526346:C:T	1.1613e-08	-1.08783	-1.19586
116526650	chr7:116526650:C:T	4.03632e-08	-1.40942e-10	-1.03789
116527154	chr7:116527154:C:T	2.20046e-08	-0.718008	-0.926553
116527390	chr7:116527390:A:T	2.25057e-08	-0.695071	-0.926975
116527446	chr7:116527446:T:G	5.01851e-08	-1.40942e-10	-0.820095
116527801	chr7:116527801:TC:T	3.35625e-08	-1.40942e-10	-1.2224
116527871	chr7:116527871:A:G	4.87407e-08	-1.40942e-10	-0.849299
116528284	chr7:116528284:T:C	3.48049e-08	-1.40942e-10	-1.18606
116528337	chr7:116528337:A:C	4.60759e-08	-1.40942e-10	-0.905523
116528605	chr7:116528605:G:A	6.68373e-08	-1.40942e-10	-0.533552
116528990	chr7:116528990:G:A	3.48012e-08	-1.18616	-2.66243e-10
116529380	chr7:116529380:A:G	4.88792e-08	-1.40942e-10	-0.846461
116529389	chr7:116529389:A:C	6.32494e-09	-1.6704	-1.22092
116529759	chr7:116529759:T:C	3.38021e-08	-1.40942e-10	-1.21529
116530093	chr7:116530093:A:G	8.68549e-08	-1.40942e-10	-0.271574
116530114	chr7:116530114:G:A	2.12742e-08	-1.67832	-2.66243e-10
116530141	chr7:116530141:T:A	7.60304e-09	-1.57038	-1.13688
116530679	chr7:116530679:A:G	3.79082e-08	-1.40942e-10	-1.10065
116531009	chr7:116531009:T:G	1.07098e-08	-1.22183	-1.14282
116531456	chr7:116531456:A:G	1.2522e-08	-0.984832	-1.22349
116531457	chr7:116531457:A:T	1.94387e-08	-0.561463	-1.20708
116531514	chr7:116531514:T:C	4.07342e-08	-1.40942e-10	-1.02874
116532267	chr7:116532267:C:T	1.31911e-07	-1.40942e-10	0.146311
116532368	chr7:116532368:T:G	3.36281e-08	-1.40942e-10	-1.22045
116532992	chr7:116532992:C:T	7.77365e-09	-1.48042	-1.20466
116533010	chr7:116533010:G:A	3.11286e-08	-0.100934	-1.19675
116533254	chr7:116533254:C:T	3.66874e-08	-1.40942e-10	-1.13338
116533547	chr7:116533547:T:G	1.88208e-08	-0.585875	-1.21497
116533588	chr7:116533588:A:T	1.41797e-07	-1.40942e-10	0.218585
116533914	chr7:116533914:T:C	1.95972e-08	-0.544797	-1.21563
116533991	chr7:116533991:C:T	2.94035e-08	-0.259429	-1.09527
116534291	chr7:116534291:C:T	2.13836e-08	-1.67319	-2.66243e-10
116534535	chr7:116534535:G:A	3.12905e-08	-0.197556	-1.09494
116534602	chr7:116534602:G:A	3.42754e-08	-1.40942e-10	-1.20138
116534643	chr7:116534643:G:A	1.22911e-07	0.0756486	-2.66243e-10
116534680	chr7:116534680:G:A	3.39606e-08	-1.40942e-10	-1.21061
116535322	chr7:116535322:C:G	1.52037e-07	-1.40942e-10	0.288308
116535657	chr7:116535657:T:C	7.43605e-09	-1.64262	-1.08685
116535964	chr7:116535964:G:A	3.58279e-08	-1.40942e-10	-1.15709
116536296	chr7:116536296:G:GACA	4.15251e-08	-1.40942e-10	-1.00951
116536463	chr7:116536463:A:C	1.01588e-07	-1.40942e-10	-0.11489
116536920	chr7:116536920:G:A	7.65795e-09	-1.62049	-1.07958
116536941	chr7:116536941:T:G	8.11456e-08	-0.339568	-2.66243e-10
116537040	chr7:116537040:A:C	3.42991e-08	-1.40942e-10	-1.20069
116537298	chr7:116537298:C:T	3.63988e-08	-1.40942e-10	-1.14128
116537403	chr7:116537403:A:G	1.85832e-08	-0.605008	-1.20855
116537771	chr7:116537771:G:A	3.93313e-08	0.153971	-1.21776
116538494	chr7:116538494:C:G	3.26183e-08	-0.216298	-1.03464
116538709	chr7:116538709:T:C	3.3973e-08	-1.40942e-10	-1.21025
116538736	chr7:116538736:G:A	7.53633e-08	-1.40942e-10	-0.413493
116538827	chr7:116538827:G:A	3.7909e-08	-1.40942e-10	-1.10063
116538938	chr7:116538938:T:C	8.26496e-09	-1.55715	-1.06664
116538953	chr7:116538953:C:A	3.77135e-08	-1.40942e-10	-1.10579
116539109	chr7:116539109:C:T	8.57908e-08	-1.40942e-10	-0.283902
116539553	chr7:116539553:A:T	3.37926e-08	-1.40942e-10	-1.21557
116539780	chr7:116539780:G:A	7.92149e-09	-1.54008	-1.12615
116539902	chr7:116539902:G:C	1.84567e-08	-0.613525	-1.20686
116539930	chr7:116539930:G:C	1.76683e-08	-0.654835	-1.20921
116540742	chr7:116540742:C:T	1.90195e-08	-0.582091	-1.20826
116540796	chr7:116540796:C:A	7.22022e-09	-1.63771	-1.12122
116541114	chr7:116541114:A:T	3.35639e-08	-1.40942e-10	-1.22236
116541421	chr7:116541421:T:G	1.83263e-08	-0.61191	-1.21557
116542000	chr7:116542000:C:T	2.47577e-08	-0.359911	-1.16676
116542178	chr7:116542178:C:G	8.25441e-09	-1.51661	-1.10846
116542365	chr7:116542365:A:G	3.87184e-08	-1.40942e-10	-1.0795
116542728	chr7:116542728:C:T	6.82413e-09	-1.59265	-1.2227
116542949	chr7:116542949:A:G	6.89937e-09	-1.60408	-1.2003
116543728	chr7:116543728:A:C	1.21416e-07	-1.40942e-10	0.0634088
116544477	chr7:116544477:A:C	1.92398e-08	-0.562703	-1.21613
116546307	chr7:116546307:C:T	3.90252e-08	-1.40942e-10	-1.0716
116546522	chr7:116546522:T:C	1.11433e-07	-1.40942e-10	-0.0223933
116546565	chr7:116546565:C:T	5.25533e-08	-1.40942e-10	-0.773986
116546566	chr7:116546566:G:A	8.35332e-08	-1.40942e-10	-0.310569
116546728	chr7:116546728:A:G	3.75017e-08	-1.40942e-10	-1.11143
116547052	chr7:116547052:G:A	8.14875e-09	-1.5183	-1.11965
116547276	chr7:116547276:G:A	2.12371e-08	-1.68006	-2.66243e-10
116547636	chr7:116547636:A:C	1.37007e-08	-1.44065	-0.67772
116549290	chr7:116549290:C:T	3.45687e-08	-1.40942e-10	-1.19286
116549317	chr7:116549317:G:A	8.19551e-09	-1.51289	-1.11933
116549436	chr7:116549436:A:G	1.12106e-08	-1.41555	-0.90341
116549441	chr7:116549441:G:A	2.2415e-08	-1.62608	-2.66243e-10
116549539	chr7:116549539:T:C	3.7747e-08	-1.40942e-10	-1.10491
116549777	chr7:116549777:A:G	2.14097e-08	-1.67197	-2.66243e-10
116550067	chr7:116550067:T:C	1.33764e-07	-1.40942e-10	0.160264
116550415	chr7:116550415:G:A	1.25673e-08	-1.42464	-0.780073
116550543	chr7:116550543:C:T	6.32997e-09	-1.67505	-1.21547
116550639	chr7:116550639:T:C	6.28985e-09	-1.67803	-1.21885
116550659	chr7:116550659:C:T	1.09465e-08	-1.45092	-0.891881
116550763	chr7:116550763:A:G	3.38541e-08	-1.21375	-2.66243e-10
116550970	chr7:116550970:T:G	3.49286e-08	-1.40942e-10	-1.18251
116551247	chr7:116551247:C:A	1.13692e-08	-1.10541	-1.19949
116551643	chr7:116551643:A:G	6.28132e-09	-1.67863	-1.2196
116551814	chr7:116551814:A:T	1.08918e-08	-1.46885	-0.87895
116552276	chr7:116552276:C:T	8.53051e-09	-1.39955	-1.19261
116553454	chr7:116553454:A:T	2.37355e-08	-1.56884	-2.66243e-10
116553651	chr7:116553651:C:A	6.23335e-09	-1.67936	-1.22654
116553675	chr7:116553675:T:A	6.23971e-09	-1.67939	-1.22549
116553983	chr7:116553983:C:G	6.69912e-08	-1.40942e-10	-0.531252
116554174	chr7:116554174:T:A	6.26149e-09	-1.67802	-1.22337
116554299	chr7:116554299:A:G	3.35757e-08	-1.40942e-10	-1.22201
116554330	chr7:116554330:C:T	6.26463e-09	-1.67818	-1.22271
116554540	chr7:116554540:T:G	3.45576e-08	-1.40942e-10	-1.19319
116554851	chr7:116554851:G:A	6.24887e-09	-1.67994	-1.22347
116555037	chr7:116555037:G:A	3.88168e-08	-1.40942e-10	-1.07696
116555402	chr7:116555402:G:A	2.14847e-08	-0.455286	-1.21319
116555787	chr7:116555787:A:G	1.13431e-08	-1.39462	-0.91259
116555890	chr7:116555890:C:T	7.95354e-08	-1.40942e-10	-0.359611
116556101	chr7:116556101:T:C	3.8565e-08	-1.40942e-10	-1.08347
116556503	chr7:116556503:C:A	4.01605e-08	-1.04293	-2.66243e-10
116556709	chr7:116556709:C:T	6.43633e-09	-1.68016	-1.19369
116557191	chr7:116557191:G:A	6.31286e-09	-1.68032	-1.21291
116557518	chr7:116557518:T:A	1.0403e-08	-1.43362	-0.960103
116557525	chr7:116557525:G:A	6.36626e-09	-1.68027	-1.20453
116557854	chr7:116557854:C:T	3.18035e-08	-1.27624	-2.66243e-10
116557922	chr7:116557922:C:T	1.41052e-08	-1.44584	-0.64343
116557947	chr7:116557947:A:G	8.84158e-09	-1.5281	-1.02825
116558411	chr7:116558411:G:GC	4.14313e-08	-1.40942e-10	-1.01178
116558567	chr7:116558567:G:A	1.10357e-08	-1.20355	-1.13113
116558640	chr7:116558640:C:A	3.58655e-08	-1.40942e-10	-1.15604
116559641	chr7:116559641:C:A	8.82698e-09	-1.5319	-1.0261
116559665	chr7:116559665:T:C	4.28697e-08	-1.40942e-10	-0.977647
116559743	chr7:116559743:A:C	8.75857e-09	-1.53165	-1.03413
116560038	chr7:116560038:T:C	1.12439e-08	-1.09161	-1.22437
116560131	chr7:116560131:G:A	9.82458e-08	-1.40942e-10	-0.14834
116560144	chr7:116560144:T:C	3.57647e-08	-1.40942e-10	-1.15885
116560314	chr7:116560314:T:C	1.16755e-07	-1.40942e-10	0.0242667
116560533	chr7:116560533:C:T	7.82129e-09	-1.47651	-1.20245
116560882	chr7:116560882:A:T	3.49406e-08	-1.40942e-10	-1.18216
116561502	chr7:116561502:C:T	2.0194e-08	-0.633366	-1.09706
116561867	chr7:116561867:G:T	2.71603e-08	-0.21195	-1.22211
116561913	chr7:116561913:GATAGAA:G	1.0299e-08	-1.48342	-0.920344
116562476	chr7:116562476:C:T	9.74076e-09	-1.52134	-0.938154
116562680	chr7:116562680:C:A	2.21111e-08	-1.63974	-2.66243e-10
116562683	chr7:116562683:A:G	7.30499e-09	-1.52497	-1.22229
116562738	chr7:116562738:G:A	3.61575e-08	-1.40942e-10	-1.14793
116563028	chr7:116563028:T:A	3.64974e-08	-1.40942e-10	-1.13857
116563119	chr7:116563119:A:T	8.6278e-09	-1.50741	-1.07342
116563394	chr7:116563394:G:A	8.45685e-08	-1.40942e-10	-0.298251
116563549	chr7:116563549:C:T	3.45906e-08	-1.40942e-10	-1.19223
116564004	chr7:116564004:T:C	7.68613e-09	-1.51479	-1.1816
116564355	chr7:116564355:G:A	6.40763e-07	-1.40942e-10	1.72685
116564382	chr7:116564382:A:T	3.47698e-08	-1.40942e-10	-1.18706
116564403	chr7:116564403:C:G	2.85422e-08	-1.38443	-2.66243e-10
116565146	chr7:116565146:C:A	6.5827e-08	-1.40942e-10	-0.548784
116565252	chr7:116565252:C:T	4.15592e-08	-1.40942e-10	-1.0087
116565667	chr7:116565667:A:G	1.04553e-07	-1.40942e-10	-0.086122
116565860	chr7:116565860:T:C	6.75227e-09	-1.59983	-1.2261
116565891	chr7:116565891:A:G	2.97537e-08	-1.34286	-2.66243e-10
116566090	chr7:116566090:C:G	3.35905e-08	-1.40942e-10	-1.22157
116566092	chr7:116566092:A:G	3.7829e-08	-1.40942e-10	-1.10274
116566146	chr7:116566146:T:A	6.81447e-09	-1.5952	-1.22156
116566432	chr7:116566432:C:T	3.0713e-08	-0.0855044	-1.22562
116566611	chr7:116566611:A:G	1.19588e-08	-1.07883	-1.17552
116566840	chr7:116566840:T:G	7.19899e-09	-1.54797	-1.2139
116566876	chr7:116566876:C:T	3.3591e-08	-1.40942e-10	-1.22156
116566941	chr7:116566941:A:G	3.73417e-08	-1.40942e-10	-1.1157
116567261	chr7:116567261:T:C	2.25806e-08	-1.61872	-2.66243e-10
116568227	chr7:116568227:C:T	3.34175e-08	-1.40942e-10	-1.22673
116568241	chr7:116568241:A:C	3.36307e-08	-1.40942e-10	-1.22037
116568766	chr7:116568766:T:A	1.11822e-07	-1.40942e-10	-0.0189012
116569029	chr7:116569029:T:C	3.37106e-08	-1.40942e-10	-1.218
116569479	chr7:116569479:T:C	7.06208e-09	-1.5568	-1.22427
116569492	chr7:116569492:G:A	3.40677e-08	-1.40942e-10	-1.20746
116569590	chr7:116569590:C:T	3.34531e-08	-1.40942e-10	-1.22567
116569616	chr7:116569616:A:T	3.53472e-08	-1.40942e-10	-1.17059
116569694	chr7:116569694:T:A	6.98558e-09	-1.59441	-1.19756
116570137	chr7:116570137:T:C	1.91122e-07	-1.40942e-10	0.517099
116570195	chr7:116570195:A:G	3.62887e-08	-1.40942e-10	-1.14431
116570326	chr7:116570326:T:C	3.43505e-08	-1.40942e-10	-1.1992
116570571	chr7:116570571:A:G	4.00346e-08	-1.40942e-10	-1.04607
116570604	chr7:116570604:A:G	7.14716e-08	-1.40942e-10	-0.466514
116570678	chr7:116570678:A:G	3.5641e-08	-1.40942e-10	-1.16232
116570685	chr7:116570685:C:T	6.91985e-08	-1.40942e-10	-0.498834
116570789	chr7:116570789:T:C	1.44638e-08	-1.57504	-0.489122
116571075	chr7:116571075:A:G	4.64956e-08	-1.40942e-10	-0.896455
116571468	chr7:116571468:G:A	2.26632e-08	-1.61507	-2.66243e-10
116571919	chr7:116571919:G:C	1.29325e-08	-1.27762	-0.898448
116572405	chr7:116572405:T:C	3.53559e-08	-1.40942e-10	-1.17035
116572420	chr7:116572420:C:A	1.69944e-08	-1.64978	-0.253148
116572457	chr7:116572457:T:C	4.23594e-08	-1.40942e-10	-0.989622
116572520	chr7:116572520:A:G	3.47949e-08	-1.40942e-10	-1.18634
116572560	chr7:116572560:C:A	3.59221e-08	-1.40942e-10	-1.15446
116572740	chr7:116572740:C:A	4.56015e-08	-1.40942e-10	-0.915873
116573079	chr7:116573079:G:A	3.89619e-08	-1.40942e-10	-1.07323
116573212	chr7:116573212:A:G	4.17258e-08	-1.40942e-10	-1.00469
116573531	chr7:116573531:A:C	6.54181e-08	-1.40942e-10	-0.555014
116573697	chr7:116573697:C:G	8.01809e-08	-1.40942e-10	-0.351528
116574588	chr7:116574588:T:C	1.44619e-08	-1.6134	-0.450896
116574763	chr7:116574763:T:A	7.39536e-08	-1.40942e-10	-0.432375
116575009	chr7:116575009:A:G	7.33847e-09	-1.54272	-1.19996
116575272	chr7:116575272:G:A	3.535e-08	-1.40942e-10	-1.17052
116575904	chr7:116575904:A:C	1.66645e-07	0.380055	-2.66243e-10
116576313	chr7:116576313:G:GCTT	3.59803e-08	-1.40942e-10	-1.15284
116576483	chr7:116576483:A:G	6.47663e-08	-1.40942e-10	-0.565028
116576607	chr7:116576607:G:A	8.24021e-08	-0.324202	-2.66243e-10
116576780	chr7:116576780:C:T	8.23766e-08	-1.40942e-10	-0.324511
116576909	chr7:116576909:G:A	2.67741e-08	-0.268577	-1.1798
116576928	chr7:116576928:AT:A	8.76572e-09	-1.55837	-1.0066
116576975	chr7:116576975:T:C	1.02783e-08	-1.30806	-1.09772
116577086	chr7:116577086:G:A	2.60422e-08	-1.47609	-2.66243e-10
116577603	chr7:116577603:G:A	9.09142e-09	-1.64902	-0.879465
116578016	chr7:116578016:C:T	8.37646e-08	-1.40942e-10	-0.307803
116578123	chr7:116578123:T:C	6.47663e-08	-1.40942e-10	-0.565028
116578133	chr7:116578133:G:A	3.41011e-08	-1.40942e-10	-1.20648
116578208	chr7:116578208:T:TCCTTCA	3.36286e-08	-1.40942e-10	-1.22044
116578271	chr7:116578271:T:A	3.76897e-08	-1.40942e-10	-1.10643
116578503	chr7:116578503:G:A	3.535e-08	-1.40942e-10	-1.17052
116578591	chr7:116578591:A:T	8.64252e-08	-1.40942e-10	-0.276535
116578621	chr7:116578621:A:G	3.23895e-08	-0.0717238	-1.18626
116578955	chr7:116578955:G:A	3.42871e-08	-1.40942e-10	-1.20104
116579546	chr7:116579546:C:T	4.05853e-08	-1.40942e-10	-1.03241
116579675	chr7:116579675:T:C	3.36282e-08	-1.40942e-10	-1.22045
116579829	chr7:116579829:A:G	4.68165e-08	-0.889577	-2.66243e-10
116580098	chr7:116580098:T:C	3.39947e-08	-1.40942e-10	-1.20961
116580648	chr7:116580648:G:A	3.36223e-08	-1.40942e-10	-1.22062
116581033	chr7:116581033:T:G	6.94635e-08	-1.40942e-10	-0.495011
116581127	chr7:116581127:T:A	6.91465e-08	-1.40942e-10	-0.499586
116581737	chr7:116581737:C:T	6.47663e-08	-1.40942e-10	-0.565028
116581782	chr7:116581782:T:C	1.33835e-08	-1.2448	-0.896997
116581826	chr7:116581826:A:G	3.35763e-08	-1.40942e-10	-1.22199
116582138	chr7:116582138:T:C	1.0557e-08	-1.28749	-1.09154
116582187	chr7:116582187:C:A	3.52718e-08	-1.40942e-10	-1.17273
116582382	chr7:116582382:C:T	3.70366e-08	-1.40942e-10	-1.12391
116582510	chr7:116582510:G:A	3.75638e-08	-1.40942e-10	-1.10977
116583028	chr7:116583028:A:G	5.09582e-08	-1.40942e-10	-0.804808
116583127	chr7:116583127:T:C	3.63453e-08	-1.40942e-10	-1.14275
116583332	chr7:116583332:A:T	3.61615e-08	-1.40942e-10	-1.14782
116583369	chr7:116583369:A:G	4.60997e-08	-1.40942e-10	-0.905007
116583572	chr7:116583572:A:C	4.30631e-08	-1.40942e-10	-0.973146
116583715	chr7:116583715:C:T	3.34448e-08	-1.40942e-10	-1.22592
116583780	chr7:116583780:A:G	3.81898e-08	-1.40942e-10	-1.09324
116583896	chr7:116583896:C:T	6.94264e-07	-1.40942e-10	1.80704
116584070	chr7:116584070:A:G	3.81337e-08	-1.40942e-10	-1.09472
116584095	chr7:116584095:A:G	1.57396e-08	-1.1098	-0.869831
116584781	chr7:116584781:A:G	8.59105e-08	-1.40942e-10	-0.282507
116585141	chr7:116585141:C:A	3.75477e-08	-1.40942e-10	-1.1102
116585203	chr7:116585203:C:T	2.14062e-08	-1.67213	-2.66243e-10
116585435	chr7:116585435:T:G	8.32069e-08	-1.40942e-10	-0.314482
116585650	chr7:116585650:T:C	8.5874e-09	-1.6249	-0.960615
116585802	chr7:116585802:A:G	2.41567e-08	-1.55125	-2.66243e-10
116586250	chr7:116586250:A:C	8.4881e-08	-1.40942e-10	-0.294562
116586368	chr7:116586368:G:A	1.56994e-08	-0.845783	-1.13641
116586649	chr7:116586649:A:C	9.25714e-08	-1.40942e-10	-0.207833
116586706	chr7:116586706:C:T	4.20112e-08	-1.40942e-10	-0.997877
116586797	chr7:116586797:T:C	3.45271e-08	-1.40942e-10	-1.19407
116586835	chr7:116586835:T:G	3.44803e-08	-1.40942e-10	-1.19542
116586992	chr7:116586992:C:T	6.40975e-09	-1.65218	-1.22582
116587100	chr7:116587100:C:T	1.4064e-08	-1.6312	-0.460999
116587257	chr7:116587257:A:T	6.24414e-09	-1.67924	-1.22493
116587688	chr7:116587688:G:A	7.82017e-08	-1.40942e-10	-0.376521
116587920	chr7:116587920:G:A	2.07779e-07	0.60066	-2.66243e-10
116587956	chr7:116587956:G:A	2.73518e-08	-1.42703	-2.66243e-10
116588289	chr7:116588289:C:T	4.22213e-08	-1.40942e-10	-0.992889
116588400	chr7:116588400:C:T	1.28969e-08	-1.48176	-0.697065
116588788	chr7:116588788:G:T	3.45583e-08	-1.40942e-10	-1.19317
116589241	chr7:116589241:AGT:A	9.96405e-09	-1.21107	-1.22576
116589852	chr7:116589852:T:A	9.04608e-09	-1.40304	-1.13045
116590167	chr7:116590167:G:C	9.26945e-09	-1.5527	-0.956389
116591147	chr7:116591147:A:C	4.60448e-08	-1.40942e-10	-0.906199
116591342	chr7:116591342:G:C	3.57662e-08	-1.40942e-10	-1.15881
116592117	chr7:116592117:G:A	3.67966e-08	-1.40942e-10	-1.13041
116593094	chr7:116593094:T:A	2.28738e-08	-1.60582	-2.66243e-10
116593284	chr7:116593284:T:C	7.36808e-09	-1.65805	-1.0806
116593773	chr7:116593773:G:A	2.13516e-08	-1.67469	-2.66243e-10
116593836	chr7:116593836:A:C	3.47267e-08	-1.40942e-10	-1.1883
116594353	chr7:116594353:G:C	3.4429e-08	-1.40942e-10	-1.19691
116594496	chr7:116594496:G:A	4.97428e-08	-1.40942e-10	-0.828948
116594563	chr7:116594563:C:T	3.09199e-08	-1.30441	-2.66243e-10
116594785	chr7:116594785:A:T	4.14862e-08	-1.40942e-10	-1.01045
116594886	chr7:116594886:C:T	1.00258e-07	-1.40942e-10	-0.128066
116595043	chr7:116595043:T:C	4.14763e-08	-1.40942e-10	-1.01069
116595793	chr7:116595793:G:A	2.83199e-08	-1.39225	-2.66243e-10
116595900	chr7:116595900:CA:C	9.53807e-07	-1.40942e-10	2.12465
116596682	chr7:116596682:C:T	3.41397e-08	-1.40942e-10	-1.20535
116597042	chr7:116597042:A:G	8.09961e-09	-1.66336	-0.980634
116597598	chr7:116597598:C:T	7.18427e-09	-1.6338	-1.13012
116598022	chr7:116598022:A:G	3.72997e-08	-1.40942e-10	-1.11683
116598442	chr7:116598442:G:T	3.46569e-08	-1.40942e-10	-1.19032
116598461	chr7:116598461:G:A	3.99722e-08	-1.40942e-10	-1.04763
116598733	chr7:116598733:G:C	3.49854e-08	-1.40942e-10	-1.18088
116599279	chr7:116599279:A:G	3.36225e-08	-1.40942e-10	-1.22062
116599541	chr7:116599541:C:T	3.3628e-08	-1.40942e-10	-1.22046
116600215	chr7:116600215:T:C	7.17582e-09	-1.62489	-1.1402
116600796	chr7:116600796:A:G	4.18111e-08	-1.40942e-10	-1.00265
116600994	chr7:116600994:G:A	4.10863e-08	-1.40942e-10	-1.02014
116601268	chr7:116601268:A:G	8.23803e-09	-1.52814	-1.09891
116601558	chr7:116601558:A:C	2.24977e-08	-1.6224	-2.66243e-10
116601663	chr7:116601663:C:T	3.9404e-08	-1.40942e-10	-1.06195
116603533	chr7:116603533:T:C	3.36805e-08	-1.40942e-10	-1.21889
116603976	chr7:116603976:A:T	3.36866e-08	-1.40942e-10	-1.21871
116604523	chr7:116604523:G:A	4.14809e-08	-1.40942e-10	-1.01058
116604573	chr7:116604573:C:G	3.35065e-08	-1.40942e-10	-1.22407
116605396	chr7:116605396:C:A	3.98434e-08	-1.40942e-10	-1.05086
116605427	chr7:116605427:T:C	6.91501e-09	-1.62423	-1.17789
116606177	chr7:116606177:A:G	8.67198e-09	-1.64215	-0.933568
116606770	chr7:116606770:A:G	7.80366e-09	-1.64018	-1.04104
116607028	chr7:116607028:A:G	4.12505e-08	-1.40942e-10	-1.01615
116607771	chr7:116607771:A:G	4.29737e-08	-1.40942e-10	-0.975226
116608047	chr7:116608047:A:G	8.86642e-07	-1.40942e-10	2.05163
116608270	chr7:116608270:C:T	7.60704e-09	-1.66916	-1.03758
116609230	chr7:116609230:T:A	2.14201e-08	-1.67148	-2.66243e-10
116609407	chr7:116609407:A:G	6.93e-08	-1.40942e-10	-0.497369
116609464	chr7:116609464:C:A	3.39268e-08	-1.40942e-10	-1.21161
116609848	chr7:116609848:A:G	1.10275e-07	-0.032837	-2.66243e-10
116610396	chr7:116610396:T:C	1.02166e-07	-1.40942e-10	-0.109214
116610442	chr7:116610442:T:C	7.92521e-09	-1.65783	-1.00794
116610986	chr7:116610986:C:T	3.39101e-08	-1.40942e-10	-1.2121
116611797	chr7:116611797:G:A	3.57406e-08	-1.40942e-10	-1.15952
116611807	chr7:116611807:G:A	3.45688e-08	-1.40942e-10	-1.19286
116611976	chr7:116611976:G:A	4.18882e-08	-1.40942e-10	-1.00081
116612297	chr7:116612297:C:T	5.29847e-08	-1.40942e-10	-0.765811
116612412	chr7:116612412:C:T	3.36833e-08	-1.40942e-10	-1.21881
116613360	chr7:116613360:C:G	3.55698e-08	-1.40942e-10	-1.16432
116613414	chr7:116613414:A:C	3.34334e-08	-1.40942e-10	-1.22626
116614930	chr7:116614930:G:A	3.37215e-08	-1.40942e-10	-1.21768
116615033	chr7:116615033:A:G	3.34332e-08	-1.40942e-10	-1.22626
116615287	chr7:116615287:T:C	3.79758e-08	-1.40942e-10	-1.09887
116615438	chr7:116615438:C:T	3.38793e-08	-1.40942e-10	-1.21301
116616494	chr7:116616494:T:G	3.55693e-08	-1.40942e-10	-1.16433
116616762	chr7:116616762:T:C	6.90602e-09	-1.61116	-1.19225
116617175	chr7:116617175:A:T	3.40764e-08	-1.40942e-10	-1.20721
116617605	chr7:116617605:G:A	3.35922e-08	-1.40942e-10	-1.22152
116617684	chr7:116617684:A:G	3.69055e-08	-1.40942e-10	-1.12745
116618237	chr7:116618237:T:C	3.34155e-08	-1.40942e-10	-1.22679
116618401	chr7:116618401:C:T	3.34616e-08	-1.40942e-10	-1.22541
116618841	chr7:116618841:C:T	7.67366e-09	-1.52056	-1.17746
116618861	chr7:116618861:G:A	3.41117e-08	-1.40942e-10	-1.20617
116619143	chr7:116619143:AT:A	3.34354e-08	-1.40942e-10	-1.2262
116619431	chr7:116619431:A:C	3.52661e-08	-1.40942e-10	-1.17289
116619841	chr7:116619841:C:A	2.12342e-08	-1.6802	-2.66243e-10
116620166	chr7:116620166:C:T	8.48912e-09	-1.5017	-1.09533
116620167	chr7:116620167:G:A	6.44426e-08	-1.40942e-10	-0.570038
116620215	chr7:116620215:G:A	3.85427e-08	-1.40942e-10	-1.08405
116620295	chr7:116620295:T:C	5.83345e-08	-1.40942e-10	-0.669619
116620676	chr7:116620676:C:T	2.45933e-08	-1.53334	-2.66243e-10
116620884	chr7:116620884:C:G	3.49363e-08	-1.40942e-10	-1.18229
116621039	chr7:116621039:C:T	7.32241e-09	-1.57814	-1.16673
116621205	chr7:116621205:T:A	5.23509e-08	-1.40942e-10	-0.777843
116621277	chr7:116621277:T:C	3.5089e-08	-1.40942e-10	-1.17793
116621942	chr7:116621942:C:T	3.54278e-08	-1.40942e-10	-1.16832
116622175	chr7:116622175:G:A	1.46502e-07	-1.40942e-10	0.251223
116622453	chr7:116622453:G:A	2.14356e-08	-1.67076	-2.66243e-10
116622643	chr7:116622643:G:C	3.34138e-08	-1.40942e-10	-1.22685
116622644	chr7:116622644:C:T	3.46153e-08	-1.40942e-10	-1.19152
116622664	chr7:116622664:A:G	3.46366e-08	-1.40942e-10	-1.1909
116623104	chr7:116623104:T:C	3.49091e-08	-1.40942e-10	-1.18307
116623151	chr7:116623151:C:T	6.76553e-08	-1.40942e-10	-0.521387
116623359	chr7:116623359:A:T	3.48489e-08	-1.40942e-10	-1.18479
116623423	chr7:116623423:A:G	1.21817e-07	-1.40942e-10	0.066704
116623444	chr7:116623444:A:G	3.49288e-08	-1.40942e-10	-1.1825
116623459	chr7:116623459:T:C	2.35592e-08	-1.5763	-2.66243e-10
116623465	chr7:116623465:C:T	3.43017e-08	-1.40942e-10	-1.20062
116623691	chr7:116623691:C:T	2.1271e-08	-1.67847	-2.66243e-10
116624149	chr7:116624149:A:C	3.48664e-08	-1.40942e-10	-1.18429
116624414	chr7:116624414:C:T	3.37151e-08	-1.40942e-10	-1.21787
116624674	chr7:116624674:C:T	6.88099e-08	-1.40942e-10	-0.504465
116624684	chr7:116624684:C:T	6.76907e-08	-1.40942e-10	-0.520864
116625067	chr7:116625067:C:T	3.50347e-08	-1.40942e-10	-1.17947
116625349	chr7:116625349:C:G	3.37139e-08	-1.40942e-10	-1.2179
116625491	chr7:116625491:C:T	6.17907e-08	-0.612061	-2.66243e-10
116626053	chr7:116626053:G:A	1.50185e-07	-1.40942e-10	0.276053
116626083	chr7:116626083:T:C	3.36234e-08	-1.40942e-10	-1.22059
116626280	chr7:116626280:T:C	4.72299e-08	-1.40942e-10	-0.880787
116626450	chr7:116626450:A:G	6.74933e-08	-1.40942e-10	-0.523785
116626552	chr7:116626552:C:T	3.92643e-08	-1.40942e-10	-1.0655
116626640	chr7:116626640:C:T	6.90498e-09	-1.62004	-1.18353
116626738	chr7:116626738:A:G	6.91153e-09	-1.62296	-1.17967
116626762	chr7:116626762:G:T	6.80842e-08	-1.40942e-10	-0.515068
116627006	chr7:116627006:C:G	3.34296e-08	-1.40942e-10	-1.22637
116627404	chr7:116627404:G:T	3.51971e-08	-1.40942e-10	-1.17485
116627539	chr7:116627539:A:G	8.81157e-09	-1.5528	-1.00695
116627734	chr7:116627734:T:C	1.12386e-07	-0.0138735	-2.66243e-10
116627884	chr7:116627884:G:A	6.82473e-09	-1.61366	-1.2016
116627925	chr7:116627925:C:T	2.1193e-07	0.620442	-2.66243e-10
116628084	chr7:116628084:C:T	3.9517e-08	-1.05908	-2.66243e-10
116628216	chr7:116628216:A:G	6.63389e-08	-1.40942e-10	-0.541038
116628245	chr7:116628245:T:C	6.91182e-08	-1.40942e-10	-0.499996
116628301	chr7:116628301:G:A	3.5096e-08	-1.40942e-10	-1.17773
116628562	chr7:116628562:C:T	6.82434e-08	-1.40942e-10	-0.512733
116629023	chr7:116629023:G:A	3.97904e-08	-1.40942e-10	-1.05219
116629409	chr7:116629409:T:C	3.34385e-08	-1.40942e-10	-1.22611
116629867	chr7:116629867:G:A	6.92896e-08	-1.40942e-10	-0.497519
116629897	chr7:116629897:G:A	2.24266e-08	-1.62556	-2.66243e-10
116630199	chr7:116630199:C:T	6.03977e-08	-1.40942e-10	-0.634862
116630480	chr7:116630480:CAT:C	3.65064e-08	-1.40942e-10	-1.13833
116631016	chr7:116631016:T:TCTCTATA	3.45457e-08	-1.40942e-10	-1.19353
116631050	chr7:116631050:A:G	1.18867e-07	-1.40942e-10	0.0421908
116631194	chr7:116631194:G:A	1.24419e-07	-1.40942e-10	0.0878388
116631394	chr7:116631394:G:A	1.24354e-07	-1.40942e-10	0.0873227
116632034	chr7:116632034:C:A	9.22963e-09	-1.66428	-0.849115
116632646	chr7:116632646:T:C	2.18678e-08	-1.6508	-2.66243e-10
116633226	chr7:116633226:A:G	1.24376e-07	-1.40942e-10	0.0874995
116633299	chr7:116633299:G:A	3.36068e-08	-1.22109	-2.66243e-10
116633409	chr7:116633409:G:A	1.7603e-07	-1.40942e-10	0.434843
116633458	chr7:116633458:T:C	4.31156e-08	-1.40942e-10	-0.971928
116633568	chr7:116633568:A:G	1.24268e-07	-1.40942e-10	0.0866286
116633600	chr7:116633600:A:G	7.56064e-08	-0.410272	-2.66243e-10
116635227	chr7:116635227:A:G	2.14965e-08	-1.66792	-2.66243e-10
116635495	chr7:116635495:A:G	3.94569e-08	-1.40942e-10	-1.0606
116635976	chr7:116635976:T:C	3.7939e-08	-1.40942e-10	-1.09983
116636596	chr7:116636596:G:A	4.87749e-08	-1.40942e-10	-0.848598
116636843	chr7:116636843:A:G	3.9217e-08	-1.40942e-10	-1.0667
116638452	chr7:116638452:A:G	3.49102e-08	-1.40942e-10	-1.18303
116638644	chr7:116638644:C:T	4.01736e-08	-1.40942e-10	-1.0426
116638888	chr7:116638888:G:A	3.68663e-08	-1.40942e-10	-1.12852
116638912	chr7:116638912:G:A	5.87996e-08	-0.661678	-2.66243e-10
116638995	chr7:116638995:G:A	1.10715e-07	-1.40942e-10	-0.0288563
116639207	chr7:116639207:G:A	6.34908e-09	-1.67069	-1.21681
116639950	chr7:116639950:T:C	2.29307e-08	-1.60334	-2.66243e-10
116640384	chr7:116640384:A:G	1.96252e-07	-1.40942e-10	0.543588
116640801	chr7:116640801:A:G	2.24575e-08	-1.62419	-2.66243e-10
116640866	chr7:116640866:A:G	5.57927e-08	-1.40942e-10	-0.71417
116641403	chr7:116641403:T:A	8.93719e-09	-1.58365	-0.96194
116641538	chr7:116641538:T:G	8.00237e-09	-1.56534	-1.09074
116641618	chr7:116641618:A:G	7.97462e-09	-1.57009	-1.08946
116641662	chr7:116641662:T:C	6.80449e-09	-1.59146	-1.22677
116643100	chr7:116643100:G:T	1.06108e-07	-1.40942e-10	-0.0713575
116644479	chr7:116644479:G:A	3.60321e-08	-1.40942e-10	-1.1514
116644515	chr7:116644515:C:T	7.87592e-09	-1.57212	-1.09988
116644841	chr7:116644841:G:A	3.52765e-08	-1.40942e-10	-1.17259
116645661	chr7:116645661:T:C	7.74824e-09	-1.51058	-1.17777
116646554	chr7:116646554:T:C	5.39719e-08	-1.40942e-10	-0.74735
116646703	chr7:116646703:T:A	3.52851e-08	-1.40942e-10	-1.17235
116646941	chr7:116646941:T:C	4.12307e-08	-1.40942e-10	-1.01663
116647417	chr7:116647417:A:G	9.57534e-09	-1.47037	-1.00625
116647734	chr7:116647734:G:A	9.22353e-09	-1.57457	-0.939489
116647848	chr7:116647848:C:T	2.6849e-08	-1.44559	-2.66243e-10
116648064	chr7:116648064:A:G	9.12567e-09	-1.5518	-0.972922
116648570	chr7:116648570:G:A	6.62908e-09	-1.64009	-1.20426
116648657	chr7:116648657:T:C	5.03774e-08	-1.40942e-10	-0.81627
116648658	chr7:116648658:G:A	4.84288e-08	-1.40942e-10	-0.855719
116648676	chr7:116648676:T:C	4.49446e-08	-1.40942e-10	-0.930383
116648864	chr7:116648864:AT:A	3.48205e-08	-1.40942e-10	-1.18561
116649718	chr7:116649718:T:A	2.15991e-08	-1.66316	-2.66243e-10
116649755	chr7:116649755:C:T	2.28919e-08	-1.60503	-2.66243e-10
116649775	chr7:116649775:G:T	9.1751e-09	-1.48536	-1.03396
116650248	chr7:116650248:A:G	1.39102e-08	-1.43927	-0.663922
116650417	chr7:116650417:G:C	2.14188e-08	-1.67154	-2.66243e-10
116650463	chr7:116650463:T:C	9.13709e-08	-1.40942e-10	-0.220887
116650688	chr7:116650688:AC:A	4.45051e-08	-1.40942e-10	-0.940209
116650912	chr7:116650912:G:T	8.92646e-09	-1.41263	-1.13417
116651980	chr7:116651980:C:T	8.08329e-09	-1.51492	-1.13109
116651985	chr7:116651985:G:T	3.55856e-08	-1.40942e-10	-1.16387
116652056	chr7:116652056:T:A	8.96096e-08	-1.40942e-10	-0.240351
116652400	chr7:116652400:A:G	6.69069e-09	-1.61588	-1.21922
116652655	chr7:116652655:T:C	2.14939e-07	0.634542	-2.66243e-10
116653171	chr7:116653171:C:T	8.39246e-09	-1.47435	-1.13413
116653174	chr7:116653174:G:A	2.12451e-08	-1.67969	-2.66243e-10
116653208	chr7:116653208:C:G	3.61543e-08	-1.40942e-10	-1.14802
116653552	chr7:116653552:GT:G	8.41771e-09	-1.47895	-1.12652
116654369	chr7:116654369:T:A	7.99236e-09	-1.51762	-1.1397
116654582	chr7:116654582:A:G	4.57485e-08	-1.40942e-10	-0.912655
116654595	chr7:116654595:C:T	8.8203e-09	-1.67932	-0.879438
116655798	chr7:116655798:G:A	3.34151e-08	-1.40942e-10	-1.22681
116656499	chr7:116656499:A:G	1.22553e-08	-1.44986	-0.779999
116656692	chr7:116656692:A:G	6.99658e-08	-0.487807	-2.66243e-10
116656776	chr7:116656776:C:G	3.75723e-08	-1.40942e-10	-1.10955
116656842	chr7:116656842:C:T	7.8363e-09	-1.65526	-1.02179
116657228	chr7:116657228:A:T	3.36666e-08	-1.40942e-10	-1.21931
116657460	chr7:116657460:T:G	8.71938e-09	-1.47439	-1.09588
116657873	chr7:116657873:A:G	2.1561e-08	-1.66493	-2.66243e-10
116657996	chr7:116657996:A:G	3.49398e-08	-1.40942e-10	-1.18219
116658066	chr7:116658066:A:T	8.24028e-09	-1.49322	-1.13356
116658443	chr7:116658443:T:C	3.50566e-08	-1.40942e-10	-1.17885
116658496	chr7:116658496:T:C	1.10854e-08	-1.45591	-0.87427
116658888	chr7:116658888:G:A	8.81802e-09	-1.67958	-0.879438
116659409	chr7:116659409:G:T	9.50947e-08	-1.40942e-10	-0.18094
116659429	chr7:116659429:T:C	3.50068e-08	-1.40942e-10	-1.18027
116659431	chr7:116659431:C:T	6.54874e-08	-1.40942e-10	-0.553956
116659943	chr7:116659943:C:A	2.12377e-08	-1.68004	-2.66243e-10
116659996	chr7:116659996:A:G	5.57317e-08	-1.40942e-10	-0.715265
116660068	chr7:116660068:G:C	9.43164e-08	-1.40942e-10	-0.189158
116660179	chr7:116660179:C:T	8.26652e-09	-1.50539	-1.11821
116660266	chr7:116660266:A:G	1.15569e-08	-1.47586	-0.81267
116660709	chr7:116660709:A:G	3.88432e-08	-1.40942e-10	-1.07628
116660791	chr7:116660791:A:G	8.81502e-09	-1.68012	-0.879238
116660840	chr7:116660840:G:A	2.97918e-08	-1.34158	-2.66243e-10
116661151	chr7:116661151:C:A	8.13728e-09	-1.5273	-1.11206
116661278	chr7:116661278:G:T	3.7364e-08	-1.40942e-10	-1.1151
116661673	chr7:116661673:T:C	8.45387e-09	-1.49309	-1.1081
116661719	chr7:116661719:G:A	2.13606e-08	-1.67427	-2.66243e-10
116662244	chr7:116662244:T:C	8.40307e-09	-1.50149	-1.10572
116662763	chr7:116662763:C:T	1.02474e-07	-1.40942e-10	-0.106202
116663023	chr7:116663023:A:G	4.14931e-08	-1.40942e-10	-1.01029
116663438	chr7:116663438:C:T	8.22458e-09	-1.55578	-1.07291
116663497	chr7:116663497:A:G	1.34403e-08	-1.53704	-0.600513
116663709	chr7:116663709:G:A	2.12697e-08	-1.67853	-2.66243e-10
116663815	chr7:116663815:G:A	2.53922e-08	-1.50137	-2.66243e-10
116663843	chr7:116663843:A:G	1.45565e-08	-1.55845	-0.499327
116664011	chr7:116664011:A:T	1.00478e-07	-1.40942e-10	-0.125878
116664144	chr7:116664144:G:A	3.25214e-08	-1.25391	-2.66243e-10
116664471	chr7:116664471:C:T	1.31862e-08	-1.54106	-0.615583
116664484	chr7:116664484:C:A	1.46756e-08	-1.53989	-0.509742
116664934	chr7:116664934:T:C	1.56001e-08	-1.53517	-0.453363
116665063	chr7:116665063:G:T	3.5685e-08	-1.40942e-10	-1.16108
116665298	chr7:116665298:A:G	9.08616e-08	-1.40942e-10	-0.226476
116665466	chr7:116665466:G:A	3.5685e-08	-1.40942e-10	-1.16108
116665652	chr7:116665652:A:G	3.36155e-08	-1.40942e-10	-1.22082
116666107	chr7:116666107:T:A	9.57262e-08	-1.40942e-10	-0.174321
116666613	chr7:116666613:C:T	9.65877e-08	-1.40942e-10	-0.165362
116666623	chr7:116666623:G:T	3.4947e-08	-1.40942e-10	-1.18198
116666683	chr7:116666683:A:T	2.15473e-08	-1.66556	-2.66243e-10
116666923	chr7:116666923:C:T	3.36468e-08	-1.40942e-10	-1.21989
116667156	chr7:116667156:C:T	8.5705e-09	-1.53968	-1.04781
116667959	chr7:116667959:G:C	1.69611e-08	-0.706365	-1.19852
116668011	chr7:116668011:T:G	3.50441e-08	-1.40942e-10	-1.17921
116668413	chr7:116668413:C:T	1.06248e-07	-1.40942e-10	-0.0700367
116669182	chr7:116669182:C:T	3.496e-08	-1.40942e-10	-1.18161
116669703	chr7:116669703:C:T	3.65955e-08	-1.40942e-10	-1.13589
116669767	chr7:116669767:G:T	5.02255e-08	-1.40942e-10	-0.819291
116669843	chr7:116669843:C:T	3.24281e-08	-1.25679	-2.66243e-10
116670271	chr7:116670271:T:C	2.16097e-08	-1.66267	-2.66243e-10
116671777	chr7:116671777:G:A	2.16584e-08	-1.66042	-2.66243e-10
116672053	chr7:116672053:G:A	2.25663e-08	-1.61935	-2.66243e-10
116672183	chr7:116672183:A:C	5.0278e-08	-1.40942e-10	-0.818245
116672813	chr7:116672813:GA:G	5.12964e-08	0.152949	-0.95114
116672932	chr7:116672932:T:C	7.89707e-09	-1.57413	-1.09519
116673083	chr7:116673083:A:G	4.32894e-08	-1.40942e-10	-0.967906
116673145	chr7:116673145:C:T	3.45232e-08	-1.40942e-10	-1.19418
116673313	chr7:116673313:G:T	8.83843e-08	-1.40942e-10	-0.254119
116673407	chr7:116673407:C:T	8.13335e-08	-1.40942e-10	-0.337256
116674083	chr7:116674083:T:C	8.50148e-08	-1.40942e-10	-0.292987
116674351	chr7:116674351:G:A	9.10611e-09	-1.44238	-1.08449
116674542	chr7:116674542:T:A	1.11842e-08	-1.19523	-1.12608
116674647	chr7:116674647:G:A	4.31708e-08	-1.40942e-10	-0.970648
116674755	chr7:116674755:T:C	3.94317e-08	-1.40942e-10	-1.06124
116674814	chr7:116674814:G:A	6.57601e-09	-1.65036	-1.20202
116674898	chr7:116674898:CT:C	2.11131e-07	-1.40942e-10	0.616666
116675121	chr7:116675121:T:C	3.36481e-08	-1.40942e-10	-1.21986
116675791	chr7:116675791:T:A	3.74942e-08	-1.40942e-10	-1.11163
116675895	chr7:116675895:C:T	3.85796e-08	-1.40942e-10	-1.08309
116676121	chr7:116676121:T:C	3.3512e-08	-1.40942e-10	-1.22391
116676809	chr7:116676809:A:T	5.41766e-08	-1.40942e-10	-0.743565
116677026	chr7:116677026:T:C	1.25346e-07	-1.40942e-10	0.0952624
116677038	chr7:116677038:C:T	1.0844e-07	-1.40942e-10	-0.049613
116677608	chr7:116677608:C:T	3.87818e-08	-1.40942e-10	-1.07786
116677823	chr7:116677823:G:A	6.65191e-09	-1.61571	-1.2252
116678688	chr7:116678688:T:C	2.30188e-08	-1.5995	-2.66243e-10
116678711	chr7:116678711:CTTGGGACCAGCA:C	7.43542e-09	-1.57143	-1.15813
116678948	chr7:116678948:A:G	7.39617e-09	-1.59145	-1.1434
116679157	chr7:116679157:C:T	7.50756e-09	-1.60236	-1.11754
116679160	chr7:116679160:C:T	1.17924e-08	-1.61602	-0.652339
116679175	chr7:116679175:C:T	2.23481e-08	-1.62907	-2.66243e-10
116679558	chr7:116679558:G:A	2.2605e-07	-1.40942e-10	0.684944
116679872	chr7:116679872:A:G	8.86224e-09	-1.67729	-0.876723
116680016	chr7:116680016:G:C	3.72333e-08	-1.40942e-10	-1.11861
116680212	chr7:116680212:T:C	3.35739e-08	-1.40942e-10	-1.22207
116680323	chr7:116680323:C:T	2.58422e-08	-1.4838	-2.66243e-10
116680351	chr7:116680351:T:A	2.54627e-08	-1.45017	-0.0484243
116680759	chr7:116680759:T:C	1.76828e-07	0.156442	0.282923
116680832	chr7:116680832:C:T	7.77326e-09	-1.46678	-1.21835
116680985	chr7:116680985:T:C	1.34841e-08	-1.15213	-0.982171
116681334	chr7:116681334:TTTTACACCATTTTCATGACTGAAATA:T	2.1273e-08	-1.67837	-2.66243e-10
116681748	chr7:116681748:A:G	1.278e-08	-1.22921	-0.958719
116682569	chr7:116682569:A:G	4.28434e-08	-1.40942e-10	-0.978262
116682737	chr7:116682737:A:C	7.63171e-09	-1.57927	-1.12423
116682999	chr7:116682999:G:T	6.71276e-09	-1.63305	-1.19876
116683028	chr7:116683028:C:T	1.08516e-07	-0.0489131	-2.66243e-10
116683090	chr7:116683090:T:G	7.4935e-09	-1.59135	-1.13042
116683259	chr7:116683259:G:C	1.08405e-07	-0.0617652	0.0118227
116683275	chr7:116683275:C:T	1.10215e-07	-0.0718143	0.0384383
116683276	chr7:116683276:G:A	5.03321e-08	-1.40942e-10	-0.81717
116683444	chr7:116683444:C:G	7.25541e-08	-1.40942e-10	-0.45148
116683490	chr7:116683490:C:T	1.10527e-07	-0.0620857	0.0315339
116683999	chr7:116683999:T:G	3.37034e-08	-1.40942e-10	-1.21822
116684447	chr7:116684447:T:C	4.32937e-08	-1.40942e-10	-0.967806
116684477	chr7:116684477:C:T	1.07911e-08	-1.40326	-0.953838
116684480	chr7:116684480:G:T	4.456e-08	-1.40942e-10	-0.938976
116684640	chr7:116684640:C:A	6.65855e-09	-1.64522	-1.19469
116684763	chr7:116684763:G:A	2.19971e-08	-1.6449	-2.66243e-10
116684849	chr7:116684849:G:A	3.34766e-08	-1.40942e-10	-1.22497
116685095	chr7:116685095:G:A	6.62221e-09	-1.65603	-1.18935
116685272	chr7:116685272:T:C	2.13147e-08	-1.67642	-2.66243e-10
116685465	chr7:116685465:G:A	6.81165e-09	-1.63804	-1.17914
116685948	chr7:116685948:C:T	5.97293e-08	-1.40942e-10	-0.645991
116686952	chr7:116686952:T:C	3.34862e-08	-1.40942e-10	-1.22468
116687376	chr7:116687376:C:G	2.35559e-08	-0.352786	-1.22365
116687387	chr7:116687387:C:G	3.46784e-08	-1.40942e-10	-1.1897
116687978	chr7:116687978:C:T	6.64524e-09	-1.67697	-1.16494
116688509	chr7:116688509:G:A	3.3416e-08	-1.40942e-10	-1.22678
116688600	chr7:116688600:G:T	3.45755e-08	-1.40942e-10	-1.19267
116689347	chr7:116689347:G:T	1.13287e-07	0.498155	-0.504045
116689811	chr7:116689811:C:T	7.24959e-08	-0.452284	-2.66243e-10
116689929	chr7:116689929:C:T	5.19476e-08	-0.39697	-0.388608
116689965	chr7:116689965:G:A	6.43471e-09	-1.6761	-1.19801
116690978	chr7:116690978:C:T	2.43082e-08	-1.545	-2.66243e-10
116691047	chr7:116691047:C:A	1.32584e-07	0.627301	-0.475899
116691316	chr7:116691316:C:T	2.44555e-08	-0.318086	-1.22087
116691475	chr7:116691475:A:T	2.24901e-08	-1.62274	-2.66243e-10
116691835	chr7:116691835:C:G	7.21425e-09	-1.64885	-1.11091
116691975	chr7:116691975:G:A	3.98918e-08	-1.04964	-2.66243e-10
116692143	chr7:116692143:A:G	1.33615e-07	0.528845	-0.369694
116692270	chr7:116692270:T:A	1.07771e-07	0.551189	-0.606997
116692485	chr7:116692485:C:G	1.041e-08	-1.65141	-0.74164
116692739	chr7:116692739:C:G	7.20348e-09	-1.67415	-1.0871
116693333	chr7:116693333:G:A	6.77055e-09	-1.6716	-1.15163
116693565	chr7:116693565:C:G	3.79883e-08	-1.09854	-2.66243e-10
116693655	chr7:116693655:A:G	3.52002e-08	-0.0279517	-1.14681
116693990	chr7:116693990:G:T	1.14079e-07	0.595765	-0.594683
116694004	chr7:116694004:G:A	1.16378e-07	0.624863	-0.603832
116694085	chr7:116694085:G:A	3.3884e-08	-1.40942e-10	-1.21287
116694690	chr7:116694690:T:C	4.19084e-08	-1.40942e-10	-1.00033
116695055	chr7:116695055:G:A	3.365e-08	-1.40942e-10	-1.2198
116695308	chr7:116695308:C:A	3.35838e-08	-1.30744	0.0856726
116695594	chr7:116695594:C:T	1.0616e-07	0.52601	-0.596877
116695757	chr7:116695757:A:T	4.14969e-08	-0.249093	-0.761102
116695959	chr7:116695959:G:A	5.36237e-07	2.75062	-1.20185
116696050	chr7:116696050:G:A	3.35593e-08	-1.40942e-10	-1.2225
116696160	chr7:116696160:C:T	4.59906e-08	-1.40942e-10	-0.907375
116696768	chr7:116696768:G:A	4.74081e-08	-0.877021	-2.66243e-10
116696789	chr7:116696789:A:G	5.02729e-08	-1.40942e-10	-0.818347
116696826	chr7:116696826:T:C	1.22721e-07	0.643618	-0.569521
116696893	chr7:116696893:C:T	1.62997e-08	-0.765462	-1.17921
116696894	chr7:116696894:G:A	1.2728e-07	0.581557	-0.470977
116696940	chr7:116696940:C:T	4.11476e-08	-1.40942e-10	-1.01865
116697090	chr7:116697090:G:A	1.47988e-07	0.519272	-0.257952
116697298	chr7:116697298:T:G	1.4018e-07	0.663436	-0.45632
116697595	chr7:116697595:G:A	3.8944e-08	-0.56734	-0.506349
116698604	chr7:116698604:A:G	7.01057e-09	-1.65573	-1.13266
116699058	chr7:116699058:C:T	3.38753e-08	-1.40942e-10	-1.21313
116699228	chr7:116699228:G:A	1.53451e-08	-1.62581	-0.379207
116699474	chr7:116699474:C:T	3.39272e-08	-1.40942e-10	-1.2116
116699618	chr7:116699618:C:T	7.22483e-09	-1.64439	-1.1139
116700169	chr7:116700169:T:C	3.38584e-08	-1.40942e-10	-1.21363
116700208	chr7:116700208:A:G	2.45806e-08	-1.53386	-2.66243e-10
116700215	chr7:116700215:C:T	3.61896e-08	-1.40942e-10	-1.14704
116700477	chr7:116700477:A:AT	1.09722e-07	0.644989	-0.68285
116700528	chr7:116700528:A:C	1.27143e-07	0.665521	-0.556023
116701267	chr7:116701267:T:C	9.45719e-08	0.418878	-0.60533
116701329	chr7:116701329:A:G	1.15169e-07	0.592955	-0.582368
116701434	chr7:116701434:G:A	1.04499e-07	0.604476	-0.69111
116701995	chr7:116701995:A:T	9.39946e-08	-1.40942e-10	-0.192576
116702226	chr7:116702226:G:A	5.62561e-08	-0.334038	-0.371861
116702285	chr7:116702285:G:A	3.99778e-08	-1.40942e-10	-1.04749
116702537	chr7:116702537:T:C	3.391e-08	-1.40942e-10	-1.2121
116702573	chr7:116702573:G:T	1.47145e-07	0.654875	-0.399271
116702935	chr7:116702935:CTGA:C	1.89248e-07	0.507243	-2.66243e-10
116702939	chr7:116702939:CT:C	1.89248e-07	0.507243	-2.66243e-10
116703086	chr7:116703086:G:A	7.19636e-09	-1.63623	-1.12601
116703141	chr7:116703141:T:A	3.43245e-08	-1.40942e-10	-1.19995
116703263	chr7:116703263:G:C	3.41284e-08	-1.40942e-10	-1.20568
116703284	chr7:116703284:A:C	2.63669e-08	-0.24713	-1.21658
116703378	chr7:116703378:CT:C	8.73388e-08	-1.40942e-10	-0.266018
116703459	chr7:116703459:T:C	2.17924e-08	-1.65425	-2.66243e-10
116703462	chr7:116703462:A:G	1.1381e-07	0.508987	-0.510269
116703812	chr7:116703812:T:G	7.21097e-09	-1.64723	-1.11298
116704044	chr7:116704044:T:C	1.36937e-07	0.510164	-0.326454
116704256	chr7:116704256:C:T	3.75222e-08	-0.345959	-0.764922
116704305	chr7:116704305:T:A	3.45484e-08	-1.40942e-10	-1.19345
116704490	chr7:116704490:G:A	6.90236e-08	-1.40942e-10	-0.501364
116704639	chr7:116704639:TA:T	1.39985e-07	0.694012	-0.488291
116704657	chr7:116704657:G:A	1.51372e-07	0.716088	-0.432159
116705302	chr7:116705302:TAAAC:T	3.34296e-08	-1.40942e-10	-1.22637
116705392	chr7:116705392:A:T	2.45251e-08	-1.53611	-2.66243e-10
116705722	chr7:116705722:A:C	5.1117e-08	-0.277118	-0.524579
116705742	chr7:116705742:T:C	3.63283e-08	-1.40942e-10	-1.14322
116706104	chr7:116706104:C:G	3.16707e-07	1.02216	-2.66243e-10
116706218	chr7:116706218:C:T	6.91493e-09	-1.67873	-1.1234
116707357	chr7:116707357:A:C	3.57624e-08	-1.40942e-10	-1.15891
116707791	chr7:116707791:G:A	3.36591e-08	-1.40942e-10	-1.21953
116708256	chr7:116708256:C:T	3.83197e-08	-1.40942e-10	-1.08985
116709317	chr7:116709317:A:G	3.81241e-08	-1.40942e-10	-1.09497
116709653	chr7:116709653:T:G	2.78001e-08	-1.41077	-2.66243e-10
116711078	chr7:116711078:G:A	7.06564e-09	-1.63595	-1.14462
116714471	chr7:116714471:T:A	2.06564e-08	-0.492239	-1.21555
116715242	chr7:116715242:T:C	8.33043e-07	2.28935	-0.300076
116715559	chr7:116715559:C:CCTTA	2.5592e-08	-0.592132	-0.901401
116715562	chr7:116715562:TCCA:T	2.5092e-08	-0.591567	-0.921696
116716026	chr7:116716026:G:A	5.02216e-08	-1.40942e-10	-0.819368
116716150	chr7:116716150:G:A	6.5822e-09	-1.6748	-1.17664
116717157	chr7:116717157:C:T	1.82622e-08	-0.646179	-1.1848
116717244	chr7:116717244:A:G	3.35523e-08	-1.40942e-10	-1.22271
116717314	chr7:116717314:A:G	1.65063e-06	2.54084	0.132258
116717481	chr7:116717481:T:C	3.34182e-08	-1.40942e-10	-1.22671
116717705	chr7:116717705:C:T	7.44939e-08	-0.425096	-2.66243e-10
116718433	chr7:116718433:T:A	1.40485e-08	-1.30279	-0.790504
116720155	chr7:116720155:T:C	2.43834e-08	-1.54191	-2.66243e-10
116721401	chr7:116721401:C:T	6.70887e-09	-1.67987	-1.15251
116724666	chr7:116724666:A:T	2.27826e-08	-1.60982	-2.66243e-10
116724769	chr7:116724769:CA:C	1.78977e-08	-0.669003	-1.18214
116726437	chr7:116726437:G:A	3.66622e-08	-1.40942e-10	-1.13407
116727273	chr7:116727273:AG:A	3.4394e-08	-1.40942e-10	-1.19793
116728336	chr7:116728336:T:C	4.34085e-08	-1.40942e-10	-0.965159
116728834	chr7:116728834:C:T	3.38136e-08	-1.40942e-10	-1.21495
116730041	chr7:116730041:A:AT	4.50457e-08	-1.40942e-10	-0.928136
116730233	chr7:116730233:G:T	2.3464e-08	-0.35702	-1.22333
116730911	chr7:116730911:G:A	4.26677e-08	-1.40942e-10	-0.982372
116730957	chr7:116730957:A:G	7.39851e-09	-1.67913	-1.05541
116731175	chr7:116731175:T:C	3.39975e-08	-1.40942e-10	-1.20952
116731347	chr7:116731347:T:C	6.6799e-09	-1.68032	-1.15639
116731421	chr7:116731421:T:C	7.1504e-09	-1.679	-1.08964
116732135	chr7:116732135:G:C	3.34139e-08	-1.40942e-10	-1.22684
116733133	chr7:116733133:C:T	3.35529e-08	-1.40942e-10	-1.22269
116734046	chr7:116734046:C:G	7.79173e-08	-0.380166	-2.66243e-10
116734116	chr7:116734116:G:A	2.54765e-08	-1.62769	0.129632
116734198	chr7:116734198:A:T	3.56471e-08	-1.40942e-10	-1.16215
116734692	chr7:116734692:G:A	2.23719e-08	-1.62801	-2.66243e-10
116734748	chr7:116734748:G:A	7.58735e-08	-0.406746	-2.66243e-10
116734974	chr7:116734974:C:T	6.93505e-08	-1.40942e-10	-0.49664
116735075	chr7:116735075:G:T	9.316e-08	-1.40942e-10	-0.201494
116736753	chr7:116736753:C:T	6.23127e-09	-1.68019	-1.22604
116737456	chr7:116737456:A:G	8.63344e-08	-1.40942e-10	-0.277585
116737744	chr7:116737744:CAT:C	7.20678e-06	5.07927	-0.932309
116737982	chr7:116737982:T:C	3.48343e-08	-1.40942e-10	-1.18521
116738172	chr7:116738172:GT:G	3.87024e-08	-1.40942e-10	-1.07991
116738499	chr7:116738499:C:A	4.9524e-08	-1.40942e-10	-0.833355
116738608	chr7:116738608:CATT:C	3.39515e-08	-1.21088	-2.66243e-10
116738887	chr7:116738887:G:A	5.37266e-08	-0.751906	-2.66243e-10
116739040	chr7:116739040:C:T	1.53707e-07	0.726212	-0.426977
116739690	chr7:116739690:C:T	3.4832e-08	-1.40942e-10	-1.18528
116741050	chr7:116741050:A:G	4.17793e-08	-1.40942e-10	-1.00341
116741697	chr7:116741697:A:T	4.25805e-08	-1.40942e-10	-0.984417
116741980	chr7:116741980:T:A	6.23851e-09	-1.68031	-1.22476
116742204	chr7:116742204:C:T	3.41706e-08	-1.20445	-2.66243e-10
116742592	chr7:116742592:C:T	4.1664e-08	-1.40942e-10	-1.00617
116742815	chr7:116742815:A:G	7.68399e-09	-1.67972	-1.01696
116743191	chr7:116743191:A:G	7.54598e-09	-1.67994	-1.03486
116743789	chr7:116743789:T:C	7.52566e-09	-1.67966	-1.03783
116743944	chr7:116743944:G:A	7.43226e-09	-1.67982	-1.05017
116744220	chr7:116744220:T:G	8.11417e-09	-1.67757	-0.964628
116746758	chr7:116746758:T:A	2.71436e-08	-1.43467	-2.66243e-10
116747279	chr7:116747279:T:C	2.38506e-08	-1.564	-2.66243e-10
116747358	chr7:116747358:TG:T	3.59998e-08	-1.1523	-2.66243e-10
116747750	chr7:116747750:T:A	5.14503e-08	-1.40942e-10	-0.795197
116747752	chr7:116747752:AACTCGGCTCTGG:A	5.12336e-08	-1.40942e-10	-0.799418
116747967	chr7:116747967:C:T	1.2177e-07	0.634942	-0.568621
116748016	chr7:116748016:C:T	3.4692e-08	-1.40942e-10	-1.1893
116748200	chr7:116748200:C:T	4.36585e-08	-1.40942e-10	-0.959416
116748864	chr7:116748864:A:G	2.18437e-08	-1.6519	-2.66243e-10
116749009	chr7:116749009:C:T	4.27706e-08	-1.40942e-10	-0.979962
116749469	chr7:116749469:A:G	3.90658e-08	-1.40942e-10	-1.07057
116750445	chr7:116750445:AG:A	3.57315e-08	-1.40942e-10	-1.15978
116750800	chr7:116750800:G:A	7.99723e-09	-1.67102	-0.985699
116751170	chr7:116751170:C:T	3.43041e-08	-1.40942e-10	-1.20055
116752071	chr7:116752071:A:G	1.00505e-07	-0.125605	-2.66243e-10
116752135	chr7:116752135:C:T	4.88566e-08	-1.40942e-10	-0.846924
116752191	chr7:116752191:G:A	4.33514e-08	-1.40942e-10	-0.966474
116752457	chr7:116752457:C:T	9.17616e-08	-0.21662	-2.66243e-10
116753153	chr7:116753153:G:A	2.70945e-08	-0.544371	-0.892112
116753173	chr7:116753173:G:C	3.93093e-08	-1.40942e-10	-1.06435
116753264	chr7:116753264:T:C	8.61122e-09	-1.67998	-0.90277
116753342	chr7:116753342:T:C	2.16504e-08	-1.66079	-2.66243e-10
116753516	chr7:116753516:TA:T	3.85731e-08	-1.40942e-10	-1.08326
116754062	chr7:116754062:G:A	4.57476e-08	-1.40942e-10	-0.912674
116754139	chr7:116754139:G:A	4.10965e-08	-1.40942e-10	-1.01989
116754728	chr7:116754728:G:A	3.51569e-08	-1.40942e-10	-1.17599
116755203	chr7:116755203:C:T	2.14358e-08	-1.67075	-2.66243e-10
116756294	chr7:116756294:ATAAT:A	5.09183e-08	-1.40942e-10	-0.80559
116756299	chr7:116756299:A:C	5.09392e-08	-1.40942e-10	-0.805181
116757059	chr7:116757059:T:C	3.5232e-08	-1.40942e-10	-1.17386
116757518	chr7:116757518:A:G	6.22399e-06	4.89249	-0.892136
116758709	chr7:116758709:C:T	6.28643e-09	-1.67818	-1.21924
116759077	chr7:116759077:G:A	1.14465e-08	-1.59147	-0.706663
116759887	chr7:116759887:C:T	3.36123e-08	-1.40942e-10	-1.22092
116759967	chr7:116759967:A:T	8.18772e-09	-1.5451	-1.08808
116760080	chr7:116760080:G:A	2.8011e-08	-1.40322	-2.66243e-10
116760982	chr7:116760982:G:T	4.20147e-08	-1.40942e-10	-0.997793
116761375	chr7:116761375:G:A	3.4605e-08	-1.40942e-10	-1.19181
116761615	chr7:116761615:G:T	4.79558e-08	-1.40942e-10	-0.865534
116761920	chr7:116761920:T:C	3.9212e-08	-1.40942e-10	-1.06683
116762039	chr7:116762039:T:A	1.44795e-07	-1.40942e-10	0.239505
116762069	chr7:116762069:A:C	7.58979e-08	-1.40942e-10	-0.406425
116762292	chr7:116762292:G:A	2.36401e-08	-1.57287	-2.66243e-10
116762679	chr7:116762679:A:G	6.32665e-09	-1.67986	-1.21118
116764592	chr7:116764592:A:G	3.99101e-08	-1.40942e-10	-1.04919
116765018	chr7:116765018:A:G	6.27817e-09	-1.67293	-1.2258
116765054	chr7:116765054:CTTTG:C	3.66696e-08	-1.40942e-10	-1.13387
116765333	chr7:116765333:T:C	1.49408e-07	0.675413	-0.404543
116767222	chr7:116767222:C:T	2.94502e-08	-1.35311	-2.66243e-10
116767829	chr7:116767829:T:C	3.51692e-08	-1.40942e-10	-1.17564
116768623	chr7:116768623:C:T	4.96169e-08	-0.831482	-2.66243e-10
116768760	chr7:116768760:A:G	3.94738e-08	-1.40942e-10	-1.06018
116769896	chr7:116769896:T:C	2.58454e-08	-1.48368	-2.66243e-10
116770067	chr7:116770067:A:G	3.62268e-08	-1.40942e-10	-1.14601
116770076	chr7:116770076:G:A	2.26717e-08	-1.6147	-2.66243e-10
116770487	chr7:116770487:C:T	4.34756e-08	-1.40942e-10	-0.963614
116771106	chr7:116771106:C:T	3.99759e-08	-1.40942e-10	-1.04754
116771387	chr7:116771387:T:C	4.55647e-08	-0.916681	-2.66243e-10
116771724	chr7:116771724:G:A	4.52913e-08	-1.40942e-10	-0.922697
116771764	chr7:116771764:C:T	1.49929e-07	0.274348	-2.66243e-10
116771794	chr7:116771794:C:CCT	4.37933e-08	-1.40942e-10	-0.956332
116771936	chr7:116771936:C:T	1.53293e-07	0.296535	-2.66243e-10
116775956	chr7:116775956:G:T	3.92672e-07	1.50988	-0.272723
116776026	chr7:116776026:G:T	7.24094e-08	-1.40942e-10	-0.453478
116776369	chr7:116776369:G:A	1.7456e-07	0.426454	-2.66243e-10
116776896	chr7:116776896:A:G	3.51728e-08	-1.40942e-10	-1.17554
116777156	chr7:116777156:T:C	5.24589e-08	-1.40942e-10	-0.775784
116777794	chr7:116777794:G:C	1.34796e-08	-1.68027	-0.454369
116779208	chr7:116779208:T:C	4.15047e-08	-1.40942e-10	-1.01001
116779576	chr7:116779576:C:T	4.55592e-08	-1.40942e-10	-0.9168
116780504	chr7:116780504:C:A	3.80229e-06	4.30317	-0.795622
116780520	chr7:116780520:TG:T	3.52767e-08	-1.40942e-10	-1.17259
116781140	chr7:116781140:C:T	2.2954e-08	-1.60232	-2.66243e-10
116781771	chr7:116781771:T:A	3.71553e-08	-1.40942e-10	-1.12071
116781825	chr7:116781825:G:A	7.44873e-08	-1.40942e-10	-0.425185
116782160	chr7:116782160:C:T	5.66284e-08	-1.40942e-10	-0.699303
116782563	chr7:116782563:T:C	3.35196e-08	-1.40942e-10	-1.22368
116784645	chr7:116784645:C:A	4.26457e-08	-1.40942e-10	-0.982887
116784877	chr7:116784877:C:G	5.78383e-08	-1.40942e-10	-0.678163
116784884	chr7:116784884:C:A	2.12864e-08	-1.67774	-2.66243e-10
116785113	chr7:116785113:C:T	1.42457e-07	-1.40942e-10	0.22323
116785439	chr7:116785439:G:A	3.85063e-07	1.44717	-0.229573
116785574	chr7:116785574:CA:C	9.30327e-08	-0.202862	-2.66243e-10
116785601	chr7:116785601:A:G	3.51276e-08	-1.40942e-10	-1.17683
116785872	chr7:116785872:G:A	5.82047e-08	-0.671847	-2.66243e-10
116785907	chr7:116785907:C:A	8.01394e-08	-1.40942e-10	-0.352046
116786170	chr7:116786170:C:T	8.05957e-08	-1.40942e-10	-0.346368
116786965	chr7:116786965:A:G	4.50889e-06	4.67105	-0.993056
116787431	chr7:116787431:CAGTTCTGGAGGCCAGGA:C	2.42341e-08	-1.54805	-2.66243e-10
116790211	chr7:116790211:A:G	1.89232e-06	3.51157	-0.701825
116790308	chr7:116790308:T:C	1.8661e-07	1.09877	-0.605563
116790646	chr7:116790646:T:C	7.12036e-09	-1.67767	-1.09518
116790647	chr7:116790647:C:A	7.12696e-09	-1.67747	-1.09446
116791894	chr7:116791894:T:G	1.77368e-06	3.74793	-1.00293
116791952	chr7:116791952:T:C	2.13469e-08	-1.6749	-2.66243e-10
116792735	chr7:116792735:A:G	3.6242e-08	-1.40942e-10	-1.1456
116793473	chr7:116793473:T:C	3.76839e-07	1.19601	-2.66243e-10
116793927	chr7:116793927:A:C	1.25532e-07	-1.40942e-10	0.0967448
116794248	chr7:116794248:A:C	3.38362e-08	-1.21428	-2.66243e-10
116794284	chr7:116794284:G:A	3.04932e-07	1.42278	-0.438502
116794739	chr7:116794739:C:A	2.15098e-07	1.05007	-0.414789
116795069	chr7:116795069:A:G	1.26938e-06	3.27983	-0.869355
116795714	chr7:116795714:C:T	2.35781e-07	1.11507	-0.38798
116796043	chr7:116796043:G:A	2.13221e-07	1.26492	-0.638408
116796340	chr7:116796340:C:A	4.32023e-08	-1.40942e-10	-0.969919
116796808	chr7:116796808:G:A	6.32155e-09	-1.67909	-1.21276
116797344	chr7:116797344:G:A	4.48528e-08	-1.40942e-10	-0.932428
116797450	chr7:116797450:A:G	2.44682e-07	1.24793	-0.483789
116797552	chr7:116797552:G:A	8.33547e-09	-1.67582	-0.939477
116798364	chr7:116798364:G:A	2.51025e-07	1.31853	-0.528786
116798457	chr7:116798457:G:T	8.47643e-09	-1.67663	-0.921889
116798600	chr7:116798600:T:C	2.34503e-07	1.28627	-0.564611
116799125	chr7:116799125:G:A	2.2259e-08	-1.63307	-2.66243e-10
116799955	chr7:116799955:C:T	3.34233e-08	-1.40942e-10	-1.22656
116801535	chr7:116801535:A:G	2.43039e-07	1.32929	-0.571884
116802055	chr7:116802055:C:T	4.91886e-08	-0.840151	-2.66243e-10
116802056	chr7:116802056:G:A	2.66936e-08	-1.45139	-2.66243e-10
116802233	chr7:116802233:C:T	2.80433e-07	1.38843	-0.48791
116803020	chr7:116803020:A:T	2.32206e-07	1.33017	-0.618361
116803519	chr7:116803519:A:T	2.92674e-07	1.47889	-0.535639
116803816	chr7:116803816:T:G	4.01823e-08	-0.035239	-1.00715
116804016	chr7:116804016:T:C	3.08046e-07	1.61396	-0.619524
116804373	chr7:116804373:G:A	3.76841e-08	-1.40942e-10	-1.10657
116804674	chr7:116804674:T:C	4.45964e-08	-0.93816	-2.66243e-10
116804898	chr7:116804898:A:G	3.49907e-08	-1.40942e-10	-1.18073
116805037	chr7:116805037:G:A	1.7616e-07	1.06794	-0.632363
116805105	chr7:116805105:T:G	3.4152e-08	-1.20499	-2.66243e-10
116805662	chr7:116805662:T:C	4.74675e-08	-1.40942e-10	-0.875768
116805773	chr7:116805773:A:G	6.96036e-08	-1.40942e-10	-0.492996
116806519	chr7:116806519:T:G	9.50971e-07	2.56668	-0.445011
116807554	chr7:116807554:C:T	1.81154e-08	-1.19707	-0.641987
116807644	chr7:116807644:A:G	3.34284e-08	-1.40942e-10	-1.22641
116807722	chr7:116807722:C:T	2.1209e-08	-1.23813	-0.443255
116807757	chr7:116807757:G:A	8.59791e-09	-1.41925	-1.16504
116807803	chr7:116807803:T:C	3.84387e-08	-1.08675	-2.66243e-10
116808673	chr7:116808673:A:G	2.1629e-08	-1.66178	-2.66243e-10
116808749	chr7:116808749:C:T	1.40911e-06	3.66182	-1.14692
116808996	chr7:116808996:T:C	1.35841e-06	3.63259	-1.15433
116809116	chr7:116809116:G:A	3.77601e-08	-1.40942e-10	-1.10456
116809142	chr7:116809142:G:A	3.68284e-08	-1.40942e-10	-1.12954
116809721	chr7:116809721:C:T	2.1811e-08	-1.6534	-2.66243e-10
116810381	chr7:116810381:G:A	5.86401e-08	-1.40942e-10	-0.664394
116810801	chr7:116810801:A:G	1.63034e-06	3.84175	-1.18102
116810961	chr7:116810961:T:A	3.51991e-08	-1.40942e-10	-1.17479
116811861	chr7:116811861:A:G	2.12769e-08	-1.67819	-2.66243e-10
116812153	chr7:116812153:T:A	1.92294e-06	3.97072	-1.14493
116812938	chr7:116812938:A:G	2.20089e-08	-1.64436	-2.66243e-10
116813431	chr7:116813431:T:C	3.61302e-08	-1.40942e-10	-1.14868
116814791	chr7:116814791:T:C	1.97632e-07	-1.40942e-10	0.550591
116814852	chr7:116814852:A:G	3.88925e-08	-1.40942e-10	-1.07501
116815037	chr7:116815037:A:T	7.85791e-08	-1.40942e-10	-0.371707
116815422	chr7:116815422:C:A	3.01427e-08	-1.32987	-2.66243e-10
116815863	chr7:116815863:T:A	2.5426e-08	-1.50004	-2.66243e-10
116815937	chr7:116815937:T:G	6.06749e-08	-1.40942e-10	-0.630283
116815964	chr7:116815964:G:A	1.9106e-06	4.03728	-1.21792
116816069	chr7:116816069:A:G	1.96341e-06	4.06125	-1.21463
116816085	chr7:116816085:T:G	6.43645e-09	-1.67503	-1.19881
116816172	chr7:116816172:G:A	9.63598e-08	-1.40942e-10	-0.167725
116816377	chr7:116816377:T:C	8.94139e-08	-1.40942e-10	-0.242537
116816412	chr7:116816412:A:G	1.06567e-08	-1.46662	-0.903004
116817188	chr7:116817188:C:T	1.33478e-06	3.68561	-1.2249
116817650	chr7:116817650:G:A	2.12318e-08	-1.68031	-2.66243e-10
116817992	chr7:116817992:C:A	1.96833e-06	4.07001	-1.22088
116818060	chr7:116818060:G:C	4.54184e-08	-1.40942e-10	-0.919896
116818068	chr7:116818068:T:C	2.31838e-06	4.23064	-1.21783
116818125	chr7:116818125:G:A	4.92979e-08	-1.40942e-10	-0.837932
116818270	chr7:116818270:G:C	1.92122e-06	4.03708	-1.21218
116818342	chr7:116818342:A:G	1.04089e-08	-1.4748	-0.918346
116818595	chr7:116818595:A:G	7.08716e-09	-1.67175	-1.10578
116819083	chr7:116819083:T:C	1.89351e-06	4.01036	-1.19998
116819226	chr7:116819226:T:C	2.16509e-06	4.15671	-1.21231
116819265	chr7:116819265:T:C	2.57546e-06	4.20434	-1.08637
116819332	chr7:116819332:A:G	1.0622e-07	-0.0703036	-2.66243e-10
116819476	chr7:116819476:G:A	8.73194e-08	-1.40942e-10	-0.266241
116819680	chr7:116819680:C:T	1.25625e-07	-1.40942e-10	0.0974853
116819877	chr7:116819877:C:A	6.94441e-06	4.24802	-0.138145
116820206	chr7:116820206:C:T	8.41812e-08	-1.40942e-10	-0.302842
116820882	chr7:116820882:C:A	8.7185e-08	-1.40942e-10	-0.267781
116821344	chr7:116821344:T:C	3.37845e-08	-1.40942e-10	-1.21581
116822068	chr7:116822068:T:C	7.91608e-08	-1.40942e-10	-0.364333
116822362	chr7:116822362:T:C	2.25391e-06	4.20456	-1.21995
116822466	chr7:116822466:G:A	3.34259e-08	-1.40942e-10	-1.22648
116823822	chr7:116823822:A:G	3.5007e-08	-1.40942e-10	-1.18027
116824446	chr7:116824446:C:A	3.74794e-08	-1.40942e-10	-1.11202
116824617	chr7:116824617:T:C	2.26364e-06	4.20792	-1.219
116824634	chr7:116824634:T:A	4.11615e-08	-1.40942e-10	-1.01831
116825085	chr7:116825085:A:G	5.28556e-06	4.06501	-0.228092
116825868	chr7:116825868:G:A	1.46796e-07	-1.40942e-10	0.253229
116826029	chr7:116826029:T:C	9.0563e-09	-1.40187	-1.13048
116826510	chr7:116826510:T:C	2.24309e-06	4.20028	-1.22048
116826580	chr7:116826580:C:T	8.43557e-08	-0.30077	-2.66243e-10
116827530	chr7:116827530:C:T	5.86692e-08	-1.40942e-10	-0.663899
116828647	chr7:116828647:G:A	2.42811e-08	-1.54612	-2.66243e-10
116828860	chr7:116828860:G:A	1.25374e-08	-1.51353	-0.693563
116829244	chr7:116829244:T:A	3.66256e-08	-1.40942e-10	-1.13507
116829266	chr7:116829266:T:C	7.81065e-09	-1.52548	-1.15485
116829463	chr7:116829463:C:G	3.45594e-08	-1.40942e-10	-1.19314
116829856	chr7:116829856:G:A	8.35608e-09	-1.43023	-1.18259
116830426	chr7:116830426:G:GA	3.88903e-08	-1.40942e-10	-1.07507
116830473	chr7:116830473:A:G	3.55872e-08	-1.40942e-10	-1.16383
116830570	chr7:116830570:C:T	1.13669e-07	-1.40942e-10	-0.00252298
116830684	chr7:116830684:G:A	2.02552e-06	4.06174	-1.18397
116831068	chr7:116831068:C:T	8.15541e-09	-1.41114	-1.22599
116831098	chr7:116831098:C:T	9.94416e-08	-1.40942e-10	-0.136242
116831173	chr7:116831173:C:T	1.59354e-06	3.75241	-1.11451
116832063	chr7:116832063:G:A	7.87363e-08	-1.40942e-10	-0.36971
116832478	chr7:116832478:C:T	7.37051e-06	5.11377	-0.944336
116833609	chr7:116833609:A:G	3.53274e-08	-1.40942e-10	-1.17115
116833886	chr7:116833886:C:T	7.59271e-09	-1.55203	-1.15659
116834161	chr7:116834161:G:T	7.8246e-09	-1.55797	-1.12058
116834227	chr7:116834227:G:A	3.37989e-08	-1.40942e-10	-1.21538
116834234	chr7:116834234:T:C	4.15731e-08	-1.40942e-10	-1.00836
116834903	chr7:116834903:C:T	7.72946e-09	-1.5547	-1.13607
116835129	chr7:116835129:A:G	5.59062e-08	-1.40942e-10	-0.712139
116835165	chr7:116835165:G:A	7.82209e-09	-1.53581	-1.14306
116835203	chr7:116835203:A:G	8.00662e-09	-1.52169	-1.13386
116835258	chr7:116835258:T:C	1.82696e-05	5.34381	-0.266629
116835392	chr7:116835392:G:A	3.49445e-08	-1.40942e-10	-1.18205
116835568	chr7:116835568:C:T	6.06904e-06	4.95705	-0.981906
116835673	chr7:116835673:T:A	7.69832e-09	-1.55176	-1.14306
116836561	chr7:116836561:G:A	1.19005e-08	-1.66985	-0.58938
116836639	chr7:116836639:A:T	4.82595e-08	-1.40942e-10	-0.859221
116837478	chr7:116837478:G:T	3.17044e-08	-1.27936	-2.66243e-10
116837574	chr7:116837574:A:G	8.35077e-09	-1.51832	-1.09514
116837884	chr7:116837884:G:A	3.40445e-08	-1.40942e-10	-1.20815
116838595	chr7:116838595:G:A	7.34333e-06	5.16099	-0.995251
116838748	chr7:116838748:C:G	8.63895e-09	-1.45301	-1.12652
116839079	chr7:116839079:A:T	5.59921e-06	4.09207	-0.197502
116839288	chr7:116839288:T:G	2.36868e-08	-1.5709	-2.66243e-10
116839720	chr7:116839720:A:G	8.2542e-09	-1.41382	-1.21127
116840379	chr7:116840379:C:T	4.02701e-05	5.4727	0.394848
116840925	chr7:116840925:C:T	3.60615e-08	-1.40942e-10	-1.15059
116840980	chr7:116840980:G:A	8.24535e-09	-1.40934	-1.21683
116841491	chr7:116841491:G:A	2.00923e-06	2.86969	-2.66243e-10
116841511	chr7:116841511:GA:G	8.27737e-09	-1.40901	-1.21327
116841549	chr7:116841549:G:A	8.1447e-09	-1.42144	-1.21701
116841594	chr7:116841594:A:G	3.64022e-08	-1.40942e-10	-1.14118
116842165	chr7:116842165:A:G	2.78619e-05	5.40179	0.0974143
116842669	chr7:116842669:C:T	7.95854e-09	-1.43878	-1.22278
116842809	chr7:116842809:C:A	3.43204e-08	-1.40942e-10	-1.20007
116843157	chr7:116843157:A:T	9.801e-06	4.18641	0.268015
116843318	chr7:116843318:G:C	3.52568e-08	-1.40942e-10	-1.17316
116844060	chr7:116844060:G:A	8.42143e-08	-1.40942e-10	-0.302448
116844222	chr7:116844222:G:A	8.18144e-09	-1.40939	-1.22456
116844383	chr7:116844383:A:G	9.31676e-09	-1.50803	-0.995965
116845508	chr7:116845508:G:A	3.43483e-08	-1.40942e-10	-1.19926
116845846	chr7:116845846:T:G	8.79555e-08	-1.40942e-10	-0.258983
116845966	chr7:116845966:C:A	2.17902e-05	5.33778	-0.0843752
116846329	chr7:116846329:T:C	4.14286e-08	-1.40942e-10	-1.01184
116846384	chr7:116846384:A:T	9.59593e-09	-1.47695	-0.997522
116846417	chr7:116846417:A:G	9.41221e-09	-1.49955	-0.99426
116847032	chr7:116847032:C:CA	5.85946e-06	4.97023	-1.03023
116847657	chr7:116847657:G:A	9.62909e-09	-1.51384	-0.957184
116847816	chr7:116847816:G:T	9.12325e-09	-1.52619	-0.998801
116848488	chr7:116848488:G:GT	3.58449e-08	-1.40942e-10	-1.15661
116849269	chr7:116849269:G:A	2.13383e-08	-1.67531	-2.66243e-10
116849884	chr7:116849884:G:A	1.1341e-08	-1.18198	-1.12541
116849918	chr7:116849918:T:C	9.71423e-09	-1.48719	-0.975029
116850130	chr7:116850130:G:A	3.52568e-08	-1.40942e-10	-1.17316
116850542	chr7:116850542:C:T	8.29492e-09	-1.39846	-1.22171
116850688	chr7:116850688:T:A	1.11377e-08	-1.20085	-1.12464
116850862	chr7:116850862:G:C	1.13033e-08	-1.18926	-1.12147
116850958	chr7:116850958:G:T	9.32304e-09	-1.50913	-0.994195
116851108	chr7:116851108:T:C	3.38448e-08	-1.40942e-10	-1.21403
116851390	chr7:116851390:CAAG:C	2.37664e-08	-1.56754	-2.66243e-10
116851937	chr7:116851937:T:C	1.11364e-08	-1.19909	-1.1265
116852195	chr7:116852195:TTTCTCCTCTAA:T	1.18016e-08	-1.6803	-0.587283
116852221	chr7:116852221:G:A	1.63938e-05	5.55637	-0.587523
116852314	chr7:116852314:G:A	8.75415e-09	-1.34576	-1.22053
116852729	chr7:116852729:A:G	8.43265e-09	-1.38097	-1.22274
116854180	chr7:116854180:G:T	9.0054e-08	-1.40942e-10	-0.235404
116854269	chr7:116854269:T:A	1.90353e-05	5.21753	-0.0992951
116854391	chr7:116854391:C:T	7.02744e-06	4.59067	-0.468911
116855516	chr7:116855516:A:G	3.47684e-08	-1.40942e-10	-1.18711
116855922	chr7:116855922:G:C	9.32061e-08	-1.40942e-10	-0.201
116856494	chr7:116856494:A:G	1.75788e-06	3.92596	-1.18991
116856705	chr7:116856705:G:A	3.48283e-08	-1.40942e-10	-1.18538
116857301	chr7:116857301:C:G	9.72034e-09	-1.47009	-0.991501
116857493	chr7:116857493:C:T	1.61124e-06	3.8431	-1.19415
116857510	chr7:116857510:A:G	3.50131e-08	-1.40942e-10	-1.18009
116857877	chr7:116857877:A:G	8.41915e-09	-1.38207	-1.22323
116858070	chr7:116858070:C:T	9.56968e-09	-1.48398	-0.99323
116858272	chr7:116858272:A:G	3.53548e-08	-1.40942e-10	-1.17038
116858808	chr7:116858808:A:G	9.74167e-09	-1.45757	-1.00183
116858855	chr7:116858855:C:T	5.14372e-08	-1.40942e-10	-0.795452
116858917	chr7:116858917:G:A	7.59462e-06	5.21112	-1.01173
116858930	chr7:116858930:C:A	5.02976e-08	-1.40942e-10	-0.817856
116859024	chr7:116859024:G:A	9.20417e-08	-1.40942e-10	-0.213571
116859079	chr7:116859079:A:G	4.13553e-08	-1.01361	-2.66243e-10
116859151	chr7:116859151:G:A	5.29994e-08	-1.40942e-10	-0.765533
116859187	chr7:116859187:A:G	2.49454e-08	-1.51912	-2.66243e-10
116859357	chr7:116859357:G:A	3.64165e-08	-1.40942e-10	-1.14079
116859385	chr7:116859385:C:T	8.29501e-06	4.63891	-0.351315
116859976	chr7:116859976:G:A	2.4496e-08	-1.5373	-2.66243e-10
116860665	chr7:116860665:G:A	8.59752e-09	-1.56863	-1.01571
116861019	chr7:116861019:T:A	3.34186e-08	-1.40942e-10	-1.2267
116861515	chr7:116861515:G:A	5.40226e-08	-1.40942e-10	-0.746411
116861840	chr7:116861840:C:T	4.06378e-08	-1.40942e-10	-1.03112
116862688	chr7:116862688:G:A	6.44508e-08	-1.40942e-10	-0.569912
116862767	chr7:116862767:C:T	3.3466e-08	-1.40942e-10	-1.22528
116863167	chr7:116863167:C:T	2.16369e-07	-1.40942e-10	0.641171
116863798	chr7:116863798:T:G	5.22756e-08	-1.40942e-10	-0.779284
116864710	chr7:116864710:T:C	2.42576e-08	-1.54708	-2.66243e-10
116864775	chr7:116864775:G:C	0.00532433	10.7902	-0.0382492
116865327	chr7:116865327:T:A	8.37298e-09	-1.58077	-1.03003
116865441	chr7:116865441:C:G	3.63606e-08	-1.40942e-10	-1.14233
116865456	chr7:116865456:G:A	3.63563e-08	-1.40942e-10	-1.14244
116865647	chr7:116865647:G:A	3.34789e-08	-1.40942e-10	-1.2249
116866300	chr7:116866300:T:C	5.14631e-08	-1.40942e-10	-0.794949
116866306	chr7:116866306:G:C	4.2865e-08	-0.977758	-2.66243e-10
116866386	chr7:116866386:T:A	4.10489e-08	-1.40942e-10	-1.02105
116866908	chr7:116866908:A:G	1.01017e-08	-1.61326	-0.809851
116868329	chr7:116868329:T:C	5.33703e-08	-1.40942e-10	-0.75856
116868559	chr7:116868559:C:G	7.91731e-09	-1.57325	-1.09351
116868743	chr7:116868743:A:T	5.62846e-08	-0.895581	0.190189
116868794	chr7:116868794:T:A	1.40562e-07	-1.40942e-10	0.209839
116869081	chr7:116869081:A:G	3.34684e-08	-1.40942e-10	-1.22521
116871452	chr7:116871452:T:C	3.85425e-08	-1.40942e-10	-1.08405
116872215	chr7:116872215:T:C	0.039338	11.0196	1.73229
116873182	chr7:116873182:G:A	4.63049e-08	-1.52015	0.619581
116874350	chr7:116874350:C:T	5.28315e-08	-1.40942e-10	-0.768706
116875635	chr7:116875635:C:A	4.25164e-08	-1.40942e-10	-0.985924
116875727	chr7:116875727:A:T	0.0704711	10.473	2.86186
116875921	chr7:116875921:A:G	4.92336e-08	-1.40942e-10	-0.839237
116876466	chr7:116876466:C:G	2.15283e-08	-1.66645	-2.66243e-10
116876789	chr7:116876789:A:G	2.36204e-08	-1.5737	-2.66243e-10
116876871	chr7:116876871:G:A	9.60239e-09	-1.5558	-0.918001
116878310	chr7:116878310:G:A	5.38265e-08	-1.40942e-10	-0.750048
116878553	chr7:116878553:C:G	4.04917e-08	-1.40942e-10	-1.03472
116878935	chr7:116878935:G:A	3.60273e-08	-1.40942e-10	-1.15154
116879261	chr7:116879261:T:G	1.80478e-07	-1.40942e-10	0.459797
116879630	chr7:116879630:G:A	2.5629e-08	-1.49209	-2.66243e-10
116880227	chr7:116880227:GT:G	3.72636e-08	-1.40942e-10	-1.1178
116880322	chr7:116880322:T:G	0.00219884	10.0913	-0.223622
116880588	chr7:116880588:T:G	8.72444e-09	-1.57965	-0.990038
116880952	chr7:116880952:G:A	3.34235e-08	-1.40942e-10	-1.22655
116881550	chr7:116881550:T:C	3.24888e-08	-1.25492	-2.66243e-10
116881611	chr7:116881611:T:C	1.21611e-07	0.065018	-2.66243e-10
116882261	chr7:116882261:T:A	0.107392	11.7	2.0562
116882313	chr7:116882313:T:C	2.61153e-08	-1.47329	-2.66243e-10
116882353	chr7:116882353:A:T	0.0586052	11.2312	1.91934
116882699	chr7:116882699:A:G	3.44069e-08	-1.40942e-10	-1.19756
116883490	chr7:116883490:C:G	0.055216	11.2183	1.8726
116884069	chr7:116884069:A:G	4.5152e-08	-1.40942e-10	-0.925779
116884365	chr7:116884365:ACT:A	0.039242	11.1124	1.63705
116884450	chr7:116884450:A:T	3.34157e-08	-1.40942e-10	-1.22679
116885447	chr7:116885447:C:T	8.70983e-09	-1.58554	-0.985824
116885893	chr7:116885893:G:A	5.84385e-08	-1.40942e-10	-0.667839
116886141	chr7:116886141:A:G	7.54138e-08	-0.412823	-2.66243e-10
116886479	chr7:116886479:A:G	4.11972e-08	-1.40942e-10	-1.01744
116886774	chr7:116886774:A:G	7.05436e-09	-1.56465	-1.21752
116887063	chr7:116887063:T:C	4.11696e-08	-1.40942e-10	-1.01811
116887639	chr7:116887639:T:A	3.6774e-08	-1.40942e-10	-1.13102
116887809	chr7:116887809:C:T	6.30006e-08	-1.40942e-10	-0.59267
116887851	chr7:116887851:G:A	6.07671e-08	-1.40942e-10	-0.628764
116888186	chr7:116888186:C:T	0.130415	11.7945	2.15588
116888509	chr7:116888509:A:G	2.80739e-05	6.49324	-0.986455
116888527	chr7:116888527:A:G	0.0305154	10.7014	1.79655
116888570	chr7:116888570:G:A	5.23887e-08	-1.40942e-10	-0.777123
116889262	chr7:116889262:A:G	5.14574e-08	-1.40942e-10	-0.795059
116890276	chr7:116890276:A:G	5.3732e-08	-1.40942e-10	-0.751805
116890809	chr7:116890809:A:G	0.0475387	11.1746	1.76666
116891370	chr7:116891370:T:C	3.34149e-08	-1.40942e-10	-1.22681
116892214	chr7:116892214:T:G	2.14366e-08	-1.67071	-2.66243e-10
116892844	chr7:116892844:T:C	3.97665e-08	-1.40942e-10	-1.05279
116893118	chr7:116893118:G:A	3.82029e-08	-1.40942e-10	-1.0929
116893150	chr7:116893150:A:G	0.0636701	11.5059	1.7275
116893265	chr7:116893265:G:A	3.99869e-08	-1.40942e-10	-1.04726
116894031	chr7:116894031:CAGTT:C	5.58115e-08	-1.40942e-10	-0.713834
116894130	chr7:116894130:G:A	2.35206e-08	-1.57794	-2.66243e-10
116894693	chr7:116894693:T:C	0.132233	11.668	2.2963
116894860	chr7:116894860:G:C	5.63894e-08	-1.40942e-10	-0.703532
116895320	chr7:116895320:G:A	3.34379e-08	-1.40942e-10	-1.22612
116895346	chr7:116895346:CA:C	6.26328e-08	-1.40942e-10	-0.598525
116895549	chr7:116895549:G:A	5.52413e-08	-1.40942e-10	-0.724103
116895551	chr7:116895551:T:C	4.77135e-08	-1.40942e-10	-0.870599
116895602	chr7:116895602:C:CA	3.43854e-08	-1.40942e-10	-1.19818
116897484	chr7:116897484:T:C	0.0655346	11.4255	1.8368
116899867	chr7:116899867:AAG:A	3.55467e-08	-1.40942e-10	-1.16497
116899881	chr7:116899881:A:G	4.23248e-08	-1.40942e-10	-0.99044
116900298	chr7:116900298:T:G	5.77684e-08	-1.40942e-10	-0.679372
116900731	chr7:116900731:A:G	5.53049e-08	-1.40942e-10	-0.722952
116900740	chr7:116900740:A:G	4.32075e-08	-1.40942e-10	-0.9698
116902408	chr7:116902408:T:C	3.82758e-08	-1.40942e-10	-1.091
116902495	chr7:116902495:T:C	4.07171e-08	-1.02916	-2.66243e-10
116902572	chr7:116902572:A:G	3.92455e-08	-1.40942e-10	-1.06598
116902807	chr7:116902807:G:A	1.14234e-05	5.78571	-1.1781
116902906	chr7:116902906:T:A	4.44366e-08	-1.40942e-10	-0.941751
116902980	chr7:116902980:T:G	3.34161e-08	-1.40942e-10	-1.22678
116903243	chr7:116903243:T:A	3.68047e-08	-1.40942e-10	-1.13019
116903660	chr7:116903660:T:C	0.0131078	9.75484	1.89807
116904869	chr7:116904869:G:A	3.95346e-08	-1.40942e-10	-1.05864
116904931	chr7:116904931:G:T	0.00360181	10.4478	-0.0866812
116905675	chr7:116905675:T:C	0.00758756	9.42175	1.68446
116905706	chr7:116905706:A:G	0.00618593	9.48918	1.41279
116906659	chr7:116906659:A:G	3.43202e-08	-1.40942e-10	-1.20008
116907135	chr7:116907135:AG:A	4.88614e-08	-1.40942e-10	-0.846826
116907857	chr7:116907857:C:T	0.00057918	8.30197	0.231588
116907891	chr7:116907891:T:C	3.93622e-08	-1.40942e-10	-1.06301
116907927	chr7:116907927:G:A	5.27692e-08	-1.40942e-10	-0.769886
116908706	chr7:116908706:A:G	4.00055e-07	-1.40942e-10	1.25579
116909735	chr7:116909735:C:T	2.23055e-08	-1.63098	-2.66243e-10
116910379	chr7:116910379:T:G	2.37085e-08	-1.56998	-2.66243e-10
116910402	chr7:116910402:C:T	9.95991e-09	-1.56399	-0.873251
116910743	chr7:116910743:C:T	2.1298e-08	-1.6772	-2.66243e-10
116911611	chr7:116911611:G:A	5.15734e-08	-1.40942e-10	-0.792807
116911863	chr7:116911863:A:G	4.82781e-08	-1.40942e-10	-0.858835
116913571	chr7:116913571:C:T	5.54256e-08	-1.40942e-10	-0.720773
116914188	chr7:116914188:C:T	3.31485e-08	-1.23481	-2.66243e-10
116914602	chr7:116914602:T:C	9.0926e-09	-1.56193	-0.966421
116914749	chr7:116914749:A:C	4.33328e-08	-1.40942e-10	-0.966903
116915016	chr7:116915016:G:A	5.46995e-08	-1.40942e-10	-0.733958
116915348	chr7:116915348:G:A	5.51912e-08	-1.40942e-10	-0.72501
116915937	chr7:116915937:A:G	2.24761e-08	-1.62336	-2.66243e-10
116916352	chr7:116916352:C:T	0.0357867	10.1594	2.49787
116916821	chr7:116916821:T:C	5.14911e-08	-1.40942e-10	-0.794404
116917375	chr7:116917375:T:C	0.0092164	9.5457	1.75499
116917547	chr7:116917547:G:A	0.00176401	9.37026	0.277028
116917885	chr7:116917885:C:T	0.0697322	11.3552	1.96914
116918662	chr7:116918662:G:A	4.04357e-06	4.70588	-1.13681
116919001	chr7:116919001:A:G	4.14975e-08	-1.40942e-10	-1.01018
116919086	chr7:116919086:T:G	2.33145e-08	-1.58674	-2.66243e-10
116919476	chr7:116919476:A:G	3.31942e-08	-1.23344	-2.66243e-10
116920102	chr7:116920102:G:A	5.49196e-08	-1.40942e-10	-0.729943
116920150	chr7:116920150:CAGG:C	4.06695e-08	-1.40942e-10	-1.03033
116920562	chr7:116920562:G:C	5.58938e-08	-1.40942e-10	-0.71236
116921368	chr7:116921368:G:A	2.12612e-08	-1.67893	-2.66243e-10
116921496	chr7:116921496:A:G	5.42347e-08	-1.40942e-10	-0.742492
116921980	chr7:116921980:G:A	5.42263e-08	-1.40942e-10	-0.742647
116922209	chr7:116922209:C:G	4.27833e-08	-1.40942e-10	-0.979666
116922877	chr7:116922877:C:T	7.40465e-09	-1.57797	-1.15573
116923222	chr7:116923222:ACT:A	7.85361e-08	-0.372255	-2.66243e-10
116923818	chr7:116923818:A:G	8.29383e-08	-1.40942e-10	-0.317716
116923930	chr7:116923930:CAG:C	3.34144e-08	-1.40942e-10	-1.22683
116924498	chr7:116924498:C:T	4.60125e-08	-1.40942e-10	-0.906901
116924542	chr7:116924542:C:T	5.16219e-08	-1.40942e-10	-0.791868
116924687	chr7:116924687:G:T	3.34195e-08	-1.40942e-10	-1.22667
116924739	chr7:116924739:G:A	9.25714e-08	-1.40942e-10	-0.207834
116925339	chr7:116925339:G:A	4.81081e-08	-1.40942e-10	-0.862363
116925513	chr7:116925513:A:AATAGGTAT	5.48092e-08	-1.40942e-10	-0.731954
116925601	chr7:116925601:G:A	3.36717e-08	-1.40942e-10	-1.21916
116925649	chr7:116925649:G:A	7.14155e-09	-1.63573	-1.13415
116925961	chr7:116925961:C:A	2.14126e-08	-1.67184	-2.66243e-10
116925971	chr7:116925971:T:A	4.11972e-08	-1.40942e-10	-1.01744
116926486	chr7:116926486:A:AT	7.11381e-09	-1.63984	-1.13393
116926739	chr7:116926739:A:G	3.34137e-08	-1.40942e-10	-1.22685
116927009	chr7:116927009:G:A	7.06388e-08	-1.40942e-10	-0.478233
116927055	chr7:116927055:A:G	5.44792e-08	-1.40942e-10	-0.737995
116927365	chr7:116927365:T:A	9.49015e-09	-1.52321	-0.962351
116927379	chr7:116927379:TCACCCCTGC:T	6.47146e-08	-1.60128	1.03545
116927448	chr7:116927448:G:A	7.34688e-09	-1.57152	-1.17002
116927504	chr7:116927504:G:C	7.35707e-09	-1.57164	-1.16852
116927595	chr7:116927595:A:G	9.79409e-09	-1.53231	-0.92172
116927656	chr7:116927656:T:G	9.73872e-09	-1.51561	-0.944094
116927678	chr7:116927678:G:A	0.00354876	11.3355	-0.989189
116927798	chr7:116927798:G:A	7.21824e-08	-1.40942e-10	-0.456618
116928763	chr7:116928763:A:G	3.89837e-08	-1.40942e-10	-1.07267
116928812	chr7:116928812:C:G	9.98994e-09	-1.27878	-1.15545
116929024	chr7:116929024:T:C	9.68902e-09	-1.62197	-0.842854
116929030	chr7:116929030:C:G	3.50061e-08	-1.40942e-10	-1.18029
116929142	chr7:116929142:G:A	3.86953e-08	-1.40942e-10	-1.08009
116929165	chr7:116929165:G:A	1.21098e-05	5.62706	-0.961105
116929267	chr7:116929267:A:G	1.4765e-08	-1.22159	-0.821961
116929358	chr7:116929358:A:T	0.000646138	9.32617	-0.683212
116929529	chr7:116929529:G:A	3.76102e-08	-1.40942e-10	-1.10854
116929537	chr7:116929537:A:T	5.10525e-05	5.87039	0.234402
116930137	chr7:116930137:G:A	4.91801e-08	-1.40942e-10	-0.840323
116930146	chr7:116930146:C:T	3.84105e-07	2.20264	-0.987534
116930191	chr7:116930191:C:T	3.66377e-08	-1.40942e-10	-1.13474
116932570	chr7:116932570:G:A	2.50882e-08	-1.51342	-2.66243e-10
116932605	chr7:116932605:G:GC	3.77363e-08	-1.40942e-10	-1.10519
116932679	chr7:116932679:C:T	3.66215e-08	-1.40942e-10	-1.13518
116932730	chr7:116932730:G:A	5.19914e-08	-1.40942e-10	-0.784734
116932752	chr7:116932752:C:T	2.41905e-08	-1.54985	-2.66243e-10
116933334	chr7:116933334:T:C	1.04055e-07	-1.40942e-10	-0.0908978
116933410	chr7:116933410:C:G	1.07266e-07	-1.40942e-10	-0.0604986
116933810	chr7:116933810:G:A	1.38587e-08	-1.57614	-0.530764
116934020	chr7:116934020:A:G	1.80559e-07	-1.40942e-10	0.460247
116935099	chr7:116935099:C:G	4.12909e-07	-1.40942e-10	1.28741
116935375	chr7:116935375:A:G	1.80304e-08	-0.656806	-1.18695
116935525	chr7:116935525:G:T	6.71352e-09	-1.6418	-1.18989
116935527	chr7:116935527:C:T	6.67614e-09	-1.64832	-1.18896
116935587	chr7:116935587:C:T	6.65998e-09	-1.65784	-1.18186
116935655	chr7:116935655:G:A	1.41881e-08	-1.45547	-0.627939
116935767	chr7:116935767:G:A	2.33919e-08	-1.58342	-2.66243e-10
116935968	chr7:116935968:A:G	7.06162e-09	-1.68029	-1.10085
116936704	chr7:116936704:T:C	1.11359e-07	-1.40942e-10	-0.0230522
116937024	chr7:116937024:A:C	1.46951e-07	0.254287	-2.66243e-10
116937070	chr7:116937070:G:A	1.12828e-07	1.03472	-1.04467
116937429	chr7:116937429:C:T	5.49329e-08	-1.40942e-10	-0.729701
116937697	chr7:116937697:A:T	3.43969e-08	-1.19785	-2.66243e-10
116937888	chr7:116937888:G:A	1.40234e-08	-1.47235	-0.622738
116938160	chr7:116938160:G:T	1.60057e-06	2.43597	0.206332
116938253	chr7:116938253:T:C	3.77013e-08	-1.40942e-10	-1.10612
116938791	chr7:116938791:A:C	3.67769e-08	-1.40942e-10	-1.13094
116938822	chr7:116938822:G:A	1.31689e-08	-1.59253	-0.565421
116939594	chr7:116939594:C:G	3.91461e-08	-1.40942e-10	-1.06851
116939690	chr7:116939690:G:A	4.38731e-08	-1.40942e-10	-0.954513
116939841	chr7:116939841:G:A	9.05011e-08	0.566671	-0.797122
116939920	chr7:116939920:AAAGG:A	3.72627e-08	-1.11782	-2.66243e-10
116940079	chr7:116940079:A:G	1.07606e-07	-1.40942e-10	-0.0573403
116940370	chr7:116940370:C:T	2.9343e-07	-1.40942e-10	0.945825
116940638	chr7:116940638:T:G	1.30177e-07	-1.40942e-10	0.133084
116940664	chr7:116940664:T:A	1.22493e-08	-1.67948	-0.550873
116940773	chr7:116940773:C:A	5.70035e-08	-1.40942e-10	-0.692701
116941179	chr7:116941179:A:G	3.37067e-08	-1.40942e-10	-1.21812
116941290	chr7:116941290:T:C	7.81006e-08	0.848955	-1.22677
116941821	chr7:116941821:C:T	2.31528e-08	-1.5937	-2.66243e-10
116941998	chr7:116941998:C:A	4.02341e-08	-1.40942e-10	-1.0411
116943735	chr7:116943735:T:C	3.86872e-08	-1.40942e-10	-1.0803
116944249	chr7:116944249:C:A	3.46383e-08	-1.40942e-10	-1.19085
116945468	chr7:116945468:C:T	4.58088e-08	-1.40942e-10	-0.911338
116945619	chr7:116945619:C:T	1.74976e-08	-1.3967	-0.477051
116946047	chr7:116946047:T:C	3.52068e-08	-1.40942e-10	-1.17457
116946307	chr7:116946307:G:A	6.53809e-08	-0.555583	-2.66243e-10
116946775	chr7:116946775:A:G	7.59147e-09	-1.61617	-1.09262
116946826	chr7:116946826:A:G	3.47714e-08	-1.40942e-10	-1.18702
116947304	chr7:116947304:C:T	5.23038e-08	-1.40942e-10	-0.778745
116947518	chr7:116947518:A:G	1.63022e-08	-1.47486	-0.469651
116947782	chr7:116947782:C:T	4.60749e-08	-1.40942e-10	-0.905546
116947783	chr7:116947783:G:A	3.13348e-08	-1.29108	-2.66243e-10
116948878	chr7:116948878:T:C	3.58926e-08	-1.40942e-10	-1.15528
116949245	chr7:116949245:C:T	2.5957e-08	-1.63136	0.151992
116949440	chr7:116949440:A:G	3.58248e-08	-1.40942e-10	-1.15717
116949901	chr7:116949901:G:T	7.9251e-08	-1.40942e-10	-0.363193
116950019	chr7:116950019:C:T	4.71216e-08	-0.883081	-2.66243e-10
116951227	chr7:116951227:C:T	3.91787e-08	-1.40942e-10	-1.06768
116951404	chr7:116951404:T:A	3.66353e-08	-1.40942e-10	-1.1348
116951754	chr7:116951754:A:G	8.19328e-08	0.768822	-1.09874
116952335	chr7:116952335:A:C	3.45829e-08	-1.40942e-10	-1.19245
116952362	chr7:116952362:T:C	7.92074e-09	-1.53958	-1.12675
116954326	chr7:116954326:G:C	3.68751e-08	-1.40942e-10	-1.12828
116954463	chr7:116954463:A:G	1.36072e-07	-1.40942e-10	0.177371
116955383	chr7:116955383:C:G	3.61962e-08	-1.40942e-10	-1.14686
116956261	chr7:116956261:G:A	8.33649e-08	-1.40942e-10	-0.312586
116956528	chr7:116956528:C:A	9.47182e-08	-1.40942e-10	-0.184907
116956643	chr7:116956643:A:G	5.60563e-08	-1.40942e-10	-0.709456
116956751	chr7:116956751:T:A	5.30989e-08	-1.40942e-10	-0.763658
116956825	chr7:116956825:T:C	6.95061e-07	-1.40942e-10	1.80819
116956857	chr7:116956857:C:G	5.30769e-08	-1.40942e-10	-0.764072
116957175	chr7:116957175:C:T	5.37242e-08	-1.40942e-10	-0.75195
116957369	chr7:116957369:T:G	1.12424e-07	0.57509	-0.588627
116957644	chr7:116957644:A:G	8.80424e-09	-1.5948	-0.965781
116958021	chr7:116958021:C:T	3.43252e-08	-1.19993	-2.66243e-10
116958670	chr7:116958670:C:T	8.00217e-09	-1.67377	-0.982334
116958681	chr7:116958681:A:G	9.31936e-09	-1.57834	-0.925383
116958730	chr7:116958730:A:G	1.15509e-07	1.11205	-1.09851
116959010	chr7:116959010:A:G	6.02023e-08	-0.638103	-2.66243e-10
116959097	chr7:116959097:C:T	5.04469e-08	-1.40942e-10	-0.814892
116959124	chr7:116959124:A:G	2.34775e-08	-1.57977	-2.66243e-10
116959995	chr7:116959995:A:T	5.69361e-08	-1.40942e-10	-0.693884
116960220	chr7:116960220:C:T	3.50809e-08	-1.40942e-10	-1.17816
116960509	chr7:116960509:C:T	3.65342e-08	-1.40942e-10	-1.13756
116961428	chr7:116961428:T:C	1.22253e-07	1.18324	-1.11296
116961810	chr7:116961810:A:G	1.11682e-08	-1.10216	-1.22058
116964131	chr7:116964131:C:A	8.1787e-08	-1.40942e-10	-0.331695
116964140	chr7:116964140:T:C	8.32292e-08	-1.40942e-10	-0.314215
116964322	chr7:116964322:T:G	8.41379e-08	-1.40942e-10	-0.303356
116965565	chr7:116965565:C:G	4.03759e-08	-1.40942e-10	-1.03758
116966385	chr7:116966385:G:A	3.4577e-08	-1.40942e-10	-1.19262
116966762	chr7:116966762:C:A	5.12467e-08	-1.40942e-10	-0.799163
116966783	chr7:116966783:A:G	2.02739e-07	-1.40942e-10	0.576108
116967447	chr7:116967447:T:C	3.79874e-08	-1.40942e-10	-1.09856
116967488	chr7:116967488:C:T	3.73104e-08	-1.40942e-10	-1.11654
116967559	chr7:116967559:T:C	3.45378e-08	-1.40942e-10	-1.19376
116967560	chr7:116967560:A:G	7.56954e-09	-1.55529	-1.15639
116968446	chr7:116968446:A:G	3.78918e-08	-1.40942e-10	-1.10108
116968447	chr7:116968447:A:G	1.12217e-07	1.01874	-1.03412
116968975	chr7:116968975:T:C	8.29052e-09	-1.61069	-1.01001
116970183	chr7:116970183:A:G	2.45536e-08	-1.33413	-0.200825
116970445	chr7:116970445:G:C	7.73974e-07	-1.40942e-10	1.91572
116971784	chr7:116971784:CAAAAGTGAGA:C	4.47643e-08	-1.40942e-10	-0.934402
116971795	chr7:116971795:A:G	2.45107e-08	-1.53671	-2.66243e-10
116972034	chr7:116972034:C:T	3.76207e-08	-1.40942e-10	-1.10826
116972316	chr7:116972316:C:G	2.12326e-08	-1.68028	-2.66243e-10
116973113	chr7:116973113:C:T	3.63564e-08	-1.40942e-10	-1.14244
116973846	chr7:116973846:G:A	5.51391e-08	-1.40942e-10	-0.725953
116974059	chr7:116974059:A:G	5.44345e-08	-1.40942e-10	-0.738816
116974542	chr7:116974542:C:T	3.34325e-08	-1.40942e-10	-1.22628
116974907	chr7:116974907:T:C	5.68653e-08	-1.40942e-10	-0.695128
116975037	chr7:116975037:C:T	2.1871e-08	-1.65065	-2.66243e-10
116975065	chr7:116975065:C:T	4.20124e-08	-1.40942e-10	-0.997849
116975142	chr7:116975142:T:C	3.34152e-08	-1.40942e-10	-1.2268
116975179	chr7:116975179:A:G	3.73437e-08	-1.40942e-10	-1.11565
116975438	chr7:116975438:C:T	7.55356e-08	-1.40942e-10	-0.411209
116975510	chr7:116975510:C:T	6.66497e-08	-1.40942e-10	-0.536363
116975985	chr7:116975985:G:A	2.63828e-08	-1.29573	-0.167369
116976145	chr7:116976145:A:G	3.83993e-08	0.127496	-1.21527
116976782	chr7:116976782:G:A	7.48464e-09	-1.59096	-1.132
116977226	chr7:116977226:A:T	2.2309e-08	-1.63083	-2.66243e-10
116977478	chr7:116977478:G:A	7.26118e-09	-1.63118	-1.12209
116977761	chr7:116977761:T:C	9.06215e-08	-1.40942e-10	-0.229122
116977849	chr7:116977849:G:A	9.7356e-09	-1.65005	-0.809971
116978943	chr7:116978943:A:T	2.26063e-08	-1.61758	-2.66243e-10
116979720	chr7:116979720:C:A	3.34712e-08	-1.40942e-10	-1.22513
116980169	chr7:116980169:G:A	8.31638e-09	-1.59791	-1.01968
116980752	chr7:116980752:C:G	4.364e-08	-1.40942e-10	-0.95984
116980847	chr7:116980847:G:A	3.34527e-08	-1.40942e-10	-1.22568
116982243	chr7:116982243:A:T	3.45792e-08	-1.40942e-10	-1.19256
116982310	chr7:116982310:C:T	1.05611e-07	-1.40942e-10	-0.0760519
116982494	chr7:116982494:T:C	3.73486e-08	-1.40942e-10	-1.11552
116982730	chr7:116982730:C:T	3.6607e-08	-1.40942e-10	-1.13557
116982984	chr7:116982984:C:T	1.16966e-07	1.1893	-1.16322
116983680	chr7:116983680:G:C	1.67061e-07	-1.40942e-10	0.382544
116983703	chr7:116983703:C:T	3.27694e-08	-1.24632	-2.66243e-10
116983779	chr7:116983779:G:A	1.21099e-08	-1.01494	-1.22685
116985032	chr7:116985032:A:G	4.37675e-08	-1.40942e-10	-0.956921
116985061	chr7:116985061:A:G	4.57094e-08	-1.40942e-10	-0.91351
116985178	chr7:116985178:A:G	2.12549e-08	-1.67923	-2.66243e-10
116985793	chr7:116985793:T:C	3.53661e-08	-1.40942e-10	-1.17006
116986102	chr7:116986102:G:A	6.56842e-08	-1.40942e-10	-0.550956
116986206	chr7:116986206:G:T	3.39827e-08	-1.40942e-10	-1.20996
116988364	chr7:116988364:G:A	3.7354e-08	-1.40942e-10	-1.11537
116988656	chr7:116988656:G:A	2.25339e-08	-1.62079	-2.66243e-10
116989682	chr7:116989682:T:A	3.95182e-08	-1.40942e-10	-1.05905
116989969	chr7:116989969:C:T	3.55308e-08	-1.40942e-10	-1.16541
116990323	chr7:116990323:C:A	5.36966e-08	-1.40942e-10	-0.752464
116990959	chr7:116990959:C:T	3.41997e-08	-1.40942e-10	-1.2036
116991059	chr7:116991059:G:C	1.66279e-08	-1.68032	-0.244414
116991069	chr7:116991069:G:A	3.6176e-08	-1.40942e-10	-1.14742
116991233	chr7:116991233:A:G	3.77837e-08	-1.40942e-10	-1.10393
116991240	chr7:116991240:C:A	3.60842e-08	-1.40942e-10	-1.14996
116991534	chr7:116991534:C:T	3.42972e-08	-1.40942e-10	-1.20075
116991595	chr7:116991595:C:T	2.76715e-08	-1.35591	-0.0594966
116992609	chr7:116992609:G:A	4.15022e-08	-1.40942e-10	-1.01007
116993322	chr7:116993322:T:C	4.94458e-08	-1.40942e-10	-0.834937
116993644	chr7:116993644:T:A	3.48802e-08	-1.40942e-10	-1.18389
116993680	chr7:116993680:C:A	3.07139e-08	-1.3111	-2.66243e-10
116994019	chr7:116994019:T:C	7.72364e-09	-1.63585	-1.05567
116994475	chr7:116994475:G:T	1.31223e-07	1.13705	-0.995968
116994680	chr7:116994680:T:G	4.15231e-08	-1.40942e-10	-1.00956
116994836	chr7:116994836:G:T	5.96065e-08	-1.40942e-10	-0.648048
116994994	chr7:116994994:T:C	1.04523e-07	1.07297	-1.15938
116995145	chr7:116995145:T:G	1.79872e-07	-1.40942e-10	0.45643
116995651	chr7:116995651:C:T	1.27512e-08	-1.22618	-0.964013
116996169	chr7:116996169:C:T	1.35124e-08	-1.20709	-0.925119
116996372	chr7:116996372:C:T	3.75101e-08	-1.1112	-2.66243e-10
116996655	chr7:116996655:A:C	5.71103e-08	-1.40942e-10	-0.690829
116996911	chr7:116996911:T:C	3.47489e-08	-1.40942e-10	-1.18767
116996976	chr7:116996976:G:A	1.39015e-07	0.198769	-2.66243e-10
116997038	chr7:116997038:G:A	3.97851e-08	-1.40942e-10	-1.05232
116997246	chr7:116997246:G:A	3.8215e-08	-1.09259	-2.66243e-10
116997535	chr7:116997535:T:C	3.52533e-08	-1.25316	0.0799008
116997695	chr7:116997695:T:C	3.45233e-08	-1.40942e-10	-1.19418
116997945	chr7:116997945:C:T	3.34147e-08	-1.40942e-10	-1.22682
116997987	chr7:116997987:G:A	1.3353e-07	0.158515	-2.66243e-10
116998178	chr7:116998178:G:A	3.2167e-08	-1.26487	-2.66243e-10
116998238	chr7:116998238:G:A	3.74003e-08	-1.40942e-10	-1.11414
116998655	chr7:116998655:C:G	7.1346e-09	-1.63081	-1.14004
116999367	chr7:116999367:G:T	4.03074e-08	-1.40942e-10	-1.03928
116999370	chr7:116999370:A:T	4.0402e-08	-1.40942e-10	-1.03693
117000628	chr7:117000628:G:A	3.91722e-08	-1.40942e-10	-1.06785
117000836	chr7:117000836:C:T	3.45377e-08	-1.40942e-10	-1.19376
117001279	chr7:117001279:A:G	4.34726e-08	-1.40942e-10	-0.963682
117001331	chr7:117001331:GA:G	3.66226e-08	-1.40942e-10	-1.13515
117001494	chr7:117001494:C:A	4.04997e-08	-1.40942e-10	-1.03452
117002184	chr7:117002184:C:T	3.34771e-08	-1.40942e-10	-1.22495
117002433	chr7:117002433:A:G	1.26234e-07	1.07198	-0.969652
117003161	chr7:117003161:T:A	3.74845e-08	-1.40942e-10	-1.11188
117003189	chr7:117003189:C:T	1.64916e-08	-1.07824	-0.854724
117003656	chr7:117003656:C:T	7.95747e-09	-1.60289	-1.05881
117004096	chr7:117004096:G:A	2.27267e-08	-1.61227	-2.66243e-10
117004296	chr7:117004296:C:A	8.18394e-09	-1.60978	-1.02386
117005286	chr7:117005286:T:A	7.12551e-08	-1.40942e-10	-0.469547
117005572	chr7:117005572:G:A	4.33954e-08	-1.40942e-10	-0.965459
117006085	chr7:117006085:G:A	3.53111e-08	-1.17162	-2.66243e-10
117006473	chr7:117006473:C:T	5.9726e-08	-1.40942e-10	-0.646046
117006748	chr7:117006748:A:G	7.81354e-08	-1.40942e-10	-0.37737
117009012	chr7:117009012:T:C	3.37495e-08	-1.40942e-10	-1.21685
117009784	chr7:117009784:G:A	6.08465e-08	-1.40942e-10	-0.627459
117010520	chr7:117010520:G:A	6.27054e-08	-1.40942e-10	-0.597366
117011247	chr7:117011247:C:G	8.15627e-08	-1.40942e-10	-0.334441
117011355	chr7:117011355:C:T	8.73613e-08	-1.40942e-10	-0.265761
117011778	chr7:117011778:C:T	8.58315e-08	-1.40942e-10	-0.283427
117012189	chr7:117012189:T:A	3.35827e-08	-1.40942e-10	-1.2218
117012413	chr7:117012413:G:A	8.66485e-08	-1.40942e-10	-0.273953
117012716	chr7:117012716:T:A	7.83822e-08	-1.40942e-10	-0.374216
117012851	chr7:117012851:C:T	3.57039e-08	-1.40942e-10	-1.16055
117013420	chr7:117013420:A:C	1.90302e-07	-1.40942e-10	0.512798
117013902	chr7:117013902:CTAGAATTTG:C	4.14619e-08	-1.40942e-10	-1.01104
117014147	chr7:117014147:A:G	1.53373e-08	-1.04442	-0.961101
117014287	chr7:117014287:G:GATTGAAACA	8.09905e-08	-1.40942e-10	-0.341481
117015804	chr7:117015804:G:A	7.90104e-09	-1.64024	-1.02858
117016010	chr7:117016010:A:T	1.3947e-07	-1.40942e-10	0.202037
117016384	chr7:117016384:G:A	8.01062e-08	-1.40942e-10	-0.35246
117016410	chr7:117016410:A:G	3.59623e-08	-1.40942e-10	-1.15334
117016504	chr7:117016504:TTAAG:T	3.34176e-08	-1.40942e-10	-1.22673
117017410	chr7:117017410:C:T	7.37312e-09	-1.63512	-1.10285
117017505	chr7:117017505:CTT:C	2.60541e-08	-1.47564	-2.66243e-10
117017597	chr7:117017597:C:T	4.90769e-08	-1.40942e-10	-0.842426
117017627	chr7:117017627:T:G	5.1674e-08	-1.40942e-10	-0.790858
117019163	chr7:117019163:G:C	5.85612e-08	-1.40942e-10	-0.665741
117020139	chr7:117020139:G:A	4.57206e-08	-0.913264	-2.66243e-10
117020410	chr7:117020410:AC:A	8.65608e-08	-1.40942e-10	-0.274966
117020646	chr7:117020646:C:T	3.6328e-08	-1.40942e-10	-1.14323
117020856	chr7:117020856:G:A	3.0049e-08	-1.33298	-2.66243e-10
117021109	chr7:117021109:G:A	3.66226e-08	-1.40942e-10	-1.13515
117021795	chr7:117021795:T:A	7.87828e-08	-0.369119	-2.66243e-10
117021952	chr7:117021952:T:A	7.84291e-09	-1.65025	-1.02595
117022054	chr7:117022054:CT:C	1.28128e-08	-1.14587	-1.0395
117022975	chr7:117022975:T:C	1.09071e-07	1.15242	-1.19624
117024673	chr7:117024673:C:G	1.11807e-07	1.15999	-1.17903
117025536	chr7:117025536:G:T	3.74003e-08	-1.40942e-10	-1.11414
117025537	chr7:117025537:C:T	3.79001e-08	-1.40942e-10	-1.10086
117027132	chr7:117027132:A:G	3.34207e-08	-1.40942e-10	-1.22664
117027767	chr7:117027767:G:T	3.34469e-08	-1.40942e-10	-1.22585
117027930	chr7:117027930:A:G	3.65739e-08	-1.40942e-10	-1.13648
117028608	chr7:117028608:T:C	3.4774e-08	-1.40942e-10	-1.18694
117028958	chr7:117028958:C:T	3.34208e-08	-1.40942e-10	-1.22664
117029241	chr7:117029241:A:C	8.09905e-08	-1.40942e-10	-0.341481
117029572	chr7:117029572:A:G	4.34189e-08	-1.40942e-10	-0.964919
117029641	chr7:117029641:C:T	1.45304e-07	1.26284	-1.01982
117030483	chr7:117030483:T:A	3.56268e-08	-1.40942e-10	-1.16271
117030605	chr7:117030605:A:G	2.40521e-08	-1.25132	-0.30427
117031774	chr7:117031774:A:G	3.43508e-08	-1.40942e-10	-1.19919
117031887	chr7:117031887:T:A	3.72818e-08	-1.40942e-10	-1.11731
117032710	chr7:117032710:G:A	7.45969e-09	-1.59858	-1.12772
117032776	chr7:117032776:A:C	5.50212e-08	-1.40942e-10	-0.728095
117033296	chr7:117033296:G:A	3.83144e-08	-1.40942e-10	-1.08999
117033635	chr7:117033635:T:G	7.98769e-08	-1.40942e-10	-0.355326
117033689	chr7:117033689:G:A	2.1579e-08	-1.66409	-2.66243e-10
117033848	chr7:117033848:A:G	1.22774e-07	1.22851	-1.15398
117034182	chr7:117034182:T:C	1.31051e-07	-1.40942e-10	0.139772
117034794	chr7:117034794:T:G	3.52948e-08	-1.17208	-2.66243e-10
117034969	chr7:117034969:C:A	8.00723e-08	-1.40942e-10	-0.352883
117035441	chr7:117035441:G:T	1.24455e-07	-1.40942e-10	0.0881324
117035587	chr7:117035587:C:T	1.09501e-07	1.14721	-1.1871
117036042	chr7:117036042:A:G	4.86662e-08	-1.40942e-10	-0.850829
117036059	chr7:117036059:T:C	3.61579e-08	-1.40942e-10	-1.14792
117036375	chr7:117036375:T:C	7.5755e-08	-1.40942e-10	-0.408309
117037124	chr7:117037124:C:T	7.92517e-08	-1.40942e-10	-0.363184
117037643	chr7:117037643:C:T	5.94304e-08	-1.40942e-10	-0.651008
117037651	chr7:117037651:T:A	4.09059e-08	-1.40942e-10	-1.02454
117038056	chr7:117038056:T:C	3.34215e-08	-1.40942e-10	-1.22661
117038202	chr7:117038202:G:A	1.39644e-07	-1.40942e-10	0.203284
117038585	chr7:117038585:G:A	8.32246e-09	-1.64522	-0.971635
117039033	chr7:117039033:T:A	3.67034e-08	-1.40942e-10	-1.13294
117039638	chr7:117039638:A:G	6.54152e-08	-1.40942e-10	-0.555058
117039957	chr7:117039957:A:G	8.7504e-08	-0.264129	-2.66243e-10
117040244	chr7:117040244:C:T	8.63076e-08	-1.40942e-10	-0.277896
117040388	chr7:117040388:A:G	8.22207e-09	-1.6305	-0.998496
117040625	chr7:117040625:G:A	1.15839e-08	-1.1931	-1.0931
117041578	chr7:117041578:T:G	3.56068e-08	-1.40942e-10	-1.16328
117042030	chr7:117042030:A:C	1.26175e-07	-1.40942e-10	0.101853
117042047	chr7:117042047:T:A	5.53723e-08	-1.40942e-10	-0.721734
117043370	chr7:117043370:T:A	5.56788e-08	-1.40942e-10	-0.716213
117044321	chr7:117044321:C:T	4.98998e-08	-1.40942e-10	-0.825797
117044323	chr7:117044323:G:A	7.44088e-08	-1.40942e-10	-0.426239
117044343	chr7:117044343:A:G	9.21104e-09	-1.4257	-1.08971
117044380	chr7:117044380:C:T	3.11434e-08	-0.113275	-1.18394
117044532	chr7:117044532:A:T	2.1239e-08	-1.67997	-2.66243e-10
117045958	chr7:117045958:T:C	3.56268e-08	-1.40942e-10	-1.16271
117046239	chr7:117046239:G:A	2.58748e-08	-1.27212	-0.210427
117046401	chr7:117046401:C:T	2.17673e-08	-1.6554	-2.66243e-10
117046574	chr7:117046574:C:T	7.90583e-08	-1.40942e-10	-0.365628
117046940	chr7:117046940:A:G	1.33626e-07	-1.40942e-10	0.159228
117047107	chr7:117047107:C:G	4.49213e-08	-1.40942e-10	-0.930902
117048926	chr7:117048926:T:A	3.61893e-08	-1.40942e-10	-1.14705
117049274	chr7:117049274:A:G	3.94764e-08	-1.40942e-10	-1.06011
117049973	chr7:117049973:G:A	2.12623e-08	-1.67888	-2.66243e-10
117049977	chr7:117049977:C:A	3.68193e-08	-1.40942e-10	-1.12979
117050023	chr7:117050023:G:A	9.13029e-08	-1.40942e-10	-0.221631
117050070	chr7:117050070:C:G	6.71226e-09	-1.61902	-1.21285
117051041	chr7:117051041:C:T	3.53282e-08	-1.17113	-2.66243e-10
117051528	chr7:117051528:G:T	5.73746e-08	-1.40942e-10	-0.686212
117052600	chr7:117052600:C:T	3.39066e-08	-1.40942e-10	-1.2122
117052872	chr7:117052872:C:T	1.56459e-07	-1.40942e-10	0.31698
117053105	chr7:117053105:GTTGT:G	6.63413e-09	-1.66316	-1.18043
117053266	chr7:117053266:C:G	2.30769e-08	-1.59698	-2.66243e-10
117053328	chr7:117053328:A:G	3.35289e-08	-1.40942e-10	-1.22341
117053431	chr7:117053431:C:G	5.69469e-08	-1.40942e-10	-0.693694
117053688	chr7:117053688:G:T	2.56705e-08	-1.67968	0.189212
117053736	chr7:117053736:A:G	3.63252e-08	-1.40942e-10	-1.1433
117053756	chr7:117053756:T:G	2.24002e-07	1.87518	-1.19934
117053886	chr7:117053886:C:T	7.03677e-09	-1.62516	-1.1595
117053928	chr7:117053928:C:T	3.38273e-08	-1.40942e-10	-1.21454
117054333	chr7:117054333:T:C	3.65305e-08	-1.40942e-10	-1.13767
117054874	chr7:117054874:A:G	7.39723e-08	-0.432123	-2.66243e-10
117055227	chr7:117055227:G:T	3.36643e-08	-1.40942e-10	-1.21937
117055579	chr7:117055579:GTCATT:G	1.64096e-07	-1.40942e-10	0.364641
117055586	chr7:117055586:T:TC	1.64042e-07	-1.40942e-10	0.364308
117055588	chr7:117055588:A:AG	1.75558e-07	-1.40942e-10	0.432154
117055590	chr7:117055590:C:A	1.75114e-07	-1.40942e-10	0.429622
117056366	chr7:117056366:G:A	7.1399e-09	-1.67493	-1.09518
117056372	chr7:117056372:T:C	5.87028e-08	-1.40942e-10	-0.663326
117056527	chr7:117056527:C:T	4.93805e-08	-1.40942e-10	-0.836258
117057784	chr7:117057784:A:G	2.13694e-08	-1.67386	-2.66243e-10
117058872	chr7:117058872:A:G	1.00295e-07	-1.40942e-10	-0.127699
117059600	chr7:117059600:G:A	2.20369e-08	-1.6431	-2.66243e-10
117060137	chr7:117060137:G:T	2.78185e-08	-1.41011	-2.66243e-10
117060612	chr7:117060612:A:G	3.57927e-08	-1.40942e-10	-1.15807
117060875	chr7:117060875:G:A	4.69008e-08	-1.40942e-10	-0.887778
117061754	chr7:117061754:G:A	1.40744e-08	-1.63213	-0.459321
117062126	chr7:117062126:A:G	4.49513e-08	-1.40942e-10	-0.930234
117062672	chr7:117062672:A:G	3.45578e-08	-1.40942e-10	-1.19318
117063055	chr7:117063055:T:C	3.57342e-08	-1.15971	-2.66243e-10
117063511	chr7:117063511:C:T	2.40293e-07	1.91334	-1.1673
117063596	chr7:117063596:C:T	4.08851e-08	-1.40942e-10	-1.02505
117064171	chr7:117064171:C:A	1.71675e-07	-1.40942e-10	0.409793
117065164	chr7:117065164:A:G	6.69512e-09	-1.68029	-1.15414
117065176	chr7:117065176:A:G	3.45595e-08	-1.40942e-10	-1.19313
117065799	chr7:117065799:C:T	6.89891e-09	-1.68021	-1.12424
117066486	chr7:117066486:G:T	5.97925e-08	-1.40942e-10	-0.644933
117066653	chr7:117066653:C:T	2.12779e-08	-1.67814	-2.66243e-10
117066685	chr7:117066685:T:C	4.43596e-08	-1.40942e-10	-0.943485
117066709	chr7:117066709:C:T	4.86732e-08	-1.40942e-10	-0.850685
117067082	chr7:117067082:C:T	2.08389e-07	1.80286	-1.19927
117067857	chr7:117067857:C:T	4.40871e-08	-0.949645	-2.66243e-10
117067972	chr7:117067972:G:A	1.16185e-08	-1.67957	-0.603645
117068103	chr7:117068103:A:G	4.581e-08	-1.40942e-10	-0.911311
117069781	chr7:117069781:T:A	3.57382e-08	-1.40942e-10	-1.15959
117071180	chr7:117071180:C:G	3.54349e-08	-1.40942e-10	-1.16812
117071229	chr7:117071229:A:G	3.56057e-08	-1.40942e-10	-1.16331
117072347	chr7:117072347:C:G	2.12571e-08	-1.67912	-2.66243e-10
117072586	chr7:117072586:A:G	4.13515e-08	-1.40942e-10	-1.01371
117072833	chr7:117072833:G:A	7.70283e-09	-1.668	-1.02623
117074792	chr7:117074792:T:C	3.3764e-08	-1.40942e-10	-1.21642
117074818	chr7:117074818:A:C	3.56738e-08	-1.40942e-10	-1.1614
117075109	chr7:117075109:T:A	3.50401e-08	-1.40942e-10	-1.17932
117075162	chr7:117075162:CAT:C	3.50642e-08	-1.40942e-10	-1.17863
117075613	chr7:117075613:G:T	2.34246e-08	-1.58203	-2.66243e-10
117075814	chr7:117075814:A:G	6.92436e-09	-1.68009	-1.12068
117075997	chr7:117075997:G:A	6.60983e-08	-1.40942e-10	-0.54467
117076389	chr7:117076389:T:C	3.5699e-08	-1.40942e-10	-1.16069
117076544	chr7:117076544:G:A	6.17295e-08	-1.40942e-10	-0.613051
117076663	chr7:117076663:C:T	5.34809e-08	-0.756489	-2.66243e-10
117076746	chr7:117076746:C:T	2.14281e-07	1.84731	-1.21584
117076854	chr7:117076854:C:T	3.75495e-08	-1.40942e-10	-1.11015
117077912	chr7:117077912:C:T	3.43106e-08	-1.40942e-10	-1.20036
117078422	chr7:117078422:T:C	1.09541e-07	-1.40942e-10	-0.0395151
117078681	chr7:117078681:A:T	7.00027e-08	-1.40942e-10	-0.48728
117078904	chr7:117078904:C:T	1.03001e-08	-1.4423	-0.961364
117080057	chr7:117080057:C:T	3.57419e-08	-1.40942e-10	-1.15949
117080129	chr7:117080129:C:T	7.7358e-09	-1.57824	-1.11172
117080403	chr7:117080403:G:C	3.37471e-08	-1.40942e-10	-1.21692
117080976	chr7:117080976:C:T	1.71083e-07	1.62023	-1.2139
117081135	chr7:117081135:T:C	6.58725e-08	-1.40942e-10	-0.548092
117081474	chr7:117081474:G:T	2.39345e-08	-1.56049	-2.66243e-10
117082521	chr7:117082521:T:C	8.24584e-08	-1.40942e-10	-0.32352
117082532	chr7:117082532:A:G	3.78381e-08	-1.1025	-2.66243e-10
117082590	chr7:117082590:C:T	4.26253e-08	-0.983366	-2.66243e-10
117083116	chr7:117083116:A:G	7.91601e-09	-1.46286	-1.20406
117083162	chr7:117083162:C:T	1.47927e-07	-1.40942e-10	0.260903
117083851	chr7:117083851:C:CTG	6.74559e-09	-1.63221	-1.19472
117083920	chr7:117083920:C:T	2.12617e-08	-1.67891	-2.66243e-10
117084093	chr7:117084093:A:G	5.18029e-08	-0.788368	-2.66243e-10
117084134	chr7:117084134:T:C	4.12035e-08	-1.40942e-10	-1.01729
117084724	chr7:117084724:CATT:C	5.28726e-08	-1.40942e-10	-0.767929
117084893	chr7:117084893:T:C	3.69079e-08	-1.40942e-10	-1.12739
117085081	chr7:117085081:A:G	3.5255e-08	-1.17321	-2.66243e-10
117085321	chr7:117085321:T:A	3.15815e-08	-1.28324	-2.66243e-10
117086778	chr7:117086778:C:T	3.80966e-08	-1.40942e-10	-1.09569
117087636	chr7:117087636:A:G	7.65177e-09	-1.66332	-1.03756
117088442	chr7:117088442:T:C	2.0664e-07	-1.40942e-10	0.595165
117088897	chr7:117088897:T:C	3.51324e-08	-1.40942e-10	-1.17669
117088998	chr7:117088998:G:A	5.33972e-08	-1.40942e-10	-0.758055
117089062	chr7:117089062:C:T	1.16569e-08	-1.46541	-0.814511
117089657	chr7:117089657:T:C	1.43046e-08	-0.849113	-1.22612
117089835	chr7:117089835:G:T	3.65466e-08	-1.13722	-2.66243e-10
117090413	chr7:117090413:G:A	4.29066e-08	-1.40942e-10	-0.976787
117091092	chr7:117091092:G:A	3.68781e-08	-1.40942e-10	-1.1282
117091334	chr7:117091334:G:A	8.04533e-09	-1.4527	-1.19802
117091687	chr7:117091687:T:C	1.19881e-07	-1.40942e-10	0.050683
117093152	chr7:117093152:G:T	3.68247e-08	-1.40942e-10	-1.12964
117093778	chr7:117093778:G:A	1.12172e-08	-1.47295	-0.845416
117096281	chr7:117096281:C:A	1.71098e-08	-0.75038	-1.14578
117096315	chr7:117096315:C:T	1.09584e-07	-1.40942e-10	-0.0391225
117096628	chr7:117096628:G:A	1.1956e-08	-1.2217	-1.03287
117096734	chr7:117096734:G:C	9.14061e-08	-1.40942e-10	-0.220501
117097093	chr7:117097093:A:G	3.60662e-08	-1.40942e-10	-1.15046
117097599	chr7:117097599:C:T	3.58871e-08	-1.40942e-10	-1.15544
117098008	chr7:117098008:C:T	3.35964e-08	-1.40942e-10	-1.2214
117098186	chr7:117098186:G:A	2.31082e-08	-1.59563	-2.66243e-10
117099315	chr7:117099315:T:G	4.05661e-08	-1.40942e-10	-1.03288
117099448	chr7:117099448:A:G	3.34138e-08	-1.40942e-10	-1.22685
117099650	chr7:117099650:A:G	6.11358e-08	-1.40942e-10	-0.622716
117099905	chr7:117099905:A:G	1.20628e-07	-1.40942e-10	0.0568948
117101025	chr7:117101025:G:A	5.59553e-08	-1.40942e-10	-0.711259
117101541	chr7:117101541:A:G	3.60979e-08	-1.40942e-10	-1.14958
117102302	chr7:117102302:C:T	3.61431e-08	-1.40942e-10	-1.14833
117102393	chr7:117102393:A:G	9.41842e-09	-1.43271	-1.06044
117102944	chr7:117102944:T:C	8.57083e-08	-1.40942e-10	-0.284864
117103293	chr7:117103293:A:G	6.07581e-08	0.489956	-1.11887
117103621	chr7:117103621:TCTAAGA:T	5.9654e-08	0.480709	-1.12796
117103746	chr7:117103746:T:C	3.74897e-08	-1.40942e-10	-1.11175
117104113	chr7:117104113:G:A	3.8854e-08	-1.40942e-10	-1.076
117104463	chr7:117104463:T:C	1.60148e-08	-0.867686	-1.09462
117104686	chr7:117104686:G:A	5.20217e-08	-1.40942e-10	-0.784152
117104793	chr7:117104793:T:A	3.75479e-08	-1.40942e-10	-1.1102
117105036	chr7:117105036:T:C	3.75679e-08	-1.40942e-10	-1.10966
117105175	chr7:117105175:G:A	3.90378e-08	-1.40942e-10	-1.07128
117105427	chr7:117105427:C:T	3.62534e-08	-1.40942e-10	-1.14528
117105499	chr7:117105499:G:C	3.75763e-08	-1.40942e-10	-1.10944
117105505	chr7:117105505:T:C	3.74806e-08	-1.40942e-10	-1.11199
117105726	chr7:117105726:A:C	3.75607e-08	-1.40942e-10	-1.10985
117105925	chr7:117105925:G:A	8.79125e-08	-1.40942e-10	-0.259472
117106046	chr7:117106046:C:T	4.88246e-08	0.363368	-1.21095
117106183	chr7:117106183:A:G	5.34272e-08	-1.40942e-10	-0.757493
117106357	chr7:117106357:A:G	3.37876e-08	-1.21572	-2.66243e-10
117106454	chr7:117106454:T:G	3.75991e-08	-1.40942e-10	-1.10883
117106651	chr7:117106651:T:C	3.58527e-08	-1.40942e-10	-1.15639
117106810	chr7:117106810:C:T	6.47323e-09	-1.64908	-1.21906
117108843	chr7:117108843:T:A	3.76094e-08	-1.40942e-10	-1.10856
117109196	chr7:117109196:A:G	5.37177e-08	-1.40942e-10	-0.752072
117109330	chr7:117109330:GAGA:G	5.23026e-08	0.349008	-1.12777
117109461	chr7:117109461:T:TAGA	5.64974e-08	-1.40942e-10	-0.701619
117109475	chr7:117109475:G:A	6.51285e-08	-1.40942e-10	-0.559451
117110255	chr7:117110255:G:A	4.28852e-08	-0.977286	-2.66243e-10
117110440	chr7:117110440:G:A	8.64359e-08	-1.40942e-10	-0.27641
117111072	chr7:117111072:GAGCTTGTTGACATGCCT:G	7.84463e-08	-0.373399	-2.66243e-10
117111569	chr7:117111569:G:A	3.62238e-08	-1.40942e-10	-1.1461
117111821	chr7:117111821:T:C	8.23922e-08	-1.40942e-10	-0.324322
117112129	chr7:117112129:G:A	5.30325e-08	-1.40942e-10	-0.764908
117112438	chr7:117112438:AC:A	2.17975e-08	-1.65402	-2.66243e-10
117112633	chr7:117112633:G:A	3.60694e-08	-1.40942e-10	-1.15037
117113148	chr7:117113148:G:T	2.16563e-08	-1.66052	-2.66243e-10
117113444	chr7:117113444:GAA:G	6.26991e-08	-1.40942e-10	-0.597466
117113766	chr7:117113766:G:T	4.20693e-08	-1.40942e-10	-0.996496
117114634	chr7:117114634:G:A	5.58473e-08	0.432228	-1.14542
117114808	chr7:117114808:A:G	1.08111e-08	-1.47559	-0.879648
117114921	chr7:117114921:G:A	3.34262e-08	-1.40942e-10	-1.22647
117115127	chr7:117115127:GC:G	7.13786e-08	-1.40942e-10	-0.467816
117115281	chr7:117115281:A:G	3.82727e-08	-1.40942e-10	-1.09108
117116469	chr7:117116469:G:A	3.71329e-08	-1.40942e-10	-1.12131
117116481	chr7:117116481:C:T	2.87102e-08	-0.277614	-1.10095
117116773	chr7:117116773:C:G	3.71125e-08	-1.40942e-10	-1.12186
117116842	chr7:117116842:A:G	2.16796e-07	-1.40942e-10	0.643142
117117342	chr7:117117342:G:A	1.791e-08	-0.65945	-1.191
117117400	chr7:117117400:T:G	3.34143e-08	-1.40942e-10	-1.22683
117118003	chr7:117118003:C:T	7.6727e-09	-1.67151	-1.02664
117118707	chr7:117118707:G:A	1.21269e-08	-1.4994	-0.740987
117119361	chr7:117119361:C:T	1.31542e-07	-1.40942e-10	0.14351
117119796	chr7:117119796:T:G	1.11251e-07	-1.40942e-10	-0.0240227
117119880	chr7:117119880:G:A	3.74809e-08	-1.40942e-10	-1.11198
117120858	chr7:117120858:A:G	2.14039e-08	-1.67224	-2.66243e-10
117120981	chr7:117120981:G:A	4.74622e-08	-1.40942e-10	-0.875879
117121659	chr7:117121659:A:G	3.10819e-08	-0.242963	-1.05622
117121782	chr7:117121782:A:G	2.15127e-08	-1.66717	-2.66243e-10
117121992	chr7:117121992:T:C	9.53215e-09	-1.26068	-1.22046
117122246	chr7:117122246:A:G	3.74286e-08	-1.40942e-10	-1.11338
117122858	chr7:117122858:G:A	3.84889e-08	-1.40942e-10	-1.08544
117123282	chr7:117123282:A:G	7.20353e-09	-1.66298	-1.09826
117123983	chr7:117123983:A:T	2.67159e-08	-1.45055	-2.66243e-10
117124295	chr7:117124295:C:T	7.70423e-09	-1.47113	-1.22292
117125045	chr7:117125045:T:C	3.74326e-08	-1.40942e-10	-1.11327
117126835	chr7:117126835:T:C	1.16856e-07	-1.40942e-10	0.0251294
117126867	chr7:117126867:G:C	1.22835e-07	-1.40942e-10	0.0750252
117126981	chr7:117126981:A:G	3.74394e-08	-1.40942e-10	-1.11309
117127500	chr7:117127500:T:G	5.34813e-07	-1.40942e-10	1.5461
117128161	chr7:117128161:G:A	8.29994e-08	-1.40942e-10	-0.31698
117128533	chr7:117128533:T:C	4.18475e-08	-1.40942e-10	-1.00178
117128820	chr7:117128820:A:G	8.21255e-08	-1.40942e-10	-0.327565
117128898	chr7:117128898:G:A	3.41726e-08	-1.40942e-10	-1.20439
117129760	chr7:117129760:C:T	2.45683e-08	-1.53436	-2.66243e-10
117130351	chr7:117130351:A:T	4.88893e-08	-1.40942e-10	-0.846256
117130661	chr7:117130661:A:C	3.40847e-08	-0.0801582	-1.12681
117132273	chr7:117132273:A:C	2.1617e-08	-1.66233	-2.66243e-10
117133089	chr7:117133089:A:T	3.85125e-08	-1.40942e-10	-1.08483
117133106	chr7:117133106:C:T	2.41152e-08	-1.55297	-2.66243e-10
117133180	chr7:117133180:G:A	6.05751e-08	-1.40942e-10	-0.63193
117133650	chr7:117133650:G:A	6.59943e-08	-1.40942e-10	-0.546245
117133980	chr7:117133980:A:G	8.96033e-08	-1.40942e-10	-0.240421
117134208	chr7:117134208:G:T	3.34333e-08	-1.40942e-10	-1.22626
117134993	chr7:117134993:T:A	3.88511e-08	0.00491666	-1.08099
117136047	chr7:117136047:T:C	3.57202e-08	-1.40942e-10	-1.1601
117136672	chr7:117136672:T:C	2.74405e-08	-0.326386	-1.09741
117137577	chr7:117137577:A:G	6.60253e-09	-1.67044	-1.17792
117138792	chr7:117138792:T:G	3.54747e-08	-1.40942e-10	-1.16699
117139021	chr7:117139021:A:G	1.40759e-08	-1.3845	-0.706848
117139540	chr7:117139540:C:T	1.14559e-08	-1.358	-0.939308
117139572	chr7:117139572:C:T	2.20324e-07	-1.40942e-10	0.659287
117139914	chr7:117139914:G:A	4.39734e-08	-1.40942e-10	-0.952229
117140124	chr7:117140124:T:G	2.2205e-08	-1.6355	-2.66243e-10
117140129	chr7:117140129:A:G	3.65132e-08	-1.40942e-10	-1.13814
117140329	chr7:117140329:T:C	2.07289e-08	-0.681934	-1.02235
117140564	chr7:117140564:A:G	3.61348e-08	-1.40942e-10	-1.14856
117140912	chr7:117140912:A:G	5.04742e-08	-0.814351	-2.66243e-10
117141076	chr7:117141076:G:A	2.20747e-08	-1.64138	-2.66243e-10
117141190	chr7:117141190:C:A	1.80058e-07	-1.40942e-10	0.457465
117141224	chr7:117141224:C:T	2.11168e-08	-0.562913	-1.12283
117141809	chr7:117141809:G:A	2.01268e-07	-1.40942e-10	0.568824
117141858	chr7:117141858:C:T	3.90377e-07	-1.40942e-10	1.2313
117141921	chr7:117141921:C:T	4.28613e-08	-1.40942e-10	-0.977845
117142172	chr7:117142172:G:A	2.45751e-08	-0.397482	-1.1366
117142229	chr7:117142229:C:G	2.13558e-08	-1.67449	-2.66243e-10
117142293	chr7:117142293:A:G	4.16482e-08	-1.40942e-10	-1.00656
117142427	chr7:117142427:G:A	4.56381e-08	-0.604429	-0.310642
117142862	chr7:117142862:G:A	1.50472e-08	-1.59667	-0.427955
117143593	chr7:117143593:C:G	7.46717e-08	-1.40942e-10	-0.422712
117144584	chr7:117144584:A:G	7.61112e-09	-1.58354	-1.12266
117145157	chr7:117145157:A:G	4.16511e-08	-1.40942e-10	-1.00649
117145234	chr7:117145234:A:G	4.54371e-07	-1.40942e-10	1.3831
117145320	chr7:117145320:A:G	2.14391e-07	-1.40942e-10	0.631989
117145524	chr7:117145524:T:C	8.90636e-08	-0.508272	0.26181
117145633	chr7:117145633:G:A	2.393e-08	-0.428217	-1.13246
117146068	chr7:117146068:A:G	6.87924e-09	-1.59669	-1.21062
117146580	chr7:117146580:G:A	1.56001e-07	-1.40942e-10	0.314052
117146696	chr7:117146696:G:A	7.08619e-09	-1.56057	-1.21709
117147382	chr7:117147382:C:T	4.16314e-08	-0.636956	-0.370003
117147755	chr7:117147755:C:A	3.77047e-08	-1.40942e-10	-1.10603
117147894	chr7:117147894:ATACAT:A	7.01291e-09	-1.57281	-1.21525
117147991	chr7:117147991:G:A	4.60663e-08	-0.527062	-0.378668
117148031	chr7:117148031:T:A	2.36087e-07	-1.40942e-10	0.728387
117148153	chr7:117148153:C:T	1.52289e-07	-1.40942e-10	0.289969
117148363	chr7:117148363:T:C	2.28686e-08	-0.479354	-1.1267
117148994	chr7:117148994:T:C	6.92796e-09	-1.58746	-1.21279
117149222	chr7:117149222:G:A	4.53512e-07	-1.40942e-10	1.38121
117149302	chr7:117149302:A:G	1.53653e-07	-1.40942e-10	0.298884
117149714	chr7:117149714:C:T	4.0486e-08	-1.40942e-10	-1.03486
117149880	chr7:117149880:G:A	8.3223e-09	-1.52568	-1.09119
117149889	chr7:117149889:G:A	2.296e-08	-0.470587	-1.13147
117149975	chr7:117149975:G:A	2.16382e-08	-1.66135	-2.66243e-10
117150138	chr7:117150138:C:T	4.28249e-08	-1.40942e-10	-0.978693
117150205	chr7:117150205:G:A	7.1309e-08	-0.468791	-2.66243e-10
117151048	chr7:117151048:G:A	4.24931e-08	-0.590822	-0.395648
117151530	chr7:117151530:T:G	6.72165e-08	-0.584895	0.0569998
117151706	chr7:117151706:A:G	3.45859e-08	-1.19237	-2.66243e-10
117152083	chr7:117152083:C:T	3.3431e-08	-1.40942e-10	-1.22633
117152754	chr7:117152754:A:T	1.67091e-07	-1.40942e-10	0.382728
117152949	chr7:117152949:C:T	3.62061e-07	-1.40942e-10	1.156
117153376	chr7:117153376:G:A	6.47181e-08	-1.40942e-10	-0.565772
117153388	chr7:117153388:A:C	6.48546e-08	-1.40942e-10	-0.563666
117153456	chr7:117153456:A:T	6.48845e-08	-1.40942e-10	-0.563204
117153546	chr7:117153546:T:A	3.52756e-08	-1.40942e-10	-1.17262
117154068	chr7:117154068:C:T	3.51863e-08	-1.40942e-10	-1.17516
117154941	chr7:117154941:A:G	4.04258e-08	-1.40942e-10	-1.03635
117155576	chr7:117155576:G:A	4.41584e-08	-0.564583	-0.383447
117155804	chr7:117155804:A:G	4.60809e-08	-0.505494	-0.399921
117156029	chr7:117156029:A:G	7.7207e-09	-1.53247	-1.15943
117156222	chr7:117156222:C:T	5.57468e-08	-1.40942e-10	-0.714994
117156442	chr7:117156442:T:A	2.49874e-08	-0.440803	-1.07664
117156581	chr7:117156581:A:T	3.17473e-08	-1.27801	-2.66243e-10
117156584	chr7:117156584:A:G	4.63796e-08	-0.490843	-0.408111
117157025	chr7:117157025:C:G	4.08483e-08	-0.606475	-0.419473
117157085	chr7:117157085:A:G	4.56701e-08	-0.509402	-0.404966
117157625	chr7:117157625:A:G	1.7354e-06	2.72318	-2.66243e-10
117158029	chr7:117158029:C:T	2.3787e-08	-1.56667	-2.66243e-10
117158372	chr7:117158372:A:G	1.80323e-07	-1.40942e-10	0.458939
117158659	chr7:117158659:A:G	1.58752e-08	-1.61823	-0.352828
117158835	chr7:117158835:C:G	4.07622e-08	-1.40942e-10	-1.02806
117159118	chr7:117159118:G:C	4.01449e-08	-0.645454	-0.397863
117159358	chr7:117159358:T:C	2.57541e-07	-1.40942e-10	0.815366
117159386	chr7:117159386:C:T	4.03221e-08	-0.640506	-0.398408
117159396	chr7:117159396:A:T	4.33299e-08	-0.582007	-0.384963
117159412	chr7:117159412:T:G	4.07288e-08	-0.61293	-0.415947
117159521	chr7:117159521:A:G	2.2502e-08	-0.554649	-1.06756
117159533	chr7:117159533:T:C	6.31013e-08	-0.678161	0.0870893
117159815	chr7:117159815:C:G	1.88472e-07	-1.40942e-10	0.503134
117159872	chr7:117159872:G:A	2.13505e-08	-1.67474	-2.66243e-10
117160043	chr7:117160043:A:G	5.47845e-07	-1.40942e-10	1.57018
117160182	chr7:117160182:A:G	3.91747e-08	-0.580843	-0.48694
117160283	chr7:117160283:C:CCCTTT	6.34319e-08	-0.585847	-2.66243e-10
117160284	chr7:117160284:A:G	6.36533e-08	-0.582362	-2.66243e-10
117160618	chr7:117160618:A:G	7.23647e-09	-1.53989	-1.21679
117161113	chr7:117161113:T:A	3.57258e-08	-1.40942e-10	-1.15994
117161223	chr7:117161223:A:T	2.35034e-08	-0.520589	-1.05808
117161317	chr7:117161317:G:A	9.45646e-09	-1.53577	-0.953343
117161798	chr7:117161798:T:C	8.38428e-09	-1.58498	-1.02448
117161955	chr7:117161955:G:T	1.73558e-07	-1.40942e-10	0.420699
117162119	chr7:117162119:T:A	5.51476e-08	-1.40942e-10	-0.7258
117162218	chr7:117162218:T:G	4.36661e-08	-0.575183	-0.384058
117162258	chr7:117162258:G:A	4.4035e-08	-0.543253	-0.407575
117162336	chr7:117162336:G:A	2.34718e-08	-0.520771	-1.05924
117163333	chr7:117163333:G:A	7.19325e-09	-1.55669	-1.20598
117163741	chr7:117163741:C:T	2.14838e-08	-0.580669	-1.08784
117163774	chr7:117163774:G:A	3.5761e-08	-0.556162	-0.602794
117163948	chr7:117163948:A:G	6.97367e-09	-1.56771	-1.22596
117164551	chr7:117164551:A:G	1.01183e-07	-1.40942e-10	-0.118887
117164880	chr7:117164880:G:A	1.02316e-07	-0.107749	-2.66243e-10
117165454	chr7:117165454:G:A	1.76409e-08	-1.68016	-0.185433
117165458	chr7:117165458:C:T	2.53457e-08	-1.06252	-0.440681
117165814	chr7:117165814:G:A	2.54271e-08	-1.04513	-0.454866
117165868	chr7:117165868:G:A	5.17749e-08	-1.40942e-10	-0.788908
117166097	chr7:117166097:A:G	3.36496e-08	-1.40942e-10	-1.21981
117166761	chr7:117166761:C:T	2.30353e-08	-1.4138	-0.184983
117166762	chr7:117166762:G:A	4.40055e-08	-1.40942e-10	-0.951499
117166839	chr7:117166839:A:C	8.39049e-09	-1.4275	-1.18121
117167103	chr7:117167103:G:T	7.23583e-09	-1.52992	-1.22684
117167319	chr7:117167319:C:T	4.49853e-08	-1.40942e-10	-0.929477
117168272	chr7:117168272:G:A	1.49755e-08	-1.13995	-0.88945
117168613	chr7:117168613:C:T	2.86127e-08	-0.952245	-0.429716
117168799	chr7:117168799:G:A	2.79152e-07	-1.40942e-10	0.895943
117168976	chr7:117168976:G:A	1.61142e-08	-1.12434	-0.831775
117169005	chr7:117169005:AAT:A	2.79152e-07	-1.40942e-10	0.895943
117169104	chr7:117169104:A:G	1.58796e-08	-1.11396	-0.85682
117169282	chr7:117169282:C:T	2.14284e-08	-1.6711	-2.66243e-10
117169286	chr7:117169286:T:C	2.41808e-08	-1.09017	-0.460086
117169568	chr7:117169568:G:A	3.77504e-08	-1.40942e-10	-1.10482
117170079	chr7:117170079:G:A	2.49624e-08	-1.09261	-0.425832
117170167	chr7:117170167:C:T	2.69478e-07	-1.40942e-10	0.860673
117170638	chr7:117170638:A:G	2.21471e-08	-1.63811	-2.66243e-10
117170758	chr7:117170758:TC:T	2.40054e-08	-1.15916	-0.398376
117170764	chr7:117170764:C:A	2.37199e-08	-1.16202	-0.407477
117170983	chr7:117170983:T:C	2.29221e-08	-1.68031	0.0766003
117171255	chr7:117171255:A:G	2.3935e-08	-1.1566	-0.403877
117171303	chr7:117171303:T:A	2.42076e-08	-1.1479	-0.401242
117171609	chr7:117171609:C:T	2.40915e-08	-1.15473	-0.399222
117172037	chr7:117172037:A:G	2.41908e-07	-1.40942e-10	0.752743
117172685	chr7:117172685:C:A	2.66768e-08	-1.17105	-0.280969
117172730	chr7:117172730:A:G	2.67451e-08	-1.15791	-0.291554
117175103	chr7:117175103:C:A	2.63671e-08	-1.19273	-0.270967
117175205	chr7:117175205:C:T	2.67547e-08	-1.18608	-0.263024
117175457	chr7:117175457:A:G	2.64522e-08	-1.19081	-0.269667
117175543	chr7:117175543:T:C	2.15887e-08	-1.66364	-2.66243e-10
117176412	chr7:117176412:G:A	3.35862e-08	-1.15273	-0.068968
117176552	chr7:117176552:T:G	3.82117e-08	-1.40942e-10	-1.09267
117177078	chr7:117177078:T:C	3.29597e-08	-1.18016	-0.0603653
117177378	chr7:117177378:C:T	8.91855e-09	-1.61621	-0.93147
117177408	chr7:117177408:T:C	4.63863e-08	-1.40942e-10	-0.89881
117177738	chr7:117177738:C:G	2.05269e-08	-1.13387	-0.580211
117177760	chr7:117177760:G:A	3.55708e-08	-1.40942e-10	-1.16429
117177899	chr7:117177899:T:A	2.19398e-07	-1.40942e-10	0.655075
117178327	chr7:117178327:A:G	3.23649e-08	-1.1841	-0.0746407
117178464	chr7:117178464:T:C	3.12487e-08	-1.20989	-0.0839498
117178774	chr7:117178774:C:T	5.05795e-08	-1.40942e-10	-0.812267
117179098	chr7:117179098:C:T	3.24757e-08	-1.17546	-0.0798571
117179456	chr7:117179456:T:C	9.4313e-08	-1.52304	1.33384
117179950	chr7:117179950:A:G	2.60071e-07	-1.40942e-10	0.825142
117180115	chr7:117180115:T:A	2.14077e-08	-1.67206	-2.66243e-10
117180126	chr7:117180126:C:T	3.27144e-08	-1.16068	-0.0873209
117180233	chr7:117180233:T:C	3.35516e-08	-1.14502	-0.0777108
117180378	chr7:117180378:C:T	1.69611e-08	-1.12432	-0.780575
117180580	chr7:117180580:G:T	1.02038e-07	-1.40942e-10	-0.110466
117180785	chr7:117180785:G:A	3.31616e-08	-1.1809	-0.0535218
117181574	chr7:117181574:A:G	2.1382e-08	-1.67326	-2.66243e-10
117181692	chr7:117181692:A:G	2.25569e-08	-1.67267	0.0528967
117181738	chr7:117181738:C:A	4.676e-08	-1.40942e-10	-0.890785
117182206	chr7:117182206:C:T	1.60133e-08	-1.15615	-0.806246
117182446	chr7:117182446:G:T	9.60908e-08	-1.40942e-10	-0.170519
117182615	chr7:117182615:A:G	2.05524e-08	-1.13888	-0.573956
117183214	chr7:117183214:A:T	2.07681e-08	-1.09925	-0.603141
117183755	chr7:117183755:A:G	5.14519e-08	-1.40942e-10	-0.795166
117183907	chr7:117183907:A:T	3.93609e-08	-1.40942e-10	-1.06304
117184284	chr7:117184284:TG:T	1.39489e-08	-1.67652	-0.423895
117184541	chr7:117184541:G:A	3.39845e-08	-1.40942e-10	-1.20991
117184582	chr7:117184582:G:A	1.60164e-08	-1.15597	-0.806231
117184876	chr7:117184876:A:G	7.06797e-09	-1.55474	-1.2255
117184921	chr7:117184921:T:G	5.28608e-08	-1.40942e-10	-0.768151
117185647	chr7:117185647:C:T	4.6655e-08	-1.40942e-10	-0.893034
117185794	chr7:117185794:A:G	1.81566e-08	-1.67448	-0.162299
117185855	chr7:117185855:G:A	3.34235e-08	-1.40942e-10	-1.22655
117186435	chr7:117186435:C:T	8.87761e-09	-1.65363	-0.898652
117187088	chr7:117187088:T:A	2.93966e-08	-1.15413	-0.200806
117187106	chr7:117187106:T:C	1.61886e-08	-1.15343	-0.798072
117187138	chr7:117187138:T:C	3.8875e-08	-1.40942e-10	-1.07546
117187684	chr7:117187684:T:A	2.09162e-07	0.607294	-2.66243e-10
117187866	chr7:117187866:C:T	2.48238e-08	-1.52401	-2.66243e-10
117188007	chr7:117188007:G:A	3.35707e-08	-1.15822	-0.0639417
117188103	chr7:117188103:A:G	1.63784e-08	-1.15413	-0.785719
117188326	chr7:117188326:G:C	4.21901e-08	-1.40942e-10	-0.993628
117189409	chr7:117189409:T:C	2.12664e-08	-1.11263	-0.566055
117189685	chr7:117189685:TA:T	2.13601e-08	-1.08875	-0.58554
117190326	chr7:117190326:C:T	5.76317e-08	-0.681741	-2.66243e-10
117190423	chr7:117190423:C:T	5.26621e-08	-1.40942e-10	-0.771918
117191449	chr7:117191449:A:G	3.34256e-08	-1.40942e-10	-1.22649
117192866	chr7:117192866:G:T	3.48385e-08	-1.40942e-10	-1.18509
117192880	chr7:117192880:G:C	2.05243e-08	-1.14468	-0.569527
117193230	chr7:117193230:G:A	3.34348e-08	-1.40942e-10	-1.22622
117193401	chr7:117193401:T:C	1.99229e-08	-1.18067	-0.563272
117193935	chr7:117193935:A:G	2.1839e-08	-1.65212	-2.66243e-10
117194118	chr7:117194118:C:T	8.63184e-09	-1.666	-0.914357
117194294	chr7:117194294:A:T	3.91148e-08	-1.40942e-10	-1.06931
117194719	chr7:117194719:T:C	4.2428e-08	-1.40942e-10	-0.988004
117194809	chr7:117194809:C:T	7.67072e-09	-1.51249	-1.18592
117195074	chr7:117195074:G:A	7.82366e-08	-0.376076	-2.66243e-10
117195349	chr7:117195349:T:C	2.57666e-07	-1.40942e-10	0.815849
117195746	chr7:117195746:T:A	2.40324e-08	-1.55641	-2.66243e-10
117195838	chr7:117195838:C:T	3.59693e-08	-1.40942e-10	-1.15315
117196386	chr7:117196386:CCAACA:C	2.99362e-08	-1.66032	0.323572
117196514	chr7:117196514:G:A	4.78596e-08	-1.40942e-10	-0.867541
117196940	chr7:117196940:A:G	3.4228e-08	-1.40942e-10	-1.20277
117197344	chr7:117197344:A:G	3.34493e-08	-1.40942e-10	-1.22578
117197738	chr7:117197738:A:G	7.39628e-08	-1.40942e-10	-0.432251
117197853	chr7:117197853:G:A	2.28272e-08	-1.60786	-2.66243e-10
117198257	chr7:117198257:G:A	2.72648e-08	-1.68022	0.250004
117198524	chr7:117198524:C:T	2.47107e-08	-1.52858	-2.66243e-10
117198700	chr7:117198700:CA:C	6.23666e-08	-1.40942e-10	-0.602783
117198710	chr7:117198710:C:T	3.34822e-08	-1.40942e-10	-1.2248
117199184	chr7:117199184:T:A	2.75617e-08	-1.67303	0.253644
117199539	chr7:117199539:A:G	3.00084e-08	-1.5983	0.263965
117199583	chr7:117199583:T:C	2.76238e-08	-1.61928	0.20214
117199612	chr7:117199612:A:G	8.4383e-08	-1.40942e-10	-0.300447
117199691	chr7:117199691:C:T	3.24182e-08	-1.65664	0.39955
117199811	chr7:117199811:A:G	2.78497e-08	-1.60293	0.193937
117199896	chr7:117199896:C:T	1.18e-08	-1.65826	-0.609451
117200026	chr7:117200026:C:T	4.17302e-08	-1.40942e-10	-1.00459
117200538	chr7:117200538:C:A	5.88928e-08	-1.40942e-10	-0.660094
117201060	chr7:117201060:A:G	9.13677e-08	-0.220921	-2.66243e-10
117201112	chr7:117201112:G:A	3.34496e-08	-1.40942e-10	-1.22577
117201617	chr7:117201617:G:A	3.35617e-08	-1.40942e-10	-1.22243
117202734	chr7:117202734:A:C	3.50044e-08	-1.40942e-10	-1.18034
117202792	chr7:117202792:G:A	2.94672e-08	-1.66545	0.312913
117203002	chr7:117203002:G:A	3.34922e-08	-1.40942e-10	-1.2245
117203030	chr7:117203030:A:G	4.17302e-08	-1.40942e-10	-1.00459
117204297	chr7:117204297:T:C	2.1572e-08	-1.66442	-2.66243e-10
117204889	chr7:117204889:G:T	3.54635e-08	-1.40942e-10	-1.16731
117205197	chr7:117205197:CTACCTA:C	1.29587e-08	-1.46138	-0.712657
117205536	chr7:117205536:T:G	4.4784e-08	-1.40942e-10	-0.933962
117205657	chr7:117205657:A:G	3.40613e-08	-1.40942e-10	-1.20765
117205910	chr7:117205910:A:G	6.34861e-08	-1.40942e-10	-0.584993
117206225	chr7:117206225:G:T	3.48474e-08	-1.40942e-10	-1.18483
117206402	chr7:117206402:A:G	3.42206e-08	-1.40942e-10	-1.20299
117206435	chr7:117206435:G:C	4.22188e-08	-1.40942e-10	-0.992947
117206846	chr7:117206846:A:G	5.11717e-08	-0.800626	-2.66243e-10
117207196	chr7:117207196:G:A	6.00996e-08	-0.63981	-2.66243e-10
117207246	chr7:117207246:A:G	3.42241e-08	-1.40942e-10	-1.20288
117207503	chr7:117207503:C:T	3.39616e-08	-1.40942e-10	-1.21058
117207664	chr7:117207664:T:TA	4.48819e-08	-1.40942e-10	-0.931779
117208140	chr7:117208140:T:G	2.3433e-08	-1.629	0.0473306
117208262	chr7:117208262:A:G	3.96186e-08	-1.40942e-10	-1.05651
117208682	chr7:117208682:A:G	6.84338e-08	-1.40942e-10	-0.509946
117208739	chr7:117208739:A:G	3.34822e-08	-1.40942e-10	-1.2248
117208786	chr7:117208786:G:A	3.43757e-08	-1.40942e-10	-1.19846
117209273	chr7:117209273:G:A	1.15103e-08	-1.65433	-0.63824
117209401	chr7:117209401:A:G	2.45681e-08	-1.53436	-2.66243e-10
117210716	chr7:117210716:C:G	3.0494e-08	-1.65268	0.334392
117211103	chr7:117211103:G:A	8.59171e-09	-1.52096	-1.06406
117211427	chr7:117211427:A:G	9.71767e-09	-1.33988	-1.12198
117211526	chr7:117211526:A:G	3.98529e-08	-1.40942e-10	-1.05062
117211921	chr7:117211921:G:A	3.07903e-08	-1.65355	0.344939
117212177	chr7:117212177:G:A	2.88772e-08	-1.37276	-2.66243e-10
117212347	chr7:117212347:C:G	3.44887e-08	-1.40942e-10	-1.19518
117213079	chr7:117213079:C:T	3.8491e-08	-1.40942e-10	-1.08539
117213741	chr7:117213741:A:G	3.66759e-08	-1.40942e-10	-1.13369
117214273	chr7:117214273:A:G	2.13735e-08	-1.67366	-2.66243e-10
117214725	chr7:117214725:C:T	2.89676e-08	-1.36964	-2.66243e-10
117215037	chr7:117215037:G:A	3.4631e-08	-1.40942e-10	-1.19106
117215059	chr7:117215059:A:G	4.25101e-08	-1.40942e-10	-0.986072
117215189	chr7:117215189:C:A	3.34139e-08	-1.40942e-10	-1.22684
117215355	chr7:117215355:T:C	4.38887e-08	-1.40942e-10	-0.954156
117215536	chr7:117215536:T:C	5.93343e-08	-1.40942e-10	-0.652626
117216129	chr7:117216129:A:T	4.48776e-08	-1.40942e-10	-0.931875
117216590	chr7:117216590:G:C	1.01669e-08	-1.60278	-0.813894
117216619	chr7:117216619:A:G	4.51097e-08	-1.40942e-10	-0.926716
117217304	chr7:117217304:A:C	4.19994e-08	-1.40942e-10	-0.998158
117218330	chr7:117218330:A:G	3.34854e-08	-1.6455	0.420798
117218344	chr7:117218344:G:A	3.28436e-08	-1.64913	0.405077
117218442	chr7:117218442:C:T	2.12612e-08	-1.67893	-2.66243e-10
117218754	chr7:117218754:A:G	5.43322e-08	-1.40942e-10	-0.740696
117218900	chr7:117218900:A:ATG	5.53929e-08	-1.40942e-10	-0.721362
117219728	chr7:117219728:C:T	4.20924e-08	-1.40942e-10	-0.995947
117219800	chr7:117219800:C:T	3.28494e-08	-1.24388	-2.66243e-10
117219861	chr7:117219861:G:T	3.26781e-08	-1.64755	0.398443
117220139	chr7:117220139:G:C	3.53827e-08	-1.40942e-10	-1.16959
117220271	chr7:117220271:C:T	3.25882e-08	-1.25186	-2.66243e-10
117220306	chr7:117220306:G:A	5.38518e-08	-1.40942e-10	-0.749578
117221091	chr7:117221091:C:T	2.60032e-08	-1.64696	0.16937
117221492	chr7:117221492:A:G	3.36079e-08	-1.40942e-10	-1.22105
117222206	chr7:117222206:G:A	9.38303e-09	-1.56861	-0.928305
117222554	chr7:117222554:G:C	4.42751e-08	-1.40942e-10	-0.945391
117223278	chr7:117223278:C:T	3.3926e-08	-1.40942e-10	-1.21163
117223449	chr7:117223449:G:T	3.62449e-08	-1.40942e-10	-1.14551
117223735	chr7:117223735:G:A	5.3586e-08	-1.40942e-10	-0.754526
117224277	chr7:117224277:C:T	2.68762e-08	-1.67263	0.228059
117224836	chr7:117224836:C:T	1.19099e-08	-1.60547	-0.652973
117225355	chr7:117225355:C:T	3.35388e-08	-1.40942e-10	-1.22311
117225681	chr7:117225681:A:T	4.82641e-08	-1.40942e-10	-0.859126
117226143	chr7:117226143:A:G	4.66625e-08	-1.40942e-10	-0.892873
117226757	chr7:117226757:C:A	1.58127e-08	-1.66498	-0.310023
117227030	chr7:117227030:C:T	1.5151e-08	-1.66242	-0.355329
117227241	chr7:117227241:C:T	2.26002e-08	-1.58712	-0.0307322
117227743	chr7:117227743:A:G	3.53828e-08	-1.16959	-2.66243e-10
117227802	chr7:117227802:C:T	3.6099e-08	-1.40942e-10	-1.14955
117227876	chr7:117227876:G:A	3.51589e-08	-1.40942e-10	-1.17594
117228095	chr7:117228095:G:A	3.61941e-08	-1.40942e-10	-1.14692
117228133	chr7:117228133:C:T	3.46402e-08	-1.40942e-10	-1.1908
117228518	chr7:117228518:T:A	1.96414e-08	-1.59239	-0.165784
117228531	chr7:117228531:T:A	1.68316e-08	-1.66617	-0.246383
117228642	chr7:117228642:C:T	2.17632e-08	-1.60358	-0.0520105
117229425	chr7:117229425:A:T	3.81421e-08	-1.0945	-2.66243e-10
117230790	chr7:117230790:AAAAT:A	3.51383e-08	-1.40942e-10	-1.17652
117231145	chr7:117231145:G:A	3.35711e-08	-1.40942e-10	-1.22215
117231354	chr7:117231354:G:A	2.24682e-08	-1.62371	-2.66243e-10
117231406	chr7:117231406:A:G	3.34413e-08	-1.40942e-10	-1.22602
117231554	chr7:117231554:C:T	1.97622e-07	-1.40942e-10	0.550543
117231705	chr7:117231705:T:C	1.38716e-08	-1.67587	-0.430104
117231952	chr7:117231952:AG:A	4.14638e-08	-1.40942e-10	-1.01099
117232458	chr7:117232458:C:T	4.37802e-08	-1.40942e-10	-0.956632
117232722	chr7:117232722:G:GC	5.82107e-08	-1.40942e-10	-0.671745
117232932	chr7:117232932:T:G	5.46595e-08	-1.40942e-10	-0.73469
117233247	chr7:117233247:C:T	5.41546e-08	-1.40942e-10	-0.743971
117233288	chr7:117233288:G:A	8.5254e-09	-1.38488	-1.20788
117233584	chr7:117233584:G:A	5.38768e-08	-1.40942e-10	-0.749114
117233762	chr7:117233762:T:G	5.98207e-08	-1.40942e-10	-0.644461
117233764	chr7:117233764:T:C	1.04045e-08	-1.64024	-0.753335
117233784	chr7:117233784:T:C	1.06108e-08	-1.63826	-0.735679
117233946	chr7:117233946:C:A	1.03751e-07	-1.40942e-10	-0.0938181
117233979	chr7:117233979:AT:A	8.03709e-08	-1.40942e-10	-0.349161
117234364	chr7:117234364:T:C	3.84545e-08	-1.40942e-10	-1.08634
117234417	chr7:117234417:T:A	1.12019e-08	-1.65598	-0.663753
117234936	chr7:117234936:G:A	5.69063e-08	-1.40942e-10	-0.694407
117235390	chr7:117235390:C:A	3.40696e-08	-1.40942e-10	-1.20741
117235566	chr7:117235566:T:C	3.54966e-08	-1.40942e-10	-1.16638
117235990	chr7:117235990:C:T	3.41908e-08	-1.40942e-10	-1.20386
117236042	chr7:117236042:G:T	4.51301e-08	-1.40942e-10	-0.926264
117236420	chr7:117236420:C:G	8.97392e-09	-1.32073	-1.22076
117237416	chr7:117237416:T:C	5.01102e-08	-1.40942e-10	-0.821589
117237516	chr7:117237516:A:G	3.3693e-08	-1.40942e-10	-1.21852
117237532	chr7:117237532:A:ACTT	3.51931e-08	-1.40942e-10	-1.17496
117237632	chr7:117237632:C:T	8.68171e-08	-1.40942e-10	-0.27201
117238147	chr7:117238147:T:C	3.85697e-08	-1.40942e-10	-1.08335
117238229	chr7:117238229:G:A	6.48912e-09	-1.67561	-1.19008
117239008	chr7:117239008:A:G	3.64301e-07	-1.40942e-10	1.16217
117239170	chr7:117239170:A:G	6.80636e-09	-1.63253	-1.18543
117239748	chr7:117239748:C:T	4.19902e-08	-1.40942e-10	-0.998377
117239809	chr7:117239809:A:G	7.5797e-09	-1.48775	-1.22259
117240129	chr7:117240129:C:T	3.03898e-08	-1.32171	-2.66243e-10
117240404	chr7:117240404:C:A	3.48855e-08	-1.40942e-10	-1.18374
117240882	chr7:117240882:C:T	4.47544e-08	-1.40942e-10	-0.934623
117241092	chr7:117241092:G:GAGC	2.89632e-07	-1.40942e-10	0.932799
117241184	chr7:117241184:G:A	2.31056e-08	-1.59574	-2.66243e-10
117241924	chr7:117241924:A:G	1.03846e-07	-1.40942e-10	-0.0929065
117242720	chr7:117242720:G:A	6.44112e-09	-1.68027	-1.19284
117242948	chr7:117242948:C:A	6.38629e-09	-1.67524	-1.20642
117243319	chr7:117243319:A:AG	8.29147e-09	-1.67957	-0.941017
117243470	chr7:117243470:A:T	8.56028e-09	-1.53432	-1.05436
117243537	chr7:117243537:C:G	6.36913e-09	-1.67662	-1.20773
117243609	chr7:117243609:TG:T	2.9297e-08	-1.35833	-2.66243e-10
117244403	chr7:117244403:G:A	1.19187e-07	-1.40942e-10	0.0448811
117244617	chr7:117244617:C:A	1.20717e-07	-0.300291	0.357925
117244936	chr7:117244936:A:G	6.56658e-09	-1.66631	-1.18751
117245061	chr7:117245061:T:C	6.48041e-09	-1.67222	-1.1948
117245095	chr7:117245095:T:C	6.46028e-09	-1.66744	-1.2027
117245465	chr7:117245465:TTAAG:T	6.33031e-09	-1.67889	-1.21158
117245522	chr7:117245522:A:G	2.33823e-08	-1.58383	-2.66243e-10
117245668	chr7:117245668:A:C	6.47964e-09	-1.67863	-1.18852
117245755	chr7:117245755:G:A	1.50732e-07	-0.301011	0.5807
117246195	chr7:117246195:T:C	6.91432e-08	-1.40942e-10	-0.499633
117246534	chr7:117246534:A:G	4.9197e-08	-1.40942e-10	-0.839981
117246551	chr7:117246551:T:C	6.45627e-09	-1.67096	-1.1998
117246601	chr7:117246601:C:T	1.1499e-07	-1.40942e-10	0.00903437
117246613	chr7:117246613:C:T	6.49814e-09	-1.6705	-1.1938
117246691	chr7:117246691:A:C	6.41059e-09	-1.66631	-1.21155
117247005	chr7:117247005:G:A	8.39453e-09	-1.67938	-0.928852
117247295	chr7:117247295:T:C	1.12084e-07	-0.369906	0.353342
117247857	chr7:117247857:G:A	6.54519e-09	-1.66156	-1.19553
117247883	chr7:117247883:T:A	6.55001e-09	-1.66061	-1.19574
117247923	chr7:117247923:G:T	4.37286e-07	-1.40942e-10	1.34477
117248077	chr7:117248077:C:G	5.09469e-08	-1.40942e-10	-0.80503
117248107	chr7:117248107:A:G	1.63439e-08	-0.849807	-1.09215
117249360	chr7:117249360:T:C	1.60311e-08	-1.23473	-0.726554
117249475	chr7:117249475:C:T	4.19903e-08	-1.40942e-10	-0.998374
117249664	chr7:117249664:G:A	6.40862e-09	-1.65329	-1.22488
117249696	chr7:117249696:G:T	6.49677e-09	-1.66215	-1.20236
117249945	chr7:117249945:A:C	9.01464e-09	-1.31842	-1.21854
117250052	chr7:117250052:G:A	6.53442e-09	-1.66209	-1.19664
117250187	chr7:117250187:G:A	3.69617e-08	-1.40942e-10	-1.12593
117250206	chr7:117250206:T:C	2.99324e-08	-0.953354	-0.383518
117250219	chr7:117250219:A:G	5.80128e-08	-1.40942e-10	-0.67515
117250364	chr7:117250364:A:G	4.5588e-08	-0.511417	-0.404752
117250393	chr7:117250393:T:C	1.25696e-07	-0.267674	0.365728
117250832	chr7:117250832:C:T	8.13117e-09	-1.50881	-1.1313
117250965	chr7:117250965:T:C	1.43154e-07	-1.40942e-10	0.228106
117251295	chr7:117251295:A:G	3.56603e-08	-1.40942e-10	-1.16177
117251544	chr7:117251544:C:T	8.61266e-09	-1.6676	-0.914978
117251629	chr7:117251629:G:A	6.68888e-09	-1.66025	-1.17512
117251846	chr7:117251846:A:T	1.47044e-07	-1.40942e-10	0.254921
117252093	chr7:117252093:C:T	6.65315e-09	-1.66806	-1.17266
117252149	chr7:117252149:A:G	8.47137e-09	-1.65621	-0.942912
117252488	chr7:117252488:T:C	6.40943e-09	-1.67496	-1.20309
117252552	chr7:117252552:G:A	6.75677e-09	-1.6753	-1.14997
117252597	chr7:117252597:G:A	3.56284e-08	-1.40942e-10	-1.16267
117252792	chr7:117252792:T:C	2.15903e-08	-0.83712	-0.826448
117253071	chr7:117253071:G:A	1.21099e-07	-1.40942e-10	0.0607914
117253290	chr7:117253290:C:A	8.5148e-08	-1.40942e-10	-0.291422
117253741	chr7:117253741:T:C	1.31332e-08	-0.942389	-1.21828
117253867	chr7:117253867:G:A	3.351e-08	-1.40942e-10	-1.22397
117254572	chr7:117254572:A:C	8.98869e-08	-0.288593	0.0513323
117254573	chr7:117254573:T:C	4.99602e-08	-1.40942e-10	-0.824587
117254675	chr7:117254675:G:A	6.72036e-09	-1.64512	-1.18555
117254811	chr7:117254811:T:A	1.17067e-08	-1.05664	-1.21901
117254861	chr7:117254861:A:T	1.13855e-08	-1.08063	-1.22284
117254872	chr7:117254872:A:G	9.76209e-09	-1.23109	-1.22622
117254892	chr7:117254892:C:T	1.14043e-07	-1.40942e-10	0.000766204
117254943	chr7:117254943:A:G	1.1813e-08	-1.04556	-1.22105
117255104	chr7:117255104:G:A	5.4489e-08	-1.40942e-10	-0.737814
117255109	chr7:117255109:G:A	1.18411e-08	-1.04536	-1.21887
117255523	chr7:117255523:G:A	1.27102e-08	-0.974231	-1.21918
117255534	chr7:117255534:G:A	1.24965e-08	-0.997139	-1.21323
117255575	chr7:117255575:C:T	1.90373e-08	-0.7128	-1.07661
117255960	chr7:117255960:T:C	1.19483e-07	-1.40942e-10	0.0473581
117256097	chr7:117256097:G:A	5.43881e-08	-1.40942e-10	-0.739668
117256291	chr7:117256291:A:G	4.60473e-08	-1.40942e-10	-0.906145
117256380	chr7:117256380:C:G	4.32507e-08	-1.40942e-10	-0.968801
117256441	chr7:117256441:A:G	4.35054e-08	-1.40942e-10	-0.962928
117256448	chr7:117256448:C:T	3.76618e-08	-1.40942e-10	-1.10717
117256600	chr7:117256600:C:T	1.08954e-07	-1.40942e-10	-0.0448906
117256732	chr7:117256732:C:G	4.40291e-08	-1.40942e-10	-0.950963
117256771	chr7:117256771:T:C	9.34174e-08	-1.40942e-10	-0.198736
117256989	chr7:117256989:G:GTTTT	2.13484e-08	-1.67483	-2.66243e-10
117257323	chr7:117257323:T:C	1.07101e-07	-1.40942e-10	-0.0620428
117257403	chr7:117257403:G:C	8.41477e-08	-1.40942e-10	-0.30324
117257436	chr7:117257436:C:T	1.04975e-07	-0.316617	0.234525
117257719	chr7:117257719:A:G	2.13174e-08	-1.67629	-2.66243e-10
117258294	chr7:117258294:A:T	1.89715e-08	-0.807793	-0.985082
117258568	chr7:117258568:A:G	6.16892e-08	-0.568311	-0.0453926
117258721	chr7:117258721:C:A	2.12447e-08	-1.67971	-2.66243e-10
117258903	chr7:117258903:A:G	3.52916e-07	-1.40942e-10	1.13042
117259057	chr7:117259057:C:A	3.42785e-08	-1.40942e-10	-1.2013
117259240	chr7:117259240:C:T	3.18858e-08	-1.00585	-0.267802
117259731	chr7:117259731:A:G	7.15823e-08	-1.67097	1.206
117259825	chr7:117259825:T:G	1.06202e-07	-1.40942e-10	-0.0704735
117259986	chr7:117259986:C:T	1.08801e-08	-1.23672	-1.11216
117260488	chr7:117260488:A:T	1.10686e-08	-1.22665	-1.10505
117260574	chr7:117260574:C:G	7.25617e-09	-1.5287	-1.22527
117260583	chr7:117260583:C:T	1.10747e-07	-0.489912	0.46135
117260847	chr7:117260847:C:T	2.17771e-07	-1.40942e-10	0.647632
117261055	chr7:117261055:G:A	6.72017e-09	-1.66179	-1.16891
117261062	chr7:117261062:C:T	6.32799e-08	-1.40942e-10	-0.588246
117261106	chr7:117261106:T:C	1.11291e-08	-1.22495	-1.1013
117261400	chr7:117261400:G:A	6.58069e-09	-1.64106	-1.21061
117261810	chr7:117261810:G:A	7.74873e-09	-1.65228	-1.03601
117262041	chr7:117262041:C:T	1.08083e-08	-1.24901	-1.10648
117262256	chr7:117262256:G:T	7.39313e-08	-1.40942e-10	-0.432677
117262331	chr7:117262331:A:G	1.05715e-07	-1.40942e-10	-0.0750684
117262402	chr7:117262402:T:C	1.10355e-08	-1.25708	-1.07761
117262644	chr7:117262644:A:T	6.51482e-09	-1.65242	-1.20931
117262846	chr7:117262846:C:T	3.41124e-08	-1.40942e-10	-1.20615
117263022	chr7:117263022:T:C	7.2714e-09	-1.53102	-1.22085
117263196	chr7:117263196:A:G	6.66428e-09	-1.65737	-1.18168
117264072	chr7:117264072:C:T	8.61571e-08	-1.40942e-10	-0.279641
117264292	chr7:117264292:G:A	1.07385e-08	-1.2466	-1.11538
117264379	chr7:117264379:C:T	2.33058e-07	-1.40942e-10	0.715475
117264456	chr7:117264456:T:A	1.07753e-08	-1.23658	-1.12197
117264474	chr7:117264474:G:A	1.11877e-08	-1.19503	-1.12597
117264528	chr7:117264528:A:G	3.52844e-07	-1.40942e-10	1.13021
117264616	chr7:117264616:C:A	5.91698e-08	-1.40942e-10	-0.655402
117264774	chr7:117264774:G:A	6.6088e-09	-1.63459	-1.21282
117265233	chr7:117265233:G:A	6.55918e-09	-1.64747	-1.20748
117265667	chr7:117265667:A:G	4.1547e-07	-1.40942e-10	1.2936
117265779	chr7:117265779:T:A	1.03912e-08	-1.20623	-1.18863
117266485	chr7:117266485:T:C	1.11227e-07	-0.49643	0.472192
117266497	chr7:117266497:T:C	1.03303e-08	-1.21463	-1.18611
117266628	chr7:117266628:T:C	1.04672e-08	-1.20008	-1.18749
117266738	chr7:117266738:A:G	6.75661e-09	-1.6496	-1.17569
117266951	chr7:117266951:C:T	1.80698e-08	-0.751054	-1.09052
117267110	chr7:117267110:A:G	1.05658e-08	-1.18435	-1.19384
117267325	chr7:117267325:T:C	6.63474e-09	-1.65947	-1.18402
117267396	chr7:117267396:AT:A	1.11495e-07	-0.273126	0.251294
117267504	chr7:117267504:A:G	9.32092e-08	-0.463951	0.262984
117267564	chr7:117267564:A:C	4.12094e-08	-1.40942e-10	-1.01715
117267689	chr7:117267689:G:A	9.24585e-09	-1.29442	-1.21722
117267781	chr7:117267781:G:A	1.70298e-08	-0.828823	-1.07202
117267789	chr7:117267789:G:A	6.25117e-09	-1.67621	-1.22684
117268394	chr7:117268394:G:C	6.45388e-09	-1.66838	-1.20275
117269110	chr7:117269110:A:T	3.72324e-08	-1.40942e-10	-1.11863
117269246	chr7:117269246:G:A	6.64139e-09	-1.67459	-1.1679
117269518	chr7:117269518:G:T	2.71684e-08	-1.43376	-2.66243e-10
117269970	chr7:117269970:C:T	8.41408e-09	-1.39012	-1.21578
117270236	chr7:117270236:G:A	1.26937e-08	-1.05757	-1.13714
117270495	chr7:117270495:C:T	3.07217e-08	-1.31085	-2.66243e-10
117270562	chr7:117270562:C:T	7.21945e-09	-1.535	-1.22404
117270596	chr7:117270596:G:A	7.31395e-09	-1.51967	-1.22636
117270653	chr7:117270653:G:A	1.91494e-07	-1.40942e-10	0.519041
117270747	chr7:117270747:G:T	6.34592e-09	-1.67377	-1.21423
117271037	chr7:117271037:C:G	6.32386e-09	-1.67431	-1.21717
117271170	chr7:117271170:C:T	3.37977e-08	-1.40942e-10	-1.21542
117271294	chr7:117271294:G:A	1.92151e-08	-1.58634	-0.193778
117271398	chr7:117271398:C:T	3.3461e-08	-1.40942e-10	-1.22543
117271484	chr7:117271484:C:T	1.15111e-08	-1.63644	-0.656064
117271700	chr7:117271700:C:T	3.66009e-08	-1.13574	-2.66243e-10
117271771	chr7:117271771:T:C	3.3461e-08	-1.40942e-10	-1.22543
117271781	chr7:117271781:G:A	9.84948e-09	-1.48291	-0.965486
117272148	chr7:117272148:A:G	5.22581e-08	-1.40942e-10	-0.779618
117272440	chr7:117272440:C:T	4.84124e-08	-1.40942e-10	-0.856058
117272726	chr7:117272726:G:C	1.25306e-07	-1.40942e-10	0.0949451
117272847	chr7:117272847:G:A	7.86922e-09	-1.58589	-1.08697
117273157	chr7:117273157:T:A	1.09611e-08	-1.6441	-0.697365
117273513	chr7:117273513:C:A	6.63951e-09	-1.62654	-1.21623
117273769	chr7:117273769:G:A	7.10574e-09	-1.58526	-1.18965
117273989	chr7:117273989:G:A	6.94391e-09	-1.60305	-1.19489
117274043	chr7:117274043:G:A	3.37384e-07	-1.40942e-10	1.08541
117274253	chr7:117274253:G:A	2.39964e-08	-1.55791	-2.66243e-10
117274496	chr7:117274496:A:G	3.82224e-08	-1.40942e-10	-1.09239
117274597	chr7:117274597:A:G	7.48112e-09	-1.59568	-1.12775
117274855	chr7:117274855:G:A	3.8141e-08	-1.40942e-10	-1.09452
117275065	chr7:117275065:T:G	7.4414e-09	-1.64265	-1.0861
117275267	chr7:117275267:TACCCAAG:T	4.34457e-08	-1.40942e-10	-0.964302
117275334	chr7:117275334:C:T	6.8683e-09	-1.60126	-1.20764
117275630	chr7:117275630:G:C	6.31037e-09	-1.66679	-1.22683
117275729	chr7:117275729:T:C	1.21054e-08	-1.07527	-1.16689
117275830	chr7:117275830:G:A	8.70586e-09	-1.62581	-0.946007
117275845	chr7:117275845:C:A	9.49576e-08	-1.40942e-10	-0.182383
117275958	chr7:117275958:A:C	9.76363e-09	-1.59161	-0.86554
117276060	chr7:117276060:T:A	2.59047e-07	-1.40942e-10	0.821197
117276086	chr7:117276086:G:A	3.4188e-08	-1.40942e-10	-1.20394
117276151	chr7:117276151:C:A	3.72218e-08	-1.40942e-10	-1.11892
117276174	chr7:117276174:A:G	1.18498e-08	-1.64025	-0.623254
117276206	chr7:117276206:C:A	3.98794e-08	-1.40942e-10	-1.04995
117276359	chr7:117276359:T:C	4.29768e-08	-0.267141	-0.708012
117276423	chr7:117276423:G:A	2.59944e-07	-1.40942e-10	0.824655
117277064	chr7:117277064:C:T	7.5204e-09	-1.5583	-1.15989
117277089	chr7:117277089:G:A	4.72949e-08	-1.40942e-10	-0.87941
117277373	chr7:117277373:G:A	7.18745e-09	-1.59561	-1.16786
117278006	chr7:117278006:G:A	6.39143e-09	-1.66587	-1.21498
117278031	chr7:117278031:C:T	9.54842e-09	-1.5502	-0.929239
117278857	chr7:117278857:A:G	1.25408e-08	-1.6749	-0.531922
117279046	chr7:117279046:C:T	3.67621e-08	-1.40942e-10	-1.13135
117279333	chr7:117279333:C:T	3.75265e-08	-1.40942e-10	-1.11077
117279474	chr7:117279474:T:C	4.14011e-08	-1.40942e-10	-1.01251
117279599	chr7:117279599:A:C	5.54755e-08	-1.40942e-10	-0.719871
117279924	chr7:117279924:G:A	1.15274e-08	-1.4541	-0.836989
117280295	chr7:117280295:A:T	2.7121e-08	-1.4355	-2.66243e-10
117280554	chr7:117280554:T:C	6.46578e-09	-1.65066	-1.21863
117280591	chr7:117280591:A:G	5.26331e-08	-1.40942e-10	-0.772468
117280654	chr7:117280654:T:G	8.10063e-09	-1.45884	-1.18503
117280663	chr7:117280663:T:C	7.0841e-09	-1.60959	-1.16837
117280709	chr7:117280709:C:T	2.57185e-08	-1.4886	-2.66243e-10
117280828	chr7:117280828:C:T	4.22703e-08	-1.40942e-10	-0.991728
117280916	chr7:117280916:T:C	6.65866e-09	-1.6624	-1.17749
117280940	chr7:117280940:A:G	2.30615e-08	-1.59765	-2.66243e-10
117281116	chr7:117281116:T:C	3.39757e-08	-1.40942e-10	-1.21017
117281176	chr7:117281176:C:G	6.85175e-09	-1.67352	-1.13779
117281306	chr7:117281306:T:C	3.34971e-08	-1.40942e-10	-1.22435
117281342	chr7:117281342:A:C	3.64865e-08	-1.40942e-10	-1.13887
117281520	chr7:117281520:G:A	3.47112e-08	-1.40942e-10	-1.18875
117281965	chr7:117281965:G:C	3.37028e-08	-1.40942e-10	-1.21823
117282263	chr7:117282263:A:T	7.05339e-09	-1.60234	-1.17996
117283129	chr7:117283129:A:G	4.29839e-08	-1.40942e-10	-0.974987
117283330	chr7:117283330:G:A	4.30735e-08	-1.40942e-10	-0.972906
117283513	chr7:117283513:A:G	3.5187e-08	-1.40942e-10	-1.17514
117283952	chr7:117283952:G:T	7.10981e-08	-0.471752	-2.66243e-10
117284023	chr7:117284023:AG:A	3.34675e-08	-1.40942e-10	-1.22524
117284253	chr7:117284253:C:T	2.17074e-08	-1.65816	-2.66243e-10
117284798	chr7:117284798:A:G	3.38697e-08	-1.40942e-10	-1.21329
117285059	chr7:117285059:C:T	1.78917e-07	-1.40942e-10	0.451108
117285412	chr7:117285412:C:T	2.6446e-08	-1.46071	-2.66243e-10
117285490	chr7:117285490:C:G	7.77903e-08	-1.40942e-10	-0.381797
117285644	chr7:117285644:A:G	3.38497e-08	-1.40942e-10	-1.21388
117285745	chr7:117285745:G:A	3.38697e-08	-1.40942e-10	-1.21329
117286098	chr7:117286098:G:A	7.58954e-08	-1.40942e-10	-0.406457
117286578	chr7:117286578:C:G	8.64379e-09	-1.45672	-1.12226
117286831	chr7:117286831:T:C	5.96678e-08	-0.64702	-2.66243e-10
117287119	chr7:117287119:C:T	5.57954e-08	-1.40942e-10	-0.714121
117287138	chr7:117287138:T:C	8.67653e-09	-1.47417	-1.10102
117287170	chr7:117287170:G:A	3.60763e-08	-1.40942e-10	-1.15018
117287206	chr7:117287206:G:A	6.8586e-09	-1.59288	-1.21743
117287306	chr7:117287306:C:T	7.78273e-09	-1.59499	-1.08891
117287580	chr7:117287580:C:T	3.38683e-08	-1.40942e-10	-1.21333
117287598	chr7:117287598:GTCTTATGCTTTCT:G	3.34635e-08	-1.40942e-10	-1.22536
117288081	chr7:117288081:T:C	3.38678e-08	-1.40942e-10	-1.21335
117288082	chr7:117288082:G:A	4.27819e-08	-1.40942e-10	-0.979698
117288112	chr7:117288112:T:C	3.39011e-08	-1.40942e-10	-1.21236
117288360	chr7:117288360:T:C	3.38536e-08	-1.40942e-10	-1.21377
117289011	chr7:117289011:G:A	3.58424e-08	-1.40942e-10	-1.15668
117289279	chr7:117289279:T:C	1.00561e-08	-1.38548	-1.04215
117289487	chr7:117289487:A:T	3.76161e-08	-1.40942e-10	-1.10838
117290188	chr7:117290188:G:A	8.36578e-09	-1.45186	-1.15981
117290335	chr7:117290335:A:G	3.35474e-08	-1.40942e-10	-1.22285
117290841	chr7:117290841:T:C	8.66829e-09	-1.55085	-1.02529
117290908	chr7:117290908:A:G	1.55994e-08	-1.40808	-0.580504
117291269	chr7:117291269:G:A	2.8929e-08	-1.37097	-2.66243e-10
117291934	chr7:117291934:C:T	3.55746e-08	-1.40942e-10	-1.16418
117291975	chr7:117291975:T:C	8.04035e-09	-1.67992	-0.971416
117292114	chr7:117292114:G:A	3.66129e-08	-1.40942e-10	-1.13541
117292141	chr7:117292141:T:C	5.8943e-07	-1.40942e-10	1.64334
117292480	chr7:117292480:A:G	3.40943e-08	-1.40942e-10	-1.20668
117292731	chr7:117292731:G:A	6.34049e-08	-1.40942e-10	-0.586273
117292803	chr7:117292803:A:T	2.16067e-08	-1.66281	-2.66243e-10
117293130	chr7:117293130:A:T	1.51088e-07	-1.40942e-10	0.282046
117293262	chr7:117293262:T:C	3.51159e-08	-1.40942e-10	-1.17716
117293596	chr7:117293596:A:G	5.32473e-08	-1.40942e-10	-0.760866
117293674	chr7:117293674:T:G	6.3601e-08	-1.40942e-10	-0.583185
117293752	chr7:117293752:G:A	2.85605e-08	-0.383506	-1.00028
117294146	chr7:117294146:G:A	3.47642e-08	-1.40942e-10	-1.18723
117294705	chr7:117294705:C:T	3.58685e-08	-1.40942e-10	-1.15595
117294720	chr7:117294720:G:A	3.58295e-08	-1.40942e-10	-1.15704
117294728	chr7:117294728:T:C	3.51864e-08	-1.40942e-10	-1.17515
117295149	chr7:117295149:CAAGAT:C	3.60439e-08	-1.40942e-10	-1.15108
117295226	chr7:117295226:G:GA	3.51866e-08	-1.40942e-10	-1.17515
117295408	chr7:117295408:G:T	6.14623e-08	-1.40942e-10	-0.617389
117295424	chr7:117295424:G:A	3.50886e-08	-1.40942e-10	-1.17794
117296900	chr7:117296900:G:A	6.36139e-08	-1.40942e-10	-0.582982
117297424	chr7:117297424:C:T	2.17551e-08	-1.65597	-2.66243e-10
117297466	chr7:117297466:A:G	3.41526e-08	-1.40942e-10	-1.20497
117297558	chr7:117297558:G:C	3.54212e-08	-1.40942e-10	-1.1685
117297673	chr7:117297673:C:T	3.43171e-08	-1.40942e-10	-1.20017
117297966	chr7:117297966:T:C	7.55459e-09	-1.51003	-1.20363
117298028	chr7:117298028:G:A	3.51381e-08	-1.40942e-10	-1.17653
117298986	chr7:117298986:G:T	6.41814e-09	-1.67623	-1.20045
117299035	chr7:117299035:AG:A	6.37386e-09	-1.65677	-1.22684
117299233	chr7:117299233:C:T	6.56033e-09	-1.63012	-1.22465
117299447	chr7:117299447:T:G	4.17999e-08	-1.40942e-10	-1.00292
117299549	chr7:117299549:G:A	4.21124e-08	-1.40942e-10	-0.995472
117299870	chr7:117299870:G:T	5.5795e-08	-1.40942e-10	-0.714129
117299994	chr7:117299994:A:G	3.57605e-08	-1.40942e-10	-1.15897
117300470	chr7:117300470:C:CCAT	2.14175e-08	-1.6716	-2.66243e-10
117300614	chr7:117300614:T:A	1.00255e-08	-1.47417	-0.956505
117301010	chr7:117301010:G:A	4.00791e-08	-1.40942e-10	-1.04496
117301163	chr7:117301163:G:A	3.44321e-08	-1.40942e-10	-1.19682
117301182	chr7:117301182:C:G	2.40794e-08	-1.66591	0.111453
117301202	chr7:117301202:G:A	2.52134e-08	-1.50844	-2.66243e-10
117301223	chr7:117301223:C:T	4.27978e-08	-1.40942e-10	-0.979326
117301246	chr7:117301246:T:C	3.52369e-08	-1.40942e-10	-1.17372
117301293	chr7:117301293:A:T	3.35158e-08	-1.40942e-10	-1.2238
117301305	chr7:117301305:A:C	3.10929e-08	-1.29883	-2.66243e-10
117301915	chr7:117301915:C:T	2.59562e-08	-1.4794	-2.66243e-10
117302061	chr7:117302061:G:A	2.30032e-08	-0.672848	-0.927332
117302124	chr7:117302124:T:C	3.99416e-08	-1.40942e-10	-1.04839
117302379	chr7:117302379:G:T	1.74024e-08	-0.661538	-1.21767
117302451	chr7:117302451:A:T	3.53975e-08	-1.40942e-10	-1.16917
117302484	chr7:117302484:C:T	3.48059e-08	-1.40942e-10	-1.18603
117303470	chr7:117303470:A:G	1.39701e-06	-0.959454	3.46573
117303739	chr7:117303739:A:T	2.76615e-08	-0.217537	-1.19823
117304636	chr7:117304636:A:G	3.45571e-08	-1.40942e-10	-1.1932
117304786	chr7:117304786:A:G	3.56231e-08	-1.40942e-10	-1.16282
117304897	chr7:117304897:T:C	3.57995e-08	-1.40942e-10	-1.15788
117304963	chr7:117304963:G:T	3.57318e-08	-1.40942e-10	-1.15977
117305128	chr7:117305128:C:T	3.65593e-08	-1.40942e-10	-1.13688
117305477	chr7:117305477:A:G	2.47958e-08	-1.52514	-2.66243e-10
117305529	chr7:117305529:G:T	1.95969e-08	-1.60062	-0.159816
117306321	chr7:117306321:G:A	3.48744e-08	-1.40942e-10	-1.18406
117306389	chr7:117306389:T:G	3.34219e-08	-1.40942e-10	-1.2266
117306616	chr7:117306616:A:C	3.94333e-08	-1.40942e-10	-1.0612
117307142	chr7:117307142:A:C	2.07461e-08	-0.799476	-0.903979
117307145	chr7:117307145:G:C	3.81039e-08	-1.40942e-10	-1.0955
117307257	chr7:117307257:T:G	9.28583e-08	-1.40942e-10	-0.204739
117308353	chr7:117308353:C:T	2.70496e-08	-1.43814	-2.66243e-10
117309232	chr7:117309232:C:T	8.60405e-09	-1.37254	-1.21104
117309429	chr7:117309429:C:A	3.34992e-08	-1.40942e-10	-1.22429
117309858	chr7:117309858:C:A	1.52514e-08	-1.02054	-0.990605
117310213	chr7:117310213:C:T	2.19181e-08	-1.6485	-2.66243e-10
117310276	chr7:117310276:C:T	4.13043e-08	-1.40942e-10	-1.01485
117310702	chr7:117310702:C:T	4.68232e-08	-1.40942e-10	-0.889435
117311395	chr7:117311395:T:G	3.34139e-08	-1.40942e-10	-1.22684
117311599	chr7:117311599:G:A	4.03019e-08	-1.40942e-10	-1.03941
117311617	chr7:117311617:G:A	3.6442e-08	-1.20796	0.0678731
117312010	chr7:117312010:C:T	3.59457e-08	-1.40942e-10	-1.1538
117312072	chr7:117312072:C:T	6.74024e-08	-1.40942e-10	-0.525133
117312250	chr7:117312250:G:A	1.52399e-08	-1.20981	-0.802081
117312687	chr7:117312687:A:C	1.18553e-08	-1.21123	-1.0518
117314063	chr7:117314063:T:G	9.30967e-09	-1.39304	-1.11172
117314926	chr7:117314926:G:A	3.44728e-08	-1.40942e-10	-1.19564
117315645	chr7:117315645:C:T	1.10628e-08	-1.27063	-1.06159
117315739	chr7:117315739:C:T	3.65629e-08	-1.40942e-10	-1.13678
117316210	chr7:117316210:C:A	1.44116e-07	0.234807	-2.66243e-10
117316863	chr7:117316863:A:G	5.07023e-08	-1.40942e-10	-0.809842
117317509	chr7:117317509:TA:T	7.31737e-09	-1.67001	-1.07555
117317973	chr7:117317973:G:A	3.50891e-08	-1.40942e-10	-1.17792
117318363	chr7:117318363:C:T	3.40105e-08	-1.40942e-10	-1.20914
117319062	chr7:117319062:G:T	3.34813e-08	-1.40942e-10	-1.22483
117319094	chr7:117319094:T:C	4.2043e-08	-1.40942e-10	-0.99712
117319158	chr7:117319158:C:T	6.89782e-08	-1.40942e-10	-0.502023
117322409	chr7:117322409:A:G	8.50454e-08	-1.40942e-10	-0.292629
117323511	chr7:117323511:G:A	1.26685e-07	-1.40942e-10	0.105893
117324578	chr7:117324578:C:T	2.83795e-08	-1.39014	-2.66243e-10
117324579	chr7:117324579:C:A	2.97936e-08	-1.34152	-2.66243e-10
117324841	chr7:117324841:A:G	3.39089e-08	-1.40942e-10	-1.21214
117324996	chr7:117324996:T:C	4.48386e-08	-1.40942e-10	-0.932743
117325894	chr7:117325894:A:C	2.69271e-07	0.859905	-2.66243e-10
117326198	chr7:117326198:G:A	1.14737e-08	-1.20487	-1.09089
117326250	chr7:117326250:G:A	7.05737e-09	-1.67071	-1.11103
117326481	chr7:117326481:G:C	3.61185e-08	-1.40942e-10	-1.14901
117326853	chr7:117326853:TCAGA:T	4.15917e-08	-1.40942e-10	-1.00791
117327524	chr7:117327524:A:AATT	3.36321e-08	-1.40942e-10	-1.22033
117327784	chr7:117327784:C:A	4.06859e-08	-1.02993	-2.66243e-10
117327966	chr7:117327966:T:A	9.09139e-08	-1.67336	1.44746
117328522	chr7:117328522:G:A	3.52681e-08	-1.40942e-10	-1.17284
117328572	chr7:117328572:T:C	6.63413e-09	-1.67892	-1.16467
117328806	chr7:117328806:A:G	3.71407e-08	-1.40942e-10	-1.1211
117328841	chr7:117328841:G:A	3.38357e-08	-1.40942e-10	-1.2143
117328855	chr7:117328855:C:G	8.59521e-09	-1.51941	-1.06519
117329108	chr7:117329108:G:A	9.03057e-09	-1.46537	-1.06983
117329263	chr7:117329263:G:A	3.3625e-08	-1.40942e-10	-1.22054
117329717	chr7:117329717:T:C	2.6692e-08	-0.544138	-0.907312
117329758	chr7:117329758:T:C	1.03357e-08	-1.30004	-1.10017
117329822	chr7:117329822:A:G	7.66605e-09	-1.67586	-1.02315
117330307	chr7:117330307:G:A	3.50063e-08	-1.40942e-10	-1.18029
117330528	chr7:117330528:T:C	7.2745e-09	-1.67865	-1.07279
117330659	chr7:117330659:A:G	4.85852e-08	-1.40942e-10	-0.852493
117330918	chr7:117330918:G:A	3.34738e-08	-1.40942e-10	-1.22505
117331777	chr7:117331777:T:C	1.34923e-08	-1.19627	-0.937422
117332271	chr7:117332271:C:A	2.94874e-08	-1.35185	-2.66243e-10
117332444	chr7:117332444:A:C	3.44384e-08	-1.40942e-10	-1.19664
117332957	chr7:117332957:G:A	1.0479e-07	-1.40942e-10	-0.0838531
117332968	chr7:117332968:G:T	3.78208e-08	-1.40942e-10	-1.10296
117333132	chr7:117333132:G:A	3.44734e-08	-1.40942e-10	-1.19563
117333210	chr7:117333210:C:T	1.48959e-08	-1.15401	-0.880716
117333276	chr7:117333276:G:T	3.65926e-08	-1.40942e-10	-1.13597
117333905	chr7:117333905:T:A	3.5503e-08	-1.40942e-10	-1.1662
117334176	chr7:117334176:G:A	3.595e-08	-1.40942e-10	-1.15368
117334183	chr7:117334183:A:G	3.57129e-08	-1.40942e-10	-1.1603
117334254	chr7:117334254:T:G	3.37448e-08	-1.40942e-10	-1.21699
117334578	chr7:117334578:C:T	3.35447e-08	-1.40942e-10	-1.22293
117335070	chr7:117335070:A:G	4.1722e-08	-1.40942e-10	-1.00479
117335213	chr7:117335213:A:G	3.43612e-08	-1.40942e-10	-1.19888
117335541	chr7:117335541:T:G	4.53715e-08	-0.920929	-2.66243e-10
117335659	chr7:117335659:AT:A	2.54521e-08	-1.32181	-0.177204
117335700	chr7:117335700:A:G	3.44394e-08	-1.19661	-2.66243e-10
117335867	chr7:117335867:C:A	3.41861e-08	-1.40942e-10	-1.20399
117336265	chr7:117336265:C:A	3.43886e-08	-1.40942e-10	-1.19809
117336370	chr7:117336370:C:T	3.95049e-08	-1.40942e-10	-1.05939
117336533	chr7:117336533:T:C	5.20182e-08	-1.1091	0.324879
117336738	chr7:117336738:G:T	3.44671e-08	-1.40942e-10	-1.19581
117337116	chr7:117337116:T:C	3.39519e-08	-1.40942e-10	-1.21087
117337327	chr7:117337327:G:A	3.49049e-08	-1.40942e-10	-1.18319
117338105	chr7:117338105:G:T	3.38896e-08	-1.40942e-10	-1.2127
117338205	chr7:117338205:C:G	3.4466e-08	-1.40942e-10	-1.19584
117338252	chr7:117338252:G:T	3.41159e-08	-1.40942e-10	-1.20605
117338312	chr7:117338312:C:G	3.92379e-08	-1.40942e-10	-1.06617
117338611	chr7:117338611:A:T	3.92004e-08	-1.40942e-10	-1.06713
117338880	chr7:117338880:A:G	3.3584e-08	-1.40942e-10	-1.22176
117339015	chr7:117339015:C:T	3.43116e-08	-1.40942e-10	-1.20033
117339026	chr7:117339026:T:G	3.34173e-08	-1.40942e-10	-1.22674
117339401	chr7:117339401:G:T	5.12073e-08	-1.40942e-10	-0.799931
117340276	chr7:117340276:A:G	3.63113e-08	-1.14368	-2.66243e-10
117340338	chr7:117340338:T:C	3.24965e-08	-1.25468	-2.66243e-10
117340523	chr7:117340523:T:A	8.89025e-09	-1.66156	-0.889295
117340715	chr7:117340715:A:C	1.16774e-08	-1.52093	-0.757234
117340904	chr7:117340904:A:G	3.74242e-08	-1.40942e-10	-1.1135
117341322	chr7:117341322:A:C	2.25013e-08	-1.62224	-2.66243e-10
117341625	chr7:117341625:A:C	3.34233e-08	-1.40942e-10	-1.22656
117342340	chr7:117342340:T:C	3.4632e-08	-1.40942e-10	-1.19104
117342720	chr7:117342720:T:G	3.38345e-08	-1.40942e-10	-1.21433
117342853	chr7:117342853:G:A	7.49784e-09	-1.67811	-1.04309
117343029	chr7:117343029:T:C	8.72445e-09	-1.67622	-0.893462
117343279	chr7:117343279:G:A	3.96966e-08	-1.40942e-10	-1.05455
117343527	chr7:117343527:T:G	1.23177e-07	-1.40942e-10	0.0778051
117344692	chr7:117344692:A:G	4.42174e-08	-1.63704	0.690349
117345036	chr7:117345036:T:C	9.59973e-09	-1.66882	-0.805257
117345418	chr7:117345418:G:T	3.43555e-08	-1.40942e-10	-1.19905
117345442	chr7:117345442:G:A	1.52771e-07	-1.40942e-10	0.293124
117345479	chr7:117345479:C:T	3.43975e-08	-1.40942e-10	-1.19783
117345718	chr7:117345718:A:G	3.40688e-08	-1.40942e-10	-1.20743
117345790	chr7:117345790:G:A	3.47714e-08	-1.40942e-10	-1.18702
117346144	chr7:117346144:G:T	1.47959e-07	-1.40942e-10	0.261125
117346173	chr7:117346173:A:G	3.64261e-08	-1.40942e-10	-1.14053
117347027	chr7:117347027:C:T	3.44613e-08	-1.40942e-10	-1.19598
117347793	chr7:117347793:G:A	3.90781e-08	-1.40942e-10	-1.07025
117347797	chr7:117347797:T:C	5.67732e-08	-1.40942e-10	-0.69675
117347827	chr7:117347827:T:A	3.51658e-08	-1.40942e-10	-1.17574
117347856	chr7:117347856:C:T	4.06114e-08	-1.03177	-2.66243e-10
117348389	chr7:117348389:C:G	3.58213e-08	-1.40942e-10	-1.15727
117348422	chr7:117348422:C:T	3.66217e-08	-1.40942e-10	-1.13517
117349038	chr7:117349038:A:G	3.34192e-08	-1.40942e-10	-1.22668
117349665	chr7:117349665:A:AT	3.41334e-08	-1.40942e-10	-1.20554
117349994	chr7:117349994:T:C	3.3398e-08	-1.158	-0.069315
117350010	chr7:117350010:C:T	1.10865e-08	-1.38727	-0.942815
117350534	chr7:117350534:A:G	3.60409e-08	-1.40942e-10	-1.15116
117350931	chr7:117350931:A:G	2.54347e-08	-1.4997	-2.66243e-10
117351647	chr7:117351647:A:G	3.16529e-08	-1.29233	0.0113449
117351723	chr7:117351723:C:T	4.34883e-08	-1.40942e-10	-0.963322
117352022	chr7:117352022:A:G	3.70744e-08	-1.40942e-10	-1.12289
117352178	chr7:117352178:C:T	3.4561e-08	-1.40942e-10	-1.19309
117352656	chr7:117352656:T:C	1.38906e-07	-1.40942e-10	0.197987
117352941	chr7:117352941:A:C	7.46324e-08	-1.40942e-10	-0.423238
117353104	chr7:117353104:C:T	3.90951e-08	-1.40942e-10	-1.06982
117353483	chr7:117353483:G:T	1.37935e-07	-1.40942e-10	0.190971
117353666	chr7:117353666:A:G	3.72162e-08	-1.40942e-10	-1.11907
117354046	chr7:117354046:A:C	2.69604e-08	-1.44144	-2.66243e-10
117354771	chr7:117354771:A:C	3.42431e-08	-1.40942e-10	-1.20233
117354920	chr7:117354920:G:A	3.45338e-08	-1.40942e-10	-1.19388
117354975	chr7:117354975:C:A	3.48728e-08	-1.40942e-10	-1.18411
117355069	chr7:117355069:A:C	3.46286e-08	-1.40942e-10	-1.19113
117355151	chr7:117355151:C:A	3.42267e-08	-1.40942e-10	-1.20281
117355507	chr7:117355507:G:A	3.39375e-08	-1.40942e-10	-1.21129
117355755	chr7:117355755:T:C	3.01975e-08	-1.32806	-2.66243e-10
117356157	chr7:117356157:T:C	2.12341e-08	-1.6802	-2.66243e-10
117356519	chr7:117356519:G:T	3.41584e-08	-1.40942e-10	-1.2048
117357626	chr7:117357626:TTG:T	3.42932e-08	-1.40942e-10	-1.20087
117358039	chr7:117358039:C:A	8.55303e-08	-1.40942e-10	-0.286943
117358074	chr7:117358074:A:G	3.54121e-08	-1.40942e-10	-1.16876
117358122	chr7:117358122:C:T	1.46738e-08	-1.6803	-0.369444
117358329	chr7:117358329:CCTTA:C	3.56823e-08	-1.40942e-10	-1.16116
117358726	chr7:117358726:T:C	3.93083e-08	-1.40942e-10	-1.06438
117358828	chr7:117358828:G:A	1.48814e-08	-1.67727	-0.358429
117359168	chr7:117359168:T:C	3.48837e-08	-1.40942e-10	-1.18379
117359619	chr7:117359619:C:T	3.45686e-08	-1.40942e-10	-1.19287
117360041	chr7:117360041:C:T	3.39719e-08	-1.40942e-10	-1.21028
117360907	chr7:117360907:G:A	2.82783e-08	-1.39372	-2.66243e-10
117360980	chr7:117360980:A:T	3.39712e-08	-1.40942e-10	-1.2103
117361044	chr7:117361044:T:A	3.35668e-08	-1.40942e-10	-1.22228
117361066	chr7:117361066:C:T	3.41535e-08	-1.40942e-10	-1.20495
117361312	chr7:117361312:G:T	1.29358e-07	-1.6392	1.76598
117361861	chr7:117361861:G:A	2.7213e-08	-1.43212	-2.66243e-10
117362170	chr7:117362170:A:G	3.51264e-08	-1.40942e-10	-1.17686
117362569	chr7:117362569:C:CA	3.40677e-08	-1.40942e-10	-1.20746
117362780	chr7:117362780:G:A	3.17788e-08	-1.27701	-2.66243e-10
117362941	chr7:117362941:T:C	1.38208e-07	-1.40942e-10	0.192948
117362944	chr7:117362944:T:C	1.45502e-08	-1.57937	-0.478836
117366411	chr7:117366411:G:A	3.53685e-08	-1.40942e-10	-1.16999
117366846	chr7:117366846:G:A	5.02391e-08	-1.40942e-10	-0.819019
117367606	chr7:117367606:C:T	3.51405e-08	-1.40942e-10	-1.17646
117367881	chr7:117367881:C:T	2.16907e-08	-1.65893	-2.66243e-10
117368413	chr7:117368413:A:G	3.39242e-08	-1.40942e-10	-1.21169
117369088	chr7:117369088:G:T	2.29604e-08	-1.60204	-2.66243e-10
117369736	chr7:117369736:C:T	3.37849e-08	-1.40942e-10	-1.2158
117369808	chr7:117369808:T:C	3.38005e-08	-1.40942e-10	-1.21534
117370285	chr7:117370285:G:A	1.00079e-07	-1.40942e-10	-0.129848
117370302	chr7:117370302:C:T	2.50213e-08	-1.65966	0.143578
117370364	chr7:117370364:C:T	3.40923e-08	-1.40942e-10	-1.20674
117371969	chr7:117371969:G:A	1.92854e-07	-1.67881	2.20493
117372187	chr7:117372187:A:G	5.05294e-08	-1.2316	0.418337
117372720	chr7:117372720:T:C	4.4149e-08	-1.11955	0.171307
117372844	chr7:117372844:T:C	8.70029e-09	-1.40953	-1.16293
117373718	chr7:117373718:T:C	3.34165e-08	-1.40942e-10	-1.22676
117373748	chr7:117373748:G:A	3.41248e-08	-1.40942e-10	-1.20579
117374005	chr7:117374005:G:T	4.53371e-08	-1.40942e-10	-0.921688
117374018	chr7:117374018:A:G	3.80681e-08	-1.60685	0.51042
117374065	chr7:117374065:A:AAT	3.38426e-08	-1.40942e-10	-1.21409
117374333	chr7:117374333:C:T	8.54615e-09	-1.67677	-0.91356
117374969	chr7:117374969:C:T	8.64204e-08	-1.40942e-10	-0.27659
117375342	chr7:117375342:T:C	3.90119e-08	-1.40942e-10	-1.07195
117375526	chr7:117375526:G:A	5.54718e-08	-1.40942e-10	-0.719938
```
