## Supplementary material for "Characterization of shared and ancestry-specific signals driving complex traits using multi-ancestry fine-mapping": susiex_nc1.cs80.cs

```
CS_ID	SNP	BP	REF_ALLELE	ALT_ALLELE	REF_FRQ	BETA	SE	-LOG10P	CS_PIP	OVRL_PIP
1	chr7:123770864:A:G	123770864	G,G	A,A	1,1	-inf,-inf	inf,inf	11.7253,1.07371	0.0517426	0.0517426
1	chr7:123782303:A:G	123782303	G,G	A,A	1,1	-inf,-inf	inf,inf	11.6433,1.07491	0.0432309	0.0432309
1	chr7:123779490:TATG:T	123779490	T,T	TATG,TATG	1,1	-inf,-inf	inf,inf	11.6247,1.05553	0.0401477	0.0401477
1	chr7:123784902:C:T	123784902	T,T	C,C	1,1	-inf,-inf	inf,inf	11.6257,1.01825	0.0377797	0.0377797
1	chr7:123776728:A:G	123776728	G,G	A,A	1,1	-inf,-inf	inf,inf	11.5664,1.08016	0.036784	0.036784
1	chr7:123779956:G:A	123779956	A,A	G,G	1,1	-inf,-inf	inf,inf	11.549,1.09547	0.0363317	0.0363317
1	chr7:123784655:T:C	123784655	C,C	T,T	1,1	-inf,-inf	inf,inf	11.5986,1.02524	0.0360008	0.0360008
1	chr7:123801505:A:G	123801505	G,G	A,A	1,1	-inf,-inf	inf,inf	12.0706,0.316188	0.0357996	0.0357996
1	chr7:123771613:T:C	123771613	C,C	T,T	1,1	-inf,-inf	inf,inf	11.573,1.05534	0.0357862	0.0357862
1	chr7:123788862:G:T	123788862	T,T	G,G	1,1	-inf,-inf	inf,inf	11.7438,0.805203	0.0346087	0.0346087
1	chr7:123777025:T:C	123777025	C,C	T,T	1,1	-inf,-inf	inf,inf	11.5341,1.07003	0.0336648	0.0336648
1	chr7:123777272:A:G	123777272	G,G	A,A	1,1	-inf,-inf	inf,inf	11.5305,1.06928	0.0333545	0.0333545
1	chr7:123776519:T:G	123776519	G,G	T,T	1,1	-inf,-inf	inf,inf	11.5228,1.07491	0.0331016	0.0331016
1	chr7:123772149:C:G	123772149	G,G	C,C	1,1	-inf,-inf	inf,inf	11.4743,1.13112	0.0327254	0.0327254
1	chr7:123771169:A:C	123771169	C,C	A,A	1,1	-inf,-inf	inf,inf	11.5374,1.04294	0.0323879	0.0323879
1	chr7:123773496:G:A	123773496	A,A	G,G	1,1	-inf,-inf	inf,inf	11.5124,1.07384	0.0322918	0.0322918
1	chr7:123785859:C:T	123785859	T,T	C,C	1,1	-inf,-inf	inf,inf	11.549,1.01498	0.0316983	0.0316983
1	chr7:123783446:TATAAC:T	123783446	T,T	TATAAC,TATAAC	1,1	-inf,-inf	inf,inf	11.5001,1.07658	0.0315695	0.0315695
1	chr7:123772910:A:G	123772910	G,G	A,A	1,1	-inf,-inf	inf,inf	11.4937,1.0773	0.0311593	0.0311593
1	chr7:123782707:CT:C	123782707	C,C	CT,CT	1,1	-inf,-inf	inf,inf	11.4861,1.07906	0.0307357	0.0307357
1	chr7:123766007:C:A	123766007	A,A	C,C	1,1	-inf,-inf	inf,inf	11.3922,1.19199	0.030309	0.030309
1	chr7:123766539:G:A	123766539	A,A	G,G	1,1	-inf,-inf	inf,inf	11.4089,1.16908	0.0302273	0.0302273
1	chr7:123786873:T:C	123786873	C,C	T,T	1,1	-inf,-inf	inf,inf	11.5246,1.01239	0.0299003	0.0299003
```
